## Supplementary material for "Characterization of shared and ancestry-specific signals driving complex traits using multi-ancestry fine-mapping": susiex_nc2.cs80.snp

```
BP	SNP	PIP(CS1)	LogBF(CS1,Pop1)	LogBF(CS1,Pop2)	PIP(CS2)	LogBF(CS2,Pop1)	LogBF(CS2,Pop2)
38493216	chr15:38493216:T:G	1.12634e-07	-1.86077e-10	-0.614731	2.83014e-05	-1.86077e-10	-0.614518
38493263	chr15:38493263:C:T	6.07011e-08	-1.86077e-10	-1.23292	1.52865e-05	-1.86077e-10	-1.23046
38493454	chr15:38493454:G:A	4.30013e-08	-1.57765	-3.08617e-10	1.04742e-05	-1.60851	-3.08617e-10
38493535	chr15:38493535:T:C	1.19325e-08	-1.5929	-1.26671	2.96653e-06	-1.61595	-1.25408
38494057	chr15:38494057:C:G	4.02325e-08	-1.6442	-3.08617e-10	9.85247e-06	-1.66971	-3.08617e-10
38494229	chr15:38494229:C:A	6.68799e-08	-1.86077e-10	-1.13598	1.67073e-05	-1.86077e-10	-1.14158
38495128	chr15:38495128:T:C	5.30358e-07	1.5788	-0.644126	0.000154628	1.66029	-0.576697
38495225	chr15:38495225:C:T	4.26256e-08	-1.58642	-3.08617e-10	1.03948e-05	-1.61612	-3.08617e-10
38495943	chr15:38495943:G:C	4.32619e-08	-1.57161	-3.08617e-10	1.05156e-05	-1.60457	-3.08617e-10
38496274	chr15:38496274:T:C	9.51319e-08	-1.86077e-10	-0.783615	2.4604e-05	-1.86077e-10	-0.754518
38496430	chr15:38496430:G:A	4.32556e-08	-1.57175	-3.08617e-10	1.05384e-05	-1.60241	-3.08617e-10
38496500	chr15:38496500:G:A	1.66285e-07	-1.86077e-10	-0.225177	4.2692e-05	-1.86077e-10	-0.203418
38496512	chr15:38496512:T:C	3.5636e-08	-1.76552	-3.08617e-10	8.95513e-06	-1.7652	-3.08617e-10
38496598	chr15:38496598:T:G	4.24387e-08	-1.59082	-3.08617e-10	1.03523e-05	-1.62022	-3.08617e-10
38496680	chr15:38496680:T:C	1.61479e-08	-1.54501	-1.01208	3.77277e-06	-1.55965	-1.06997
38496747	chr15:38496747:A:G	4.27167e-08	-1.58429	-3.08617e-10	1.04157e-05	-1.61412	-3.08617e-10
38497571	chr15:38497571:C:T	2.2159e-07	-1.86077e-10	0.0619485	5.53899e-05	-1.86077e-10	0.0569683
38497912	chr15:38497912:G:T	1.5909e-08	-1.36999	-1.202	4.08814e-06	-1.33227	-1.21707
38497964	chr15:38497964:T:C	1.53229e-08	-1.38837	-1.22116	3.93812e-06	-1.35221	-1.23451
38498333	chr15:38498333:T:A	1.86301e-08	-1.53238	-0.881722	4.82488e-06	-1.52538	-0.85826
38498469	chr15:38498469:G:A	2.27272e-08	-0.944162	-1.27115	5.47043e-06	-0.994688	-1.26338
38498656	chr15:38498656:T:G	6.54752e-08	-1.86077e-10	-1.15721	1.66874e-05	-1.86077e-10	-1.14277
38499082	chr15:38499082:C:T	1.1423e-08	-1.63899	-1.26426	2.85405e-06	-1.65905	-1.24964
38499147	chr15:38499147:A:G	2.21106e-08	-1.0755	-1.16732	5.13074e-06	-1.18285	-1.13933
38499192	chr15:38499192:G:A	4.2581e-08	-1.58747	-3.08617e-10	1.03827e-05	-1.61729	-3.08617e-10
38499303	chr15:38499303:CTT:C	7.12392e-08	-1.86077e-10	-1.07284	1.81174e-05	-1.86077e-10	-1.06056
38499636	chr15:38499636:T:C	1.77085e-08	-1.54227	-0.922568	4.57708e-06	-1.53751	-0.898854
38499827	chr15:38499827:C:T	1.01538e-07	-1.86077e-10	-0.718445	2.62906e-05	-1.86077e-10	-0.688217
38499956	chr15:38499956:G:A	4.14678e-08	-1.61396	-3.08617e-10	1.01306e-05	-1.64187	-3.08617e-10
38500229	chr15:38500229:A:G	1.50789e-08	-1.44534	-1.18024	3.75421e-06	-1.43844	-1.19611
38500358	chr15:38500358:T:G	6.2863e-08	-1.86077e-10	-1.19792	1.59968e-05	-1.86077e-10	-1.18504
38500481	chr15:38500481:A:G	3.61235e-08	-0.552778	-1.19916	8.49641e-06	-0.639753	-1.17803
38500592	chr15:38500592:T:C	4.21357e-08	-1.59798	-3.08617e-10	1.02824e-05	-1.627	-3.08617e-10
38500654	chr15:38500654:CA:C	4.23261e-08	-1.59348	-3.08617e-10	1.03254e-05	-1.62282	-3.08617e-10
38500677	chr15:38500677:C:T	1.9872e-07	-0.0469829	-3.08617e-10	5.39043e-05	0.0297807	-3.08617e-10
38500832	chr15:38500832:A:C	4.27985e-08	-1.58237	-3.08617e-10	1.04401e-05	-1.61177	-3.08617e-10
38501042	chr15:38501042:A:G	6.97067e-08	-1.86077e-10	-1.09458	1.7727e-05	-1.86077e-10	-1.08234
38501664	chr15:38501664:T:C	4.19858e-08	-1.60155	-3.08617e-10	1.0248e-05	-1.63035	-3.08617e-10
38502001	chr15:38502001:CCCA:C	4.36873e-08	-1.56182	-3.08617e-10	1.06321e-05	-1.59355	-3.08617e-10
38502168	chr15:38502168:A:G	2.95977e-07	-1.86077e-10	0.351402	7.47728e-05	-1.86077e-10	0.357024
38502365	chr15:38502365:A:G	1.16909e-08	-1.64653	-1.23354	3.02092e-06	-1.61718	-1.23469
38502371	chr15:38502371:T:C	6.43902e-08	-1.86077e-10	-1.17392	1.61762e-05	-1.86077e-10	-1.17389
38502758	chr15:38502758:A:T	6.49148e-08	-1.86077e-10	-1.1658	1.6528e-05	-1.86077e-10	-1.15237
38503014	chr15:38503014:C:T	4.21694e-08	-1.59718	-3.08617e-10	1.02898e-05	-1.62628	-3.08617e-10
38503431	chr15:38503431:A:G	2.31384e-07	0.105202	-3.08617e-10	5.30675e-05	0.0141357	-3.08617e-10
38503508	chr15:38503508:G:C	8.88295e-08	-1.86077e-10	-0.85216	2.2945e-05	-1.86077e-10	-0.824328
38503627	chr15:38503627:A:G	6.63151e-08	-1.86077e-10	-1.14446	1.69098e-05	-1.86077e-10	-1.12953
38503705	chr15:38503705:A:T	9.30297e-09	-1.81453	-1.29401	2.34187e-06	-1.81515	-1.29133
38503963	chr15:38503963:T:C	1.42168e-08	-1.48695	-1.19751	3.55374e-06	-1.4779	-1.21153
38504109	chr15:38504109:A:C	8.12716e-08	-1.86077e-10	-0.941082	2.07319e-05	-1.86077e-10	-0.925753
38504553	chr15:38504553:G:T	7.23105e-08	-1.86077e-10	-1.05791	1.84389e-05	-1.86077e-10	-1.04297
38504816	chr15:38504816:C:T	1.7664e-08	-1.63473	-0.832618	4.49594e-06	-1.65086	-0.803394
38505383	chr15:38505383:C:T	2.89464e-08	-1.1363	-0.837129	7.04354e-06	-1.15409	-0.851231
38505445	chr15:38505445:G:T	6.37432e-08	-1.86077e-10	-1.18402	1.62211e-05	-1.86077e-10	-1.17112
38505614	chr15:38505614:C:CA	1.7325e-08	-1.3372	-1.14952	4.44671e-06	-1.29613	-1.16913
38505738	chr15:38505738:T:C	4.19626e-08	-1.6021	-3.08617e-10	1.02422e-05	-1.63091	-3.08617e-10
38506021	chr15:38506021:T:C	2.34183e-07	-1.86077e-10	0.117225	5.98355e-05	-1.86077e-10	0.134171
38506045	chr15:38506045:TA:CA	1.54098e-08	-1.74509	-0.858792	3.9266e-06	-1.74135	-0.848306
38506350	chr15:38506350:A:C	1.08058e-07	-0.656215	-3.08617e-10	3.07611e-05	-0.531179	-3.08617e-10
38506414	chr15:38506414:T:G	6.70795e-08	-1.86077e-10	-1.133	1.71056e-05	-1.86077e-10	-1.11803
38506496	chr15:38506496:G:A	5.18915e-08	-1.38972	-3.08617e-10	1.25124e-05	-1.43071	-3.08617e-10
38506533	chr15:38506533:G:T	1.92598e-07	-1.86077e-10	-0.078272	4.83308e-05	-1.86077e-10	-0.0793612
38506891	chr15:38506891:A:G	1.19213e-07	-1.86077e-10	-0.557971	2.90777e-05	-1.86077e-10	-0.587459
38507168	chr15:38507168:G:A	9.30584e-09	-1.81485	-1.29339	2.34201e-06	-1.81177	-1.29465
38507386	chr15:38507386:C:G	1.49521e-08	-1.586	-1.04803	3.80293e-06	-1.56609	-1.05557
38507957	chr15:38507957:G:A	4.32425e-08	-1.57205	-3.08617e-10	1.05392e-05	-1.60233	-3.08617e-10
38508227	chr15:38508227:G:A	4.25134e-08	-1.58906	-3.08617e-10	1.03679e-05	-1.61871	-3.08617e-10
38508245	chr15:38508245:T:C	1.77748e-08	-1.74982	-0.711281	4.48925e-06	-1.74276	-0.712981
38508336	chr15:38508336:A:G	2.36999e-07	-1.86077e-10	0.129177	6.05388e-05	-1.86077e-10	0.145855
38508545	chr15:38508545:G:C	1.19137e-07	-1.86077e-10	-0.558608	2.89534e-05	-1.86077e-10	-0.591743
38508928	chr15:38508928:C:T	1.72818e-08	-1.7886	-0.700626	4.3575e-06	-1.76937	-0.716158
38509177	chr15:38509177:T:C	6.3031e-08	-1.19525	-3.08617e-10	1.61484e-05	-1.17561	-3.08617e-10
38509451	chr15:38509451:G:T	4.51081e-08	-1.52982	-3.08617e-10	1.0959e-05	-1.56327	-3.08617e-10
38509738	chr15:38509738:T:C	3.52172e-08	-1.77734	-3.08617e-10	9.04963e-06	-1.7547	-3.08617e-10
38509860	chr15:38509860:T:C	6.66538e-08	-1.86077e-10	-1.13937	1.70133e-05	-1.86077e-10	-1.12344
38509947	chr15:38509947:C:A	4.21366e-08	-1.59796	-3.08617e-10	1.02824e-05	-1.62699	-3.08617e-10
38510031	chr15:38510031:G:A	3.89326e-08	-1.22434	-0.452704	9.44784e-06	-1.24767	-0.463969
38510307	chr15:38510307:A:G	7.29204e-08	-1.86077e-10	-1.04951	1.85798e-05	-1.86077e-10	-1.03535
38510309	chr15:38510309:CTT:C	7.22675e-08	-1.86077e-10	-1.0585	1.84024e-05	-1.86077e-10	-1.04495
38510584	chr15:38510584:A:G	5.98168e-08	-1.86077e-10	-1.24759	1.50626e-05	-1.86077e-10	-1.24521
38510726	chr15:38510726:G:A	1.00621e-07	-1.86077e-10	-0.727513	2.44693e-05	-1.86077e-10	-0.76001
38510831	chr15:38510831:T:C	1.44386e-08	-1.47316	-1.19582	3.42475e-06	-1.51799	-1.20841
38511349	chr15:38511349:C:A	6.48753e-08	-1.86077e-10	-1.16641	1.65268e-05	-1.86077e-10	-1.15245
38511488	chr15:38511488:G:A	4.48062e-08	-1.53653	-3.08617e-10	1.08991e-05	-1.56875	-3.08617e-10
38511734	chr15:38511734:G:A	1.13413e-07	-1.86077e-10	-0.607844	2.76434e-05	-1.86077e-10	-0.638044
38511903	chr15:38511903:C:A	1.26144e-08	-1.5446	-1.25944	3.42085e-06	-1.47532	-1.25222
38511957	chr15:38511957:C:T	4.21689e-08	-1.5972	-3.08617e-10	1.02897e-05	-1.62629	-3.08617e-10
38512001	chr15:38512001:AAC:A	4.22118e-08	-1.59618	-3.08617e-10	1.02993e-05	-1.62535	-3.08617e-10
38512259	chr15:38512259:A:G	1.42984e-08	-1.43421	-1.24452	3.46611e-06	-1.47733	-1.23706
38512514	chr15:38512514:T:C	1.46049e-08	-1.44092	-1.2166	3.55422e-06	-1.4812	-1.2081
38512542	chr15:38512542:TAAAA:T	5.70786e-08	-1.86077e-10	-1.29445	1.43366e-05	-1.86077e-10	-1.29462
38512972	chr15:38512972:C:A	4.20881e-08	-1.59911	-3.08617e-10	1.0271e-05	-1.6281	-3.08617e-10
38513197	chr15:38513197:G:A	6.37121e-08	-1.86077e-10	-1.1845	1.62323e-05	-1.86077e-10	-1.17043
38513227	chr15:38513227:G:A	4.22122e-08	-1.59617	-3.08617e-10	1.02994e-05	-1.62534	-3.08617e-10
38513667	chr15:38513667:G:C	6.22376e-08	-1.86077e-10	-1.20792	1.58327e-05	-1.86077e-10	-1.19535
38513869	chr15:38513869:A:C	1.08103e-07	-1.86077e-10	-0.655794	2.71475e-05	-1.86077e-10	-0.656143
38513899	chr15:38513899:G:A	7.05423e-08	-1.86077e-10	-1.08267	1.80582e-05	-1.86077e-10	-1.06383
38514261	chr15:38514261:A:C	6.94849e-08	-1.86077e-10	-1.09777	1.71071e-05	-1.86077e-10	-1.11793
38514325	chr15:38514325:T:C	8.77586e-08	-1.86077e-10	-0.864289	2.15682e-05	-1.86077e-10	-0.886207
38514798	chr15:38514798:C:T	4.43835e-08	-1.54601	-3.08617e-10	1.07961e-05	-1.57825	-3.08617e-10
38515376	chr15:38515376:G:A	1.58985e-08	-1.4323	-1.14035	4.05644e-06	-1.39718	-1.15995
38515967	chr15:38515967:G:C	2.6722e-08	-1.21319	-0.840206	6.32701e-06	-1.2259	-0.8867
38516082	chr15:38516082:C:T	7.05846e-08	-1.86077e-10	-1.08207	1.73726e-05	-1.86077e-10	-1.10253
38516093	chr15:38516093:T:C	4.14885e-08	-1.61346	-3.08617e-10	1.01366e-05	-1.64128	-3.08617e-10
38516135	chr15:38516135:T:C	4.20748e-08	-1.59943	-3.08617e-10	1.02673e-05	-1.62847	-3.08617e-10
38516479	chr15:38516479:A:G	4.24355e-08	-1.59089	-3.08617e-10	1.03518e-05	-1.62027	-3.08617e-10
38516632	chr15:38516632:A:G	3.3134e-08	-0.68944	-1.14888	7.99741e-06	-0.748428	-1.12988
38516936	chr15:38516936:A:G	1.41288e-08	-1.80302	-0.887646	3.5084e-06	-1.79207	-0.910199
38517319	chr15:38517319:C:T	7.32163e-08	-1.86077e-10	-1.04546	1.87483e-05	-1.86077e-10	-1.02633
38517525	chr15:38517525:G:A	1.26015e-08	-1.56135	-1.24371	3.16146e-06	-1.55931	-1.24708
38517841	chr15:38517841:C:A	4.21772e-08	-1.597	-3.08617e-10	1.02929e-05	-1.62598	-3.08617e-10
38518323	chr15:38518323:A:T	6.28844e-08	-1.86077e-10	-1.19758	1.55738e-05	-1.86077e-10	-1.21184
38518384	chr15:38518384:G:A	4.1525e-08	-1.61258	-3.08617e-10	1.01428e-05	-1.64066	-3.08617e-10
38518518	chr15:38518518:C:T	4.12393e-08	-1.61949	-3.08617e-10	1.0078e-05	-1.64707	-3.08617e-10
38518861	chr15:38518861:C:T	4.12213e-08	-1.61992	-3.08617e-10	1.00742e-05	-1.64745	-3.08617e-10
38518998	chr15:38518998:A:T	4.12287e-08	-1.61974	-3.08617e-10	1.00757e-05	-1.6473	-3.08617e-10
38519151	chr15:38519151:T:C	9.77259e-08	-1.86077e-10	-0.756713	2.52695e-05	-1.86077e-10	-0.72783
38519208	chr15:38519208:A:G	5.70725e-08	-1.86077e-10	-1.29456	1.43437e-05	-1.86077e-10	-1.29412
38519271	chr15:38519271:T:G	6.23236e-08	-1.86077e-10	-1.20654	1.54391e-05	-1.86077e-10	-1.22053
38519665	chr15:38519665:G:A	3.89804e-08	-1.67582	-3.08617e-10	9.57247e-06	-1.69854	-3.08617e-10
38519888	chr15:38519888:T:C	6.12173e-08	-1.86077e-10	-1.22445	1.55622e-05	-1.86077e-10	-1.21258
38520213	chr15:38520213:C:T	4.09264e-08	-1.6271	-3.08617e-10	1.00054e-05	-1.6543	-3.08617e-10
38520311	chr15:38520311:C:T	9.84016e-08	-1.86077e-10	-0.749822	2.39532e-05	-1.86077e-10	-0.781328
38520485	chr15:38520485:T:A	6.32142e-08	-1.86077e-10	-1.19235	1.57194e-05	-1.86077e-10	-1.20253
38520640	chr15:38520640:C:T	4.16766e-08	-1.60894	-3.08617e-10	1.01782e-05	-1.63718	-3.08617e-10
38520674	chr15:38520674:AAC:A	4.05426e-08	-1.63653	-3.08617e-10	9.92087e-06	-1.66279	-3.08617e-10
38521780	chr15:38521780:A:G	4.21046e-08	-1.59872	-3.08617e-10	1.02768e-05	-1.62754	-3.08617e-10
38521816	chr15:38521816:T:A	4.13375e-08	-1.61711	-3.08617e-10	1.01023e-05	-1.64467	-3.08617e-10
38522071	chr15:38522071:T:A	9.00815e-08	-1.86077e-10	-0.838164	2.19239e-05	-1.86077e-10	-0.869854
38522415	chr15:38522415:A:G	4.14812e-08	-1.61364	-3.08617e-10	1.01348e-05	-1.64145	-3.08617e-10
38522515	chr15:38522515:C:T	6.19651e-08	-1.86077e-10	-1.21231	1.55769e-05	-1.86077e-10	-1.21164
38522777	chr15:38522777:G:A	8.96476e-08	-1.86077e-10	-0.842993	2.31238e-05	-1.86077e-10	-0.816567
38522949	chr15:38522949:T:C	5.70666e-08	-1.86077e-10	-1.29466	1.43373e-05	-1.86077e-10	-1.29456
38523042	chr15:38523042:A:G	4.24055e-08	-1.5916	-3.08617e-10	1.04891e-05	-1.60709	-3.08617e-10
38523218	chr15:38523218:C:T	4.75472e-08	-0.193593	-1.28356	1.3423e-05	-0.0792678	-1.28119
38523671	chr15:38523671:C:T	1.08004e-08	-1.6675	-1.29179	2.71243e-06	-1.66704	-1.29254
38523752	chr15:38523752:A:G	6.48698e-08	-0.104885	-1.06161	1.88027e-05	0.0377363	-1.06117
38523984	chr15:38523984:G:A	6.13278e-08	-1.86077e-10	-1.22265	1.55277e-05	-1.86077e-10	-1.2148
38524089	chr15:38524089:T:C	5.25526e-08	-1.37706	-3.08617e-10	1.26467e-05	-1.42003	-3.08617e-10
38524172	chr15:38524172:T:A	3.84698e-08	-0.454212	-1.23479	1.06156e-05	-0.360047	-1.23506
38524315	chr15:38524315:T:C	7.80391e-08	-1.86077e-10	-0.981669	1.96048e-05	-1.86077e-10	-0.981653
38524318	chr15:38524318:G:A	3.55869e-08	-1.25849	-0.508413	9.18703e-06	-1.24319	-0.496447
38524632	chr15:38524632:C:A	2.59045e-08	-1.57556	-0.508901	6.87194e-06	-1.57927	-0.45071
38524727	chr15:38524727:T:C	1.09617e-07	-1.86077e-10	-0.64189	2.72233e-05	-1.86077e-10	-0.653357
38524859	chr15:38524859:AG:A	7.06423e-08	-1.86077e-10	-1.08125	1.7876e-05	-1.86077e-10	-1.07397
38524949	chr15:38524949:C:T	1.03796e-08	-1.70992	-1.28912	2.63837e-06	-1.70009	-1.28718
38524953	chr15:38524953:G:A	4.20326e-08	-0.311994	-1.28844	9.48604e-06	-0.421795	-1.28581
38525413	chr15:38525413:C:T	1.21793e-08	-1.63696	-1.20217	3.05059e-06	-1.62682	-1.21528
38527504	chr15:38527504:T:C	3.62555e-08	-1.74829	-3.08617e-10	9.077e-06	-1.75169	-3.08617e-10
38527688	chr15:38527688:G:A	1.07996e-08	-1.66498	-1.29439	2.77193e-06	-1.64481	-1.29308
38527742	chr15:38527742:G:A	6.6277e-08	-1.86077e-10	-1.14504	1.67158e-05	-1.86077e-10	-1.14107
38527779	chr15:38527779:T:C	9.45359e-08	-1.86077e-10	-0.789899	2.32904e-05	-1.86077e-10	-0.809389
38528064	chr15:38528064:G:A	5.70683e-08	-1.86077e-10	-1.29463	1.43363e-05	-1.86077e-10	-1.29463
38528143	chr15:38528143:C:T	7.17581e-08	-1.86077e-10	-1.06558	1.79219e-05	-1.86077e-10	-1.0714
38528405	chr15:38528405:AT:A	1.17292e-08	-1.7591	-1.1177	2.96795e-06	-1.73988	-1.12968
38528446	chr15:38528446:G:A	1.02035e-08	-1.7314	-1.28475	2.61376e-06	-1.7101	-1.28653
38528582	chr15:38528582:T:C	1.15122e-07	-1.86077e-10	-0.592886	2.82974e-05	-1.86077e-10	-0.614658
38528655	chr15:38528655:C:T	1.07492e-07	-1.86077e-10	-0.66146	2.65122e-05	-1.86077e-10	-0.679822
38528768	chr15:38528768:T:C	4.68495e-07	-1.86077e-10	0.810647	0.000121691	-1.86077e-10	0.844056
38530015	chr15:38530015:T:C	8.30005e-08	-1.86077e-10	-0.920033	2.05606e-05	-1.86077e-10	-0.934051
38530235	chr15:38530235:C:T	7.27486e-08	-1.86077e-10	-1.05187	1.83501e-05	-1.86077e-10	-1.04779
38530282	chr15:38530282:C:T	1.17885e-07	-1.86077e-10	-0.569169	2.89609e-05	-1.86077e-10	-0.591484
38530591	chr15:38530591:C:A	3.23863e-08	-1.76944	-0.0917003	8.15546e-06	-1.78744	-0.0712974
38530704	chr15:38530704:T:C	1.34871e-08	-1.66484	-1.0723	3.43414e-06	-1.63663	-1.08703
38531326	chr15:38531326:C:T	5.03722e-07	0.883146	-3.08617e-10	0.000120951	0.837956	-3.08617e-10
38531443	chr15:38531443:C:T	7.18554e-08	-1.86077e-10	-1.06422	1.83432e-05	-1.86077e-10	-1.04817
38531967	chr15:38531967:T:C	3.54675e-08	-1.77026	-3.08617e-10	8.79592e-06	-1.78314	-3.08617e-10
38532413	chr15:38532413:C:T	6.9859e-08	-1.86077e-10	-1.0924	1.76097e-05	-1.86077e-10	-1.08898
38532420	chr15:38532420:C:A	5.70833e-08	-1.86077e-10	-1.29437	1.43464e-05	-1.86077e-10	-1.29393
38532898	chr15:38532898:GA:G	6.80945e-08	-1.86077e-10	-1.11798	1.74678e-05	-1.86077e-10	-1.09707
38533362	chr15:38533362:G:A	6.93346e-08	-1.86077e-10	-1.09993	1.7759e-05	-1.86077e-10	-1.08054
38534173	chr15:38534173:C:CA	5.71719e-08	-1.86077e-10	-1.29282	1.43763e-05	-1.86077e-10	-1.29185
38534190	chr15:38534190:G:A	6.26186e-08	-1.86077e-10	-1.20182	1.59145e-05	-1.86077e-10	-1.1902
38534385	chr15:38534385:C:CAT	1.09353e-07	-1.86077e-10	-0.644302	2.8253e-05	-1.86077e-10	-0.616228
38534389	chr15:38534389:G:GTTA	1.09353e-07	-1.86077e-10	-0.644302	2.8253e-05	-1.86077e-10	-0.616228
38534395	chr15:38534395:C:A	1.09353e-07	-1.86077e-10	-0.644302	2.8253e-05	-1.86077e-10	-0.616228
38535539	chr15:38535539:G:T	8.62988e-08	-1.86077e-10	-0.881063	2.13118e-05	-1.86077e-10	-0.89817
38535732	chr15:38535732:G:A	1.20799e-08	-1.67952	-1.16781	2.75217e-06	-1.75522	-1.18982
38535939	chr15:38535939:G:T	1.66788e-08	-1.64165	-0.88309	4.29173e-06	-1.61086	-0.889882
38538051	chr15:38538051:G:A	3.47432e-08	-1.79089	-3.08617e-10	8.79449e-06	-1.7833	-3.08617e-10
38538758	chr15:38538758:C:T	5.70667e-08	-1.86077e-10	-1.29466	1.43392e-05	-1.86077e-10	-1.29443
38539701	chr15:38539701:C:T	7.91534e-08	-1.86077e-10	-0.967492	1.96099e-05	-1.86077e-10	-0.981396
38540057	chr15:38540057:T:C	6.15111e-08	-1.86077e-10	-1.21966	1.55049e-05	-1.86077e-10	-1.21627
38540155	chr15:38540155:T:C	6.29909e-08	-1.86077e-10	-1.19589	1.58953e-05	-1.86077e-10	-1.1914
38540668	chr15:38540668:C:G	4.99559e-08	-1.42774	-3.08617e-10	1.32208e-05	-1.37564	-3.08617e-10
38540723	chr15:38540723:A:G	1.39922e-07	-1.86077e-10	-0.397792	3.51789e-05	-1.86077e-10	-0.396983
38541407	chr15:38541407:G:A	1.42627e-07	-1.86077e-10	-0.378643	3.58437e-05	-1.86077e-10	-0.37826
38541770	chr15:38541770:T:C	1.31972e-07	-1.86077e-10	-0.45629	3.31603e-05	-1.86077e-10	-0.456077
38541832	chr15:38541832:T:C	1.06255e-08	-1.70214	-1.27348	2.66014e-06	-1.69427	-1.28478
38542367	chr15:38542367:C:T	6.83399e-08	-1.11439	-3.08617e-10	1.52994e-05	-1.22961	-3.08617e-10
38542632	chr15:38542632:C:T	3.73589e-07	-1.86077e-10	0.584279	9.14566e-05	-1.86077e-10	0.558435
38542939	chr15:38542939:A:G	1.61506e-08	-1.7916	-0.765327	4.01512e-06	-1.80353	-0.763829
38543028	chr15:38543028:T:C	2.35263e-07	0.121824	-3.08617e-10	5.88255e-05	0.117145	-3.08617e-10
38543117	chr15:38543117:C:A	7.53152e-08	-1.86077e-10	-1.0172	1.90736e-05	-1.86077e-10	-1.00913
38543834	chr15:38543834:T:C	5.86606e-08	-1.86077e-10	-1.26711	1.47523e-05	-1.86077e-10	-1.26603
38544576	chr15:38544576:C:A	1.19867e-08	-1.56316	-1.29192	3.03574e-06	-1.55255	-1.29442
38544936	chr15:38544936:G:C	8.2355e-08	-1.86077e-10	-0.927839	2.11889e-05	-1.86077e-10	-0.903952
38544980	chr15:38544980:G:A	1.29692e-07	-1.86077e-10	-0.473713	3.25278e-05	-1.86077e-10	-0.475333
38545175	chr15:38545175:GTCT:G	6.67291e-08	-1.86077e-10	-1.13824	1.67584e-05	-1.86077e-10	-1.13853
38545368	chr15:38545368:T:C	6.82498e-08	-1.86077e-10	-1.1157	1.73535e-05	-1.86077e-10	-1.10364
38545746	chr15:38545746:A:C	1.17347e-08	-1.81089	-1.06544	2.8621e-06	-1.81249	-1.09338
38546063	chr15:38546063:T:C	9.89518e-09	-1.76143	-1.2854	2.47546e-06	-1.75938	-1.29162
38546188	chr15:38546188:A:G	6.35159e-08	-1.86077e-10	-1.18759	1.60898e-05	-1.86077e-10	-1.17924
38546226	chr15:38546226:TA:T	8.26483e-08	-1.86077e-10	-0.924285	2.13123e-05	-1.86077e-10	-0.898146
38546228	chr15:38546228:TTTA:T	6.3403e-08	-1.86077e-10	-1.18937	1.60689e-05	-1.86077e-10	-1.18054
38546278	chr15:38546278:C:T	2.19762e-07	0.0536654	-3.08617e-10	5.53902e-05	0.0569732	-3.08617e-10
38546416	chr15:38546416:C:T	6.60558e-08	-1.86077e-10	-1.14838	1.67761e-05	-1.86077e-10	-1.13748
38546430	chr15:38546430:G:A	2.19729e-07	-1.86077e-10	0.0535153	5.43668e-05	-1.86077e-10	0.0383245
38546619	chr15:38546619:G:A	3.39174e-08	-1.81495	-3.08617e-10	8.52193e-06	-1.81479	-3.08617e-10
38546838	chr15:38546838:T:C	3.39067e-08	-1.81527	-3.08617e-10	8.52692e-06	-1.8142	-3.08617e-10
38547386	chr15:38547386:T:C	6.72169e-08	-1.86077e-10	-1.13095	1.70727e-05	-1.86077e-10	-1.11995
38548030	chr15:38548030:G:T	7.91506e-08	-1.86077e-10	-0.967526	2.03107e-05	-1.86077e-10	-0.946281
38548073	chr15:38548073:C:T	9.93289e-08	-1.86077e-10	-0.740442	2.53617e-05	-1.86077e-10	-0.724188
38548630	chr15:38548630:AG:A	7.05226e-08	-1.86077e-10	-1.08295	1.73786e-05	-1.86077e-10	-1.10219
38548801	chr15:38548801:C:T	7.97713e-08	-1.86077e-10	-0.959716	2.04805e-05	-1.86077e-10	-0.937958
38548817	chr15:38548817:C:T	9.74388e-07	-1.86077e-10	1.54293	0.000245456	-1.86077e-10	1.54569
38549429	chr15:38549429:C:T	5.78975e-08	-1.86077e-10	-1.28021	1.45889e-05	-1.86077e-10	-1.27717
38549739	chr15:38549739:A:G	6.39373e-08	-1.86077e-10	-1.18098	1.58516e-05	-1.86077e-10	-1.19416
38551275	chr15:38551275:G:A	3.03733e-08	-1.76962	-0.155692	7.69593e-06	-1.75785	-0.15889
38551370	chr15:38551370:G:A	8.75782e-08	-1.86077e-10	-0.866346	2.14361e-05	-1.86077e-10	-0.892354
38551398	chr15:38551398:G:A	6.2864e-08	-1.86077e-10	-1.1979	1.59193e-05	-1.86077e-10	-1.1899
38551493	chr15:38551493:T:C	3.12318e-08	-1.7722	-0.125247	7.91622e-06	-1.76037	-0.128144
38551510	chr15:38551510:A:G	6.19976e-08	-1.86077e-10	-1.21178	1.5689e-05	-1.86077e-10	-1.20447
38551686	chr15:38551686:A:G	3.63498e-08	-1.70827	-0.0374153	9.21472e-06	-1.692	-0.0446235
38552839	chr15:38552839:A:C	5.78279e-08	-1.86077e-10	-1.28141	1.46028e-05	-1.86077e-10	-1.27622
38552952	chr15:38552952:C:CT	5.71655e-08	-1.86077e-10	-1.29293	1.43497e-05	-1.86077e-10	-1.2937
38553102	chr15:38553102:A:G	7.94274e-08	-1.86077e-10	-0.964035	1.96634e-05	-1.86077e-10	-0.978668
38553422	chr15:38553422:G:A	2.4517e-07	-1.86077e-10	0.163073	6.08916e-05	-1.86077e-10	0.151667
38554477	chr15:38554477:C:T	1.01904e-08	-1.72316	-1.29427	2.59351e-06	-1.71261	-1.29181
38554507	chr15:38554507:G:A	2.18123e-07	0.0461804	-3.08617e-10	5.51941e-05	0.0534273	-3.08617e-10
38554537	chr15:38554537:G:C	1.03668e-08	-1.71113	-1.28914	2.65122e-06	-1.69954	-1.28286
38554821	chr15:38554821:C:T	1.23458e-08	-1.5606	-1.26497	3.10304e-06	-1.5496	-1.27544
38554822	chr15:38554822:G:A	3.47299e-08	-1.79128	-3.08617e-10	8.69801e-06	-1.79433	-3.08617e-10
38554913	chr15:38554913:C:T	5.70796e-08	-1.86077e-10	-1.29443	1.43363e-05	-1.86077e-10	-1.29463
38555098	chr15:38555098:G:A	6.52096e-08	-1.86077e-10	-1.16127	1.64112e-05	-1.86077e-10	-1.15946
38555676	chr15:38555676:GC:G	9.74257e-09	-1.80947	-1.2529	2.42942e-06	-1.8052	-1.26457
38556536	chr15:38556536:T:C	5.83749e-08	-1.86077e-10	-1.27199	1.4727e-05	-1.86077e-10	-1.26775
38557212	chr15:38557212:C:T	5.47235e-08	-1.33659	-3.08617e-10	1.42428e-05	-1.30118	-3.08617e-10
38557859	chr15:38557859:G:T	7.22417e-08	-1.86077e-10	-1.05886	1.79258e-05	-1.86077e-10	-1.07119
38558129	chr15:38558129:T:C	1.15462e-08	-1.77295	-1.11958	2.79229e-06	-1.77754	-1.15303
38558291	chr15:38558291:G:A	7.08258e-08	-1.07865	-3.08617e-10	1.94181e-05	-0.991224	-3.08617e-10
38558504	chr15:38558504:T:C	5.91707e-08	-1.86077e-10	-1.25845	1.48089e-05	-1.86077e-10	-1.2622
38560185	chr15:38560185:C:T	1.13185e-08	-1.62367	-1.28876	2.86561e-06	-1.61156	-1.29309
38560474	chr15:38560474:G:A	8.06032e-08	-1.28564	0.336304	2.09883e-05	-1.27503	0.361562
38561009	chr15:38561009:T:C	4.0144e-08	-1.6464	-3.08617e-10	9.97249e-06	-1.6576	-3.08617e-10
38561012	chr15:38561012:T:C	1.01725e-07	-1.86077e-10	-0.716603	2.49877e-05	-1.86077e-10	-0.739047
38561434	chr15:38561434:T:C	9.9479e-09	-1.74704	-1.29448	2.48242e-06	-1.75479	-1.2934
38561498	chr15:38561498:T:C	7.7964e-08	-1.86077e-10	-0.982632	1.97611e-05	-1.86077e-10	-0.973716
38562141	chr15:38562141:T:C	6.4368e-08	-1.86077e-10	-1.17426	1.59448e-05	-1.86077e-10	-1.1883
38562980	chr15:38562980:A:T	8.34838e-08	-1.86077e-10	-0.914226	2.055e-05	-1.86077e-10	-0.934566
38564247	chr15:38564247:C:G	1.13391e-07	-1.86077e-10	-0.608038	2.89944e-05	-1.86077e-10	-0.590327
38564617	chr15:38564617:C:T	9.10493e-08	-0.827478	-3.08617e-10	2.39868e-05	-0.779924	-3.08617e-10
38564760	chr15:38564760:C:T	1.48787e-08	-1.81512	-0.823826	3.56246e-06	-1.81522	-0.871756
38564945	chr15:38564945:C:A	1.5807e-08	-1.79279	-0.785641	3.88017e-06	-1.80102	-0.80053
38565535	chr15:38565535:TC:T	9.51024e-09	-1.80539	-1.28111	2.39093e-06	-1.80866	-1.27709
38565861	chr15:38565861:T:C	1.50133e-08	-1.74007	-0.889867	3.66255e-06	-1.73293	-0.926339
38566393	chr15:38566393:C:T	1.67083e-07	-1.86077e-10	-0.220387	4.17765e-05	-1.86077e-10	-0.225096
38566409	chr15:38566409:C:T	6.63875e-08	-1.86077e-10	-1.14337	1.66796e-05	-1.86077e-10	-1.14324
38566711	chr15:38566711:T:C	1.67522e-07	-1.86077e-10	-0.217767	4.18844e-05	-1.86077e-10	-0.222515
38566978	chr15:38566978:T:C	8.98921e-08	-1.86077e-10	-0.840269	2.20141e-05	-1.86077e-10	-0.865746
38567442	chr15:38567442:A:T	1.31255e-08	-1.80773	-0.95659	3.17743e-06	-1.81008	-0.991276
38567664	chr15:38567664:C:T	9.61178e-08	-1.86077e-10	-0.773305	2.39056e-05	-1.86077e-10	-0.783315
38567866	chr15:38567866:T:C	9.96636e-08	-1.86077e-10	-0.737078	2.47645e-05	-1.86077e-10	-0.748016
38568002	chr15:38568002:A:C	9.60397e-09	-1.80834	-1.26836	2.42908e-06	-1.80565	-1.26427
38568894	chr15:38568894:C:G	6.20969e-08	-1.77295	0.562764	1.44232e-05	-1.77807	0.489482
38569358	chr15:38569358:T:C	1.66268e-07	-1.86077e-10	-0.225281	3.97065e-05	-1.86077e-10	-0.275915
38569450	chr15:38569450:A:C	1.60521e-07	-1.86077e-10	-0.260451	3.83665e-05	-1.86077e-10	-0.310245
38570134	chr15:38570134:G:C	6.4579e-08	-1.86077e-10	-1.17099	1.59879e-05	-1.86077e-10	-1.1856
38570354	chr15:38570354:T:A	6.36997e-08	-1.86077e-10	-1.1847	1.59971e-05	-1.86077e-10	-1.18502
38570484	chr15:38570484:T:G	6.47938e-08	-1.86077e-10	-1.16767	1.62754e-05	-1.86077e-10	-1.16777
38570530	chr15:38570530:T:C	1.64085e-07	-1.86077e-10	-0.238495	3.92035e-05	-1.86077e-10	-0.288663
38570533	chr15:38570533:G:T	2.12492e-07	0.0200239	-3.08617e-10	5.28655e-05	0.0103226	-3.08617e-10
38570570	chr15:38570570:A:AT	1.60822e-07	-1.86077e-10	-0.258582	3.84428e-05	-1.86077e-10	-0.308257
38570589	chr15:38570589:T:C	4.97047e-08	-1.77821	0.345427	1.16924e-05	-1.77976	0.281275
38570635	chr15:38570635:A:T	1.65281e-07	-1.86077e-10	-0.231231	3.94824e-05	-1.86077e-10	-0.281573
38570690	chr15:38570690:A:G	1.75252e-08	-1.2602	-1.21504	4.44829e-06	-1.25727	-1.20764
38570725	chr15:38570725:T:G	7.51365e-08	-1.86077e-10	-1.01957	1.88796e-05	-1.86077e-10	-1.01935
38571300	chr15:38571300:T:C	1.73404e-07	-1.86077e-10	-0.183256	4.13836e-05	-1.86077e-10	-0.234546
38571474	chr15:38571474:A:T	1.7171e-07	-1.86077e-10	-0.193071	4.09879e-05	-1.86077e-10	-0.244153
38571995	chr15:38571995:G:A	1.71637e-07	-1.86077e-10	-0.193495	4.0969e-05	-1.86077e-10	-0.244614
38572611	chr15:38572611:C:G	1.86212e-07	-1.86077e-10	-0.111994	4.43796e-05	-1.86077e-10	-0.16465
38572614	chr15:38572614:T:C	1.83662e-07	-1.86077e-10	-0.125781	4.37979e-05	-1.86077e-10	-0.177843
38572653	chr15:38572653:T:C	2.1218e-07	-1.86077e-10	0.0185585	5.47958e-05	-1.86077e-10	0.0461837
38573120	chr15:38573120:CTG:C	1.32781e-08	-1.79136	-0.961403	3.22057e-06	-1.7899	-0.997975
38573356	chr15:38573356:C:A	5.7094e-08	-1.86077e-10	-1.29418	1.43435e-05	-1.86077e-10	-1.29413
38573417	chr15:38573417:C:T	5.7849e-08	-1.86077e-10	-1.28104	1.45286e-05	-1.86077e-10	-1.28131
38574820	chr15:38574820:G:T	5.70693e-08	-1.86077e-10	-1.29461	1.43378e-05	-1.86077e-10	-1.29453
38575056	chr15:38575056:T:G	1.15767e-08	-1.81447	-1.07541	2.88607e-06	-1.81149	-1.08605
38575089	chr15:38575089:C:A	1.49077e-08	-1.36579	-1.27121	4.03258e-06	-1.30229	-1.26073
38575167	chr15:38575167:C:G	5.95819e-08	-1.86077e-10	-1.25153	1.50117e-05	-1.86077e-10	-1.2486
38575358	chr15:38575358:T:C	5.95623e-08	-1.86077e-10	-1.25186	1.48368e-05	-1.86077e-10	-1.26032
38575447	chr15:38575447:A:G	1.03882e-07	-1.86077e-10	-0.695626	2.58587e-05	-1.86077e-10	-0.70478
38575548	chr15:38575548:G:C	1.13105e-07	-1.86077e-10	-0.610563	2.74624e-05	-1.86077e-10	-0.64461
38575600	chr15:38575600:C:T	2.4045e-08	-1.23521	-0.923745	6.52322e-06	-1.1769	-0.905157
38575638	chr15:38575638:G:A	1.02036e-07	-1.86077e-10	-0.713557	2.48018e-05	-1.86077e-10	-0.746513
38575807	chr15:38575807:T:C	1.31415e-08	-1.78485	-0.978257	3.19845e-06	-1.80216	-0.9926
38575834	chr15:38575834:A:T	1.33906e-08	-1.77733	-0.966997	3.25038e-06	-1.79713	-0.981525
38576006	chr15:38576006:G:A	1.94456e-08	-1.59016	-0.781098	4.60269e-06	-1.63148	-0.79931
38576236	chr15:38576236:A:C	1.07358e-08	-1.81147	-1.15382	2.80823e-06	-1.815	-1.10988
38576409	chr15:38576409:A:G	1.67349e-07	-1.86077e-10	-0.218798	4.18417e-05	-1.86077e-10	-0.223536
38576534	chr15:38576534:T:G	5.72263e-08	-1.86077e-10	-1.29187	1.4361e-05	-1.86077e-10	-1.29291
38576587	chr15:38576587:A:C	1.46622e-08	-1.75778	-0.895822	3.82272e-06	-1.77615	-0.840316
38576862	chr15:38576862:C:T	5.57409e-07	-1.86077e-10	0.98442	0.000139892	-1.86077e-10	0.983443
38577368	chr15:38577368:G:A	1.50521e-07	-1.86077e-10	-0.324774	3.76198e-05	-1.86077e-10	-0.3299
38577465	chr15:38577465:G:A	1.32983e-08	-1.80523	-0.946015	3.22057e-06	-1.80433	-0.983538
38577931	chr15:38577931:G:A	5.91901e-08	-1.86077e-10	-1.25812	1.48679e-05	-1.86077e-10	-1.25822
38578230	chr15:38578230:C:T	6.09612e-08	-1.22864	-3.08617e-10	1.50891e-05	-1.24345	-3.08617e-10
38578404	chr15:38578404:A:AT	3.53512e-08	-1.77355	-3.08617e-10	9.05267e-06	-1.75437	-3.08617e-10
38578811	chr15:38578811:G:A	4.43358e-07	-1.86077e-10	0.755499	0.00011564	-1.86077e-10	0.793055
38578879	chr15:38578879:T:C	5.83214e-08	-1.86077e-10	-1.27291	1.47049e-05	-1.86077e-10	-1.26925
38579244	chr15:38579244:G:A	3.51589e-07	-1.86077e-10	0.523585	8.24489e-05	-1.86077e-10	0.45475
38579675	chr15:38579675:T:C	3.5704e-08	-1.13918	-0.624439	9.87085e-06	-1.07354	-0.594307
38579978	chr15:38579978:A:G	3.62678e-08	-1.12134	-0.626609	1.00536e-05	-1.05492	-0.594586
38580024	chr15:38580024:T:A	3.24962e-08	-1.03724	-0.820519	8.69822e-06	-0.985046	-0.809265
38580566	chr15:38580566:T:C	6.86415e-08	-1.86077e-10	-1.10998	1.68618e-05	-1.86077e-10	-1.13238
38580668	chr15:38580668:T:C	7.39748e-08	-1.86077e-10	-1.03515	1.84136e-05	-1.86077e-10	-1.04434
38580707	chr15:38580707:G:A	1.4576e-08	-1.44349	-1.21601	3.77892e-06	-1.41826	-1.20973
38580932	chr15:38580932:G:A	5.82723e-08	-1.86077e-10	-1.27375	1.4678e-05	-1.86077e-10	-1.27108
38581162	chr15:38581162:C:T	1.61086e-07	-1.86077e-10	-0.25694	4.01267e-05	-1.86077e-10	-0.265388
38581240	chr15:38581240:A:G	2.39043e-07	-1.86077e-10	0.137765	5.52748e-05	-1.86077e-10	0.0548888
38581315	chr15:38581315:T:A	2.52557e-07	-1.86077e-10	0.192757	5.83062e-05	-1.86077e-10	0.10828
38581398	chr15:38581398:C:T	6.32287e-08	-1.86077e-10	-1.19212	1.60204e-05	-1.86077e-10	-1.18356
38581556	chr15:38581556:C:T	7.43619e-08	-1.86077e-10	-1.02993	1.85098e-05	-1.86077e-10	-1.03913
38581692	chr15:38581692:C:G	5.80733e-08	-1.86077e-10	-1.27717	1.46311e-05	-1.86077e-10	-1.27428
38582223	chr15:38582223:C:T	5.83775e-08	-1.86077e-10	-1.27195	1.46379e-05	-1.86077e-10	-1.27381
38582510	chr15:38582510:C:T	8.32303e-08	-1.86077e-10	-0.917267	2.11109e-05	-1.86077e-10	-0.907638
38582529	chr15:38582529:T:A	5.88074e-08	-1.86077e-10	-1.26461	1.46957e-05	-1.86077e-10	-1.26988
38583161	chr15:38583161:T:C	2.09398e-07	-1.86077e-10	0.00535739	4.74325e-05	-1.86077e-10	-0.0981218
38583477	chr15:38583477:G:T	6.34351e-08	-1.86077e-10	-1.18886	1.60756e-05	-1.86077e-10	-1.18013
38583712	chr15:38583712:T:C	1.96012e-07	-1.86077e-10	-0.0607037	4.53479e-05	-1.86077e-10	-0.143066
38584264	chr15:38584264:T:C	1.163e-07	-1.86077e-10	-0.582707	2.89688e-05	-1.86077e-10	-0.591209
38584477	chr15:38584477:G:A	5.99422e-08	-1.86077e-10	-1.2455	1.51383e-05	-1.86077e-10	-1.2402
38584643	chr15:38584643:C:T	6.425e-08	-1.86077e-10	-1.1761	1.62428e-05	-1.86077e-10	-1.16978
38584644	chr15:38584644:G:A	2.66449e-07	-1.86077e-10	0.246303	6.13285e-05	-1.86077e-10	0.158816
38585053	chr15:38585053:T:C	6.63976e-08	-1.86077e-10	-1.14322	1.6575e-05	-1.86077e-10	-1.14953
38585433	chr15:38585433:G:A	5.87605e-08	-1.86077e-10	-1.26541	1.468e-05	-1.86077e-10	-1.27094
38585871	chr15:38585871:A:G	8.60997e-08	-1.86077e-10	-0.883373	2.18527e-05	-1.86077e-10	-0.873104
38586113	chr15:38586113:C:T	6.29441e-08	-1.86077e-10	-1.19663	1.56686e-05	-1.86077e-10	-1.20577
38586444	chr15:38586444:A:G	6.36414e-08	-1.86077e-10	-1.18561	1.60615e-05	-1.86077e-10	-1.18101
38586906	chr15:38586906:T:C	6.70354e-08	-1.86077e-10	-1.13366	1.69555e-05	-1.86077e-10	-1.12683
38587859	chr15:38587859:A:G	4.89561e-07	-1.86077e-10	0.85463	0.000109521	-1.86077e-10	0.738684
38588054	chr15:38588054:C:T	6.71612e-08	-1.86077e-10	-1.13178	1.69882e-05	-1.86077e-10	-1.12491
38588113	chr15:38588113:G:A	6.53699e-08	-1.86077e-10	-1.15882	1.63255e-05	-1.86077e-10	-1.1647
38588185	chr15:38588185:A:G	2.21501e-07	0.0615468	-3.08617e-10	5.87692e-05	0.116189	-3.08617e-10
38588219	chr15:38588219:C:T	1.24147e-07	-1.86077e-10	-0.51741	3.12451e-05	-1.86077e-10	-0.515566
38588754	chr15:38588754:T:G	7.12035e-08	-1.86077e-10	-1.07334	1.82564e-05	-1.86077e-10	-1.05291
38588940	chr15:38588940:G:C	6.84141e-08	-1.86077e-10	-1.1133	1.73635e-05	-1.86077e-10	-1.10306
38589682	chr15:38589682:C:T	6.13967e-08	-1.86077e-10	-1.22152	1.53304e-05	-1.86077e-10	-1.22759
38589683	chr15:38589683:G:A	6.71409e-08	-1.86077e-10	-1.13209	1.68527e-05	-1.86077e-10	-1.13292
38589788	chr15:38589788:T:G	7.31533e-08	-1.86077e-10	-1.04632	1.87773e-05	-1.86077e-10	-1.02478
38590007	chr15:38590007:A:G	6.7136e-07	-1.86077e-10	1.17043	0.000148368	-1.86077e-10	1.04227
38590653	chr15:38590653:T:G	6.76874e-08	-1.86077e-10	-1.12398	1.67533e-05	-1.86077e-10	-1.13883
38590713	chr15:38590713:A:G	3.40674e-08	-1.81054	-3.08617e-10	8.52519e-06	-1.8144	-3.08617e-10
38590729	chr15:38590729:C:G	1.57935e-07	-1.86077e-10	-0.276696	3.71661e-05	-1.86077e-10	-0.342031
38590878	chr15:38590878:TAAG:T	7.15501e-08	-1.86077e-10	-1.06848	1.81346e-05	-1.86077e-10	-1.05961
38591164	chr15:38591164:A:G	1.38176e-08	-1.42226	-1.29067	3.59186e-06	-1.39059	-1.28817
38591169	chr15:38591169:G:A	1.18065e-07	-1.86077e-10	-0.567641	2.94725e-05	-1.86077e-10	-0.57397
38591223	chr15:38591223:T:C	5.88624e-08	-1.86077e-10	-1.26368	1.47345e-05	-1.86077e-10	-1.26724
38591336	chr15:38591336:T:G	7.41819e-08	-1.86077e-10	-1.03236	1.8815e-05	-1.86077e-10	-1.02278
38591565	chr15:38591565:C:T	6.60488e-08	-1.86077e-10	-1.14848	1.6769e-05	-1.86077e-10	-1.1379
38591643	chr15:38591643:G:A	3.39312e-07	-1.86077e-10	0.488042	8.36981e-05	-1.86077e-10	0.469787
38591690	chr15:38591690:C:A	3.7935e-07	-1.86077e-10	0.59958	9.35937e-05	-1.86077e-10	0.581534
38592384	chr15:38592384:G:C	3.39064e-08	-1.81528	-3.08617e-10	8.52442e-06	-1.81449	-3.08617e-10
38592393	chr15:38592393:C:A	8.41623e-08	-1.86077e-10	-0.906132	2.17308e-05	-1.86077e-10	-0.878698
38592485	chr15:38592485:C:A	1.32624e-07	-1.86077e-10	-0.451364	3.232e-05	-1.86077e-10	-0.481742
38592536	chr15:38592536:G:A	1.19952e-07	-1.86077e-10	-0.551785	2.99286e-05	-1.86077e-10	-0.558615
38592560	chr15:38592560:G:A	6.83974e-08	-1.11354	-3.08617e-10	1.66381e-05	-1.14573	-3.08617e-10
38592708	chr15:38592708:C:T	6.97166e-08	-1.86077e-10	-1.09444	1.76537e-05	-1.86077e-10	-1.08648
38593498	chr15:38593498:C:T	7.08709e-08	-1.86077e-10	-1.07802	1.79486e-05	-1.86077e-10	-1.06992
38593655	chr15:38593655:C:G	5.01708e-08	-1.42345	-3.08617e-10	1.24859e-05	-1.43283	-3.08617e-10
38593716	chr15:38593716:T:C	8.42014e-08	-1.86077e-10	-0.905667	2.09853e-05	-1.86077e-10	-0.913605
38593845	chr15:38593845:C:T	3.62877e-07	-1.86077e-10	0.555184	8.37195e-05	-1.86077e-10	0.470043
38593962	chr15:38593962:T:C	8.41808e-08	-1.86077e-10	-0.905912	2.09804e-05	-1.86077e-10	-0.913841
38594053	chr15:38594053:C:A	6.37926e-08	-1.86077e-10	-1.18324	1.61811e-05	-1.86077e-10	-1.17358
38594239	chr15:38594239:G:T	7.26882e-07	-1.86077e-10	1.24988	0.000161624	-1.86077e-10	1.12785
38594431	chr15:38594431:T:G	6.38152e-08	-1.86077e-10	-1.18289	1.6187e-05	-1.86077e-10	-1.17322
38594625	chr15:38594625:G:A	3.04939e-07	-1.86077e-10	0.381231	7.20825e-05	-1.86077e-10	0.320382
38594806	chr15:38594806:T:C	5.75583e-08	-1.86077e-10	-1.28608	1.44676e-05	-1.86077e-10	-1.28552
38594993	chr15:38594993:C:T	8.94397e-08	-1.86077e-10	-0.845315	2.21192e-05	-1.86077e-10	-0.860985
38595497	chr15:38595497:C:T	8.80169e-08	-1.86077e-10	-0.86135	2.16152e-05	-1.86077e-10	-0.884031
38596273	chr15:38596273:A:G	6.37945e-08	-1.86077e-10	-1.18321	1.58854e-05	-1.86077e-10	-1.19203
38596584	chr15:38596584:G:A	1.61443e-07	-1.86077e-10	-0.254726	4.02721e-05	-1.86077e-10	-0.261772
38596991	chr15:38596991:T:C	6.37538e-08	-1.86077e-10	-1.18385	1.61711e-05	-1.86077e-10	-1.1742
38597360	chr15:38597360:C:T	1.61362e-07	-1.86077e-10	-0.255231	4.02622e-05	-1.86077e-10	-0.262016
38597486	chr15:38597486:T:C	3.39201e-08	-1.81487	-3.08617e-10	8.55278e-06	-1.81117	-3.08617e-10
38597528	chr15:38597528:T:C	4.83684e-08	-1.46003	-3.08617e-10	1.24549e-05	-1.43531	-3.08617e-10
38597629	chr15:38597629:T:C	9.43103e-08	-1.86077e-10	-0.792288	2.30719e-05	-1.86077e-10	-0.818812
38598303	chr15:38598303:CTG:C	6.37951e-08	-1.86077e-10	-1.1832	1.61818e-05	-1.86077e-10	-1.17354
38598464	chr15:38598464:G:T	4.84516e-07	-1.86077e-10	0.844271	0.000111241	-1.86077e-10	0.754274
38598567	chr15:38598567:T:A	6.39186e-08	-1.86077e-10	-1.18127	1.59208e-05	-1.86077e-10	-1.1898
38598589	chr15:38598589:T:C	2.17986e-07	-1.86077e-10	0.0455509	5.29089e-05	-1.86077e-10	0.0111428
38599606	chr15:38599606:T:C	6.0059e-08	-1.86077e-10	-1.24355	1.49871e-05	-1.86077e-10	-1.25024
38599884	chr15:38599884:C:T	2.3626e-07	-1.86077e-10	0.126054	5.52313e-05	-1.86077e-10	0.0541013
38600671	chr15:38600671:A:C	6.35056e-08	-1.86077e-10	-1.18775	1.61012e-05	-1.86077e-10	-1.17854
38600718	chr15:38600718:G:A	1.0811e-07	-0.655727	-3.08617e-10	2.77186e-05	-0.635325	-3.08617e-10
38600934	chr15:38600934:A:T	8.9151e-07	-1.86077e-10	1.45404	0.000201667	-1.86077e-10	1.34919
38601519	chr15:38601519:G:T	3.80179e-08	-1.70082	-3.08617e-10	9.46891e-06	-1.70942	-3.08617e-10
38601691	chr15:38601691:T:A	8.50101e-08	-1.86077e-10	-0.896109	2.16088e-05	-1.86077e-10	-0.88433
38601726	chr15:38601726:C:G	8.73638e-08	-1.86077e-10	-0.868798	2.17455e-05	-1.86077e-10	-0.878021
38601793	chr15:38601793:G:A	9.35242e-08	-1.86077e-10	-0.800658	2.37787e-05	-1.86077e-10	-0.788641
38601928	chr15:38601928:C:T	3.4686e-08	-1.79254	-3.08617e-10	8.66589e-06	-1.79803	-3.08617e-10
38602029	chr15:38602029:T:C	8.04906e-08	-1.86077e-10	-0.950738	2.05685e-05	-1.86077e-10	-0.933668
38602162	chr15:38602162:C:T	5.72898e-08	-1.86077e-10	-1.29076	1.43573e-05	-1.86077e-10	-1.29317
38602255	chr15:38602255:T:C	7.14476e-08	-1.86077e-10	-1.06991	1.81266e-05	-1.86077e-10	-1.06005
38602447	chr15:38602447:T:C	1.67666e-07	-1.86077e-10	-0.216902	4.14036e-05	-1.86077e-10	-0.234062
38603235	chr15:38603235:G:A	2.41146e-07	-1.86077e-10	0.146523	5.73076e-05	-1.86077e-10	0.0910049
38603623	chr15:38603623:T:C	1.13228e-07	-1.45553	0.846056	2.83088e-05	-1.42996	0.815702
38603862	chr15:38603862:A:G	5.93118e-08	-1.86077e-10	-1.25607	1.48772e-05	-1.86077e-10	-1.2576
38603871	chr15:38603871:C:T	4.66038e-08	-1.4972	-3.08617e-10	1.19615e-05	-1.47574	-3.08617e-10
38603878	chr15:38603878:A:G	1.63697e-07	-1.86077e-10	-0.240861	4.05116e-05	-1.86077e-10	-0.255841
38603988	chr15:38603988:G:A	2.80692e-07	-1.86077e-10	0.298378	7.07313e-05	-1.86077e-10	0.301459
38604000	chr15:38604000:G:A	6.78584e-08	-1.86077e-10	-1.12146	1.71431e-05	-1.86077e-10	-1.11583
38604378	chr15:38604378:AAG:A	1.69524e-07	-1.86077e-10	-0.205885	4.19634e-05	-1.86077e-10	-0.220631
38604533	chr15:38604533:G:T	7.96555e-07	-1.86077e-10	1.34142	0.000184695	-1.86077e-10	1.26128
38604892	chr15:38604892:G:A	6.20771e-08	-1.86077e-10	-1.2105	1.56706e-05	-1.86077e-10	-1.20564
38604970	chr15:38604970:C:T	8.19541e-08	-1.86077e-10	-0.93272	2.09486e-05	-1.86077e-10	-0.915358
38605163	chr15:38605163:A:T	9.76083e-08	-1.86077e-10	-0.757917	2.42533e-05	-1.86077e-10	-0.768877
38605360	chr15:38605360:T:C	2.59254e-07	-1.86077e-10	0.218928	6.11121e-05	-1.86077e-10	0.15528
38605483	chr15:38605483:T:G	7.62483e-08	-1.86077e-10	-1.00488	1.93442e-05	-1.86077e-10	-0.995038
38605507	chr15:38605507:T:C	5.93375e-08	-1.86077e-10	-1.25564	1.49038e-05	-1.86077e-10	-1.25581
38605656	chr15:38605656:C:T	3.48178e-08	-1.6266	-0.162154	8.59235e-06	-1.61827	-0.188289
38605726	chr15:38605726:G:A	8.35242e-08	-1.86077e-10	-0.913742	2.06648e-05	-1.86077e-10	-0.928996
38605779	chr15:38605779:C:T	6.77104e-08	-1.86077e-10	-1.12364	1.69344e-05	-1.86077e-10	-1.12808
38605866	chr15:38605866:C:T	9.68001e-08	-0.766231	-3.08617e-10	2.48773e-05	-0.743475	-3.08617e-10
38605924	chr15:38605924:G:A	8.74212e-08	-1.86077e-10	-0.86814	2.18795e-05	-1.86077e-10	-0.87188
38605975	chr15:38605975:A:G	2.41519e-07	-1.86077e-10	0.14807	5.71699e-05	-1.86077e-10	0.0885991
38606018	chr15:38606018:G:A	6.81454e-08	-1.86077e-10	-1.11723	1.70373e-05	-1.86077e-10	-1.12203
38606030	chr15:38606030:C:T	5.97404e-08	-1.86077e-10	-1.24887	1.49994e-05	-1.86077e-10	-1.24942
38606088	chr15:38606088:A:C	6.88327e-08	-1.86077e-10	-1.1072	1.72112e-05	-1.86077e-10	-1.11187
38606155	chr15:38606155:C:T	5.73509e-08	-1.86077e-10	-1.28969	1.44354e-05	-1.86077e-10	-1.28775
38606273	chr15:38606273:T:A	4.14248e-08	-1.615	-3.08617e-10	9.66405e-06	-1.68902	-3.08617e-10
38606375	chr15:38606375:A:G	2.63558e-07	-1.86077e-10	0.235396	6.29365e-05	-1.86077e-10	0.184696
38606558	chr15:38606558:G:A	1.65614e-08	-1.81061	-0.721196	4.1621e-06	-1.80948	-0.721927
38606887	chr15:38606887:T:C	1.38182e-08	-1.81417	-0.898718	3.47066e-06	-1.81373	-0.899357
38607274	chr15:38607274:G:A	9.58936e-08	-0.775639	-3.08617e-10	2.45613e-05	-0.756258	-3.08617e-10
38607628	chr15:38607628:C:G	6.92558e-08	-1.86077e-10	-1.10107	1.73866e-05	-1.86077e-10	-1.10173
38608111	chr15:38608111:C:A	1.13361e-08	-1.81234	-1.09854	2.81372e-06	-1.81345	-1.10947
38608125	chr15:38608125:G:T	6.5422e-08	-1.86077e-10	-1.15802	1.6493e-05	-1.86077e-10	-1.15449
38608498	chr15:38608498:G:A	9.41421e-09	-1.81314	-1.28352	2.36737e-06	-1.8132	-1.28245
38608605	chr15:38608605:G:A	5.85295e-08	-1.86077e-10	-1.26935	1.47454e-05	-1.86077e-10	-1.2665
38608736	chr15:38608736:C:T	6.90582e-08	-1.86077e-10	-1.10393	1.71107e-05	-1.86077e-10	-1.11772
38608850	chr15:38608850:G:A	8.63763e-08	-1.86077e-10	-0.880165	2.09582e-05	-1.86077e-10	-0.914901
38609048	chr15:38609048:C:T	5.71025e-08	-1.86077e-10	-1.29403	1.43416e-05	-1.86077e-10	-1.29426
38609108	chr15:38609108:A:G	8.63468e-08	-1.86077e-10	-0.880507	2.14773e-05	-1.86077e-10	-0.890431
38609200	chr15:38609200:T:C	8.82015e-08	-1.86077e-10	-0.859255	2.17538e-05	-1.86077e-10	-0.877641
38609808	chr15:38609808:T:C	7.42407e-08	-1.86077e-10	-1.03157	1.88395e-05	-1.86077e-10	-1.02147
38609849	chr15:38609849:C:T	9.32886e-08	-1.86077e-10	-0.803181	2.29912e-05	-1.86077e-10	-0.822319
38610393	chr15:38610393:G:A	7.35855e-08	-1.80413	0.763698	1.87379e-05	-1.80083	0.773943
38610395	chr15:38610395:G:A	7.48267e-08	-0.217892	-0.805812	2.13794e-05	-0.0785306	-0.81647
38610416	chr15:38610416:T:C	6.1507e-08	-1.86077e-10	-1.21973	1.55204e-05	-1.86077e-10	-1.21527
38610969	chr15:38610969:G:A	1.01183e-08	-1.72992	-1.29462	2.48573e-06	-1.75221	-1.29466
38611471	chr15:38611471:C:T	9.60454e-09	-1.81526	-1.26138	2.41253e-06	-1.81516	-1.26159
38611623	chr15:38611623:A:G	1.06109e-08	-1.80066	-1.17634	2.60442e-06	-1.79164	-1.20858
38611683	chr15:38611683:G:A	2.25473e-08	-1.8076	-0.415666	5.28633e-06	-1.81101	-0.481293
38611720	chr15:38611720:G:T	7.30145e-08	-1.04822	-3.08617e-10	1.74478e-05	-1.09821	-3.08617e-10
38611953	chr15:38611953:G:C	1.25815e-08	-1.77966	-1.02699	3.10036e-06	-1.78826	-1.03765
38612127	chr15:38612127:T:C	8.63189e-08	-1.86077e-10	-0.88083	2.13313e-05	-1.86077e-10	-0.897254
38612199	chr15:38612199:C:T	5.72213e-08	-1.86077e-10	-1.29195	1.43865e-05	-1.86077e-10	-1.29114
38612247	chr15:38612247:G:A	5.99902e-08	-1.86077e-10	-1.2447	1.50937e-05	-1.86077e-10	-1.24315
38612345	chr15:38612345:G:A	1.00841e-08	-1.81292	-1.215	2.53768e-06	-1.81219	-1.21399
38613158	chr15:38613158:A:G	3.46741e-07	-1.86077e-10	0.509701	8.9231e-05	-1.86077e-10	0.533799
38613523	chr15:38613523:G:T	7.22519e-08	-1.86077e-10	-1.05872	1.83251e-05	-1.86077e-10	-1.04916
38613569	chr15:38613569:C:T	1.27916e-07	-1.33704	0.849531	3.2094e-05	-1.30757	0.818804
38613863	chr15:38613863:A:T	7.61713e-08	-1.86077e-10	-1.00589	1.9308e-05	-1.86077e-10	-0.996909
38613933	chr15:38613933:G:A	2.26571e-08	-1.80414	-0.414269	5.30774e-06	-1.80834	-0.479921
38614195	chr15:38614195:C:T	9.4708e-09	-1.81451	-1.27616	2.39977e-06	-1.81316	-1.2689
38614327	chr15:38614327:T:G	1.13505e-08	-1.81509	-1.09453	2.84573e-06	-1.81525	-1.09636
38614466	chr15:38614466:C:T	1.31079e-08	-1.81461	-0.951052	3.22039e-06	-1.81515	-0.972781
38614840	chr15:38614840:A:G	9.98942e-09	-1.81484	-1.22251	2.51339e-06	-1.8145	-1.22129
38614881	chr15:38614881:A:G	7.22401e-08	-1.86077e-10	-1.05888	1.83219e-05	-1.86077e-10	-1.04933
38615253	chr15:38615253:T:C	3.91249e-08	-1.67212	-3.08617e-10	9.60329e-06	-1.69532	-3.08617e-10
38615781	chr15:38615781:A:G	5.79797e-08	-1.86077e-10	-1.27879	1.45711e-05	-1.86077e-10	-1.27839
38615934	chr15:38615934:A:G	1.12793e-07	-1.31726	0.703936	2.82169e-05	-1.28765	0.670139
38615948	chr15:38615948:G:A	7.22832e-08	-1.86077e-10	-1.05829	1.83332e-05	-1.86077e-10	-1.04872
38616063	chr15:38616063:G:A	5.32417e-08	-1.36404	-3.08617e-10	1.38417e-05	-1.32975	-3.08617e-10
38616276	chr15:38616276:C:A	1.01963e-07	-1.86077e-10	-0.714273	2.50566e-05	-1.86077e-10	-0.73629
38616306	chr15:38616306:C:T	6.13968e-08	-1.22152	-3.08617e-10	1.53075e-05	-1.22909	-3.08617e-10
38616348	chr15:38616348:G:C	6.01202e-08	-1.86077e-10	-1.24253	1.51519e-05	-1.86077e-10	-1.2393
38616368	chr15:38616368:C:T	5.75809e-08	-1.86077e-10	-1.28569	1.44567e-05	-1.86077e-10	-1.28627
38616859	chr15:38616859:C:T	1.02479e-07	-1.86077e-10	-0.709219	2.51239e-05	-1.86077e-10	-0.733608
38616936	chr15:38616936:G:A	5.80197e-08	-1.86077e-10	-1.2781	1.46117e-05	-1.86077e-10	-1.2756
38616944	chr15:38616944:C:T	8.61626e-08	-1.86077e-10	-0.882642	2.14211e-05	-1.86077e-10	-0.893052
38616970	chr15:38616970:C:T	6.9783e-08	-1.86077e-10	-1.09349	1.76818e-05	-1.86077e-10	-1.08489
38616973	chr15:38616973:C:T	7.12886e-08	-1.86077e-10	-1.07214	1.80762e-05	-1.86077e-10	-1.06283
38617224	chr15:38617224:A:T	5.04435e-08	-1.41802	-3.08617e-10	1.23011e-05	-1.44774	-3.08617e-10
38617233	chr15:38617233:T:A	5.7759e-08	-1.86077e-10	-1.2826	1.45241e-05	-1.86077e-10	-1.28162
38617600	chr15:38617600:A:G	6.67647e-08	-1.86077e-10	-1.1377	1.68947e-05	-1.86077e-10	-1.13043
38618025	chr15:38618025:T:A	4.4076e-08	-1.55296	-3.08617e-10	1.15893e-05	-1.50735	-3.08617e-10
38618129	chr15:38618129:A:G	5.81159e-08	-1.86077e-10	-1.27644	1.4639e-05	-1.86077e-10	-1.27374
38618343	chr15:38618343:G:T	1.65376e-08	-1.77479	-0.758451	4.0378e-06	-1.78117	-0.780564
38618515	chr15:38618515:C:T	7.03605e-08	-1.86077e-10	-1.08525	1.78317e-05	-1.86077e-10	-1.07645
38618581	chr15:38618581:C:G	5.8336e-08	-1.86077e-10	-1.27266	1.46784e-05	-1.86077e-10	-1.27105
38618596	chr15:38618596:G:A	2.51471e-08	-1.22663	-0.887505	6.11194e-06	-1.23479	-0.912397
38619110	chr15:38619110:A:T	5.84179e-08	-1.86077e-10	-1.27126	1.47137e-05	-1.86077e-10	-1.26865
38619162	chr15:38619162:G:T	7.15042e-08	-1.86077e-10	-1.06912	1.76854e-05	-1.86077e-10	-1.08469
38619180	chr15:38619180:C:G	5.71896e-08	-1.86077e-10	-1.29251	1.4386e-05	-1.86077e-10	-1.29117
38619885	chr15:38619885:A:G	3.4891e-08	-1.78665	-3.08617e-10	8.83751e-06	-1.77842	-3.08617e-10
38620540	chr15:38620540:C:T	5.8168e-08	-1.86077e-10	-1.27554	1.46655e-05	-1.86077e-10	-1.27193
38620621	chr15:38620621:G:A	1.88271e-08	-1.69391	-0.70967	4.55411e-06	-1.70395	-0.737452
38620682	chr15:38620682:CT:C	1.00538e-08	-1.80971	-1.22122	2.5291e-06	-1.80885	-1.22071
38620712	chr15:38620712:A:G	6.63623e-08	-1.86077e-10	-1.14375	1.6801e-05	-1.86077e-10	-1.13599
38621051	chr15:38621051:C:G	5.95494e-08	-1.86077e-10	-1.25207	1.48331e-05	-1.86077e-10	-1.26057
38621112	chr15:38621112:G:A	8.21422e-08	-1.86077e-10	-0.930427	2.04263e-05	-1.86077e-10	-0.940607
38621951	chr15:38621951:C:T	2.41743e-08	-1.17963	-0.973963	6.03215e-06	-1.17636	-0.983968
38622442	chr15:38622442:G:A	1.12829e-08	-1.81079	-1.1048	2.79733e-06	-1.81157	-1.1172
38622671	chr15:38622671:C:T	1.15374e-08	-1.80129	-1.092	2.85789e-06	-1.80279	-1.10456
38622768	chr15:38622768:G:A	1.14e-08	-1.80986	-1.09541	2.82527e-06	-1.8109	-1.10793
38622909	chr15:38622909:T:C	6.1205e-08	-1.86077e-10	-1.22465	1.54669e-05	-1.86077e-10	-1.21873
38623112	chr15:38623112:G:C	2.35342e-08	-1.81279	-0.367633	5.51538e-06	-1.81433	-0.435556
38623217	chr15:38623217:TGCCACTGTGATCTCA:T	6.76357e-08	-1.86077e-10	-1.12474	1.71313e-05	-1.86077e-10	-1.11652
38624244	chr15:38624244:G:T	1.51415e-07	-1.86077e-10	-0.318851	3.68962e-05	-1.86077e-10	-0.34932
38624511	chr15:38624511:G:T	2.59678e-08	-1.81521	-0.26681	6.0668e-06	-1.81512	-0.339481
38624705	chr15:38624705:C:T	1.131e-07	-1.59813	0.987524	2.83116e-05	-1.57099	0.956829
38624781	chr15:38624781:T:C	4.79214e-07	-0.867293	1.70056	0.000121139	-0.849316	1.68882
38624900	chr15:38624900:C:T	6.96974e-08	-1.86077e-10	-1.09472	1.76615e-05	-1.86077e-10	-1.08604
38625125	chr15:38625125:T:C	6.52852e-08	-1.86077e-10	-1.16011	1.64557e-05	-1.86077e-10	-1.15675
38625248	chr15:38625248:C:T	4.15187e-08	-1.61274	-3.08617e-10	1.04153e-05	-1.61415	-3.08617e-10
38625532	chr15:38625532:C:T	6.17794e-08	-1.86077e-10	-1.21531	1.55787e-05	-1.86077e-10	-1.21152
38625653	chr15:38625653:G:A	3.39653e-08	-1.81354	-3.08617e-10	8.5383e-06	-1.81287	-3.08617e-10
38625810	chr15:38625810:T:C	1.0425e-08	-1.80781	-1.18686	2.59577e-06	-1.80978	-1.19376
38625897	chr15:38625897:C:T	9.85153e-08	-1.86077e-10	-0.748667	2.42368e-05	-1.86077e-10	-0.769556
38625979	chr15:38625979:G:A	6.16676e-08	-1.86077e-10	-1.21712	1.55506e-05	-1.86077e-10	-1.21333
38627585	chr15:38627585:G:A	6.47267e-08	-1.86077e-10	-1.16871	1.6368e-05	-1.86077e-10	-1.1621
38627587	chr15:38627587:T:G	2.48216e-08	-1.17104	-0.956127	6.54824e-06	-1.17015	-0.908079
38627763	chr15:38627763:T:C	5.08616e-08	-1.04364	-0.366132	1.23925e-05	-1.04501	-0.395327
38627978	chr15:38627978:C:T	1.26189e-08	-1.81494	-0.988741	3.05259e-06	-1.81384	-1.0276
38628246	chr15:38628246:C:T	1.09027e-08	-1.8086	-1.14127	2.74365e-06	-1.80928	-1.13886
38628486	chr15:38628486:A:G	6.76697e-08	-1.86077e-10	-1.12424	1.66026e-05	-1.86077e-10	-1.14787
38628624	chr15:38628624:G:C	1.35869e-08	-1.81512	-0.914647	3.34829e-06	-1.81478	-0.934204
38628668	chr15:38628668:G:A	6.41716e-08	-1.86077e-10	-1.17732	1.62265e-05	-1.86077e-10	-1.17078
38628815	chr15:38628815:G:T	4.38215e-08	-1.55875	-3.08617e-10	1.13793e-05	-1.52563	-3.08617e-10
38629746	chr15:38629746:A:G	4.03397e-08	-1.64154	-3.08617e-10	9.91449e-06	-1.66343	-3.08617e-10
38629934	chr15:38629934:G:A	4.22714e-08	-1.59477	-3.08617e-10	1.05854e-05	-1.59796	-3.08617e-10
38630321	chr15:38630321:G:A	9.10683e-08	-0.827269	-3.08617e-10	2.36407e-05	-0.794458	-3.08617e-10
38630373	chr15:38630373:A:G	1.35846e-08	-1.74074	-0.9892	3.5629e-06	-1.73836	-0.948491
38630775	chr15:38630775:G:A	6.70312e-08	-1.86077e-10	-1.13372	1.65324e-05	-1.86077e-10	-1.15211
38630806	chr15:38630806:G:A	8.90026e-08	-1.86077e-10	-0.850213	2.19128e-05	-1.86077e-10	-0.870359
38630911	chr15:38630911:G:A	5.83284e-08	-1.86077e-10	-1.27279	1.47208e-05	-1.86077e-10	-1.26817
38631198	chr15:38631198:G:A	5.79414e-08	-1.86077e-10	-1.27945	1.44923e-05	-1.86077e-10	-1.28381
38631473	chr15:38631473:T:C	5.70791e-08	-1.86077e-10	-1.29444	1.4336e-05	-1.86077e-10	-1.29466
38631484	chr15:38631484:CA:C	8.92464e-08	-0.847477	-3.08617e-10	2.31296e-05	-0.816316	-3.08617e-10
38631563	chr15:38631563:G:A	6.57939e-08	-1.86077e-10	-1.15235	1.66482e-05	-1.86077e-10	-1.14513
38631589	chr15:38631589:T:C	6.4216e-08	-1.86077e-10	-1.17663	1.62383e-05	-1.86077e-10	-1.17006
38631863	chr15:38631863:A:C	6.44401e-08	-1.86077e-10	-1.17314	1.62966e-05	-1.86077e-10	-1.16647
38632302	chr15:38632302:C:T	5.60829e-08	-0.364546	-0.947501	1.36882e-05	-0.385444	-0.955448
38632309	chr15:38632309:T:C	3.65276e-08	-1.74081	-3.08617e-10	9.34599e-06	-1.72248	-3.08617e-10
38632994	chr15:38632994:C:T	1.18919e-08	-1.77687	-1.08615	2.91866e-06	-1.76828	-1.11803
38633191	chr15:38633191:T:A	6.87121e-08	-1.10895	-3.08617e-10	1.68925e-05	-1.13056	-3.08617e-10
38634105	chr15:38634105:T:A	5.74258e-08	-1.86077e-10	-1.28838	1.44619e-05	-1.86077e-10	-1.28591
38634486	chr15:38634486:A:C	6.08101e-08	-1.86077e-10	-1.23112	1.50892e-05	-1.86077e-10	-1.24345
38634587	chr15:38634587:A:G	5.96998e-08	-1.86077e-10	-1.24955	1.49515e-05	-1.86077e-10	-1.25262
38634634	chr15:38634634:T:C	9.83809e-09	-1.77773	-1.27488	2.51062e-06	-1.75213	-1.28477
38634700	chr15:38634700:G:A	5.95034e-08	-1.86077e-10	-1.25284	1.49803e-05	-1.86077e-10	-1.25069
38634746	chr15:38634746:A:G	7.55061e-08	-1.86077e-10	-1.01466	1.8773e-05	-1.86077e-10	-1.02501
38634752	chr15:38634752:CAT:C	1.1721e-07	-1.86077e-10	-0.574916	2.88113e-05	-1.86077e-10	-0.596662
38634787	chr15:38634787:AGGGTAGATAGG:A	1.27109e-07	-1.86077e-10	-0.493835	3.12279e-05	-1.86077e-10	-0.516117
38634857	chr15:38634857:G:A	1.28176e-06	1.81711	-3.08617e-10	0.000347707	1.89393	-3.08617e-10
38634947	chr15:38634947:A:G	6.02877e-08	-1.86077e-10	-1.23975	1.53353e-05	-1.86077e-10	-1.22727
38635088	chr15:38635088:C:T	2.89419e-07	-1.86077e-10	0.328998	7.2076e-05	-1.86077e-10	0.320292
38635173	chr15:38635173:A:T	1.05798e-08	-1.81185	-1.16808	2.66404e-06	-1.80609	-1.17149
38635185	chr15:38635185:A:G	1.21326e-08	-1.81511	-1.02788	3.07573e-06	-1.81524	-1.01865
38635309	chr15:38635309:C:G	1.08834e-08	-1.72586	-1.22578	2.72975e-06	-1.7384	-1.21482
38635365	chr15:38635365:G:A	1.06238e-08	-1.6919	-1.28388	2.70741e-06	-1.68229	-1.27915
38635819	chr15:38635819:C:A	5.95358e-08	-1.86077e-10	-1.2523	1.50221e-05	-1.86077e-10	-1.24791
38635882	chr15:38635882:A:G	5.95358e-08	-1.86077e-10	-1.2523	1.50221e-05	-1.86077e-10	-1.24791
38635952	chr15:38635952:T:C	1.55147e-08	-1.81459	-0.7825	3.97053e-06	-1.81521	-0.763325
38636031	chr15:38636031:G:A	6.49467e-08	-1.86077e-10	-1.16531	1.61384e-05	-1.86077e-10	-1.17623
38636201	chr15:38636201:A:G	5.70738e-08	-1.86077e-10	-1.29453	1.4336e-05	-1.86077e-10	-1.29466
38636300	chr15:38636300:T:C	1.28941e-08	-1.50796	-1.27415	3.26188e-06	-1.52469	-1.25043
38636476	chr15:38636476:G:A	1.04204e-08	-1.71529	-1.27983	2.54571e-06	-1.74084	-1.28219
38637031	chr15:38637031:A:G	6.64789e-08	-1.86077e-10	-1.14199	1.6476e-05	-1.86077e-10	-1.15553
38637200	chr15:38637200:A:T	6.51482e-08	-1.86077e-10	-1.16221	1.61623e-05	-1.86077e-10	-1.17475
38637234	chr15:38637234:T:G	3.39529e-08	-1.8139	-3.08617e-10	8.52623e-06	-1.81428	-3.08617e-10
38637651	chr15:38637651:C:T	1.04884e-08	-1.73248	-1.25613	2.66957e-06	-1.71985	-1.25566
38638022	chr15:38638022:T:C	7.85384e-08	-1.86077e-10	-0.975291	1.90397e-05	-1.86077e-10	-1.0109
38638032	chr15:38638032:C:G	1.45758e-08	-1.81527	-0.844244	3.73229e-06	-1.815	-0.825409
38638099	chr15:38638099:A:G	5.70696e-08	-1.86077e-10	-1.29461	1.43376e-05	-1.86077e-10	-1.29454
38638262	chr15:38638262:G:A	6.66388e-08	-1.86077e-10	-1.13959	1.65146e-05	-1.86077e-10	-1.15318
38638322	chr15:38638322:C:T	1.43553e-08	-1.54353	-1.13123	3.53263e-06	-1.57179	-1.1236
38638336	chr15:38638336:A:G	1.43727e-08	-1.81317	-0.860372	3.67162e-06	-1.81436	-0.842438
38638496	chr15:38638496:C:T	6.11725e-08	-1.86077e-10	-1.22518	1.54531e-05	-1.86077e-10	-1.21962
38638651	chr15:38638651:T:C	8.28486e-08	-1.86077e-10	-0.921864	2.01743e-05	-1.86077e-10	-0.953017
38638698	chr15:38638698:A:C	1.58673e-08	-1.81382	-0.760802	4.07098e-06	-1.81245	-0.741094
38639182	chr15:38639182:C:T	8.21584e-08	-1.86077e-10	-0.930229	2.00635e-05	-1.86077e-10	-0.958526
38639381	chr15:38639381:A:G	7.19083e-08	-1.86077e-10	-1.06349	1.77768e-05	-1.86077e-10	-1.07954
38639737	chr15:38639737:C:T	1.11738e-08	-1.79138	-1.13393	2.84955e-06	-1.79454	-1.11573
38639753	chr15:38639753:G:A	1.27076e-08	-1.52886	-1.26782	3.23137e-06	-1.54337	-1.24115
38639894	chr15:38639894:T:G	8.13914e-08	-1.86077e-10	-0.939609	2.00323e-05	-1.86077e-10	-0.960086
38640081	chr15:38640081:G:A	1.43762e-08	-1.52578	-1.14752	3.52639e-06	-1.55637	-1.14079
38640088	chr15:38640088:G:A	8.02218e-08	-1.86077e-10	-0.954083	2.00663e-05	-1.86077e-10	-0.958389
38640128	chr15:38640128:C:T	7.13941e-08	-1.86077e-10	-1.07066	1.76445e-05	-1.86077e-10	-1.087
38640249	chr15:38640249:G:A	7.65192e-08	-1.86077e-10	-1.00134	1.91295e-05	-1.86077e-10	-1.0062
38640287	chr15:38640287:T:C	7.0717e-08	-1.86077e-10	-1.08019	1.74834e-05	-1.86077e-10	-1.09617
38640442	chr15:38640442:C:T	6.14326e-08	-1.86077e-10	-1.22094	1.55213e-05	-1.86077e-10	-1.21521
38640536	chr15:38640536:C:T	6.00709e-08	-1.86077e-10	-1.24335	1.49908e-05	-1.86077e-10	-1.24999
38640942	chr15:38640942:G:A	6.97785e-08	-1.86077e-10	-1.09355	1.72783e-05	-1.86077e-10	-1.10798
38640945	chr15:38640945:T:C	6.11935e-08	-1.86077e-10	-1.22484	1.54586e-05	-1.86077e-10	-1.21926
38641024	chr15:38641024:A:G	6.22389e-08	-1.86077e-10	-1.2079	1.54631e-05	-1.86077e-10	-1.21897
38641129	chr15:38641129:T:A	6.12556e-08	-1.86077e-10	-1.22382	1.54748e-05	-1.86077e-10	-1.21822
38641275	chr15:38641275:A:G	6.89251e-08	-1.86077e-10	-1.10586	1.70737e-05	-1.86077e-10	-1.11989
38641412	chr15:38641412:T:G	7.50627e-08	-1.86077e-10	-1.02055	1.85329e-05	-1.86077e-10	-1.03788
38641520	chr15:38641520:C:T	6.8923e-08	-1.86077e-10	-1.10589	1.70738e-05	-1.86077e-10	-1.11989
38641553	chr15:38641553:G:T	7.65192e-08	-1.86077e-10	-1.00134	1.91295e-05	-1.86077e-10	-1.0062
38641582	chr15:38641582:G:A	1.25876e-08	-1.571	-1.23517	3.08444e-06	-1.59994	-1.23112
38641608	chr15:38641608:A:G	7.48996e-08	-1.02273	-3.08617e-10	1.80962e-05	-1.06173	-3.08617e-10
38641694	chr15:38641694:C:T	6.93606e-08	-1.86077e-10	-1.09956	1.71782e-05	-1.86077e-10	-1.11379
38642224	chr15:38642224:T:A	1.50871e-08	-1.54069	-1.08435	3.8755e-06	-1.53766	-1.0651
38642261	chr15:38642261:AGAG:A	3.53549e-08	-1.77344	-3.08617e-10	8.94715e-06	-1.76609	-3.08617e-10
38642455	chr15:38642455:C:T	7.32092e-08	-1.86077e-10	-1.04556	1.80618e-05	-1.86077e-10	-1.06363
38642464	chr15:38642464:G:A	6.99299e-08	-1.86077e-10	-1.09139	1.73125e-05	-1.86077e-10	-1.106
38642788	chr15:38642788:A:G	6.85085e-08	-1.86077e-10	-1.11192	1.69754e-05	-1.86077e-10	-1.12566
38642840	chr15:38642840:C:T	1.35673e-08	-1.4688	-1.26242	3.45126e-06	-1.485	-1.23369
38642858	chr15:38642858:C:A	5.88972e-08	-1.86077e-10	-1.26309	1.48512e-05	-1.86077e-10	-1.25935
38642979	chr15:38642979:C:T	1.09168e-08	-1.70239	-1.24619	2.68459e-06	-1.72097	-1.24893
38642993	chr15:38642993:G:T	6.88191e-08	-1.86077e-10	-1.1074	1.70505e-05	-1.86077e-10	-1.12125
38643164	chr15:38643164:A:G	6.833e-08	-1.86077e-10	-1.11453	1.69305e-05	-1.86077e-10	-1.12831
38643356	chr15:38643356:T:C	6.37028e-08	-1.86077e-10	-1.18465	1.5782e-05	-1.86077e-10	-1.19856
38644016	chr15:38644016:A:G	1.51094e-07	-1.86077e-10	-0.320978	3.57579e-05	-1.86077e-10	-0.380658
38644446	chr15:38644446:G:C	8.54199e-08	-1.86077e-10	-0.8913	2.12813e-05	-1.86077e-10	-0.8996
38644727	chr15:38644727:C:T	5.77642e-08	-1.86077e-10	-1.28251	1.45251e-05	-1.86077e-10	-1.28155
38644751	chr15:38644751:C:T	6.25321e-08	-1.86077e-10	-1.2032	1.56537e-05	-1.86077e-10	-1.20672
38644791	chr15:38644791:G:A	5.90527e-08	-0.119539	-1.14091	1.59338e-05	-0.0709122	-1.11807
38645018	chr15:38645018:TCA:T	6.55889e-08	-1.86077e-10	-1.15547	1.66335e-05	-1.86077e-10	-1.14601
38645027	chr15:38645027:TATCAA:T	1.06938e-07	-1.86077e-10	-0.666626	2.57049e-05	-1.86077e-10	-0.710748
38645260	chr15:38645260:ATAAAT:A	1.38514e-08	-1.45781	-1.25268	3.53909e-06	-1.47322	-1.22034
38645791	chr15:38645791:A:C	1.13034e-08	-1.80415	-1.10962	2.88645e-06	-1.80037	-1.09703
38647439	chr15:38647439:C:T	3.18474e-08	-0.954893	-0.923031	9.09984e-06	-0.863959	-0.885214
38647616	chr15:38647616:C:T	1.01556e-08	-1.81009	-1.21076	2.56929e-06	-1.80987	-1.20393
38647624	chr15:38647624:A:G	5.88506e-08	-1.86077e-10	-1.26388	1.47763e-05	-1.86077e-10	-1.26441
38647674	chr15:38647674:T:A	1.05252e-08	-1.81524	-1.16986	2.64629e-06	-1.81501	-1.16927
38648878	chr15:38648878:C:T	3.47823e-08	-1.13443	-0.655343	9.85915e-06	-1.06857	-0.600456
38648964	chr15:38648964:A:G	4.06534e-08	-1.03741	-0.596386	1.16083e-05	-0.966694	-0.539014
38648994	chr15:38648994:T:A	3.78357e-08	-1.08195	-0.623675	1.07683e-05	-1.01341	-0.567414
38649065	chr15:38649065:A:G	3.63527e-08	-0.91132	-0.83429	1.04876e-05	-0.815996	-0.791239
38649126	chr15:38649126:A:T	1.07535e-07	-1.78514	1.12408	2.5974e-05	-1.79586	1.09552
38649618	chr15:38649618:G:T	1.10789e-08	-1.68565	-1.24818	2.74184e-06	-1.70454	-1.24426
38649911	chr15:38649911:G:T	4.73835e-08	-0.919835	-0.56077	1.36368e-05	-0.841586	-0.503068
38650064	chr15:38650064:C:A	7.73309e-08	-1.86077e-10	-0.990785	1.96141e-05	-1.86077e-10	-0.981178
38650184	chr15:38650184:C:T	5.93191e-08	-1.86077e-10	-1.25595	1.4853e-05	-1.86077e-10	-1.25923
38650313	chr15:38650313:T:G	9.00081e-08	-1.86077e-10	-0.83898	2.18543e-05	-1.86077e-10	-0.873033
38650346	chr15:38650346:A:G	5.8937e-08	-1.86077e-10	-1.26241	1.48523e-05	-1.86077e-10	-1.25927
38650936	chr15:38650936:G:A	1.05582e-08	-1.70959	-1.27239	2.74582e-06	-1.68019	-1.26716
38651131	chr15:38651131:T:C	4.15812e-08	-0.953667	-0.657565	1.19356e-05	-0.874611	-0.603294
38651305	chr15:38651305:A:G	3.93818e-08	-0.986921	-0.678653	1.12892e-05	-0.908558	-0.625021
38651897	chr15:38651897:C:T	5.78212e-08	-1.86077e-10	-1.28152	1.4523e-05	-1.86077e-10	-1.2817
38651899	chr15:38651899:T:G	4.74012e-08	-0.942862	-0.537369	1.38171e-05	-0.851583	-0.479938
38651962	chr15:38651962:G:A	5.72249e-08	-1.86077e-10	-1.29189	1.4375e-05	-1.86077e-10	-1.29194
38652011	chr15:38652011:A:C	8.89518e-08	-1.86077e-10	-0.850784	2.17081e-05	-1.86077e-10	-0.879742
38652215	chr15:38652215:A:G	9.69378e-09	-1.81311	-1.25429	2.46626e-06	-1.81363	-1.2411
38652497	chr15:38652497:C:A	2.45762e-07	0.165487	-3.08617e-10	6.36798e-05	0.196439	-3.08617e-10
38652549	chr15:38652549:G:A	1.2157e-08	-1.63993	-1.20105	2.98198e-06	-1.66817	-1.19668
38652579	chr15:38652579:T:C	8.34011e-08	-1.86077e-10	-0.915217	2.03007e-05	-1.86077e-10	-0.946773
38652769	chr15:38652769:A:G	5.7158e-08	-1.86077e-10	-1.29306	1.43519e-05	-1.86077e-10	-1.29355
38652795	chr15:38652795:C:T	3.00416e-08	-1.50773	-0.428571	8.26498e-06	-1.44349	-0.401911
38652968	chr15:38652968:C:T	3.42253e-08	-1.80591	-3.08617e-10	8.58157e-06	-1.80781	-3.08617e-10
38653236	chr15:38653236:T:C	4.13709e-08	-1.6163	-3.08617e-10	1.00135e-05	-1.6535	-3.08617e-10
38653556	chr15:38653556:T:C	1.10689e-08	-1.73363	-1.20111	2.68101e-06	-1.7487	-1.22254
38653717	chr15:38653717:C:T	6.00932e-08	-1.86077e-10	-1.24298	1.51496e-05	-1.86077e-10	-1.23946
38653893	chr15:38653893:G:A	1.19558e-08	-1.7936	-1.06406	3.14986e-06	-1.79645	-1.01362
38653993	chr15:38653993:G:T	4.5998e-08	-0.683037	-0.827244	1.30778e-05	-0.594142	-0.792372
38654127	chr15:38654127:C:T	6.24715e-08	-1.86077e-10	-1.20417	1.55899e-05	-1.86077e-10	-1.2108
38654143	chr15:38654143:C:T	9.4748e-09	-1.7985	-1.29174	2.39103e-06	-1.79623	-1.28947
38654335	chr15:38654335:G:A	2.33563e-08	-1.26397	-0.924044	6.15356e-06	-1.21675	-0.923649
38654398	chr15:38654398:G:A	1.09444e-07	-1.86077e-10	-0.643469	2.69329e-05	-1.86077e-10	-0.664081
38654507	chr15:38654507:G:T	5.83127e-08	-1.86077e-10	-1.27306	1.46544e-05	-1.86077e-10	-1.27269
38654576	chr15:38654576:C:T	3.34267e-08	-0.941537	-0.887986	9.37085e-06	-0.862343	-0.857483
38654654	chr15:38654654:T:C	5.71694e-08	-1.86077e-10	-1.29286	1.43514e-05	-1.86077e-10	-1.29358
38654839	chr15:38654839:C:A	1.17717e-08	-1.79745	-1.07573	2.83791e-06	-1.80459	-1.10977
38655745	chr15:38655745:TG:T	7.14501e-08	-1.86077e-10	-1.06988	1.78012e-05	-1.86077e-10	-1.07816
38656080	chr15:38656080:C:T	5.75064e-08	-1.86077e-10	-1.28698	1.44236e-05	-1.86077e-10	-1.28856
38656097	chr15:38656097:A:G	1.2881e-08	-1.78302	-1.0001	3.43877e-06	-1.78641	-0.935907
38656515	chr15:38656515:C:T	6.3257e-08	-1.86077e-10	-1.19167	1.57774e-05	-1.86077e-10	-1.19885
38656565	chr15:38656565:C:G	6.32534e-08	-1.86077e-10	-1.19173	1.57765e-05	-1.86077e-10	-1.19891
38656606	chr15:38656606:A:T	1.44452e-08	-1.37456	-1.29396	3.91873e-06	-1.29911	-1.29255
38656744	chr15:38656744:CAG:C	9.41126e-09	-1.80796	-1.28901	2.35766e-06	-1.81265	-1.28711
38657204	chr15:38657204:C:T	5.76789e-08	-1.86077e-10	-1.28399	1.44503e-05	-1.86077e-10	-1.28672
38657212	chr15:38657212:G:A	1.24423e-07	-1.86077e-10	-0.515194	3.23635e-05	-1.86077e-10	-0.480397
38657962	chr15:38657962:G:C	1.79356e-08	-1.27802	-1.17407	4.70493e-06	-1.2315	-1.17732
38658028	chr15:38658028:G:T	9.45363e-09	-1.8005	-1.29198	2.37558e-06	-1.79882	-1.29337
38658359	chr15:38658359:C:T	1.37697e-08	-1.428	-1.28841	3.71608e-06	-1.35303	-1.29173
38658421	chr15:38658421:C:T	3.44878e-08	-1.79827	-3.08617e-10	8.57591e-06	-1.80847	-3.08617e-10
38658465	chr15:38658465:T:C	3.82518e-08	-0.436873	-1.25781	1.05408e-05	-0.334119	-1.26806
38658705	chr15:38658705:T:C	1.40977e-08	-1.40354	-1.28933	3.81048e-06	-1.32734	-1.29233
38658914	chr15:38658914:G:A	7.23014e-08	-1.86077e-10	-1.05804	1.84113e-05	-1.86077e-10	-1.04446
38659321	chr15:38659321:TA:T	5.89797e-08	-1.86077e-10	-1.26169	1.47735e-05	-1.86077e-10	-1.26459
38659401	chr15:38659401:A:G	1.49367e-08	-1.49236	-1.1427	3.87444e-06	-1.45583	-1.1472
38659777	chr15:38659777:T:A	6.97114e-08	-1.86077e-10	-1.09451	1.77352e-05	-1.86077e-10	-1.08188
38660186	chr15:38660186:C:T	7.53209e-08	-1.86077e-10	-1.01712	1.85428e-05	-1.86077e-10	-1.03735
38660225	chr15:38660225:C:T	8.34174e-08	-1.86077e-10	-0.915022	2.03381e-05	-1.86077e-10	-0.944932
38660268	chr15:38660268:A:G	1.0707e-07	-1.86077e-10	-0.665395	2.77054e-05	-1.86077e-10	-0.635803
38660425	chr15:38660425:A:G	6.26519e-08	-1.20128	-3.08617e-10	1.68848e-05	-1.13101	-3.08617e-10
38661213	chr15:38661213:C:T	1.10377e-08	-1.78633	-1.15123	2.66615e-06	-1.79584	-1.18096
38661601	chr15:38661601:T:C	1.6795e-08	-1.35136	-1.16644	4.57345e-06	-1.28677	-1.15039
38661750	chr15:38661750:G:A	1.51056e-08	-1.39407	-1.22974	3.9318e-06	-1.35565	-1.23269
38662218	chr15:38662218:T:G	1.81581e-08	-1.30901	-1.13075	4.96944e-06	-1.24148	-1.11264
38662299	chr15:38662299:G:A	4.10476e-08	-1.62415	-3.08617e-10	9.9821e-06	-1.65664	-3.08617e-10
38662406	chr15:38662406:T:C	6.08976e-08	-1.86077e-10	-1.22969	1.52434e-05	-1.86077e-10	-1.23328
38662690	chr15:38662690:G:A	1.32118e-08	-1.81444	-0.943326	3.57879e-06	-1.81363	-0.868771
38662881	chr15:38662881:T:G	1.32319e-08	-1.81121	-0.945041	3.58657e-06	-1.80955	-0.870678
38662903	chr15:38662903:G:C	9.75552e-09	-1.80593	-1.25511	2.44522e-06	-1.81098	-1.25232
38663355	chr15:38663355:A:G	8.22727e-08	-1.86077e-10	-0.928839	2.09412e-05	-1.86077e-10	-0.915711
38663777	chr15:38663777:T:C	1.60918e-08	-1.39743	-1.16314	4.36878e-06	-1.33575	-1.14719
38663889	chr15:38663889:T:C	9.50141e-09	-1.80383	-1.2836	2.37334e-06	-1.81033	-1.2828
38664346	chr15:38664346:G:C	1.01318e-08	-1.79966	-1.22353	2.53485e-06	-1.80683	-1.22046
38664570	chr15:38664570:CT:C	1.51342e-08	-1.34484	-1.27708	4.08435e-06	-1.26757	-1.2827
38664790	chr15:38664790:G:A	5.72805e-08	-1.86077e-10	-1.29092	1.44048e-05	-1.86077e-10	-1.28986
38665724	chr15:38665724:A:G	3.44959e-08	-1.79804	-3.08617e-10	8.60621e-06	-1.80495	-3.08617e-10
38665805	chr15:38665805:A:G	7.52523e-08	-1.86077e-10	-1.01803	1.89036e-05	-1.86077e-10	-1.01808
38665937	chr15:38665937:C:T	5.93399e-08	-1.86077e-10	-1.2556	1.4965e-05	-1.86077e-10	-1.25171
38666070	chr15:38666070:G:A	5.71887e-08	-1.86077e-10	-1.29252	1.43543e-05	-1.86077e-10	-1.29338
38666088	chr15:38666088:T:C	2.65538e-08	-1.64811	-0.411597	7.47318e-06	-1.64434	-0.301769
38666670	chr15:38666670:AT:A	5.94863e-08	-1.86077e-10	-1.25313	1.49525e-05	-1.86077e-10	-1.25255
38666800	chr15:38666800:T:C	1.66119e-07	-0.226176	-3.08617e-10	4.22866e-05	-0.21296	-3.08617e-10
38667609	chr15:38667609:G:A	6.13143e-08	-1.86077e-10	-1.22287	1.52062e-05	-1.86077e-10	-1.23572
38668225	chr15:38668225:C:G	6.78248e-08	-1.86077e-10	-1.12195	1.68517e-05	-1.86077e-10	-1.13298
38668342	chr15:38668342:CATG:C	3.64926e-08	-1.74177	-3.08617e-10	9.0266e-06	-1.75725	-3.08617e-10
38668849	chr15:38668849:G:A	6.36194e-08	-1.86077e-10	-1.18596	1.58419e-05	-1.86077e-10	-1.19477
38669448	chr15:38669448:G:A	1.83602e-07	-1.86077e-10	-0.126107	4.57291e-05	-1.86077e-10	-0.134695
38669910	chr15:38669910:T:C	2.11027e-08	-1.75335	-0.53613	5.85355e-06	-1.74942	-0.440957
38670076	chr15:38670076:A:T	2.80178e-07	0.296546	-3.08617e-10	7.43252e-05	0.351021	-3.08617e-10
38670388	chr15:38670388:T:C	4.16653e-08	-1.60921	-3.08617e-10	1.07016e-05	-1.58703	-3.08617e-10
38670411	chr15:38670411:G:A	1.13871e-08	-1.61977	-1.28663	2.86569e-06	-1.62049	-1.28413
38670652	chr15:38670652:C:T	4.75285e-08	-1.47755	-3.08617e-10	1.19652e-05	-1.47543	-3.08617e-10
38671764	chr15:38671764:A:T	6.60904e-08	-1.86077e-10	-1.14786	1.64188e-05	-1.86077e-10	-1.159
38672374	chr15:38672374:G:A	1.24251e-08	-1.79541	-1.02375	3.14445e-06	-1.78453	-1.02726
38672664	chr15:38672664:A:G	1.14991e-07	-1.86077e-10	-0.594027	2.74994e-05	-1.86077e-10	-0.643266
38673199	chr15:38673199:G:C	1.12078e-08	-1.76203	-1.16024	2.85941e-06	-1.76071	-1.1461
38673345	chr15:38673345:TAA:T	1.35674e-08	-1.73086	-1.00035	3.46117e-06	-1.70953	-1.00629
38673436	chr15:38673436:G:A	1.108e-08	-1.76472	-1.16902	2.82632e-06	-1.76329	-1.15517
38673703	chr15:38673703:C:T	7.49577e-08	-1.86077e-10	-1.02196	1.8607e-05	-1.86077e-10	-1.03389
38673726	chr15:38673726:A:G	1.89272e-07	-1.86077e-10	-0.0956956	4.9073e-05	-1.86077e-10	-0.0641203
38673739	chr15:38673739:G:A	3.65039e-08	-1.74146	-3.08617e-10	9.02725e-06	-1.75718	-3.08617e-10
38673981	chr15:38673981:AT:A	9.77648e-09	-1.80471	-1.25419	2.50773e-06	-1.7947	-1.24336
38674185	chr15:38674185:C:T	1.22668e-08	-1.7663	-1.06568	3.14523e-06	-1.76452	-1.04702
38674454	chr15:38674454:A:G	9.62172e-09	-1.8055	-1.26936	2.41718e-06	-1.80966	-1.26516
38674921	chr15:38674921:G:A	1.18644e-08	-1.81032	-1.05501	2.99143e-06	-1.8047	-1.05697
38675191	chr15:38675191:C:T	9.49891e-09	-1.80632	-1.28138	2.42938e-06	-1.79615	-1.27365
38675381	chr15:38675381:G:A	5.82149e-08	-1.86077e-10	-1.27474	1.46606e-05	-1.86077e-10	-1.27226
38675437	chr15:38675437:GTC:G	5.71281e-08	-1.86077e-10	-1.29358	1.43597e-05	-1.86077e-10	-1.293
38675536	chr15:38675536:T:C	5.79371e-08	-1.86077e-10	-1.27952	1.45827e-05	-1.86077e-10	-1.27759
38675867	chr15:38675867:C:T	5.75818e-08	-1.86077e-10	-1.28567	1.45056e-05	-1.86077e-10	-1.2829
38676021	chr15:38676021:A:G	2.02931e-08	-1.72017	-0.608427	5.20364e-06	-1.70359	-0.604478
38676858	chr15:38676858:A:C	9.67737e-09	-1.80972	-1.25937	2.44702e-06	-1.81363	-1.24893
38677513	chr15:38677513:G:C	1.85085e-08	-1.78473	-0.63592	5.08472e-06	-1.77895	-0.552243
38677992	chr15:38677992:T:C	1.33373e-07	-1.86077e-10	-0.445731	3.21023e-05	-1.86077e-10	-0.488502
38678527	chr15:38678527:C:A	1.1184e-08	-1.66162	-1.26278	2.88571e-06	-1.63133	-1.26633
38678704	chr15:38678704:G:A	1.22544e-07	-1.86077e-10	-0.530409	3.20602e-05	-1.86077e-10	-0.489814
38679547	chr15:38679547:A:G	9.46368e-09	-1.80868	-1.28274	2.35132e-06	-1.81291	-1.28955
38679906	chr15:38679906:G:A	7.01837e-08	-1.86077e-10	-1.08776	1.75618e-05	-1.86077e-10	-1.0917
38679976	chr15:38679976:A:G	9.66678e-09	-1.7756	-1.29458	2.46988e-06	-1.7586	-1.29466
38680916	chr15:38680916:G:A	2.86446e-07	-1.86077e-10	0.318672	7.61788e-05	-1.86077e-10	0.375654
38680927	chr15:38680927:T:C	1.18347e-07	-1.86077e-10	-0.565254	2.89004e-05	-1.86077e-10	-0.593575
38681483	chr15:38681483:G:C	1.454e-08	-1.43014	-1.23184	3.79775e-06	-1.37207	-1.25095
38681592	chr15:38681592:G:A	1.03591e-08	-1.76771	-1.2333	2.65614e-06	-1.74809	-1.23246
38681650	chr15:38681650:G:A	1.50519e-08	-1.33381	-1.29356	3.73636e-06	-1.34559	-1.29373
38681740	chr15:38681740:C:T	1.86086e-07	-1.86077e-10	-0.112668	4.36288e-05	-1.86077e-10	-0.181712
38681794	chr15:38681794:T:C	5.73438e-08	-1.86077e-10	-1.28981	1.43974e-05	-1.86077e-10	-1.29038
38682164	chr15:38682164:T:C	3.58717e-08	-1.75893	-3.08617e-10	8.95154e-06	-1.7656	-3.08617e-10
38682255	chr15:38682255:G:T	1.22719e-08	-1.74268	-1.08889	2.98192e-06	-1.74475	-1.12011
38682306	chr15:38682306:G:GT	6.1019e-08	-1.86077e-10	-1.22769	1.52756e-05	-1.86077e-10	-1.23117
38682347	chr15:38682347:A:C	3.78017e-08	-1.48095	-0.225578	1.00991e-05	-1.47169	-0.173288
38682775	chr15:38682775:G:A	7.62099e-08	-1.86077e-10	-1.00539	1.88375e-05	-1.86077e-10	-1.02158
38683150	chr15:38683150:A:T	7.31076e-08	-1.86077e-10	-1.04695	1.83062e-05	-1.86077e-10	-1.05019
38683278	chr15:38683278:C:T	1.12095e-08	-1.72103	-1.20109	2.87839e-06	-1.71318	-1.18702
38683326	chr15:38683326:G:A	7.00187e-08	-1.86077e-10	-1.09012	1.75361e-05	-1.86077e-10	-1.09317
38683610	chr15:38683610:C:T	5.80742e-08	-1.86077e-10	-1.27716	1.4564e-05	-1.86077e-10	-1.27888
38683857	chr15:38683857:CTT:C	5.76971e-08	-1.86077e-10	-1.28367	1.44533e-05	-1.86077e-10	-1.2865
38684094	chr15:38684094:C:T	6.29986e-08	-1.86077e-10	-1.19577	1.58009e-05	-1.86077e-10	-1.19736
38684354	chr15:38684354:C:A	5.72068e-08	-1.86077e-10	-1.29221	1.43593e-05	-1.86077e-10	-1.29303
38684612	chr15:38684612:G:A	6.09865e-08	-1.86077e-10	-1.22823	1.51827e-05	-1.86077e-10	-1.23727
38684659	chr15:38684659:T:C	1.51524e-08	-1.39144	-1.22927	4.07867e-06	-1.34882	-1.20284
38684726	chr15:38684726:A:G	1.55811e-08	-1.3	-1.29282	4.15619e-06	-1.24739	-1.28544
38686088	chr15:38686088:C:T	4.33642e-08	-1.56924	-3.08617e-10	1.09927e-05	-1.56019	-3.08617e-10
38686479	chr15:38686479:T:C	5.72178e-08	-1.86077e-10	-1.29201	1.43852e-05	-1.86077e-10	-1.29123
38686807	chr15:38686807:AC:A	1.39167e-07	-1.86077e-10	-0.403201	3.58028e-05	-1.86077e-10	-0.379402
38687341	chr15:38687341:T:G	3.94666e-08	-1.66342	-3.08617e-10	9.74748e-06	-1.68042	-3.08617e-10
38687732	chr15:38687732:T:C	5.77118e-08	-1.86077e-10	-1.28342	1.44597e-05	-1.86077e-10	-1.28607
38688054	chr15:38688054:A:T	5.72135e-08	-1.86077e-10	-1.29209	1.43589e-05	-1.86077e-10	-1.29306
38688124	chr15:38688124:T:C	5.84506e-08	-1.86077e-10	-1.2707	1.46253e-05	-1.86077e-10	-1.27468
38688216	chr15:38688216:C:T	6.32966e-08	-1.86077e-10	-1.19105	1.58326e-05	-1.86077e-10	-1.19536
38688691	chr15:38688691:A:G	6.11626e-08	-1.86077e-10	-1.22534	1.52593e-05	-1.86077e-10	-1.23224
38688986	chr15:38688986:C:T	1.70233e-07	-1.86077e-10	-0.201709	4.00562e-05	-1.86077e-10	-0.267147
38689133	chr15:38689133:C:T	5.7687e-08	-1.86077e-10	-1.28385	1.44376e-05	-1.86077e-10	-1.28759
38689733	chr15:38689733:C:A	1.24969e-07	-1.86077e-10	-0.51081	3.2054e-05	-1.86077e-10	-0.490008
38689913	chr15:38689913:C:T	1.77631e-08	-1.22531	-1.23644	4.42904e-06	-1.23414	-1.2351
38690205	chr15:38690205:T:C	8.47323e-08	-1.86077e-10	-0.899381	2.09047e-05	-1.86077e-10	-0.917455
38690378	chr15:38690378:T:C	1.39618e-07	-1.86077e-10	-0.399972	3.30282e-05	-1.86077e-10	-0.460069
38690624	chr15:38690624:C:CT	2.53248e-08	-1.34936	-0.757737	6.81859e-06	-1.29079	-0.746983
38690697	chr15:38690697:A:G	9.74179e-09	-1.77432	-1.28813	2.41936e-06	-1.78033	-1.2936
38690900	chr15:38690900:ACT:A	1.12136e-07	-1.86077e-10	-0.619166	2.67813e-05	-1.86077e-10	-0.669725
38690932	chr15:38690932:C:G	1.2241e-08	-1.56451	-1.26958	3.24004e-06	-1.52895	-1.25289
38690973	chr15:38690973:T:C	8.23483e-08	-1.86077e-10	-0.927921	2.04138e-05	-1.86077e-10	-0.941216
38691086	chr15:38691086:G:A	6.3233e-08	-1.86077e-10	-1.19205	1.57026e-05	-1.86077e-10	-1.2036
38691107	chr15:38691107:T:C	6.73511e-08	-1.86077e-10	-1.12896	1.67705e-05	-1.86077e-10	-1.13781
38691443	chr15:38691443:T:A	1.10665e-07	-1.86077e-10	-0.632375	2.83614e-05	-1.86077e-10	-0.612399
38692455	chr15:38692455:A:G	5.78774e-08	-1.86077e-10	-1.28055	1.44957e-05	-1.86077e-10	-1.28358
38692803	chr15:38692803:T:C	5.96972e-08	-1.86077e-10	-1.24959	1.509e-05	-1.86077e-10	-1.2434
38693178	chr15:38693178:T:A	1.92548e-08	-1.27927	-1.10185	5.29417e-06	-1.2354	-1.05542
38693312	chr15:38693312:A:C	3.07167e-08	-0.928358	-0.985713	8.49685e-06	-0.862819	-0.954915
38693437	chr15:38693437:C:G	4.87558e-08	-0.940882	-0.511173	1.3819e-05	-0.877962	-0.45342
38693868	chr15:38693868:C:A	5.27889e-08	-0.976422	-0.396156	1.49292e-05	-0.915569	-0.338541
38693929	chr15:38693929:C:T	4.97485e-08	-0.898236	-0.533663	1.40558e-05	-0.834368	-0.480029
38694167	chr15:38694167:G:T	1.43887e-08	-1.65728	-1.01516	3.80872e-06	-1.6214	-0.998734
38694404	chr15:38694404:T:C	6.06629e-08	-1.86077e-10	-1.23355	1.51494e-05	-1.86077e-10	-1.23947
38694588	chr15:38694588:T:C	2.27613e-08	-0.938818	-1.275	5.89335e-06	-0.910395	-1.27321
38694884	chr15:38694884:A:G	4.16043e-07	-1.86077e-10	0.69191	0.000109226	-1.86077e-10	0.735994
38694951	chr15:38694951:A:G	3.38937e-08	-0.544574	-1.27107	9.29157e-06	-0.466301	-1.26202
38695118	chr15:38695118:AAGGATTCT:A	3.21772e-07	-1.86077e-10	0.434963	8.3971e-05	-1.86077e-10	0.473042
38695179	chr15:38695179:G:A	1.07841e-08	-1.79301	-1.16779	2.72704e-06	-1.79674	-1.15748
38695269	chr15:38695269:A:T	5.11936e-08	-0.709361	-0.693904	1.44954e-05	-0.636542	-0.647054
38695896	chr15:38695896:G:T	1.5782e-08	-1.57177	-1.00824	4.22063e-06	-1.52495	-0.99249
38695906	chr15:38695906:C:A	1.5672e-08	-1.55052	-1.03648	4.1968e-06	-1.50153	-1.02157
38696077	chr15:38696077:C:T	3.82274e-08	-1.69533	-3.08617e-10	9.75444e-06	-1.67971	-3.08617e-10
38696078	chr15:38696078:A:G	1.84199e-08	-1.79073	-0.634718	4.84576e-06	-1.78409	-0.595238
38696147	chr15:38696147:C:T	3.43287e-08	-1.8029	-3.08617e-10	8.57556e-06	-1.80851	-3.08617e-10
38696282	chr15:38696282:C:T	5.80475e-08	-1.86077e-10	-1.27762	1.4522e-05	-1.86077e-10	-1.28176
38696283	chr15:38696283:A:G	1.93275e-08	-1.67598	-0.701369	5.01067e-06	-1.65625	-0.689605
38696559	chr15:38696559:T:A	1.68539e-08	-1.57441	-0.939892	4.52136e-06	-1.52734	-0.921279
38696774	chr15:38696774:G:A	3.39067e-08	-1.81527	-3.08617e-10	8.5227e-06	-1.8147	-3.08617e-10
38696920	chr15:38696920:C:A	1.62929e-08	-1.57478	-0.973367	4.36606e-06	-1.52816	-0.955412
38697049	chr15:38697049:C:T	6.31187e-08	-1.86077e-10	-1.19386	1.57687e-05	-1.86077e-10	-1.1994
38697404	chr15:38697404:T:C	1.39923e-08	-1.63395	-1.06642	3.74462e-06	-1.58819	-1.04892
38697456	chr15:38697456:G:A	1.38707e-08	-1.58782	-1.12128	3.71711e-06	-1.53714	-1.10735
38697473	chr15:38697473:G:A	1.48111e-08	-1.54653	-1.09697	3.99513e-06	-1.49145	-1.0809
38697569	chr15:38697569:G:A	1.04998e-08	-1.73013	-1.2574	2.7393e-06	-1.69613	-1.25359
38697617	chr15:38697617:G:A	6.8043e-08	-1.86077e-10	-1.11874	1.72567e-05	-1.86077e-10	-1.10923
38697718	chr15:38697718:C:G	1.48129e-08	-1.48146	-1.16192	4.02132e-06	-1.44517	-1.12064
38697735	chr15:38697735:G:A	2.14928e-07	-1.86077e-10	0.0314229	5.37647e-05	-1.86077e-10	0.0271873
38697762	chr15:38697762:C:A	3.79503e-08	-1.7026	-3.08617e-10	9.68437e-06	-1.68692	-3.08617e-10
38697868	chr15:38697868:T:A	1.39499e-08	-1.67006	-1.03334	3.65428e-06	-1.64667	-1.01486
38698039	chr15:38698039:A:G	3.40096e-08	-1.81224	-3.08617e-10	8.56089e-06	-1.81023	-3.08617e-10
38698568	chr15:38698568:T:C	2.32948e-08	-1.06698	-1.12367	6.3435e-06	-1.01745	-1.09255
38698602	chr15:38698602:T:G	1.07086e-08	-1.75143	-1.2164	2.76514e-06	-1.73601	-1.20433
38698703	chr15:38698703:C:T	6.22238e-08	-1.86077e-10	-1.20814	1.55496e-05	-1.86077e-10	-1.21339
38698963	chr15:38698963:C:T	1.27761e-08	-1.61134	-1.17996	3.30428e-06	-1.5895	-1.17271
38699058	chr15:38699058:C:T	1.84741e-08	-1.21388	-1.20863	4.61873e-06	-1.21676	-1.21055
38699235	chr15:38699235:G:C	3.14729e-08	-1.63799	-0.251761	8.29535e-06	-1.62232	-0.219417
38699319	chr15:38699319:A:G	1.31616e-08	-1.7114	-1.05018	3.28453e-06	-1.68067	-1.08754
38699393	chr15:38699393:A:C	6.16239e-08	-1.21783	-3.08617e-10	1.45881e-05	-1.27722	-3.08617e-10
38699903	chr15:38699903:T:A	3.52502e-08	-1.63684	-0.139573	9.39649e-06	-1.61581	-0.101279
38700346	chr15:38700346:A:G	1.53396e-08	-1.7815	-0.826943	3.83939e-06	-1.7595	-0.852617
38700692	chr15:38700692:G:A	1.59128e-08	-1.67563	-0.896126	4.07813e-06	-1.63516	-0.916631
38700886	chr15:38700886:T:G	3.39203e-08	-1.81486	-3.08617e-10	8.51814e-06	-1.81523	-3.08617e-10
38701272	chr15:38701272:A:G	6.55859e-08	-1.15552	-3.08617e-10	1.75546e-05	-1.09211	-3.08617e-10
38701347	chr15:38701347:A:G	2.75087e-07	-1.86077e-10	0.27821	7.1973e-05	-1.86077e-10	0.318862
38701432	chr15:38701432:G:A	6.4491e-08	-1.86077e-10	-1.17235	1.61863e-05	-1.86077e-10	-1.17326
38701468	chr15:38701468:G:T	6.34873e-08	-1.86077e-10	-1.18804	1.58039e-05	-1.86077e-10	-1.19717
38702147	chr15:38702147:G:A	3.45505e-08	-1.79646	-3.08617e-10	8.63088e-06	-1.80208	-3.08617e-10
38702192	chr15:38702192:T:C	1.1656e-07	-1.86077e-10	-0.580474	2.90615e-05	-1.86077e-10	-0.588014
38702412	chr15:38702412:G:T	2.17516e-07	-1.86077e-10	0.0433921	5.6069e-05	-1.86077e-10	0.0691536
38703049	chr15:38703049:T:A	1.20279e-08	-1.64234	-1.2093	3.22674e-06	-1.61688	-1.16907
38703140	chr15:38703140:T:A	7.69607e-08	-1.86077e-10	-0.995583	1.96059e-05	-1.86077e-10	-0.981597
38703290	chr15:38703290:A:G	1.29109e-08	-1.75308	-1.02773	3.27964e-06	-1.72327	-1.04642
38703370	chr15:38703370:A:G	1.2175e-07	-1.86077e-10	-0.536905	3.09651e-05	-1.86077e-10	-0.524568
38703430	chr15:38703430:C:T	1.20397e-07	-1.86077e-10	-0.548085	3.00028e-05	-1.86077e-10	-0.556138
38703629	chr15:38703629:C:T	1.3865e-08	-1.41842	-1.2911	3.50241e-06	-1.4166	-1.28738
38703951	chr15:38703951:A:T	6.29776e-08	-1.86077e-10	-1.1961	1.56866e-05	-1.86077e-10	-1.20463
38703956	chr15:38703956:T:C	6.28927e-08	-1.86077e-10	-1.19745	1.56688e-05	-1.86077e-10	-1.20576
38703968	chr15:38703968:C:T	6.70085e-08	-1.86077e-10	-1.13406	1.68587e-05	-1.86077e-10	-1.13256
38704280	chr15:38704280:T:C	6.28681e-08	-1.86077e-10	-1.19784	1.56606e-05	-1.86077e-10	-1.20628
38704390	chr15:38704390:T:A	2.59893e-06	2.52398	-3.08617e-10	0.000989816	2.94009	-3.08617e-10
38704780	chr15:38704780:A:C	1.12469e-08	-1.74655	-1.17224	2.85491e-06	-1.71758	-1.19081
38704781	chr15:38704781:T:G	2.26357e-07	-1.86077e-10	0.0832348	5.63231e-05	-1.86077e-10	0.0736757
38705481	chr15:38705481:A:G	3.00857e-07	-1.86077e-10	0.367757	7.79607e-05	-1.86077e-10	0.398775
38705582	chr15:38705582:A:G	1.29628e-08	-1.75568	-1.02112	3.39605e-06	-1.74315	-0.991668
38705872	chr15:38705872:G:C	6.45393e-08	-1.86077e-10	-1.1716	1.60593e-05	-1.86077e-10	-1.18114
38706194	chr15:38706194:G:A	1.09157e-08	-1.67162	-1.27705	2.83162e-06	-1.63439	-1.28219
38706434	chr15:38706434:G:A	1.18058e-08	-1.61369	-1.25659	3.14105e-06	-1.58432	-1.22855
38706547	chr15:38706547:TATA:T	1.09324e-08	-1.68215	-1.265	2.82665e-06	-1.64651	-1.27183
38706575	chr15:38706575:T:C	6.14331e-08	-1.86077e-10	-1.22093	1.54123e-05	-1.86077e-10	-1.22226
38706619	chr15:38706619:ATTG:A	1.56988e-07	-1.86077e-10	-0.282712	3.93054e-05	-1.86077e-10	-0.286066
38706775	chr15:38706775:A:G	7.19033e-08	-1.86077e-10	-1.06356	1.79848e-05	-1.86077e-10	-1.0679
38706847	chr15:38706847:G:A	1.9218e-08	-1.56121	-0.821824	5.33896e-06	-1.5301	-0.7523
38706849	chr15:38706849:G:C	2.74816e-07	-1.86077e-10	0.277223	7.26763e-05	-1.86077e-10	0.328586
38707090	chr15:38707090:A:AG	1.11942e-08	-1.74974	-1.17375	2.75887e-06	-1.76154	-1.18106
38707130	chr15:38707130:G:C	1.58878e-08	-1.61177	-0.961559	4.35216e-06	-1.5837	-0.903061
38707153	chr15:38707153:G:C	1.8235e-08	-1.625	-0.810533	5.06907e-06	-1.59651	-0.737764
38707193	chr15:38707193:G:C	9.48485e-09	-1.80373	-1.28546	2.39707e-06	-1.79278	-1.2904
38707443	chr15:38707443:G:A	1.72714e-08	-1.81238	-0.677444	4.33238e-06	-1.80806	-0.683251
38707544	chr15:38707544:G:T	9.69469e-09	-1.80163	-1.26567	2.51853e-06	-1.79269	-1.24106
38707636	chr15:38707636:C:G	1.02436e-07	-1.86077e-10	-0.709639	2.67018e-05	-1.86077e-10	-0.672699
38707855	chr15:38707855:T:C	9.8495e-09	-1.80387	-1.24758	2.53532e-06	-1.8052	-1.22191
38708910	chr15:38708910:A:G	1.70192e-08	-1.74621	-0.758323	4.52999e-06	-1.75007	-0.696636
38709114	chr15:38709114:T:C	1.07697e-08	-1.68712	-1.27502	2.7694e-06	-1.65317	-1.28563
38709153	chr15:38709153:T:C	7.34149e-08	-1.86077e-10	-1.04275	1.81902e-05	-1.86077e-10	-1.05655
38709158	chr15:38709158:T:A	5.71693e-08	-1.86077e-10	-1.29286	1.43867e-05	-1.86077e-10	-1.29112
38709342	chr15:38709342:C:T	5.73913e-08	-1.86077e-10	-1.28899	1.43848e-05	-1.86077e-10	-1.29126
38709417	chr15:38709417:G:A	6.69503e-08	-1.86077e-10	-1.13493	1.71374e-05	-1.86077e-10	-1.11616
38709909	chr15:38709909:C:T	7.00142e-08	-1.86077e-10	-1.09018	1.74853e-05	-1.86077e-10	-1.09607
38709952	chr15:38709952:G:A	5.74909e-08	-1.86077e-10	-1.28725	1.44067e-05	-1.86077e-10	-1.28974
38709973	chr15:38709973:G:C	1.90248e-08	-1.12608	-1.26706	4.65862e-06	-1.16538	-1.25333
38710000	chr15:38710000:A:G	1.08731e-08	-1.74097	-1.21162	2.73481e-06	-1.70943	-1.24194
38710088	chr15:38710088:T:G	1.94893e-08	-1.80219	-0.566825	4.89994e-06	-1.79503	-0.573177
38710189	chr15:38710189:T:A	3.43417e-08	-1.80252	-3.08617e-10	8.58373e-06	-1.80756	-3.08617e-10
38710230	chr15:38710230:C:A	8.78419e-08	-1.86077e-10	-0.86334	2.16459e-05	-1.86077e-10	-0.882614
38710556	chr15:38710556:G:A	1.70272e-07	-1.86077e-10	-0.201482	4.14968e-05	-1.86077e-10	-0.231813
38710603	chr15:38710603:C:A	6.27972e-08	-1.19897	-3.08617e-10	1.72793e-05	-1.10792	-3.08617e-10
38710826	chr15:38710826:C:T	9.3196e-08	-1.86077e-10	-0.804174	2.27319e-05	-1.86077e-10	-0.83366
38711006	chr15:38711006:C:T	1.7589e-08	-1.57543	-0.896173	4.38148e-06	-1.53145	-0.948592
38711562	chr15:38711562:C:T	9.61001e-09	-1.80093	-1.27514	2.48684e-06	-1.79095	-1.25546
38711996	chr15:38711996:T:C	7.23079e-08	-1.86077e-10	-1.05795	1.79371e-05	-1.86077e-10	-1.07056
38712205	chr15:38712205:C:T	1.61196e-08	-1.44387	-1.11497	3.98708e-06	-1.42265	-1.15172
38712323	chr15:38712323:G:A	1.63164e-07	-1.86077e-10	-0.244121	3.97698e-05	-1.86077e-10	-0.274321
38712661	chr15:38712661:T:G	6.29806e-08	-1.86077e-10	-1.19605	1.561e-05	-1.86077e-10	-1.20952
38712665	chr15:38712665:A:C	9.95794e-09	-1.80943	-1.23108	2.57571e-06	-1.81388	-1.19743
38712736	chr15:38712736:G:T	1.83603e-08	-1.53622	-0.89247	4.71848e-06	-1.51955	-0.88639
38712923	chr15:38712923:G:A	7.21096e-08	-1.86077e-10	-1.06069	1.78878e-05	-1.86077e-10	-1.07331
38712941	chr15:38712941:G:C	2.71342e-08	-1.78028	-0.257803	6.83101e-06	-1.77077	-0.265188
38713420	chr15:38713420:C:T	1.53915e-08	-1.51523	-1.08984	3.92658e-06	-1.50146	-1.0882
38713580	chr15:38713580:G:A	1.0844e-08	-1.76926	-1.186	2.71898e-06	-1.75702	-1.20016
38713597	chr15:38713597:C:T	1.0682e-08	-1.77842	-1.19191	2.67665e-06	-1.76734	-1.20552
38713697	chr15:38713697:C:T	1.3611e-08	-1.53596	-1.19204	3.31917e-06	-1.5527	-1.20502
38713887	chr15:38713887:T:C	6.43656e-08	-1.12825	-0.0460529	1.59111e-05	-1.18456	-0.00585417
38713920	chr15:38713920:T:G	5.86751e-08	-1.86077e-10	-1.26686	1.47642e-05	-1.86077e-10	-1.26522
38713955	chr15:38713955:C:T	4.17702e-08	-1.6067	-3.08617e-10	1.04972e-05	-1.60632	-3.08617e-10
38714062	chr15:38714062:G:A	6.58206e-08	-1.86077e-10	-1.15195	1.63046e-05	-1.86077e-10	-1.16598
38714322	chr15:38714322:T:TCTC	1.12936e-07	-1.86077e-10	-0.612056	2.74134e-05	-1.86077e-10	-0.646396
38714430	chr15:38714430:CAG:C	4.415e-08	-1.55129	-3.08617e-10	1.10877e-05	-1.5516	-3.08617e-10
38714469	chr15:38714469:A:G	1.81044e-07	-1.86077e-10	-0.14014	4.42846e-05	-1.86077e-10	-0.166793
38714726	chr15:38714726:AAC:A	1.89599e-08	-1.80502	-0.591534	4.61357e-06	-1.81201	-0.616418
38714732	chr15:38714732:G:A	1.53362e-08	-1.67224	-0.936429	3.78806e-06	-1.64018	-0.985398
38714969	chr15:38714969:C:T	1.52933e-08	-1.5386	-1.07286	3.89809e-06	-1.52617	-1.07077
38715012	chr15:38715012:A:G	6.66668e-08	-1.86077e-10	-1.13917	1.65475e-05	-1.86077e-10	-1.15119
38715072	chr15:38715072:G:A	1.02114e-08	-1.77476	-1.24061	2.56938e-06	-1.76377	-1.24999
38715176	chr15:38715176:T:C	6.45468e-08	-1.86077e-10	-1.17149	1.60741e-05	-1.86077e-10	-1.18022
38715177	chr15:38715177:C:G	1.66002e-08	-1.59563	-0.933839	4.14597e-06	-1.55076	-0.98453
38715247	chr15:38715247:G:A	6.54606e-08	-1.86077e-10	-1.15743	1.61861e-05	-1.86077e-10	-1.17328
38715273	chr15:38715273:T:C	7.1862e-08	-1.86077e-10	-1.06413	1.79962e-05	-1.86077e-10	-1.06727
38715277	chr15:38715277:T:G	6.64942e-08	-1.86077e-10	-1.14176	1.70117e-05	-1.86077e-10	-1.12353
38715306	chr15:38715306:A:G	1.08554e-08	-1.71817	-1.23604	2.75512e-06	-1.71075	-1.23322
38715485	chr15:38715485:T:G	1.89188e-07	-1.86077e-10	-0.0961366	4.56385e-05	-1.86077e-10	-0.136677
38715524	chr15:38715524:A:G	2.11655e-07	-1.86077e-10	0.0160786	5.09887e-05	-1.86077e-10	-0.0258252
38715539	chr15:38715539:A:G	6.99453e-08	-1.18818	0.0970192	1.7327e-05	-1.24127	0.136112
38715600	chr15:38715600:G:A	1.75723e-07	-1.86077e-10	-0.169968	4.38886e-05	-1.86077e-10	-0.175775
38715638	chr15:38715638:A:G	2.20885e-07	-1.86077e-10	0.0587653	5.30747e-05	-1.86077e-10	0.0142719
38715675	chr15:38715675:A:G	5.72068e-08	-1.86077e-10	-1.29221	1.4372e-05	-1.86077e-10	-1.29215
38715689	chr15:38715689:G:A	7.91875e-08	-1.86077e-10	-0.967061	2.03771e-05	-1.86077e-10	-0.943018
38715799	chr15:38715799:G:A	1.9212e-07	-1.86077e-10	-0.0807564	4.63413e-05	-1.86077e-10	-0.121396
38715812	chr15:38715812:G:A	6.01042e-08	-1.86077e-10	-1.2428	1.5016e-05	-1.86077e-10	-1.24832
38715973	chr15:38715973:C:T	7.42119e-08	-1.86077e-10	-1.03195	1.89149e-05	-1.86077e-10	-1.01748
38716683	chr15:38716683:C:T	9.63218e-08	-1.86077e-10	-0.771184	2.34333e-05	-1.86077e-10	-0.803273
38717081	chr15:38717081:A:G	3.22317e-08	-1.68745	-0.178473	8.82362e-06	-1.69388	-0.0861168
38717091	chr15:38717091:G:A	6.59753e-08	-1.86077e-10	-1.1496	1.65089e-05	-1.86077e-10	-1.15353
38717197	chr15:38717197:G:A	1.0373e-08	-1.748	-1.25168	2.62019e-06	-1.73438	-1.25981
38717382	chr15:38717382:G:A	5.97649e-08	-1.31676	0.0683032	1.48666e-05	-1.36611	0.107802
38717859	chr15:38717859:A:G	1.91734e-08	-1.3392	-1.04616	4.80855e-06	-1.37086	-1.01617
38718052	chr15:38718052:G:A	3.50073e-08	-1.78332	-3.08617e-10	8.74666e-06	-1.78876	-3.08617e-10
38718088	chr15:38718088:T:A	9.56964e-08	-1.86077e-10	-0.777698	2.35654e-05	-1.86077e-10	-0.79765
38718241	chr15:38718241:T:C	1.6653e-07	-1.86077e-10	-0.223701	4.02366e-05	-1.86077e-10	-0.262652
38718324	chr15:38718324:G:A	1.62807e-07	-1.86077e-10	-0.246315	3.93586e-05	-1.86077e-10	-0.284715
38718352	chr15:38718352:G:A	1.13858e-08	-1.65045	-1.25607	2.84467e-06	-1.6413	-1.27068
38718389	chr15:38718389:C:T	1.57393e-07	-1.86077e-10	-0.280135	3.80704e-05	-1.86077e-10	-0.317992
38718524	chr15:38718524:A:C	1.86545e-07	-1.86077e-10	-0.110207	4.49145e-05	-1.86077e-10	-0.152668
38718576	chr15:38718576:A:T	1.75478e-07	-1.86077e-10	-0.171368	4.22736e-05	-1.86077e-10	-0.213266
38718897	chr15:38718897:A:T	1.56058e-07	-1.86077e-10	-0.288652	3.77562e-05	-1.86077e-10	-0.32628
38718943	chr15:38718943:A:G	1.58835e-08	-1.75639	-0.817213	3.78402e-06	-1.77695	-0.849694
38719096	chr15:38719096:T:C	1.00012e-07	-1.86077e-10	-0.733591	2.4207e-05	-1.86077e-10	-0.770788
38719299	chr15:38719299:G:A	7.64353e-08	-1.86077e-10	-1.00243	1.96432e-05	-1.86077e-10	-0.979697
38719332	chr15:38719332:G:A	7.92398e-08	-1.86077e-10	-0.966401	2.03912e-05	-1.86077e-10	-0.942328
38719406	chr15:38719406:G:A	6.04925e-08	-1.86077e-10	-1.23636	1.51143e-05	-1.86077e-10	-1.24179
38719982	chr15:38719982:A:G	9.08184e-08	-1.86077e-10	-0.830017	2.20606e-05	-1.86077e-10	-0.863637
38720011	chr15:38720011:A:G	1.47457e-07	-1.86077e-10	-0.345345	3.57326e-05	-1.86077e-10	-0.381366
38720185	chr15:38720185:A:G	5.85156e-08	-1.86077e-10	-1.26959	1.46282e-05	-1.86077e-10	-1.27448
38720378	chr15:38720378:C:T	2.18797e-08	-1.71906	-0.534263	5.37212e-06	-1.71289	-0.563314
38720453	chr15:38720453:G:A	2.45781e-07	-1.86077e-10	0.165563	6.13505e-05	-1.86077e-10	0.159175
38720550	chr15:38720550:G:A	8.18888e-08	-1.86077e-10	-0.933516	2.1119e-05	-1.86077e-10	-0.907256
38720598	chr15:38720598:T:A	3.39403e-08	-1.81428	-3.08617e-10	8.52169e-06	-1.81482	-3.08617e-10
38720603	chr15:38720603:C:T	8.07992e-08	-1.86077e-10	-0.946912	2.08277e-05	-1.86077e-10	-0.921144
38720678	chr15:38720678:G:A	8.34856e-08	-1.082	0.167795	2.05071e-05	-1.14392	0.207264
38720691	chr15:38720691:G:A	8.04986e-08	-1.86077e-10	-0.950639	2.07475e-05	-1.86077e-10	-0.925001
38720701	chr15:38720701:G:T	3.17483e-07	-1.86077e-10	0.421544	8.35268e-05	-1.86077e-10	0.467739
38720764	chr15:38720764:A:G	2.39493e-08	-1.81083	-0.352107	5.96695e-06	-1.81365	-0.357546
38721026	chr15:38721026:G:A	8.23443e-08	-1.86077e-10	-0.927969	2.00666e-05	-1.86077e-10	-0.958375
38721118	chr15:38721118:C:T	2.32478e-08	-1.73246	-0.460209	6.26605e-06	-1.73758	-0.384699
38721246	chr15:38721246:G:A	9.86956e-08	-1.86077e-10	-0.746838	2.44804e-05	-1.86077e-10	-0.759558
38721324	chr15:38721324:C:T	5.89322e-08	-1.86077e-10	-1.26249	1.4835e-05	-1.86077e-10	-1.26044
38721332	chr15:38721332:A:C	1.97286e-08	-1.50756	-0.849247	5.04644e-06	-1.52554	-0.813208
38721339	chr15:38721339:G:A	4.77696e-08	-1.47249	-3.08617e-10	1.22091e-05	-1.45525	-3.08617e-10
38722021	chr15:38722021:C:T	6.08235e-08	-1.86077e-10	-1.2309	1.51381e-05	-1.86077e-10	-1.24021
38722031	chr15:38722031:T:C	6.00816e-08	-1.86077e-10	-1.24318	1.53313e-05	-1.86077e-10	-1.22753
38722116	chr15:38722116:A:G	4.1672e-08	-0.333978	-1.27507	1.04163e-05	-0.341194	-1.27287
38722713	chr15:38722713:G:T	2.92149e-08	-1.27207	-0.69213	7.25687e-06	-1.27717	-0.698313
38722791	chr15:38722791:A:T	1.07144e-08	-1.81022	-1.15707	2.69976e-06	-1.80744	-1.15683
38722812	chr15:38722812:C:T	6.20291e-08	-1.86077e-10	-1.21127	1.55842e-05	-1.86077e-10	-1.21117
38722824	chr15:38722824:T:G	5.87965e-08	-1.86077e-10	-1.2648	1.47643e-05	-1.86077e-10	-1.26522
38723092	chr15:38723092:A:G	1.55024e-08	-1.39649	-1.2014	3.86323e-06	-1.39958	-1.20635
38723127	chr15:38723127:G:C	7.83003e-08	-0.978328	-3.08617e-10	1.96748e-05	-0.978088	-3.08617e-10
38723132	chr15:38723132:C:A	5.8482e-08	-1.86077e-10	-1.27016	1.45809e-05	-1.86077e-10	-1.27772
38723147	chr15:38723147:T:A	3.07733e-08	-1.3402	-0.572034	7.18655e-06	-1.36193	-0.623286
38723435	chr15:38723435:C:T	1.19612e-08	-1.70736	-1.14985	2.9647e-06	-1.7187	-1.15195
38723445	chr15:38723445:G:A	5.72505e-08	-1.86077e-10	-1.29144	1.43507e-05	-1.86077e-10	-1.29363
38723649	chr15:38723649:C:A	5.70973e-08	-1.86077e-10	-1.29412	1.43361e-05	-1.86077e-10	-1.29465
38723689	chr15:38723689:T:C	8.34388e-08	-1.86077e-10	-0.914766	2.1428e-05	-1.86077e-10	-0.892731
38723720	chr15:38723720:C:CT	5.70694e-08	-1.86077e-10	-1.29461	1.43411e-05	-1.86077e-10	-1.2943
38724131	chr15:38724131:T:C	1.00752e-08	-1.81441	-1.2144	2.48292e-06	-1.81286	-1.23514
38724137	chr15:38724137:G:C	1.75508e-08	-1.32703	-1.14675	4.2371e-06	-1.34876	-1.16479
38724143	chr15:38724143:C:T	5.71208e-08	-1.86077e-10	-1.29371	1.43363e-05	-1.86077e-10	-1.29464
38724239	chr15:38724239:A:G	5.70734e-08	-1.86077e-10	-1.29454	1.43392e-05	-1.86077e-10	-1.29443
38724279	chr15:38724279:C:T	5.7625e-08	-1.86077e-10	-1.28492	1.44726e-05	-1.86077e-10	-1.28517
38724687	chr15:38724687:C:T	6.05992e-08	-1.86077e-10	-1.2346	1.52702e-05	-1.86077e-10	-1.23153
38724736	chr15:38724736:A:G	5.7069e-08	-1.86077e-10	-1.29462	1.43415e-05	-1.86077e-10	-1.29427
38724737	chr15:38724737:T:C	5.70669e-08	-1.86077e-10	-1.29465	1.43473e-05	-1.86077e-10	-1.29387
38724953	chr15:38724953:T:C	5.71861e-08	-1.86077e-10	-1.29257	1.44104e-05	-1.86077e-10	-1.28948
38725030	chr15:38725030:C:T	1.73432e-08	-1.44476	-1.04092	4.24204e-06	-1.44753	-1.06485
38725154	chr15:38725154:T:C	5.70891e-08	-1.86077e-10	-1.29427	1.43662e-05	-1.86077e-10	-1.29255
38725156	chr15:38725156:A:G	5.7091e-08	-1.86077e-10	-1.29423	1.43673e-05	-1.86077e-10	-1.29247
38725536	chr15:38725536:G:A	6.45343e-08	-1.86077e-10	-1.17168	1.61422e-05	-1.86077e-10	-1.17599
38725637	chr15:38725637:T:G	6.0852e-08	-1.86077e-10	-1.23043	1.5389e-05	-1.86077e-10	-1.22378
38725655	chr15:38725655:C:T	5.93889e-08	-1.86077e-10	-1.25477	1.50746e-05	-1.86077e-10	-1.24441
38725746	chr15:38725746:C:T	5.70786e-08	-1.86077e-10	-1.29445	1.43379e-05	-1.86077e-10	-1.29453
38725998	chr15:38725998:T:A	1.56054e-08	-1.58126	-1.01	3.89498e-06	-1.57689	-1.02085
38726084	chr15:38726084:G:A	5.75314e-08	-1.86077e-10	-1.28655	1.43939e-05	-1.86077e-10	-1.29062
38726118	chr15:38726118:C:A	6.04117e-08	-1.86077e-10	-1.2377	1.50924e-05	-1.86077e-10	-1.24324
38726182	chr15:38726182:G:A	1.06031e-07	-0.675148	-3.08617e-10	2.79563e-05	-0.626785	-3.08617e-10
38726235	chr15:38726235:G:C	6.73222e-08	-1.86077e-10	-1.12939	1.69934e-05	-1.86077e-10	-1.1246
38726369	chr15:38726369:G:A	5.76083e-08	-1.86077e-10	-1.28521	1.44082e-05	-1.86077e-10	-1.28963
38726905	chr15:38726905:A:C	3.42279e-08	-1.79031	-0.0155228	7.88625e-06	-1.79171	-0.100601
38726974	chr15:38726974:G:T	1.08598e-07	-0.651225	-3.08617e-10	2.86246e-05	-0.603163	-3.08617e-10
38727892	chr15:38727892:C:T	1.76747e-08	-1.20009	-1.26666	4.28422e-06	-1.22683	-1.27566
38728072	chr15:38728072:T:C	5.71477e-08	-1.86077e-10	-1.29324	1.43916e-05	-1.86077e-10	-1.29079
38728177	chr15:38728177:A:G	1.45706e-07	-1.86077e-10	-0.357286	3.58772e-05	-1.86077e-10	-0.377328
38728243	chr15:38728243:C:T	5.82413e-08	-1.86077e-10	-1.27428	1.46731e-05	-1.86077e-10	-1.27141
38728365	chr15:38728365:C:T	1.71624e-07	-1.86077e-10	-0.193571	4.21715e-05	-1.86077e-10	-0.215684
38728730	chr15:38728730:C:T	2.07974e-07	-1.86077e-10	-0.00146629	5.06777e-05	-1.86077e-10	-0.0319427
38729075	chr15:38729075:T:C	5.8679e-08	-1.86077e-10	-1.2668	1.47433e-05	-1.86077e-10	-1.26664
38729159	chr15:38729159:G:A	1.02404e-08	-1.73278	-1.27976	2.56509e-06	-1.74626	-1.26917
38729607	chr15:38729607:C:T	3.54392e-08	-1.4678	-0.303258	8.87461e-06	-1.47162	-0.302613
38729780	chr15:38729780:C:G	6.22573e-08	-1.86077e-10	-1.2076	1.58639e-05	-1.86077e-10	-1.19338
38730034	chr15:38730034:G:A	3.84674e-08	-1.68907	-3.08617e-10	9.68837e-06	-1.6865	-3.08617e-10
38730246	chr15:38730246:C:T	7.09779e-08	-1.86077e-10	-1.07651	1.76952e-05	-1.86077e-10	-1.08414
38730270	chr15:38730270:T:C	6.37168e-08	-1.86077e-10	-1.18443	1.58946e-05	-1.86077e-10	-1.19145
38731052	chr15:38731052:T:C	2.08633e-07	-1.86077e-10	0.00169737	5.2628e-05	-1.86077e-10	0.00581839
38731061	chr15:38731061:C:T	5.73477e-08	-1.86077e-10	-1.28975	1.43929e-05	-1.86077e-10	-1.29069
38731234	chr15:38731234:C:T	5.72147e-08	-1.86077e-10	-1.29207	1.43763e-05	-1.86077e-10	-1.29185
38731235	chr15:38731235:G:A	6.07339e-08	-1.86077e-10	-1.23238	1.52185e-05	-1.86077e-10	-1.23492
38731253	chr15:38731253:A:G	5.74623e-08	-1.86077e-10	-1.28775	1.44693e-05	-1.86077e-10	-1.2854
38731282	chr15:38731282:C:A	6.62175e-08	-1.86077e-10	-1.14593	1.63792e-05	-1.86077e-10	-1.16142
38731298	chr15:38731298:G:A	6.7996e-08	-1.86077e-10	-1.11943	1.7477e-05	-1.86077e-10	-1.09655
38731425	chr15:38731425:A:G	1.95963e-08	-1.60299	-0.760546	4.72098e-06	-1.61722	-0.78819
38731592	chr15:38731592:A:G	6.14725e-08	-1.86077e-10	-1.22029	1.53525e-05	-1.86077e-10	-1.22615
38731854	chr15:38731854:T:C	6.0968e-08	-1.86077e-10	-1.22853	1.52315e-05	-1.86077e-10	-1.23407
38732012	chr15:38732012:C:G	9.17941e-08	-1.86077e-10	-0.81933	2.3068e-05	-1.86077e-10	-0.818981
38732427	chr15:38732427:G:A	5.70667e-08	-1.86077e-10	-1.29466	1.43387e-05	-1.86077e-10	-1.29447
38732433	chr15:38732433:C:T	7.06056e-08	-1.08177	-3.08617e-10	1.7654e-05	-1.08646	-3.08617e-10
38732572	chr15:38732572:C:T	5.90139e-08	-1.86077e-10	-1.26111	1.46971e-05	-1.86077e-10	-1.26978
38732725	chr15:38732725:T:G	2.72536e-08	-1.38116	-0.652529	6.76956e-06	-1.3892	-0.655794
38732977	chr15:38732977:T:C	5.81742e-08	-1.86077e-10	-1.27544	1.47195e-05	-1.86077e-10	-1.26826
38733420	chr15:38733420:A:G	9.5051e-09	-1.81074	-1.27631	2.40284e-06	-1.80757	-1.2732
38733611	chr15:38733611:T:G	1.79588e-08	-1.48293	-0.967863	4.42831e-06	-1.49675	-0.972661
38733637	chr15:38733637:AAGT:A	5.81186e-08	-1.86077e-10	-1.27639	1.4625e-05	-1.86077e-10	-1.27469
38733641	chr15:38733641:CCAAGA:C	5.92471e-08	-1.86077e-10	-1.25716	1.49197e-05	-1.86077e-10	-1.25475
38733647	chr15:38733647:TCAA:T	5.85169e-08	-1.86077e-10	-1.26956	1.47294e-05	-1.86077e-10	-1.26758
38733713	chr15:38733713:C:T	6.47413e-08	-1.86077e-10	-1.16848	1.63407e-05	-1.86077e-10	-1.16377
38733716	chr15:38733716:T:G	6.0564e-08	-1.86077e-10	-1.23518	1.53938e-05	-1.86077e-10	-1.22347
38733856	chr15:38733856:A:G	1.8009e-08	-1.47261	-0.975399	4.44238e-06	-1.48613	-0.980107
38733988	chr15:38733988:C:T	6.21073e-08	-1.86077e-10	-1.21002	1.55395e-05	-1.86077e-10	-1.21405
38734104	chr15:38734104:C:A	7.46088e-08	-1.02662	-3.08617e-10	1.89301e-05	-1.01668	-3.08617e-10
38734429	chr15:38734429:G:A	7.28234e-08	-1.86077e-10	-1.05084	1.79788e-05	-1.86077e-10	-1.06824
38734880	chr15:38734880:C:T	3.60925e-08	-1.40093	-0.351865	8.97409e-06	-1.40947	-0.353623
38734894	chr15:38734894:A:G	2.84876e-08	-1.64481	-0.3446	6.6935e-06	-1.65535	-0.400942
38734981	chr15:38734981:C:A	3.75815e-08	-1.3851	-0.327266	9.34636e-06	-1.39339	-0.329051
38735398	chr15:38735398:TG:T	2.80578e-08	-1.65473	-0.349879	6.59331e-06	-1.66548	-0.405895
38735419	chr15:38735419:C:G	1.04662e-08	-1.81248	-1.17825	2.58358e-06	-1.8113	-1.19695
38735692	chr15:38735692:AAG:A	1.06047e-08	-1.80727	-1.1703	2.61791e-06	-1.80529	-1.18976
38735902	chr15:38735902:T:C	9.88415e-09	-1.81028	-1.23767	2.45284e-06	-1.80851	-1.25167
38735995	chr15:38735995:A:G	1.0655e-08	-1.80681	-1.16604	2.62988e-06	-1.80464	-1.18585
38736053	chr15:38736053:A:G	5.78841e-08	-1.86077e-10	-1.28044	1.45664e-05	-1.86077e-10	-1.27871
38736143	chr15:38736143:ACTCC:A	3.18507e-08	-1.67175	-0.206072	7.45545e-06	-1.68147	-0.26701
38736200	chr15:38736200:A:C	9.96224e-09	-1.80602	-1.23406	2.47186e-06	-1.80376	-1.2487
38736273	chr15:38736273:A:G	2.1466e-07	-1.86077e-10	0.0301762	5.47206e-05	-1.86077e-10	0.0448107
38736278	chr15:38736278:A:T	6.92427e-08	-1.86077e-10	-1.10126	1.72833e-05	-1.86077e-10	-1.10769
38736470	chr15:38736470:A:C	1.09304e-08	-1.80943	-1.1379	2.69117e-06	-1.80757	-1.15988
38736518	chr15:38736518:T:C	9.95633e-09	-1.81243	-1.22824	2.48606e-06	-1.81201	-1.23472
38736572	chr15:38736572:C:CTTGAATAACATA	5.80915e-08	-1.86077e-10	-1.27686	1.45914e-05	-1.86077e-10	-1.277
38737029	chr15:38737029:C:T	2.47003e-08	-1.65326	-0.478803	5.78999e-06	-1.66509	-0.536209
38737082	chr15:38737082:T:C	1.00244e-08	-1.81226	-1.2216	2.48223e-06	-1.81075	-1.23753
38737152	chr15:38737152:T:C	9.70697e-09	-1.80399	-1.26204	2.38367e-06	-1.80737	-1.28142
38737217	chr15:38737217:G:T	3.72505e-08	-1.32887	-0.392341	9.2727e-06	-1.33521	-0.395142
38737233	chr15:38737233:A:G	3.30917e-08	-1.31976	-0.519837	8.2292e-06	-1.3265	-0.523242
38737356	chr15:38737356:A:G	1.55023e-07	-1.86077e-10	-0.295304	3.91664e-05	-1.86077e-10	-0.28961
38737384	chr15:38737384:G:A	1.49717e-08	-1.65539	-0.977329	3.54299e-06	-1.67141	-1.02105
38738003	chr15:38738003:G:C	5.96669e-08	-1.86077e-10	-1.2501	1.51293e-05	-1.86077e-10	-1.24079
38738020	chr15:38738020:A:G	3.23704e-08	-1.29108	-0.570557	8.07643e-06	-1.29671	-0.571773
38738049	chr15:38738049:C:T	2.92223e-08	-1.66762	-0.296325	6.84805e-06	-1.67814	-0.355329
38738056	chr15:38738056:G:A	8.01454e-08	-1.86077e-10	-0.955037	2.03595e-05	-1.86077e-10	-0.943883
38738057	chr15:38738057:C:A	8.02991e-08	-1.86077e-10	-0.95312	2.03989e-05	-1.86077e-10	-0.941949
38738107	chr15:38738107:CTG:C	1.46914e-08	-1.67516	-0.976453	3.6786e-06	-1.69774	-0.957161
38738196	chr15:38738196:G:A	5.74402e-08	-1.86077e-10	-1.28813	1.44456e-05	-1.86077e-10	-1.28704
38738335	chr15:38738335:T:C	1.01882e-08	-1.80263	-1.21502	2.52459e-06	-1.79945	-1.2319
38738381	chr15:38738381:CAG:C	8.24497e-08	-1.86077e-10	-0.92669	2.0461e-05	-1.86077e-10	-0.93891
38738484	chr15:38738484:A:G	1.1086e-08	-1.79926	-1.13393	2.73272e-06	-1.79579	-1.15635
38738533	chr15:38738533:G:A	1.89456e-07	-1.86077e-10	-0.0947226	4.77899e-05	-1.86077e-10	-0.0906155
38738672	chr15:38738672:C:T	3.47153e-08	-1.7917	-3.08617e-10	8.82043e-06	-1.78036	-3.08617e-10
38738724	chr15:38738724:G:C	1.0309e-08	-1.79686	-1.20899	2.55608e-06	-1.79262	-1.22633
38738882	chr15:38738882:A:G	3.49469e-08	-1.35043	-0.434618	8.71618e-06	-1.35485	-0.437393
38739242	chr15:38739242:T:C	3.65826e-08	-1.35667	-0.382632	9.11091e-06	-1.3628	-0.385161
38739470	chr15:38739470:C:G	5.9387e-08	-1.86077e-10	-1.2548	1.51077e-05	-1.86077e-10	-1.24222
38739559	chr15:38739559:A:G	1.06267e-08	-1.79489	-1.18061	2.63308e-06	-1.79083	-1.19844
38739636	chr15:38739636:C:T	5.73944e-08	-1.86077e-10	-1.28893	1.44782e-05	-1.86077e-10	-1.28479
38739780	chr15:38739780:A:G	5.85375e-08	-1.86077e-10	-1.26921	1.47028e-05	-1.86077e-10	-1.26939
38739883	chr15:38739883:T:C	9.69831e-09	-1.77229	-1.29463	2.43814e-06	-1.77182	-1.29438
38739960	chr15:38739960:C:T	5.13871e-08	-1.39949	-3.08617e-10	1.24396e-05	-1.43654	-3.08617e-10
38740245	chr15:38740245:T:C	9.62661e-08	-1.86077e-10	-0.771763	2.45346e-05	-1.86077e-10	-0.757345
38740467	chr15:38740467:A:G	6.07014e-08	-1.86077e-10	-1.23291	1.52845e-05	-1.86077e-10	-1.23059
38740759	chr15:38740759:C:T	9.60455e-09	-1.7872	-1.28944	2.42687e-06	-1.78072	-1.29011
38740842	chr15:38740842:T:C	6.4885e-08	-1.86077e-10	-1.16626	1.66414e-05	-1.86077e-10	-1.14554
38740903	chr15:38740903:T:C	6.58148e-08	-1.86077e-10	-1.15203	1.68984e-05	-1.86077e-10	-1.13021
38741015	chr15:38741015:G:A	5.7125e-08	-1.86077e-10	-1.29364	1.43552e-05	-1.86077e-10	-1.29332
38741022	chr15:38741022:C:T	1.72685e-08	-1.61295	-0.877045	4.30631e-06	-1.64129	-0.856059
38741303	chr15:38741303:AT:A	1.1839e-08	-1.74398	-1.1235	3.1193e-06	-1.73431	-1.08551
38741485	chr15:38741485:G:T	6.02946e-08	-1.86077e-10	-1.23964	1.5237e-05	-1.86077e-10	-1.23371
38741512	chr15:38741512:G:T	5.93611e-08	-1.86077e-10	-1.25524	1.49031e-05	-1.86077e-10	-1.25586
38741545	chr15:38741545:A:C	9.659e-09	-1.78689	-1.2841	2.4222e-06	-1.7865	-1.28625
38741663	chr15:38741663:G:T	7.10833e-07	-1.86077e-10	1.22756	0.000177736	-1.86077e-10	1.22287
38741786	chr15:38741786:C:G	1.81354e-08	-1.75809	-0.68293	4.04226e-06	-1.76835	-0.792271
38741927	chr15:38741927:G:A	1.0156e-08	-1.73774	-1.28308	2.55207e-06	-1.73745	-1.28307
38741987	chr15:38741987:C:T	5.70834e-08	-1.86077e-10	-1.29437	1.43417e-05	-1.86077e-10	-1.29426
38742126	chr15:38742126:C:T	5.70965e-08	-1.86077e-10	-1.29414	1.43561e-05	-1.86077e-10	-1.29325
38742387	chr15:38742387:C:T	9.51843e-09	-1.79797	-1.28767	2.39516e-06	-1.79783	-1.28615
38742867	chr15:38742867:C:G	1.03033e-08	-1.79071	-1.2157	2.58661e-06	-1.79168	-1.2154
38742900	chr15:38742900:G:A	1.11946e-08	-1.78604	-1.13741	2.8183e-06	-1.78654	-1.13475
38742956	chr15:38742956:T:C	1.54088e-08	-1.71837	-0.885565	4.09418e-06	-1.71739	-0.830474
38742976	chr15:38742976:G:A	1.09592e-08	-1.79033	-1.15437	2.75711e-06	-1.79091	-1.15234
38742986	chr15:38742986:A:G	1.11086e-08	-1.7856	-1.14556	2.79554e-06	-1.78592	-1.14349
38743015	chr15:38743015:C:T	1.07644e-08	-1.78909	-1.17355	2.70852e-06	-1.78921	-1.17182
38743110	chr15:38743110:G:A	6.18246e-08	-1.86077e-10	-1.21458	1.56074e-05	-1.86077e-10	-1.20968
38743314	chr15:38743314:A:G	1.08741e-08	-1.80178	-1.15071	2.73923e-06	-1.80164	-1.14811
38743326	chr15:38743326:C:G	1.1894e-08	-1.81526	-1.04759	3.05706e-06	-1.81506	-1.02492
38743439	chr15:38743439:T:C	5.7375e-08	-1.30656	0.0172927	1.43232e-05	-1.31261	0.017061
38743483	chr15:38743483:T:A	1.1048e-08	-1.79585	-1.14078	2.78113e-06	-1.79582	-1.13875
38743485	chr15:38743485:T:A	1.09675e-08	-1.79324	-1.15071	2.76057e-06	-1.79325	-1.14874
38743540	chr15:38743540:T:A	3.73926e-08	-1.71741	-3.08617e-10	9.41153e-06	-1.71549	-3.08617e-10
38743558	chr15:38743558:T:C	3.64492e-08	-1.74296	-3.08617e-10	9.17037e-06	-1.74145	-3.08617e-10
38743708	chr15:38743708:A:G	5.75757e-08	-1.86077e-10	-1.28578	1.44705e-05	-1.86077e-10	-1.28532
38743736	chr15:38743736:C:A	5.79129e-08	-1.86077e-10	-1.27994	1.45522e-05	-1.86077e-10	-1.27969
38743739	chr15:38743739:A:G	2.22214e-08	-1.37876	-0.859066	5.61289e-06	-1.38143	-0.850932
38743757	chr15:38743757:A:C	9.64447e-09	-1.78235	-1.29015	2.41859e-06	-1.78673	-1.28751
38743891	chr15:38743891:G:T	5.94752e-08	-1.86077e-10	-1.25332	1.49003e-05	-1.86077e-10	-1.25605
38743907	chr15:38743907:G:C	9.60373e-09	-1.79372	-1.283	2.41447e-06	-1.79754	-1.27841
38743950	chr15:38743950:T:C	9.35659e-09	-1.80814	-1.29466	2.35117e-06	-1.80788	-1.29464
38743951	chr15:38743951:G:A	5.90524e-08	-1.86077e-10	-1.26045	1.47482e-05	-1.86077e-10	-1.26631
38743969	chr15:38743969:G:A	9.52969e-09	-1.79015	-1.29432	2.39448e-06	-1.78976	-1.2945
38744141	chr15:38744141:C:T	9.38232e-09	-1.81241	-1.28764	2.35524e-06	-1.81216	-1.28863
38744245	chr15:38744245:T:C	9.35112e-09	-1.80901	-1.29437	2.35059e-06	-1.80865	-1.29411
38744260	chr15:38744260:T:C	1.04693e-08	-1.80843	-1.18199	2.60936e-06	-1.80844	-1.18989
38744266	chr15:38744266:C:T	2.37659e-08	-1.31716	-0.853465	5.99993e-06	-1.3204	-0.845279
38744283	chr15:38744283:G:A	9.30913e-09	-1.81328	-1.29461	2.33885e-06	-1.81311	-1.29466
38744471	chr15:38744471:A:G	4.37554e-08	-1.56026	-3.08617e-10	1.0317e-05	-1.62364	-3.08617e-10
38744522	chr15:38744522:C:G	3.63105e-08	-1.74677	-3.08617e-10	9.33587e-06	-1.72356	-3.08617e-10
38744635	chr15:38744635:A:C	3.4668e-08	-1.79306	-3.08617e-10	8.74225e-06	-1.78926	-3.08617e-10
38744669	chr15:38744669:G:T	1.22793e-08	-1.61662	-1.21434	3.04596e-06	-1.6258	-1.21782
38744693	chr15:38744693:A:G	5.74575e-08	-1.86077e-10	-1.28783	1.4439e-05	-1.86077e-10	-1.28749
38744751	chr15:38744751:G:C	9.31866e-09	-1.81284	-1.29402	2.33964e-06	-1.81313	-1.2943
38744850	chr15:38744850:T:C	9.31589e-09	-1.8125	-1.29466	2.33959e-06	-1.81284	-1.29461
38744932	chr15:38744932:G:T	9.3361e-09	-1.81055	-1.29444	2.34416e-06	-1.81091	-1.29459
38745107	chr15:38745107:T:C	9.57602e-09	-1.81431	-1.2653	2.38284e-06	-1.81467	-1.27446
38745114	chr15:38745114:C:T	9.30596e-09	-1.81362	-1.29461	2.33757e-06	-1.81384	-1.29448
38745178	chr15:38745178:T:C	9.35507e-09	-1.81333	-1.28963	2.3478e-06	-1.81358	-1.29038
38745520	chr15:38745520:TA:T	9.30595e-09	-1.81378	-1.29444	2.33696e-06	-1.81399	-1.29459
38745570	chr15:38745570:T:C	4.39567e-08	-1.55567	-3.08617e-10	1.03885e-05	-1.61673	-3.08617e-10
38745796	chr15:38745796:C:A	9.31964e-09	-1.8131	-1.29366	2.33976e-06	-1.81337	-1.29402
38745821	chr15:38745821:G:A	9.31302e-09	-1.81291	-1.29455	2.33871e-06	-1.81319	-1.29464
38745850	chr15:38745850:C:T	5.70905e-08	-1.86077e-10	-1.29424	1.43458e-05	-1.86077e-10	-1.29397
38745860	chr15:38745860:G:A	9.40504e-09	-1.8144	-1.28323	2.37428e-06	-1.81328	-1.27945
38746031	chr15:38746031:T:C	9.33863e-09	-1.81085	-1.29387	2.34433e-06	-1.81124	-1.29419
38746112	chr15:38746112:C:T	8.00647e-08	-0.956044	-3.08617e-10	2.17258e-05	-0.878928	-3.08617e-10
38746115	chr15:38746115:T:C	9.31292e-09	-1.81362	-1.29385	2.33825e-06	-1.81386	-1.29417
38746117	chr15:38746117:A:C	8.58028e-08	-1.86077e-10	-0.886827	2.18068e-05	-1.86077e-10	-0.875206
38746505	chr15:38746505:T:C	9.43587e-09	-1.81149	-1.28287	2.35474e-06	-1.81241	-1.28859
38747197	chr15:38747197:T:A	1.07441e-07	-1.86077e-10	-0.661938	2.75979e-05	-1.86077e-10	-0.63969
38747211	chr15:38747211:T:G	1.13142e-08	-1.66604	-1.24678	2.79998e-06	-1.67815	-1.24967
38747397	chr15:38747397:G:A	5.83509e-08	-1.86077e-10	-1.2724	1.46294e-05	-1.86077e-10	-1.2744
38747574	chr15:38747574:A:G	5.79769e-08	-1.86077e-10	-1.27883	1.45702e-05	-1.86077e-10	-1.27845
38747751	chr15:38747751:A:G	1.50274e-08	-1.50054	-1.12846	3.77566e-06	-1.48604	-1.14281
38748236	chr15:38748236:CTA:C	1.20224e-08	-1.61319	-1.23892	3.00466e-06	-1.62303	-1.23423
38748468	chr15:38748468:G:A	3.69275e-08	-0.641478	-1.08845	9.17759e-06	-0.617822	-1.12284
38748550	chr15:38748550:T:C	1.07125e-08	-1.80911	-1.15836	2.75307e-06	-1.81062	-1.1341
38748763	chr15:38748763:C:T	1.10701e-08	-1.64135	-1.29328	2.7357e-06	-1.65789	-1.29316
38748886	chr15:38748886:T:C	7.14004e-08	-1.86077e-10	-1.07058	1.77725e-05	-1.86077e-10	-1.07978
38748991	chr15:38748991:G:C	5.73136e-08	-1.86077e-10	-1.29034	1.4405e-05	-1.86077e-10	-1.28985
38749018	chr15:38749018:C:T	1.58023e-08	-1.28938	-1.28934	3.75844e-06	-1.34152	-1.2919
38749034	chr15:38749034:T:C	5.71168e-08	-1.86077e-10	-1.29378	1.43462e-05	-1.86077e-10	-1.29394
38749138	chr15:38749138:C:T	1.22992e-07	-1.86077e-10	-0.526763	3.05956e-05	-1.86077e-10	-0.536573
38749361	chr15:38749361:G:C	5.71084e-08	-1.86077e-10	-1.29393	1.43442e-05	-1.86077e-10	-1.29409
38749365	chr15:38749365:A:G	6.30586e-08	-1.86077e-10	-1.19481	1.5858e-05	-1.86077e-10	-1.19375
38749554	chr15:38749554:T:C	9.38425e-09	-1.80974	-1.2901	2.35077e-06	-1.81035	-1.29234
38749578	chr15:38749578:C:T	5.77544e-08	-1.86077e-10	-1.28268	1.45729e-05	-1.86077e-10	-1.27827
38749612	chr15:38749612:G:A	1.12193e-08	-1.63824	-1.28301	2.79478e-06	-1.6457	-1.28397
38749843	chr15:38749843:C:T	9.45325e-09	-1.79853	-1.29399	2.37643e-06	-1.7992	-1.29263
38749865	chr15:38749865:G:A	5.78172e-08	-1.86077e-10	-1.28159	1.45005e-05	-1.86077e-10	-1.28325
38750006	chr15:38750006:G:A	6.94226e-08	-1.09867	-3.08617e-10	1.8848e-05	-1.02102	-3.08617e-10
38750169	chr15:38750169:A:C	9.95585e-09	-1.74614	-1.29457	2.51346e-06	-1.74133	-1.29444
38750281	chr15:38750281:A:G	1.09285e-08	-1.74218	-1.20533	2.72571e-06	-1.7374	-1.2173
38750598	chr15:38750598:A:G	3.39808e-08	-1.81308	-3.08617e-10	8.54101e-06	-1.81255	-3.08617e-10
38750961	chr15:38750961:G:A	1.69479e-08	-1.76238	-0.746347	3.85348e-06	-1.76315	-0.845301
38751020	chr15:38751020:A:G	7.54779e-08	-1.86077e-10	-1.01504	1.90173e-05	-1.86077e-10	-1.01208
38751988	chr15:38751988:C:G	5.75809e-08	-1.86077e-10	-1.28569	1.45028e-05	-1.86077e-10	-1.28308
38752049	chr15:38752049:G:A	1.33624e-08	-1.77098	-0.975455	3.48172e-06	-1.77639	-0.933518
38752219	chr15:38752219:A:G	2.35164e-08	-1.52541	-0.655772	5.95777e-06	-1.53668	-0.636051
38752250	chr15:38752250:G:A	4.20464e-08	-1.60011	-3.08617e-10	1.07411e-05	-1.58335	-3.08617e-10
38752856	chr15:38752856:G:T	3.99396e-08	-1.47685	-0.174658	9.779e-06	-1.49624	-0.180953
38753423	chr15:38753423:G:A	1.17484e-08	-1.58153	-1.29363	2.83169e-06	-1.62678	-1.28978
38753727	chr15:38753727:A:G	6.63353e-08	-1.86077e-10	-1.14416	1.69593e-05	-1.86077e-10	-1.12661
38753740	chr15:38753740:G:A	1.48562e-07	-1.86077e-10	-0.337874	3.79403e-05	-1.86077e-10	-0.321414
38753997	chr15:38753997:G:A	9.85804e-09	-1.78683	-1.26376	2.48764e-06	-1.78118	-1.26491
38754519	chr15:38754519:A:C	3.74964e-08	-1.71463	-3.08617e-10	9.26447e-06	-1.73124	-3.08617e-10
38754743	chr15:38754743:T:C	1.71103e-08	-1.5405	-0.958693	4.31347e-06	-1.56889	-0.926797
38754991	chr15:38754991:G:A	3.62103e-08	-1.74954	-3.08617e-10	8.87914e-06	-1.77372	-3.08617e-10
38755103	chr15:38755103:G:A	9.37749e-09	-1.81255	-1.28801	2.38423e-06	-1.8031	-1.28545
38755128	chr15:38755128:A:G	1.06958e-07	0.156865	-0.823307	1.98191e-05	-0.0699701	-0.900814
38755186	chr15:38755186:C:A	7.55576e-08	-1.86077e-10	-1.01398	1.87205e-05	-1.86077e-10	-1.02781
38755237	chr15:38755237:A:G	6.33816e-08	-1.86077e-10	-1.18971	1.61642e-05	-1.86077e-10	-1.17463
38755322	chr15:38755322:G:A	5.82035e-08	-1.86077e-10	-1.27493	1.45987e-05	-1.86077e-10	-1.27649
38755515	chr15:38755515:C:T	3.47224e-08	-1.79149	-3.08617e-10	8.89544e-06	-1.77189	-3.08617e-10
38755716	chr15:38755716:G:A	6.33248e-08	-1.86077e-10	-1.1906	1.60407e-05	-1.86077e-10	-1.1823
38755783	chr15:38755783:T:C	1.10854e-08	-1.76855	-1.1647	2.62284e-06	-1.78097	-1.2122
38755875	chr15:38755875:T:C	1.15248e-08	-1.61022	-1.28416	3.11508e-06	-1.53303	-1.28814
38756017	chr15:38756017:C:T	1.9432e-07	-1.86077e-10	-0.0693742	5.07432e-05	-1.86077e-10	-0.0306519
38756030	chr15:38756030:C:T	1.17898e-08	-1.77664	-1.095	2.76899e-06	-1.78722	-1.15172
38756297	chr15:38756297:C:G	1.59448e-08	-1.64532	-0.924427	4.01135e-06	-1.63352	-0.934786
38756317	chr15:38756317:A:G	1.6966e-08	-1.61438	-0.89329	4.27825e-06	-1.60207	-0.901813
38756332	chr15:38756332:A:G	1.44721e-08	-1.6657	-1.00096	3.96516e-06	-1.59931	-0.980576
38756518	chr15:38756518:G:T	3.68221e-08	-1.73278	-3.08617e-10	9.13249e-06	-1.74559	-3.08617e-10
38756889	chr15:38756889:C:CTT	3.20073e-08	-1.46035	-0.412561	7.89238e-06	-1.44709	-0.444437
38757450	chr15:38757450:T:A	1.67488e-07	-1.86077e-10	-0.217969	4.36522e-05	-1.86077e-10	-0.181176
38757715	chr15:38757715:T:C	2.36219e-08	-1.60296	-0.573748	6.16114e-06	-1.60898	-0.530187
38757813	chr15:38757813:G:A	7.22488e-08	-1.86077e-10	-1.05876	1.79881e-05	-1.86077e-10	-1.06772
38758055	chr15:38758055:G:T	1.84109e-07	-1.86077e-10	-0.12335	4.57687e-05	-1.86077e-10	-0.133829
38758551	chr15:38758551:T:C	1.44021e-08	-1.3769	-1.2946	4.14784e-06	-1.24024	-1.2946
38758622	chr15:38758622:A:G	3.89358e-08	-1.67697	-3.08617e-10	1.02352e-05	-1.6316	-3.08617e-10
38758667	chr15:38758667:T:A	1.34565e-08	-1.51183	-1.22759	3.8385e-06	-1.39691	-1.21544
38758831	chr15:38758831:G:A	9.25308e-08	-1.86077e-10	-0.811337	2.37903e-05	-1.86077e-10	-0.788151
38759008	chr15:38759008:A:T	2.6049e-07	-1.86077e-10	0.223687	6.33781e-05	-1.86077e-10	0.191689
38759107	chr15:38759107:A:G	9.64508e-08	-1.86077e-10	-0.769846	2.53205e-05	-1.86077e-10	-0.725813
38759171	chr15:38759171:T:C	1.50534e-07	-1.86077e-10	-0.324692	3.68695e-05	-1.86077e-10	-0.350045
38759680	chr15:38759680:C:T	5.94828e-08	-1.86077e-10	-1.25319	1.4907e-05	-1.86077e-10	-1.2556
38759783	chr15:38759783:G:A	2.85377e-07	1.57496	-1.26003	0.000101909	1.93327	-1.26662
38759963	chr15:38759963:T:C	6.22532e-08	-1.86077e-10	-1.20767	1.55783e-05	-1.86077e-10	-1.21155
38760096	chr15:38760096:C:T	6.20348e-08	-1.86077e-10	-1.21118	1.55302e-05	-1.86077e-10	-1.21464
38760406	chr15:38760406:G:A	6.01825e-08	-1.86077e-10	-1.2415	1.50779e-05	-1.86077e-10	-1.2442
38760514	chr15:38760514:T:C	5.80202e-08	-1.86077e-10	-1.27809	1.45989e-05	-1.86077e-10	-1.27648
38760575	chr15:38760575:A:C	6.22711e-08	-1.86077e-10	-1.20738	1.55828e-05	-1.86077e-10	-1.21126
38760621	chr15:38760621:A:G	6.01496e-08	-1.81488	0.572836	1.52734e-05	-1.81447	0.583155
38760878	chr15:38760878:G:T	5.79131e-08	-1.86077e-10	-1.27994	1.45651e-05	-1.86077e-10	-1.2788
38760924	chr15:38760924:C:T	9.56479e-08	-1.86077e-10	-0.778206	2.51118e-05	-1.86077e-10	-0.734092
38761587	chr15:38761587:C:CTT	9.86192e-08	-1.86077e-10	-0.747612	2.43659e-05	-1.86077e-10	-0.764245
38761589	chr15:38761589:G:GTCCC	9.85603e-08	-1.86077e-10	-0.74821	2.43522e-05	-1.86077e-10	-0.764806
38761691	chr15:38761691:T:G	7.05158e-08	-1.86077e-10	-1.08304	1.81392e-05	-1.86077e-10	-1.05935
38762055	chr15:38762055:T:C	4.56086e-08	-1.80971	0.290925	1.16213e-05	-1.81072	0.30613
38762264	chr15:38762264:G:A	3.94143e-08	-0.409437	-1.25531	1.14634e-05	-0.268519	-1.24975
38762556	chr15:38762556:T:C	7.59825e-08	-1.86077e-10	-1.00838	1.97341e-05	-1.86077e-10	-0.97508
38763073	chr15:38763073:C:T	5.77094e-08	-1.86077e-10	-1.28346	1.44959e-05	-1.86077e-10	-1.28356
38763210	chr15:38763210:C:T	7.42681e-08	-1.86077e-10	-1.0312	1.90582e-05	-1.86077e-10	-1.00993
38763235	chr15:38763235:C:T	5.83807e-08	-1.86077e-10	-1.27189	1.46701e-05	-1.86077e-10	-1.27162
38763641	chr15:38763641:T:C	6.01491e-08	-1.86077e-10	-1.24205	1.50696e-05	-1.86077e-10	-1.24475
38763752	chr15:38763752:C:T	5.71554e-08	-1.86077e-10	-1.2931	1.43616e-05	-1.86077e-10	-1.29287
38763898	chr15:38763898:G:T	6.40968e-08	-1.86077e-10	-1.17848	1.63954e-05	-1.86077e-10	-1.16043
38764221	chr15:38764221:A:G	9.13843e-08	-1.86077e-10	-0.823805	2.35532e-05	-1.86077e-10	-0.798165
38764349	chr15:38764349:A:T	3.59678e-07	0.991057	-0.444726	8.73982e-05	1.1035	-0.590454
38764562	chr15:38764562:C:G	5.90824e-08	-1.86077e-10	-1.25995	1.48104e-05	-1.86077e-10	-1.2621
38764902	chr15:38764902:T:C	6.25494e-08	-1.86077e-10	-1.20292	1.56509e-05	-1.86077e-10	-1.2069
38764912	chr15:38764912:A:G	1.14094e-08	-1.61446	-1.28999	3.08186e-06	-1.54467	-1.28722
38764944	chr15:38764944:C:G	9.17356e-08	-1.86077e-10	-0.819968	2.36226e-05	-1.86077e-10	-0.795224
38765117	chr15:38765117:A:G	6.00401e-08	-1.86077e-10	-1.24387	1.51214e-05	-1.86077e-10	-1.24132
38765483	chr15:38765483:A:G	9.9815e-08	-1.86077e-10	-0.735561	2.62905e-05	-1.86077e-10	-0.68822
38765644	chr15:38765644:G:A	5.33452e-08	-1.81408	0.45199	1.35699e-05	-1.81352	0.463948
38765651	chr15:38765651:A:G	1.06982e-07	-1.86077e-10	-0.666219	2.82695e-05	-1.86077e-10	-0.615645
38765798	chr15:38765798:T:C	6.09582e-08	-1.86077e-10	-1.22869	1.53604e-05	-1.86077e-10	-1.22564
38766004	chr15:38766004:TA:T	5.80991e-08	-1.86077e-10	-1.27673	1.46161e-05	-1.86077e-10	-1.27531
38766538	chr15:38766538:A:G	5.77822e-08	-1.86077e-10	-1.2822	1.45154e-05	-1.86077e-10	-1.28222
38766586	chr15:38766586:G:C	1.10932e-08	-1.63798	-1.29457	2.99484e-06	-1.56663	-1.29391
38766997	chr15:38766997:C:T	6.15044e-08	-1.86077e-10	-1.21977	1.54995e-05	-1.86077e-10	-1.21662
38766998	chr15:38766998:G:A	9.19734e-08	-1.86077e-10	-0.817379	2.4035e-05	-1.86077e-10	-0.777919
38767134	chr15:38767134:A:G	6.03243e-08	-1.86077e-10	-1.23914	1.51926e-05	-1.86077e-10	-1.23662
38767210	chr15:38767210:T:G	8.8258e-08	-1.86077e-10	-0.858614	2.30175e-05	-1.86077e-10	-0.821175
38767235	chr15:38767235:C:A	4.17518e-07	1.09327	-0.397816	0.00010287	1.22208	-0.546045
38767651	chr15:38767651:T:C	6.22024e-08	-1.86077e-10	-1.20848	1.56217e-05	-1.86077e-10	-1.20877
38767722	chr15:38767722:C:T	5.75015e-08	-1.86077e-10	-1.28707	1.44476e-05	-1.86077e-10	-1.2869
38767920	chr15:38767920:T:C	7.65581e-08	-1.86077e-10	-1.00083	1.99601e-05	-1.86077e-10	-0.963694
38768117	chr15:38768117:C:T	9.29044e-09	-1.81527	-1.29462	2.33423e-06	-1.81523	-1.29451
38768122	chr15:38768122:C:T	7.40839e-08	-1.86077e-10	-1.03368	1.88877e-05	-1.86077e-10	-1.01892
38768864	chr15:38768864:CTAA:C	6.96959e-08	0.182	-1.27674	1.91086e-05	0.264349	-1.27164
38769476	chr15:38769476:G:C	8.7275e-08	-1.86077e-10	-0.869815	2.26367e-05	-1.86077e-10	-0.837855
38769904	chr15:38769904:C:T	8.43121e-08	-1.86077e-10	-0.904353	2.16693e-05	-1.86077e-10	-0.881532
38770081	chr15:38770081:G:A	5.98161e-08	-1.86077e-10	-1.2476	1.5094e-05	-1.86077e-10	-1.24313
38770187	chr15:38770187:A:G	1.6389e-08	-1.41108	-1.13119	4.38725e-06	-1.33633	-1.1424
38770478	chr15:38770478:G:A	4.69818e-07	1.26464	-0.451175	0.000115608	1.3885	-0.595725
38770719	chr15:38770719:CATCTGA:C	1.6627e-08	-1.80284	-0.725015	4.16722e-06	-1.79716	-0.733016
38771064	chr15:38771064:G:A	1.00747e-07	-1.86077e-10	-0.726266	2.65163e-05	-1.86077e-10	-0.679668
38771262	chr15:38771262:C:G	1.27764e-08	-1.79322	-0.998065	3.18956e-06	-1.78559	-1.01195
38771263	chr15:38771263:A:T	6.47621e-08	0.125882	-1.29404	1.94869e-05	0.306955	-1.29464
38771332	chr15:38771332:G:A	1.2526e-08	-1.80572	-1.00536	3.1211e-06	-1.80011	-1.01914
38771353	chr15:38771353:A:G	6.60748e-08	-1.86077e-10	-1.14809	1.66929e-05	-1.86077e-10	-1.14244
38771406	chr15:38771406:G:A	1.262e-08	-1.80694	-0.996656	3.14322e-06	-1.80171	-1.01047
38771414	chr15:38771414:T:G	1.22361e-08	-1.80699	-1.0275	3.04927e-06	-1.80173	-1.0408
38771440	chr15:38771440:T:C	5.86015e-08	0.0221897	-1.29031	1.7338e-05	0.187995	-1.29252
38771488	chr15:38771488:A:G	1.22248e-08	-1.80672	-1.02869	3.04683e-06	-1.80136	-1.04197
38771517	chr15:38771517:G:A	1.25143e-08	-1.80659	-1.00542	3.1176e-06	-1.80129	-1.01907
38771812	chr15:38771812:C:T	1.20382e-08	-1.80687	-1.04393	3.00037e-06	-1.80186	-1.05684
38772063	chr15:38772063:C:T	5.99265e-08	-1.86077e-10	-1.24576	1.51189e-05	-1.86077e-10	-1.24148
38772066	chr15:38772066:A:C	1.18827e-08	-1.8101	-1.0537	2.96078e-06	-1.80565	-1.06633
38772091	chr15:38772091:C:G	1.16827e-08	-1.80844	-1.07233	2.91505e-06	-1.80348	-1.08406
38772136	chr15:38772136:A:G	5.93988e-08	-1.86077e-10	-1.2546	1.49512e-05	-1.86077e-10	-1.25264
38772198	chr15:38772198:C:T	1.22906e-08	-1.80545	-1.0246	3.06463e-06	-1.79958	-1.03792
38772571	chr15:38772571:G:A	1.48879e-08	-1.41087	-1.22746	3.87117e-06	-1.36716	-1.23672
38772657	chr15:38772657:C:T	1.15035e-08	-1.80597	-1.09026	2.87371e-06	-1.80025	-1.10157
38772913	chr15:38772913:G:A	1.15967e-08	-1.80911	-1.07905	2.89349e-06	-1.80433	-1.09063
38772925	chr15:38772925:A:T	6.5472e-08	-1.86077e-10	-1.15726	1.6542e-05	-1.86077e-10	-1.15153
38772958	chr15:38772958:A:C	1.13559e-08	-1.80835	-1.10079	2.83557e-06	-1.8034	-1.11179
38772976	chr15:38772976:C:G	1.12685e-08	-1.8152	-1.10167	2.8027e-06	-1.8143	-1.11255
38772991	chr15:38772991:CTG:C	5.75677e-08	-1.86077e-10	-1.28592	1.45383e-05	-1.86077e-10	-1.28064
38773151	chr15:38773151:A:T	7.89067e-08	-1.86077e-10	-0.970613	2.01694e-05	-1.86077e-10	-0.953264
38773223	chr15:38773223:T:C	1.25674e-08	-1.81283	-0.994946	3.12724e-06	-1.81262	-1.00465
38773337	chr15:38773337:C:G	1.11107e-08	-1.80773	-1.12324	2.77749e-06	-1.80252	-1.13336
38773699	chr15:38773699:T:G	8.31657e-08	-1.86077e-10	-0.918043	2.14989e-05	-1.86077e-10	-0.889426
38773800	chr15:38773800:C:T	6.10501e-08	-1.86077e-10	-1.22718	1.5388e-05	-1.86077e-10	-1.22384
38773827	chr15:38773827:A:G	6.99195e-08	-1.86077e-10	-1.09153	1.76921e-05	-1.86077e-10	-1.08431
38773841	chr15:38773841:G:A	1.11295e-08	-1.80039	-1.12889	2.78847e-06	-1.79309	-1.13885
38773909	chr15:38773909:A:T	1.89652e-07	-1.86077e-10	-0.0936865	4.65991e-05	-1.86077e-10	-0.115848
38774071	chr15:38774071:G:A	5.79805e-08	-1.86077e-10	-1.27877	1.45886e-05	-1.86077e-10	-1.27719
38774081	chr15:38774081:T:C	1.14313e-08	-1.81184	-1.09069	2.84992e-06	-1.80815	-1.10199
38774101	chr15:38774101:C:T	1.06803e-08	-1.80159	-1.16888	2.71929e-06	-1.77995	-1.1771
38774105	chr15:38774105:C:T	1.13187e-08	-1.81182	-1.10061	2.82276e-06	-1.80815	-1.11157
38774114	chr15:38774114:A:T	5.74348e-08	-1.86077e-10	-1.28823	1.44143e-05	-1.86077e-10	-1.28921
38774119	chr15:38774119:C:T	1.64069e-08	-1.80633	-0.734846	4.10795e-06	-1.80147	-0.743034
38774122	chr15:38774122:A:T	5.88245e-08	-1.86077e-10	-1.26432	1.4752e-05	-1.86077e-10	-1.26605
38774291	chr15:38774291:A:T	9.86954e-09	-1.80025	-1.24918	2.52656e-06	-1.77643	-1.25414
38774334	chr15:38774334:G:C	1.09865e-08	-1.80764	-1.13458	2.74624e-06	-1.80267	-1.14453
38774423	chr15:38774423:T:C	1.12873e-08	-1.80845	-1.10675	2.81866e-06	-1.80362	-1.11755
38774473	chr15:38774473:A:T	1.0962e-08	-1.81371	-1.13074	2.73385e-06	-1.81108	-1.14064
38774602	chr15:38774602:T:C	1.1316e-08	-1.80695	-1.10571	2.82684e-06	-1.80171	-1.11656
38774678	chr15:38774678:G:A	1.1293e-08	-1.79933	-1.11537	2.82697e-06	-1.7924	-1.12583
38774840	chr15:38774840:C:A	7.03041e-08	-1.86077e-10	-1.08605	1.76115e-05	-1.86077e-10	-1.08888
38774911	chr15:38774911:G:A	1.1574e-08	-1.80614	-1.08397	2.89014e-06	-1.80069	-1.09544
38774932	chr15:38774932:C:T	1.44425e-08	-1.38247	-1.28624	3.78807e-06	-1.33613	-1.28945
38774994	chr15:38774994:C:T	1.36381e-08	-1.49746	-1.22855	3.58833e-06	-1.44334	-1.2364
38775013	chr15:38775013:G:A	5.80164e-08	-1.86077e-10	-1.27815	1.4556e-05	-1.86077e-10	-1.27942
38775323	chr15:38775323:C:T	7.31739e-08	-1.86077e-10	-1.04604	1.88636e-05	-1.86077e-10	-1.02019
38775397	chr15:38775397:C:T	1.11106e-08	-1.81358	-1.1174	2.76981e-06	-1.81089	-1.12776
38775541	chr15:38775541:C:A	1.47555e-08	-1.37507	-1.27219	3.86551e-06	-1.32799	-1.27734
38775573	chr15:38775573:C:T	4.55555e-08	-1.51995	-3.08617e-10	1.20648e-05	-1.46713	-3.08617e-10
38775594	chr15:38775594:A:C	1.09916e-08	-1.81047	-1.13127	2.74484e-06	-1.80634	-1.14137
38775608	chr15:38775608:C:T	1.76128e-07	-1.86077e-10	-0.167667	4.33428e-05	-1.86077e-10	-0.188288
38775865	chr15:38775865:T:C	1.12174e-08	-1.80695	-1.11446	2.80234e-06	-1.80174	-1.12523
38775900	chr15:38775900:G:T	7.54775e-08	-1.86077e-10	-1.01504	1.94366e-05	-1.86077e-10	-0.99027
38775950	chr15:38775950:A:G	5.94929e-08	-1.86077e-10	-1.25302	1.49766e-05	-1.86077e-10	-1.25094
38776078	chr15:38776078:C:T	7.8692e-08	-1.86077e-10	-0.973338	2.02971e-05	-1.86077e-10	-0.94695
38776139	chr15:38776139:G:A	1.39795e-08	-1.42137	-1.27992	3.65861e-06	-1.3765	-1.28385
38776143	chr15:38776143:G:A	1.08621e-08	-1.80853	-1.14507	2.71647e-06	-1.80373	-1.15436
38776213	chr15:38776213:G:A	1.10984e-08	-1.81408	-1.118	2.7661e-06	-1.8117	-1.12829
38776413	chr15:38776413:T:G	7.88547e-08	-1.86077e-10	-0.971272	2.03413e-05	-1.86077e-10	-0.944777
38776484	chr15:38776484:T:TTTC	1.09505e-08	-1.80963	-1.13586	2.73633e-06	-1.80522	-1.14559
38776626	chr15:38776626:C:T	7.9524e-08	-1.86077e-10	-0.962819	2.04106e-05	-1.86077e-10	-0.941374
38776746	chr15:38776746:T:C	8.43978e-08	-1.86077e-10	-0.903337	2.16918e-05	-1.86077e-10	-0.880493
38776757	chr15:38776757:T:A	5.71304e-08	-1.86077e-10	-1.29354	1.43538e-05	-1.86077e-10	-1.29342
38776783	chr15:38776783:C:T	8.33561e-08	-1.86077e-10	-0.915757	2.14674e-05	-1.86077e-10	-0.890894
38776807	chr15:38776807:T:C	8.74424e-08	-1.86077e-10	-0.867899	2.24848e-05	-1.86077e-10	-0.844591
38776840	chr15:38776840:T:G	6.53527e-08	-1.86077e-10	-1.15908	1.63801e-05	-1.86077e-10	-1.16136
38777089	chr15:38777089:T:A	5.72862e-08	-1.86077e-10	-1.29082	1.44471e-05	-1.86077e-10	-1.28694
38777216	chr15:38777216:G:A	5.73144e-08	-1.86077e-10	-1.29033	1.4457e-05	-1.86077e-10	-1.28625
38777305	chr15:38777305:C:G	8.43376e-08	-1.86077e-10	-0.904051	2.16761e-05	-1.86077e-10	-0.881219
38777387	chr15:38777387:A:G	5.88015e-08	-1.86077e-10	-1.26471	1.47887e-05	-1.86077e-10	-1.26357
38777727	chr15:38777727:G:A	6.04506e-08	-1.86077e-10	-1.23705	1.52353e-05	-1.86077e-10	-1.23382
38777925	chr15:38777925:G:T	6.27393e-08	-1.86077e-10	-1.19989	1.5818e-05	-1.86077e-10	-1.19628
38778367	chr15:38778367:C:T	4.6317e-08	-0.213874	-1.2895	1.37587e-05	-0.0496192	-1.28614
38778403	chr15:38778403:G:A	6.12953e-08	-1.86077e-10	-1.22317	1.56234e-05	-1.86077e-10	-1.20866
38778550	chr15:38778550:C:T	2.0396e-08	-1.07032	-1.25322	4.72479e-06	-1.15829	-1.24631
38778689	chr15:38778689:T:A	6.45645e-08	-1.86077e-10	-1.17121	1.64258e-05	-1.86077e-10	-1.15858
38778839	chr15:38778839:G:T	8.43941e-08	-1.86077e-10	-0.903381	2.16911e-05	-1.86077e-10	-0.880528
38778893	chr15:38778893:G:A	1.59322e-08	-1.79159	-0.778952	3.99753e-06	-1.78625	-0.785503
38778932	chr15:38778932:G:A	1.54709e-07	-1.86077e-10	-0.29733	3.79037e-05	-1.86077e-10	-0.322381
38779171	chr15:38779171:G:A	6.14105e-08	-1.86077e-10	-1.2213	1.54225e-05	-1.86077e-10	-1.2216
38779248	chr15:38779248:G:T	6.07072e-08	-1.86077e-10	-1.23282	1.52904e-05	-1.86077e-10	-1.2302
38779301	chr15:38779301:C:T	6.9345e-08	-1.86077e-10	-1.09978	1.73729e-05	-1.86077e-10	-1.10252
38779350	chr15:38779350:G:A	5.75879e-08	-1.86077e-10	-1.28557	1.44726e-05	-1.86077e-10	-1.28517
38779486	chr15:38779486:G:A	5.90046e-08	-1.86077e-10	-1.26126	1.4832e-05	-1.86077e-10	-1.26064
38779527	chr15:38779527:T:C	1.23766e-08	-1.80039	-1.02269	3.14019e-06	-1.77733	-1.03581
38779550	chr15:38779550:C:T	1.13685e-08	-1.80366	-1.10437	2.83208e-06	-1.7987	-1.11771
38780147	chr15:38780147:A:G	7.0358e-08	-1.86077e-10	-1.08528	1.76253e-05	-1.86077e-10	-1.08809
38780355	chr15:38780355:G:C	7.88547e-08	-1.86077e-10	-0.971272	2.03413e-05	-1.86077e-10	-0.944777
38780516	chr15:38780516:A:G	5.95442e-08	-1.86077e-10	-1.25216	1.49963e-05	-1.86077e-10	-1.24963
38780773	chr15:38780773:G:A	6.13651e-08	-1.86077e-10	-1.22204	1.55034e-05	-1.86077e-10	-1.21637
38780941	chr15:38780941:C:G	5.76462e-08	-1.86077e-10	-1.28455	1.44875e-05	-1.86077e-10	-1.28414
38781141	chr15:38781141:C:T	3.45407e-07	-1.86077e-10	0.505844	8.60066e-05	-1.86077e-10	0.496995
38781305	chr15:38781305:T:C	6.41195e-08	-1.86077e-10	-1.17813	1.60732e-05	-1.86077e-10	-1.18028
38781365	chr15:38781365:C:A	4.97142e-08	-1.43259	-3.08617e-10	1.23388e-05	-1.44468	-3.08617e-10
38781760	chr15:38781760:A:G	6.87326e-08	-1.86077e-10	-1.10866	1.6992e-05	-1.86077e-10	-1.12468
38781840	chr15:38781840:G:A	9.81606e-08	-1.86077e-10	-0.752273	2.53614e-05	-1.86077e-10	-0.724202
38781956	chr15:38781956:T:C	6.21543e-08	-1.86077e-10	-1.20926	1.55433e-05	-1.86077e-10	-1.2138
38782040	chr15:38782040:T:C	4.59598e-08	-0.230078	-1.28103	1.35684e-05	-0.073462	-1.27622
38782527	chr15:38782527:C:T	6.27216e-08	-1.86077e-10	-1.20017	1.58143e-05	-1.86077e-10	-1.19652
38782789	chr15:38782789:A:G	1.86967e-08	-1.37157	-1.03896	5.06224e-06	-1.29494	-1.04068
38782953	chr15:38782953:T:C	1.21576e-08	-1.75217	-1.08876	3.14624e-06	-1.71084	-1.10038
38783043	chr15:38783043:G:A	6.13428e-08	-1.86077e-10	-1.2224	1.5458e-05	-1.86077e-10	-1.2193
38783420	chr15:38783420:C:T	5.67259e-07	1.4064	-0.40446	0.000142855	1.54246	-0.538063
38783774	chr15:38783774:T:C	6.29392e-08	-1.86077e-10	-1.19671	1.58701e-05	-1.86077e-10	-1.19299
38784016	chr15:38784016:T:C	6.22655e-08	-1.86077e-10	-1.20747	1.56954e-05	-1.86077e-10	-1.20406
38784043	chr15:38784043:G:A	5.73786e-08	-1.86077e-10	-1.28921	1.44198e-05	-1.86077e-10	-1.28883
38784220	chr15:38784220:T:G	6.01155e-08	-1.86077e-10	-1.24261	1.51669e-05	-1.86077e-10	-1.23831
38784315	chr15:38784315:T:G	4.36899e-08	-0.268198	-1.29356	1.27687e-05	-0.118537	-1.2919
38784370	chr15:38784370:G:A	4.2548e-07	1.13154	-0.417202	0.000105088	1.262	-0.564633
38784449	chr15:38784449:A:G	7.39683e-08	-1.86077e-10	-1.03524	1.82502e-05	-1.86077e-10	-1.05325
38784586	chr15:38784586:C:T	6.31387e-08	-1.86077e-10	-1.19354	1.57785e-05	-1.86077e-10	-1.19878
38784599	chr15:38784599:A:G	6.71005e-08	-1.86077e-10	-1.13269	1.71468e-05	-1.86077e-10	-1.11562
38784709	chr15:38784709:G:A	6.37638e-08	0.0732437	-1.25694	1.81344e-05	0.203516	-1.26313
38784846	chr15:38784846:G:T	7.14081e-08	-1.86077e-10	-1.07047	1.787e-05	-1.86077e-10	-1.07431
38785072	chr15:38785072:T:C	7.73376e-08	-1.86077e-10	-0.990699	1.99345e-05	-1.86077e-10	-0.964976
38785233	chr15:38785233:G:A	3.35658e-08	-0.718528	-1.10684	9.36925e-06	-0.606865	-1.11313
38785340	chr15:38785340:T:C	6.48368e-08	-1.86077e-10	-1.16701	1.6349e-05	-1.86077e-10	-1.16326
38785474	chr15:38785474:G:A	3.7068e-08	-0.448023	-1.2781	9.0255e-06	-0.469373	-1.288
38785482	chr15:38785482:G:T	1.32945e-08	-1.65494	-1.09659	3.51027e-06	-1.59405	-1.10768
38785595	chr15:38785595:G:A	5.03808e-08	-0.12731	-1.29196	1.47849e-05	0.029697	-1.29352
38785805	chr15:38785805:A:G	1.70304e-08	-1.80257	-0.701306	4.26951e-06	-1.79898	-0.706946
38785858	chr15:38785858:A:G	5.85607e-08	-1.86077e-10	-1.26882	1.47264e-05	-1.86077e-10	-1.26779
38785929	chr15:38785929:A:G	6.53468e-08	-1.86077e-10	-1.15917	1.66735e-05	-1.86077e-10	-1.14361
38786131	chr15:38786131:G:C	7.10564e-08	-1.86077e-10	-1.07541	1.82072e-05	-1.86077e-10	-1.05561
38786143	chr15:38786143:A:G	7.53223e-08	-1.86077e-10	-1.0171	1.93977e-05	-1.86077e-10	-0.992276
38786156	chr15:38786156:C:T	1.15049e-08	-1.6244	-1.27171	2.97823e-06	-1.58951	-1.27659
38786162	chr15:38786162:C:T	5.83874e-08	-1.86077e-10	-1.27178	1.46437e-05	-1.86077e-10	-1.27342
38786424	chr15:38786424:C:T	5.70709e-08	-1.86077e-10	-1.29458	1.43366e-05	-1.86077e-10	-1.29462
38786595	chr15:38786595:C:T	6.17514e-08	-1.86077e-10	-1.21576	1.55633e-05	-1.86077e-10	-1.21251
38786897	chr15:38786897:AGC:A	5.43211e-08	-0.0493971	-1.29457	1.54409e-05	0.073538	-1.29395
38786901	chr15:38786901:A:C	5.58231e-08	-0.0220477	-1.29464	1.58851e-05	0.102167	-1.29421
38787033	chr15:38787033:G:A	3.9147e-08	-1.67155	-3.08617e-10	9.52973e-06	-1.70301	-3.08617e-10
38787860	chr15:38787860:G:A	5.7155e-08	-1.86077e-10	-1.29311	1.43556e-05	-1.86077e-10	-1.29329
38787932	chr15:38787932:G:A	5.70679e-08	-1.86077e-10	-1.29464	1.4336e-05	-1.86077e-10	-1.29466
38788015	chr15:38788015:G:A	5.86033e-08	-1.86077e-10	-1.26809	1.48515e-05	-1.86077e-10	-1.25933
38788130	chr15:38788130:G:T	4.95134e-07	1.3734	-0.507452	0.000123731	1.50755	-0.646866
38788327	chr15:38788327:A:G	1.6547e-08	-1.45597	-1.07671	4.45888e-06	-1.38432	-1.07821
38788330	chr15:38788330:G:A	6.57445e-08	-1.86077e-10	-1.1531	1.67273e-05	-1.86077e-10	-1.14039
38788390	chr15:38788390:C:A	1.18067e-07	-1.86077e-10	-0.567627	3.01171e-05	-1.86077e-10	-0.552336
38788578	chr15:38788578:C:T	1.50483e-07	-1.86077e-10	-0.325027	3.814e-05	-1.86077e-10	-0.316166
38788673	chr15:38788673:C:T	9.2758e-08	-1.86077e-10	-0.808885	2.40561e-05	-1.86077e-10	-0.77704
38788730	chr15:38788730:C:T	5.7068e-08	-1.86077e-10	-1.29464	1.4336e-05	-1.86077e-10	-1.29466
38788768	chr15:38788768:A:T	6.84695e-08	-1.86077e-10	-1.11249	1.74914e-05	-1.86077e-10	-1.09572
38788939	chr15:38788939:A:G	5.80606e-08	-1.86077e-10	-1.27739	1.45675e-05	-1.86077e-10	-1.27863
38789249	chr15:38789249:C:G	6.10699e-08	-1.86077e-10	-1.22686	1.53878e-05	-1.86077e-10	-1.22385
38789580	chr15:38789580:G:A	4.71384e-07	1.24896	-0.432166	0.000116672	1.38029	-0.578352
38789594	chr15:38789594:A:G	6.33611e-08	0.104581	-1.29461	1.80816e-05	0.232025	-1.29456
38790047	chr15:38790047:G:A	3.0825e-07	-1.86077e-10	0.392033	7.45374e-05	-1.86077e-10	0.353872
38790393	chr15:38790393:CACTT:C	6.41885e-08	-1.86077e-10	-1.17706	1.60955e-05	-1.86077e-10	-1.17889
38790414	chr15:38790414:C:T	6.22916e-08	-1.86077e-10	-1.20705	1.5699e-05	-1.86077e-10	-1.20383
38790585	chr15:38790585:G:T	1.0078e-07	-1.86077e-10	-0.725937	2.6269e-05	-1.86077e-10	-0.689038
38790857	chr15:38790857:CTG:C	6.07634e-08	-1.86077e-10	-1.23189	1.53415e-05	-1.86077e-10	-1.22687
38790868	chr15:38790868:T:A	6.13519e-08	-1.86077e-10	-1.22225	1.54959e-05	-1.86077e-10	-1.21686
38791208	chr15:38791208:T:C	7.13109e-08	-1.86077e-10	-1.07183	1.80735e-05	-1.86077e-10	-1.06298
38791268	chr15:38791268:C:T	6.5109e-08	-1.86077e-10	-1.16282	1.64118e-05	-1.86077e-10	-1.15943
38791279	chr15:38791279:T:G	3.56606e-07	0.968877	-0.431125	8.91487e-05	1.10831	-0.575429
38791342	chr15:38791342:G:A	7.20361e-08	-1.86077e-10	-1.06171	1.85854e-05	-1.86077e-10	-1.03505
38791501	chr15:38791501:T:G	6.68816e-08	-1.86077e-10	-1.13595	1.68634e-05	-1.86077e-10	-1.13228
38791846	chr15:38791846:C:G	4.98205e-08	-0.136135	-1.29432	1.42276e-05	-0.00863596	-1.29361
38791946	chr15:38791946:A:T	1.32721e-08	-1.6967	-1.05651	3.47383e-06	-1.64311	-1.06906
38791975	chr15:38791975:T:C	5.87214e-08	-1.86077e-10	-1.26607	1.48843e-05	-1.86077e-10	-1.25712
38792069	chr15:38792069:C:A	3.29528e-07	0.83897	-0.380187	8.15373e-05	0.972488	-0.528857
38792226	chr15:38792226:A:C	3.39918e-08	-0.551492	-1.26127	8.46247e-06	-0.548954	-1.27283
38792416	chr15:38792416:C:T	6.60515e-08	-1.86077e-10	-1.14844	1.64722e-05	-1.86077e-10	-1.15575
38792620	chr15:38792620:C:T	3.36225e-08	-0.549344	-1.27434	8.39378e-06	-0.546835	-1.2831
38792666	chr15:38792666:C:T	7.24993e-08	-1.86077e-10	-1.0553	1.81551e-05	-1.86077e-10	-1.05848
38792755	chr15:38792755:G:A	1.29937e-08	-1.71187	-1.06254	3.37805e-06	-1.66611	-1.07402
38792801	chr15:38792801:C:A	7.33618e-08	-1.86077e-10	-1.04348	1.83722e-05	-1.86077e-10	-1.04659
38793285	chr15:38793285:C:G	1.4597e-07	0.937196	-1.29267	4.47033e-05	1.12981	-1.2872
38793616	chr15:38793616:C:G	3.29391e-08	-0.660511	-1.18371	8.27031e-06	-0.641084	-1.20367
38793690	chr15:38793690:G:T	6.47532e-08	-1.86077e-10	-1.1683	1.63236e-05	-1.86077e-10	-1.16482
38793776	chr15:38793776:C:T	1.896e-08	-1.5566	-0.839945	4.5641e-06	-1.54415	-0.895063
38793815	chr15:38793815:G:C	6.96805e-08	-1.86077e-10	-1.09496	1.74569e-05	-1.86077e-10	-1.09769
38793891	chr15:38793891:G:A	3.37816e-08	-1.19427	-0.624693	9.06471e-06	-1.18317	-0.569872
38794191	chr15:38794191:T:C	4.17674e-07	0.992939	-0.297117	0.000103136	1.13099	-0.452361
38794608	chr15:38794608:A:C	7.50682e-08	-1.86077e-10	-1.02048	1.93034e-05	-1.86077e-10	-0.997147
38794976	chr15:38794976:T:C	8.90795e-08	-1.86077e-10	-0.849349	2.30565e-05	-1.86077e-10	-0.819482
38795045	chr15:38795045:T:C	5.30902e-08	-0.644532	-0.722354	1.21917e-05	-0.664981	-0.79169
38795054	chr15:38795054:T:G	6.3039e-08	-0.75153	-0.443596	1.45918e-05	-0.760116	-0.516855
38795532	chr15:38795532:G:A	6.8885e-08	-1.86077e-10	-1.10644	1.73808e-05	-1.86077e-10	-1.10207
38796559	chr15:38796559:TAACA:T	8.45267e-08	-1.86077e-10	-0.901811	2.18339e-05	-1.86077e-10	-0.873967
38796650	chr15:38796650:T:C	5.39172e-08	-1.35143	-3.08617e-10	1.37764e-05	-1.33447	-3.08617e-10
38796670	chr15:38796670:A:G	5.98222e-07	1.41371	-0.358622	0.000150702	1.5665	-0.508632
38796761	chr15:38796761:C:T	5.92906e-08	-1.86077e-10	-1.25643	1.49963e-05	-1.86077e-10	-1.24963
38796846	chr15:38796846:C:T	3.39976e-08	-1.81259	-3.08617e-10	8.55233e-06	-1.81123	-3.08617e-10
38796948	chr15:38796948:C:G	6.12877e-08	-1.86077e-10	-1.2233	1.53218e-05	-1.86077e-10	-1.22815
38797052	chr15:38797052:A:C	2.03352e-07	-0.308965	0.285025	5.32121e-05	-0.23059	0.247447
38797383	chr15:38797383:T:A	6.80146e-08	-1.86077e-10	-1.11916	1.71566e-05	-1.86077e-10	-1.11504
38797664	chr15:38797664:G:C	5.38973e-07	1.33239	-0.3816	0.000136108	1.48584	-0.529825
38797860	chr15:38797860:T:C	1.67521e-07	-0.25184	0.0340718	4.34027e-05	-0.178587	-0.00832164
38798193	chr15:38798193:G:A	5.71127e-08	-1.86077e-10	-1.29385	1.43392e-05	-1.86077e-10	-1.29443
38798914	chr15:38798914:C:T	6.58465e-08	-1.86077e-10	-1.15155	1.6597e-05	-1.86077e-10	-1.14821
38799115	chr15:38799115:T:G	1.48459e-07	-0.298432	-0.0401368	3.847e-05	-0.226471	-0.0810799
38799211	chr15:38799211:G:A	5.37921e-07	1.21138	-0.26255	0.000134728	1.36446	-0.418628
38799239	chr15:38799239:G:C	5.70831e-07	1.25172	-0.243508	0.00014285	1.40648	-0.402116
38799256	chr15:38799256:T:C	1.08442e-07	-0.22121	-0.431456	2.77041e-05	-0.165641	-0.470207
38799550	chr15:38799550:G:T	5.8606e-08	-1.86077e-10	-1.26804	1.48398e-05	-1.86077e-10	-1.26011
38799726	chr15:38799726:CAT:C	3.79584e-07	-1.86077e-10	0.600196	9.45862e-05	-1.86077e-10	0.592082
38799831	chr15:38799831:A:G	1.08237e-07	-0.249181	-0.405373	2.75583e-05	-0.196052	-0.445075
38799880	chr15:38799880:T:C	5.82153e-07	1.27407	-0.246217	0.000145412	1.42656	-0.404419
38800173	chr15:38800173:G:A	7.17105e-08	-1.86077e-10	-1.06624	1.81038e-05	-1.86077e-10	-1.06131
38800196	chr15:38800196:G:A	7.01911e-08	-1.86077e-10	-1.08766	1.77182e-05	-1.86077e-10	-1.08284
38800284	chr15:38800284:AG:A	4.08081e-08	-0.546044	-1.08396	1.21801e-05	-0.395275	-1.06235
38800574	chr15:38800574:T:A	3.52932e-08	-1.77519	-3.08617e-10	9.08696e-06	-1.75059	-3.08617e-10
38800590	chr15:38800590:T:C	6.44646e-08	-1.86077e-10	-1.17276	1.62279e-05	-1.86077e-10	-1.17069
38800894	chr15:38800894:C:T	5.87018e-07	1.34817	-0.311996	0.000147052	1.49889	-0.465527
38800920	chr15:38800920:G:A	6.89908e-08	-1.86077e-10	-1.10491	1.7407e-05	-1.86077e-10	-1.10056
38801258	chr15:38801258:G:A	6.12625e-08	-1.86077e-10	-1.22371	1.53877e-05	-1.86077e-10	-1.22386
38801599	chr15:38801599:G:A	4.94584e-07	1.22708	-0.362242	0.000123772	1.373	-0.511986
38801632	chr15:38801632:C:T	1.71736e-08	-1.81527	-0.680231	4.27738e-06	-1.81503	-0.689061
38801698	chr15:38801698:T:C	5.80394e-08	-1.86077e-10	-1.27776	1.45355e-05	-1.86077e-10	-1.28083
38801705	chr15:38801705:T:G	6.57351e-08	-1.86077e-10	-1.15325	1.65706e-05	-1.86077e-10	-1.1498
38801783	chr15:38801783:A:T	1.42083e-07	-0.295161	-0.0873061	3.6961e-05	-0.223208	-0.124357
38801793	chr15:38801793:C:A	6.74266e-08	-1.86077e-10	-1.12784	1.7006e-05	-1.86077e-10	-1.12386
38801846	chr15:38801846:G:A	1.51593e-07	-0.243707	-0.0739712	3.95286e-05	-0.169179	-0.111225
38801872	chr15:38801872:G:A	1.38019e-07	-0.22667	-0.18482	3.60216e-05	-0.152272	-0.221039
38801991	chr15:38801991:C:T	1.47968e-07	-0.259254	-0.0826298	3.85386e-05	-0.186049	-0.119722
38802299	chr15:38802299:G:A	6.23518e-08	-1.86077e-10	-1.20609	1.57103e-05	-1.86077e-10	-1.20311
38802363	chr15:38802363:C:T	6.35238e-08	-1.86077e-10	-1.18746	1.58192e-05	-1.86077e-10	-1.19621
38802514	chr15:38802514:T:C	1.14016e-07	-0.1184	-0.484139	2.93122e-05	-0.0600196	-0.519405
38802898	chr15:38802898:T:C	6.15403e-08	-1.86077e-10	-1.21919	1.55605e-05	-1.86077e-10	-1.2127
38803082	chr15:38803082:T:C	1.15624e-07	-0.134016	-0.454518	2.96953e-05	-0.0760241	-0.490415
38803333	chr15:38803333:G:A	5.81799e-07	1.31581	-0.288565	0.000145453	1.46684	-0.444419
38803385	chr15:38803385:T:C	1.61868e-08	-1.37288	-1.1818	4.32483e-06	-1.33082	-1.16224
38803683	chr15:38803683:C:T	7.30392e-07	-1.86077e-10	1.2547	0.000184003	-1.86077e-10	1.25752
38803765	chr15:38803765:C:T	6.38055e-08	-1.86077e-10	-1.18304	1.60179e-05	-1.86077e-10	-1.18373
38803816	chr15:38803816:C:A	1.16199e-08	-1.7284	-1.15776	3.09454e-06	-1.68616	-1.14163
38803845	chr15:38803845:G:C	8.59593e-08	-1.86077e-10	-0.885004	2.22725e-05	-1.86077e-10	-0.854078
38803956	chr15:38803956:AT:A	4.86059e-08	-0.281983	-1.17315	1.47109e-05	-0.112708	-1.15613
38804282	chr15:38804282:T:A	5.75661e-08	-1.86077e-10	-1.28595	1.44643e-05	-1.86077e-10	-1.28575
38804470	chr15:38804470:A:C	1.32813e-07	-0.0424715	-0.407465	3.38066e-05	0.0110613	-0.447834
38804516	chr15:38804516:T:G	3.55034e-08	-1.76925	-3.08617e-10	9.14371e-06	-1.74436	-3.08617e-10
38805072	chr15:38805072:T:G	5.59642e-07	1.70982	-0.721398	0.000179491	1.99462	-0.76192
38805372	chr15:38805372:A:G	6.83106e-08	-0.0688707	-1.04594	2.0825e-05	0.0986504	-1.01993
38805454	chr15:38805454:G:A	6.86226e-08	-1.11026	-3.08617e-10	1.62688e-05	-1.16818	-3.08617e-10
38806148	chr15:38806148:G:A	1.20662e-07	-0.114852	-0.431032	3.08599e-05	-0.059746	-0.468227
38806214	chr15:38806214:G:A	5.94239e-08	-1.86077e-10	-1.25418	1.51102e-05	-1.86077e-10	-1.24206
38806615	chr15:38806615:A:T	3.34228e-06	2.77553	-3.08617e-10	0.00126913	3.18865	-3.08617e-10
38807106	chr15:38807106:G:A	1.03201e-07	-1.86077e-10	-0.702198	2.69214e-05	-1.86077e-10	-0.664507
38807548	chr15:38807548:T:C	1.4231e-08	-1.59366	-1.08979	3.90527e-06	-1.52792	-1.06718
38807647	chr15:38807647:G:A	5.89007e-08	-1.86077e-10	-1.26303	1.49573e-05	-1.86077e-10	-1.25223
38807943	chr15:38807943:A:T	7.38485e-08	-1.86077e-10	-1.03686	1.86292e-05	-1.86077e-10	-1.0327
38808539	chr15:38808539:G:A	5.67231e-07	1.21167	-0.209781	0.000140602	1.35963	-0.371123
38808559	chr15:38808559:G:A	6.80228e-08	-1.86077e-10	-1.11904	1.74035e-05	-1.86077e-10	-1.10076
38808762	chr15:38808762:G:A	8.23621e-08	-1.86077e-10	-0.927753	2.13064e-05	-1.86077e-10	-0.898422
38809094	chr15:38809094:T:C	6.26288e-08	-1.86077e-10	-1.20165	1.5764e-05	-1.86077e-10	-1.1997
38809484	chr15:38809484:C:G	8.62774e-08	-1.86077e-10	-0.881311	2.21098e-05	-1.86077e-10	-0.861407
38809495	chr15:38809495:C:T	5.94082e-08	-1.86077e-10	-1.25445	1.51003e-05	-1.86077e-10	-1.24272
38809932	chr15:38809932:T:C	6.95079e-08	-1.86077e-10	-1.09744	1.75324e-05	-1.86077e-10	-1.09338
38810429	chr15:38810429:G:C	5.93389e-08	-1.86077e-10	-1.25561	1.49242e-05	-1.86077e-10	-1.25445
38810867	chr15:38810867:G:A	1.52266e-07	-1.86077e-10	-0.31325	3.89042e-05	-1.86077e-10	-0.296328
38810977	chr15:38810977:C:T	1.82691e-08	-1.80807	-0.625601	4.52614e-06	-1.8111	-0.636459
38811226	chr15:38811226:T:A	7.8962e-08	-1.86077e-10	-0.969912	1.99489e-05	-1.86077e-10	-0.964256
38811530	chr15:38811530:T:C	2.29745e-08	-1.79744	-0.40705	5.31088e-06	-1.80752	-0.480153
38811735	chr15:38811735:G:A	6.39586e-08	-1.86077e-10	-1.18064	1.61172e-05	-1.86077e-10	-1.17754
38811855	chr15:38811855:T:C	7.04164e-08	-1.86077e-10	-1.08445	1.77562e-05	-1.86077e-10	-1.08069
38811924	chr15:38811924:G:A	6.03917e-07	1.25846	-0.1939	0.00014974	1.40712	-0.355646
38811981	chr15:38811981:G:C	1.11752e-08	-1.81512	-1.11006	2.75738e-06	-1.81306	-1.13008
38812106	chr15:38812106:A:G	4.68642e-08	-0.501053	-0.990571	1.41957e-05	-0.343545	-0.960942
38812343	chr15:38812343:G:A	8.8531e-08	-1.86077e-10	-0.855526	2.29582e-05	-1.86077e-10	-0.823753
38812358	chr15:38812358:G:C	1.16828e-08	-1.71198	-1.16878	3.12031e-06	-1.66664	-1.15286
38812414	chr15:38812414:T:C	7.59726e-08	-1.86077e-10	-1.00851	1.89993e-05	-1.86077e-10	-1.01302
38812488	chr15:38812488:T:C	1.13898e-08	-1.70056	-1.2056	3.03713e-06	-1.65426	-1.19225
38812534	chr15:38812534:G:A	3.92638e-08	-1.66858	-3.08617e-10	1.03671e-05	-1.61879	-3.08617e-10
38812574	chr15:38812574:T:C	7.25569e-07	0.732006	0.516072	0.000193155	0.897655	0.408407
38812597	chr15:38812597:C:T	4.34873e-07	0.78197	-0.0457952	0.00011225	0.939764	-0.176464
38812895	chr15:38812895:C:A	8.10587e-08	-1.86077e-10	-0.943705	2.09649e-05	-1.86077e-10	-0.914579
38813159	chr15:38813159:G:GTGACAAC	6.65229e-08	-1.86077e-10	-1.14133	1.66696e-05	-1.86077e-10	-1.14384
38813330	chr15:38813330:A:C	1.1481e-08	-1.67865	-1.21954	3.06717e-06	-1.6294	-1.20728
38813409	chr15:38813409:A:G	1.97532e-08	-1.81264	-0.542922	4.90563e-06	-1.81449	-0.55256
38813604	chr15:38813604:T:A	5.87819e-08	-1.86077e-10	-1.26504	1.46394e-05	-1.86077e-10	-1.27372
38813746	chr15:38813746:G:A	4.67808e-07	1.01069	-0.201515	0.000115423	1.1539	-0.362729
38813752	chr15:38813752:A:G	4.47714e-07	0.97777	-0.212494	0.000110322	1.11985	-0.373877
38813913	chr15:38813913:A:G	6.59491e-08	-1.86077e-10	-1.14999	1.65199e-05	-1.86077e-10	-1.15286
38814409	chr15:38814409:T:C	9.03981e-08	-1.86077e-10	-0.834655	2.34852e-05	-1.86077e-10	-0.80106
38814545	chr15:38814545:C:T	7.59304e-08	-1.86077e-10	-1.00906	1.91683e-05	-1.86077e-10	-1.00417
38814558	chr15:38814558:G:A	1.10665e-07	-1.86077e-10	-0.632372	2.88784e-05	-1.86077e-10	-0.594334
38814795	chr15:38814795:C:T	7.65858e-08	-1.86077e-10	-1.00047	1.93345e-05	-1.86077e-10	-0.995539
38815205	chr15:38815205:A:T	8.67748e-08	-1.86077e-10	-0.875563	2.24905e-05	-1.86077e-10	-0.844337
38815344	chr15:38815344:G:A	8.53705e-08	-1.86077e-10	-0.891878	2.22957e-05	-1.86077e-10	-0.853034
38815401	chr15:38815401:C:T	4.23132e-08	-1.59378	-3.08617e-10	1.09077e-05	-1.56796	-3.08617e-10
38815612	chr15:38815612:A:C	7.86726e-08	-1.86077e-10	-0.973584	2.01403e-05	-1.86077e-10	-0.954706
38816021	chr15:38816021:G:A	3.53729e-08	-1.77293	-3.08617e-10	8.81194e-06	-1.78132	-3.08617e-10
38816788	chr15:38816788:A:G	1.04555e-07	-0.689166	-3.08617e-10	2.66879e-05	-0.673218	-3.08617e-10
38817032	chr15:38817032:G:A	2.21564e-08	-1.69553	-0.545224	5.09675e-06	-1.72314	-0.605688
38817069	chr15:38817069:A:G	4.08995e-07	0.890832	-0.216008	9.96351e-05	1.01986	-0.375777
38817076	chr15:38817076:C:T	4.74735e-08	-1.47871	-3.08617e-10	1.19218e-05	-1.47906	-3.08617e-10
38817440	chr15:38817440:A:G	6.78611e-08	0.151	-1.27242	2.11653e-05	0.366111	-1.27118
38817445	chr15:38817445:G:A	5.80698e-07	1.10259	-0.0772355	0.000141034	1.23424	-0.242662
38817644	chr15:38817644:T:C	4.31551e-07	0.983026	-0.254519	0.000102743	1.08429	-0.409489
38817913	chr15:38817913:C:T	4.69364e-08	-0.329547	-1.16054	1.26297e-05	-0.225064	-1.19631
38818051	chr15:38818051:A:G	2.32548e-07	-1.86077e-10	0.110216	6.15707e-05	-1.86077e-10	0.162757
38818124	chr15:38818124:T:C	4.69849e-08	-0.398364	-1.09069	1.36463e-05	-0.277814	-1.06614
38818241	chr15:38818241:C:G	1.48154e-08	-1.35299	-1.29021	3.67717e-06	-1.36092	-1.29437
38818616	chr15:38818616:T:C	1.02933e-08	-1.73151	-1.27588	2.72011e-06	-1.68844	-1.26831
38818631	chr15:38818631:G:T	1.22429e-08	-1.81475	-1.01918	3.0626e-06	-1.8152	-1.02296
38818702	chr15:38818702:C:T	1.37168e-08	-1.81309	-0.90717	3.41757e-06	-1.81454	-0.91396
38818875	chr15:38818875:G:T	7.02091e-08	-1.86077e-10	-1.0874	1.73729e-05	-1.86077e-10	-1.10252
38819007	chr15:38819007:C:T	8.12353e-08	-1.86077e-10	-0.941529	2.02189e-05	-1.86077e-10	-0.95081
38819462	chr15:38819462:C:G	3.47559e-08	-0.876195	-0.914334	1.03742e-05	-0.736116	-0.88199
38819542	chr15:38819542:G:A	6.39038e-08	-1.86077e-10	-1.1815	1.60142e-05	-1.86077e-10	-1.18395
38819628	chr15:38819628:G:A	1.43716e-08	-1.63508	-1.03854	3.28952e-06	-1.6515	-1.11519
38819639	chr15:38819639:C:T	1.506e-08	-1.60751	-1.01932	3.44985e-06	-1.62232	-1.09678
38819693	chr15:38819693:G:A	7.40023e-08	-1.86077e-10	-1.03478	1.81209e-05	-1.86077e-10	-1.06036
38819833	chr15:38819833:G:A	1.26839e-08	-1.57658	-1.22197	3.29276e-06	-1.5449	-1.22081
38820090	chr15:38820090:A:G	1.88466e-06	-1.86077e-10	2.20262	0.000454487	-1.86077e-10	2.16174
38820133	chr15:38820133:A:G	5.71167e-08	-1.86077e-10	-1.29378	1.43861e-05	-1.86077e-10	-1.29117
38820272	chr15:38820272:G:A	5.7118e-08	-1.86077e-10	-1.29376	1.43471e-05	-1.86077e-10	-1.29388
38820501	chr15:38820501:T:C	1.56593e-08	-1.50781	-1.08001	3.96326e-06	-1.50334	-1.07702
38820530	chr15:38820530:C:A	1.45707e-08	-1.80313	-0.85673	3.63398e-06	-1.80262	-0.864482
38820546	chr15:38820546:A:T	5.45998e-08	-1.33885	-3.08617e-10	1.34838e-05	-1.35594	-3.08617e-10
38820757	chr15:38820757:A:G	3.07546e-07	-1.86077e-10	0.389745	8.21837e-05	-1.86077e-10	0.451528
38820838	chr15:38820838:A:T	7.35381e-08	-1.86077e-10	-1.04108	1.85091e-05	-1.86077e-10	-1.03917
38821109	chr15:38821109:G:C	6.11437e-08	-1.86077e-10	-1.22565	1.54282e-05	-1.86077e-10	-1.22123
38821855	chr15:38821855:A:G	2.66569e-07	-1.86077e-10	0.246756	7.19612e-05	-1.86077e-10	0.318698
38822245	chr15:38822245:C:T	2.41935e-07	-0.147665	0.297457	6.5453e-05	-0.0328613	0.256764
38822249	chr15:38822249:G:C	7.41886e-08	-0.161913	-0.870355	1.86805e-05	-0.152719	-0.877228
38822594	chr15:38822594:A:G	6.2291e-08	-1.86077e-10	-1.20706	1.55788e-05	-1.86077e-10	-1.21152
38822691	chr15:38822691:T:C	1.95479e-07	-1.86077e-10	-0.0634278	5.06278e-05	-1.86077e-10	-0.0329289
38822829	chr15:38822829:C:A	7.95426e-08	-1.14705	0.184466	2.23205e-05	-1.11532	0.263395
38823136	chr15:38823136:C:G	9.74864e-08	-1.86077e-10	-0.759166	2.49148e-05	-1.86077e-10	-0.741967
38823274	chr15:38823274:A:C	1.18057e-08	-1.63484	-1.23546	3.39226e-06	-1.48225	-1.25368
38823469	chr15:38823469:T:A	9.26568e-08	-1.86077e-10	-0.809977	2.35864e-05	-1.86077e-10	-0.796759
38824170	chr15:38824170:T:C	7.37434e-08	-1.86077e-10	-1.03829	1.81852e-05	-1.86077e-10	-1.05682
38824363	chr15:38824363:T:A	8.29611e-08	-1.86077e-10	-0.920507	2.11695e-05	-1.86077e-10	-0.90487
38824387	chr15:38824387:T:C	8.34847e-08	-1.86077e-10	-0.914215	2.13029e-05	-1.86077e-10	-0.898584
38824895	chr15:38824895:G:A	5.74958e-08	-1.86077e-10	-1.28717	1.44072e-05	-1.86077e-10	-1.2897
38824969	chr15:38824969:C:G	8.56062e-08	-1.86077e-10	-0.889121	2.18946e-05	-1.86077e-10	-0.87119
38824985	chr15:38824985:C:T	1.20825e-08	-1.71639	-1.13074	2.90159e-06	-1.70329	-1.18888
38825080	chr15:38825080:C:T	6.18254e-08	-1.86077e-10	-1.21456	1.52459e-05	-1.86077e-10	-1.23312
38826062	chr15:38826062:C:A	3.90168e-08	-1.67489	-3.08617e-10	9.83228e-06	-1.67176	-3.08617e-10
38826187	chr15:38826187:C:T	6.48763e-08	-1.86077e-10	-1.1664	1.63259e-05	-1.86077e-10	-1.16467
38826422	chr15:38826422:T:A	3.40604e-08	-1.81074	-3.08617e-10	8.7709e-06	-1.78599	-3.08617e-10
38826486	chr15:38826486:G:A	3.52399e-08	-1.7767	-3.08617e-10	8.57205e-06	-1.80892	-3.08617e-10
38827109	chr15:38827109:C:T	6.63136e-08	-1.86077e-10	-1.14448	1.68104e-05	-1.86077e-10	-1.13543
38827146	chr15:38827146:C:T	3.42866e-08	-1.80412	-3.08617e-10	8.64225e-06	-1.80077	-3.08617e-10
38827518	chr15:38827518:G:T	5.71228e-08	-1.86077e-10	-1.29367	1.44245e-05	-1.86077e-10	-1.2885
38827693	chr15:38827693:C:T	5.70703e-08	-1.86077e-10	-1.2946	1.43469e-05	-1.86077e-10	-1.2939
38828175	chr15:38828175:A:T	6.1748e-08	-1.86077e-10	-1.21582	1.52355e-05	-1.86077e-10	-1.2338
38828695	chr15:38828695:C:G	7.22738e-08	-1.86077e-10	-1.05842	1.83666e-05	-1.86077e-10	-1.0469
38829012	chr15:38829012:G:A	3.78382e-08	-1.70556	-3.08617e-10	9.54645e-06	-1.70126	-3.08617e-10
38829044	chr15:38829044:C:T	5.8172e-08	-1.86077e-10	-1.27548	1.45487e-05	-1.86077e-10	-1.27993
38829112	chr15:38829112:A:C	5.70856e-08	-1.86077e-10	-1.29433	1.43489e-05	-1.86077e-10	-1.29376
38829447	chr15:38829447:C:T	9.37965e-08	-1.86077e-10	-0.797751	2.34212e-05	-1.86077e-10	-0.803786
38829518	chr15:38829518:T:C	1.44437e-08	-1.52181	-1.14681	3.59517e-06	-1.51352	-1.16432
38829668	chr15:38829668:C:T	6.96803e-08	-1.86077e-10	-1.09496	1.77358e-05	-1.86077e-10	-1.08185
38829671	chr15:38829671:C:T	9.52671e-08	-1.86077e-10	-0.782194	2.47293e-05	-1.86077e-10	-0.74944
38830190	chr15:38830190:A:G	9.6378e-09	-1.78002	-1.29316	2.40428e-06	-1.78956	-1.29062
38830483	chr15:38830483:T:A	1.01343e-07	-0.72037	-3.08617e-10	3.05817e-05	-0.537026	-3.08617e-10
38830485	chr15:38830485:T:A	9.92845e-08	-0.74089	-3.08617e-10	2.99145e-05	-0.559085	-3.08617e-10
38830488	chr15:38830488:C:CCA	1.01507e-07	-0.718748	-3.08617e-10	3.06396e-05	-0.535136	-3.08617e-10
38830489	chr15:38830489:T:C	1.01852e-07	-0.715358	-3.08617e-10	3.07497e-05	-0.531549	-3.08617e-10
38830492	chr15:38830492:AG:A	1.00751e-07	-0.726229	-3.08617e-10	3.03951e-05	-0.543149	-3.08617e-10
38830517	chr15:38830517:T:C	5.73187e-08	-1.86077e-10	-1.29025	1.44119e-05	-1.86077e-10	-1.28938
38830795	chr15:38830795:T:A	5.84668e-08	-1.86077e-10	-1.27042	1.47724e-05	-1.86077e-10	-1.26467
38830889	chr15:38830889:G:A	3.20404e-08	-0.897516	-0.974366	7.94629e-06	-0.958466	-0.926258
38831229	chr15:38831229:A:AG	5.82719e-08	-1.86077e-10	-1.27376	1.46791e-05	-1.86077e-10	-1.27101
38831744	chr15:38831744:C:A	5.81298e-08	-1.86077e-10	-1.2762	1.45384e-05	-1.86077e-10	-1.28063
38831966	chr15:38831966:T:A	8.32615e-08	-1.86077e-10	-0.916892	2.10153e-05	-1.86077e-10	-0.912178
38831983	chr15:38831983:A:T	8.71456e-08	-1.86077e-10	-0.871298	2.20282e-05	-1.86077e-10	-0.865105
38832027	chr15:38832027:G:A	5.99758e-08	-1.86077e-10	-1.24494	1.50422e-05	-1.86077e-10	-1.24657
38832063	chr15:38832063:A:G	5.76062e-08	-1.86077e-10	-1.28525	1.44928e-05	-1.86077e-10	-1.28378
38832343	chr15:38832343:T:C	9.5054e-09	-1.79447	-1.29255	2.45426e-06	-1.76882	-1.29078
38832369	chr15:38832369:G:C	9.27949e-08	-1.86077e-10	-0.808487	2.36078e-05	-1.86077e-10	-0.795854
38832561	chr15:38832561:G:A	8.55062e-08	-1.86077e-10	-0.89029	2.19427e-05	-1.86077e-10	-0.868995
38832582	chr15:38832582:C:G	5.72258e-08	-1.86077e-10	-1.29187	1.44234e-05	-1.86077e-10	-1.28858
38832636	chr15:38832636:C:T	7.99512e-08	-1.86077e-10	-0.957462	2.04747e-05	-1.86077e-10	-0.93824
38833103	chr15:38833103:A:G	9.66646e-08	-1.86077e-10	-0.767631	2.38449e-05	-1.86077e-10	-0.78586
38833242	chr15:38833242:G:T	5.70882e-08	-1.86077e-10	-1.29428	1.43574e-05	-1.86077e-10	-1.29316
38833243	chr15:38833243:T:A	5.70843e-08	-1.86077e-10	-1.29435	1.43554e-05	-1.86077e-10	-1.2933
38833245	chr15:38833245:T:G	8.52597e-08	-1.86077e-10	-0.893177	2.18483e-05	-1.86077e-10	-0.873307
38833411	chr15:38833411:T:A	3.12545e-07	-1.86077e-10	0.405869	8.05402e-05	-1.86077e-10	0.431327
38833563	chr15:38833563:T:C	5.7083e-08	-1.86077e-10	-1.29437	1.4336e-05	-1.86077e-10	-1.29466
38833591	chr15:38833591:G:A	3.64097e-08	-1.71252	-0.0315252	9.04826e-06	-1.73948	-0.0153771
38834094	chr15:38834094:T:C	2.8925e-08	-1.73872	-0.235453	7.11856e-06	-1.76951	-0.225216
38834271	chr15:38834271:T:C	3.66419e-08	-1.73769	-3.08617e-10	1.0009e-05	-1.65394	-3.08617e-10
38834286	chr15:38834286:T:G	9.12739e-08	-1.86077e-10	-0.825014	2.34344e-05	-1.86077e-10	-0.803223
38834314	chr15:38834314:G:A	5.80629e-08	-1.27735	-3.08617e-10	1.50315e-05	-1.24728	-3.08617e-10
38834341	chr15:38834341:T:C	6.40732e-08	-1.86077e-10	-1.17885	1.62396e-05	-1.86077e-10	-1.16998
38834369	chr15:38834369:C:T	4.43922e-08	-1.54581	-3.08617e-10	1.09976e-05	-1.55975	-3.08617e-10
38834520	chr15:38834520:G:A	8.17774e-08	-1.86077e-10	-0.934878	2.09336e-05	-1.86077e-10	-0.916073
38834521	chr15:38834521:C:T	5.89925e-08	-1.86077e-10	-1.26147	1.49277e-05	-1.86077e-10	-1.25421
38834735	chr15:38834735:A:T	3.57223e-08	-1.7631	-3.08617e-10	8.93072e-06	-1.76793	-3.08617e-10
38834806	chr15:38834806:G:A	8.45206e-08	-1.86077e-10	-0.901884	2.16861e-05	-1.86077e-10	-0.880758
38834878	chr15:38834878:C:T	5.79665e-08	-1.86077e-10	-1.27901	1.4504e-05	-1.86077e-10	-1.28301
38834960	chr15:38834960:A:T	5.72658e-08	-1.86077e-10	-1.29118	1.43569e-05	-1.86077e-10	-1.2932
38834992	chr15:38834992:T:C	5.71506e-08	-1.86077e-10	-1.29319	1.43403e-05	-1.86077e-10	-1.29436
38835003	chr15:38835003:T:TTAGTTACA	5.70987e-08	-1.86077e-10	-1.2941	1.4336e-05	-1.86077e-10	-1.29465
38835316	chr15:38835316:A:G	5.70693e-08	-1.86077e-10	-1.29461	1.4373e-05	-1.86077e-10	-1.29208
38835479	chr15:38835479:T:C	7.79284e-08	-0.983088	-3.08617e-10	2.30282e-05	-0.820708	-3.08617e-10
38835487	chr15:38835487:G:C	5.70878e-08	-1.86077e-10	-1.29429	1.43592e-05	-1.86077e-10	-1.29304
38835627	chr15:38835627:G:C	5.7215e-08	-1.86077e-10	-1.29206	1.43489e-05	-1.86077e-10	-1.29376
38835657	chr15:38835657:AT:A	1.73603e-07	-1.86077e-10	-0.18211	4.31463e-05	-1.86077e-10	-0.192833
38835696	chr15:38835696:T:G	5.71558e-08	-1.86077e-10	-1.2931	1.43408e-05	-1.86077e-10	-1.29432
38836072	chr15:38836072:T:G	5.71572e-08	-1.86077e-10	-1.29307	1.43413e-05	-1.86077e-10	-1.29429
38836118	chr15:38836118:A:G	3.6863e-08	-1.73167	-3.08617e-10	1.00952e-05	-1.64537	-3.08617e-10
38836423	chr15:38836423:A:G	2.02879e-08	-1.03436	-1.2945	5.2134e-06	-1.01329	-1.2929
38836721	chr15:38836721:T:C	2.40697e-08	-1.03724	-1.12068	7.00539e-06	-0.898277	-1.11247
38836740	chr15:38836740:T:C	2.836e-08	-0.903494	-1.09041	8.26968e-06	-0.763446	-1.08139
38836843	chr15:38836843:A:G	3.87978e-08	-1.51798	-0.162532	9.28211e-06	-1.57886	-0.150481
38836874	chr15:38836874:C:T	1.2296e-08	-1.74433	-1.08527	3.34572e-06	-1.72792	-1.02183
38836892	chr15:38836892:A:G	3.80778e-08	-1.69925	-3.08617e-10	1.05608e-05	-1.60028	-3.08617e-10
38836926	chr15:38836926:T:C	6.53105e-08	-1.86077e-10	-1.15973	1.65289e-05	-1.86077e-10	-1.15232
38837030	chr15:38837030:G:A	6.35538e-08	-1.86077e-10	-1.18699	1.57436e-05	-1.86077e-10	-1.20099
38837076	chr15:38837076:G:T	1.03642e-07	-1.86077e-10	-0.697939	2.52407e-05	-1.86077e-10	-0.728971
38837459	chr15:38837459:T:G	5.82754e-08	-1.86077e-10	-1.2737	1.45553e-05	-1.86077e-10	-1.27947
38837465	chr15:38837465:G:A	3.68131e-08	-1.56578	-0.167245	8.8513e-06	-1.62105	-0.155813
38837526	chr15:38837526:T:G	3.81327e-08	-1.69781	-3.08617e-10	9.83574e-06	-1.67141	-3.08617e-10
38837694	chr15:38837694:G:A	1.77729e-08	-1.38603	-1.07517	4.66464e-06	-1.33164	-1.08578
38837717	chr15:38837717:G:A	2.31274e-08	-1.34237	-0.855493	5.88317e-06	-1.3141	-0.871231
38837725	chr15:38837725:A:T	5.70975e-08	-1.86077e-10	-1.29412	1.4336e-05	-1.86077e-10	-1.29465
38837751	chr15:38837751:A:G	1.02875e-08	-1.77037	-1.23758	2.53205e-06	-1.78263	-1.24577
38837774	chr15:38837774:G:A	6.08279e-08	-1.86077e-10	-1.23083	1.53988e-05	-1.86077e-10	-1.22314
38838602	chr15:38838602:A:G	1.17407e-08	-1.66176	-1.21406	2.8433e-06	-1.68846	-1.22401
38838619	chr15:38838619:G:T	3.18846e-08	-0.745965	-1.13079	9.45993e-06	-0.587306	-1.12306
38838669	chr15:38838669:A:C	1.8267e-07	-1.86077e-10	-0.1312	4.62653e-05	-1.86077e-10	-0.123036
38838731	chr15:38838731:A:C	1.2356e-07	-1.86077e-10	-0.522155	3.12989e-05	-1.86077e-10	-0.513847
38838762	chr15:38838762:T:C	1.51432e-08	-1.70629	-0.91504	3.82993e-06	-1.72679	-0.887794
38838836	chr15:38838836:T:C	5.72667e-08	-1.86077e-10	-1.29116	1.43599e-05	-1.86077e-10	-1.29299
38838933	chr15:38838933:A:C	5.80423e-08	-1.86077e-10	-1.27771	1.45196e-05	-1.86077e-10	-1.28193
38839229	chr15:38839229:G:T	2.90767e-08	-0.863507	-1.10543	8.57113e-06	-0.712093	-1.09694
38839250	chr15:38839250:G:C	5.78175e-08	-1.86077e-10	-1.28159	1.45888e-05	-1.86077e-10	-1.27717
38839408	chr15:38839408:A:G	5.82593e-08	-1.86077e-10	-1.27397	1.46644e-05	-1.86077e-10	-1.27201
38839466	chr15:38839466:C:T	1.07459e-07	-1.86077e-10	-0.661772	2.6702e-05	-1.86077e-10	-0.672692
38839582	chr15:38839582:A:G	3.43169e-08	-1.80324	-3.08617e-10	8.63254e-06	-1.80189	-3.08617e-10
38839594	chr15:38839594:T:G	1.18818e-08	-1.66298	-1.20089	2.87932e-06	-1.68839	-1.21149
38839859	chr15:38839859:T:G	1.27359e-08	-1.53337	-1.26109	3.17655e-06	-1.53492	-1.26672
38839868	chr15:38839868:C:G	5.79408e-08	-1.86077e-10	-1.27946	1.45508e-05	-1.86077e-10	-1.27978
38839900	chr15:38839900:T:A	8.66172e-08	-1.86077e-10	-0.877381	2.22055e-05	-1.86077e-10	-0.857088
38839940	chr15:38839940:C:G	5.72781e-08	-1.86077e-10	-1.29096	1.43586e-05	-1.86077e-10	-1.29308
38840186	chr15:38840186:A:G	1.16645e-08	-1.69118	-1.19115	2.83123e-06	-1.71413	-1.20259
38840250	chr15:38840250:T:C	1.15093e-08	-1.61161	-1.28412	3.16993e-06	-1.51783	-1.28589
38840267	chr15:38840267:C:T	4.67366e-08	-1.49435	-3.08617e-10	1.15636e-05	-1.50956	-3.08617e-10
38840513	chr15:38840513:T:C	3.94239e-08	-1.66451	-3.08617e-10	9.3112e-06	-1.72621	-3.08617e-10
38840589	chr15:38840589:C:T	8.91415e-08	-1.86077e-10	-0.848653	2.28673e-05	-1.86077e-10	-0.82772
38840668	chr15:38840668:C:T	9.88561e-08	-1.86077e-10	-0.745214	2.45502e-05	-1.86077e-10	-0.75671
38840684	chr15:38840684:T:A	6.54878e-08	-1.31098	0.153965	1.5329e-05	-1.39528	0.167599
38840685	chr15:38840685:G:A	1.12933e-07	-1.86077e-10	-0.612087	2.80061e-05	-1.86077e-10	-0.625006
38840701	chr15:38840701:T:G	4.29461e-08	-0.961244	-0.617689	1.10299e-05	-0.912613	-0.644208
38840811	chr15:38840811:G:A	2.21206e-08	-1.24826	-0.994113	5.81822e-06	-1.18231	-1.01413
38840920	chr15:38840920:C:T	5.75567e-08	-1.86077e-10	-1.28611	1.44056e-05	-1.86077e-10	-1.28981
38840922	chr15:38840922:A:G	1.18841e-08	-1.66716	-1.19652	2.87497e-06	-1.69367	-1.20772
38841491	chr15:38841491:A:G	5.86167e-08	-1.86077e-10	-1.26786	1.48164e-05	-1.86077e-10	-1.2617
38841608	chr15:38841608:T:C	1.02961e-07	-1.86077e-10	-0.704531	2.60851e-05	-1.86077e-10	-0.696065
38841815	chr15:38841815:C:T	5.31429e-07	-1.86077e-10	0.93669	0.000132895	-1.86077e-10	0.932126
38841917	chr15:38841917:A:G	1.94917e-08	-1.77722	-0.591673	5.00894e-06	-1.76018	-0.586021
38842030	chr15:38842030:C:A	1.30183e-08	-1.78768	-0.984849	3.31213e-06	-1.78027	-0.979574
38842624	chr15:38842624:A:G	3.8653e-08	-1.68425	-3.08617e-10	1.02562e-05	-1.62955	-3.08617e-10
38842901	chr15:38842901:C:A	1.82455e-08	-1.80327	-0.631688	4.62429e-06	-1.79397	-0.632134
38843400	chr15:38843400:T:C	1.42551e-07	-0.379178	-3.08617e-10	3.30547e-05	-0.459266	-3.08617e-10
38843513	chr15:38843513:A:G	8.43927e-08	-1.86077e-10	-0.903397	2.05086e-05	-1.86077e-10	-0.936584
38844103	chr15:38844103:G:A	1.10409e-08	-1.6827	-1.25457	2.8428e-06	-1.6713	-1.24134
38844849	chr15:38844849:C:G	8.53048e-08	-1.86077e-10	-0.892648	2.14941e-05	-1.86077e-10	-0.889649
38844896	chr15:38844896:G:T	1.49554e-08	-1.38893	-1.24488	4.24125e-06	-1.27759	-1.23498
38844985	chr15:38844985:C:T	5.72168e-08	-1.86077e-10	-1.29203	1.43603e-05	-1.86077e-10	-1.29296
38845342	chr15:38845342:A:G	7.56883e-07	-1.86077e-10	1.29033	0.000211142	-1.86077e-10	1.3951
38845757	chr15:38845757:A:T	1.94059e-07	-1.86077e-10	-0.0707181	5.04382e-05	-1.86077e-10	-0.036681
38845920	chr15:38845920:A:C	1.03126e-07	-1.86077e-10	-0.702927	2.5879e-05	-1.86077e-10	-0.703997
38845960	chr15:38845960:C:T	9.89432e-08	-1.86077e-10	-0.744333	2.48444e-05	-1.86077e-10	-0.744797
38846038	chr15:38846038:T:G	9.74181e-08	-1.86077e-10	-0.759866	2.48296e-05	-1.86077e-10	-0.745391
38846160	chr15:38846160:G:A	1.42523e-07	-0.379373	-3.08617e-10	3.32754e-05	-0.452611	-3.08617e-10
38846589	chr15:38846589:G:C	1.41518e-08	-1.79741	-0.891628	3.8636e-06	-1.78645	-0.819379
38846707	chr15:38846707:C:T	1.67431e-07	-1.86077e-10	-0.21831	4.21811e-05	-1.86077e-10	-0.215456
38847094	chr15:38847094:G:T	1.73808e-07	-1.86077e-10	-0.180928	4.38167e-05	-1.86077e-10	-0.177413
38847227	chr15:38847227:G:A	9.9582e-09	-1.80634	-1.23414	2.5732e-06	-1.77692	-1.23535
38847926	chr15:38847926:G:A	5.70673e-08	-1.86077e-10	-1.29465	1.43363e-05	-1.86077e-10	-1.29464
38848055	chr15:38848055:G:T	1.12608e-08	-1.64569	-1.27186	3.07014e-06	-1.56894	-1.26676
38848127	chr15:38848127:C:T	5.98395e-08	-1.86077e-10	-1.24721	1.51126e-05	-1.86077e-10	-1.2419
38848543	chr15:38848543:C:G	1.71023e-07	-0.197082	-3.08617e-10	3.97606e-05	-0.274554	-3.08617e-10
38848626	chr15:38848626:T:A	3.18287e-08	-0.977627	-0.900882	8.77103e-06	-0.85273	-0.933245
38848834	chr15:38848834:T:G	5.01427e-07	-1.75984	2.63842	0.000137742	-1.80126	2.76921
38848895	chr15:38848895:G:A	1.15803e-08	-1.7748	-1.11477	3.06667e-06	-1.72394	-1.1129
38849405	chr15:38849405:C:T	2.49941e-08	-1.78809	-0.332143	5.98845e-06	-1.79586	-0.371731
38849634	chr15:38849634:A:G	1.86575e-07	-1.86077e-10	-0.110046	4.90777e-05	-1.86077e-10	-0.0640251
38849709	chr15:38849709:G:A	9.49506e-09	-1.79524	-1.29287	2.36378e-06	-1.8116	-1.28557
38849973	chr15:38849973:GA:G	5.70722e-08	-1.86077e-10	-1.29456	1.43464e-05	-1.86077e-10	-1.29393
38850089	chr15:38850089:G:A	5.70824e-08	-1.86077e-10	-1.29438	1.43515e-05	-1.86077e-10	-1.29358
38850428	chr15:38850428:T:C	1.25841e-07	-1.86077e-10	-0.50386	3.13544e-05	-1.86077e-10	-0.512075
38850563	chr15:38850563:G:A	1.65473e-07	-0.23007	-3.08617e-10	3.80727e-05	-0.317931	-3.08617e-10
38850647	chr15:38850647:A:G	5.59566e-08	-1.3143	-3.08617e-10	1.28065e-05	-1.40747	-3.08617e-10
38850685	chr15:38850685:A:C	5.72306e-08	-1.86077e-10	-1.29179	1.44066e-05	-1.86077e-10	-1.28975
38850784	chr15:38850784:A:G	3.85725e-08	-1.68634	-3.08617e-10	9.07521e-06	-1.75188	-3.08617e-10
38850819	chr15:38850819:C:T	1.09071e-07	-1.86077e-10	-0.646882	2.6334e-05	-1.86077e-10	-0.686568
38850971	chr15:38850971:A:G	1.53056e-08	-1.74994	-0.86072	3.86106e-06	-1.74924	-0.857244
38851538	chr15:38851538:G:A	5.78228e-08	-1.86077e-10	-1.2815	1.45479e-05	-1.86077e-10	-1.27998
38851647	chr15:38851647:G:T	6.05615e-08	-1.86077e-10	-1.23522	1.52893e-05	-1.86077e-10	-1.23028
38851663	chr15:38851663:T:A	5.89987e-08	-1.26136	-3.08617e-10	1.62776e-05	-1.16764	-3.08617e-10
38851677	chr15:38851677:A:G	1.17295e-08	-1.58389	-1.29288	3.20265e-06	-1.50221	-1.29124
38851723	chr15:38851723:C:T	1.77177e-07	-1.86077e-10	-0.16173	4.59009e-05	-1.86077e-10	-0.130946
38851769	chr15:38851769:C:T	4.05272e-08	-1.63691	-3.08617e-10	9.9774e-06	-1.65711	-3.08617e-10
38851955	chr15:38851955:A:G	8.18089e-08	-0.934493	-3.08617e-10	1.76681e-05	-1.08567	-3.08617e-10
38852055	chr15:38852055:G:A	5.82296e-08	-1.86077e-10	-1.27449	1.46683e-05	-1.86077e-10	-1.27174
38852067	chr15:38852067:T:C	8.19772e-08	-1.86077e-10	-0.932438	1.99393e-05	-1.86077e-10	-0.964737
38852311	chr15:38852311:A:G	4.494e-08	-1.53355	-3.08617e-10	1.09381e-05	-1.56518	-3.08617e-10
38852323	chr15:38852323:T:C	1.04151e-07	-0.693039	-3.08617e-10	2.45287e-05	-0.757586	-3.08617e-10
38852340	chr15:38852340:A:G	1.04746e-07	-0.687342	-3.08617e-10	2.4532e-05	-0.75745	-3.08617e-10
38852354	chr15:38852354:C:T	1.55262e-07	-0.293762	-3.08617e-10	3.60223e-05	-0.373291	-3.08617e-10
38852471	chr15:38852471:T:G	1.25785e-08	-1.81288	-0.994012	3.14405e-06	-1.81238	-0.999533
38852775	chr15:38852775:A:G	9.83244e-08	-1.86077e-10	-0.750607	2.46006e-05	-1.86077e-10	-0.75466
38852859	chr15:38852859:C:T	7.8993e-08	-1.86077e-10	-0.969519	1.96046e-05	-1.86077e-10	-0.981662
38852926	chr15:38852926:A:G	5.95315e-08	-1.86077e-10	-1.25237	1.50651e-05	-1.86077e-10	-1.24505
38853045	chr15:38853045:A:T	6.28425e-08	-1.86077e-10	-1.19825	1.59718e-05	-1.86077e-10	-1.18661
38853374	chr15:38853374:A:G	1.24467e-07	-1.80109	1.28625	3.73725e-05	-1.75226	1.41577
38853517	chr15:38853517:G:A	7.14844e-08	-1.86077e-10	-1.0694	1.79574e-05	-1.86077e-10	-1.06942
38853946	chr15:38853946:A:G	4.02959e-08	-0.713487	-0.929141	9.23239e-06	-0.7576	-0.977111
38854048	chr15:38854048:G:A	5.92955e-08	-1.86077e-10	-1.25634	1.49746e-05	-1.86077e-10	-1.25108
38854297	chr15:38854297:A:G	1.46749e-08	-1.80164	-0.851098	3.69491e-06	-1.80006	-0.850409
38854447	chr15:38854447:G:T	6.04055e-08	-1.86077e-10	-1.2378	1.52407e-05	-1.86077e-10	-1.23346
38854457	chr15:38854457:T:A	2.00713e-07	-1.86077e-10	-0.0370051	4.99446e-05	-1.86077e-10	-0.0465145
38854727	chr15:38854727:A:G	6.2272e-08	-1.86077e-10	-1.20737	1.58389e-05	-1.86077e-10	-1.19496
38854925	chr15:38854925:CAA:C	7.86732e-08	-1.86077e-10	-0.973576	2.01773e-05	-1.86077e-10	-0.952872
38855148	chr15:38855148:A:C	6.27471e-08	-1.19977	-3.08617e-10	1.54922e-05	-1.2171	-3.08617e-10
38855213	chr15:38855213:T:C	1.39269e-07	-0.402471	-3.08617e-10	3.23818e-05	-0.479832	-3.08617e-10
38856221	chr15:38856221:G:A	6.29731e-08	-1.19617	-3.08617e-10	1.55357e-05	-1.21429	-3.08617e-10
38856263	chr15:38856263:T:C	6.17978e-08	-1.86077e-10	-1.21501	1.58439e-05	-1.86077e-10	-1.19465
38856448	chr15:38856448:T:C	9.42827e-09	-1.80142	-1.29374	2.44337e-06	-1.78068	-1.28337
38856651	chr15:38856651:A:G	1.08983e-07	-0.647691	-3.08617e-10	2.55082e-05	-0.71843	-3.08617e-10
38856695	chr15:38856695:G:C	7.98817e-08	-1.86077e-10	-0.958332	1.94557e-05	-1.86077e-10	-0.98929
38857037	chr15:38857037:T:C	3.5054e-08	-1.78199	-3.08617e-10	8.5774e-06	-1.8083	-3.08617e-10
38857057	chr15:38857057:G:A	5.70995e-08	-1.86077e-10	-1.29408	1.44066e-05	-1.86077e-10	-1.28975
38857208	chr15:38857208:A:G	1.30902e-07	-0.464427	-3.08617e-10	3.05068e-05	-0.539478	-3.08617e-10
38857779	chr15:38857779:C:T	6.43001e-08	-1.86077e-10	-1.17532	1.63813e-05	-1.86077e-10	-1.16129
38858127	chr15:38858127:T:C	1.28596e-08	-1.7137	-1.07108	3.24954e-06	-1.71055	-1.06836
38858345	chr15:38858345:A:C	5.97841e-08	-1.86077e-10	-1.24814	1.51651e-05	-1.86077e-10	-1.23843
38858436	chr15:38858436:T:C	6.20106e-08	-1.86077e-10	-1.21157	1.57446e-05	-1.86077e-10	-1.20093
38858723	chr15:38858723:G:A	9.85347e-09	-1.8013	-1.24975	2.46223e-06	-1.805	-1.25136
38858967	chr15:38858967:T:C	9.40732e-08	-1.86077e-10	-0.794805	2.35685e-05	-1.86077e-10	-0.797517
38859104	chr15:38859104:G:T	5.96186e-08	-1.86077e-10	-1.25091	1.50736e-05	-1.86077e-10	-1.24449
38859117	chr15:38859117:T:C	5.75159e-08	-1.86077e-10	-1.28682	1.44975e-05	-1.86077e-10	-1.28345
38859249	chr15:38859249:T:C	6.26529e-08	-1.86077e-10	-1.20127	1.59669e-05	-1.86077e-10	-1.18691
38859435	chr15:38859435:G:A	5.73495e-08	-1.86077e-10	-1.28971	1.44469e-05	-1.86077e-10	-1.28695
38859447	chr15:38859447:C:T	1.10572e-08	-1.80109	-1.13471	2.76723e-06	-1.80769	-1.13189
38859467	chr15:38859467:T:C	1.10388e-08	-1.80368	-1.13378	2.76448e-06	-1.80972	-1.13086
38859608	chr15:38859608:A:T	1.30052e-07	-0.470943	-3.08617e-10	3.00906e-05	-0.553216	-3.08617e-10
38859612	chr15:38859612:T:C	2.03437e-08	-1.27337	-1.05274	5.078e-06	-1.2762	-1.05631
38859857	chr15:38859857:C:A	1.78745e-08	-1.31591	-1.13959	4.43649e-06	-1.32628	-1.14129
38859875	chr15:38859875:A:G	1.22495e-07	-0.530812	-3.08617e-10	2.8369e-05	-0.612134	-3.08617e-10
38860074	chr15:38860074:G:A	1.24754e-07	-0.512535	-3.08617e-10	2.88068e-05	-0.596818	-3.08617e-10
38860234	chr15:38860234:T:A	1.26265e-08	-1.72381	-1.07927	3.19238e-06	-1.71987	-1.07679
38860264	chr15:38860264:C:T	5.89195e-08	-1.86077e-10	-1.26271	1.48849e-05	-1.86077e-10	-1.25708
38860397	chr15:38860397:C:T	1.08959e-08	-1.73758	-1.21292	2.68756e-06	-1.75681	-1.21198
38860780	chr15:38860780:C:T	5.73261e-08	-1.86077e-10	-1.29012	1.44452e-05	-1.86077e-10	-1.28707
38860965	chr15:38860965:T:C	5.87061e-08	-1.86077e-10	-1.26633	1.46909e-05	-1.86077e-10	-1.2702
38861271	chr15:38861271:T:C	8.45273e-08	-1.78539	0.883581	2.26559e-05	-1.8128	0.975788
38861542	chr15:38861542:C:T	5.82756e-08	-1.86077e-10	-1.27369	1.47061e-05	-1.86077e-10	-1.26917
38861580	chr15:38861580:A:G	5.83579e-08	-1.86077e-10	-1.27228	1.46973e-05	-1.86077e-10	-1.26977
38861829	chr15:38861829:C:T	5.78981e-08	-1.86077e-10	-1.28019	1.46024e-05	-1.86077e-10	-1.27625
38861833	chr15:38861833:T:C	6.05935e-08	-1.23469	-3.08617e-10	1.72499e-05	-1.10962	-3.08617e-10
38861889	chr15:38861889:G:A	6.10355e-08	-1.22742	-3.08617e-10	1.4952e-05	-1.25258	-3.08617e-10
38862193	chr15:38862193:G:A	6.12198e-08	-1.86077e-10	-1.22441	1.54962e-05	-1.86077e-10	-1.21684
38862941	chr15:38862941:CA:C	3.74625e-08	-1.71554	-3.08617e-10	9.56071e-06	-1.69977	-3.08617e-10
38863013	chr15:38863013:C:A	5.78787e-08	-1.86077e-10	-1.28053	1.46061e-05	-1.86077e-10	-1.27599
38863206	chr15:38863206:T:C	1.4086e-07	-0.391113	-3.08617e-10	3.2619e-05	-0.472535	-3.08617e-10
38863434	chr15:38863434:G:T	6.66158e-08	-1.86077e-10	-1.13994	1.6995e-05	-1.86077e-10	-1.12451
38863689	chr15:38863689:C:G	5.72673e-08	-1.86077e-10	-1.29115	1.43819e-05	-1.86077e-10	-1.29146
38863760	chr15:38863760:A:C	5.72403e-08	-1.86077e-10	-1.29162	1.43388e-05	-1.86077e-10	-1.29446
38864122	chr15:38864122:T:C	1.14978e-07	0.700524	-1.29466	2.19492e-05	0.425791	-1.29449
38864347	chr15:38864347:T:C	5.11823e-07	-1.86077e-10	0.8991	0.000141417	-1.86077e-10	0.994287
38864726	chr15:38864726:G:A	3.53414e-08	-1.26693	-0.506891	8.96872e-06	-1.31403	-0.449657
38864739	chr15:38864739:C:CT	1.50877e-08	-1.73145	-0.893552	3.73791e-06	-1.7391	-0.899805
38864859	chr15:38864859:G:A	5.69126e-08	-1.29736	-3.08617e-10	1.61795e-05	-1.17369	-3.08617e-10
38864942	chr15:38864942:T:C	9.63554e-08	-1.86077e-10	-0.770835	2.41918e-05	-1.86077e-10	-0.771414
38865131	chr15:38865131:A:T	1.28092e-07	0.677555	-1.16369	2.54389e-05	0.44329	-1.16444
38865401	chr15:38865401:A:G	3.83303e-07	-1.86077e-10	0.609947	9.48968e-05	-1.86077e-10	0.595361
38865463	chr15:38865463:G:A	1.19321e-07	-1.86077e-10	-0.557057	3.06168e-05	-1.86077e-10	-0.53588
38865486	chr15:38865486:C:T	3.00324e-07	-0.788915	1.1549	7.68565e-05	-0.85191	1.23642
38865646	chr15:38865646:TGTA:T	3.68009e-08	-1.13076	-0.602595	9.79533e-06	-1.01551	-0.660012
38865707	chr15:38865707:G:A	1.83193e-07	-0.128339	-3.08617e-10	4.19546e-05	-0.22084	-3.08617e-10
38865711	chr15:38865711:A:C	9.65319e-08	-1.86077e-10	-0.769005	2.41485e-05	-1.86077e-10	-0.773206
38866551	chr15:38866551:G:T	1.29222e-08	-1.81491	-0.965023	3.43425e-06	-1.81325	-0.910377
38866707	chr15:38866707:T:C	5.71437e-08	-1.86077e-10	-1.29331	1.43373e-05	-1.86077e-10	-1.29456
38866732	chr15:38866732:A:G	1.75816e-08	-1.40061	-1.07141	4.35006e-06	-1.40095	-1.08629
38866759	chr15:38866759:G:T	5.62083e-07	-1.86077e-10	0.992771	0.00015539	-1.86077e-10	1.08851
38866820	chr15:38866820:C:T	1.02238e-08	-1.80989	-1.20427	2.54526e-06	-1.81354	-1.20966
38866874	chr15:38866874:G:A	7.3435e-08	-1.86077e-10	-1.04248	1.95912e-05	-1.86077e-10	-0.982351
38867055	chr15:38867055:T:C	1.03218e-08	-1.81468	-1.18994	2.52604e-06	-1.80145	-1.22932
38867115	chr15:38867115:T:C	5.8542e-08	-1.86077e-10	-1.26913	1.48086e-05	-1.86077e-10	-1.26222
38867123	chr15:38867123:T:G	5.25218e-07	-1.86077e-10	0.924934	0.000137405	-1.86077e-10	0.9655
38867148	chr15:38867148:G:A	5.65877e-08	-1.43148	0.128395	1.73493e-05	-1.33973	0.235849
38867389	chr15:38867389:C:T	1.15346e-08	-1.64263	-1.25089	2.69222e-06	-1.69741	-1.26965
38867724	chr15:38867724:A:G	8.27974e-08	-1.86077e-10	-0.922482	2.10379e-05	-1.86077e-10	-0.911105
38867754	chr15:38867754:C:G	9.87534e-09	-1.80077	-1.24807	2.42504e-06	-1.80841	-1.26318
38867868	chr15:38867868:T:C	2.04963e-08	-1.1624	-1.15624	5.0747e-06	-1.19202	-1.14114
38867935	chr15:38867935:G:A	2.08634e-07	-1.86077e-10	0.00170089	5.39691e-05	-1.86077e-10	0.0309829
38868112	chr15:38868112:G:A	1.0764e-08	-1.72683	-1.23584	2.928e-06	-1.64892	-1.23419
38868161	chr15:38868161:G:A	1.94104e-08	-1.61688	-0.756191	5.26056e-06	-1.57605	-0.721144
38868255	chr15:38868255:A:G	1.12385e-06	-1.86077e-10	1.68564	0.0002715	-1.86077e-10	1.64653
38868298	chr15:38868298:TTA:T	1.08233e-07	-1.86077e-10	-0.654595	2.58353e-05	-1.86077e-10	-0.705687
38868670	chr15:38868670:G:A	5.91973e-08	-1.86077e-10	-1.258	1.50195e-05	-1.86077e-10	-1.24808
38868810	chr15:38868810:C:T	3.7304e-07	-0.761957	1.34476	8.1725e-05	-0.849033	1.29496
38868946	chr15:38868946:C:T	4.07014e-07	-0.781523	1.45149	8.98482e-05	-0.858984	1.39968
38869180	chr15:38869180:T:G	3.01242e-08	-1.80922	-0.124333	7.88074e-06	-1.79717	-0.0958394
38869526	chr15:38869526:T:G	1.19427e-08	-1.81461	-1.04415	3.11933e-06	-1.81283	-1.00698
38870025	chr15:38870025:A:G	6.35014e-08	-1.86077e-10	-1.18782	1.5664e-05	-1.86077e-10	-1.20606
38870136	chr15:38870136:G:C	3.42387e-08	-1.80552	-3.08617e-10	9.28238e-06	-1.72931	-3.08617e-10
38870179	chr15:38870179:T:G	9.22416e-08	-1.86077e-10	-0.814467	2.31056e-05	-1.86077e-10	-0.817353
38870346	chr15:38870346:T:C	1.43276e-07	-1.69549	1.32138	3.59648e-05	-1.61177	1.23688
38870429	chr15:38870429:A:G	1.40831e-07	-1.86077e-10	-0.391321	3.78585e-05	-1.86077e-10	-0.323572
38870494	chr15:38870494:C:A	1.38686e-08	-1.64719	-1.06206	3.38314e-06	-1.6706	-1.06802
38870789	chr15:38870789:C:T	3.72109e-08	-1.72228	-3.08617e-10	1.05635e-05	-1.60002	-3.08617e-10
38870961	chr15:38870961:T:C	9.58198e-08	-1.86077e-10	-0.776409	2.37928e-05	-1.86077e-10	-0.788045
38871237	chr15:38871237:C:T	3.26306e-07	-0.783137	1.23209	7.44723e-05	-0.845341	1.19834
38871458	chr15:38871458:G:A	6.37419e-08	-1.86077e-10	-1.18404	1.62838e-05	-1.86077e-10	-1.16726
38871486	chr15:38871486:T:C	1.05351e-08	-1.80921	-1.17495	2.67736e-06	-1.81507	-1.15753
38871726	chr15:38871726:C:T	6.4795e-08	-1.86077e-10	-1.16765	1.66248e-05	-1.86077e-10	-1.14654
38871734	chr15:38871734:T:C	1.04541e-08	-1.81445	-1.17744	2.67982e-06	-1.81393	-1.15775
38871918	chr15:38871918:G:T	5.92752e-08	-1.86077e-10	-1.25669	1.46736e-05	-1.86077e-10	-1.27138
38872352	chr15:38872352:T:C	1.52696e-07	-1.86077e-10	-0.31043	4.09695e-05	-1.86077e-10	-0.244601
38872441	chr15:38872441:T:C	5.90564e-08	-1.86077e-10	-1.26039	1.479e-05	-1.86077e-10	-1.26348
38872720	chr15:38872720:C:A	2.02078e-07	-0.241396	0.21117	4.13259e-05	-0.385069	0.14913
38872782	chr15:38872782:T:C	1.91961e-07	-0.307045	0.225458	3.94427e-05	-0.445526	0.162945
38872852	chr15:38872852:A:G	2.32328e-07	-0.332548	0.441819	4.7564e-05	-0.467477	0.372124
38872960	chr15:38872960:C:A	1.48645e-07	-1.86077e-10	-0.337315	3.94099e-05	-1.86077e-10	-0.283412
38873009	chr15:38873009:G:A	7.53762e-08	-1.86077e-10	-1.01639	1.93632e-05	-1.86077e-10	-0.994054
38873153	chr15:38873153:G:GA	1.36041e-07	-1.86077e-10	-0.42592	3.20979e-05	-1.86077e-10	-0.488639
38873177	chr15:38873177:A:G	1.45702e-07	-1.86077e-10	-0.357317	3.43363e-05	-1.86077e-10	-0.421225
38873380	chr15:38873380:T:C	1.74914e-07	-0.237902	0.0633153	3.62102e-05	-0.378496	0.0104069
38873441	chr15:38873441:G:C	1.70896e-07	-1.86077e-10	-0.197823	4.64813e-05	-1.86077e-10	-0.118379
38873451	chr15:38873451:G:A	1.73865e-07	-1.86077e-10	-0.180599	4.73177e-05	-1.86077e-10	-0.100545
38873736	chr15:38873736:C:T	1.3057e-07	-1.78821	1.32125	3.15561e-05	-1.7453	1.23963
38873805	chr15:38873805:C:G	1.68875e-07	-1.86077e-10	-0.209723	4.20695e-05	-1.86077e-10	-0.218105
38873872	chr15:38873872:T:C	1.1089e-08	-1.63831	-1.29462	2.65165e-06	-1.68768	-1.29457
38874216	chr15:38874216:T:C	1.23148e-08	-1.62674	-1.20134	2.80429e-06	-1.71137	-1.21491
38874237	chr15:38874237:C:T	9.66703e-08	-1.86077e-10	-0.767572	2.53028e-05	-1.86077e-10	-0.726514
38874249	chr15:38874249:A:G	5.71548e-08	-1.86077e-10	-1.29312	1.43933e-05	-1.86077e-10	-1.29066
38874301	chr15:38874301:T:A	1.1347e-07	-1.86077e-10	-0.607338	2.71924e-05	-1.86077e-10	-0.654492
38874311	chr15:38874311:TTTTA:T	6.61637e-08	-1.86077e-10	-1.14675	1.69253e-05	-1.86077e-10	-1.12862
38875088	chr15:38875088:T:C	6.8332e-08	-1.86077e-10	-1.1145	1.67795e-05	-1.86077e-10	-1.13727
38875182	chr15:38875182:G:A	3.14559e-08	-1.30748	-0.582809	7.30104e-06	-1.40131	-0.568102
38875572	chr15:38875572:C:T	4.79767e-07	-1.86077e-10	0.834422	0.000119167	-1.86077e-10	0.823096
38875715	chr15:38875715:G:A	3.16351e-08	-1.29755	-0.587062	7.2301e-06	-1.39488	-0.584291
38876224	chr15:38876224:ATTAT:A	7.94939e-08	-1.77321	0.810011	1.9412e-05	-1.80871	0.817172
38876259	chr15:38876259:G:A	2.45594e-08	-1.27773	-0.860055	5.61138e-06	-1.38009	-0.852538
38876767	chr15:38876767:G:C	6.0376e-08	-1.86077e-10	-1.23829	1.50849e-05	-1.86077e-10	-1.24373
38876799	chr15:38876799:C:T	5.0405e-07	-1.86077e-10	0.883797	0.000118721	-1.86077e-10	0.819345
38876800	chr15:38876800:G:A	5.88066e-08	-1.86077e-10	-1.26462	1.47669e-05	-1.86077e-10	-1.26504
38877294	chr15:38877294:G:A	1.76162e-07	-1.86077e-10	-0.167473	4.53534e-05	-1.86077e-10	-0.142943
38877494	chr15:38877494:A:G	2.14093e-08	-1.78474	-0.49031	5.96541e-06	-1.71799	-0.453463
38877578	chr15:38877578:G:A	4.78293e-08	-1.08	-0.391246	7.8e-06	-1.38858	-0.514721
38877585	chr15:38877585:C:A	3.69865e-08	-1.07827	-0.650061	8.31813e-06	-1.21138	-0.627607
38877684	chr15:38877684:C:T	2.04597e-08	-1.79429	-0.526135	5.64855e-06	-1.73556	-0.490467
38877713	chr15:38877713:T:C	4.59295e-08	-1.51177	-3.08617e-10	9.32727e-06	-1.72449	-3.08617e-10
38877759	chr15:38877759:T:C	2.06645e-08	-1.78499	-0.525476	5.75244e-06	-1.71805	-0.489758
38877921	chr15:38877921:C:T	4.17269e-08	-1.60773	-3.08617e-10	1.25804e-05	-1.42529	-3.08617e-10
38878590	chr15:38878590:TATGTATC:T	3.78644e-08	-1.04365	-0.661222	8.59733e-06	-1.1494	-0.656578
38878686	chr15:38878686:T:G	9.81346e-09	-1.77054	-1.28459	2.41357e-06	-1.79046	-1.28586
38878688	chr15:38878688:T:G	1.54227e-07	0.982343	-1.2828	3.10333e-05	0.759391	-1.28176
38878727	chr15:38878727:G:A	5.70667e-08	-1.86077e-10	-1.29466	1.43444e-05	-1.86077e-10	-1.29407
38878839	chr15:38878839:T:G	9.47697e-08	-1.86077e-10	-0.787429	2.46189e-05	-1.86077e-10	-0.753913
38878858	chr15:38878858:G:A	1.04609e-08	-1.75162	-1.23962	2.55465e-06	-1.77732	-1.24219
38879311	chr15:38879311:T:C	5.82931e-08	-1.86077e-10	-1.2734	1.45462e-05	-1.86077e-10	-1.2801
38879413	chr15:38879413:A:T	1.16277e-08	-1.6561	-1.22939	2.69533e-06	-1.7375	-1.22841
38879561	chr15:38879561:A:T	3.23037e-08	-1.77454	-0.089158	8.86728e-06	-1.70885	-0.0662075
38879733	chr15:38879733:C:T	6.55435e-08	-1.86077e-10	-1.15617	1.6728e-05	-1.86077e-10	-1.14035
38879848	chr15:38879848:G:A	1.27863e-07	0.235078	-0.722997	3.2415e-05	0.300378	-0.779186
38879962	chr15:38879962:G:A	2.96652e-07	-1.86077e-10	0.353681	6.54518e-05	-1.86077e-10	0.223885
38879984	chr15:38879984:G:A	1.03704e-07	-1.2323	0.534958	2.607e-05	-1.23721	0.540566
38880004	chr15:38880004:A:T	5.92001e-08	-1.86077e-10	-1.25796	1.4986e-05	-1.86077e-10	-1.25031
38880441	chr15:38880441:T:C	3.32499e-07	-0.111367	0.579125	6.71864e-05	-0.281522	0.531565
38880555	chr15:38880555:G:C	1.76284e-07	-1.86077e-10	-0.166782	4.49749e-05	-1.86077e-10	-0.151324
38881067	chr15:38881067:G:A	1.07007e-08	-1.70603	-1.26255	2.59201e-06	-1.74051	-1.26449
38881221	chr15:38881221:T:C	3.19399e-08	-1.78975	-0.0852751	8.67256e-06	-1.73516	-0.0621036
38881222	chr15:38881222:G:A	3.19479e-08	-1.7895	-0.0852751	8.67428e-06	-1.73496	-0.0621036
38881367	chr15:38881367:C:A	3.15405e-08	-1.7849	-0.102712	8.58343e-06	-1.72698	-0.0806184
38881527	chr15:38881527:G:A	5.87829e-08	-1.86077e-10	-1.26503	1.4872e-05	-1.86077e-10	-1.25795
38881641	chr15:38881641:C:G	8.92362e-08	-1.86077e-10	-0.847591	2.08811e-05	-1.86077e-10	-0.918584
38881881	chr15:38881881:T:C	3.17101e-08	-1.7885	-0.0937379	8.60875e-06	-1.73306	-0.0715883
38881895	chr15:38881895:A:G	8.62927e-08	-1.86077e-10	-0.881134	2.23571e-05	-1.86077e-10	-0.850284
38882174	chr15:38882174:G:A	3.21385e-08	-1.8019	-0.0669217	8.48761e-06	-1.75887	-0.059955
38882704	chr15:38882704:T:C	1.59598e-07	-1.86077e-10	-0.266221	4.02634e-05	-1.86077e-10	-0.261987
38882853	chr15:38882853:C:G	6.93534e-08	-1.80574	0.706081	1.71423e-05	-1.76675	0.650874
38882861	chr15:38882861:G:C	1.68779e-08	-1.46875	-1.04412	3.7518e-06	-1.59074	-1.04446
38882872	chr15:38882872:A:G	2.53634e-07	-0.690518	0.887532	5.53204e-05	-0.823208	0.87892
38883205	chr15:38883205:G:C	4.64836e-07	-0.38079	1.1836	9.49064e-05	-0.528528	1.12399
38883381	chr15:38883381:T:TA	2.71941e-07	-0.618602	0.885309	5.65001e-05	-0.7523	0.829113
38883480	chr15:38883480:T:A	5.91208e-08	-1.86077e-10	-1.2593	1.48486e-05	-1.86077e-10	-1.25953
38883499	chr15:38883499:T:C	1.58589e-07	-1.86077e-10	-0.272562	4.00642e-05	-1.86077e-10	-0.266947
38883630	chr15:38883630:T:C	7.00211e-08	-1.86077e-10	-1.09008	1.74502e-05	-1.86077e-10	-1.09808
38883866	chr15:38883866:T:C	3.01342e-07	-1.86077e-10	0.369368	7.64304e-05	-1.86077e-10	0.378951
38883869	chr15:38883869:TTTATC:T	7.11454e-08	-1.86077e-10	-1.07415	1.77294e-05	-1.86077e-10	-1.0822
38883874	chr15:38883874:C:T	1.49962e-08	-1.72545	-0.905632	3.66999e-06	-1.75291	-0.904327
38884090	chr15:38884090:C:T	2.48634e-07	-0.574432	0.751534	5.07979e-05	-0.723501	0.693926
38884164	chr15:38884164:A:G	2.12232e-07	-0.683056	0.701858	4.5732e-05	-0.82815	0.693519
38884699	chr15:38884699:G:A	1.4026e-08	-1.80263	-0.895343	3.51552e-06	-1.81079	-0.889453
38884720	chr15:38884720:T:A	3.86566e-08	-1.74696	0.062799	1.07802e-05	-1.6667	0.0869838
38884721	chr15:38884721:G:T	1.79743e-07	-1.86077e-10	-0.147351	4.56944e-05	-1.86077e-10	-0.135453
38884763	chr15:38884763:G:A	2.45949e-08	-1.17785	-0.958495	5.43571e-06	-1.31736	-0.947076
38884804	chr15:38884804:G:A	6.05485e-08	-1.86077e-10	-1.23543	1.53347e-05	-1.86077e-10	-1.22731
38884807	chr15:38884807:T:G	1.06808e-07	-1.86077e-10	-0.667842	2.80565e-05	-1.86077e-10	-0.62321
38884826	chr15:38884826:T:G	1.29179e-07	0.68354	-1.16122	3.29662e-05	0.723495	-1.18544
38884932	chr15:38884932:C:T	9.87738e-09	-1.78217	-1.26646	2.39263e-06	-1.81525	-1.26978
38885029	chr15:38885029:G:A	9.23742e-08	-1.86077e-10	-0.813031	2.3265e-05	-1.86077e-10	-0.81048
38885358	chr15:38885358:T:C	8.37115e-08	-1.86077e-10	-0.911502	2.02962e-05	-1.86077e-10	-0.946995
38885946	chr15:38885946:A:G	1.26133e-07	-0.199829	-0.301711	3.18745e-05	-0.175591	-0.320031
38886132	chr15:38886132:G:A	6.22167e-08	-1.86077e-10	-1.20826	1.56011e-05	-1.86077e-10	-1.21009
38886235	chr15:38886235:T:A	7.90078e-08	-1.86077e-10	-0.969333	1.93517e-05	-1.86077e-10	-0.994647
38886237	chr15:38886237:TA:T	7.67671e-08	-1.86077e-10	-0.998103	1.88252e-05	-1.86077e-10	-1.02223
38886316	chr15:38886316:A:T	2.84794e-08	-1.65996	-0.329735	6.82441e-06	-1.66648	-0.370446
38886420	chr15:38886420:A:G	3.56383e-08	-1.52621	-0.239246	8.47494e-06	-1.51503	-0.305284
38886553	chr15:38886553:G:A	2.0301e-08	-1.61374	-0.714464	5.05683e-06	-1.59882	-0.737871
38886587	chr15:38886587:G:A	3.50497e-08	-1.63227	-0.14984	8.39011e-06	-1.64036	-0.190018
38887084	chr15:38887084:T:C	1.42632e-08	-1.64286	-1.03833	3.4438e-06	-1.74956	-0.971292
38887106	chr15:38887106:A:G	1.15352e-08	-1.73849	-1.15499	2.86815e-06	-1.74623	-1.15753
38887156	chr15:38887156:T:C	9.73822e-08	0.0671105	-0.827346	2.41855e-05	0.0684592	-0.840137
38887235	chr15:38887235:C:T	1.01198e-07	0.115665	-0.837462	2.51695e-05	0.118024	-0.849821
38887437	chr15:38887437:A:G	1.10782e-07	0.238603	-0.869917	2.69019e-05	0.220709	-0.885941
38888006	chr15:38888006:A:G	1.50413e-08	-1.59054	-1.03754	3.35271e-06	-1.74362	-1.00404
38888160	chr15:38888160:A:G	6.00161e-08	-1.86077e-10	-1.24427	1.48122e-05	-1.86077e-10	-1.26198
38888488	chr15:38888488:G:T	6.32723e-08	-1.86077e-10	-1.19143	1.57099e-05	-1.86077e-10	-1.20314
38888549	chr15:38888549:A:G	5.75861e-08	-1.86077e-10	-1.2856	1.45672e-05	-1.86077e-10	-1.27865
38888925	chr15:38888925:C:T	6.95896e-08	-1.86077e-10	-1.09626	1.647e-05	-1.86077e-10	-1.15589
38889811	chr15:38889811:T:TA	1.85225e-08	-1.73537	-0.684522	4.27977e-06	-1.81264	-0.690885
38890334	chr15:38890334:T:G	7.35089e-08	-1.86077e-10	-1.04147	1.8352e-05	-1.86077e-10	-1.04769
38890455	chr15:38890455:C:T	1.2198e-07	-1.86077e-10	-0.535022	3.17324e-05	-1.86077e-10	-0.500091
38890474	chr15:38890474:A:T	1.62357e-08	-1.79243	-0.759242	3.99166e-06	-1.80966	-0.763565
38890486	chr15:38890486:T:C	1.53878e-08	-1.78611	-0.819194	3.75241e-06	-1.81227	-0.822765
38890598	chr15:38890598:A:G	1.38653e-08	-1.80755	-0.901941	3.37283e-06	-1.76439	-0.977293
38890939	chr15:38890939:G:A	5.71496e-08	-1.86077e-10	-1.29321	1.44188e-05	-1.86077e-10	-1.2889
38891081	chr15:38891081:T:A	5.76583e-08	-1.86077e-10	-1.28435	1.4469e-05	-1.86077e-10	-1.28542
38891114	chr15:38891114:A:C	5.99259e-08	-1.86077e-10	-1.24577	1.47889e-05	-1.86077e-10	-1.26355
38891169	chr15:38891169:A:G	1.52113e-08	-1.80071	-0.816135	3.78997e-06	-1.80423	-0.820838
38891229	chr15:38891229:C:T	1.67261e-08	-1.79621	-0.725693	4.13245e-06	-1.80783	-0.730728
38891299	chr15:38891299:T:C	7.53127e-08	-1.86077e-10	-1.01723	1.87858e-05	-1.86077e-10	-1.02433
38891350	chr15:38891350:A:C	1.58925e-08	-1.79598	-0.777055	3.92616e-06	-1.80795	-0.781823
38891475	chr15:38891475:G:A	1.32396e-08	-1.81506	-0.940608	3.43864e-06	-1.77029	-0.95206
38891528	chr15:38891528:A:G	1.7602e-08	-1.79319	-0.677674	4.32878e-06	-1.80957	-0.682574
38891701	chr15:38891701:A:G	1.1005e-07	-1.86077e-10	-0.637948	3.01785e-05	-1.86077e-10	-0.5503
38891838	chr15:38891838:G:C	1.48703e-08	-1.77357	-0.865938	3.56364e-06	-1.81494	-0.871701
38891977	chr15:38891977:C:T	6.21011e-08	-1.86077e-10	-1.21012	1.57057e-05	-1.86077e-10	-1.20341
38892251	chr15:38892251:T:C	8.70007e-07	-1.86077e-10	1.42962	0.000187255	-1.86077e-10	1.27504
38892510	chr15:38892510:C:T	2.37806e-08	-1.69626	-0.473754	5.85834e-06	-1.78609	-0.40347
38892695	chr15:38892695:C:T	1.03188e-07	-1.86077e-10	-0.702327	2.5287e-05	-1.86077e-10	-0.727138
38892725	chr15:38892725:G:T	3.05423e-08	-1.60962	-0.310141	7.82234e-06	-1.66362	-0.236826
38893243	chr15:38893243:G:A	1.06196e-07	-1.86077e-10	-0.673592	2.63917e-05	-1.86077e-10	-0.684381
38893454	chr15:38893454:G:A	7.13311e-08	-1.86077e-10	-1.07155	1.77496e-05	-1.86077e-10	-1.08107
38893480	chr15:38893480:T:C	7.33658e-08	-1.86077e-10	-1.04342	1.84653e-05	-1.86077e-10	-1.04154
38894367	chr15:38894367:G:A	2.09328e-08	-1.11509	-1.18247	3.25849e-06	-1.56898	-1.20718
38894438	chr15:38894438:G:GA	7.07087e-08	-1.86077e-10	-1.08031	1.77608e-05	-1.86077e-10	-1.08043
38894909	chr15:38894909:C:T	9.81e-08	-1.86077e-10	-0.752891	2.12976e-05	-1.86077e-10	-0.898836
38894984	chr15:38894984:A:G	1.01822e-07	-1.86077e-10	-0.715652	2.49067e-05	-1.86077e-10	-0.742294
38895081	chr15:38895081:T:C	7.65884e-08	-1.86077e-10	-1.00043	2.02931e-05	-1.86077e-10	-0.947148
38895088	chr15:38895088:A:G	9.91797e-08	-1.86077e-10	-0.741945	2.14914e-05	-1.86077e-10	-0.889778
38895137	chr15:38895137:G:A	8.21405e-08	-1.86077e-10	-0.930448	2.04813e-05	-1.86077e-10	-0.937917
38895240	chr15:38895240:A:C	1.80624e-08	-1.80687	-0.638178	4.55907e-06	-1.79739	-0.642922
38895699	chr15:38895699:A:T	1.26258e-08	-1.81196	-0.991169	3.27392e-06	-1.78667	-0.984775
38896309	chr15:38896309:C:T	3.64317e-08	-1.74344	-3.08617e-10	9.39896e-06	-1.71683	-3.08617e-10
38896328	chr15:38896328:C:T	3.43949e-08	-1.75615	-0.0448209	7.68999e-06	-1.79132	-0.126185
38896408	chr15:38896408:A:G	1.78268e-08	-1.46898	-0.989193	4.12104e-06	-1.57542	-0.965903
38896424	chr15:38896424:G:T	3.93394e-08	-1.73318	0.0665325	8.70457e-06	-1.77578	-0.0177978
38896586	chr15:38896586:T:C	3.72022e-08	-1.72251	-3.08617e-10	9.62377e-06	-1.69319	-3.08617e-10
38896724	chr15:38896724:C:T	8.02111e-08	-1.86077e-10	-0.954217	1.93125e-05	-1.86077e-10	-0.996676
38896764	chr15:38896764:T:C	2.48367e-08	-1.17772	-0.948832	5.44937e-06	-1.33772	-0.924209
38896852	chr15:38896852:C:T	1.40581e-08	-1.79036	-0.905321	3.23763e-06	-1.81461	-0.967979
38897277	chr15:38897277:T:C	1.18957e-08	-1.6378	-1.2249	2.94505e-06	-1.67611	-1.2012
38897491	chr15:38897491:G:A	1.64938e-08	-1.25868	-1.27722	3.56717e-06	-1.44948	-1.23617
38897859	chr15:38897859:T:C	2.48919e-08	-1.29641	-0.827922	5.68028e-06	-1.42681	-0.793616
38898589	chr15:38898589:G:C	4.03072e-08	-1.64235	-3.08617e-10	1.34632e-05	-1.35747	-3.08617e-10
38898701	chr15:38898701:G:A	6.89511e-08	-1.86077e-10	-1.10548	1.6784e-05	-1.86077e-10	-1.137
38898725	chr15:38898725:G:T	6.04376e-07	-1.86077e-10	1.06532	0.000132127	-1.86077e-10	0.926331
38899171	chr15:38899171:A:C	5.79831e-08	-1.86077e-10	-1.27873	1.44427e-05	-1.86077e-10	-1.28724
38899201	chr15:38899201:A:T	2.09205e-07	-1.86077e-10	0.00443444	5.07654e-05	-1.86077e-10	-0.0302151
38899211	chr15:38899211:C:T	1.15568e-08	-1.7951	-1.09651	2.93855e-06	-1.81461	-1.06491
38899672	chr15:38899672:C:G	3.91284e-08	-1.67203	-3.08617e-10	9.99244e-06	-1.6556	-3.08617e-10
38899726	chr15:38899726:C:T	8.59651e-08	-1.86077e-10	-0.884938	1.90148e-05	-1.86077e-10	-1.01221
38899816	chr15:38899816:A:G	1.55414e-08	-1.78876	-0.806611	3.79507e-06	-1.81152	-0.812206
38899875	chr15:38899875:TTAG:T	5.70667e-08	-1.86077e-10	-1.29466	1.43552e-05	-1.86077e-10	-1.29332
38899892	chr15:38899892:T:TCTA	9.67274e-09	-1.81025	-1.25932	2.48609e-06	-1.80632	-1.2404
38900031	chr15:38900031:T:C	1.83295e-08	-1.81433	-0.616033	5.03041e-06	-1.81358	-0.528352
38900166	chr15:38900166:G:A	2.68634e-07	-1.53121	1.78568	5.40308e-05	-1.62002	1.65214
38900477	chr15:38900477:C:T	2.08964e-08	-1.79761	-0.501689	5.02349e-06	-1.77228	-0.571023
38900885	chr15:38900885:T:C	1.23457e-08	-1.81252	-1.01305	3.31018e-06	-1.80168	-0.958744
38900910	chr15:38900910:AT:A	8.3668e-08	-1.86077e-10	-0.912023	2.23414e-05	-1.86077e-10	-0.850988
38900982	chr15:38900982:T:C	1.10991e-08	-1.80824	-1.12377	2.95681e-06	-1.79247	-1.08085
38900983	chr15:38900983:T:C	1.12384e-08	-1.80801	-1.11153	2.99873e-06	-1.79205	-1.06719
38901041	chr15:38901041:C:T	1.83427e-08	-1.41767	-1.01198	4.15867e-06	-1.48852	-1.04371
38901061	chr15:38901061:A:G	3.46139e-08	-1.79462	-3.08617e-10	8.80889e-06	-1.78167	-3.08617e-10
38901141	chr15:38901141:G:T	3.4065e-08	-1.62082	-0.189788	7.36422e-06	-1.69187	-0.268928
38901231	chr15:38901231:C:CT	1.20736e-08	-1.81248	-1.03538	3.23081e-06	-1.80138	-0.98332
38901392	chr15:38901392:G:C	1.12241e-08	-1.79618	-1.12464	3.05213e-06	-1.77256	-1.06903
38901839	chr15:38901839:A:C	1.85571e-08	-1.20603	-1.212	4.10466e-06	-1.34795	-1.19736
38902109	chr15:38902109:T:C	3.45716e-08	-1.80578	0.00993731	7.59278e-06	-1.805	-0.12523
38902577	chr15:38902577:G:A	1.20663e-08	-1.78333	-1.06512	2.92766e-06	-1.81522	-1.06801
38902733	chr15:38902733:A:G	4.41431e-08	-1.55144	-3.08617e-10	9.9933e-06	-1.65551	-3.08617e-10
38902835	chr15:38902835:G:T	8.05292e-08	-1.86077e-10	-0.950259	1.94835e-05	-1.86077e-10	-0.987862
38902960	chr15:38902960:C:A	5.71562e-08	-1.86077e-10	-1.29309	1.43408e-05	-1.86077e-10	-1.29432
38903023	chr15:38903023:T:C	6.80892e-08	-1.86077e-10	-1.11806	1.67445e-05	-1.86077e-10	-1.13936
38903889	chr15:38903889:C:T	1.15327e-07	-1.86077e-10	-0.591111	2.52339e-05	-1.86077e-10	-0.729241
38904249	chr15:38904249:T:A	3.45268e-07	-1.86077e-10	0.505443	8.31165e-05	-1.86077e-10	0.462814
38904367	chr15:38904367:G:GA	6.58422e-08	-1.86077e-10	-1.15162	1.75472e-05	-1.86077e-10	-1.09254
38904404	chr15:38904404:G:A	2.92871e-08	-1.5026	-0.459134	9.44724e-06	-1.29288	-0.418824
38904456	chr15:38904456:C:T	5.2083e-07	-1.86077e-10	0.916544	0.000125415	-1.86077e-10	0.8742
38904463	chr15:38904463:G:A	3.08053e-08	-1.4567	-0.45449	1.00773e-05	-1.23343	-0.41372
38904814	chr15:38904814:A:G	3.76261e-08	-1.32567	-0.385508	1.28171e-05	-1.05766	-0.348988
38905817	chr15:38905817:C:T	2.61312e-08	-1.26732	-0.808427	7.05455e-06	-1.0808	-0.922952
38905823	chr15:38905823:C:T	6.56635e-08	-1.86077e-10	-1.15434	1.63087e-05	-1.86077e-10	-1.16573
38906031	chr15:38906031:T:A	7.5884e-07	-1.86077e-10	1.29291	0.00015941	-1.86077e-10	1.11405
38906066	chr15:38906066:CTT:C	1.08085e-08	-1.66789	-1.29066	2.38157e-06	-1.79542	-1.29425
38906223	chr15:38906223:A:G	2.86912e-07	-1.44542	1.76571	0.000107145	-1.1633	1.88005
38906236	chr15:38906236:T:C	6.10205e-08	-1.86077e-10	-1.22767	1.49604e-05	-1.86077e-10	-1.25202
38906335	chr15:38906335:G:A	6.53218e-08	-1.86077e-10	-1.15955	1.69855e-05	-1.86077e-10	-1.12507
38906487	chr15:38906487:A:G	4.92591e-07	-1.05516	1.91596	0.000210167	-0.631372	2.02185
38906556	chr15:38906556:A:G	5.16876e-07	-1.86077e-10	0.908924	0.000119925	-1.86077e-10	0.829433
38906638	chr15:38906638:T:C	6.66751e-08	-1.13905	-3.08617e-10	1.853e-05	-1.03804	-3.08617e-10
38907207	chr15:38907207:C:T	6.61151e-08	-1.86077e-10	-1.14748	1.72095e-05	-1.86077e-10	-1.11197
38907285	chr15:38907285:G:T	1.10039e-07	-1.86077e-10	-0.638044	2.58225e-05	-1.86077e-10	-0.706183
38907409	chr15:38907409:A:G	6.99477e-07	-1.14228	2.35373	0.00029012	-0.729071	2.44193
38907606	chr15:38907606:C:G	2.39747e-08	-1.10806	-1.05383	6.88562e-06	-0.919167	-1.10883
38907620	chr15:38907620:C:T	6.59814e-08	-1.86077e-10	-1.14951	1.91848e-05	-1.86077e-10	-1.00331
38907822	chr15:38907822:A:AT	6.43136e-08	-1.86077e-10	-1.17511	1.60878e-05	-1.86077e-10	-1.17937
38907916	chr15:38907916:T:C	6.32951e-08	-1.19107	-3.08617e-10	1.75121e-05	-1.09454	-3.08617e-10
38908256	chr15:38908256:G:C	5.30266e-07	-0.780713	1.71521	0.000225416	-0.328433	1.78895
38908813	chr15:38908813:A:T	3.33615e-08	-0.828021	-1.00345	1.00247e-05	-0.661864	-0.990513
38908820	chr15:38908820:TG:T	3.40888e-08	-0.792286	-1.01762	1.02569e-05	-0.624298	-1.00518
38908839	chr15:38908839:T:A	1.48865e-07	-1.86077e-10	-0.335842	3.7303e-05	-1.86077e-10	-0.338356
38908970	chr15:38908970:G:A	1.11286e-07	-1.86077e-10	-0.626779	2.5118e-05	-1.86077e-10	-0.733845
38909230	chr15:38909230:G:A	3.35198e-08	-0.860214	-0.966527	1.01821e-05	-0.678634	-0.95816
38910295	chr15:38910295:G:A	3.20049e-08	-0.589862	-1.28313	9.91666e-06	-0.384513	-1.2787
38910329	chr15:38910329:C:T	4.28648e-08	-1.58083	-3.08617e-10	1.65528e-05	-1.15088	-3.08617e-10
38910466	chr15:38910466:T:C	1.29928e-07	-1.86077e-10	-0.471902	3.1092e-05	-1.86077e-10	-0.52048
38911621	chr15:38911621:T:C	4.45494e-08	-1.79414	0.251861	1.11419e-05	-1.74889	0.202169
38912415	chr15:38912415:G:T	8.9803e-08	-1.42414	0.582878	1.81746e-05	-1.68254	0.625134
38912521	chr15:38912521:A:G	1.34181e-08	-1.81348	-0.928795	4.13817e-06	-1.5051	-1.03208
38912736	chr15:38912736:T:C	6.88894e-08	-1.10638	-3.08617e-10	1.91453e-05	-1.00537	-3.08617e-10
38912782	chr15:38912782:A:C	6.92757e-08	-1.10078	-3.08617e-10	1.92806e-05	-0.998329	-3.08617e-10
38912915	chr15:38912915:T:C	5.80721e-08	-1.86077e-10	-1.27719	1.44587e-05	-1.86077e-10	-1.28613
38913267	chr15:38913267:C:T	4.32365e-08	-1.36503	-0.207166	1.8244e-05	-0.776308	-0.277283
38913336	chr15:38913336:C:G	6.21093e-08	-1.86077e-10	-1.20998	1.55451e-05	-1.86077e-10	-1.21368
38913553	chr15:38913553:T:A	1.28478e-07	-1.86077e-10	-0.483121	3.06162e-05	-1.86077e-10	-0.5359
38914093	chr15:38914093:A:T	2.99359e-08	-0.993864	-0.945958	8.7809e-06	-0.820503	-0.964348
38914104	chr15:38914104:T:G	6.57296e-08	-1.86077e-10	-1.15333	1.75089e-05	-1.86077e-10	-1.09472
38914138	chr15:38914138:T:C	8.35154e-08	-0.377783	-0.536065	3.01521e-05	-0.134845	-0.41633
38914308	chr15:38914308:C:T	3.2864e-08	-0.916938	-0.929562	9.68748e-06	-0.738065	-0.948531
38914331	chr15:38914331:A:G	8.22085e-08	-1.86077e-10	-0.92962	2.18241e-05	-1.86077e-10	-0.874415
38914367	chr15:38914367:G:C	1.58513e-07	-1.86077e-10	-0.273045	4.39808e-05	-1.86077e-10	-0.173676
38914429	chr15:38914429:A:G	9.06668e-08	-1.86077e-10	-0.831687	2.25593e-05	-1.86077e-10	-0.841282
38914434	chr15:38914434:G:A	4.8821e-08	-1.51769	0.066973	1.47759e-05	-1.27807	0.0136374
38914456	chr15:38914456:C:T	5.71548e-08	-1.86077e-10	-1.29312	1.4339e-05	-1.86077e-10	-1.29445
38914568	chr15:38914568:A:C	4.70235e-08	-1.54677	0.0585348	1.32061e-05	-1.3844	0.00765255
38914891	chr15:38914891:T:A	2.67621e-07	-1.86077e-10	0.250692	6.42154e-05	-1.86077e-10	0.204814
38915046	chr15:38915046:G:A	2.59566e-08	-0.790032	-1.29242	8.12791e-06	-0.56769	-1.29444
38915380	chr15:38915380:T:C	3.85494e-08	-1.73281	0.0458717	9.29105e-06	-1.79367	0.0652954
38915491	chr15:38915491:CA:C	1.20102e-07	-1.86077e-10	-0.55054	2.9399e-05	-1.86077e-10	-0.576469
38915494	chr15:38915494:G:T	1.20274e-07	-1.86077e-10	-0.549109	2.94406e-05	-1.86077e-10	-0.575054
38915562	chr15:38915562:A:C	1.62649e-08	-1.67471	-0.875162	4.25798e-06	-1.80127	-0.707368
38915636	chr15:38915636:T:A	2.26394e-08	-0.930508	-1.28868	6.98008e-06	-0.719925	-1.29444
38915914	chr15:38915914:T:A	8.53386e-08	-1.86077e-10	-0.892251	2.0267e-05	-1.86077e-10	-0.948438
38916056	chr15:38916056:T:C	1.52098e-08	-1.69657	-0.920366	3.94259e-06	-1.64456	-0.941032
38916241	chr15:38916241:C:A	2.0119e-08	-1.0488	-1.28841	6.16518e-06	-0.86383	-1.27468
38916352	chr15:38916352:A:G	7.05356e-08	-1.08276	-3.08617e-10	2.00097e-05	-0.961213	-3.08617e-10
38916602	chr15:38916602:T:C	8.01561e-08	-1.86077e-10	-0.954902	1.93102e-05	-1.86077e-10	-0.996797
38916894	chr15:38916894:C:T	3.31622e-08	-1.5593	-0.278168	7.02067e-06	-1.75022	-0.258347
38917073	chr15:38917073:G:C	5.80049e-08	-1.86077e-10	-1.27835	1.46309e-05	-1.86077e-10	-1.2743
38917172	chr15:38917172:C:G	1.47934e-07	-1.76317	1.42106	3.354e-05	-1.79849	1.3538
38917207	chr15:38917207:A:G	2.08465e-08	-1.61565	-0.686038	5.20822e-06	-1.72472	-0.582472
38917384	chr15:38917384:A:G	6.73969e-08	-1.12828	-3.08617e-10	1.90778e-05	-1.0089	-3.08617e-10
38917654	chr15:38917654:T:C	2.68441e-07	0.253752	-3.08617e-10	3.90532e-05	-0.292505	-3.08617e-10
38917812	chr15:38917812:A:C	6.16883e-08	-1.86077e-10	-1.21678	1.53095e-05	-1.86077e-10	-1.22896
38917855	chr15:38917855:A:G	6.38096e-08	-1.18297	-3.08617e-10	1.793e-05	-1.07095	-3.08617e-10
38917968	chr15:38917968:T:C	6.17556e-08	-1.21569	-3.08617e-10	1.72957e-05	-1.10697	-3.08617e-10
38918003	chr15:38918003:T:A	1.19959e-07	-1.86077e-10	-0.55173	3.08854e-05	-1.86077e-10	-0.527146
38918070	chr15:38918070:C:T	1.31519e-07	-1.86077e-10	-0.459728	3.16941e-05	-1.86077e-10	-0.501299
38918093	chr15:38918093:T:A	2.75157e-07	-1.44658	1.72504	5.90704e-05	-1.51979	1.64109
38918146	chr15:38918146:A:G	6.8007e-08	-1.86077e-10	-1.11927	1.65989e-05	-1.86077e-10	-1.1481
38918311	chr15:38918311:G:A	6.29586e-08	-1.86077e-10	-1.1964	1.54426e-05	-1.86077e-10	-1.2203
38918422	chr15:38918422:A:G	2.01921e-07	-1.86077e-10	-0.0310019	4.80296e-05	-1.86077e-10	-0.0856125
38918876	chr15:38918876:C:G	1.08386e-07	-1.52147	0.868288	3.27583e-05	-1.3408	0.872525
38919204	chr15:38919204:G:A	3.40185e-08	-1.81197	-3.08617e-10	8.99266e-06	-1.76102	-3.08617e-10
38919925	chr15:38919925:A:T	3.67179e-08	-1.73561	-3.08617e-10	8.87297e-06	-1.77442	-3.08617e-10
38920180	chr15:38920180:C:T	1.13792e-07	-1.86077e-10	-0.604509	2.66646e-05	-1.86077e-10	-0.674094
38920291	chr15:38920291:A:G	2.31354e-08	-0.952145	-1.24537	6.72629e-06	-0.793705	-1.2577
38920542	chr15:38920542:A:G	1.46154e-07	-1.86077e-10	-0.354216	3.9988e-05	-1.86077e-10	-0.26885
38920659	chr15:38920659:C:T	8.2163e-08	-1.86077e-10	-0.930173	2.17406e-05	-1.86077e-10	-0.878248
38920690	chr15:38920690:C:T	2.82054e-06	-1.22385	3.82965	0.001006	-0.891261	3.84757
38920701	chr15:38920701:A:G	6.80374e-08	-1.11882	-3.08617e-10	1.93019e-05	-0.997227	-3.08617e-10
38920894	chr15:38920894:A:C	1.97221e-07	-1.86077e-10	-0.0545559	5.35974e-05	-1.86077e-10	0.0240707
38920941	chr15:38920941:G:A	3.45558e-07	-1.2118	1.71808	0.000110551	-0.880201	1.62825
38920980	chr15:38920980:C:T	3.58255e-08	-0.587793	-1.17243	1.19466e-05	-0.331896	-1.14509
38921337	chr15:38921337:G:A	1.37635e-07	-1.86077e-10	-0.414277	3.20111e-05	-1.86077e-10	-0.491347
38921533	chr15:38921533:T:C	1.26019e-06	-1.23191	3.03205	0.000581859	-0.936567	3.34537
38921537	chr15:38921537:C:A	6.14454e-08	-1.86077e-10	-1.22073	1.53872e-05	-1.86077e-10	-1.22389
38921650	chr15:38921650:C:A	1.23905e-06	0.239672	1.54355	0.00071465	0.920273	1.69409
38921671	chr15:38921671:T:C	1.54647e-07	-1.86077e-10	-0.297734	3.75582e-05	-1.86077e-10	-0.331537
38922370	chr15:38922370:T:C	1.97228e-07	-1.86077e-10	-0.0545178	4.77862e-05	-1.86077e-10	-0.0906921
38922798	chr15:38922798:A:G	5.72225e-08	-1.86077e-10	-1.29193	1.44178e-05	-1.86077e-10	-1.28897
38923031	chr15:38923031:G:T	2.26573e-07	-1.86077e-10	0.0841903	5.43777e-05	-1.86077e-10	0.0385247
38923306	chr15:38923306:A:T	8.95918e-08	-0.843615	-3.08617e-10	2.66628e-05	-0.674161	-3.08617e-10
38923394	chr15:38923394:A:G	2.86777e-06	-1.53219	4.1546	0.00157066	-1.03459	4.43642
38923590	chr15:38923590:A:G	2.06858e-07	-1.86077e-10	-0.00684722	6.04151e-05	-1.86077e-10	0.14381
38923694	chr15:38923694:T:C	1.16582e-06	-1.5837	3.306	0.000583206	-1.15913	3.57024
38923701	chr15:38923701:C:T	3.15465e-08	-1.47005	-0.417369	8.29112e-06	-1.66474	-0.177506
38923775	chr15:38923775:T:G	1.10832e-07	-1.86077e-10	-0.630865	2.60979e-05	-1.86077e-10	-0.695574
38923787	chr15:38923787:A:G	2.84121e-08	-0.758119	-1.23394	9.78767e-06	-0.408627	-1.26768
38923847	chr15:38923847:C:G	9.24099e-08	-1.86077e-10	-0.812645	2.1803e-05	-1.86077e-10	-0.875383
38923987	chr15:38923987:A:T	1.80987e-07	-1.86077e-10	-0.140451	5.24691e-05	-1.86077e-10	0.0027956
38924129	chr15:38924129:G:A	3.30198e-08	-0.581083	-1.26069	1.09389e-05	-0.274852	-1.29025
38924260	chr15:38924260:T:TTATC	5.86478e-08	-1.86077e-10	-1.26733	1.49683e-05	-1.86077e-10	-1.25149
38924270	chr15:38924270:A:G	6.34038e-07	-1.72243	2.83566	0.000265267	-1.42242	3.04573
38924430	chr15:38924430:G:A	1.69686e-07	-1.86077e-10	-0.204927	4.9049e-05	-1.86077e-10	-0.0646097
38924502	chr15:38924502:T:C	1.8681e-07	-1.86077e-10	-0.108789	4.40761e-05	-1.86077e-10	-0.171511
38924550	chr15:38924550:G:T	6.61096e-08	-1.86077e-10	-1.14757	1.91651e-05	-1.86077e-10	-1.00434
38924794	chr15:38924794:A:G	1.15829e-06	-1.54544	3.26127	0.000621007	-1.05395	3.52786
38924907	chr15:38924907:C:T	9.72978e-08	-1.86077e-10	-0.761102	2.75332e-05	-1.86077e-10	-0.642037
38924958	chr15:38924958:A:G	7.13065e-08	-0.683778	-0.388114	2.56626e-05	-0.448609	-0.263786
38925132	chr15:38925132:T:C	2.248e-07	-1.86077e-10	0.0763327	5.42619e-05	-1.86077e-10	0.0363928
38925271	chr15:38925271:T:A	1.68646e-07	-1.86077e-10	-0.211075	3.98881e-05	-1.86077e-10	-0.271351
38925405	chr15:38925405:G:C	3.56169e-08	-0.706847	-1.05921	1.1083e-05	-0.416128	-1.13589
38925422	chr15:38925422:T:C	2.12746e-07	-1.86077e-10	0.0212215	6.16017e-05	-1.86077e-10	0.163261
38925592	chr15:38925592:G:A	2.17823e-07	-1.86077e-10	0.0448061	6.31286e-05	-1.86077e-10	0.187745
38925789	chr15:38925789:G:A	2.17823e-07	-1.86077e-10	0.0448061	6.31286e-05	-1.86077e-10	0.187745
38925900	chr15:38925900:T:G	4.29473e-08	-1.57891	-3.08617e-10	1.05311e-05	-1.60309	-3.08617e-10
38925931	chr15:38925931:C:T	7.10856e-08	-1.07499	-3.08617e-10	1.09125e-05	-1.56752	-3.08617e-10
38926280	chr15:38926280:T:C	2.23362e-08	-1.43509	-0.797577	5.50959e-06	-1.63885	-0.612093
38926303	chr15:38926303:A:G	3.25075e-08	-0.930497	-0.92691	9.9667e-06	-0.644985	-1.01319
38926794	chr15:38926794:C:T	9.8168e-08	-1.86077e-10	-0.752199	2.3377e-05	-1.86077e-10	-0.805677
38926915	chr15:38926915:A:T	3.56778e-08	-0.949054	-0.815298	1.06222e-05	-0.666948	-0.927531
38927211	chr15:38927211:G:A	8.53833e-07	-0.672638	2.08349	0.000422746	-0.169713	2.25905
38927239	chr15:38927239:A:T	5.76043e-07	-0.936909	1.95421	0.00026775	-0.494214	2.12684
38927243	chr15:38927243:A:G	3.32791e-07	-1.06886	1.53749	0.000148993	-0.654452	1.70092
38927304	chr15:38927304:C:T	5.8683e-08	-1.26673	-3.08617e-10	1.66123e-05	-1.14728	-3.08617e-10
38927503	chr15:38927503:T:C	7.49824e-07	-0.666498	1.94746	0.00037222	-0.156864	2.11892
38927590	chr15:38927590:A:G	5.31158e-08	-1.8099	0.4435	2.48215e-05	-1.58503	0.839312
38928586	chr15:38928586:T:C	5.15536e-08	-1.39626	-3.08617e-10	1.43643e-05	-1.29268	-3.08617e-10
38928643	chr15:38928643:A:G	7.65819e-06	-1.86077e-10	3.60465	0.00174256	-1.86077e-10	3.50568
38928649	chr15:38928649:T:C	6.0914e-08	-1.86077e-10	-1.22942	1.5174e-05	-1.86077e-10	-1.23784
38928745	chr15:38928745:TCA:T	1.12391e-08	-1.63024	-1.28924	2.35352e-06	-1.81242	-1.2891
38928828	chr15:38928828:G:A	5.92509e-08	-1.86077e-10	-1.2571	1.55644e-05	-1.86077e-10	-1.21245
38928924	chr15:38928924:A:C	9.03275e-08	-1.52497	0.689532	2.56346e-05	-1.39483	0.681347
38928988	chr15:38928988:T:C	2.21021e-08	-1.01738	-1.22583	7.01546e-06	-0.751732	-1.25758
38929197	chr15:38929197:A:G	8.98714e-08	-1.80351	0.963013	2.61825e-05	-1.71261	1.02027
38929506	chr15:38929506:CTTA:C	1.02757e-07	-1.86077e-10	-0.706511	2.3995e-05	-1.86077e-10	-0.779586
38929509	chr15:38929509:A:G	8.1528e-07	-0.864185	2.22884	0.000398078	-0.406315	2.43553
38929791	chr15:38929791:T:G	5.47309e-08	-1.33645	-3.08617e-10	1.53755e-05	-1.22465	-3.08617e-10
38930055	chr15:38930055:A:C	9.39537e-08	-1.86077e-10	-0.796077	2.22476e-05	-1.86077e-10	-0.855193
38930339	chr15:38930339:T:C	2.06155e-08	-1.10888	-1.20396	6.41402e-06	-0.857485	-1.24146
38930476	chr15:38930476:A:G	1.01981e-07	-1.86077e-10	-0.714091	2.41542e-05	-1.86077e-10	-0.772969
38930697	chr15:38930697:C:G	6.84835e-08	-1.45375	0.341466	2.03833e-05	-1.30358	0.36087
38930852	chr15:38930852:C:CTAG	5.46827e-08	-1.33733	-3.08617e-10	1.53757e-05	-1.22464	-3.08617e-10
38930881	chr15:38930881:C:T	1.37696e-06	-1.72592	3.61467	0.000633776	-1.41252	3.90679
38931077	chr15:38931077:T:C	7.36212e-08	-1.86077e-10	-1.03995	1.91096e-05	-1.86077e-10	-1.00724
38931219	chr15:38931219:T:C	3.40684e-07	-1.86077e-10	0.492078	0.000106178	-1.86077e-10	0.707692
38931336	chr15:38931336:G:A	1.35419e-07	-1.86077e-10	-0.430503	3.24648e-05	-1.86077e-10	-0.477274
38931484	chr15:38931484:G:A	1.36035e-07	-1.86077e-10	-0.425967	3.26093e-05	-1.86077e-10	-0.472833
38931638	chr15:38931638:T:C	6.34707e-08	-1.86077e-10	-1.1883	1.53573e-05	-1.86077e-10	-1.22584
38931759	chr15:38931759:A:G	6.18108e-08	-1.86077e-10	-1.2148	1.51216e-05	-1.86077e-10	-1.2413
38931768	chr15:38931768:C:T	6.11969e-08	-1.86077e-10	-1.22478	1.49894e-05	-1.86077e-10	-1.25009
38931836	chr15:38931836:A:G	5.84964e-08	-1.86077e-10	-1.26991	1.4717e-05	-1.86077e-10	-1.26842
38931936	chr15:38931936:C:T	1.12499e-06	-0.2234	1.91005	0.000631858	0.428898	2.06234
38932229	chr15:38932229:G:T	6.90653e-08	-1.86077e-10	-1.10383	1.6847e-05	-1.86077e-10	-1.13326
38932230	chr15:38932230:C:T	6.90653e-08	-1.86077e-10	-1.10383	1.6847e-05	-1.86077e-10	-1.13326
38932314	chr15:38932314:A:G	7.13913e-08	-1.86077e-10	-1.0707	1.70676e-05	-1.86077e-10	-1.12025
38932441	chr15:38932441:G:A	7.98457e-08	-1.86077e-10	-0.958783	2.09344e-05	-1.86077e-10	-0.916037
38932685	chr15:38932685:T:C	8.9e-07	-1.66767	3.12001	0.000213315	-1.55197	2.95731
38932696	chr15:38932696:C:A	9.55931e-07	-0.0983138	1.62212	0.000551005	0.573422	1.78089
38932744	chr15:38932744:G:C	4.21614e-08	-1.59737	-3.08617e-10	1.64754e-05	-1.15556	-3.08617e-10
38932785	chr15:38932785:T:G	5.5542e-08	-1.32174	-3.08617e-10	1.56341e-05	-1.20797	-3.08617e-10
38933163	chr15:38933163:A:G	6.71735e-08	-1.86077e-10	-1.1316	1.64158e-05	-1.86077e-10	-1.15919
38933716	chr15:38933716:T:C	6.28887e-08	-1.86077e-10	-1.19751	1.53388e-05	-1.86077e-10	-1.22705
38933744	chr15:38933744:T:C	1.38222e-06	-1.40947	3.30204	0.000685834	-0.881556	3.45476
38933787	chr15:38933787:C:T	1.05629e-07	-1.86077e-10	-0.678944	2.48264e-05	-1.86077e-10	-0.745521
38933811	chr15:38933811:G:A	1.13273e-06	-1.53469	3.2282	0.000544844	-1.06749	3.41056
38933969	chr15:38933969:T:TTATA	1.78017e-06	-0.454861	2.60045	0.000914385	0.088192	2.77263
38934018	chr15:38934018:A:G	5.52576e-08	-1.32687	-3.08617e-10	1.55409e-05	-1.21396	-3.08617e-10
38934612	chr15:38934612:T:C	5.49388e-08	-1.33266	-3.08617e-10	1.54472e-05	-1.22	-3.08617e-10
38934704	chr15:38934704:A:T	1.17842e-07	-1.86077e-10	-0.569535	3.36621e-05	-1.86077e-10	-0.441057
38934923	chr15:38934923:C:A	8.7001e-08	-1.86077e-10	-0.872959	2.16818e-05	-1.86077e-10	-0.880956
38935351	chr15:38935351:C:T	1.47544e-07	-1.86077e-10	-0.344751	4.11567e-05	-1.86077e-10	-0.240044
38935394	chr15:38935394:C:G	2.01662e-06	-1.37592	3.64622	0.00119369	-0.798674	3.92605
38935443	chr15:38935443:C:G	3.71306e-08	-0.435127	-1.28931	1.21974e-05	-0.164711	-1.29149
38935514	chr15:38935514:C:G	3.57267e-08	-0.472955	-1.29003	1.17138e-05	-0.204913	-1.29175
38935921	chr15:38935921:T:C	1.72917e-06	-1.50565	3.62217	0.000901165	-1.051	3.89726
38936002	chr15:38936002:G:C	3.92448e-08	-0.37567	-1.29339	1.29848e-05	-0.099364	-1.29428
38936270	chr15:38936270:A:G	3.05038e-06	0.0736364	2.61051	0.00190496	0.767307	2.82748
38936386	chr15:38936386:T:C	3.44186e-08	-0.509096	-1.29118	1.12246e-05	-0.246339	-1.29299
38936409	chr15:38936409:T:C	2.57247e-07	-0.740114	0.95127	0.000103456	-0.30014	0.981861
38936535	chr15:38936535:A:G	1.36926e-07	-1.86077e-10	-0.419442	3.33594e-05	-1.86077e-10	-0.45009
38936902	chr15:38936902:T:C	2.7496e-06	0.101807	2.47852	0.00171947	0.805765	2.68658
38936903	chr15:38936903:T:G	1.98927e-07	-1.86077e-10	-0.045939	4.48367e-05	-1.86077e-10	-0.154402
38937075	chr15:38937075:A:G	2.4254e-06	0.0848619	2.37001	0.00132578	0.657264	2.57506
38937081	chr15:38937081:T:C	2.82867e-06	0.118144	2.49054	0.00176284	0.82246	2.69479
38937245	chr15:38937245:T:C	1.79327e-06	-0.357386	2.51031	0.000958144	0.187273	2.7203
38937246	chr15:38937246:A:C	3.81281e-08	-0.403466	-1.29446	1.26042e-05	-0.12874	-1.29466
38937352	chr15:38937352:G:A	2.69061e-06	0.163645	2.395	0.00169447	0.876885	2.60081
38937410	chr15:38937410:A:G	2.87483e-06	0.21153	2.41334	0.00182675	0.933152	2.61971
38937539	chr15:38937539:G:A	4.77099e-08	-0.646378	-0.827361	1.47427e-05	-0.3696	-0.897084
38937604	chr15:38937604:A:G	5.19024e-08	-1.38951	-3.08617e-10	1.4498e-05	-1.28342	-3.08617e-10
38937723	chr15:38937723:C:T	3.77923e-08	-0.421707	-1.28507	1.24141e-05	-0.150561	-1.28804
38937746	chr15:38937746:A:G	1.03208e-07	-1.86077e-10	-0.702133	2.52853e-05	-1.86077e-10	-0.727208
38938186	chr15:38938186:C:T	2.81735e-06	0.168192	2.43648	0.00178107	0.881824	2.64572
38938491	chr15:38938491:G:C	1.31278e-08	-1.48128	-1.28286	2.45683e-06	-1.77602	-1.28254
38938553	chr15:38938553:A:C	6.41408e-08	-1.86077e-10	-1.1778	1.67921e-05	-1.86077e-10	-1.13652
38938848	chr15:38938848:C:CAGACAAAGA	1.60094e-07	-1.86077e-10	-0.263116	3.73458e-05	-1.86077e-10	-0.337208
38938996	chr15:38938996:G:T	5.73011e-08	-1.86077e-10	-1.29056	1.43472e-05	-1.86077e-10	-1.29387
38939096	chr15:38939096:C:T	8.091e-07	-1.33789	2.69493	0.000402862	-0.82291	2.86407
38939256	chr15:38939256:C:T	1.80416e-06	0.107107	2.05187	0.00112425	0.814677	2.25277
38939346	chr15:38939346:C:T	5.00276e-07	-1.86077e-10	0.876281	0.000117884	-1.86077e-10	0.812269
38939815	chr15:38939815:A:T	6.56048e-08	-0.585098	-0.570131	7.52599e-06	-1.3881	-0.550967
38939966	chr15:38939966:T:C	2.8183e-06	0.142174	2.46284	0.00169408	0.810952	2.66651
38940386	chr15:38940386:G:T	6.84057e-08	-1.86077e-10	-1.11342	1.74281e-05	-1.86077e-10	-1.09934
38940451	chr15:38940451:C:T	6.18004e-08	-1.86077e-10	-1.21497	1.60964e-05	-1.86077e-10	-1.17883
38940658	chr15:38940658:A:G	2.49805e-06	-1.67752	4.16191	0.00115631	-1.35619	4.45175
38941479	chr15:38941479:T:C	6.32231e-08	-1.86077e-10	-1.19221	1.65545e-05	-1.86077e-10	-1.15077
38941613	chr15:38941613:G:T	3.45369e-08	-0.533381	-1.26347	1.14606e-05	-0.249899	-1.26862
38941623	chr15:38941623:T:C	1.10761e-06	-0.228426	1.89951	0.000638674	0.417478	2.08449
38941740	chr15:38941740:C:T	1.03029e-06	-0.288726	1.88744	0.000588504	0.347937	2.07222
38941762	chr15:38941762:G:A	1.19038e-07	-1.86077e-10	-0.559432	2.94369e-05	-1.86077e-10	-0.575179
38941788	chr15:38941788:C:G	8.19701e-08	-0.917733	-0.0147906	3.05923e-05	-0.696684	0.160004
38942104	chr15:38942104:T:C	2.23023e-06	-0.184623	2.5556	0.00126414	0.440508	2.74421
38942133	chr15:38942133:T:C	1.20121e-07	-1.86077e-10	-0.550381	2.80203e-05	-1.86077e-10	-0.6245
38942295	chr15:38942295:A:G	7.01761e-08	-1.08787	-3.08617e-10	1.94742e-05	-0.988341	-3.08617e-10
38942312	chr15:38942312:T:C	6.58896e-08	-1.86077e-10	-1.1509	1.73477e-05	-1.86077e-10	-1.10397
38942479	chr15:38942479:G:C	8.02985e-06	-1.86077e-10	3.65204	0.00182733	-1.86077e-10	3.55318
38942694	chr15:38942694:T:C	6.42785e-08	-1.17565	-3.08617e-10	1.77467e-05	-1.08123	-3.08617e-10
38942909	chr15:38942909:G:A	3.4429e-08	-1.79998	-3.08617e-10	8.81775e-06	-1.78066	-3.08617e-10
38943156	chr15:38943156:C:A	2.81106e-07	-0.89608	1.19593	0.000108113	-0.481756	1.20751
38943370	chr15:38943370:C:CTGTTT	6.91604e-08	-1.86077e-10	-1.10245	2.0516e-05	-1.86077e-10	-0.936224
38943395	chr15:38943395:G:T	3.77606e-08	-0.509501	-1.19811	1.1102e-05	-0.391731	-1.15858
38943499	chr15:38943499:C:T	3.69993e-08	-0.532367	-1.19561	1.19069e-05	-0.249917	-1.2304
38943571	chr15:38943571:A:G	7.2206e-08	-1.86077e-10	-1.05936	1.74808e-05	-1.86077e-10	-1.09633
38943657	chr15:38943657:C:G	6.99314e-08	-1.86077e-10	-1.09136	1.837e-05	-1.86077e-10	-1.04671
38943669	chr15:38943669:C:T	6.94025e-08	-1.86077e-10	-1.09896	1.78664e-05	-1.86077e-10	-1.07451
38943800	chr15:38943800:C:T	5.99507e-08	-1.86077e-10	-1.24536	1.47885e-05	-1.86077e-10	-1.26358
38943883	chr15:38943883:A:G	5.71343e-08	-1.86077e-10	-1.29347	1.43539e-05	-1.86077e-10	-1.29341
38943928	chr15:38943928:T:C	8.58837e-08	-1.86077e-10	-0.885884	1.98895e-05	-1.86077e-10	-0.967236
38943970	chr15:38943970:A:T	1.31401e-07	0.0920601	-0.552685	7.32653e-05	0.8977	-0.561041
38944404	chr15:38944404:C:T	7.66718e-08	-1.86077e-10	-0.999345	1.89518e-05	-1.86077e-10	-1.01553
38944589	chr15:38944589:T:C	6.02084e-08	-1.86077e-10	-1.24107	1.4722e-05	-1.86077e-10	-1.26809
38944891	chr15:38944891:C:T	9.08435e-07	-1.86077e-10	1.47284	0.000192102	-1.86077e-10	1.3006
38944981	chr15:38944981:T:C	9.40404e-08	-0.795154	-3.08617e-10	1.22628e-05	-1.45086	-3.08617e-10
38945267	chr15:38945267:C:T	9.35631e-07	2.38004	-0.877701	1.19113e-05	-0.668463	-0.811483
38945459	chr15:38945459:A:T	5.95556e-08	-1.86077e-10	-1.25197	1.59691e-05	-1.86077e-10	-1.18677
38945476	chr15:38945476:T:A	0.00256771	7.92094	1.4987	0.000806376	0.441148	2.29397
38945720	chr15:38945720:C:T	8.34002e-08	-1.86077e-10	-0.915229	2.10499e-05	-1.86077e-10	-0.910533
38945794	chr15:38945794:T:G	2.0453e-07	-1.23816	1.21999	5.49497e-05	-1.34612	1.39511
38945881	chr15:38945881:C:A	1.53477e-07	-1.86077e-10	-0.305331	3.49621e-05	-1.86077e-10	-0.403164
38945929	chr15:38945929:C:G	8.42104e-08	-1.86077e-10	-0.90556	1.99805e-05	-1.86077e-10	-0.962674
38946333	chr15:38946333:A:G	1.39859e-07	-1.86077e-10	-0.398244	3.37389e-05	-1.86077e-10	-0.438779
38946618	chr15:38946618:A:G	1.71777e-05	4.89625	-0.483762	5.5894e-06	-1.42691	-0.809646
38946747	chr15:38946747:A:G	6.10551e-08	-1.86077e-10	-1.2271	1.47759e-05	-1.86077e-10	-1.26443
38946763	chr15:38946763:A:G	6.23215e-08	-1.86077e-10	-1.20657	1.64733e-05	-1.86077e-10	-1.15569
38946813	chr15:38946813:A:C	9.69961e-06	4.41758	-0.576619	5.25688e-06	-1.51312	-0.784767
38946848	chr15:38946848:T:C	5.70816e-08	-1.86077e-10	-1.2944	1.44345e-05	-1.86077e-10	-1.28781
38946961	chr15:38946961:C:T	1.23497e-07	-0.522661	-3.08617e-10	9.60642e-06	-1.695	-3.08617e-10
38947334	chr15:38947334:A:G	1.43419e-07	-0.373107	-3.08617e-10	7.92699e-05	0.41543	-3.08617e-10
38947465	chr15:38947465:CA:C	8.70542e-08	-1.86077e-10	-0.872348	2.31999e-05	-1.86077e-10	-0.813281
38947644	chr15:38947644:C:G	5.82974e-08	-1.86077e-10	-1.27332	1.49323e-05	-1.86077e-10	-1.25391
38947785	chr15:38947785:A:G	1.83642e-05	5.47836	-0.999081	9.60644e-06	-0.962642	-0.732354
38947909	chr15:38947909:C:A	5.01519e-08	-1.48072	0.0568987	1.19794e-05	-1.64137	0.167129
38947985	chr15:38947985:T:C	4.68121e-08	-1.53501	0.0422716	1.10313e-05	-1.54563	-0.0110573
38948103	chr15:38948103:T:G	6.24241e-08	-1.86077e-10	-1.20493	1.6101e-05	-1.86077e-10	-1.17855
38948558	chr15:38948558:A:G	4.48089e-08	-1.60433	0.067858	1.22602e-05	-1.58964	0.138565
38948866	chr15:38948866:C:T	5.31033e-08	-1.36664	-3.08617e-10	1.97309e-05	-0.975243	-3.08617e-10
38948867	chr15:38948867:A:G	2.77162e-07	-1.64458	1.9303	5.05323e-05	-1.72046	1.68564
38948908	chr15:38948908:T:G	0.000410748	8.05645	-0.469592	6.5598e-06	-1.13627	-0.940202
38948979	chr15:38948979:C:A	4.62532e-08	-1.50475	-3.08617e-10	8.97549e-06	-1.76293	-3.08617e-10
38949651	chr15:38949651:A:C	0.0757279	14.0509	-1.2471	4.16157e-06	-1.3057	-1.22583
38949854	chr15:38949854:AT:A	7.26945e-08	-1.86077e-10	-1.05261	2.04319e-05	-1.86077e-10	-0.940334
38949981	chr15:38949981:C:T	5.70671e-08	-1.86077e-10	-1.29465	1.4346e-05	-1.86077e-10	-1.29396
38950122	chr15:38950122:CAT:C	3.23366e-07	-1.86077e-10	0.439907	7.74831e-05	-1.86077e-10	0.39263
38950159	chr15:38950159:T:A	8.25267e-08	-1.86077e-10	-0.925757	1.96562e-05	-1.86077e-10	-0.979037
38950523	chr15:38950523:A:T	0.101278	14.2248	-1.13033	3.85004e-06	-1.34632	-1.26303
38950921	chr15:38950921:A:G	6.27358e-08	-1.86077e-10	-1.19995	1.4909e-05	-1.86077e-10	-1.25547
38950956	chr15:38950956:T:C	8.25723e-08	-1.86077e-10	-0.925204	1.96662e-05	-1.86077e-10	-0.978526
38951225	chr15:38951225:T:C	3.46568e-08	-1.79338	-3.08617e-10	8.59821e-06	-1.80588	-3.08617e-10
38951256	chr15:38951256:A:G	9.18192e-07	2.0372	-0.553671	9.4148e-06	-1.78632	0.0711737
38951281	chr15:38951281:C:T	2.04557e-06	2.57998	-0.295432	1.10407e-05	-1.80701	0.251172
38951298	chr15:38951298:G:C	0.101026	12.47	0.621986	4.90078e-06	-1.61909	-0.748941
38951474	chr15:38951474:A:C	3.6501e-07	-1.86077e-10	0.561047	8.53312e-05	-1.86077e-10	0.48911
38951667	chr15:38951667:CTG:C	7.71522e-08	-1.86077e-10	-0.993099	1.81855e-05	-1.86077e-10	-1.0568
38952594	chr15:38952594:A:T	0.053953	12.015	0.449705	4.22767e-06	-1.67266	-0.843115
38952857	chr15:38952857:G:C	1.59613e-07	-1.86077e-10	-0.266126	2.41696e-05	-1.86077e-10	-0.772334
38953149	chr15:38953149:CATGTCTGTCTCTCCAAAAAAAAAAAAAAAAAAA:C	1.1998e-07	-1.86077e-10	-0.551553	2.90566e-05	-1.86077e-10	-0.588184
38953374	chr15:38953374:G:C	9.27797e-08	-1.86077e-10	-0.808651	2.52192e-05	-1.86077e-10	-0.729822
38953515	chr15:38953515:C:T	1.09294e-07	-1.86077e-10	-0.64484	3.10029e-05	-1.86077e-10	-0.523349
38953699	chr15:38953699:G:A	1.0438e-05	3.50457	0.409756	2.1883e-05	-0.835565	-0.0361525
38953834	chr15:38953834:A:T	3.01927e-07	-1.86077e-10	0.371305	8.3663e-05	-1.86077e-10	0.469368
38953900	chr15:38953900:G:A	3.38659e-08	-0.921213	-0.895258	5.86157e-06	-1.37624	-0.812774
38954132	chr15:38954132:T:G	2.06747e-07	0.639789	-0.647173	1.02007e-05	-1.38884	-0.246125
38954192	chr15:38954192:A:G	5.30553e-07	1.1966	-0.261557	1.39347e-05	-1.59539	0.272342
38954303	chr15:38954303:T:C	1.13692e-07	-1.86077e-10	-0.605384	2.6621e-05	-1.86077e-10	-0.675729
38954511	chr15:38954511:G:A	1.44203e-07	0.151391	-0.519047	1.30802e-05	-1.28976	-0.0965672
38954553	chr15:38954553:A:G	0.0784095	12.4048	0.43374	4.39739e-06	-1.63039	-0.84603
38954568	chr15:38954568:G:A	0.0451877	12.0794	0.208024	3.79507e-06	-1.66521	-0.958517
38954728	chr15:38954728:C:T	4.1523e-07	0.766771	-0.0768175	1.99149e-05	-1.46042	0.494462
38954841	chr15:38954841:AATATCTGTTTAATCTATTTGCCAT:A	6.73682e-08	-1.86077e-10	-1.12871	1.58845e-05	-1.86077e-10	-1.19209
38954911	chr15:38954911:C:T	1.32433e-07	-1.86077e-10	-0.4528	3.90411e-05	-1.86077e-10	-0.292815
38955404	chr15:38955404:C:A	7.31796e-08	-1.04596	-3.08617e-10	1.13837e-05	-1.52525	-3.08617e-10
38955472	chr15:38955472:T:C	1.01035e-07	-1.86077e-10	-0.723413	2.71665e-05	-1.86077e-10	-0.655446
38955914	chr15:38955914:A:G	0.059233	12.1389	0.419177	4.22619e-06	-1.65864	-0.857486
38956048	chr15:38956048:A:G	9.40098e-08	-1.86077e-10	-0.795479	2.27286e-05	-1.86077e-10	-0.833805
38956205	chr15:38956205:G:A	1.7498e-06	3.42037	-1.29199	2.67945e-06	-1.71203	-1.25979
38956240	chr15:38956240:C:T	1.23189e-07	0.623931	-1.14909	5.10709e-06	-1.38448	-0.942315
38956479	chr15:38956479:A:G	1.34227e-07	-1.86077e-10	-0.439349	3.95982e-05	-1.86077e-10	-0.278645
38956597	chr15:38956597:T:A	1.08235e-07	0.574884	-1.22946	4.53416e-06	-1.36456	-1.08123
38956722	chr15:38956722:G:A	1.04573e-07	0.519618	-1.20862	4.84617e-06	-1.33941	-1.03983
38956758	chr15:38956758:C:T	1.05147e-07	0.522801	-1.20632	4.85749e-06	-1.34132	-1.03559
38957468	chr15:38957468:T:C	7.07055e-08	-1.86077e-10	-1.08036	1.71598e-05	-1.86077e-10	-1.11486
38957806	chr15:38957806:G:A	1.12532e-07	-1.86077e-10	-0.615642	2.33283e-05	-1.86077e-10	-0.807761
38957896	chr15:38957896:G:C	0.00431284	9.72271	0.215518	4.56411e-06	-1.77377	-0.665438
38957898	chr15:38957898:T:C	1.03248e-07	-1.86077e-10	-0.701742	2.23747e-05	-1.86077e-10	-0.849496
38957927	chr15:38957927:G:T	4.16482e-07	1.95295	-1.25998	2.45753e-06	-1.76546	-1.29281
38957928	chr15:38957928:G:C	0.0061299	9.85817	0.431642	3.93066e-06	-1.77817	-0.810457
38957978	chr15:38957978:G:T	1.11427e-06	1.70569	-0.0286125	5.76268e-06	-1.56805	-0.637979
38958370	chr15:38958370:T:G	8.94324e-07	-1.86077e-10	1.45719	5.83373e-05	-1.86077e-10	0.108812
38958379	chr15:38958379:GAC:G	4.20015e-07	1.99428	-1.29287	2.46798e-06	-1.76944	-1.28459
38958416	chr15:38958416:A:G	0.00342872	9.4771	0.231718	3.48148e-06	-1.79695	-0.913023
38958441	chr15:38958441:A:G	0.00437453	9.70434	0.248093	3.54534e-06	-1.78665	-0.905144
38958780	chr15:38958780:G:T	9.09233e-08	-1.86077e-10	-0.828862	2.21136e-05	-1.86077e-10	-0.861236
38958941	chr15:38958941:T:C	1.5472e-07	-1.86077e-10	-0.297259	3.06263e-05	-1.86077e-10	-0.535569
38958989	chr15:38958989:T:C	3.47997e-06	3.39954	-0.583636	1.14701e-05	-0.749354	-0.768327
38959121	chr15:38959121:T:C	6.1138e-08	-1.86077e-10	-1.22575	1.79147e-05	-1.86077e-10	-1.07181
38959205	chr15:38959205:T:C	6.72941e-08	-1.86077e-10	-1.12981	1.60378e-05	-1.86077e-10	-1.18248
38959261	chr15:38959261:T:G	3.35007e-06	3.44457	-0.666714	1.09228e-05	-0.727475	-0.839098
38959600	chr15:38959600:A:T	8.59468e-08	-1.86077e-10	-0.885151	2.36776e-05	-1.86077e-10	-0.792898
38959684	chr15:38959684:G:A	2.48223e-08	-1.41842	-0.708716	3.14721e-06	-1.7116	-1.09931
38959830	chr15:38959830:A:G	1.33442e-06	3.14966	-1.29229	2.53115e-06	-1.74117	-1.28759
38960080	chr15:38960080:T:C	9.58076e-08	-1.86077e-10	-0.776536	2.71491e-05	-1.86077e-10	-0.656086
38960833	chr15:38960833:T:C	7.19883e-08	-1.86077e-10	-1.06237	1.94e-05	-1.86077e-10	-0.992157
38961051	chr15:38961051:T:C	8.62874e-08	-1.86077e-10	-0.881195	2.03008e-05	-1.86077e-10	-0.946771
38961242	chr15:38961242:G:A	8.79191e-08	-1.86077e-10	-0.862461	2.14166e-05	-1.86077e-10	-0.893264
38961414	chr15:38961414:T:C	7.78125e-08	-1.86077e-10	-0.984576	2.04806e-05	-1.86077e-10	-0.937952
38961628	chr15:38961628:A:T	1.28099e-07	-1.86077e-10	-0.486078	3.11504e-05	-1.86077e-10	-0.518602
38961670	chr15:38961670:T:C	1.81778e-07	-1.86077e-10	-0.136093	4.94718e-05	-1.86077e-10	-0.0560273
38961703	chr15:38961703:C:T	3.6009e-08	-1.75511	-3.08617e-10	1.73808e-05	-1.10206	-3.08617e-10
38962188	chr15:38962188:G:A	5.68644e-07	2.25375	-1.24938	2.76036e-06	-1.78971	-1.15236
38962215	chr15:38962215:C:G	1.48452e-07	-1.86077e-10	-0.338614	2.95681e-05	-1.86077e-10	-0.570733
38962349	chr15:38962349:C:T	7.87626e-08	-1.86077e-10	-0.972441	2.14478e-05	-1.86077e-10	-0.891807
38962509	chr15:38962509:C:T	7.59198e-08	-1.86077e-10	-1.0092	1.83374e-05	-1.86077e-10	-1.04849
38962636	chr15:38962636:T:C	0.000409835	8.79808	-1.21345	2.39431e-06	-1.79635	-1.28798
38962706	chr15:38962706:A:C	7.73212e-08	-1.07924	0.0883252	6.71127e-06	-1.50143	-0.552211
38962758	chr15:38962758:T:C	9.62273e-08	-1.86077e-10	-0.772166	2.7276e-05	-1.86077e-10	-0.651421
38962794	chr15:38962794:G:A	1.53637e-06	1.68492	0.313381	6.82765e-06	-1.50509	-0.531362
38962800	chr15:38962800:T:A	6.504e-08	-1.86077e-10	-1.16388	1.52118e-05	-1.86077e-10	-1.23535
38962940	chr15:38962940:C:T	6.96367e-08	-1.16341	0.067827	6.2785e-06	-1.55496	-0.565341
38962998	chr15:38962998:AC:A	0.00543667	10.1746	-0.00480994	3.17688e-06	-1.75856	-1.04297
38963134	chr15:38963134:T:C	0.000283847	8.47848	-1.26117	2.3515e-06	-1.80814	-1.29424
38963270	chr15:38963270:T:C	8.99701e-08	-1.86077e-10	-0.839401	2.17853e-05	-1.86077e-10	-0.876194
38963425	chr15:38963425:C:G	6.7154e-08	-1.03862	-0.0932707	6.04351e-06	-1.47473	-0.683719
38963547	chr15:38963547:T:C	1.36793e-07	-1.86077e-10	-0.420411	2.84201e-05	-1.86077e-10	-0.610332
38964159	chr15:38964159:G:A	5.80647e-07	2.30541	-1.28015	2.37846e-06	-1.79679	-1.29418
38964227	chr15:38964227:T:A	1.04857e-07	-1.86077e-10	-0.686279	2.95076e-05	-1.86077e-10	-0.572781
38964320	chr15:38964320:G:C	5.74139e-08	-1.86077e-10	-1.28859	1.43364e-05	-1.86077e-10	-1.29463
38964359	chr15:38964359:G:A	8.47874e-08	-1.86077e-10	-0.898732	2.32985e-05	-1.86077e-10	-0.809042
38964384	chr15:38964384:C:A	4.16994e-07	-1.86077e-10	0.694194	0.000117504	-1.86077e-10	0.809042
38964504	chr15:38964504:C:T	0.00304353	9.85002	-0.260368	2.83806e-06	-1.77739	-1.13692
38964730	chr15:38964730:G:C	4.28135e-06	3.27373	-0.250586	8.11825e-06	-0.89546	-0.967855
38964736	chr15:38964736:A:T	3.60396e-06	3.13356	-0.282651	7.51712e-06	-0.95453	-0.985717
38964955	chr15:38964955:A:G	2.55882e-07	-1.86077e-10	0.205839	7.05824e-05	-1.86077e-10	0.299352
38965194	chr15:38965194:A:C	0.00271814	9.4516	0.0249745	3.08897e-06	-1.79824	-1.03135
38965204	chr15:38965204:T:C	1.27819e-06	2.82187	-1.00755	6.24134e-06	-0.98943	-1.1368
38965220	chr15:38965220:C:T	8.75278e-08	-1.86077e-10	-0.866922	2.13681e-05	-1.86077e-10	-0.895529
38965617	chr15:38965617:G:A	6.50394e-08	-1.86077e-10	-1.16389	1.72661e-05	-1.86077e-10	-1.10868
38966669	chr15:38966669:C:A	6.46341e-07	1.5963	-0.463852	3.90289e-06	-1.52276	-1.07296
38966749	chr15:38966749:C:T	8.99721e-08	-1.86077e-10	-0.839379	2.18964e-05	-1.86077e-10	-0.871105
38967182	chr15:38967182:A:G	6.21551e-08	-1.86077e-10	-1.20925	1.63366e-05	-1.86077e-10	-1.16402
38967214	chr15:38967214:A:C	1.94409e-07	0.977829	-1.04675	3.16905e-06	-1.63906	-1.16494
38967217	chr15:38967217:G:A	2.67982e-07	0.755712	-0.50367	4.84216e-06	-1.68528	-0.694787
38967303	chr15:38967303:A:G	3.14928e-07	0.83668	-0.423216	5.29327e-06	-1.66657	-0.62442
38967627	chr15:38967627:C:G	6.96826e-08	-1.86077e-10	-1.09493	1.89922e-05	-1.86077e-10	-1.0134
38967864	chr15:38967864:TG:T	0.00110514	8.45734	0.119265	3.49561e-06	-1.81508	-0.890843
38967908	chr15:38967908:C:T	0.0033376	8.95668	0.725206	5.1105e-06	-1.80882	-0.517313
38968195	chr15:38968195:C:T	9.04329e-08	-1.86077e-10	-0.834271	2.20103e-05	-1.86077e-10	-0.865918
38968319	chr15:38968319:A:C	8.44109e-08	-0.903183	-3.08617e-10	0.000108402	0.728421	-3.08617e-10
38968375	chr15:38968375:G:A	1.26808e-07	-1.86077e-10	-0.496208	2.66244e-05	-1.86077e-10	-0.675602
38968397	chr15:38968397:T:A	5.15975e-08	-1.39541	-3.08617e-10	8.57584e-06	-1.80848	-3.08617e-10
38968634	chr15:38968634:C:T	3.69193e-07	0.912189	-0.33975	5.79798e-06	-1.64916	-0.550757
38968640	chr15:38968640:C:G	1.38319e-06	3.18486	-1.29159	2.53289e-06	-1.73937	-1.2887
38968835	chr15:38968835:A:C	0.00206628	9.40538	-0.202999	3.11906e-06	-1.79672	-1.02317
38969049	chr15:38969049:C:A	5.7413e-08	-1.86077e-10	-1.28861	1.53922e-05	-1.86077e-10	-1.22357
38969079	chr15:38969079:A:C	1.38332e-07	-1.86077e-10	-0.409219	2.86795e-05	-1.86077e-10	-0.601245
38969186	chr15:38969186:A:G	6.66227e-08	-1.86077e-10	-1.13983	1.77801e-05	-1.86077e-10	-1.07935
38969467	chr15:38969467:T:A	1.62876e-06	3.01273	-0.956037	2.38588e-06	-1.81414	-1.27372
38969850	chr15:38969850:T:G	6.44331e-08	-1.86077e-10	-1.17325	1.70922e-05	-1.86077e-10	-1.1188
38969897	chr15:38969897:G:A	8.72139e-07	1.83479	-0.402716	7.11283e-06	-1.38573	-0.609798
38969923	chr15:38969923:T:C	0.0217862	11.6358	-0.0778823	3.56919e-06	-1.60971	-1.07538
38969964	chr15:38969964:G:A	8.01772e-07	1.81431	-0.466367	6.53207e-06	-1.41629	-0.664413
38970064	chr15:38970064:A:G	6.29787e-07	2.38376	-1.27726	2.56087e-06	-1.80117	-1.21591
38970082	chr15:38970082:C:T	8.32524e-08	-1.86077e-10	-0.917002	2.03461e-05	-1.86077e-10	-0.944542
38970107	chr15:38970107:A:G	2.53695e-08	-0.850057	-1.25528	2.58974e-06	-1.77564	-1.23023
38970221	chr15:38970221:T:A	2.41332e-07	-1.86077e-10	0.147296	6.7088e-05	-1.86077e-10	0.248576
38970320	chr15:38970320:A:G	4.81466e-07	-1.86077e-10	0.837958	0.000108815	-1.86077e-10	0.732221
38970437	chr15:38970437:C:A	1.03289e-07	-1.86077e-10	-0.701352	2.43116e-05	-1.86077e-10	-0.766474
38970771	chr15:38970771:A:C	0.0526485	11.3885	1.0518	6.78026e-06	-1.63523	-0.408181
38970835	chr15:38970835:G:A	6.33193e-07	2.38713	-1.27524	2.36633e-06	-1.80144	-1.29465
38971171	chr15:38971171:G:A	7.62769e-07	2.13783	-0.839757	4.80911e-06	-1.78004	-0.606882
38971432	chr15:38971432:G:A	5.66707e-07	2.10431	-1.10334	3.51959e-06	-1.7764	-0.922682
38971815	chr15:38971815:G:C	1.08176e-06	2.89149	-1.24402	2.75263e-06	-1.81527	-1.1296
38971849	chr15:38971849:G:A	6.42796e-07	2.42127	-1.29432	2.4032e-06	-1.805	-1.27563
38971965	chr15:38971965:TGG:T	2.58369e-06	3.6584	-1.1403	2.53062e-06	-1.78784	-1.24113
38972184	chr15:38972184:A:C	6.19452e-08	-1.86077e-10	-1.21263	1.6028e-05	-1.86077e-10	-1.18309
38972545	chr15:38972545:C:T	7.91667e-08	-1.86077e-10	-0.967323	2.33383e-05	-1.86077e-10	-0.807335
38972905	chr15:38972905:T:C	3.72457e-07	0.488763	0.0924794	9.28802e-06	-1.60894	-0.119766
38973620	chr15:38973620:C:T	4.39581e-07	0.43801	0.308932	1.1186e-05	-1.62338	0.0806131
38973710	chr15:38973710:A:G	4.34801e-07	0.463247	0.272762	1.08957e-05	-1.61629	0.0472311
38973808	chr15:38973808:C:T	1.0979e-08	-1.71784	-1.22506	2.96296e-06	-1.62216	-1.24908
38973855	chr15:38973855:G:A	1.74049e-06	3.41754	-1.29449	2.4309e-06	-1.8002	-1.26897
38973976	chr15:38973976:C:T	3.25481e-07	0.0316817	0.414743	1.1166e-05	-1.72337	0.178808
38974107	chr15:38974107:G:A	0.00220369	9.82138	-0.55461	4.45295e-06	-1.60477	-0.859089
38974231	chr15:38974231:T:C	6.41813e-08	-1.86077e-10	-1.17717	1.574e-05	-1.86077e-10	-1.20122
38974524	chr15:38974524:G:A	2.11111e-06	3.48617	-1.17009	2.48835e-06	-1.80097	-1.24484
38974592	chr15:38974592:G:C	0.00193521	9.45189	-0.315042	5.358e-06	-1.64228	-0.636561
38975573	chr15:38975573:C:G	8.22833e-08	-1.86077e-10	-0.92871	2.19304e-05	-1.86077e-10	-0.869554
38975708	chr15:38975708:C:T	5.83876e-08	-1.86077e-10	-1.27177	1.49232e-05	-1.86077e-10	-1.25451
38975750	chr15:38975750:C:G	6.49553e-07	0.47909	0.658316	1.68187e-05	-1.5513	0.416365
38975925	chr15:38975925:T:TTTTACA	8.19525e-08	-1.86077e-10	-0.932738	2.15721e-05	-1.86077e-10	-0.886027
38975973	chr15:38975973:T:C	8.85978e-08	-1.86077e-10	-0.854772	2.38466e-05	-1.86077e-10	-0.785786
38976070	chr15:38976070:G:A	1.51504e-07	-1.86077e-10	-0.318266	2.93837e-05	-1.86077e-10	-0.576989
38976232	chr15:38976232:T:C	8.91349e-08	-1.86077e-10	-0.848727	2.35834e-05	-1.86077e-10	-0.796888
38976581	chr15:38976581:C:T	9.9357e-08	-1.86077e-10	-0.74016	2.63647e-05	-1.86077e-10	-0.685403
38976711	chr15:38976711:A:T	8.73914e-07	2.04256	-0.608461	6.90617e-05	1.08597	-0.808396
38976897	chr15:38976897:C:T	6.70534e-08	-1.86077e-10	-1.13339	1.81067e-05	-1.86077e-10	-1.06115
38977189	chr15:38977189:T:A	5.49185e-07	2.22974	-1.26019	2.74856e-06	-1.76438	-1.18197
38977447	chr15:38977447:A:G	0.000199495	8.03667	-1.172	2.40357e-06	-1.79424	-1.28623
38977458	chr15:38977458:A:G	7.62214e-08	-1.86077e-10	-1.00524	1.81116e-05	-1.86077e-10	-1.06088
38977524	chr15:38977524:A:G	5.77066e-08	-1.86077e-10	-1.28351	1.43767e-05	-1.86077e-10	-1.29182
38977586	chr15:38977586:G:A	9.81214e-08	-1.86077e-10	-0.752673	2.61029e-05	-1.86077e-10	-0.695384
38977848	chr15:38977848:C:A	0.000194255	8.00112	-1.16307	2.40574e-06	-1.79581	-1.28376
38978084	chr15:38978084:T:C	9.007e-08	-1.86077e-10	-0.838292	2.38502e-05	-1.86077e-10	-0.785636
38978089	chr15:38978089:C:T	0.000315043	8.05944	-0.737854	3.0653e-06	-1.79208	-1.0452
38978314	chr15:38978314:T:C	4.65321e-07	2.05289	-1.24904	2.86453e-06	-1.74349	-1.16154
38978426	chr15:38978426:G:T	5.05814e-07	0.111268	0.776022	1.672e-05	-1.66649	0.525673
38978709	chr15:38978709:TA:T	0.000206786	8.05206	-1.1515	2.4197e-06	-1.79356	-1.28023
38978886	chr15:38978886:T:C	0.000194954	8.02679	-1.18516	2.39497e-06	-1.79468	-1.28937
38978964	chr15:38978964:C:T	0.000206543	8.07454	-1.17515	2.40574e-06	-1.79253	-1.28705
38979064	chr15:38979064:G:A	0.000189978	7.99519	-1.1794	2.39448e-06	-1.79616	-1.28811
38979139	chr15:38979139:G:A	6.32053e-07	0.282025	0.82807	1.84746e-05	-1.61562	0.574586
38979476	chr15:38979476:T:C	3.84162e-07	1.8812	-1.26902	2.84138e-06	-1.71587	-1.19727
38979606	chr15:38979606:A:G	6.74442e-07	0.369577	0.805431	1.85969e-05	-1.58804	0.553604
38979678	chr15:38979678:T:C	6.04177e-08	-1.86077e-10	-1.2376	1.49488e-05	-1.86077e-10	-1.2528
38979968	chr15:38979968:T:G	7.65092e-08	-1.86077e-10	-1.00147	2.12624e-05	-1.86077e-10	-0.900487
38980022	chr15:38980022:C:T	9.34264e-05	6.63027	-0.52422	3.7747e-06	-1.81418	-0.814927
38980178	chr15:38980178:A:C	0.000104406	6.70935	-0.492189	3.90035e-06	-1.81498	-0.781385
38980256	chr15:38980256:T:C	8.19525e-05	6.55112	-0.576102	3.62864e-06	-1.8131	-0.85547
38980337	chr15:38980337:G:A	1.67097e-07	-1.86077e-10	-0.220306	3.03511e-05	-1.86077e-10	-0.544596
38980344	chr15:38980344:G:GT	6.10876e-07	0.24357	0.832445	1.85053e-05	-1.61916	0.579782
38980363	chr15:38980363:C:T	8.96817e-05	6.57877	-0.513622	3.80906e-06	-1.81353	-0.806513
38980441	chr15:38980441:T:TG	5.74884e-08	-1.86077e-10	-1.2873	1.45739e-05	-1.86077e-10	-1.2782
38980670	chr15:38980670:T:C	4.35699e-07	1.98825	-1.25018	2.90415e-06	-1.72705	-1.16424
38980932	chr15:38980932:T:G	0.00126611	9.03566	-0.323073	5.40453e-06	-1.68237	-0.587823
38981114	chr15:38981114:T:C	5.79555e-08	-1.86077e-10	-1.2792	1.44103e-05	-1.86077e-10	-1.28949
38981499	chr15:38981499:C:T	1.59414e-08	-1.71859	-0.851366	3.70597e-06	-1.68304	-0.964448
38981604	chr15:38981604:T:C	6.094e-08	-1.86077e-10	-1.22899	1.63894e-05	-1.86077e-10	-1.1608
38981743	chr15:38981743:G:C	9.86135e-05	6.65196	-0.491877	3.90389e-06	-1.81451	-0.780948
38981858	chr15:38981858:A:G	3.74197e-07	-1.86077e-10	0.585902	0.000108106	-1.86077e-10	0.725684
38982060	chr15:38982060:C:A	0.000234007	8.15209	-1.12786	2.47439e-06	-1.78855	-1.26289
38982259	chr15:38982259:C:A	1.55987e-08	-1.70481	-0.886884	3.6598e-06	-1.6655	-0.99452
38982277	chr15:38982277:T:A	9.51584e-06	4.48447	-0.662632	6.22083e-06	-1.32249	-0.80704
38982291	chr15:38982291:T:C	2.20274e-07	0.140355	-0.0843606	7.70272e-06	-1.649	-0.266857
38982408	chr15:38982408:A:G	8.88078e-05	6.53255	-0.477199	3.95625e-06	-1.81287	-0.769264
38982469	chr15:38982469:T:C	8.44264e-05	6.51822	-0.513464	3.84452e-06	-1.8125	-0.798281
38982616	chr15:38982616:T:G	9.98616e-05	6.64588	-0.473222	3.96326e-06	-1.81442	-0.76594
38982761	chr15:38982761:A:T	7.2991e-07	0.418286	0.835756	1.96575e-05	-1.56217	0.583201
38982772	chr15:38982772:G:A	6.45909e-08	-1.86077e-10	-1.17081	1.62027e-05	-1.86077e-10	-1.17225
38982844	chr15:38982844:T:C	9.89713e-08	-1.86077e-10	-0.744049	2.68082e-05	-1.86077e-10	-0.668721
38982894	chr15:38982894:A:G	0.000103325	6.74738	-0.540624	3.75161e-06	-1.81517	-0.820074
38983021	chr15:38983021:T:A	2.57604e-07	0.212546	-3.08617e-10	1.84362e-05	-1.04311	-3.08617e-10
38983120	chr15:38983120:C:T	0.000170996	6.93419	-0.223674	5.11532e-06	-1.81503	-0.510155
38983717	chr15:38983717:T:G	5.76103e-08	-1.86077e-10	-1.28518	1.45078e-05	-1.86077e-10	-1.28274
38983974	chr15:38983974:T:G	5.85314e-08	-1.86077e-10	-1.26932	1.45008e-05	-1.86077e-10	-1.28322
38984027	chr15:38984027:G:A	3.69329e-08	-1.72977	-3.08617e-10	1.32914e-05	-1.37031	-3.08617e-10
38984117	chr15:38984117:A:G	0.000129129	6.9763	-0.546609	3.73891e-06	-1.81447	-0.82417
38984281	chr15:38984281:A:G	5.78189e-08	-1.86077e-10	-1.28156	1.45661e-05	-1.86077e-10	-1.27873
38984321	chr15:38984321:A:G	8.85989e-08	-1.86077e-10	-0.854759	2.12191e-05	-1.86077e-10	-0.902528
38984748	chr15:38984748:T:C	3.35059e-07	1.72973	-1.2543	3.00771e-06	-1.68201	-1.17424
38984815	chr15:38984815:C:A	5.88606e-08	-1.86077e-10	-1.26371	1.50559e-05	-1.86077e-10	-1.24566
38984833	chr15:38984833:C:A	3.39066e-08	-1.81527	-3.08617e-10	8.96539e-06	-1.76406	-3.08617e-10
38984923	chr15:38984923:G:A	4.21616e-07	1.93484	-1.22962	3.01339e-06	-1.71917	-1.1352
38984950	chr15:38984950:G:A	0.000159634	7.66727	-1.02551	2.5513e-06	-1.80697	-1.21385
38985057	chr15:38985057:A:AGAG	8.35957e-05	6.61595	-0.621086	3.52561e-06	-1.81432	-0.883061
38985178	chr15:38985178:A:G	9.85516e-05	6.75099	-0.591533	3.60501e-06	-1.81522	-0.85989
38985307	chr15:38985307:T:C	2.45903e-06	0.865883	1.60276	3.86128e-05	-1.59346	1.28962
38985791	chr15:38985791:T:C	5.88368e-08	-1.86077e-10	-1.26411	1.54137e-05	-1.86077e-10	-1.22217
38986060	chr15:38986060:C:T	9.32356e-05	6.7379	-0.633895	3.46287e-06	-1.81508	-0.90025
38986061	chr15:38986061:A:G	0.000116159	6.94919	-0.625351	3.48669e-06	-1.81475	-0.893727
38986095	chr15:38986095:C:T	0.00467992	10.4928	-0.472897	3.15246e-06	-1.63752	-1.17172
38986407	chr15:38986407:T:G	9.43229e-08	-1.86077e-10	-0.792155	2.55712e-05	-1.86077e-10	-0.715961
38986960	chr15:38986960:C:CTTTAAA	0.000179653	7.31937	-0.559463	3.69485e-06	-1.80968	-0.840806
38987240	chr15:38987240:T:C	3.40946e-08	-1.80974	-3.08617e-10	1.28371e-05	-1.40509	-3.08617e-10
38987274	chr15:38987274:A:C	5.71475e-08	-1.86077e-10	-1.29324	1.43724e-05	-1.86077e-10	-1.29212
38987476	chr15:38987476:T:G	7.4447e-08	-1.86077e-10	-1.02879	1.77736e-05	-1.86077e-10	-1.07971
38987596	chr15:38987596:AT:A	0.00472172	10.4309	-0.402118	3.18908e-06	-1.65346	-1.14424
38987702	chr15:38987702:A:G	0.000205208	7.87036	-0.977455	2.61786e-06	-1.80196	-1.19311
38987717	chr15:38987717:C:T	6.10026e-08	-1.86077e-10	-1.22796	1.5732e-05	-1.86077e-10	-1.20173
38987730	chr15:38987730:C:G	6.52695e-08	-1.86077e-10	-1.16035	1.5866e-05	-1.86077e-10	-1.19325
38988024	chr15:38988024:A:G	1.2282e-07	-1.86077e-10	-0.528162	2.39674e-05	-1.86077e-10	-0.780733
38988052	chr15:38988052:G:A	5.79715e-08	-1.86077e-10	-1.27893	1.50069e-05	-1.86077e-10	-1.24892
38988102	chr15:38988102:T:C	6.80958e-08	-1.86077e-10	-1.11796	1.66614e-05	-1.86077e-10	-1.14433
38988127	chr15:38988127:C:T	6.30497e-08	-1.86077e-10	-1.19496	1.63488e-05	-1.86077e-10	-1.16327
38988599	chr15:38988599:T:G	1.14868e-07	-1.86077e-10	-0.595092	2.26953e-05	-1.86077e-10	-0.83527
38988766	chr15:38988766:T:G	6.35825e-08	-1.86077e-10	-1.18654	1.65171e-05	-1.86077e-10	-1.15304
38989231	chr15:38989231:C:T	4.71431e-07	2.10576	-1.28887	2.66642e-06	-1.73658	-1.24011
38989588	chr15:38989588:T:C	8.68576e-08	-1.86077e-10	-0.874609	2.35969e-05	-1.86077e-10	-0.796314
38989840	chr15:38989840:G:T	7.91601e-08	-1.86077e-10	-0.967407	1.91152e-05	-1.86077e-10	-1.00695
38990280	chr15:38990280:T:C	4.80181e-07	1.97356	-1.13828	3.5521e-06	-1.71516	-0.97473
38990565	chr15:38990565:C:G	6.41285e-07	0.355671	0.768924	1.79632e-05	-1.59245	0.523351
38990739	chr15:38990739:C:T	8.97894e-08	-1.86077e-10	-0.841412	2.44721e-05	-1.86077e-10	-0.759894
38990778	chr15:38990778:T:A	6.34291e-07	2.37574	-1.26211	2.72683e-06	-1.77398	-1.18031
38990782	chr15:38990782:G:A	7.56369e-08	-1.86077e-10	-1.01293	1.90958e-05	-1.86077e-10	-1.00796
38990787	chr15:38990787:G:A	4.10389e-07	0.623137	0.0550892	1.01671e-05	-1.5104	-0.127879
38990805	chr15:38990805:A:G	5.9329e-08	-1.86077e-10	-1.25578	1.47655e-05	-1.86077e-10	-1.26514
38990900	chr15:38990900:C:T	0.000205995	8.08274	-1.18601	2.38754e-06	-1.79663	-1.29053
38990951	chr15:38990951:G:A	4.14591e-07	0.210898	0.477516	1.30705e-05	-1.6378	0.250726
38991510	chr15:38991510:G:A	2.49233e-07	-1.86077e-10	0.179508	4.55216e-05	-1.86077e-10	-0.139242
38991535	chr15:38991535:T:A	0.000340863	8.51298	-1.11262	2.52416e-06	-1.76973	-1.26179
38991566	chr15:38991566:T:C	0.000263931	8.16228	-1.01772	2.66845e-06	-1.78622	-1.18971
38991748	chr15:38991748:G:A	9.47219e-08	-1.86077e-10	-0.787934	1.95142e-05	-1.86077e-10	-0.986288
38991778	chr15:38991778:C:T	0.00361758	11.011	-1.24857	3.09165e-06	-1.5364	-1.29232
38992120	chr15:38992120:A:G	5.73464e-08	-1.86077e-10	-1.28977	1.44324e-05	-1.86077e-10	-1.28795
38992244	chr15:38992244:A:G	5.60357e-07	1.11733	-0.127631	5.16808e-06	-1.80973	-0.505199
38992312	chr15:38992312:A:C	0.0151341	11.6036	-0.41002	3.72781e-06	-1.49564	-1.14597
38992374	chr15:38992374:T:G	8.64937e-08	-1.86077e-10	-0.878807	2.07574e-05	-1.86077e-10	-0.924525
38992562	chr15:38992562:G:A	0.0028286	10.6905	-1.1741	3.00292e-06	-1.57334	-1.28451
38992586	chr15:38992586:C:T	1.34753e-07	-1.86077e-10	-0.435439	3.28591e-05	-1.86077e-10	-0.4652
38992884	chr15:38992884:C:A	0.221309	15.0616	-1.18541	5.19305e-06	-1.0216	-1.2885
38992940	chr15:38992940:A:G	5.75749e-08	-1.86077e-10	-1.28579	1.47941e-05	-1.86077e-10	-1.2632
38993400	chr15:38993400:C:T	4.39735e-08	-1.55529	-3.08617e-10	9.54682e-06	-1.70122	-3.08617e-10
38993434	chr15:38993434:C:A	0.00380386	10.9831	-1.17049	3.13305e-06	-1.53188	-1.28354
38993487	chr15:38993487:G:A	6.47916e-08	-1.86077e-10	-1.1677	1.53314e-05	-1.86077e-10	-1.22753
38994360	chr15:38994360:C:A	6.62302e-08	-1.86077e-10	-1.14574	1.44625e-05	-1.86077e-10	-1.28587
38994427	chr15:38994427:C:T	0.00142539	9.89692	-1.06585	2.91206e-06	-1.66663	-1.22194
38994531	chr15:38994531:G:T	0.00336506	10.8546	-1.1645	3.0739e-06	-1.55276	-1.28172
38994658	chr15:38994658:G:T	2.75514e-08	-1.31168	-0.711144	4.40173e-05	0.354014	-0.52686
38994718	chr15:38994718:C:T	2.49886e-06	1.63143	0.853278	2.92291e-05	-1.1413	0.559031
38994760	chr15:38994760:G:A	4.88286e-08	-1.45056	-3.08617e-10	5.28114e-05	0.0092976	-3.08617e-10
38994785	chr15:38994785:T:C	1.0661e-06	1.85026	-0.217378	1.20414e-05	-1.05805	-0.411027
38995085	chr15:38995085:C:T	0.00409252	10.4678	-0.582041	4.4553e-06	-1.58798	-0.875357
38995183	chr15:38995183:T:C	0.00418057	10.4556	-0.548485	4.56832e-06	-1.58911	-0.849172
38995251	chr15:38995251:T:A	0.00273046	10.377	-0.89585	3.43866e-06	-1.60445	-1.11789
38995309	chr15:38995309:C:T	5.75745e-08	-1.86077e-10	-1.2858	1.45759e-05	-1.86077e-10	-1.27806
38995310	chr15:38995310:G:A	6.65196e-08	-1.86077e-10	-1.14138	1.61416e-05	-1.86077e-10	-1.17603
38995752	chr15:38995752:T:C	1.19442e-06	0.456372	1.29016	3.03537e-05	-1.54988	1.00537
38995979	chr15:38995979:T:C	1.23758e-07	-1.86077e-10	-0.520549	3.34896e-05	-1.86077e-10	-0.446195
38996400	chr15:38996400:A:C	0.0068629	11.3643	-0.961509	3.13833e-06	-1.52195	-1.29179
38996627	chr15:38996627:A:C	7.96578e-08	-1.86077e-10	-0.961139	1.92197e-05	-1.86077e-10	-1.0015
38996816	chr15:38996816:T:C	3.47809e-08	-1.78981	-3.08617e-10	1.01422e-05	-1.64072	-3.08617e-10
38996828	chr15:38996828:G:A	0.00331653	10.9674	-1.2919	3.35677e-06	-1.52496	-1.22149
38997053	chr15:38997053:C:T	0.000429498	8.37912	-0.747627	3.26767e-06	-1.77517	-0.998185
38997406	chr15:38997406:C:T	5.78753e-08	-1.86077e-10	-1.28059	1.43623e-05	-1.86077e-10	-1.29282
38997507	chr15:38997507:G:T	1.13792e-06	2.38188	-0.6838	1.08191e-05	-0.76409	-0.812028
38997633	chr15:38997633:T:C	6.74019e-07	2.43832	-1.26394	2.7083e-06	-1.77692	-1.18419
38997987	chr15:38997987:TC:T	8.61629e-07	2.67238	-1.25243	2.70158e-06	-1.79802	-1.16557
38998540	chr15:38998540:C:G	3.19349e-07	0.540253	-0.112847	9.82721e-06	-1.51031	-0.161965
38999046	chr15:38999046:A:G	6.66997e-08	-1.86077e-10	-1.13868	1.68314e-05	-1.86077e-10	-1.13418
38999334	chr15:38999334:C:T	0.00327876	10.9379	-1.27376	3.14501e-06	-1.54854	-1.26307
38999437	chr15:38999437:G:A	2.06787e-07	-1.86077e-10	-0.00719029	3.86649e-05	-1.86077e-10	-0.302497
38999795	chr15:38999795:G:T	0.00483458	11.2926	-1.24017	3.27499e-06	-1.48417	-1.28695
39000089	chr15:39000089:C:G	0.000496475	8.72635	-0.949944	3.14822e-06	-1.72222	-1.08837
39000192	chr15:39000192:G:A	7.17974e-08	-1.86077e-10	-1.06503	1.74605e-05	-1.86077e-10	-1.09749
39000233	chr15:39000233:C:T	0.014799	11.1712	-3.08617e-10	1.12241e-05	-1.53937	-3.08617e-10
39000300	chr15:39000300:A:G	6.14324e-07	0.580717	0.500927	1.58444e-05	-1.47574	0.281129
39000523	chr15:39000523:G:A	0.00036836	8.42002	-0.942083	3.08407e-06	-1.74872	-1.08246
39000668	chr15:39000668:C:G	5.56116e-06	-1.86077e-10	3.28468	0.00152949	-1.86077e-10	3.37526
39001366	chr15:39001366:T:C	1.11414e-07	0.663461	-1.28909	1.24976e-05	-0.208712	-1.22318
39001478	chr15:39001478:T:C	0.000651908	8.03982	0.00896441	6.03812e-06	-1.77519	-0.384144
39001507	chr15:39001507:A:G	7.72206e-08	-1.86077e-10	-0.992212	1.73069e-05	-1.86077e-10	-1.10633
39001756	chr15:39001756:T:C	8.84378e-08	-1.86077e-10	-0.856579	2.14306e-05	-1.86077e-10	-0.892611
39001862	chr15:39001862:G:C	7.13435e-08	-1.86077e-10	-1.07137	1.70439e-05	-1.86077e-10	-1.12163
39002092	chr15:39002092:G:T	0.00424351	11.0087	-1.08664	3.19445e-06	-1.52062	-1.2754
39002159	chr15:39002159:G:A	0.000687645	8.36781	-0.265664	4.84707e-06	-1.75557	-0.623482
39002176	chr15:39002176:G:T	6.13785e-08	-1.86077e-10	-1.22182	1.50172e-05	-1.86077e-10	-1.24823
39003188	chr15:39003188:T:C	8.288e-08	-1.86077e-10	-0.921485	2.11455e-05	-1.86077e-10	-0.906004
39003294	chr15:39003294:T:C	1.09836e-07	-1.86077e-10	-0.639887	2.61397e-05	-1.86077e-10	-0.693975
39003639	chr15:39003639:ACAAT:A	7.55438e-08	-1.01417	-3.08617e-10	1.23724e-05	-1.44196	-3.08617e-10
39003748	chr15:39003748:A:T	6.02885e-08	-1.86077e-10	-1.23974	1.48058e-05	-1.86077e-10	-1.26241
39004293	chr15:39004293:C:T	7.43033e-08	-1.86077e-10	-1.03072	1.96286e-05	-1.86077e-10	-0.980441
39004444	chr15:39004444:G:T	6.51957e-08	-1.86077e-10	-1.16149	1.645e-05	-1.86077e-10	-1.1571
39004594	chr15:39004594:C:T	6.44585e-08	-1.86077e-10	-1.17286	1.626e-05	-1.86077e-10	-1.16872
39004635	chr15:39004635:G:A	6.31564e-08	-1.86077e-10	-1.19327	1.59365e-05	-1.86077e-10	-1.18882
39004711	chr15:39004711:C:T	3.59354e-08	-1.75715	-3.08617e-10	8.81551e-06	-1.78092	-3.08617e-10
39004713	chr15:39004713:A:G	8.0979e-08	-1.86077e-10	-0.944689	2.06359e-05	-1.86077e-10	-0.930396
39004872	chr15:39004872:G:A	6.44717e-08	-1.86077e-10	-1.17265	1.62642e-05	-1.86077e-10	-1.16846
39005585	chr15:39005585:C:T	0.0245698	12.5307	-0.852518	3.74466e-06	-1.40692	-1.23018
39005594	chr15:39005594:C:T	5.96808e-08	-1.86077e-10	-1.24987	1.47926e-05	-1.86077e-10	-1.2633
39005665	chr15:39005665:G:A	0.00427713	11.0977	-1.16782	3.29127e-06	-1.47258	-1.29357
39005671	chr15:39005671:G:A	0.0100572	11.4397	-0.654748	3.6229e-06	-1.45458	-1.21557
39005684	chr15:39005684:C:T	2.20402e-07	-1.86077e-10	0.0565757	4.20365e-05	-1.86077e-10	-0.21889
39006011	chr15:39006011:T:C	5.28036e-06	-1.86077e-10	3.23287	0.0014522	-1.86077e-10	3.32341
39006186	chr15:39006186:TTAAAC:T	5.99739e-08	-1.86077e-10	-1.24497	1.7175e-05	-1.86077e-10	-1.11397
39006533	chr15:39006533:G:A	6.101e-08	-1.86077e-10	-1.22784	1.77205e-05	-1.86077e-10	-1.0827
39006915	chr15:39006915:G:A	5.97002e-08	-1.86077e-10	-1.24954	1.71628e-05	-1.86077e-10	-1.11469
39007102	chr15:39007102:T:C	5.7113e-08	-1.86077e-10	-1.29385	1.44574e-05	-1.86077e-10	-1.28622
39007139	chr15:39007139:T:C	1.01801e-07	-1.86077e-10	-0.715859	2.49783e-05	-1.86077e-10	-0.73942
39007206	chr15:39007206:T:A	6.13727e-08	-1.86077e-10	-1.22191	1.79143e-05	-1.86077e-10	-1.07183
39007293	chr15:39007293:T:C	4.59323e-08	-1.51171	-3.08617e-10	1.95068e-05	-0.986665	-3.08617e-10
39007483	chr15:39007483:AAT:A	2.24548e-07	-1.86077e-10	0.0752107	4.27564e-05	-1.86077e-10	-0.201911
39007846	chr15:39007846:TTTATC:T	2.28086e-07	-1.86077e-10	0.0908444	4.33529e-05	-1.86077e-10	-0.188055
39008191	chr15:39008191:G:A	6.30777e-08	-1.86077e-10	-1.19451	1.87767e-05	-1.86077e-10	-1.02481
39008367	chr15:39008367:C:G	5.74834e-08	-1.86077e-10	-1.28738	1.43869e-05	-1.86077e-10	-1.29111
39008395	chr15:39008395:G:A	6.39802e-08	-1.86077e-10	-1.1803	1.61394e-05	-1.86077e-10	-1.17616
39008442	chr15:39008442:T:C	8.29648e-08	-1.86077e-10	-0.920463	2.18465e-05	-1.86077e-10	-0.873387
39008596	chr15:39008596:C:T	6.20485e-08	-1.86077e-10	-1.21096	1.82553e-05	-1.86077e-10	-1.05298
39008610	chr15:39008610:T:C	4.01342e-08	-1.64665	-3.08617e-10	1.03476e-05	-1.62068	-3.08617e-10
39008716	chr15:39008716:A:T	6.63443e-07	2.41076	-1.2522	2.60937e-06	-1.79073	-1.20759
39008757	chr15:39008757:G:T	5.80884e-08	-1.86077e-10	-1.27691	1.4479e-05	-1.86077e-10	-1.28473
39008828	chr15:39008828:A:C	5.70772e-08	-1.86077e-10	-1.29447	1.43931e-05	-1.86077e-10	-1.29068
39008954	chr15:39008954:C:T	7.37212e-08	-1.86077e-10	-1.03859	1.93867e-05	-1.86077e-10	-0.992842
39009045	chr15:39009045:A:G	0.00873125	11.4664	-0.822847	3.28733e-06	-1.50007	-1.26728
39009084	chr15:39009084:G:A	5.27823e-08	-1.36443	-0.00827127	6.35393e-05	0.176097	0.0181321
39009126	chr15:39009126:T:C	1.37716e-07	-1.86077e-10	-0.413686	3.35386e-05	-1.86077e-10	-0.444733
39009236	chr15:39009236:GA:G	7.01738e-08	-1.86077e-10	-1.0879	1.84332e-05	-1.86077e-10	-1.04327
39009330	chr15:39009330:T:C	5.73467e-08	-1.86077e-10	-1.28976	1.4529e-05	-1.86077e-10	-1.28128
39009467	chr15:39009467:G:T	1.12937e-06	2.82651	-1.13598	2.46498e-06	-1.80113	-1.25412
39009653	chr15:39009653:C:T	5.70668e-08	-1.86077e-10	-1.29466	1.43908e-05	-1.86077e-10	-1.29084
39010016	chr15:39010016:A:G	5.84589e-08	-1.86077e-10	-1.27056	1.45778e-05	-1.86077e-10	-1.27793
39010063	chr15:39010063:T:C	6.96902e-08	-1.86077e-10	-1.09482	1.68815e-05	-1.86077e-10	-1.13121
39010313	chr15:39010313:A:G	9.81275e-08	-1.86077e-10	-0.752611	2.00692e-05	-1.86077e-10	-0.958243
39010437	chr15:39010437:T:G	1.03866e-07	0.568212	-1.26399	1.23416e-05	-0.294608	-1.14985
39010999	chr15:39010999:G:A	5.12086e-08	-1.40297	-3.08617e-10	8.66863e-06	-1.79772	-3.08617e-10
39011011	chr15:39011011:G:C	1.61945e-08	-1.69827	-0.855941	3.80328e-06	-1.65264	-0.96893
39011041	chr15:39011041:A:G	1.11996e-07	0.630628	-1.25104	1.33149e-05	-0.245406	-1.12314
39011512	chr15:39011512:C:T	3.39942e-07	-1.86077e-10	0.489895	0.000122652	-1.86077e-10	0.851923
39011513	chr15:39011513:G:A	7.59133e-08	-1.86077e-10	-1.00929	1.65501e-05	-1.86077e-10	-1.15104
39011875	chr15:39011875:G:C	8.07631e-08	-1.86077e-10	-0.947358	2.12691e-05	-1.86077e-10	-0.900172
39011918	chr15:39011918:A:T	6.71943e-07	2.42803	-1.25673	2.41708e-06	-1.7816	-1.29327
39012138	chr15:39012138:T:G	3.55953e-07	-1.86077e-10	0.535921	6.5007e-05	-1.86077e-10	0.217066
39012143	chr15:39012143:C:T	2.19554e-06	1.92659	0.428714	2.40578e-05	-0.961458	0.184486
39012379	chr15:39012379:A:C	5.46853e-07	2.25529	-1.28999	2.48449e-06	-1.76038	-1.28698
39012720	chr15:39012720:GATAA:G	5.33654e-07	-1.86077e-10	0.940869	0.000205741	-1.86077e-10	1.36919
39012730	chr15:39012730:T:C	5.72094e-08	-1.86077e-10	-1.29216	1.43461e-05	-1.86077e-10	-1.29395
39012930	chr15:39012930:A:T	3.48438e-07	-1.86077e-10	0.514582	5.98342e-05	-1.86077e-10	0.134148
39012959	chr15:39012959:C:A	1.68079e-06	-1.86077e-10	2.08814	0.000563793	-1.86077e-10	2.37726
39013019	chr15:39013019:A:C	3.04826e-07	-1.86077e-10	0.380861	0.00010723	-1.86077e-10	0.717542
39013145	chr15:39013145:A:G	4.63696e-07	2.0659	-1.26554	3.01081e-06	-1.75778	-1.09744
39013178	chr15:39013178:C:G	3.12588e-07	0.682706	-0.276698	1.57557e-05	-1.42455	0.224325
39013242	chr15:39013242:C:T	0.000133858	7.42869	-0.963032	2.36545e-06	-1.80916	-1.2873
39013332	chr15:39013332:G:A	6.25359e-07	0.116423	0.983024	2.08755e-05	-1.63515	0.716299
39013567	chr15:39013567:A:G	1.795e-07	-0.148703	-3.08617e-10	0.00010378	0.684845	-3.08617e-10
39013603	chr15:39013603:C:T	2.36235e-07	0.550634	-0.424685	6.02567e-06	-1.50172	-0.659679
39013653	chr15:39013653:G:A	8.50351e-08	-0.963161	0.0673469	1.81261e-05	-1.42436	0.364279
39013799	chr15:39013799:G:A	4.9839e-06	-1.86077e-10	3.17509	0.00137294	-1.86077e-10	3.26728
39013819	chr15:39013819:C:T	8.39832e-08	-1.86077e-10	-0.908262	1.9806e-05	-1.86077e-10	-0.971446
39013849	chr15:39013849:TC:T	2.30363e-07	0.100779	-3.08617e-10	1.72529e-05	-1.10945	-3.08617e-10
39013869	chr15:39013869:G:A	2.27464e-07	-1.86077e-10	0.0881111	4.2114e-05	-1.86077e-10	-0.21705
39013947	chr15:39013947:C:T	6.87816e-08	-1.86077e-10	-1.10794	1.46389e-05	-1.86077e-10	-1.27375
39013991	chr15:39013991:A:G	5.02251e-07	2.1087	-1.22848	4.62057e-05	1.14886	-1.27319
39014043	chr15:39014043:C:G	4.28901e-07	2.01699	-1.29464	4.26667e-05	1.07715	-1.28116
39014108	chr15:39014108:G:A	6.59062e-08	-1.86077e-10	-1.15065	1.78758e-05	-1.86077e-10	-1.07398
39014170	chr15:39014170:G:A	2.18145e-07	1.10506	-1.05878	4.13132e-06	-1.62964	-0.909192
39014182	chr15:39014182:C:T	4.02023e-08	-1.64495	-3.08617e-10	9.16703e-06	-1.74182	-3.08617e-10
39014253	chr15:39014253:C:T	2.04996e-07	0.844469	-0.860356	6.21541e-06	-1.53131	-0.599083
39014305	chr15:39014305:T:C	2.71064e-07	1.28522	-1.02175	4.14515e-06	-1.6732	-0.862288
39014632	chr15:39014632:A:G	4.94527e-08	-0.153565	-1.2843	4.38287e-06	-1.19392	-1.28581
39014644	chr15:39014644:G:A	7.01645e-08	-1.86077e-10	-1.08804	1.9329e-05	-1.86077e-10	-0.995825
39014665	chr15:39014665:A:G	6.1205e-07	2.33903	-1.26109	2.36454e-06	-1.80228	-1.29457
39014717	chr15:39014717:G:A	5.16116e-06	-1.86077e-10	3.21004	0.00141864	-1.86077e-10	3.30003
39015286	chr15:39015286:C:T	5.80256e-08	-1.86077e-10	-1.278	1.4441e-05	-1.86077e-10	-1.28736
39015419	chr15:39015419:T:C	5.80973e-08	-1.86077e-10	-1.27676	1.49982e-05	-1.86077e-10	-1.2495
39015600	chr15:39015600:C:T	9.53368e-08	-1.86077e-10	-0.781463	2.71446e-05	-1.86077e-10	-0.656251
39015607	chr15:39015607:C:T	5.91153e-08	-1.86077e-10	-1.25939	1.53835e-05	-1.86077e-10	-1.22413
39015728	chr15:39015728:C:T	4.79638e-06	-1.86077e-10	3.13674	0.00130992	-1.86077e-10	3.22029
39015968	chr15:39015968:T:G	6.69115e-08	-1.86077e-10	-1.13551	1.82918e-05	-1.86077e-10	-1.05097
39016176	chr15:39016176:G:A	7.55468e-08	-1.86077e-10	-1.01413	2.11292e-05	-1.86077e-10	-0.906771
39016667	chr15:39016667:G:A	7.22465e-07	0.993317	0.250472	1.89087e-05	-1.58926	0.571449
39016694	chr15:39016694:G:A	7.58673e-08	-1.86077e-10	-1.00989	2.12136e-05	-1.86077e-10	-0.902789
39016881	chr15:39016881:C:A	5.93942e-07	0.798547	0.249355	1.95502e-05	-1.53232	0.547872
39016905	chr15:39016905:G:C	1.3364e-07	-1.86077e-10	-0.44373	3.96567e-05	-1.86077e-10	-0.277169
39017165	chr15:39017165:T:A	2.61047e-06	3.45869	-0.930285	3.78358e-06	-1.5943	-1.03246
39017415	chr15:39017415:C:G	0.000126074	7.25501	-0.849258	2.93179e-06	-1.78871	-1.09311
39017560	chr15:39017560:T:C	6.0013e-08	-1.86077e-10	-1.24432	1.57118e-05	-1.86077e-10	-1.20302
39017614	chr15:39017614:T:C	7.66933e-05	7.07284	-1.16414	2.37687e-06	-1.81353	-1.27812
39017637	chr15:39017637:C:T	2.67799e-07	1.18136	-0.930005	5.0033e-06	-1.63866	-0.708673
39018017	chr15:39018017:C:T	5.8654e-08	-1.86077e-10	-1.26722	1.46497e-05	-1.86077e-10	-1.27301
39018362	chr15:39018362:T:C	5.87836e-08	-1.86077e-10	-1.26502	1.52613e-05	-1.86077e-10	-1.23211
39018853	chr15:39018853:A:G	2.58908e-07	-1.86077e-10	0.217592	7.3613e-05	-1.86077e-10	0.341393
39019349	chr15:39019349:T:C	1.74313e-07	1.05506	-1.23309	3.30838e-06	-1.6151	-1.14587
39019428	chr15:39019428:A:G	8.32677e-07	0.224245	1.16152	2.67116e-05	-1.58325	0.910917
39019652	chr15:39019652:G:A	7.50957e-08	-1.02012	-3.08617e-10	1.24633e-05	-1.43464	-3.08617e-10
39020140	chr15:39020140:C:A	8.03987e-08	-1.86077e-10	-0.951881	1.89899e-05	-1.86077e-10	-1.01352
39020389	chr15:39020389:C:T	1.16925e-07	0.626434	-1.20378	3.98576e-06	-1.47627	-1.09843
39020462	chr15:39020462:T:A	2.00434e-07	-1.86077e-10	-0.0383941	5.5074e-05	-1.86077e-10	0.0512492
39020463	chr15:39020463:T:A	2.05932e-06	1.62376	0.667493	2.74614e-05	-1.06717	0.422523
39020529	chr15:39020529:T:C	1.61171e-07	-1.86077e-10	-0.256414	3.27958e-05	-1.86077e-10	-0.46713
39020639	chr15:39020639:C:T	1.15482e-07	-1.86077e-10	-0.589762	3.37109e-05	-1.86077e-10	-0.439607
39020912	chr15:39020912:T:C	1.96345e-08	-1.17124	-1.19035	6.96726e-06	-0.760703	-1.2555
39021141	chr15:39021141:T:C	1.3894e-08	-1.52926	-1.17816	2.75964e-06	-1.69965	-1.24268
39021179	chr15:39021179:A:G	7.58967e-08	-1.86077e-10	-1.0095	1.65674e-05	-1.86077e-10	-1.14999
39021201	chr15:39021201:C:G	0.000509558	7.65398	0.148443	6.11087e-06	-1.74806	-0.399297
39021254	chr15:39021254:C:G	1.35443e-08	-1.5904	-1.14251	4.94186e-06	-1.32694	-1.03275
39021562	chr15:39021562:G:A	1.33461e-08	-1.46122	-1.28644	4.82931e-06	-1.12862	-1.25411
39021953	chr15:39021953:A:T	1.85298e-07	1.07792	-1.19484	3.40921e-06	-1.64001	-1.09094
39021979	chr15:39021979:C:T	2.78901e-07	-1.86077e-10	0.291978	7.96885e-05	-1.86077e-10	0.420696
39022944	chr15:39022944:T:C	7.98108e-08	-1.86077e-10	-0.959219	1.71724e-05	-1.86077e-10	-1.11413
39023157	chr15:39023157:G:C	3.26922e-07	1.68269	-1.23184	3.20697e-06	-1.54153	-1.25058
39023288	chr15:39023288:G:C	3.72997e-08	-1.81409	0.0941943	8.99889e-06	-1.79008	0.0297542
39023437	chr15:39023437:A:G	1.8233e-08	-1.21449	-1.22116	6.37508e-06	-0.832496	-1.27254
39023624	chr15:39023624:G:A	6.76523e-08	-1.86077e-10	-1.1245	1.70964e-05	-1.86077e-10	-1.11856
39023885	chr15:39023885:A:G	2.08961e-07	1.1817	-1.17843	2.16015e-05	0.356029	-1.24069
39024734	chr15:39024734:G:A	1.24777e-08	-1.52394	-1.291	4.22452e-06	-1.22465	-1.29187
39025788	chr15:39025788:G:A	8.81286e-08	-1.86077e-10	-0.860081	2.16021e-05	-1.86077e-10	-0.88464
39025836	chr15:39025836:C:T	1.12691e-07	-0.614228	-3.08617e-10	9.71962e-06	-1.68328	-3.08617e-10
39025869	chr15:39025869:G:A	9.57533e-08	-1.86077e-10	-0.777104	2.54497e-05	-1.86077e-10	-0.720727
39025952	chr15:39025952:A:G	1.16292e-07	-1.86077e-10	-0.582771	2.95255e-05	-1.86077e-10	-0.572176
39026257	chr15:39026257:CA:C	2.98694e-08	-1.80296	-0.139086	5.62058e-06	-1.80307	-0.427921
39026549	chr15:39026549:A:G	1.57573e-07	-0.278991	-3.08617e-10	4.4384e-05	-0.16455	-3.08617e-10
39026754	chr15:39026754:C:T	2.79075e-08	-1.81448	-0.195507	6.71299e-06	-1.76523	-0.288152
39027000	chr15:39027000:T:C	6.16618e-08	-1.86077e-10	-1.21721	1.6422e-05	-1.86077e-10	-1.1588
39027220	chr15:39027220:A:G	2.18676e-07	1.22389	-1.17518	2.47601e-05	0.355236	-1.10343
39027372	chr15:39027372:A:G	5.37411e-07	2.21469	-1.26681	2.97077e-06	-1.69893	-1.16967
39027499	chr15:39027499:A:G	1.48439e-07	-1.86077e-10	-0.338704	3.84627e-05	-1.86077e-10	-0.307741
39027902	chr15:39027902:C:T	7.54888e-08	-1.86077e-10	-1.01489	1.72797e-05	-1.86077e-10	-1.10789
39027970	chr15:39027970:A:C	1.21164e-07	-1.86077e-10	-0.541732	2.95523e-05	-1.86077e-10	-0.571268
39028052	chr15:39028052:A:C	1.20723e-07	-1.86077e-10	-0.54538	2.94467e-05	-1.86077e-10	-0.574847
39028723	chr15:39028723:T:C	7.98708e-08	-0.816153	-0.142315	0.000162612	1.06227	0.0716642
39028990	chr15:39028990:A:G	4.93461e-08	-1.44002	-3.08617e-10	8.63482e-06	-1.80163	-3.08617e-10
39029280	chr15:39029280:A:G	1.20602e-08	-1.73707	-1.1119	4.84308e-06	-1.17359	-1.20629
39029388	chr15:39029388:G:A	1.98912e-08	-1.71143	-0.637172	5.27813e-06	-1.59276	-0.701103
39029418	chr15:39029418:C:T	5.93219e-08	-1.86077e-10	-1.2559	1.54402e-05	-1.86077e-10	-1.22046
39030148	chr15:39030148:T:C	7.45834e-08	-1.86077e-10	-1.02696	1.71932e-05	-1.86077e-10	-1.11292
39030221	chr15:39030221:A:G	1.08036e-06	2.93322	-1.28705	2.54124e-06	-1.77102	-1.25376
39030754	chr15:39030754:G:A	5.77206e-08	-1.86077e-10	-1.28326	1.48229e-05	-1.86077e-10	-1.26126
39031241	chr15:39031241:G:A	5.72147e-08	-1.86077e-10	-1.29207	1.45687e-05	-1.86077e-10	-1.27855
39031256	chr15:39031256:A:G	2.15306e-07	-1.86077e-10	0.0331814	4.72558e-05	-1.86077e-10	-0.101853
39031577	chr15:39031577:A:G	4.03515e-08	-1.64125	-3.08617e-10	1.01181e-05	-1.6431	-3.08617e-10
39031820	chr15:39031820:T:A	5.83085e-08	-1.86077e-10	-1.27313	1.51426e-05	-1.86077e-10	-1.23992
39032425	chr15:39032425:A:C	1.22655e-08	-1.72839	-1.1037	2.89625e-06	-1.78546	-1.10855
39032489	chr15:39032489:G:A	6.54674e-07	2.08052	-0.935265	3.70717e-06	-1.64385	-1.00331
39032679	chr15:39032679:A:C	2.49503e-06	3.37273	-0.889556	8.54513e-06	-0.893908	-0.91816
39033156	chr15:39033156:G:A	1.94322e-08	-1.75786	-0.614092	4.98365e-06	-1.80039	-0.550881
39033286	chr15:39033286:A:T	1.00933e-08	-1.81452	-1.21249	2.51275e-06	-1.77938	-1.25667
39033416	chr15:39033416:A:G	9.651e-09	-1.77872	-1.2931	2.98131e-06	-1.57373	-1.29133
39034263	chr15:39034263:A:G	6.28922e-08	-1.86077e-10	-1.19746	1.56825e-05	-1.86077e-10	-1.20488
39034638	chr15:39034638:G:A	2.63964e-08	-0.997901	-1.06775	3.05848e-05	0.449427	-0.986352
39035706	chr15:39035706:T:G	6.12638e-08	-1.86077e-10	-1.22369	1.48377e-05	-1.86077e-10	-1.26026
39035712	chr15:39035712:A:G	4.7162e-07	-1.34804	2.16534	0.000123574	-1.22802	2.08743
39035819	chr15:39035819:C:T	6.00223e-08	-1.86077e-10	-1.24416	1.49854e-05	-1.86077e-10	-1.25035
39036073	chr15:39036073:A:G	6.14042e-08	-1.86077e-10	-1.2214	1.59038e-05	-1.86077e-10	-1.19087
39036284	chr15:39036284:G:C	8.11333e-08	-0.942785	-3.08617e-10	2.67253e-05	-0.671818	-3.08617e-10
39036352	chr15:39036352:C:A	1.29031e-07	-0.478827	-3.08617e-10	4.84172e-05	-0.0775735	-3.08617e-10
39036428	chr15:39036428:A:G	1.3099e-08	-1.53514	-1.2312	3.59826e-06	-1.45219	-1.22479
39036656	chr15:39036656:G:C	1.57368e-06	-1.86077e-10	2.02229	0.000366334	-1.86077e-10	1.94612
39036715	chr15:39036715:A:T	8.35883e-08	-1.86077e-10	-0.912975	2.02058e-05	-1.86077e-10	-0.951458
39036791	chr15:39036791:T:C	1.56167e-07	-1.86077e-10	-0.28795	3.80486e-05	-1.86077e-10	-0.318566
39036947	chr15:39036947:C:T	5.12253e-07	1.51709	-0.61715	0.000197828	1.84001	-0.510043
39037210	chr15:39037210:T:A	5.78993e-08	-1.86077e-10	-1.28017	1.46404e-05	-1.86077e-10	-1.27364
39037437	chr15:39037437:G:A	1.59401e-07	-1.86077e-10	-0.267456	3.74306e-05	-1.86077e-10	-0.334941
39037503	chr15:39037503:G:A	1.37143e-06	-1.86077e-10	1.88473	0.000374286	-1.86077e-10	1.96759
39037718	chr15:39037718:T:C	3.21764e-07	-1.36547	1.80041	8.75179e-05	-1.20813	1.72255
39037825	chr15:39037825:C:T	1.78337e-08	-1.17207	-1.28572	1.89996e-05	0.281482	-1.2945
39037918	chr15:39037918:G:C	6.61217e-08	-1.86077e-10	-1.14738	1.67327e-05	-1.86077e-10	-1.14006
39037973	chr15:39037973:T:C	2.71526e-08	-0.852357	-1.18505	3.28945e-05	0.781885	-1.24601
39038017	chr15:39038017:T:G	1.47707e-07	-1.86077e-10	-0.343648	3.59369e-05	-1.86077e-10	-0.375666
39038113	chr15:39038113:G:A	9.59029e-08	-1.86077e-10	-0.775542	2.23708e-05	-1.86077e-10	-0.849675
39038560	chr15:39038560:A:G	2.08946e-08	-1.0104	-1.28899	2.62394e-05	0.5801	-1.27027
39038590	chr15:39038590:G:A	3.03492e-08	-0.945673	-0.980434	3.33874e-05	0.661215	-1.11047
39038919	chr15:39038919:A:G	1.16663e-07	-0.579588	-3.08617e-10	1.95535e-05	-0.984273	-3.08617e-10
39039139	chr15:39039139:G:A	2.29198e-07	0.0957076	-3.08617e-10	9.31887e-05	0.577197	-3.08617e-10
39039244	chr15:39039244:A:G	5.70722e-08	-1.86077e-10	-1.29456	1.4336e-05	-1.86077e-10	-1.29466
39039495	chr15:39039495:T:C	6.0897e-08	-1.86077e-10	-1.22969	1.52384e-05	-1.86077e-10	-1.23361
39039593	chr15:39039593:G:T	8.77421e-08	-0.938624	0.0741473	7.97238e-05	0.654006	-0.232867
39039963	chr15:39039963:C:T	1.12484e-07	-1.86077e-10	-0.616071	2.74896e-05	-1.86077e-10	-0.643621
39040530	chr15:39040530:A:G	1.14935e-07	-1.86077e-10	-0.594515	2.78935e-05	-1.86077e-10	-0.629034
39040664	chr15:39040664:A:G	6.15477e-08	-1.86077e-10	-1.21907	1.60858e-05	-1.86077e-10	-1.17949
39041112	chr15:39041112:A:T	1.04486e-07	-0.68983	-3.08617e-10	3.78787e-05	-0.323041	-3.08617e-10
39041454	chr15:39041454:C:T	8.55944e-08	-1.86077e-10	-0.889259	2.06167e-05	-1.86077e-10	-0.93133
39041751	chr15:39041751:T:C	9.67786e-08	-0.766453	-3.08617e-10	3.46376e-05	-0.412489	-3.08617e-10
39042186	chr15:39042186:G:A	2.89966e-08	-0.753524	-1.21818	3.91162e-05	0.95916	-1.25005
39042220	chr15:39042220:A:G	9.19971e-08	-1.86077e-10	-0.817122	2.28342e-05	-1.86077e-10	-0.829169
39042328	chr15:39042328:A:G	1.06746e-07	-0.668431	-3.08617e-10	3.89185e-05	-0.295958	-3.08617e-10
39042360	chr15:39042360:T:C	2.88362e-08	-0.763259	-1.21399	5.8289e-06	-0.974527	-1.22007
39042371	chr15:39042371:G:A	1.0512e-07	-1.86077e-10	-0.683773	2.59739e-05	-1.86077e-10	-0.700337
39042381	chr15:39042381:A:T	5.71088e-08	-1.86077e-10	-1.29392	1.43938e-05	-1.86077e-10	-1.29063
39042930	chr15:39042930:A:G	5.79879e-08	-1.86077e-10	-1.27864	1.48006e-05	-1.86077e-10	-1.26276
39043064	chr15:39043064:C:T	2.02949e-07	-1.86077e-10	-0.0259249	4.92176e-05	-1.86077e-10	-0.0611781
39043543	chr15:39043543:G:C	5.71756e-08	-1.86077e-10	-1.29275	1.43367e-05	-1.86077e-10	-1.2946
39043566	chr15:39043566:CTT:C	2.32002e-08	-0.902776	-1.29194	3.33316e-06	-1.45894	-1.29457
39043736	chr15:39043736:T:C	1.16484e-08	-1.60561	-1.2781	6.14684e-06	-0.847937	-1.29356
39044018	chr15:39044018:T:A	8.02771e-08	-1.86077e-10	-0.953395	2.09625e-05	-1.86077e-10	-0.914695
39044464	chr15:39044464:A:G	6.18378e-08	-1.86077e-10	-1.21436	1.51844e-05	-1.86077e-10	-1.23716
39044523	chr15:39044523:C:T	6.46629e-08	-1.86077e-10	-1.16969	1.69415e-05	-1.86077e-10	-1.12766
39044689	chr15:39044689:T:C	6.99003e-08	-1.86077e-10	-1.09181	1.67415e-05	-1.86077e-10	-1.13954
39045020	chr15:39045020:T:C	7.63445e-08	-1.86077e-10	-1.00362	1.71056e-05	-1.86077e-10	-1.11802
39045271	chr15:39045271:T:C	1.04372e-07	-0.690915	-3.08617e-10	3.76796e-05	-0.328311	-3.08617e-10
39045520	chr15:39045520:G:A	8.42591e-08	-1.86077e-10	-0.904982	2.195e-05	-1.86077e-10	-0.868664
39045627	chr15:39045627:A:G	1.4274e-07	-1.86077e-10	-0.377851	3.56862e-05	-1.86077e-10	-0.382664
39046062	chr15:39046062:A:G	4.15884e-08	-0.334127	-1.27693	8.57527e-06	-0.528707	-1.27984
39046618	chr15:39046618:C:T	7.19224e-08	-1.86077e-10	-1.06329	1.74456e-05	-1.86077e-10	-1.09834
39046619	chr15:39046619:G:A	6.94692e-08	-1.86077e-10	-1.098	1.66407e-05	-1.86077e-10	-1.14558
39046753	chr15:39046753:AAAAAT:A	3.9069e-08	-0.479026	-1.19452	8.08199e-06	-0.666901	-1.20089
39048064	chr15:39048064:G:A	2.56946e-06	-1.86077e-10	2.51257	0.000705503	-1.86077e-10	2.60148
39048380	chr15:39048380:G:A	1.19161e-07	-1.86077e-10	-0.5584	2.94792e-05	-1.86077e-10	-0.573746
39048458	chr15:39048458:C:A	6.25541e-08	-1.86077e-10	-1.20285	1.56289e-05	-1.86077e-10	-1.20831
39048531	chr15:39048531:T:G	1.76925e-08	-1.18995	-1.27579	3.78121e-06	-1.35032	-1.27707
39048546	chr15:39048546:C:T	3.95338e-07	0.640864	-3.08617e-10	0.000122398	0.849851	-3.08617e-10
39048554	chr15:39048554:C:T	5.75087e-08	-1.86077e-10	-1.28694	1.43594e-05	-1.86077e-10	-1.29302
39049688	chr15:39049688:C:G	1.40082e-08	-1.76238	-0.936857	3.81235e-06	-1.67609	-0.943093
39049899	chr15:39049899:G:C	6.24945e-08	-1.86077e-10	-1.2038	1.52727e-05	-1.86077e-10	-1.23136
39049927	chr15:39049927:T:C	5.56868e-08	-0.880683	-0.438453	3.99647e-05	-0.093767	-0.175667
39050113	chr15:39050113:G:A	5.76116e-08	-1.86077e-10	-1.28515	1.4665e-05	-1.86077e-10	-1.27197
39050502	chr15:39050502:AGAAACTCAC:A	4.75114e-08	-0.185766	-1.29214	8.72235e-05	1.80222	-1.29118
39050525	chr15:39050525:G:A	3.09519e-06	-1.86077e-10	2.69873	0.000856424	-1.86077e-10	2.79534
39050576	chr15:39050576:A:G	7.36101e-08	-1.0401	-3.08617e-10	1.12776e-05	-1.53461	-3.08617e-10
39050612	chr15:39050612:T:C	6.22289e-08	-1.86077e-10	-1.20806	1.54327e-05	-1.86077e-10	-1.22094
39050794	chr15:39050794:G:A	1.08346e-07	-0.653545	-3.08617e-10	2.01809e-05	-0.952691	-3.08617e-10
39050831	chr15:39050831:T:C	3.79386e-08	-1.27149	-0.43142	3.00751e-05	0.0415191	-0.595252
39051023	chr15:39051023:A:T	7.48072e-08	-1.86077e-10	-1.02396	1.93924e-05	-1.86077e-10	-0.992548
39052031	chr15:39052031:T:C	1.07432e-08	-1.81486	-1.14975	2.78517e-06	-1.80444	-1.12868
39052416	chr15:39052416:A:G	9.75514e-08	-1.86077e-10	-0.7585	2.30221e-05	-1.86077e-10	-0.820977
39052558	chr15:39052558:A:G	1.84523e-08	-1.14539	-1.2783	5.92373e-06	-0.900364	-1.2781
39052728	chr15:39052728:A:G	1.18581e-07	-0.563282	-3.08617e-10	2.69871e-05	-0.662069	-3.08617e-10
39053089	chr15:39053089:C:A	6.84676e-08	-1.86077e-10	-1.11252	1.66616e-05	-1.86077e-10	-1.14433
39053772	chr15:39053772:G:A	5.75677e-08	-1.86077e-10	-1.28592	1.45388e-05	-1.86077e-10	-1.28061
39053876	chr15:39053876:A:G	1.58693e-08	-1.36994	-1.20455	4.8587e-06	-1.18406	-1.19259
39054236	chr15:39054236:G:A	6.26435e-08	0.080146	-1.28157	1.43936e-05	-0.00878928	-1.28185
39054273	chr15:39054273:T:C	7.69258e-07	1.30655	-3.08617e-10	0.000172424	1.19253	-3.08617e-10
39054582	chr15:39054582:T:C	6.27879e-08	-1.86077e-10	-1.19912	1.57328e-05	-1.86077e-10	-1.20168
39054620	chr15:39054620:T:C	7.78075e-08	-1.86077e-10	-0.984641	2.03703e-05	-1.86077e-10	-0.943349
39054813	chr15:39054813:T:C	1.06028e-07	-1.86077e-10	-0.675176	2.45687e-05	-1.86077e-10	-0.755957
39054838	chr15:39054838:G:A	9.93276e-09	-1.74839	-1.29465	2.72335e-06	-1.6612	-1.29437
39054845	chr15:39054845:A:G	1.47294e-08	-1.40426	-1.24477	4.46591e-06	-1.22739	-1.23357
39054923	chr15:39054923:A:G	2.68251e-08	-0.776492	-1.27305	3.66095e-05	0.929896	-1.28702
39054991	chr15:39054991:T:C	5.33562e-08	-0.102002	-1.25989	0.000102934	1.96525	-1.28859
39055114	chr15:39055114:A:G	8.51821e-08	0.384849	-1.27894	1.95604e-05	0.295075	-1.279
39055321	chr15:39055321:A:C	1.0722e-07	-0.664	-3.08617e-10	3.8657e-05	-0.302702	-3.08617e-10
39056088	chr15:39056088:T:C	1.22986e-07	-1.86077e-10	-0.526807	3.24985e-05	-1.86077e-10	-0.476234
39056705	chr15:39056705:A:G	3.61356e-06	-1.86077e-10	2.85357	0.00100507	-1.86077e-10	2.95538
39056917	chr15:39056917:C:G	5.84482e-08	-1.86077e-10	-1.27074	1.48044e-05	-1.86077e-10	-1.2625
39057151	chr15:39057151:A:G	5.89126e-08	-1.86077e-10	-1.26282	1.51045e-05	-1.86077e-10	-1.24244
39057358	chr15:39057358:A:C	1.33447e-07	-0.445176	-3.08617e-10	4.97617e-05	-0.0501828	-3.08617e-10
39057561	chr15:39057561:A:G	6.12846e-08	0.070146	-1.2935	0.000124039	2.15748	-1.29431
39057665	chr15:39057665:C:T	6.10606e-08	-1.86077e-10	-1.22701	1.52047e-05	-1.86077e-10	-1.23583
39057692	chr15:39057692:CCA:C	1.10088e-08	-1.81517	-1.12501	3.26611e-06	-1.69417	-1.07966
39057959	chr15:39057959:G:T	4.68561e-08	-0.198416	-1.29338	9.62086e-06	-0.401036	-1.29246
39058383	chr15:39058383:C:T	3.64719e-07	-1.36422	1.92447	9.55882e-05	-1.2479	1.85052
39058544	chr15:39058544:T:C	8.65304e-08	-1.86077e-10	-0.878383	2.05863e-05	-1.86077e-10	-0.932805
39058950	chr15:39058950:T:C	7.57262e-08	-1.86077e-10	-1.01175	1.84223e-05	-1.86077e-10	-1.04387
39059736	chr15:39059736:A:T	1.58143e-08	-1.8136	-0.764367	4.9316e-06	-1.3732	-0.988571
39060190	chr15:39060190:C:T	5.71318e-08	-1.86077e-10	-1.29352	1.4364e-05	-1.86077e-10	-1.29271
39060487	chr15:39060487:T:G	7.25249e-08	-1.86077e-10	-1.05495	1.77123e-05	-1.86077e-10	-1.08317
39060906	chr15:39060906:T:C	3.46542e-08	-1.79346	-3.08617e-10	9.44151e-06	-1.71231	-3.08617e-10
39061118	chr15:39061118:A:C	2.29777e-08	-0.943985	-1.26037	2.71766e-05	0.623405	-1.27848
39061771	chr15:39061771:TG:T	1.65383e-07	-1.86077e-10	-0.230617	3.77241e-05	-1.86077e-10	-0.327131
39062332	chr15:39062332:G:A	5.82347e-08	-1.86077e-10	-1.2744	1.46494e-05	-1.86077e-10	-1.27303
39062798	chr15:39062798:G:C	5.93146e-08	-1.86077e-10	-1.25602	1.48538e-05	-1.86077e-10	-1.25917
39062923	chr15:39062923:C:T	5.78203e-08	-1.86077e-10	-1.28154	1.44168e-05	-1.86077e-10	-1.28904
39063142	chr15:39063142:A:C	5.77052e-08	-1.86077e-10	-1.28353	1.44752e-05	-1.86077e-10	-1.285
39063531	chr15:39063531:T:C	2.48742e-08	-1.30275	-0.822294	4.21963e-06	-1.69279	-0.824888
39063536	chr15:39063536:C:A	1.10328e-08	-1.7121	-1.22591	5.07192e-06	-1.10568	-1.22803
39063659	chr15:39063659:G:A	1.10905e-07	-1.03341	0.40321	6.28575e-05	0.0550395	0.128401
39064070	chr15:39064070:C:A	1.02433e-08	-1.8106	-1.20165	2.50403e-06	-1.81303	-1.22649
39064552	chr15:39064552:A:G	1.64558e-08	-1.81492	-0.723284	3.99056e-06	-1.81233	-0.761172
39064610	chr15:39064610:C:T	6.50082e-08	-1.86077e-10	-1.16437	1.56944e-05	-1.86077e-10	-1.20413
39064726	chr15:39064726:C:T	6.27795e-08	-1.86077e-10	-1.19925	1.52468e-05	-1.86077e-10	-1.23306
39065010	chr15:39065010:T:A	1.94457e-07	1.03068	-1.09934	4.12488e-05	0.851612	-1.08942
39065039	chr15:39065039:T:C	1.47429e-08	-1.81356	-0.834557	3.4347e-06	-1.81468	-0.908821
39065080	chr15:39065080:C:T	3.893e-07	-1.86077e-10	0.625471	9.19016e-05	-1.86077e-10	0.563289
39065508	chr15:39065508:A:G	1.31406e-08	-1.67714	-1.08604	6.23999e-06	-1.03526	-1.09119
39066003	chr15:39066003:C:T	7.3385e-08	-0.964675	-0.0784836	4.63678e-05	0.151064	-0.271888
39066536	chr15:39066536:G:A	1.08036e-08	-1.75008	-1.20891	4.74669e-06	-1.20384	-1.19614
39066888	chr15:39066888:C:T	7.48025e-08	-1.86077e-10	-1.02403	1.78756e-05	-1.86077e-10	-1.074
39066981	chr15:39066981:A:C	7.46623e-08	-1.86077e-10	-1.0259	2.01432e-05	-1.86077e-10	-0.954562
39067160	chr15:39067160:T:C	5.87863e-08	-1.86077e-10	-1.26497	1.45211e-05	-1.86077e-10	-1.28183
39067269	chr15:39067269:A:G	4.62713e-08	-0.244536	-1.25982	1.02976e-05	-0.361446	-1.26407
39067294	chr15:39067294:A:T	5.89685e-08	-1.86077e-10	-1.26188	1.4551e-05	-1.86077e-10	-1.27977
39067553	chr15:39067553:T:G	2.88758e-06	-1.86077e-10	2.6293	0.000662141	-1.86077e-10	2.53805
39067577	chr15:39067577:C:G	1.58862e-08	-1.80786	-0.765573	3.67251e-06	-1.81042	-0.846133
39067928	chr15:39067928:A:G	7.3063e-08	-1.86077e-10	-1.04756	1.86737e-05	-1.86077e-10	-1.03031
39067968	chr15:39067968:C:T	1.18751e-08	-1.57047	-1.29396	4.50801e-06	-1.15882	-1.29275
39067997	chr15:39067997:G:A	1.09125e-08	-1.72419	-1.22478	5.03312e-06	-1.12828	-1.21311
39068323	chr15:39068323:T:A	9.52784e-07	-1.86077e-10	1.52051	0.000224819	-1.86077e-10	1.45787
39068596	chr15:39068596:G:A	6.68153e-08	-1.70293	0.565986	1.49917e-05	-1.721	0.471068
39068634	chr15:39068634:C:A	1.14534e-08	-1.81527	-1.08532	2.77113e-06	-1.80797	-1.13021
39068644	chr15:39068644:G:A	1.11466e-08	-1.70811	-1.21963	5.28361e-06	-1.08599	-1.20683
39068670	chr15:39068670:G:T	3.68965e-07	-1.86077e-10	0.571823	8.72025e-05	-1.86077e-10	0.510804
39068712	chr15:39068712:T:G	2.65063e-08	-1.50297	-0.558523	1.09623e-05	-0.877501	-0.685467
39068828	chr15:39068828:A:AT	1.04166e-08	-1.72722	-1.26826	4.27254e-06	-1.2199	-1.28532
39069140	chr15:39069140:G:GA	7.27589e-07	-1.86077e-10	1.25086	0.000172079	-1.86077e-10	1.19053
39069162	chr15:39069162:TGTA:T	1.09815e-08	-1.73409	-1.20857	4.90073e-06	-1.17163	-1.19642
39069388	chr15:39069388:C:A	6.91772e-08	-1.86077e-10	-1.10221	1.64735e-05	-1.86077e-10	-1.15567
39069941	chr15:39069941:G:C	1.53725e-08	-1.78407	-0.822231	3.55766e-06	-1.7898	-0.898525
39070064	chr15:39070064:C:T	1.1324e-08	-1.73062	-1.18133	4.93563e-06	-1.1763	-1.18465
39070234	chr15:39070234:G:T	5.79605e-08	-1.86077e-10	-1.27912	1.45311e-05	-1.86077e-10	-1.28114
39070271	chr15:39070271:C:G	4.71373e-07	-1.86077e-10	0.81677	0.000124145	-1.86077e-10	0.864018
39070633	chr15:39070633:C:T	1.19624e-08	-1.74946	-1.10765	5.06679e-06	-1.2284	-1.10632
39070701	chr15:39070701:C:T	1.13349e-08	-1.72837	-1.18262	4.96957e-06	-1.16272	-1.19137
39070964	chr15:39070964:T:G	7.54692e-08	-1.86077e-10	-1.01515	2.03945e-05	-1.86077e-10	-0.942162
39071051	chr15:39071051:C:T	3.00852e-07	-1.86077e-10	0.36774	7.72946e-05	-1.86077e-10	0.390195
39071123	chr15:39071123:C:CT	1.17544e-08	-1.76267	-1.11198	4.84206e-06	-1.26937	-1.11072
39071288	chr15:39071288:T:C	2.79813e-07	-1.86077e-10	0.295243	7.04498e-05	-1.86077e-10	0.297472
39071535	chr15:39071535:G:A	1.6992e-08	-1.7964	-0.709729	3.90903e-06	-1.80036	-0.793782
39071644	chr15:39071644:C:A	1.13212e-08	-1.74703	-1.16517	4.94695e-06	-1.21337	-1.14529
39071972	chr15:39071972:C:T	1.16915e-08	-1.74987	-1.13015	4.94716e-06	-1.22984	-1.12878
39071978	chr15:39071978:A:G	1.191e-08	-1.75013	-1.11137	5.03688e-06	-1.23072	-1.10992
39072038	chr15:39072038:A:G	3.40067e-08	-1.81232	-3.08617e-10	8.55062e-06	-1.81143	-3.08617e-10
39072067	chr15:39072067:T:C	9.6692e-09	-1.77697	-1.29296	2.34778e-06	-1.80933	-1.29463
39072588	chr15:39072588:A:G	6.67357e-08	-1.81513	0.676996	1.47496e-05	-1.81313	0.546922
39072751	chr15:39072751:G:A	2.2791e-08	-1.80263	-0.409889	5.15598e-06	-1.8131	-0.504174
39072869	chr15:39072869:C:T	2.64718e-07	1.18078	-0.940993	5.65765e-05	0.999012	-0.920847
39072983	chr15:39072983:A:G	1.16914e-08	-1.74591	-1.13411	4.99207e-06	-1.21666	-1.13292
39073029	chr15:39073029:C:A	6.62834e-08	-1.14494	-3.08617e-10	1.17379e-05	-1.4946	-3.08617e-10
39073089	chr15:39073089:A:C	1.21305e-08	-1.73438	-1.10877	5.29345e-06	-1.18361	-1.10735
39073117	chr15:39073117:T:G	7.96326e-07	-1.86077e-10	1.34113	0.000188303	-1.86077e-10	1.28062
39073183	chr15:39073183:CT:C	9.96681e-09	-1.75638	-1.28323	2.3777e-06	-1.80029	-1.291
39073189	chr15:39073189:A:C	1.21429e-08	-1.735	-1.10713	5.29263e-06	-1.18543	-1.10569
39073213	chr15:39073213:C:T	1.15329e-08	-1.61051	-1.28316	4.14255e-06	-1.24343	-1.29269
39073255	chr15:39073255:G:A	1.20973e-08	-1.73406	-1.11184	5.27872e-06	-1.18353	-1.11021
39073382	chr15:39073382:C:T	2.21893e-08	-1.81154	-0.427733	5.05847e-06	-1.81525	-0.521112
39073650	chr15:39073650:A:G	2.38397e-08	-1.80214	-0.365386	5.36958e-06	-1.81285	-0.463833
39073683	chr15:39073683:T:C	2.23596e-08	-1.81347	-0.418154	5.10918e-06	-1.81475	-0.511643
39073934	chr15:39073934:A:G	8.46761e-08	-1.86077e-10	-0.900046	2.04771e-05	-1.86077e-10	-0.938122
39074298	chr15:39074298:C:T	3.53468e-08	-1.77367	-3.08617e-10	8.53538e-06	-1.81321	-3.08617e-10
39074477	chr15:39074477:G:A	7.41514e-08	-1.86077e-10	-1.03277	1.86141e-05	-1.86077e-10	-1.03351
39074491	chr15:39074491:C:T	1.31186e-08	-1.71273	-1.05212	5.34198e-06	-1.18179	-1.10004
39074698	chr15:39074698:C:A	1.21125e-08	-1.73669	-1.10795	5.25344e-06	-1.19203	-1.10651
39074742	chr15:39074742:A:T	1.09363e-08	-1.81516	-1.13163	2.63622e-06	-1.80639	-1.1817
39074867	chr15:39074867:T:C	3.01739e-08	-1.80629	-0.12561	6.54332e-06	-1.81371	-0.265274
39074994	chr15:39074994:C:T	1.22646e-08	-1.7322	-1.09996	5.36664e-06	-1.17875	-1.09848
39075098	chr15:39075098:G:A	1.73828e-07	-1.86077e-10	-0.180811	4.38624e-05	-1.86077e-10	-0.176371
39075112	chr15:39075112:A:G	1.64885e-08	-1.72454	-0.811674	6.36347e-06	-1.20352	-0.903335
39075119	chr15:39075119:T:G	8.11112e-08	-1.86077e-10	-0.943058	1.97777e-05	-1.86077e-10	-0.972874
39075313	chr15:39075313:C:T	1.29709e-08	-1.67576	-1.10041	6.20499e-06	-1.03305	-1.09902
39075331	chr15:39075331:T:C	1.9556e-06	-1.86077e-10	2.23957	0.000475132	-1.86077e-10	2.20616
39075334	chr15:39075334:A:G	1.29176e-08	-1.67525	-1.10503	6.18174e-06	-1.03204	-1.10379
39075354	chr15:39075354:A:G	1.68359e-08	-1.68399	-0.831368	6.92836e-06	-1.10091	-0.920896
39075405	chr15:39075405:T:A	5.95075e-08	-1.25278	-3.08617e-10	1.34706e-05	-1.35692	-3.08617e-10
39075444	chr15:39075444:A:G	5.80566e-08	-1.86077e-10	-1.27746	1.45998e-05	-1.86077e-10	-1.27642
39075445	chr15:39075445:C:T	1.70476e-08	-1.72068	-0.782194	6.61067e-06	-1.19238	-0.876365
39075655	chr15:39075655:T:C	2.61306e-07	1.26937	-1.04256	5.34054e-05	1.06292	-1.04243
39075722	chr15:39075722:G:A	3.57715e-08	-1.81161	0.0498779	7.81104e-06	-1.80214	-0.0997512
39075811	chr15:39075811:A:G	3.56277e-08	-1.81508	0.049321	7.74607e-06	-1.81064	-0.0996033
39075823	chr15:39075823:C:T	1.29165e-08	-1.69163	-1.08875	6.04414e-06	-1.07112	-1.08722
39076189	chr15:39076189:T:C	1.21656e-08	-1.66234	-1.17792	5.92715e-06	-1.00047	-1.17741
39076191	chr15:39076191:A:G	1.23623e-08	-1.66341	-1.16082	6.00334e-06	-1.00519	-1.15992
39076290	chr15:39076290:G:A	1.28272e-08	-1.65914	-1.12817	6.27332e-06	-0.994257	-1.12687
39076297	chr15:39076297:G:A	5.87957e-08	-1.86077e-10	-1.26481	1.48674e-05	-1.86077e-10	-1.25826
39076812	chr15:39076812:G:A	7.18521e-08	-1.86077e-10	-1.06427	1.7018e-05	-1.86077e-10	-1.12316
39077025	chr15:39077025:C:T	6.99278e-08	-1.86077e-10	-1.09142	1.61057e-05	-1.86077e-10	-1.17826
39077078	chr15:39077078:G:C	2.58585e-07	-1.86077e-10	0.216346	6.6401e-05	-1.86077e-10	0.238282
39077196	chr15:39077196:C:A	1.27602e-08	-1.65445	-1.13809	6.16882e-06	-0.988264	-1.14966
39077373	chr15:39077373:T:C	1.0946e-08	-1.66798	-1.27792	5.30048e-06	-1.01399	-1.27564
39077734	chr15:39077734:T:C	1.32354e-08	-1.64511	-1.11087	6.56608e-06	-0.965246	-1.11027
39078023	chr15:39078023:C:T	5.78542e-08	-1.86077e-10	-1.28095	1.4548e-05	-1.86077e-10	-1.27997
39078110	chr15:39078110:T:G	7.47624e-08	-1.86077e-10	-1.02456	2.01856e-05	-1.86077e-10	-0.952457
39078154	chr15:39078154:C:T	1.36952e-08	-1.6358	-1.08604	6.87225e-06	-0.944698	-1.08524
39078173	chr15:39078173:A:G	1.74836e-08	-1.663	-0.814617	7.35778e-06	-1.05633	-0.90534
39078270	chr15:39078270:T:G	2.42017e-08	-1.67481	-0.477643	9.62622e-06	-1.08014	-0.612802
39078319	chr15:39078319:A:C	1.1358e-08	-1.80972	-1.09924	2.68774e-06	-1.81416	-1.15457
39078333	chr15:39078333:T:C	3.25391e-07	1.49645	-1.0503	6.60102e-05	1.28204	-1.04966
39078541	chr15:39078541:C:G	1.40149e-08	-1.62274	-1.07602	7.13881e-06	-0.916331	-1.07555
39078547	chr15:39078547:A:G	2.60079e-07	-1.86077e-10	0.222107	6.67442e-05	-1.86077e-10	0.243438
39078676	chr15:39078676:A:G	2.23762e-07	1.33787	-1.26616	4.67771e-05	1.14877	-1.26081
39078755	chr15:39078755:G:A	2.76899e-07	1.55514	-1.27037	5.55693e-05	1.33943	-1.27923
39078891	chr15:39078891:G:A	1.42706e-08	-1.60808	-1.07259	7.39722e-06	-0.884344	-1.07198
39078935	chr15:39078935:G:C	5.94038e-08	-1.86077e-10	-1.25452	1.5136e-05	-1.86077e-10	-1.24035
39078989	chr15:39078989:G:T	1.33365e-08	-1.59422	-1.15416	6.91363e-06	-0.858985	-1.16495
39079093	chr15:39079093:T:C	1.38335e-08	-1.63037	-1.08142	6.98489e-06	-0.93283	-1.08085
39079098	chr15:39079098:G:T	3.39284e-08	-1.81463	-3.08617e-10	8.5249e-06	-1.81444	-3.08617e-10
39079144	chr15:39079144:T:G	2.22095e-07	1.22823	-1.16401	4.69274e-05	1.04188	-1.1507
39079308	chr15:39079308:G:A	6.68825e-08	-1.86077e-10	-1.13594	1.59769e-05	-1.86077e-10	-1.18628
39079859	chr15:39079859:C:T	1.29317e-08	-1.61967	-1.15952	6.71833e-06	-0.902541	-1.15005
39079860	chr15:39079860:C:T	1.71812e-08	-1.67919	-0.815876	7.07664e-06	-1.09199	-0.908642
39080037	chr15:39080037:G:C	1.35349e-08	-1.63057	-1.10304	6.73143e-06	-0.937202	-1.11344
39080173	chr15:39080173:T:C	6.27989e-08	-1.86077e-10	-1.19894	1.56537e-05	-1.86077e-10	-1.20672
39080193	chr15:39080193:C:T	6.4633e-08	-0.00242563	-1.16773	8.81644e-06	-0.627935	-1.15288
39081422	chr15:39081422:A:G	3.60777e-08	-0.504049	-1.24915	2.93159e-05	0.697974	-1.27727
39081434	chr15:39081434:A:G	3.45991e-08	-0.576424	-1.21863	2.70277e-05	0.596452	-1.25702
39081444	chr15:39081444:A:G	7.72915e-08	-0.414454	-0.576841	7.09124e-05	0.893426	-0.589411
39081468	chr15:39081468:T:A	1.38274e-08	-1.61453	-1.0977	6.71867e-06	-0.942695	-1.10984
39081665	chr15:39081665:G:C	3.39186e-08	-1.81491	-3.08617e-10	8.52207e-06	-1.81477	-3.08617e-10
39081790	chr15:39081790:T:C	3.67571e-07	1.34894	-0.780901	7.63365e-05	1.14419	-0.766464
39081893	chr15:39081893:T:C	7.93007e-08	-0.405421	-0.560211	7.32162e-05	0.907567	-0.57158
39082164	chr15:39082164:C:A	2.01319e-07	1.23645	-1.27044	4.02779e-05	1.01698	-1.27861
39082514	chr15:39082514:T:A	3.4491e-08	-1.79818	-3.08617e-10	8.65983e-06	-1.79873	-3.08617e-10
39082680	chr15:39082680:A:G	2.08502e-08	-1.27145	-1.03006	3.52944e-06	-1.66645	-1.02984
39082925	chr15:39082925:C:T	2.40104e-07	-1.86077e-10	0.142194	6.13646e-05	-1.86077e-10	0.159404
39082950	chr15:39082950:T:C	3.74936e-07	1.34987	-0.761989	7.79893e-05	1.14635	-0.747204
39083010	chr15:39083010:A:G	3.51338e-08	-1.77972	-3.08617e-10	9.49217e-06	-1.70696	-3.08617e-10
39083099	chr15:39083099:A:G	3.39603e-08	-1.81369	-3.08617e-10	8.53462e-06	-1.8133	-3.08617e-10
39083142	chr15:39083142:T:C	3.52085e-08	-1.77759	-3.08617e-10	1.06778e-05	-1.58926	-3.08617e-10
39083157	chr15:39083157:G:A	6.58184e-08	-1.86077e-10	-1.15198	1.72764e-05	-1.86077e-10	-1.10809
39083456	chr15:39083456:T:C	5.80108e-08	-0.586753	-0.691496	4.20042e-05	0.593649	-0.813309
39083878	chr15:39083878:A:G	7.20633e-08	-1.86077e-10	-1.06133	1.70249e-05	-1.86077e-10	-1.12275
39084300	chr15:39084300:T:C	4.06163e-08	-0.340051	-1.29466	3.2668e-05	0.823033	-1.29407
39084438	chr15:39084438:C:G	7.56413e-08	-1.86077e-10	-1.01288	1.77473e-05	-1.86077e-10	-1.0812
39084576	chr15:39084576:C:T	7.11001e-07	-1.86077e-10	1.22779	0.000150986	-1.86077e-10	1.05976
39084674	chr15:39084674:A:C	6.28889e-08	-1.19751	-3.08617e-10	2.24847e-05	-0.844594	-3.08617e-10
39084799	chr15:39084799:G:C	2.18626e-07	1.09683	-1.04835	3.96056e-05	0.769292	-1.04775
39085371	chr15:39085371:G:A	3.41842e-08	-1.02236	-0.784755	5.37946e-06	-1.49825	-0.77659
39085433	chr15:39085433:G:A	3.46001e-07	-1.86077e-10	0.507561	9.053e-05	-1.86077e-10	0.548252
39085535	chr15:39085535:C:T	1.3979e-08	-1.53917	-1.16215	7.14495e-06	-0.831715	-1.15931
39085685	chr15:39085685:T:C	2.36953e-07	-1.86077e-10	0.128984	6.06599e-05	-1.86077e-10	0.147854
39085745	chr15:39085745:T:C	2.3602e-07	-1.86077e-10	0.125036	6.04177e-05	-1.86077e-10	0.143853
39085938	chr15:39085938:A:G	2.64045e-08	-0.770709	-1.29463	5.1709e-06	-1.02103	-1.29335
39086100	chr15:39086100:T:C	6.10898e-08	-0.507029	-0.719505	4.6122e-05	0.64652	-0.772659
39086381	chr15:39086381:A:G	1.76717e-08	-1.21253	-1.25439	7.41441e-06	-0.691776	-1.26223
39086628	chr15:39086628:C:G	8.37903e-08	-1.86077e-10	-0.910561	1.98528e-05	-1.86077e-10	-0.969085
39086868	chr15:39086868:A:G	1.79059e-07	1.09358	-1.24475	3.17159e-05	0.738256	-1.23887
39086873	chr15:39086873:T:C	1.77137e-08	-1.52237	-0.942172	9.39306e-06	-0.767297	-0.95016
39086971	chr15:39086971:A:G	8.02697e-08	-1.86077e-10	-0.953486	1.88839e-05	-1.86077e-10	-1.01912
39087052	chr15:39087052:G:A	4.93313e-08	-1.44032	-3.08617e-10	1.04017e-05	-1.61546	-3.08617e-10
39087114	chr15:39087114:C:T	4.73392e-07	-1.86077e-10	0.821045	0.000117075	-1.86077e-10	0.805385
39087248	chr15:39087248:G:A	1.97215e-07	-1.86077e-10	-0.0545831	4.82778e-05	-1.86077e-10	-0.080457
39087373	chr15:39087373:T:C	7.30498e-08	-1.86077e-10	-1.04774	1.75523e-05	-1.86077e-10	-1.09224
39087430	chr15:39087430:A:G	1.33676e-07	-1.86077e-10	-0.443462	3.2951e-05	-1.86077e-10	-0.462408
39087728	chr15:39087728:T:A	3.08556e-07	-1.86077e-10	0.393025	7.9007e-05	-1.86077e-10	0.412108
39087743	chr15:39087743:A:G	7.66073e-08	-1.86077e-10	-1.00019	1.92402e-05	-1.86077e-10	-1.00043
39087875	chr15:39087875:T:C	5.74796e-08	-1.86077e-10	-1.28745	1.44496e-05	-1.86077e-10	-1.28677
39087897	chr15:39087897:T:C	5.03554e-08	-1.72274	0.302962	1.0472e-05	-1.78571	0.176981
39087992	chr15:39087992:GTACTTAT:G	1.6059e-08	-1.46017	-1.10244	8.65719e-06	-0.702683	-1.09636
39088304	chr15:39088304:A:G	2.49069e-08	-1.51266	-0.611073	1.23761e-05	-0.740739	-0.700922
39088325	chr15:39088325:T:C	9.90917e-08	-0.449195	-0.293638	6.38775e-05	0.679026	-0.479489
39088446	chr15:39088446:A:T	2.41246e-08	-1.5138	-0.641851	1.19843e-05	-0.744126	-0.729704
39088606	chr15:39088606:G:T	1.09557e-06	-1.86077e-10	1.66015	0.00025653	-1.86077e-10	1.58981
39088911	chr15:39088911:A:G	1.00721e-07	-1.86077e-10	-0.726526	2.43846e-05	-1.86077e-10	-0.763478
39089110	chr15:39089110:A:T	2.62627e-08	-1.49287	-0.577856	1.32326e-05	-0.705463	-0.66928
39089285	chr15:39089285:C:T	2.46268e-08	-1.52394	-0.611105	1.21037e-05	-0.764267	-0.699653
39089405	chr15:39089405:A:C	6.1467e-08	-1.86077e-10	-1.22038	1.47502e-05	-1.86077e-10	-1.26617
39089471	chr15:39089471:A:G	2.08956e-08	-1.44929	-0.85005	1.12989e-05	-0.626975	-0.905745
39089530	chr15:39089530:A:G	2.01508e-08	-1.45899	-0.876649	1.08403e-05	-0.64329	-0.93087
39089584	chr15:39089584:T:C	3.30455e-07	-0.52233	0.983922	7.3418e-05	-0.77898	1.11772
39090049	chr15:39090049:T:C	1.7545e-08	-1.40004	-1.07407	4.14071e-06	-1.43627	-1.10029
39090129	chr15:39090129:C:T	1.3641e-08	-1.50233	-1.22347	3.34469e-06	-1.51304	-1.23702
39090341	chr15:39090341:C:G	1.23173e-08	-1.71675	-1.11112	2.96128e-06	-1.72194	-1.14987
39090660	chr15:39090660:A:G	1.69852e-07	-1.86077e-10	-0.203951	3.85155e-05	-1.86077e-10	-0.306369
39090745	chr15:39090745:T:C	9.94811e-08	-0.939204	0.200293	6.10774e-05	0.000178573	0.154533
39090756	chr15:39090756:G:A	2.55207e-07	-1.86077e-10	0.203198	6.19176e-05	-1.86077e-10	0.168374
39090838	chr15:39090838:T:C	5.753e-08	-1.86077e-10	-1.28657	1.44818e-05	-1.86077e-10	-1.28454
39090843	chr15:39090843:A:G	7.52065e-08	-1.86077e-10	-1.01864	1.8875e-05	-1.86077e-10	-1.01959
39090879	chr15:39090879:C:T	6.8277e-08	-1.86077e-10	-1.11531	1.71051e-05	-1.86077e-10	-1.11805
39090993	chr15:39090993:G:A	2.62854e-07	0.843932	-0.611211	4.45231e-05	0.479376	-0.640797
39091136	chr15:39091136:G:A	1.59722e-08	-1.63841	-0.929617	4.45531e-06	-1.61546	-0.84787
39091220	chr15:39091220:T:C	1.68708e-08	-1.6972	-0.816095	4.72985e-06	-1.68036	-0.723172
39091242	chr15:39091242:C:T	6.05381e-08	-1.86077e-10	-1.23561	1.57042e-05	-1.86077e-10	-1.2035
39091315	chr15:39091315:A:G	5.71949e-08	-1.86077e-10	-1.29241	1.43893e-05	-1.86077e-10	-1.29095
39091369	chr15:39091369:A:G	6.27695e-08	-1.26699	0.0675828	1.30247e-05	-1.30593	-0.0846556
39091396	chr15:39091396:G:A	1.39376e-06	1.22694	0.67394	0.0002237	0.930531	0.522345
39091775	chr15:39091775:C:T	2.08932e-07	0.58635	-0.583218	3.60065e-05	0.23898	-0.612711
39091791	chr15:39091791:A:G	1.4477e-07	-1.86077e-10	-0.363733	3.63397e-05	-1.86077e-10	-0.364518
39091997	chr15:39091997:T:C	5.70803e-08	-1.86077e-10	-1.29442	1.43449e-05	-1.86077e-10	-1.29404
39092226	chr15:39092226:T:G	2.93575e-07	-1.86077e-10	0.343253	7.44754e-05	-1.86077e-10	0.353039
39092318	chr15:39092318:G:A	2.58537e-06	1.25231	1.26643	0.000375233	0.895966	1.07415
39092590	chr15:39092590:G:C	5.70771e-08	-1.86077e-10	-1.29448	1.43364e-05	-1.86077e-10	-1.29463
39092604	chr15:39092604:T:C	6.92186e-08	-0.907542	-0.194067	1.17013e-05	-1.01313	-0.4846
39092700	chr15:39092700:G:T	5.7075e-08	-1.86077e-10	-1.29451	1.43441e-05	-1.86077e-10	-1.29409
39092736	chr15:39092736:T:C	8.38422e-08	-1.86077e-10	-0.909943	2.00641e-05	-1.86077e-10	-0.958497
39092894	chr15:39092894:G:C	9.0675e-08	-1.86077e-10	-0.831598	2.15041e-05	-1.86077e-10	-0.889185
39093106	chr15:39093106:G:A	7.80713e-08	-1.86077e-10	-0.981257	1.86882e-05	-1.86077e-10	-1.02954
39093220	chr15:39093220:G:A	6.28418e-08	-1.86077e-10	-1.19826	1.63028e-05	-1.86077e-10	-1.16609
39093305	chr15:39093305:A:G	3.87016e-08	-0.562627	-1.12037	8.45691e-06	-0.693945	-1.1285
39093307	chr15:39093307:T:C	7.21774e-08	-1.86077e-10	-1.05975	1.75073e-05	-1.86077e-10	-1.09481
39093344	chr15:39093344:T:C	1.94663e-08	-1.42541	-0.944782	5.49608e-06	-1.40397	-0.849425
39093490	chr15:39093490:T:C	1.78487e-08	-1.55215	-0.904795	5.0316e-06	-1.53838	-0.803307
39093604	chr15:39093604:A:G	7.32726e-08	-1.86077e-10	-1.04469	1.91433e-05	-1.86077e-10	-1.00548
39093670	chr15:39093670:A:G	6.20869e-08	-1.86077e-10	-1.21034	1.5141e-05	-1.86077e-10	-1.24003
39093720	chr15:39093720:A:C	9.73632e-08	-0.358844	-0.401586	1.55546e-05	-0.579884	-0.633188
39093932	chr15:39093932:G:T	7.8139e-08	-1.86077e-10	-0.98039	1.87577e-05	-1.86077e-10	-1.02583
39094309	chr15:39094309:T:C	5.97682e-08	-1.86077e-10	-1.24841	1.45104e-05	-1.86077e-10	-1.28257
39094595	chr15:39094595:C:T	6.45983e-08	-1.86077e-10	-1.17069	1.53687e-05	-1.86077e-10	-1.2251
39094704	chr15:39094704:T:A	4.07102e-08	-1.78918	0.156779	1.10286e-05	-1.77099	0.214047
39094902	chr15:39094902:C:G	6.70196e-08	-1.86077e-10	-1.13389	1.78512e-05	-1.86077e-10	-1.07536
39095299	chr15:39095299:T:C	1.79628e-06	1.19376	0.960833	0.000274198	0.968682	0.687741
39095317	chr15:39095317:A:G	1.27055e-07	-0.460258	-0.0340008	2.78835e-05	-0.572045	-0.0573507
39095380	chr15:39095380:G:A	6.62087e-08	-1.86077e-10	-1.14607	1.75982e-05	-1.86077e-10	-1.08964
39095493	chr15:39095493:A:G	5.70676e-08	-1.86077e-10	-1.29464	1.44947e-05	-1.86077e-10	-1.28364
39095830	chr15:39095830:T:C	4.93492e-08	-1.43996	-3.08617e-10	9.68309e-06	-1.68705	-3.08617e-10
39096128	chr15:39096128:C:T	2.11009e-07	0.284373	-0.271352	3.53234e-05	-0.0245837	-0.368301
39096167	chr15:39096167:T:C	7.37417e-08	-1.86077e-10	-1.03831	1.92786e-05	-1.86077e-10	-0.998435
39096282	chr15:39096282:A:G	7.35653e-08	-1.86077e-10	-1.04071	1.87259e-05	-1.86077e-10	-1.02752
39096453	chr15:39096453:A:C	1.98838e-07	-0.851888	0.805501	4.09981e-05	-0.914999	0.671095
39096681	chr15:39096681:G:C	4.29707e-07	1.90985	-1.18563	7.54485e-05	1.52305	-1.15703
39097158	chr15:39097158:G:A	2.05612e-07	-0.672195	0.659307	4.23874e-05	-0.73853	0.527952
39097218	chr15:39097218:T:C	1.64117e-07	-0.251	0.0127005	2.44374e-05	-0.458244	-0.303072
39097820	chr15:39097820:T:C	9.9591e-09	-1.77645	-1.26394	2.55651e-06	-1.75219	-1.2666
39098052	chr15:39098052:A:G	1.20395e-08	-1.57039	-1.2803	2.40487e-06	-1.80724	-1.2727
39098085	chr15:39098085:A:G	1.50933e-07	-0.298859	-0.02318	2.2458e-05	-0.499948	-0.345835
39098278	chr15:39098278:T:C	1.4723e-07	-0.543152	0.196272	3.22796e-05	-0.651654	0.168661
39098490	chr15:39098490:G:A	5.26278e-07	-1.86077e-10	0.926951	0.000138928	-1.86077e-10	0.976524
39098539	chr15:39098539:G:A	1.36087e-08	-1.81091	-0.917266	3.42528e-06	-1.80489	-0.921359
39098737	chr15:39098737:T:C	1.40635e-08	-1.60869	-1.0866	3.93679e-06	-1.54747	-1.0396
39099104	chr15:39099104:T:C	1.77139e-07	-0.184185	0.0222382	2.62447e-05	-0.395989	-0.293975
39099503	chr15:39099503:G:A	2.52561e-07	-0.70085	0.893623	5.27628e-05	-0.765366	0.773743
39100584	chr15:39100584:G:A	9.78638e-08	-1.86077e-10	-0.755303	2.40808e-05	-1.86077e-10	-0.776016
39100606	chr15:39100606:G:T	8.38005e-08	-1.86077e-10	-0.91044	1.80709e-05	-1.86077e-10	-1.06313
39100613	chr15:39100613:G:A	2.12354e-07	-1.86077e-10	0.0193779	5.03515e-05	-1.86077e-10	-0.0384005
39100751	chr15:39100751:T:C	5.73748e-08	-1.86077e-10	-1.28927	1.4543e-05	-1.86077e-10	-1.28032
39101514	chr15:39101514:T:C	2.16371e-07	-1.86077e-10	0.0381156	5.57769e-05	-1.86077e-10	0.0639311
39101880	chr15:39101880:T:C	3.52799e-07	-0.717123	1.24414	7.2125e-05	-0.791405	1.11238
39102097	chr15:39102097:A:G	5.73794e-08	-1.86077e-10	-1.28919	1.45094e-05	-1.86077e-10	-1.28264
39102189	chr15:39102189:T:C	8.59581e-08	-1.86077e-10	-0.885019	1.84255e-05	-1.86077e-10	-1.04369
39102218	chr15:39102218:A:T	8.60686e-08	-1.86077e-10	-0.883734	1.84443e-05	-1.86077e-10	-1.04267
39102311	chr15:39102311:C:G	5.98382e-08	-1.86077e-10	-1.24723	1.55398e-05	-1.86077e-10	-1.21403
39102329	chr15:39102329:C:T	6.56791e-08	-1.86077e-10	-1.1541	1.55769e-05	-1.86077e-10	-1.21164
39103220	chr15:39103220:G:A	9.32232e-09	-1.81304	-1.29343	2.36299e-06	-1.80383	-1.29367
39103343	chr15:39103343:T:C	3.62795e-08	-0.614184	-1.13344	7.91362e-06	-0.722346	-1.1665
39103530	chr15:39103530:CCAGAGTAATCCTTAACT:C	1.16401e-08	-1.60765	-1.27677	2.93346e-06	-1.63495	-1.2463
39103744	chr15:39103744:G:A	7.13369e-08	-1.86077e-10	-1.07146	1.70472e-05	-1.86077e-10	-1.12144
39104361	chr15:39104361:G:A	5.73918e-08	-1.86077e-10	-1.28898	1.43495e-05	-1.86077e-10	-1.29372
39104382	chr15:39104382:T:C	1.06913e-08	-1.67694	-1.29251	2.6659e-06	-1.70005	-1.27684
39104404	chr15:39104404:A:G	5.70716e-08	-1.86077e-10	-1.29457	1.43679e-05	-1.86077e-10	-1.29243
39104560	chr15:39104560:C:T	6.11325e-07	0.789511	0.287238	7.56909e-05	0.425995	-0.0567665
39104660	chr15:39104660:C:A	6.09226e-08	-1.86077e-10	-1.22927	1.58943e-05	-1.86077e-10	-1.19147
39104720	chr15:39104720:A:G	4.81896e-07	0.866383	-0.0275326	7.33229e-05	0.385776	-0.0483326
39104921	chr15:39104921:C:G	5.70677e-08	-1.86077e-10	-1.29464	1.4387e-05	-1.86077e-10	-1.29111
39105124	chr15:39105124:G:A	6.52996e-07	1.42385	-0.281162	9.44531e-05	1.11298	-0.522301
39105127	chr15:39105127:T:C	7.155e-07	-1.86077e-10	1.2341	0.000193998	-1.86077e-10	1.31042
39105324	chr15:39105324:C:T	6.75583e-08	-1.86077e-10	-1.12589	1.8318e-05	-1.86077e-10	-1.04955
39105378	chr15:39105378:C:T	3.01558e-07	1.54734	-1.17726	5.45139e-05	1.23829	-1.19727
39105669	chr15:39105669:C:T	1.89174e-07	-1.86077e-10	-0.0962105	4.52606e-05	-1.86077e-10	-0.144992
39105786	chr15:39105786:C:T	1.60517e-07	0.860936	-1.12142	2.90323e-05	0.558321	-1.14734
39105787	chr15:39105787:G:A	1.01151e-08	-1.75227	-1.27258	2.41197e-06	-1.79023	-1.28676
39105835	chr15:39105835:C:T	1.51907e-07	-1.86077e-10	-0.315611	3.93602e-05	-1.86077e-10	-0.284673
39105871	chr15:39105871:G:A	1.19236e-08	-1.7315	-1.12885	2.74176e-06	-1.77652	-1.17231
39106125	chr15:39106125:C:T	1.22074e-08	-1.57436	-1.26248	2.82262e-06	-1.66265	-1.25711
39106433	chr15:39106433:C:T	1.44661e-08	-1.38114	-1.28593	3.2624e-06	-1.50404	-1.27093
39106612	chr15:39106612:G:T	3.43298e-08	-1.36651	-0.436355	6.86342e-06	-1.47439	-0.556832
39106733	chr15:39106733:C:T	5.74706e-08	-1.86077e-10	-1.28761	1.43761e-05	-1.86077e-10	-1.29187
39107229	chr15:39107229:C:T	7.03908e-08	-1.08482	-3.08617e-10	1.21946e-05	-1.45644	-3.08617e-10
39108003	chr15:39108003:C:T	2.32595e-07	0.223615	-0.113196	3.90186e-05	-0.179946	-0.113445
39108210	chr15:39108210:T:C	6.99617e-08	-1.86077e-10	-1.09093	1.62887e-05	-1.86077e-10	-1.16696
39108685	chr15:39108685:T:C	1.11768e-07	-1.86077e-10	-0.622454	2.88948e-05	-1.86077e-10	-0.593768
39108757	chr15:39108757:A:G	2.46295e-08	-1.53549	-0.599446	4.74882e-06	-1.62811	-0.77142
39108971	chr15:39108971:C:T	2.80166e-08	-0.726928	-1.27916	5.18966e-06	-1.03585	-1.27491
39109369	chr15:39109369:AG:A	4.14076e-08	-1.61541	-3.08617e-10	1.12414e-05	-1.53782	-3.08617e-10
39109600	chr15:39109600:G:A	2.09213e-08	-1.57508	-0.723027	4.33497e-06	-1.66531	-0.825408
39109649	chr15:39109649:A:G	3.01731e-08	-1.37414	-0.557791	5.61609e-06	-1.49733	-0.734464
39109978	chr15:39109978:T:A	6.13921e-08	-1.86077e-10	-1.2216	1.51826e-05	-1.86077e-10	-1.23728
39110050	chr15:39110050:A:G	2.97098e-08	-1.39062	-0.556783	5.54595e-06	-1.51077	-0.733592
39110178	chr15:39110178:T:C	8.71352e-08	-1.86077e-10	-0.871418	2.06498e-05	-1.86077e-10	-0.929726
39110302	chr15:39110302:C:T	1.77883e-08	-1.18695	-1.27339	3.57693e-06	-1.40178	-1.28115
39110788	chr15:39110788:A:G	5.76126e-08	-1.86077e-10	-1.28514	1.44728e-05	-1.86077e-10	-1.28516
39110866	chr15:39110866:C:T	6.16842e-08	-1.86077e-10	-1.21685	1.50477e-05	-1.86077e-10	-1.24621
39110879	chr15:39110879:C:T	1.57041e-08	-1.66888	-0.916071	3.37159e-06	-1.74087	-1.00118
39110909	chr15:39110909:T:A	1.94441e-07	-1.86077e-10	-0.0687514	5.00944e-05	-1.86077e-10	-0.0435194
39110991	chr15:39110991:T:A	1.61908e-08	-1.66296	-0.891483	3.4609e-06	-1.73663	-0.979266
39111249	chr15:39111249:C:T	3.88486e-08	-1.67921	-3.08617e-10	1.04384e-05	-1.61193	-3.08617e-10
39111917	chr15:39111917:T:G	8.63089e-08	-1.86077e-10	-0.880946	2.04725e-05	-1.86077e-10	-0.938346
39111987	chr15:39111987:A:T	6.32931e-08	-1.86077e-10	-1.1911	1.56054e-05	-1.86077e-10	-1.20981
39112136	chr15:39112136:C:T	4.19468e-08	-1.60248	-3.08617e-10	1.14091e-05	-1.52302	-3.08617e-10
39112192	chr15:39112192:T:C	4.12475e-08	-1.61929	-3.08617e-10	1.12248e-05	-1.53931	-3.08617e-10
39112869	chr15:39112869:A:G	4.15869e-08	-1.61109	-3.08617e-10	1.13408e-05	-1.52902	-3.08617e-10
39113166	chr15:39113166:A:G	5.7154e-08	-1.86077e-10	-1.29313	1.43588e-05	-1.86077e-10	-1.29307
39113707	chr15:39113707:C:T	1.53253e-07	-1.86077e-10	-0.30679	3.4878e-05	-1.86077e-10	-0.405572
39114019	chr15:39114019:A:G	5.71419e-08	-1.86077e-10	-1.29334	1.44753e-05	-1.86077e-10	-1.28499
39114042	chr15:39114042:G:A	4.18583e-08	-1.60459	-3.08617e-10	1.1431e-05	-1.5211	-3.08617e-10
39114061	chr15:39114061:T:C	5.73933e-08	-1.86077e-10	-1.28895	1.44179e-05	-1.86077e-10	-1.28896
39114233	chr15:39114233:A:G	1.90886e-07	-1.86077e-10	-0.0872028	4.36752e-05	-1.86077e-10	-0.180648
39114735	chr15:39114735:C:G	4.04872e-08	-1.63789	-3.08617e-10	1.0986e-05	-1.5608	-3.08617e-10
39114766	chr15:39114766:C:T	1.68664e-08	-1.33921	-1.17434	4.54017e-06	-1.32843	-1.11604
39114834	chr15:39114834:T:C	4.11207e-08	-1.62237	-3.08617e-10	1.11925e-05	-1.54218	-3.08617e-10
39114912	chr15:39114912:GATCTCC:G	2.93169e-08	-1.32727	-0.633448	8.70828e-06	-1.30428	-0.488874
39114976	chr15:39114976:CA:C	5.93589e-08	0.0359694	-1.29125	1.5262e-05	0.0576744	-1.28974
39115079	chr15:39115079:A:C	5.8604e-07	0.405461	0.629049	0.000173131	0.568046	0.628572
39115163	chr15:39115163:A:G	2.87047e-08	-1.50601	-0.475804	8.3681e-06	-1.51193	-0.321074
39115333	chr15:39115333:C:T	1.01491e-08	-1.81447	-1.20702	2.91397e-06	-1.68516	-1.20276
39115396	chr15:39115396:G:A	8.92326e-08	-0.847633	-3.08617e-10	1.45544e-05	-1.27954	-3.08617e-10
39115420	chr15:39115420:T:A	4.44988e-08	-1.54342	-3.08617e-10	1.14765e-05	-1.51713	-3.08617e-10
39115648	chr15:39115648:C:A	2.61014e-07	0.394665	-0.16897	4.40045e-05	0.0447809	-0.217918
39116391	chr15:39116391:G:A	4.13613e-08	-1.61653	-3.08617e-10	1.12711e-05	-1.53519	-3.08617e-10
39116410	chr15:39116410:G:A	8.04253e-07	0.933375	0.41766	0.000130404	0.501471	0.411738
39116564	chr15:39116564:C:T	1.56043e-07	-1.86077e-10	-0.288748	3.74179e-05	-1.86077e-10	-0.335279
39116896	chr15:39116896:G:A	7.16695e-07	1.62949	-0.393718	0.000105928	1.12926	-0.423928
39116969	chr15:39116969:G:A	8.24219e-08	-1.86077e-10	-0.927027	1.80799e-05	-1.86077e-10	-1.06263
39117055	chr15:39117055:C:T	6.76947e-08	-1.86077e-10	-1.12387	1.58702e-05	-1.86077e-10	-1.19299
39117137	chr15:39117137:G:T	7.16906e-08	-1.06652	-3.08617e-10	2.63023e-05	-0.687771	-3.08617e-10
39117474	chr15:39117474:T:C	1.57868e-07	-1.86077e-10	-0.27712	3.79489e-05	-1.86077e-10	-0.321189
39117975	chr15:39117975:A:G	2.74737e-07	-1.86077e-10	0.276936	7.036e-05	-1.86077e-10	0.296196
39117976	chr15:39117976:T:A	1.89455e-08	-1.28977	-1.10755	3.81499e-06	-1.42677	-1.19172
39118129	chr15:39118129:C:T	4.62551e-08	-1.3732	-0.131508	8.28512e-06	-1.50493	-0.338037
39119070	chr15:39119070:C:A	6.98728e-08	-1.86077e-10	-1.0922	1.68681e-05	-1.86077e-10	-1.132
39119431	chr15:39119431:G:T	1.83425e-08	-1.15148	-1.27818	4.04371e-06	-1.31023	-1.25004
39120059	chr15:39120059:T:C	1.36454e-07	-1.86077e-10	-0.422888	3.12268e-05	-1.86077e-10	-0.516151
39120149	chr15:39120149:A:G	3.87156e-08	-1.68263	-3.08617e-10	8.71059e-06	-1.79289	-3.08617e-10
39120199	chr15:39120199:G:A	6.41004e-08	-1.86077e-10	-1.17843	1.61715e-05	-1.86077e-10	-1.17418
39120318	chr15:39120318:G:A	1.21193e-08	-1.55359	-1.29049	2.77809e-06	-1.64724	-1.28842
39120368	chr15:39120368:T:C	6.60118e-07	1.56294	-0.409399	0.000117288	1.24876	-0.441551
39120557	chr15:39120557:C:T	1.84061e-07	-1.86077e-10	-0.123612	4.41275e-05	-1.86077e-10	-0.170347
39120560	chr15:39120560:T:C	1.67961e-07	-1.86077e-10	-0.215148	4.71075e-05	-1.86077e-10	-0.104996
39120601	chr15:39120601:C:T	1.2263e-08	-1.55474	-1.27755	2.81753e-06	-1.64808	-1.27349
39120945	chr15:39120945:T:C	7.67312e-08	-1.86077e-10	-0.998571	1.83662e-05	-1.86077e-10	-1.04692
39120995	chr15:39120995:A:G	1.68372e-07	-1.86077e-10	-0.212704	4.03316e-05	-1.86077e-10	-0.260293
39121374	chr15:39121374:G:A	1.76976e-07	-1.86077e-10	-0.162865	4.24526e-05	-1.86077e-10	-0.209042
39121572	chr15:39121572:A:G	4.14416e-08	-1.61459	-3.08617e-10	1.12806e-05	-1.53434	-3.08617e-10
39122060	chr15:39122060:A:C	7.24691e-08	-1.86077e-10	-1.05572	1.73748e-05	-1.86077e-10	-1.10241
39122076	chr15:39122076:C:T	6.07839e-08	-1.86077e-10	-1.23155	1.50992e-05	-1.86077e-10	-1.24278
39122182	chr15:39122182:G:A	6.23813e-08	-1.81421	0.608595	1.55389e-05	-1.80306	0.588981
39122225	chr15:39122225:AT:A	6.71859e-08	-1.86077e-10	-1.13142	1.60554e-05	-1.86077e-10	-1.18138
39122369	chr15:39122369:G:C	1.65337e-06	-1.86077e-10	2.07169	0.000338474	-1.86077e-10	1.86702
39122438	chr15:39122438:A:G	3.39651e-08	-1.81355	-3.08617e-10	9.58178e-06	-1.69757	-3.08617e-10
39122568	chr15:39122568:G:C	6.89236e-08	-1.86077e-10	-1.10588	1.77766e-05	-1.86077e-10	-1.07955
39122600	chr15:39122600:G:A	8.58584e-08	-1.86077e-10	-0.886179	2.25424e-05	-1.86077e-10	-0.842033
39122625	chr15:39122625:G:T	7.96975e-08	-1.86077e-10	-0.96064	2.0842e-05	-1.86077e-10	-0.920457
39123085	chr15:39123085:G:C	4.29777e-08	-1.62533	0.0471345	1.02111e-05	-1.57241	-0.0615426
39123148	chr15:39123148:T:C	1.38328e-07	-1.86077e-10	-0.409249	3.46304e-05	-1.86077e-10	-0.412698
39123211	chr15:39123211:G:A	6.03135e-08	-1.86077e-10	-1.23932	1.50524e-05	-1.86077e-10	-1.24589
39123319	chr15:39123319:A:G	9.47131e-08	-1.86077e-10	-0.788026	2.20421e-05	-1.86077e-10	-0.864475
39123715	chr15:39123715:G:A	3.25409e-07	-1.86077e-10	0.446203	8.54066e-05	-1.86077e-10	0.489994
39123993	chr15:39123993:G:C	1.54104e-07	-1.86077e-10	-0.301254	3.8545e-05	-1.86077e-10	-0.305603
39124390	chr15:39124390:A:G	1.47822e-07	-1.86077e-10	-0.342867	3.69726e-05	-1.86077e-10	-0.347252
39124545	chr15:39124545:T:C	1.0812e-07	-1.86077e-10	-0.655634	2.85723e-05	-1.86077e-10	-0.60499
39124669	chr15:39124669:A:G	6.26363e-08	-1.86077e-10	-1.20153	1.61229e-05	-1.86077e-10	-1.17719
39124687	chr15:39124687:G:A	3.34668e-07	-1.86077e-10	0.47426	8.78652e-05	-1.86077e-10	0.518375
39124989	chr15:39124989:A:C	9.57146e-08	-1.86077e-10	-0.777508	2.26481e-05	-1.86077e-10	-0.837353
39125031	chr15:39125031:C:T	6.52332e-08	-1.86077e-10	-1.16091	1.68662e-05	-1.86077e-10	-1.13212
39125275	chr15:39125275:G:A	3.30909e-07	-1.86077e-10	0.462965	8.68741e-05	-1.86077e-10	0.507031
39125754	chr15:39125754:A:C	4.504e-08	-0.325864	-1.20546	1.10498e-05	-0.304423	-1.25059
39125798	chr15:39125798:T:A	1.59956e-07	-1.86077e-10	-0.263978	4.0053e-05	-1.86077e-10	-0.267227
39125834	chr15:39125834:G:A	6.80791e-08	-1.86077e-10	-1.11821	1.75974e-05	-1.86077e-10	-1.08968
39125846	chr15:39125846:T:C	6.51866e-08	-1.86077e-10	-1.16162	1.68678e-05	-1.86077e-10	-1.13203
39125974	chr15:39125974:G:A	7.49529e-08	-1.86077e-10	-1.02202	1.76462e-05	-1.86077e-10	-1.08691
39126254	chr15:39126254:T:C	7.46566e-08	-1.86077e-10	-1.02598	1.9926e-05	-1.86077e-10	-0.965402
39126451	chr15:39126451:A:C	6.01194e-08	-1.86077e-10	-1.24255	1.54035e-05	-1.86077e-10	-1.22284
39126517	chr15:39126517:A:C	5.98497e-08	-1.86077e-10	-1.24704	1.55553e-05	-1.86077e-10	-1.21303
39126704	chr15:39126704:TTATTTATTTC:T	1.08631e-07	-1.86077e-10	-0.650922	2.76579e-05	-1.86077e-10	-0.637519
39126708	chr15:39126708:TTATTTC:T	7.0418e-08	-1.86077e-10	-1.08443	1.868e-05	-1.86077e-10	-1.02998
39126980	chr15:39126980:C:A	5.55962e-08	-0.337804	-0.982959	1.25064e-05	-0.425425	-1.00576
39127154	chr15:39127154:A:G	5.70668e-08	-1.86077e-10	-1.29466	1.43981e-05	-1.86077e-10	-1.29034
39127233	chr15:39127233:G:A	3.45872e-07	-1.86077e-10	0.50719	7.62661e-05	-1.86077e-10	0.376799
39127337	chr15:39127337:A:T	5.14442e-08	-1.72767	0.329288	1.11141e-05	-1.6079	0.0586808
39127343	chr15:39127343:T:C	3.70298e-07	-1.86077e-10	0.57543	8.14833e-05	-1.86077e-10	0.442969
39127556	chr15:39127556:C:T	4.21363e-08	-1.70182	0.103848	1.01956e-05	-1.75102	0.115547
39127708	chr15:39127708:A:G	3.64675e-07	-1.86077e-10	0.560127	8.02892e-05	-1.86077e-10	0.428206
39127882	chr15:39127882:TTAAA:T	6.07152e-08	-1.86077e-10	-1.23268	1.57375e-05	-1.86077e-10	-1.20138
39128575	chr15:39128575:G:A	6.33074e-08	-1.86077e-10	-1.19088	1.54697e-05	-1.86077e-10	-1.21855
39129411	chr15:39129411:C:T	5.88963e-08	-1.86077e-10	-1.2631	1.50533e-05	-1.86077e-10	-1.24583
39129431	chr15:39129431:T:C	2.49272e-07	0.101794	0.0778726	5.53132e-05	0.00813744	0.047445
39129679	chr15:39129679:G:A	2.94173e-07	-1.86077e-10	0.345291	6.43313e-05	-1.86077e-10	0.206618
39129701	chr15:39129701:T:C	5.00615e-08	-1.73752	0.311893	1.21128e-05	-1.76013	0.296959
39129844	chr15:39129844:G:A	4.33455e-08	-1.73416	0.164488	1.04056e-05	-1.77181	0.156722
39129923	chr15:39129923:C:T	1.92515e-08	-1.7109	-0.670383	4.61639e-06	-1.7543	-0.673511
39130144	chr15:39130144:T:G	6.94755e-08	-1.75579	0.657886	1.67049e-05	-1.77515	0.633418
39130931	chr15:39130931:C:T	3.68277e-08	-1.73263	-3.08617e-10	9.94252e-06	-1.66061	-3.08617e-10
39130948	chr15:39130948:C:G	5.7069e-08	-1.86077e-10	-1.29462	1.43657e-05	-1.86077e-10	-1.29259
39131102	chr15:39131102:T:C	2.01537e-08	-1.78406	-0.551434	4.87977e-06	-1.80382	-0.568513
39131208	chr15:39131208:A:C	2.44238e-08	-1.77131	-0.372015	5.91073e-06	-1.79617	-0.384488
39131212	chr15:39131212:G:A	1.00752e-07	-1.86077e-10	-0.726214	2.63152e-05	-1.86077e-10	-0.687284
39131271	chr15:39131271:C:G	2.49274e-07	-1.86077e-10	0.179676	5.9716e-05	-1.86077e-10	0.132171
39131334	chr15:39131334:G:A	5.70668e-08	-1.86077e-10	-1.29466	1.43723e-05	-1.86077e-10	-1.29213
39131497	chr15:39131497:C:T	2.16139e-08	-1.75819	-0.507354	5.18528e-06	-1.78665	-0.524955
39131637	chr15:39131637:G:A	2.5075e-08	-1.64597	-0.47104	5.9538e-06	-1.70442	-0.468975
39131663	chr15:39131663:T:C	2.4697e-08	-1.64565	-0.486543	5.86352e-06	-1.70419	-0.484488
39131712	chr15:39131712:G:A	2.1384e-08	-1.63534	-0.640895	5.04439e-06	-1.69402	-0.645138
39131715	chr15:39131715:G:A	5.98559e-07	-1.86077e-10	1.05565	0.000154605	-1.86077e-10	1.08344
39131836	chr15:39131836:C:A	4.36244e-07	-1.86077e-10	0.739323	0.000112737	-1.86077e-10	0.767625
39131891	chr15:39131891:T:C	6.98807e-08	-1.86077e-10	-1.09209	1.80033e-05	-1.86077e-10	-1.06688
39132091	chr15:39132091:C:T	1.7977e-07	-1.86077e-10	-0.147203	4.04966e-05	-1.86077e-10	-0.256212
39132169	chr15:39132169:C:T	1.16345e-08	-1.80883	-1.07607	2.99871e-06	-1.80298	-1.05627
39132239	chr15:39132239:G:A	5.70672e-08	-1.86077e-10	-1.29465	1.43703e-05	-1.86077e-10	-1.29227
39132264	chr15:39132264:CTGGAGG:C	5.71565e-08	-1.86077e-10	-1.29309	1.44666e-05	-1.86077e-10	-1.28558
39132351	chr15:39132351:C:G	2.65916e-07	-1.86077e-10	0.244303	5.90211e-05	-1.86077e-10	0.120466
39132806	chr15:39132806:C:T	9.6073e-08	-1.86077e-10	-0.77377	2.16865e-05	-1.86077e-10	-0.880741
39133538	chr15:39133538:A:C	1.75665e-08	-1.67894	-0.793946	4.20254e-06	-1.73829	-0.783449
39133547	chr15:39133547:G:A	5.73095e-08	-1.86077e-10	-1.29041	1.45739e-05	-1.86077e-10	-1.2782
39133920	chr15:39133920:T:C	1.62779e-07	-0.413383	0.166895	3.35075e-05	-0.476213	0.0305536
39133950	chr15:39133950:G:A	6.73568e-08	-1.86077e-10	-1.12887	1.68994e-05	-1.86077e-10	-1.13015
39134129	chr15:39134129:A:G	9.62614e-08	-1.86077e-10	-0.771811	2.1724e-05	-1.86077e-10	-0.87901
39134315	chr15:39134315:A:G	7.022e-08	-1.08725	-3.08617e-10	1.44535e-05	-1.28649	-3.08617e-10
39134350	chr15:39134350:G:T	6.28305e-08	-1.86077e-10	-1.19844	1.52162e-05	-1.86077e-10	-1.23507
39134607	chr15:39134607:C:G	6.96553e-08	-1.86077e-10	-1.09532	1.62359e-05	-1.86077e-10	-1.1702
39134647	chr15:39134647:G:A	7.16676e-08	-1.86077e-10	-1.06684	1.76936e-05	-1.86077e-10	-1.08423
39134850	chr15:39134850:T:C	5.81928e-08	-1.86077e-10	-1.27512	1.45346e-05	-1.86077e-10	-1.2809
39135070	chr15:39135070:T:C	2.92955e-08	-1.54055	-0.420894	6.74587e-06	-1.61537	-0.433133
39135169	chr15:39135169:G:A	1.23064e-07	-1.86077e-10	-0.526177	3.10666e-05	-1.86077e-10	-0.521296
39135464	chr15:39135464:G:A	9.62097e-09	-1.78029	-1.29464	2.52478e-06	-1.7387	-1.29258
39135601	chr15:39135601:C:T	6.20585e-08	-1.86077e-10	-1.2108	1.50948e-05	-1.86077e-10	-1.24308
39135709	chr15:39135709:T:TTCTC	2.08986e-08	-1.31792	-0.981279	4.71388e-06	-1.41989	-0.987026
39135903	chr15:39135903:C:A	5.71306e-08	-1.86077e-10	-1.29354	1.43439e-05	-1.86077e-10	-1.29411
39135947	chr15:39135947:C:T	9.46884e-08	-1.86077e-10	-0.788287	2.22882e-05	-1.86077e-10	-0.853373
39135961	chr15:39135961:T:C	1.68426e-06	0.804014	1.28619	0.000345582	0.641113	1.24669
39136096	chr15:39136096:G:A	6.01977e-08	-1.86077e-10	-1.24124	1.52155e-05	-1.86077e-10	-1.23512
39136492	chr15:39136492:C:G	8.59109e-08	-0.0226001	-0.862968	2.07763e-05	0.0212399	-0.944855
39136547	chr15:39136547:G:T	9.59087e-08	-1.86077e-10	-0.775482	2.16536e-05	-1.86077e-10	-0.882256
39136747	chr15:39136747:GTGT:G	1.69762e-08	-1.63338	-0.87369	4.0629e-06	-1.69303	-0.862508
39136808	chr15:39136808:G:A	8.39607e-08	-1.86077e-10	-0.90853	2.09614e-05	-1.86077e-10	-0.914747
39136866	chr15:39136866:C:T	4.06729e-07	-1.86077e-10	0.669269	0.000105108	-1.86077e-10	0.697558
39136962	chr15:39136962:C:T	1.68511e-08	-1.63134	-0.883124	4.03075e-06	-1.69126	-0.872213
39136963	chr15:39136963:G:A	1.00127e-07	-1.86077e-10	-0.732438	2.5037e-05	-1.86077e-10	-0.737074
39137064	chr15:39137064:C:T	1.82496e-08	-1.59663	-0.838111	4.34521e-06	-1.66201	-0.826342
39137101	chr15:39137101:T:C	1.49655e-08	-1.7053	-0.927838	3.62957e-06	-1.75028	-0.918037
39137772	chr15:39137772:T:C	1.52367e-08	-1.63106	-0.984113	3.63787e-06	-1.69096	-0.975073
39137791	chr15:39137791:C:T	1.81125e-07	-1.86077e-10	-0.139692	4.58137e-05	-1.86077e-10	-0.132845
39137972	chr15:39137972:C:T	1.53155e-08	-1.63182	-0.978196	3.66055e-06	-1.69175	-0.968069
39138024	chr15:39138024:T:C	1.51653e-08	-1.64733	-0.972535	3.63456e-06	-1.70406	-0.962882
39138261	chr15:39138261:A:G	3.30191e-07	-1.86077e-10	0.460792	7.21733e-05	-1.86077e-10	0.321641
39138605	chr15:39138605:C:T	3.93175e-08	-1.66721	-3.08617e-10	1.0661e-05	-1.59084	-3.08617e-10
39138664	chr15:39138664:C:T	3.66164e-07	-1.86077e-10	0.564202	7.96962e-05	-1.86077e-10	0.420793
39138701	chr15:39138701:G:A	6.82046e-08	-1.86077e-10	-1.11637	1.5967e-05	-1.86077e-10	-1.18691
39138869	chr15:39138869:T:G	1.62057e-07	-1.86077e-10	-0.25093	4.09272e-05	-1.86077e-10	-0.245634
39138885	chr15:39138885:G:A	5.71067e-08	-1.86077e-10	-1.29396	1.44371e-05	-1.86077e-10	-1.28763
39139047	chr15:39139047:G:A	1.51532e-08	-1.64688	-0.973787	3.63065e-06	-1.70447	-0.963546
39139345	chr15:39139345:T:A	6.46374e-08	-1.86077e-10	-1.17009	1.60962e-05	-1.86077e-10	-1.17885
39139855	chr15:39139855:T:C	2.02762e-07	-0.022009	-0.00483581	4.72431e-05	-0.0619855	-0.0401381
39140154	chr15:39140154:T:C	1.42677e-08	-1.66009	-1.02079	3.42663e-06	-1.71399	-1.01187
39140315	chr15:39140315:GTC:G	5.72795e-08	-1.86077e-10	-1.29094	1.45594e-05	-1.86077e-10	-1.2792
39140571	chr15:39140571:T:G	3.40636e-08	-1.81065	-3.08617e-10	8.96855e-06	-1.76371	-3.08617e-10
39140639	chr15:39140639:G:C	1.48805e-08	-1.66449	-0.974332	3.58009e-06	-1.71711	-0.964926
39140649	chr15:39140649:T:C	1.68753e-07	-1.86077e-10	-0.210442	3.73241e-05	-1.86077e-10	-0.337791
39140768	chr15:39140768:T:C	8.01522e-08	-1.86077e-10	-0.954952	2.0049e-05	-1.86077e-10	-0.959252
39140821	chr15:39140821:A:T	1.45545e-08	-1.68173	-0.979252	3.5132e-06	-1.73098	-0.969924
39140905	chr15:39140905:T:C	1.02449e-07	-1.86077e-10	-0.709511	2.30017e-05	-1.86077e-10	-0.821863
39141236	chr15:39141236:A:G	1.46365e-08	-1.67391	-0.981452	3.52736e-06	-1.72471	-0.972167
39141499	chr15:39141499:G:A	9.04132e-08	-1.86077e-10	-0.834489	2.21417e-05	-1.86077e-10	-0.859966
39141712	chr15:39141712:C:T	1.43253e-08	-1.69581	-0.981039	3.46811e-06	-1.74209	-0.971731
39141746	chr15:39141746:A:G	9.81308e-08	-0.0565372	-0.69604	2.25374e-05	-0.114729	-0.727523
39141856	chr15:39141856:T:G	6.49127e-08	-1.86077e-10	-1.16584	1.56153e-05	-1.86077e-10	-1.20918
39141873	chr15:39141873:G:A	3.06711e-08	-1.72414	-0.191422	7.54251e-06	-1.74989	-0.186986
39141918	chr15:39141918:T:C	6.35846e-08	-1.86077e-10	-1.18651	1.53632e-05	-1.86077e-10	-1.22545
39142162	chr15:39142162:A:G	7.89462e-08	0.0131964	-0.983309	1.92903e-05	0.0530389	-1.05087
39142257	chr15:39142257:A:G	6.17659e-07	0.211999	0.875058	0.000139611	0.13663	0.844803
39142481	chr15:39142481:C:T	6.25305e-08	-0.756002	-0.447222	1.18879e-05	-1.03081	-0.451095
39142561	chr15:39142561:G:T	1.35423e-07	-1.86077e-10	-0.430478	3.42273e-05	-1.86077e-10	-0.424405
39142878	chr15:39142878:A:G	1.46154e-08	-1.72519	-0.931609	3.53474e-06	-1.7633	-0.931492
39142944	chr15:39142944:C:T	5.24634e-07	-0.27487	1.19869	9.35677e-05	-0.594146	1.1754
39142996	chr15:39142996:G:T	6.99859e-08	-1.86077e-10	-1.09058	1.63062e-05	-1.86077e-10	-1.16589
39143039	chr15:39143039:G:A	1.28457e-07	-1.86077e-10	-0.483285	2.93093e-05	-1.86077e-10	-0.579526
39143079	chr15:39143079:A:G	7.41212e-07	-0.698049	1.96746	0.00012349	-0.925442	1.78417
39143402	chr15:39143402:G:A	1.17434e-08	-1.70098	-1.17461	2.84036e-06	-1.74552	-1.16798
39143416	chr15:39143416:T:A	1.54839e-07	-0.236854	-0.0596386	2.73355e-05	-0.574737	-0.0745054
39143422	chr15:39143422:G:A	3.98195e-07	-1.86077e-10	0.648063	0.000102881	-1.86077e-10	0.676148
39143661	chr15:39143661:A:G	2.63688e-07	-1.86077e-10	0.235889	5.84225e-05	-1.86077e-10	0.110272
39143748	chr15:39143748:C:A	6.24625e-08	-1.86077e-10	-1.20431	1.51867e-05	-1.86077e-10	-1.23701
39144102	chr15:39144102:C:G	2.67411e-08	-0.895294	-1.15738	5.67927e-06	-1.00537	-1.21524
39144180	chr15:39144180:C:T	5.55404e-08	-0.647925	-0.673843	1.12148e-05	-0.779056	-0.761143
39144366	chr15:39144366:TAG:T	2.84445e-07	-1.86077e-10	0.311661	6.28026e-05	-1.86077e-10	0.182567
39144525	chr15:39144525:G:A	1.59498e-08	-1.68079	-0.888646	3.85305e-06	-1.7317	-0.876865
39144843	chr15:39144843:G:A	5.78795e-08	-1.86077e-10	-1.28052	1.45192e-05	-1.86077e-10	-1.28196
39145069	chr15:39145069:T:G	1.99674e-07	-1.86077e-10	-0.0421911	4.96114e-05	-1.86077e-10	-0.0532079
39145334	chr15:39145334:T:C	5.71118e-08	-1.86077e-10	-1.29387	1.4346e-05	-1.86077e-10	-1.29396
39145496	chr15:39145496:C:A	1.45872e-08	-1.72872	-0.930018	3.77727e-06	-1.71274	-0.915689
39145512	chr15:39145512:G:A	1.85131e-08	-1.64863	-0.771773	4.82179e-06	-1.62913	-0.75515
39146017	chr15:39146017:G:A	1.08665e-08	-1.68361	-1.26959	2.60536e-06	-1.7311	-1.26875
39146232	chr15:39146232:G:A	3.00357e-08	-0.736237	-1.20026	6.38451e-06	-0.856603	-1.24695
39146288	chr15:39146288:G:A	5.73593e-08	0.00408209	-1.29363	1.14972e-05	-0.222753	-1.29257
39146999	chr15:39146999:C:T	3.90416e-08	-1.67425	-3.08617e-10	1.056e-05	-1.60035	-3.08617e-10
39147068	chr15:39147068:C:T	1.16197e-08	-1.63227	-1.25391	2.75911e-06	-1.68973	-1.25279
39147371	chr15:39147371:T:C	1.07594e-07	-1.86077e-10	-0.660511	2.7416e-05	-1.86077e-10	-0.646304
39147394	chr15:39147394:T:A	1.97582e-07	-1.86077e-10	-0.0527228	4.14195e-05	-1.86077e-10	-0.233677
39147525	chr15:39147525:C:A	1.08021e-07	-1.86077e-10	-0.656549	2.72838e-05	-1.86077e-10	-0.651137
39147763	chr15:39147763:A:G	6.92541e-08	-1.86077e-10	-1.1011	1.7013e-05	-1.86077e-10	-1.12345
39147786	chr15:39147786:A:T	6.43158e-08	-1.86077e-10	-1.17507	1.55686e-05	-1.86077e-10	-1.21217
39147865	chr15:39147865:G:A	5.89949e-08	-1.86077e-10	-1.26143	1.45395e-05	-1.86077e-10	-1.28056
39147929	chr15:39147929:G:A	3.01819e-07	-1.86077e-10	0.370948	6.6366e-05	-1.86077e-10	0.237756
39148096	chr15:39148096:C:T	1.11883e-08	-1.65644	-1.26756	2.66735e-06	-1.7097	-1.26665
39148863	chr15:39148863:G:A	7.58773e-08	-1.00976	-3.08617e-10	1.20674e-05	-1.46692	-3.08617e-10
39148911	chr15:39148911:C:T	1.31828e-07	-1.86077e-10	-0.457383	3.33669e-05	-1.86077e-10	-0.449866
39149002	chr15:39149002:C:G	1.16764e-07	-1.86077e-10	-0.578726	2.81616e-05	-1.86077e-10	-0.619469
39149028	chr15:39149028:T:C	4.02338e-08	-1.64417	-3.08617e-10	8.53751e-06	-1.81296	-3.08617e-10
39149055	chr15:39149055:A:G	6.76061e-08	-1.12518	-3.08617e-10	1.3484e-05	-1.35592	-3.08617e-10
39149153	chr15:39149153:C:T	5.90822e-08	-1.86077e-10	-1.25995	1.46643e-05	-1.86077e-10	-1.27201
39149661	chr15:39149661:G:A	3.46965e-08	-1.79224	-3.08617e-10	8.62483e-06	-1.80278	-3.08617e-10
39149775	chr15:39149775:A:G	2.51047e-07	-1.86077e-10	0.186761	5.39018e-05	-1.86077e-10	0.0297338
39149810	chr15:39149810:G:T	8.79374e-08	-1.86077e-10	-0.862254	2.21912e-05	-1.86077e-10	-0.857733
39149835	chr15:39149835:A:G	5.6354e-08	-1.30723	-3.08617e-10	1.46319e-05	-1.27422	-3.08617e-10
39149903	chr15:39149903:G:A	1.25027e-08	-1.7459	-1.06703	3.02466e-06	-1.72865	-1.12198
39150113	chr15:39150113:G:A	6.85297e-08	-1.86077e-10	-1.11161	1.68417e-05	-1.86077e-10	-1.13357
39150273	chr15:39150273:G:A	2.7219e-08	-1.64413	-0.390838	6.99128e-06	-1.63085	-0.381913
39150709	chr15:39150709:T:C	6.26585e-08	-1.86077e-10	-1.20118	1.52308e-05	-1.86077e-10	-1.23411
39150808	chr15:39150808:C:T	2.53021e-08	-1.6934	-0.414589	6.48204e-06	-1.6829	-0.405495
39150850	chr15:39150850:A:G	1.28906e-08	-1.55896	-1.22341	2.7693e-06	-1.7135	-1.22533
39150870	chr15:39150870:C:T	6.4378e-08	-1.86077e-10	-1.17411	1.60319e-05	-1.86077e-10	-1.18285
39150937	chr15:39150937:G:A	9.97536e-09	-1.75372	-1.28504	2.42565e-06	-1.78692	-1.28441
39151142	chr15:39151142:A:T	2.56933e-08	-1.71085	-0.381796	6.57632e-06	-1.70115	-0.372807
39151266	chr15:39151266:C:G	1.68943e-07	-1.86077e-10	-0.209319	4.30012e-05	-1.86077e-10	-0.196202
39151340	chr15:39151340:C:T	1.6621e-07	-1.86077e-10	-0.225627	4.23126e-05	-1.86077e-10	-0.212344
39151361	chr15:39151361:T:C	5.32432e-08	-1.61849	0.254486	1.15e-05	-1.63769	0.122611
39151362	chr15:39151362:T:A	2.79452e-07	0.259123	0.0348292	4.73254e-05	-0.128903	0.0285204
39151522	chr15:39151522:C:CCAA	9.33121e-08	-1.86077e-10	-0.802929	2.19799e-05	-1.86077e-10	-0.867299
39151912	chr15:39151912:T:C	7.28461e-08	0.244123	-1.29465	1.40906e-05	-0.0173248	-1.2946
39151922	chr15:39151922:C:A	1.26489e-08	-1.75145	-1.04986	3.09706e-06	-1.78676	-1.04022
39151939	chr15:39151939:T:C	9.25609e-08	-1.86077e-10	-0.811012	2.08336e-05	-1.86077e-10	-0.920861
39152000	chr15:39152000:T:C	1.13915e-07	-1.86077e-10	-0.603428	2.92993e-05	-1.86077e-10	-0.579865
39152390	chr15:39152390:G:A	5.99835e-08	0.0402729	-1.28508	1.28489e-05	-0.12233	-1.28184
39152478	chr15:39152478:T:G	1.99238e-08	-1.05747	-1.2895	4.69745e-06	-1.12181	-1.2886
39152619	chr15:39152619:A:G	1.42044e-08	-1.75199	-0.933337	3.47055e-06	-1.7877	-0.925418
39152653	chr15:39152653:T:C	5.88659e-08	-1.86077e-10	-1.26362	1.45233e-05	-1.86077e-10	-1.28168
39152897	chr15:39152897:G:T	6.27375e-08	-1.86077e-10	-1.19992	1.56377e-05	-1.86077e-10	-1.20774
39152913	chr15:39152913:T:C	3.62442e-08	-1.7486	-3.08617e-10	9.35911e-06	-1.72108	-3.08617e-10
39153887	chr15:39153887:C:G	8.05908e-08	-1.86077e-10	-0.949494	2.00878e-05	-1.86077e-10	-0.957315
39153926	chr15:39153926:C:T	9.40541e-08	-1.86077e-10	-0.795008	2.1111e-05	-1.86077e-10	-0.907637
39154010	chr15:39154010:A:G	2.43224e-08	-1.26495	-0.882531	5.54881e-06	-1.295	-0.948849
39154176	chr15:39154176:A:G	6.51288e-08	-1.86077e-10	-1.16251	1.57317e-05	-1.86077e-10	-1.20175
39154619	chr15:39154619:C:A	2.2806e-08	-1.79079	-0.421062	5.72863e-06	-1.77941	-0.432541
39155030	chr15:39155030:C:T	2.91459e-07	-1.86077e-10	0.33602	7.55141e-05	-1.86077e-10	0.36689
39155328	chr15:39155328:A:G	1.35638e-08	-1.4429	-1.28857	3.27508e-06	-1.47643	-1.29466
39155979	chr15:39155979:C:T	3.44688e-08	-1.81117	0.0123479	8.71093e-06	-1.7994	0.00654753
39156033	chr15:39156033:C:G	1.38142e-08	-1.72864	-0.984537	3.37582e-06	-1.75452	-0.986269
39156087	chr15:39156087:C:T	1.5138e-07	-0.078357	-0.240728	2.49653e-05	-0.489828	-0.250115
39156118	chr15:39156118:G:T	1.27064e-08	-1.72391	-1.07287	3.09205e-06	-1.76712	-1.06147
39156486	chr15:39156486:A:C	7.01699e-08	-0.440664	-0.647296	1.24058e-05	-0.781591	-0.65767
39156802	chr15:39156802:T:C	1.86708e-08	-1.44619	-0.965728	4.89518e-06	-1.45978	-0.909396
39156930	chr15:39156930:T:C	3.64092e-08	-1.74406	-3.08617e-10	9.40536e-06	-1.71615	-3.08617e-10
39157288	chr15:39157288:T:A	1.18185e-07	-1.00014	0.433519	2.2582e-05	-1.21907	0.378789
39157304	chr15:39157304:C:T	3.08427e-07	-1.86077e-10	0.392606	7.61716e-05	-1.86077e-10	0.375559
39157602	chr15:39157602:T:C	1.51817e-07	-0.316202	-3.08617e-10	2.64537e-05	-0.682032	-3.08617e-10
39157770	chr15:39157770:T:C	7.8402e-08	-1.86077e-10	-0.977029	1.95512e-05	-1.86077e-10	-0.984392
39158003	chr15:39158003:A:G	1.0855e-07	-1.03026	0.378587	2.07901e-05	-1.24634	0.323388
39158158	chr15:39158158:A:C	2.05527e-07	-1.86077e-10	-0.0132996	4.47594e-05	-1.86077e-10	-0.156127
39158375	chr15:39158375:G:A	5.79924e-07	-1.86077e-10	1.02402	0.000122063	-1.86077e-10	0.847111
39158395	chr15:39158395:A:G	7.87221e-08	-1.86077e-10	-0.972955	1.87153e-05	-1.86077e-10	-1.02809
39158411	chr15:39158411:G:T	1.44571e-08	-1.81521	-0.852484	3.79211e-06	-1.81031	-0.8142
39158969	chr15:39158969:G:A	1.00231e-08	-1.74649	-1.2875	2.96498e-06	-1.58898	-1.28158
39159009	chr15:39159009:A:G	2.93487e-08	-0.67153	-1.2881	3.3418e-06	-1.46304	-1.28788
39159071	chr15:39159071:G:T	1.01831e-07	-1.86077e-10	-0.715569	2.61183e-05	-1.86077e-10	-0.694794
39159256	chr15:39159256:T:C	4.27586e-08	-1.58331	-3.08617e-10	1.11399e-05	-1.54689	-3.08617e-10
39159463	chr15:39159463:C:A	6.18863e-08	-1.86077e-10	-1.21358	1.54843e-05	-1.86077e-10	-1.2176
39159971	chr15:39159971:T:C	3.06321e-07	-1.86077e-10	0.385756	7.93573e-05	-1.86077e-10	0.416531
39160109	chr15:39160109:A:T	2.69069e-07	-0.428517	0.684607	4.11452e-05	-0.799131	0.558809
39161126	chr15:39161126:C:G	1.23957e-07	-1.86077e-10	-0.51894	3.20042e-05	-1.86077e-10	-0.491563
39161580	chr15:39161580:T:G	1.08717e-07	-0.650128	-3.08617e-10	4.36296e-05	-0.181693	-3.08617e-10
39161769	chr15:39161769:G:T	1.76401e-07	0.230767	-0.396888	2.70996e-05	-0.261027	-0.396883
39162292	chr15:39162292:A:G	1.61127e-07	-1.86077e-10	-0.256688	3.60285e-05	-1.86077e-10	-0.373119
39162304	chr15:39162304:T:C	8.68834e-08	-1.86077e-10	-0.874312	2.12376e-05	-1.86077e-10	-0.901656
39162523	chr15:39162523:T:C	5.87323e-08	-1.86077e-10	-1.26589	1.50781e-05	-1.86077e-10	-1.24419
39162659	chr15:39162659:T:C	2.12103e-08	-1.59955	-0.684847	4.54847e-06	-1.62874	-0.813903
39163141	chr15:39163141:G:A	6.7787e-08	-1.86077e-10	-1.12251	1.75312e-05	-1.86077e-10	-1.09344
39163159	chr15:39163159:A:T	6.3347e-08	-1.86077e-10	-1.19025	1.53127e-05	-1.86077e-10	-1.22875
39163770	chr15:39163770:A:G	6.98604e-08	-1.86077e-10	-1.09238	1.64616e-05	-1.86077e-10	-1.1564
39164047	chr15:39164047:C:G	6.99098e-08	-1.86077e-10	-1.09167	1.64711e-05	-1.86077e-10	-1.15582
39164265	chr15:39164265:T:C	1.02077e-07	-0.40713	-0.30602	1.73288e-05	-0.757389	-0.347673
39164301	chr15:39164301:T:A	1.20023e-07	-1.86077e-10	-0.551196	2.69874e-05	-1.86077e-10	-0.66206
39164430	chr15:39164430:A:G	1.15637e-07	-0.605842	0.0174195	1.86963e-05	-0.935115	-0.0939886
39164772	chr15:39164772:A:T	1.27454e-07	-0.515738	0.0246113	2.01915e-05	-0.858749	-0.0934207
39164933	chr15:39164933:CTTCA:C	1.18818e-07	-1.86077e-10	-0.561284	2.67344e-05	-1.86077e-10	-0.671477
39165335	chr15:39165335:C:T	1.17894e-07	-1.86077e-10	-0.569097	2.65369e-05	-1.86077e-10	-0.678892
39165387	chr15:39165387:ATT:A	1.16767e-07	-1.86077e-10	-0.578702	2.63037e-05	-1.86077e-10	-0.687721
39165424	chr15:39165424:G:A	1.14133e-07	-1.86077e-10	-0.601519	2.57568e-05	-1.86077e-10	-0.708732
39165831	chr15:39165831:C:A	1.16459e-07	-1.86077e-10	-0.58134	2.62394e-05	-1.86077e-10	-0.690166
39165857	chr15:39165857:G:A	7.01079e-08	-1.86077e-10	-1.08884	1.82392e-05	-1.86077e-10	-1.05386
39165884	chr15:39165884:C:T	6.32931e-08	-1.86077e-10	-1.1911	1.60179e-05	-1.86077e-10	-1.18372
39166049	chr15:39166049:A:G	2.03741e-07	-1.86077e-10	-0.0220314	5.07283e-05	-1.86077e-10	-0.0309458
39166091	chr15:39166091:C:A	1.41707e-08	-1.48706	-1.20064	3.26785e-06	-1.52793	-1.24537
39166145	chr15:39166145:TAGA:T	8.64903e-08	-1.86077e-10	-0.878847	2.20489e-05	-1.86077e-10	-0.864166
39166214	chr15:39166214:A:G	5.77782e-08	-1.86077e-10	-1.28227	1.44435e-05	-1.86077e-10	-1.28719
39166282	chr15:39166282:A:C	1.16794e-07	-1.86077e-10	-0.578469	2.63286e-05	-1.86077e-10	-0.686775
39166443	chr15:39166443:T:C	2.53948e-07	0.19825	-3.08617e-10	5.55619e-05	0.0600681	-3.08617e-10
39166701	chr15:39166701:G:A	6.78672e-08	-1.86077e-10	-1.12133	1.62984e-05	-1.86077e-10	-1.16636
39166752	chr15:39166752:T:C	1.61668e-07	-1.86077e-10	-0.253332	3.60875e-05	-1.86077e-10	-0.371484
39166773	chr15:39166773:A:G	5.70668e-08	-1.86077e-10	-1.29466	1.4352e-05	-1.86077e-10	-1.29354
39166778	chr15:39166778:G:A	7.34601e-08	-1.86077e-10	-1.04214	1.75878e-05	-1.86077e-10	-1.09022
39166847	chr15:39166847:G:T	1.11479e-07	-1.86077e-10	-0.625039	2.52028e-05	-1.86077e-10	-0.730475
39166917	chr15:39166917:G:T	1.16875e-07	-1.86077e-10	-0.57777	2.63255e-05	-1.86077e-10	-0.686889
39167154	chr15:39167154:A:G	1.65338e-08	-1.74041	-0.793061	4.30889e-06	-1.76892	-0.727826
39167157	chr15:39167157:A:G	2.12857e-08	-1.42627	-0.854576	4.7378e-06	-1.47424	-0.927616
39167444	chr15:39167444:C:T	1.01863e-07	-1.86077e-10	-0.715251	2.33477e-05	-1.86077e-10	-0.806932
39167501	chr15:39167501:T:C	1.17024e-07	-1.86077e-10	-0.5765	2.68455e-05	-1.86077e-10	-0.667329
39167901	chr15:39167901:A:AC	5.73366e-08	-1.86077e-10	-1.28994	1.44735e-05	-1.86077e-10	-1.28511
39168386	chr15:39168386:C:T	1.8862e-08	-1.28772	-1.114	4.59357e-06	-1.3349	-1.09787
39168538	chr15:39168538:A:C	6.02371e-08	-1.86077e-10	-1.24059	1.4623e-05	-1.86077e-10	-1.27484
39168586	chr15:39168586:G:A	1.04581e-07	-1.86077e-10	-0.688918	2.39644e-05	-1.86077e-10	-0.780861
39168761	chr15:39168761:A:G	1.574e-07	-1.86077e-10	-0.28009	3.69097e-05	-1.86077e-10	-0.348954
39168798	chr15:39168798:G:A	1.58802e-07	-1.86077e-10	-0.27122	3.54414e-05	-1.86077e-10	-0.389547
39169539	chr15:39169539:T:C	1.01938e-07	-1.86077e-10	-0.714514	2.60941e-05	-1.86077e-10	-0.695718
39169839	chr15:39169839:T:C	3.08204e-08	-1.72458	-0.186123	7.10238e-06	-1.75029	-0.246711
39170035	chr15:39170035:C:T	1.04696e-07	-1.86077e-10	-0.687814	2.39668e-05	-1.86077e-10	-0.780761
39170103	chr15:39170103:C:T	5.92099e-08	-1.86077e-10	-1.25779	1.47064e-05	-1.86077e-10	-1.26915
39170151	chr15:39170151:A:G	5.46798e-07	-1.86077e-10	0.965201	0.000124806	-1.86077e-10	0.86933
39170173	chr15:39170173:A:G	3.86455e-07	-0.190926	0.809062	6.40756e-05	-0.527857	0.730491
39170273	chr15:39170273:A:G	6.94842e-08	-1.86077e-10	-1.09778	1.65216e-05	-1.86077e-10	-1.15276
39170322	chr15:39170322:T:A	1.17054e-07	-0.576244	-3.08617e-10	1.75425e-05	-1.0928	-3.08617e-10
39170710	chr15:39170710:CCT:C	3.67515e-07	-1.86077e-10	0.567886	8.03881e-05	-1.86077e-10	0.429437
39170906	chr15:39170906:A:G	1.53793e-07	-1.86077e-10	-0.30327	3.87445e-05	-1.86077e-10	-0.300439
39171113	chr15:39171113:A:G	9.32391e-08	0.490948	-1.29466	1.42572e-05	-0.00572632	-1.29444
39171471	chr15:39171471:T:C	1.58162e-08	-1.34713	-1.23072	3.58323e-06	-1.43474	-1.24642
39171492	chr15:39171492:C:T	1.00101e-07	-1.86077e-10	-0.7327	2.29997e-05	-1.86077e-10	-0.82195
39171516	chr15:39171516:A:AC	1.01163e-07	-1.86077e-10	-0.722148	2.34857e-05	-1.86077e-10	-0.801039
39171656	chr15:39171656:C:G	1.1709e-07	0.140879	-0.716814	1.86975e-05	-0.277508	-0.751532
39171688	chr15:39171688:G:A	9.39987e-07	-1.86077e-10	1.50699	0.000195388	-1.86077e-10	1.31756
39171771	chr15:39171771:C:T	6.3604e-08	-1.86077e-10	-1.1862	1.57817e-05	-1.86077e-10	-1.19858
39171914	chr15:39171914:A:G	4.22456e-08	-1.59538	-3.08617e-10	1.01581e-05	-1.63916	-3.08617e-10
39171966	chr15:39171966:A:G	2.97377e-08	-1.40638	-0.540083	7.37576e-06	-1.46546	-0.493766
39172298	chr15:39172298:T:G	2.11851e-07	-1.86077e-10	0.0170067	4.81064e-05	-1.86077e-10	-0.0840143
39172483	chr15:39172483:T:C	1.29835e-07	-1.86077e-10	-0.472613	2.96714e-05	-1.86077e-10	-0.567247
39172551	chr15:39172551:A:C	3.87358e-08	-1.47735	-0.204764	7.64911e-06	-1.5637	-0.359143
39172605	chr15:39172605:C:T	2.11197e-07	-1.86077e-10	0.0139111	4.79621e-05	-1.86077e-10	-0.0870183
39173080	chr15:39173080:A:C	6.07297e-08	-1.86077e-10	-1.23245	1.47897e-05	-1.86077e-10	-1.2635
39173143	chr15:39173143:G:T	4.97964e-07	0.180749	0.690901	7.88056e-05	-0.317356	0.726911
39173144	chr15:39173144:C:T	4.95769e-07	0.184048	0.683183	7.8413e-05	-0.314563	0.719123
39173156	chr15:39173156:T:A	6.78484e-08	-1.86077e-10	-1.1216	1.62151e-05	-1.86077e-10	-1.17149
39173262	chr15:39173262:C:G	1.01374e-07	-1.86077e-10	-0.720067	2.57393e-05	-1.86077e-10	-0.709412
39173397	chr15:39173397:T:C	3.70874e-07	-1.86077e-10	0.576985	9.69589e-05	-1.86077e-10	0.616858
39173727	chr15:39173727:G:A	5.7144e-08	-1.86077e-10	-1.29331	1.43359e-05	-1.86077e-10	-1.29466
39173804	chr15:39173804:G:A	5.93933e-08	-1.2547	-3.08617e-10	1.77621e-05	-1.08036	-3.08617e-10
39173907	chr15:39173907:A:G	9.46915e-08	-1.86077e-10	-0.788255	2.21906e-05	-1.86077e-10	-0.857761
39174089	chr15:39174089:C:A	2.07609e-08	-1.09431	-1.2115	5.60781e-06	-1.02215	-1.21112
39174122	chr15:39174122:G:A	1.17227e-07	-1.86077e-10	-0.574771	2.82364e-05	-1.86077e-10	-0.616819
39174137	chr15:39174137:C:T	1.86578e-08	-1.16813	-1.24448	5.01771e-06	-1.10071	-1.24374
39174301	chr15:39174301:T:C	5.787e-08	-1.86077e-10	-1.28068	1.4409e-05	-1.86077e-10	-1.28958
39174337	chr15:39174337:T:C	3.91323e-07	-1.86077e-10	0.630655	8.8302e-05	-1.86077e-10	0.523333
39174367	chr15:39174367:C:T	4.23616e-06	-1.86077e-10	3.01253	0.000977971	-1.86077e-10	2.92805
39174406	chr15:39174406:A:G	5.74268e-08	-1.86077e-10	-1.28837	1.44222e-05	-1.86077e-10	-1.28866
39174596	chr15:39174596:G:A	5.71144e-08	-1.86077e-10	-1.29382	1.43479e-05	-1.86077e-10	-1.29383
39174622	chr15:39174622:T:A	5.89333e-08	-1.86077e-10	-1.26247	1.45158e-05	-1.86077e-10	-1.28219
39174752	chr15:39174752:C:A	6.41333e-08	-1.86077e-10	-1.17792	1.6121e-05	-1.86077e-10	-1.1773
39174770	chr15:39174770:G:C	6.06676e-08	-1.86077e-10	-1.23347	1.52151e-05	-1.86077e-10	-1.23514
39174893	chr15:39174893:C:T	9.42123e-08	-1.86077e-10	-0.793328	2.20678e-05	-1.86077e-10	-0.863308
39174978	chr15:39174978:T:C	6.12917e-08	-1.86077e-10	-1.22324	1.58727e-05	-1.86077e-10	-1.19283
39175075	chr15:39175075:A:G	5.9305e-08	-1.86077e-10	-1.25619	1.48789e-05	-1.86077e-10	-1.25748
39175232	chr15:39175232:C:T	6.30448e-08	-1.86077e-10	-1.19503	1.60836e-05	-1.86077e-10	-1.17963
39175270	chr15:39175270:T:C	5.94356e-08	-1.86077e-10	-1.25399	1.49092e-05	-1.86077e-10	-1.25545
39175498	chr15:39175498:C:T	1.60095e-07	-1.86077e-10	-0.263109	4.09642e-05	-1.86077e-10	-0.24473
39175500	chr15:39175500:A:G	9.31586e-08	-1.86077e-10	-0.804575	2.24386e-05	-1.86077e-10	-0.846645
39175569	chr15:39175569:T:C	4.83328e-08	-0.273861	-1.18691	1.34823e-05	-0.161374	-1.19468
39175597	chr15:39175597:A:G	4.99392e-08	-0.24114	-1.18693	1.39592e-05	-0.126609	-1.19468
39175599	chr15:39175599:A:G	9.79346e-08	-1.86077e-10	-0.754579	2.28518e-05	-1.86077e-10	-0.828401
39175719	chr15:39175719:T:A	5.74494e-08	-1.86077e-10	-1.28797	1.46254e-05	-1.86077e-10	-1.27467
39175846	chr15:39175846:T:C	7.42735e-07	-1.86077e-10	1.27146	0.000171291	-1.86077e-10	1.18594
39176051	chr15:39176051:C:T	5.75609e-08	-1.86077e-10	-1.28604	1.44723e-05	-1.86077e-10	-1.2852
39176104	chr15:39176104:T:C	5.73369e-08	-1.86077e-10	-1.28993	1.44189e-05	-1.86077e-10	-1.28889
39176139	chr15:39176139:A:AT	5.70912e-08	-1.86077e-10	-1.29423	1.43438e-05	-1.86077e-10	-1.29411
39176148	chr15:39176148:A:T	5.73276e-08	-1.86077e-10	-1.2901	1.46512e-05	-1.86077e-10	-1.27291
39176268	chr15:39176268:T:C	2.01028e-07	0.62444	-0.659872	3.26839e-05	0.273604	-0.744151
39176277	chr15:39176277:C:A	5.72583e-08	-1.86077e-10	-1.29131	1.43788e-05	-1.86077e-10	-1.29167
39176496	chr15:39176496:T:C	3.19227e-07	-1.86077e-10	0.427024	7.24415e-05	-1.86077e-10	0.32535
39176630	chr15:39176630:G:C	9.7696e-08	0.295728	-1.05275	1.66973e-05	-0.0341685	-1.10801
39176685	chr15:39176685:T:C	9.89517e-08	-1.86077e-10	-0.744247	2.30096e-05	-1.86077e-10	-0.821519
39176911	chr15:39176911:T:C	5.89626e-08	-1.86077e-10	-1.26198	1.4798e-05	-1.86077e-10	-1.26294
39177074	chr15:39177074:G:C	8.00921e-08	-1.86077e-10	-0.955701	1.89837e-05	-1.86077e-10	-1.01385
39177613	chr15:39177613:T:A	1.41331e-07	-1.86077e-10	-0.387775	3.62447e-05	-1.86077e-10	-0.367137
39178062	chr15:39178062:G:A	1.47098e-07	-1.86077e-10	-0.347778	3.77383e-05	-1.86077e-10	-0.326753
39178254	chr15:39178254:T:C	1.20422e-08	-1.64511	-1.20535	2.97792e-06	-1.63958	-1.22663
39178413	chr15:39178413:G:C	9.60199e-08	-1.86077e-10	-0.774323	2.44831e-05	-1.86077e-10	-0.759445
39178424	chr15:39178424:C:T	9.65247e-08	-1.86077e-10	-0.769079	2.46104e-05	-1.86077e-10	-0.75426
39178507	chr15:39178507:A:G	8.6444e-08	-1.86077e-10	-0.879382	2.16149e-05	-1.86077e-10	-0.884046
39178528	chr15:39178528:T:C	5.92484e-08	-1.25714	-3.08617e-10	1.19391e-05	-1.47761	-3.08617e-10
39178619	chr15:39178619:G:A	2.03245e-08	-1.03571	-1.29134	6.75813e-06	-0.756062	-1.29062
39178761	chr15:39178761:A:G	5.71792e-08	-1.86077e-10	-1.29269	1.43528e-05	-1.86077e-10	-1.29348
39178830	chr15:39178830:C:T	1.11239e-07	-1.86077e-10	-0.6272	2.84765e-05	-1.86077e-10	-0.608349
39178984	chr15:39178984:A:G	5.84825e-08	-1.86077e-10	-1.27015	1.46307e-05	-1.86077e-10	-1.27431
39179184	chr15:39179184:A:G	1.36037e-07	-0.425951	-3.08617e-10	1.99556e-05	-0.963921	-3.08617e-10
39179531	chr15:39179531:T:A	5.92731e-08	-1.86077e-10	-1.25672	1.4865e-05	-1.86077e-10	-1.25842
39179543	chr15:39179543:T:C	1.26388e-07	-1.86077e-10	-0.499526	2.87986e-05	-1.86077e-10	-0.597103
39179798	chr15:39179798:A:C	1.27106e-07	-1.86077e-10	-0.493858	2.91569e-05	-1.86077e-10	-0.584738
39179907	chr15:39179907:C:A	7.62467e-07	-1.86077e-10	1.29768	0.000221721	-1.86077e-10	1.44399
39179956	chr15:39179956:GA:G	1.42521e-07	-0.00486734	-0.374523	2.46953e-05	-0.33842	-0.412396
39180373	chr15:39180373:ATGAC:A	1.55424e-07	-1.86077e-10	-0.29272	3.96243e-05	-1.86077e-10	-0.277988
39180429	chr15:39180429:A:G	8.61071e-08	-1.86077e-10	-0.883287	2.00354e-05	-1.86077e-10	-0.959929
39180464	chr15:39180464:T:C	3.94482e-08	-0.610449	-1.05344	7.90287e-06	-0.837658	-1.05255
39181013	chr15:39181013:C:T	9.08766e-08	-1.86077e-10	-0.829376	2.28328e-05	-1.86077e-10	-0.829232
39181082	chr15:39181082:C:A	1.51956e-07	-1.86077e-10	-0.315285	3.87354e-05	-1.86077e-10	-0.300676
39181405	chr15:39181405:G:A	6.48446e-08	-1.86077e-10	-1.16688	1.55728e-05	-1.86077e-10	-1.2119
39181627	chr15:39181627:G:A	6.52e-08	-1.86077e-10	-1.16142	1.67113e-05	-1.86077e-10	-1.14135
39181688	chr15:39181688:A:G	3.16214e-07	-1.86077e-10	0.417542	7.75649e-05	-1.86077e-10	0.393685
39182137	chr15:39182137:T:C	1.41229e-07	-1.86077e-10	-0.388493	3.58447e-05	-1.86077e-10	-0.378233
39182406	chr15:39182406:A:G	1.92424e-08	-1.6847	-0.697058	4.35093e-06	-1.7892	-0.697841
39182491	chr15:39182491:T:C	1.73517e-08	-1.28272	-1.20247	5.03385e-06	-1.12358	-1.21767
39182928	chr15:39182928:C:G	2.496e-07	-1.86077e-10	0.180982	6.0253e-05	-1.86077e-10	0.141123
39184026	chr15:39184026:G:A	8.9817e-08	-1.86077e-10	-0.841105	2.04039e-05	-1.86077e-10	-0.941702
39184095	chr15:39184095:A:G	1.3742e-07	-1.86077e-10	-0.415836	3.53256e-05	-1.86077e-10	-0.39282
39184203	chr15:39184203:C:T	9.47708e-08	-1.86077e-10	-0.787417	2.23703e-05	-1.86077e-10	-0.849694
39184281	chr15:39184281:C:T	6.09459e-08	-1.86077e-10	-1.22889	1.57118e-05	-1.86077e-10	-1.20301
39184514	chr15:39184514:A:G	4.57178e-07	-1.86077e-10	0.786194	0.000117554	-1.86077e-10	0.809466
39184674	chr15:39184674:C:T	8.22317e-08	-1.86077e-10	-0.929338	2.21591e-05	-1.86077e-10	-0.85918
39184897	chr15:39184897:C:T	6.10478e-08	-1.86077e-10	-1.22722	1.55626e-05	-1.86077e-10	-1.21256
39185278	chr15:39185278:T:C	5.74437e-08	-1.86077e-10	-1.28807	1.43419e-05	-1.86077e-10	-1.29425
39185338	chr15:39185338:T:A	6.15808e-08	-1.86077e-10	-1.21853	1.48731e-05	-1.86077e-10	-1.25788
39186208	chr15:39186208:A:G	2.36535e-07	0.86626	-0.739042	4.48537e-05	0.535611	-0.689634
39186314	chr15:39186314:CA:C	3.56935e-08	-1.76391	-3.08617e-10	8.92087e-06	-1.76904	-3.08617e-10
39186541	chr15:39186541:C:T	3.66867e-08	-1.63282	-0.103645	9.27963e-06	-1.59318	-0.13643
39186667	chr15:39186667:A:C	6.78261e-08	-1.86077e-10	-1.12193	1.79232e-05	-1.86077e-10	-1.07133
39186915	chr15:39186915:A:G	1.44469e-08	-1.74662	-0.921782	3.85383e-06	-1.69891	-0.909449
39187400	chr15:39187400:C:T	9.45891e-08	-1.86077e-10	-0.789336	2.19841e-05	-1.86077e-10	-0.867111
39187896	chr15:39187896:C:A	1.1111e-07	-1.86077e-10	-0.628354	2.78857e-05	-1.86077e-10	-0.629314
39187904	chr15:39187904:T:C	1.14713e-07	-1.86077e-10	-0.596446	2.76793e-05	-1.86077e-10	-0.636745
39187942	chr15:39187942:C:T	1.17671e-07	-1.86077e-10	-0.57099	2.95309e-05	-1.86077e-10	-0.57199
39188103	chr15:39188103:T:C	6.32262e-08	-1.86077e-10	-1.19216	1.6156e-05	-1.86077e-10	-1.17514
39188256	chr15:39188256:G:C	1.22313e-07	-1.86077e-10	-0.532298	3.17301e-05	-1.86077e-10	-0.500164
39188424	chr15:39188424:A:T	1.94067e-06	-1.86077e-10	2.23191	0.000487238	-1.86077e-10	2.23132
39188872	chr15:39188872:C:T	6.97039e-08	-1.86077e-10	-1.09462	1.85311e-05	-1.86077e-10	-1.03798
39189024	chr15:39189024:A:G	6.78372e-08	-1.86077e-10	-1.12177	1.61332e-05	-1.86077e-10	-1.17655
39189108	chr15:39189108:ATTCTT:A	1.4272e-08	-1.47187	-1.20871	3.9336e-06	-1.37251	-1.21536
39189556	chr15:39189556:G:A	6.17945e-08	-1.86077e-10	-1.21506	1.50328e-05	-1.86077e-10	-1.2472
39189645	chr15:39189645:A:T	6.30058e-08	-1.86077e-10	-1.19565	1.52314e-05	-1.86077e-10	-1.23407
39189749	chr15:39189749:T:C	2.58741e-07	0.9818	-0.76485	4.89519e-05	0.661653	-0.728245
39189938	chr15:39189938:T:C	5.75344e-08	-1.86077e-10	-1.2865	1.49252e-05	-1.86077e-10	-1.25438
39189981	chr15:39189981:T:C	6.40582e-08	-1.86077e-10	-1.17909	1.5433e-05	-1.86077e-10	-1.22092
39190241	chr15:39190241:T:C	8.08697e-08	-1.86077e-10	-0.94604	1.89676e-05	-1.86077e-10	-1.0147
39190250	chr15:39190250:C:A	1.27339e-08	-1.79722	-0.997393	3.34044e-06	-1.77095	-0.980376
39191234	chr15:39191234:C:A	6.70928e-08	-1.86077e-10	-1.1328	1.63091e-05	-1.86077e-10	-1.16571
39191639	chr15:39191639:T:C	6.63721e-08	-1.86077e-10	-1.1436	1.66365e-05	-1.86077e-10	-1.14583
39192149	chr15:39192149:T:A	3.71102e-08	-0.496367	-1.22862	6.05844e-06	-0.934468	-1.22151
39192555	chr15:39192555:G:A	5.23503e-08	-0.772694	-0.608227	1.81356e-05	-0.450945	-0.608606
39192815	chr15:39192815:T:C	3.607e-08	-1.75342	-3.08617e-10	8.97e-06	-1.76354	-3.08617e-10
39193077	chr15:39193077:G:C	1.12861e-07	-1.86077e-10	-0.612724	2.82831e-05	-1.86077e-10	-0.615164
39193544	chr15:39193544:T:C	1.26552e-08	-1.55056	-1.25025	3.32699e-06	-1.49105	-1.26431
39193781	chr15:39193781:A:G	3.54864e-08	-1.76973	-3.08617e-10	9.13501e-06	-1.74532	-3.08617e-10
39194534	chr15:39194534:T:G	5.97982e-08	-1.86077e-10	-1.2479	1.4753e-05	-1.86077e-10	-1.26599
39194734	chr15:39194734:A:G	3.58093e-07	0.83154	-0.289626	6.48835e-05	0.449195	-0.234031
39194738	chr15:39194738:C:G	4.41367e-07	-1.86077e-10	0.750998	0.000113115	-1.86077e-10	0.770977
39194751	chr15:39194751:A:G	6.08731e-08	-1.86077e-10	-1.23009	1.48562e-05	-1.86077e-10	-1.25901
39194924	chr15:39194924:G:A	2.28534e-07	-1.86077e-10	0.0928054	5.52612e-05	-1.86077e-10	0.0546416
39195496	chr15:39195496:A:G	1.13426e-08	-1.70626	-1.20405	3.00462e-06	-1.66224	-1.19504
39196016	chr15:39196016:G:A	5.70677e-08	-1.86077e-10	-1.29464	1.43565e-05	-1.86077e-10	-1.29323
39196668	chr15:39196668:C:T	5.73568e-08	-1.86077e-10	-1.28959	1.4395e-05	-1.86077e-10	-1.29055
39196964	chr15:39196964:G:A	7.14063e-08	-1.86077e-10	-1.07049	1.87491e-05	-1.86077e-10	-1.02628
39197095	chr15:39197095:G:A	8.15655e-08	-1.86077e-10	-0.937473	2.13418e-05	-1.86077e-10	-0.89676
39198355	chr15:39198355:A:G	1.55003e-08	-1.66029	-0.937733	3.9683e-06	-1.61155	-0.96754
39198436	chr15:39198436:G:A	6.74928e-08	-1.86077e-10	-1.12686	1.61827e-05	-1.86077e-10	-1.17349
39198604	chr15:39198604:T:C	5.75987e-08	-1.86077e-10	-1.28538	1.4372e-05	-1.86077e-10	-1.29215
39198770	chr15:39198770:A:G	9.01153e-08	-1.86077e-10	-0.837789	2.27605e-05	-1.86077e-10	-0.832403
39199262	chr15:39199262:A:G	1.61957e-07	-1.66483	1.41328	3.22631e-05	-1.69246	1.20895
39199271	chr15:39199271:A:G	6.66921e-08	-1.86077e-10	-1.13879	1.78174e-05	-1.86077e-10	-1.07726
39199752	chr15:39199752:G:A	4.67604e-08	-1.49384	-3.08617e-10	8.6756e-06	-1.79691	-3.08617e-10
39199798	chr15:39199798:T:C	2.76895e-07	1.22537	-0.940612	4.96463e-05	0.921073	-0.973579
39199846	chr15:39199846:A:G	1.53026e-07	0.843449	-1.15172	2.89677e-05	0.580805	-1.17205
39199898	chr15:39199898:G:C	9.43051e-08	-1.86077e-10	-0.792343	2.17125e-05	-1.86077e-10	-0.879543
39200033	chr15:39200033:C:T	6.24134e-08	-1.86077e-10	-1.2051	1.58394e-05	-1.86077e-10	-1.19493
39200066	chr15:39200066:T:C	1.92213e-08	-1.35915	-1.02372	5.3942e-06	-1.24399	-1.02811
39200108	chr15:39200108:A:G	3.5647e-08	-0.753096	-1.01212	8.95884e-06	-0.83451	-0.930278
39200181	chr15:39200181:T:C	8.19776e-08	-1.86077e-10	-0.932433	2.27246e-05	-1.86077e-10	-0.833979
39200225	chr15:39200225:C:T	1.12172e-08	-1.63006	-1.29137	2.7957e-06	-1.63861	-1.29073
39200575	chr15:39200575:T:C	4.13902e-07	0.791536	-0.104784	7.55199e-05	0.411394	-0.0444271
39200978	chr15:39200978:T:C	9.03737e-08	-1.86077e-10	-0.834926	2.11293e-05	-1.86077e-10	-0.906766
39201118	chr15:39201118:C:T	6.86997e-08	-1.86077e-10	-1.10913	1.83495e-05	-1.86077e-10	-1.04783
39201262	chr15:39201262:A:G	8.0584e-08	-0.949579	-3.08617e-10	2.15593e-05	-0.88662	-3.08617e-10
39201264	chr15:39201264:C:T	9.2724e-08	-0.809251	-3.08617e-10	2.30685e-05	-0.81896	-3.08617e-10
39201327	chr15:39201327:T:C	1.29794e-08	-1.6893	-1.08622	3.43306e-06	-1.64412	-1.07986
39201453	chr15:39201453:G:A	1.24226e-08	-1.70625	-1.11311	3.27166e-06	-1.66451	-1.10762
39201536	chr15:39201536:T:A	1.46208e-08	-1.36518	-1.29126	4.13999e-06	-1.25096	-1.28577
39201666	chr15:39201666:T:C	7.13954e-08	-1.86077e-10	-1.07064	1.93513e-05	-1.86077e-10	-0.994669
39202222	chr15:39202222:A:G	1.29654e-08	-1.62269	-1.1539	3.45401e-06	-1.56758	-1.15032
39202246	chr15:39202246:G:T	1.17921e-08	-1.62601	-1.24544	3.14971e-06	-1.56908	-1.24104
39202520	chr15:39202520:T:A	1.28113e-08	-1.58639	-1.20216	3.44589e-06	-1.52428	-1.19597
39202775	chr15:39202775:A:C	1.71546e-07	0.705296	-0.899322	2.96878e-05	0.32301	-0.889703
39203081	chr15:39203081:G:T	5.71659e-08	-1.86077e-10	-1.29292	1.44102e-05	-1.86077e-10	-1.2895
39203791	chr15:39203791:T:C	6.80934e-08	-1.118	-3.08617e-10	2.10208e-05	-0.911915	-3.08617e-10
39203973	chr15:39203973:T:C	1.66494e-08	-1.56879	-0.957717	3.93175e-06	-1.58373	-1.00461
39204009	chr15:39204009:G:A	5.83567e-08	-1.86077e-10	-1.2723	1.47372e-05	-1.86077e-10	-1.26705
39204324	chr15:39204324:G:C	2.32261e-07	1.26102	-1.15204	4.25084e-05	0.956463	-1.16419
39204394	chr15:39204394:C:T	2.96505e-07	-1.86077e-10	0.353184	7.00528e-05	-1.86077e-10	0.291819
39204479	chr15:39204479:A:G	1.69761e-07	-1.86077e-10	-0.204485	3.88564e-05	-1.86077e-10	-0.297558
39204483	chr15:39204483:C:A	6.28768e-08	-1.86077e-10	-1.1977	1.59605e-05	-1.86077e-10	-1.18731
39205008	chr15:39205008:T:A	7.72573e-08	-0.991737	-3.08617e-10	1.3379e-05	-1.36374	-3.08617e-10
39205213	chr15:39205213:G:A	2.29215e-08	-1.74102	-0.46578	6.16978e-06	-1.70424	-0.433525
39205285	chr15:39205285:C:T	1.56538e-08	-1.33751	-1.25066	4.3802e-06	-1.22347	-1.25686
39206172	chr15:39206172:G:A	1.93705e-07	-1.86077e-10	-0.0725443	4.36119e-05	-1.86077e-10	-0.182098
39206280	chr15:39206280:A:T	7.3259e-08	-1.04488	-3.08617e-10	1.2833e-05	-1.40541	-3.08617e-10
39206346	chr15:39206346:T:C	5.907e-08	-1.86077e-10	-1.26016	1.48024e-05	-1.86077e-10	-1.26264
39206441	chr15:39206441:A:C	1.59016e-08	-1.52677	-1.04569	4.36035e-06	-1.48391	-1.00096
39206581	chr15:39206581:G:A	2.7365e-08	-1.09112	-0.938497	6.30962e-06	-1.20081	-0.914543
39206632	chr15:39206632:A:T	5.86523e-08	-1.86077e-10	-1.26725	1.48102e-05	-1.86077e-10	-1.26211
39206761	chr15:39206761:C:A	5.84123e-08	-1.86077e-10	-1.27135	1.44983e-05	-1.86077e-10	-1.2834
39206989	chr15:39206989:A:T	6.46616e-08	-0.243322	-0.926389	1.18186e-05	-0.635301	-0.852456
39207230	chr15:39207230:A:G	6.21161e-08	-1.86077e-10	-1.20987	1.52214e-05	-1.86077e-10	-1.23473
39207332	chr15:39207332:AG:A	5.99057e-08	-1.86077e-10	-1.24611	1.46822e-05	-1.86077e-10	-1.27079
39207548	chr15:39207548:T:C	6.08716e-08	-1.86077e-10	-1.23011	1.49107e-05	-1.86077e-10	-1.25535
39207816	chr15:39207816:A:G	8.36722e-08	-1.86077e-10	-0.911973	2.11422e-05	-1.86077e-10	-0.906158
39207939	chr15:39207939:T:C	7.66315e-08	-1.86077e-10	-0.999871	1.78548e-05	-1.86077e-10	-1.07515
39208417	chr15:39208417:A:G	5.74927e-08	-1.86077e-10	-1.28722	1.45417e-05	-1.86077e-10	-1.28041
39208420	chr15:39208420:G:A	5.75562e-08	-1.86077e-10	-1.28612	1.45059e-05	-1.86077e-10	-1.28287
39208748	chr15:39208748:C:T	1.03097e-07	-0.703206	-3.08617e-10	2.37498e-05	-0.789856	-3.08617e-10
39209287	chr15:39209287:G:A	6.81467e-08	-1.86077e-10	-1.11722	1.78091e-05	-1.86077e-10	-1.07772
39209383	chr15:39209383:C:T	5.72626e-08	-1.86077e-10	-1.29123	1.43362e-05	-1.86077e-10	-1.29464
39209456	chr15:39209456:G:A	5.90025e-08	-1.86077e-10	-1.2613	1.45775e-05	-1.86077e-10	-1.27795
39209529	chr15:39209529:TTA:T	2.7145e-07	-1.86077e-10	0.264898	7.09031e-05	-1.86077e-10	0.303885
39209573	chr15:39209573:TAAC:T	6.06187e-08	-1.86077e-10	-1.23427	1.47517e-05	-1.86077e-10	-1.26607
39209729	chr15:39209729:A:G	6.07421e-08	-1.86077e-10	-1.23224	1.48619e-05	-1.86077e-10	-1.25863
39209846	chr15:39209846:A:G	7.44327e-08	-0.00134727	-1.02764	1.27199e-05	-0.343177	-1.07108
39210180	chr15:39210180:CTATACACATACA:C	1.24142e-08	-1.68819	-1.13185	2.8494e-06	-1.76151	-1.14881
39210181	chr15:39210181:TATACAC:T	9.24805e-08	-1.86077e-10	-0.811881	2.1569e-05	-1.86077e-10	-0.886171
39210263	chr15:39210263:G:T	6.97541e-08	-1.86077e-10	-1.0939	1.67004e-05	-1.86077e-10	-1.142
39210369	chr15:39210369:T:C	6.4491e-08	-1.86077e-10	-1.17235	1.66563e-05	-1.86077e-10	-1.14464
39210991	chr15:39210991:C:T	1.33155e-08	-1.51309	-1.23687	3.57605e-06	-1.4513	-1.23187
39211074	chr15:39211074:A:T	5.71934e-08	-1.86077e-10	-1.29244	1.44287e-05	-1.86077e-10	-1.28821
39211230	chr15:39211230:C:T	1.54239e-07	-1.86077e-10	-0.300375	3.53001e-05	-1.86077e-10	-0.393544
39211307	chr15:39211307:T:G	2.1203e-08	-1.09376	-1.19098	5.36074e-06	-1.06174	-1.21659
39211323	chr15:39211323:T:C	6.36886e-08	-1.86077e-10	-1.18487	1.58438e-05	-1.86077e-10	-1.19465
39211944	chr15:39211944:G:A	6.0527e-08	-0.189893	-1.0459	1.58389e-05	-0.183862	-1.0111
39211992	chr15:39211992:T:TG	2.91732e-08	-1.75318	-0.21245	6.32952e-06	-1.79698	-0.315225
39212766	chr15:39212766:GA:G	2.58623e-08	-0.832825	-1.25327	6.24798e-06	-0.879938	-1.24523
39212851	chr15:39212851:T:C	6.83629e-08	-1.86077e-10	-1.11405	1.63973e-05	-1.86077e-10	-1.16031
39213614	chr15:39213614:A:G	8.28573e-08	-0.536072	-0.385687	1.36364e-05	-0.980855	-0.363828
39213974	chr15:39213974:G:A	8.85101e-08	-1.86077e-10	-0.855762	2.26251e-05	-1.86077e-10	-0.838371
39214159	chr15:39214159:C:A	2.35049e-08	-1.06949	-1.11218	6.42176e-06	-0.968586	-1.12915
39214206	chr15:39214206:A:AATT	6.36286e-08	-1.86077e-10	-1.18582	1.61564e-05	-1.86077e-10	-1.17511
39214564	chr15:39214564:T:C	5.71762e-08	-1.86077e-10	-1.29274	1.43557e-05	-1.86077e-10	-1.29328
39214587	chr15:39214587:T:C	6.89087e-08	0.0483575	-1.15445	1.68959e-05	-0.0213408	-1.10902
39214845	chr15:39214845:C:T	1.80236e-08	-1.15348	-1.29372	4.08048e-06	-1.2567	-1.29451
39215249	chr15:39215249:GC:G	9.89313e-08	-0.110322	-0.634131	2.16896e-05	-0.147462	-0.733136
39215643	chr15:39215643:A:G	1.14912e-08	-1.60432	-1.29297	3.01657e-06	-1.56058	-1.29273
39215923	chr15:39215923:A:G	2.01234e-07	-1.86077e-10	-0.034412	4.42821e-05	-1.86077e-10	-0.166848
39215999	chr15:39215999:A:C	5.7364e-08	-1.86077e-10	-1.28946	1.44115e-05	-1.86077e-10	-1.2894
39216070	chr15:39216070:A:G	1.54314e-08	-1.33442	-1.26806	4.12979e-06	-1.26675	-1.27246
39216188	chr15:39216188:T:C	5.7735e-08	-1.86077e-10	-1.28302	1.43974e-05	-1.86077e-10	-1.29038
39216514	chr15:39216514:C:T	6.05707e-08	-1.86077e-10	-1.23507	1.51239e-05	-1.86077e-10	-1.24115
39216544	chr15:39216544:A:G	1.6127e-08	-1.51138	-1.047	4.31453e-06	-1.45653	-1.03891
39216621	chr15:39216621:C:T	2.05683e-07	0.0676881	-0.0802286	3.34332e-05	-0.263876	-0.184005
39216717	chr15:39216717:C:T	3.67436e-07	-1.86077e-10	0.567671	7.99206e-05	-1.86077e-10	0.423605
39216746	chr15:39216746:C:A	5.7069e-08	-1.86077e-10	-1.29462	1.4336e-05	-1.86077e-10	-1.29465
39216815	chr15:39216815:G:A	6.62792e-08	-1.86077e-10	-1.145	1.68807e-05	-1.86077e-10	-1.13126
39216895	chr15:39216895:C:T	2.15237e-07	-1.86077e-10	0.0328621	4.9006e-05	-1.86077e-10	-0.0654857
39217181	chr15:39217181:C:G	5.70993e-08	-1.86077e-10	-1.29409	1.43426e-05	-1.86077e-10	-1.29419
39217218	chr15:39217218:C:A	6.05845e-08	-1.86077e-10	-1.23484	1.53562e-05	-1.86077e-10	-1.22591
39217345	chr15:39217345:T:A	6.68465e-08	-1.86077e-10	-1.13648	1.70312e-05	-1.86077e-10	-1.12238
39217414	chr15:39217414:T:A	1.70594e-07	-1.86077e-10	-0.199591	3.80421e-05	-1.86077e-10	-0.318737
39217449	chr15:39217449:C:A	5.79038e-08	-1.86077e-10	-1.2801	1.4515e-05	-1.86077e-10	-1.28225
39217829	chr15:39217829:C:A	3.58235e-08	-1.76027	-3.08617e-10	8.90732e-06	-1.77056	-3.08617e-10
39218015	chr15:39218015:A:C	6.61254e-08	-1.68734	0.540018	1.32097e-05	-1.68668	0.310201
39218167	chr15:39218167:C:G	1.78635e-08	-1.16437	-1.29175	2.51091e-06	-1.74479	-1.292
39218277	chr15:39218277:A:T	5.99873e-08	-1.86077e-10	-1.24475	1.47342e-05	-1.86077e-10	-1.26726
39218573	chr15:39218573:G:A	1.78776e-07	-1.86077e-10	-0.152743	3.96102e-05	-1.86077e-10	-0.278342
39218632	chr15:39218632:G:C	6.15039e-08	-1.86077e-10	-1.21978	1.55954e-05	-1.86077e-10	-1.21045
39218680	chr15:39218680:G:A	1.78125e-07	-1.86077e-10	-0.156395	4.37571e-05	-1.86077e-10	-0.178776
39219333	chr15:39219333:T:C	5.86903e-08	-1.86077e-10	-1.2666	1.46765e-05	-1.86077e-10	-1.27118
39219366	chr15:39219366:G:C	6.28856e-08	-1.86077e-10	-1.19756	1.65097e-05	-1.86077e-10	-1.15348
39219479	chr15:39219479:A:T	1.60557e-07	-1.86077e-10	-0.260228	3.59833e-05	-1.86077e-10	-0.374375
39219483	chr15:39219483:T:A	6.55738e-08	-1.86077e-10	-1.1557	1.67026e-05	-1.86077e-10	-1.14187
39219486	chr15:39219486:AC:A	6.33201e-08	-1.86077e-10	-1.19068	1.65909e-05	-1.86077e-10	-1.14857
39219490	chr15:39219490:T:A	6.47985e-08	-1.86077e-10	-1.1676	1.70695e-05	-1.86077e-10	-1.12014
39219558	chr15:39219558:C:T	2.48855e-08	-1.51773	-0.606863	5.08979e-06	-1.64113	-0.689061
39219855	chr15:39219855:G:A	1.60425e-07	-1.86077e-10	-0.26105	4.59893e-05	-1.86077e-10	-0.12902
39219898	chr15:39219898:T:C	5.89872e-08	-1.69652	0.434959	1.1861e-05	-1.69537	0.211188
39220100	chr15:39220100:T:C	1.46422e-08	-1.67772	-0.97725	3.15528e-06	-1.75325	-1.0551
39220136	chr15:39220136:G:C	1.25265e-07	-1.86077e-10	-0.508444	2.87685e-05	-1.86077e-10	-0.598147
39220262	chr15:39220262:T:C	5.91789e-08	-1.86077e-10	-1.25831	1.47929e-05	-1.86077e-10	-1.26328
39220736	chr15:39220736:T:C	6.40708e-08	-1.86077e-10	-1.17889	1.68319e-05	-1.86077e-10	-1.13415
39220989	chr15:39220989:C:T	2.01882e-08	-1.66603	-0.667747	4.20984e-06	-1.7486	-0.771406
39221087	chr15:39221087:C:G	1.40133e-08	-1.41133	-1.28755	3.96104e-06	-1.30355	-1.27738
39221128	chr15:39221128:G:T	1.12696e-07	-1.86077e-10	-0.614184	2.856e-05	-1.86077e-10	-0.605424
39221550	chr15:39221550:C:T	6.38086e-08	-1.86077e-10	-1.18299	1.5909e-05	-1.86077e-10	-1.19054
39221610	chr15:39221610:C:T	4.07625e-07	-1.86077e-10	0.671468	9.94049e-05	-1.86077e-10	0.641772
39221646	chr15:39221646:A:G	1.38229e-08	-1.77999	-0.932567	3.37324e-06	-1.77477	-0.966783
39221713	chr15:39221713:G:T	2.49747e-07	-1.86077e-10	0.181571	6.10883e-05	-1.86077e-10	0.154891
39221743	chr15:39221743:T:G	1.39913e-07	-1.86077e-10	-0.397857	3.97856e-05	-1.86077e-10	-0.273924
39221765	chr15:39221765:A:G	5.73866e-08	-1.86077e-10	-1.28907	1.4349e-05	-1.86077e-10	-1.29375
39221870	chr15:39221870:G:A	6.1772e-08	-1.86077e-10	-1.21543	1.5503e-05	-1.86077e-10	-1.21639
39222395	chr15:39222395:A:G	3.2454e-08	-0.618565	-1.24049	5.50147e-06	-0.995263	-1.25715
39222414	chr15:39222414:G:A	1.45288e-08	-1.59081	-1.07193	3.54879e-06	-1.59517	-1.09565
39222553	chr15:39222553:A:C	1.96169e-07	-1.86077e-10	-0.0599	5.63929e-05	-1.86077e-10	0.0749133
39222793	chr15:39222793:A:G	2.33915e-08	-1.59855	-0.587959	6.38614e-06	-1.55859	-0.544709
39223052	chr15:39223052:G:A	1.43888e-08	-1.52645	-1.14598	4.06311e-06	-1.42857	-1.12691
39223191	chr15:39223191:G:T	3.4731e-07	-1.86077e-10	0.511339	7.7157e-05	-1.86077e-10	0.388414
39223212	chr15:39223212:G:T	1.03655e-08	-1.81322	-1.18718	2.634e-06	-1.77521	-1.21372
39223227	chr15:39223227:C:A	7.26013e-08	-1.86077e-10	-1.0539	1.94466e-05	-1.86077e-10	-0.989756
39223452	chr15:39223452:C:A	3.2336e-07	-1.86077e-10	0.439886	7.20625e-05	-1.86077e-10	0.320104
39224013	chr15:39224013:A:G	4.21369e-08	-1.59795	-3.08617e-10	9.97047e-06	-1.6578	-3.08617e-10
39224044	chr15:39224044:C:A	5.94734e-08	-1.86077e-10	-1.25335	1.48712e-05	-1.86077e-10	-1.25801
39224081	chr15:39224081:A:T	1.3433e-07	-1.86077e-10	-0.438576	3.40357e-05	-1.86077e-10	-0.43002
39224367	chr15:39224367:C:A	2.87026e-07	-1.86077e-10	0.320694	6.33392e-05	-1.86077e-10	0.191075
39224541	chr15:39224541:G:A	9.99074e-08	-1.86077e-10	-0.734635	2.28997e-05	-1.86077e-10	-0.826307
39224770	chr15:39224770:A:G	6.19195e-08	-1.86077e-10	-1.21304	1.5421e-05	-1.86077e-10	-1.2217
39225050	chr15:39225050:T:A	6.26253e-08	-1.86077e-10	-1.20171	1.59301e-05	-1.86077e-10	-1.18922
39225054	chr15:39225054:C:A	3.45708e-07	0.506714	-3.08617e-10	0.000136821	0.961244	-3.08617e-10
39225215	chr15:39225215:T:C	6.81504e-08	-1.86077e-10	-1.11716	1.66943e-05	-1.86077e-10	-1.14236
39225627	chr15:39225627:T:G	4.13755e-07	-1.86077e-10	0.686396	0.000113745	-1.86077e-10	0.776526
39225839	chr15:39225839:C:T	6.1356e-08	-1.86077e-10	-1.22219	1.51704e-05	-1.86077e-10	-1.23808
39225898	chr15:39225898:T:C	1.7776e-07	-1.86077e-10	-0.158446	4.13774e-05	-1.86077e-10	-0.234694
39226043	chr15:39226043:G:A	4.61398e-08	-0.773852	-0.733351	9.5699e-06	-0.967352	-0.731455
39226123	chr15:39226123:AC:A	1.30175e-08	-1.75759	-1.01499	3.16484e-06	-1.79695	-1.00838
39226262	chr15:39226262:T:C	7.68871e-08	-1.86077e-10	-0.996541	1.93553e-05	-1.86077e-10	-0.994463
39226328	chr15:39226328:C:A	1.2629e-08	-1.72642	-1.07647	3.24139e-06	-1.70056	-1.08087
39226362	chr15:39226362:C:T	3.73205e-07	-0.400897	0.984148	8.09856e-05	-0.587723	1.02457
39226406	chr15:39226406:C:T	1.19031e-07	-1.86077e-10	-0.559491	2.83538e-05	-1.86077e-10	-0.612667
39226891	chr15:39226891:C:A	4.06719e-08	-1.43946	-0.193881	8.10316e-06	-1.65304	-0.212138
39227594	chr15:39227594:T:C	6.28209e-08	-1.86077e-10	-1.19859	1.59834e-05	-1.86077e-10	-1.18588
39227665	chr15:39227665:A:G	2.39053e-08	-1.41258	-0.752196	5.11092e-06	-1.54937	-0.776676
39227724	chr15:39227724:G:A	2.1174e-07	-1.71286	1.72934	4.22058e-05	-1.70298	1.48811
39228430	chr15:39228430:C:CA	5.89488e-08	-1.86077e-10	-1.26221	1.46486e-05	-1.86077e-10	-1.27309
39228558	chr15:39228558:T:C	1.05803e-08	-1.70094	-1.27895	2.79404e-06	-1.64346	-1.28649
39228687	chr15:39228687:T:C	3.46554e-08	-1.3211	-0.472325	8.27136e-06	-1.24374	-0.600888
39228813	chr15:39228813:ATAAAT:A	5.78445e-08	-1.86077e-10	-1.28112	1.43491e-05	-1.86077e-10	-1.29374
39229051	chr15:39229051:C:T	4.82201e-08	-1.4631	-3.08617e-10	1.37828e-05	-1.33401	-3.08617e-10
39229201	chr15:39229201:A:G	9.75623e-09	-1.77993	-1.28104	2.62565e-06	-1.7156	-1.2765
39229245	chr15:39229245:G:T	8.20225e-08	-0.931885	-3.08617e-10	1.68208e-05	-1.13481	-3.08617e-10
39229288	chr15:39229288:G:A	1.6629e-08	-1.70586	-0.821866	4.76338e-06	-1.61286	-0.783615
39229519	chr15:39229519:G:A	9.38243e-09	-1.80752	-1.29252	2.34575e-06	-1.81159	-1.29323
39229675	chr15:39229675:A:G	5.75109e-08	-1.86077e-10	-1.2869	1.43503e-05	-1.86077e-10	-1.29366
39229835	chr15:39229835:T:C	6.64595e-08	-1.86077e-10	-1.14229	1.77771e-05	-1.86077e-10	-1.07952
39230007	chr15:39230007:G:A	2.55524e-08	-0.905936	-1.19221	5.53073e-06	-1.05804	-1.18907
39230010	chr15:39230010:C:G	9.94293e-09	-1.75065	-1.29137	2.35906e-06	-1.8067	-1.29247
39231158	chr15:39231158:C:T	9.51055e-08	-1.86077e-10	-0.783892	2.22622e-05	-1.86077e-10	-0.854541
39231525	chr15:39231525:A:C	5.91651e-08	-1.86077e-10	-1.25855	1.44159e-05	-1.86077e-10	-1.2891
39232540	chr15:39232540:T:C	4.42857e-08	-1.54822	-3.08617e-10	9.847e-06	-1.67026	-3.08617e-10
39232668	chr15:39232668:T:C	2.53202e-08	-0.965399	-1.14188	3.93746e-06	-1.38798	-1.19892
39232946	chr15:39232946:C:G	5.71474e-08	-1.86077e-10	-1.29325	1.44143e-05	-1.86077e-10	-1.28921
39233140	chr15:39233140:C:T	4.55716e-08	-1.51959	-3.08617e-10	1.00555e-05	-1.64931	-3.08617e-10
39233156	chr15:39233156:C:T	5.7097e-08	-1.86077e-10	-1.29413	1.43863e-05	-1.86077e-10	-1.29115
39233279	chr15:39233279:G:A	5.7982e-08	-1.86077e-10	-1.27875	1.44136e-05	-1.86077e-10	-1.28926
39233391	chr15:39233391:C:G	5.72359e-08	-1.86077e-10	-1.2917	1.43362e-05	-1.86077e-10	-1.29464
39233550	chr15:39233550:AC:A	1.3592e-08	-1.75266	-0.976738	3.20674e-06	-1.77298	-1.01919
39233946	chr15:39233946:C:T	1.78674e-08	-1.78774	-0.668166	4.31971e-06	-1.79852	-0.695718
39233979	chr15:39233979:G:C	2.12014e-08	-1.43679	-0.84802	4.60713e-06	-1.55095	-0.878875
39234227	chr15:39234227:A:G	1.04802e-07	-1.86077e-10	-0.686804	2.81455e-05	-1.86077e-10	-0.620041
39234310	chr15:39234310:A:G	8.3372e-08	-1.86077e-10	-0.915566	2.09715e-05	-1.86077e-10	-0.914263
39234482	chr15:39234482:A:C	9.76752e-09	-1.76549	-1.29433	2.33519e-06	-1.81502	-1.29432
39234498	chr15:39234498:T:C	5.76542e-08	-1.86077e-10	-1.28442	1.4368e-05	-1.86077e-10	-1.29243
39235332	chr15:39235332:C:T	1.28118e-08	-1.78661	-1.0019	2.99763e-06	-1.81089	-1.04871
39235389	chr15:39235389:G:A	1.74667e-08	-1.7351	-0.743482	3.77461e-06	-1.80809	-0.821038
39235933	chr15:39235933:C:A	3.60002e-08	-1.75859	0.00324099	7.94291e-06	-1.79674	-0.0884128
39236112	chr15:39236112:C:T	2.93156e-08	-1.09888	-0.861875	5.89917e-06	-1.24933	-0.933285
39236113	chr15:39236113:A:G	4.25739e-08	-1.31033	-0.277306	8.73513e-06	-1.42787	-0.362208
39236451	chr15:39236451:G:A	3.47564e-08	-1.28449	-0.506022	7.09121e-06	-1.42536	-0.573216
39236672	chr15:39236672:AAATG:A	2.4075e-08	-1.38516	-0.772546	5.02658e-06	-1.48891	-0.853777
39236807	chr15:39236807:T:C	1.50081e-08	-1.37014	-1.26016	3.31755e-06	-1.47899	-1.27921
39236822	chr15:39236822:ATACTT:A	7.21721e-08	-1.86077e-10	-1.05983	1.77844e-05	-1.86077e-10	-1.0791
39236986	chr15:39236986:C:A	7.56496e-08	-1.86077e-10	-1.01277	1.8342e-05	-1.86077e-10	-1.04824
39237011	chr15:39237011:A:G	6.49577e-08	-1.86077e-10	-1.16514	1.67367e-05	-1.86077e-10	-1.13983
39237084	chr15:39237084:T:C	2.08979e-08	-1.70872	-0.590511	4.63468e-06	-1.77965	-0.644213
39237103	chr15:39237103:G:C	8.84474e-08	-1.86077e-10	-0.856471	2.23113e-05	-1.86077e-10	-0.852334
39237124	chr15:39237124:C:G	5.30124e-08	-1.36835	-3.08617e-10	1.15854e-05	-1.50768	-3.08617e-10
39237360	chr15:39237360:G:C	8.03737e-08	-1.86077e-10	-0.952191	2.04499e-05	-1.86077e-10	-0.939453
39237489	chr15:39237489:T:C	7.69023e-08	-1.86077e-10	-0.996343	1.96009e-05	-1.86077e-10	-0.981854
39237840	chr15:39237840:A:C	7.7302e-08	-1.86077e-10	-0.991159	1.96513e-05	-1.86077e-10	-0.979285
39237907	chr15:39237907:T:C	1.17071e-08	-1.73472	-1.14396	3.7498e-06	-1.49353	-1.14219
39238054	chr15:39238054:AATTTT:A	5.72805e-08	-1.86077e-10	-1.29092	1.44255e-05	-1.86077e-10	-1.28843
39238114	chr15:39238114:AAAT:A	2.53172e-08	-0.835517	-1.27188	8.53177e-06	-0.561671	-1.25196
39238142	chr15:39238142:T:C	1.29207e-07	-1.86077e-10	-0.477466	2.80659e-05	-1.86077e-10	-0.622875
39239112	chr15:39239112:T:C	1.07096e-08	-1.70461	-1.26312	2.89603e-06	-1.64012	-1.25397
39239328	chr15:39239328:T:C	5.80204e-08	-1.86077e-10	-1.27808	1.48398e-05	-1.86077e-10	-1.26012
39239333	chr15:39239333:A:AT	5.80462e-08	-1.86077e-10	-1.27764	1.48491e-05	-1.86077e-10	-1.25949
39239337	chr15:39239337:G:A	5.8442e-08	-1.86077e-10	-1.27084	1.49892e-05	-1.86077e-10	-1.2501
39239339	chr15:39239339:AAT:A	5.78422e-08	-1.86077e-10	-1.28116	1.47727e-05	-1.86077e-10	-1.26465
39239343	chr15:39239343:T:G	5.80233e-08	-1.86077e-10	-1.27803	1.48406e-05	-1.86077e-10	-1.26006
39239344	chr15:39239344:T:C	5.80404e-08	-1.86077e-10	-1.27774	1.48469e-05	-1.86077e-10	-1.25964
39239457	chr15:39239457:A:G	1.15576e-08	-1.6103	-1.28124	2.79965e-06	-1.64001	-1.28792
39239508	chr15:39239508:T:C	9.32102e-08	-1.86077e-10	-0.804022	2.41583e-05	-1.86077e-10	-0.772801
39239636	chr15:39239636:A:G	5.71063e-08	-1.86077e-10	-1.29396	1.43455e-05	-1.86077e-10	-1.294
39240630	chr15:39240630:C:T	1.19425e-08	-1.60521	-1.25356	2.40923e-05	0.506681	-1.28222
39240886	chr15:39240886:C:T	4.92716e-08	-0.551008	-0.890522	8.01366e-05	1.41112	-0.984814
39241137	chr15:39241137:G:A	4.00728e-08	-0.812513	-0.835669	5.92542e-05	1.06667	-0.942259
39241139	chr15:39241139:A:G	1.89011e-08	-1.55304	-0.84662	1.62543e-05	-0.283846	-0.885228
39241367	chr15:39241367:CATA:C	8.20201e-08	-1.86077e-10	-0.931915	2.15161e-05	-1.86077e-10	-0.88863
39241585	chr15:39241585:T:G	2.42129e-08	-1.08728	-1.06471	3.95377e-06	-1.45843	-1.12433
39241687	chr15:39241687:A:C	5.8212e-08	-1.86077e-10	-1.27479	1.45226e-05	-1.86077e-10	-1.28173
39241740	chr15:39241740:TTTTTA:T	5.70839e-08	-1.86077e-10	-1.29436	1.43443e-05	-1.86077e-10	-1.29408
39242225	chr15:39242225:T:C	7.7099e-08	-1.86077e-10	-0.993788	1.79529e-05	-1.86077e-10	-1.06968
39242266	chr15:39242266:A:T	5.94791e-08	-1.86077e-10	-1.25325	1.47677e-05	-1.86077e-10	-1.26498
39242753	chr15:39242753:G:A	5.72712e-08	-1.86077e-10	-1.29108	1.45152e-05	-1.86077e-10	-1.28223
39242921	chr15:39242921:G:C	5.75474e-08	-1.86077e-10	-1.28627	1.43964e-05	-1.86077e-10	-1.29045
39243175	chr15:39243175:G:A	2.24536e-08	-0.961326	-1.2661	3.15046e-06	-1.52614	-1.28374
39243362	chr15:39243362:G:A	6.46433e-08	-1.86077e-10	-1.16999	1.57915e-05	-1.86077e-10	-1.19796
39243586	chr15:39243586:T:C	9.90099e-09	-1.81075	-1.23549	4.4162e-06	-1.22019	-1.25196
39243699	chr15:39243699:A:G	1.66384e-08	-1.51879	-1.00837	1.01373e-05	-0.56628	-1.07492
39243729	chr15:39243729:T:C	1.28102e-08	-1.57904	-1.20959	2.77317e-06	-1.77808	-1.15936
39244181	chr15:39244181:G:A	1.38198e-07	-1.86077e-10	-0.410194	3.94377e-05	-1.86077e-10	-0.282707
39244989	chr15:39244989:T:C	6.3537e-08	-1.86077e-10	-1.18726	1.54712e-05	-1.86077e-10	-1.21845
39245110	chr15:39245110:CTT:C	2.00387e-08	-1.07481	-1.26641	2.75e-05	0.645991	-1.28923
39245156	chr15:39245156:C:T	5.73134e-08	-1.29034	-3.08617e-10	9.33533e-06	-1.72362	-3.08617e-10
39245346	chr15:39245346:A:T	5.71571e-08	-1.86077e-10	-1.29308	1.43551e-05	-1.86077e-10	-1.29333
39245389	chr15:39245389:C:T	5.94276e-08	-1.86077e-10	-1.25412	1.5283e-05	-1.86077e-10	-1.23069
39245436	chr15:39245436:A:C	5.71409e-08	-1.86077e-10	-1.29336	1.43373e-05	-1.86077e-10	-1.29457
39245461	chr15:39245461:C:CCT	6.04854e-08	-1.86077e-10	-1.23648	1.47183e-05	-1.86077e-10	-1.26834
39245672	chr15:39245672:C:T	1.104e-08	-1.81497	-1.12238	5.71901e-06	-1.05496	-1.15867
39245675	chr15:39245675:C:T	5.70667e-08	-1.86077e-10	-1.29466	1.43541e-05	-1.86077e-10	-1.2934
39246106	chr15:39246106:T:G	7.03751e-08	-1.86077e-10	-1.08504	1.84143e-05	-1.86077e-10	-1.0443
39246403	chr15:39246403:T:C	6.4084e-08	-1.86077e-10	-1.17868	1.68348e-05	-1.86077e-10	-1.13398
39246423	chr15:39246423:A:G	4.84069e-08	-1.53257	0.0733326	1.3803e-05	-1.51016	0.177622
39246439	chr15:39246439:T:C	5.74395e-08	-1.86077e-10	-1.28815	1.43362e-05	-1.86077e-10	-1.29464
39246680	chr15:39246680:C:T	2.54871e-08	-0.839243	-1.26146	4.0269e-06	-1.27899	-1.28544
39246741	chr15:39246741:A:C	2.51053e-08	-0.982415	-1.13338	3.96154e-06	-1.38632	-1.19448
39246933	chr15:39246933:T:C	6.87326e-08	-1.86077e-10	-1.10866	1.80626e-05	-1.86077e-10	-1.06359
39247160	chr15:39247160:G:T	5.89084e-08	-1.86077e-10	-1.26289	1.48688e-05	-1.86077e-10	-1.25816
39247178	chr15:39247178:A:G	6.93376e-08	-1.86077e-10	-1.09989	1.8436e-05	-1.86077e-10	-1.04312
39247420	chr15:39247420:T:C	9.29144e-09	-1.81524	-1.29454	5.51974e-06	-0.968682	-1.28042
39247425	chr15:39247425:A:G	1.11797e-07	-1.86077e-10	-0.622191	2.81703e-05	-1.86077e-10	-0.619161
39247600	chr15:39247600:T:C	3.29557e-08	-1.49182	-0.351889	1.06808e-05	-1.32802	-0.26096
39247650	chr15:39247650:T:A	5.25782e-08	-0.254358	-1.12222	5.23155e-05	1.191	-1.19114
39248102	chr15:39248102:C:T	6.06112e-08	-1.86077e-10	-1.2344	1.4634e-05	-1.86077e-10	-1.27408
39248231	chr15:39248231:CCTT:C	4.22966e-08	-1.25595	-0.338224	7.05926e-06	-1.71649	-0.286601
39248322	chr15:39248322:T:C	1.42879e-07	-1.86077e-10	-0.376877	3.45648e-05	-1.86077e-10	-0.414594
39248377	chr15:39248377:A:G	1.49341e-08	-1.62373	-1.0115	3.32709e-06	-1.79273	-0.962599
39249084	chr15:39249084:A:G	7.39987e-08	-1.86077e-10	-1.03483	2.03501e-05	-1.86077e-10	-0.944345
39249189	chr15:39249189:A:T	1.16997e-08	-1.63977	-1.23955	2.61127e-06	-1.79932	-1.19827
39249254	chr15:39249254:T:C	5.48251e-08	-0.27997	-1.05476	5.32975e-05	1.15624	-1.13778
39249331	chr15:39249331:C:T	1.67529e-08	-1.37123	-1.14908	3.63693e-06	-1.60282	-1.06347
39249419	chr15:39249419:A:G	6.56093e-08	-1.86077e-10	-1.15516	1.59009e-05	-1.86077e-10	-1.19106
39249430	chr15:39249430:G:C	7.05844e-08	-1.08207	-3.08617e-10	1.99722e-05	-0.96309	-3.08617e-10
39250064	chr15:39250064:C:T	1.14943e-08	-1.80739	-1.08963	8.84611e-06	-0.790158	-0.987294
39250065	chr15:39250065:G:A	6.35562e-08	-1.86077e-10	-1.18695	1.64988e-05	-1.86077e-10	-1.15414
39250174	chr15:39250174:C:T	1.61983e-08	-1.37231	-1.18166	3.51078e-06	-1.60092	-1.10067
39250321	chr15:39250321:G:A	2.49763e-08	-1.41489	-0.706062	1.80282e-05	-0.173401	-0.892091
39250718	chr15:39250718:C:T	1.36031e-08	-1.49245	-1.23613	5.02258e-05	1.16718	-1.20808
39250751	chr15:39250751:C:T	3.97631e-08	-1.65594	-3.08617e-10	8.90569e-06	-1.77074	-3.08617e-10
39250761	chr15:39250761:T:C	5.8711e-08	-1.86077e-10	-1.26625	1.44571e-05	-1.86077e-10	-1.28624
39250919	chr15:39250919:C:G	5.88621e-08	-1.86077e-10	-1.26368	1.44496e-05	-1.86077e-10	-1.28676
39250988	chr15:39250988:C:G	7.23961e-08	-1.86077e-10	-1.05673	1.91844e-05	-1.86077e-10	-1.00333
39251138	chr15:39251138:T:C	1.1688e-07	-1.86077e-10	-0.577733	2.72664e-05	-1.86077e-10	-0.651773
39251231	chr15:39251231:G:A	7.29708e-08	-1.86077e-10	-1.04882	1.72887e-05	-1.86077e-10	-1.10737
39251745	chr15:39251745:T:C	1.15979e-08	-1.62352	-1.26454	4.0055e-06	-1.28409	-1.28567
39251852	chr15:39251852:A:C	1.16029e-07	-1.86077e-10	-0.58504	2.6906e-05	-1.86077e-10	-0.665079
39251928	chr15:39251928:C:G	1.71402e-08	-1.23899	-1.25846	8.06063e-06	-0.633807	-1.23663
39252043	chr15:39252043:T:TA	9.71175e-08	-1.86077e-10	-0.762957	2.42382e-05	-1.86077e-10	-0.769498
39252311	chr15:39252311:C:T	1.45596e-08	-1.48927	-1.17135	6.35799e-06	-0.966903	-1.14081
39252947	chr15:39252947:C:T	1.83816e-08	-1.51021	-0.917322	1.01226e-05	-0.655596	-0.987067
39253067	chr15:39253067:G:A	9.53518e-09	-1.79892	-1.28497	2.55476e-06	-1.75631	-1.26316
39253081	chr15:39253081:G:A	1.35018e-08	-1.44649	-1.28957	5.98686e-06	-0.89095	-1.27691
39253256	chr15:39253256:C:T	1.40327e-08	-1.50592	-1.19157	6.0699e-06	-0.990818	-1.16327
39253280	chr15:39253280:A:G	1.44562e-08	-1.48012	-1.18764	6.35698e-06	-0.949154	-1.15872
39253358	chr15:39253358:T:C	1.04534e-07	-1.86077e-10	-0.689366	2.43165e-05	-1.86077e-10	-0.766275
39253699	chr15:39253699:C:T	1.13814e-07	-1.86077e-10	-0.604314	3.14318e-05	-1.86077e-10	-0.509608
39253848	chr15:39253848:A:C	2.75356e-07	-1.86077e-10	0.279186	5.55713e-05	-1.86077e-10	0.0602379
39254132	chr15:39254132:G:A	8.16088e-08	-1.86077e-10	-0.936942	2.15912e-05	-1.86077e-10	-0.885142
39254706	chr15:39254706:ATAAT:A	8.42732e-08	-1.86077e-10	-0.904814	2.18122e-05	-1.86077e-10	-0.874958
39254732	chr15:39254732:T:G	9.21739e-08	-1.86077e-10	-0.815202	2.21198e-05	-1.86077e-10	-0.860956
39255171	chr15:39255171:A:G	1.65944e-08	-1.68655	-0.843264	8.44683e-06	-1.04341	-0.780224
39255325	chr15:39255325:A:C	2.11454e-08	-1.4882	-0.799259	0.000427829	2.77779	-0.676498
39255457	chr15:39255457:A:G	1.69647e-08	-1.70172	-0.806026	8.45896e-06	-1.08168	-0.740521
39255669	chr15:39255669:C:G	1.30946e-07	-1.86077e-10	-0.464095	3.28459e-05	-1.86077e-10	-0.465603
39255785	chr15:39255785:G:T	8.16088e-08	-1.86077e-10	-0.936942	2.15912e-05	-1.86077e-10	-0.885142
39256107	chr15:39256107:C:T	6.03342e-08	-1.86077e-10	-1.23898	1.48281e-05	-1.86077e-10	-1.26091
39256126	chr15:39256126:A:G	2.01705e-08	-1.723	-0.611655	9.43137e-06	-1.12689	-0.586497
39256542	chr15:39256542:G:C	9.92341e-09	-1.75488	-1.2891	3.43697e-06	-1.45254	-1.27029
39256834	chr15:39256834:C:A	7.62364e-08	-1.86077e-10	-1.00504	2.04396e-05	-1.86077e-10	-0.939957
39257373	chr15:39257373:G:A	1.93021e-08	-1.66495	-0.713714	9.35887e-06	-1.01006	-0.711046
39257540	chr15:39257540:A:G	9.95089e-08	-1.86077e-10	-0.738631	2.70693e-05	-1.86077e-10	-0.659028
39257985	chr15:39257985:C:A	6.21376e-08	-1.86077e-10	-1.20953	1.60341e-05	-1.86077e-10	-1.18271
39258023	chr15:39258023:A:G	5.73795e-08	-1.86077e-10	-1.28919	1.45801e-05	-1.86077e-10	-1.27777
39258188	chr15:39258188:C:T	4.70735e-07	0.815418	-3.08617e-10	0.000198012	1.3309	-3.08617e-10
39258245	chr15:39258245:T:C	5.70908e-08	-1.86077e-10	-1.29424	1.4346e-05	-1.86077e-10	-1.29396
39258356	chr15:39258356:C:A	5.58504e-08	-0.47768	-0.838522	4.85421e-05	0.883269	-0.958266
39258564	chr15:39258564:T:C	1.17449e-07	-1.86077e-10	-0.572871	3.26308e-05	-1.86077e-10	-0.472172
39258728	chr15:39258728:C:T	7.06702e-08	-1.08085	-3.08617e-10	1.46127e-05	-1.27554	-3.08617e-10
39258861	chr15:39258861:C:G	6.2935e-08	-1.86077e-10	-1.19678	1.62207e-05	-1.86077e-10	-1.17114
39259037	chr15:39259037:T:G	9.45111e-09	-1.80193	-1.29082	2.49283e-06	-1.74986	-1.29415
39259044	chr15:39259044:A:G	1.58158e-08	-1.43426	-1.14361	7.15179e-06	-0.879883	-1.11018
39259248	chr15:39259248:T:G	9.13094e-08	-1.86077e-10	-0.824625	2.1464e-05	-1.86077e-10	-0.891051
39259282	chr15:39259282:A:G	1.24645e-07	-1.86077e-10	-0.513408	2.87897e-05	-1.86077e-10	-0.597413
39259913	chr15:39259913:T:C	6.31353e-08	-1.86077e-10	-1.1936	1.51103e-05	-1.86077e-10	-1.24205
39260187	chr15:39260187:T:C	1.20036e-07	-0.551084	-3.08617e-10	4.22071e-05	-0.214842	-3.08617e-10
39260281	chr15:39260281:T:C	6.77042e-08	-1.86077e-10	-1.12373	1.65194e-05	-1.86077e-10	-1.1529
39260300	chr15:39260300:A:G	5.95127e-08	-1.86077e-10	-1.25269	1.46341e-05	-1.86077e-10	-1.27408
39260966	chr15:39260966:G:A	8.18712e-07	1.36885	-3.08617e-10	0.000761168	2.67743	-3.08617e-10
39261425	chr15:39261425:T:C	5.71988e-08	-1.86077e-10	-1.29235	1.44812e-05	-1.86077e-10	-1.28458
39261775	chr15:39261775:T:C	5.20728e-08	-1.38624	-3.08617e-10	1.03554e-05	-1.61992	-3.08617e-10
39261896	chr15:39261896:C:T	2.31339e-08	-1.50742	-0.690156	9.70699e-06	-1.01749	-0.667096
39261957	chr15:39261957:G:A	6.59039e-08	-1.86077e-10	-1.15068	1.71963e-05	-1.86077e-10	-1.11273
39262175	chr15:39262175:C:A	1.05482e-07	-1.86077e-10	-0.680338	2.88658e-05	-1.86077e-10	-0.594772
39262210	chr15:39262210:G:C	6.23933e-08	-1.86077e-10	-1.20542	1.53367e-05	-1.86077e-10	-1.22718
39262413	chr15:39262413:A:G	5.62582e-08	-1.37588	0.0669487	2.28461e-05	-0.846024	0.0173732
39262417	chr15:39262417:G:A	3.55729e-08	-1.76729	-3.08617e-10	8.71316e-06	-1.79259	-3.08617e-10
39262757	chr15:39262757:A:G	7.31134e-08	-1.86077e-10	-1.04687	1.92079e-05	-1.86077e-10	-1.00211
39262951	chr15:39262951:T:C	5.81212e-08	-1.86077e-10	-1.27635	1.48304e-05	-1.86077e-10	-1.26075
39262981	chr15:39262981:A:G	1.87298e-08	-1.49228	-0.91648	0.000367869	2.74529	-0.794988
39263072	chr15:39263072:A:G	5.70778e-08	-1.86077e-10	-1.29446	1.43989e-05	-1.86077e-10	-1.29028
39263462	chr15:39263462:T:C	9.66029e-09	-1.78149	-1.28937	3.73992e-06	-1.37371	-1.26466
39263557	chr15:39263557:A:G	1.09429e-07	-1.86077e-10	-0.643601	2.59934e-05	-1.86077e-10	-0.699588
39263792	chr15:39263792:G:T	9.28472e-08	-0.807924	-3.08617e-10	2.69598e-05	-0.663082	-3.08617e-10
39263822	chr15:39263822:T:G	5.7479e-08	-1.86077e-10	-1.28746	1.43628e-05	-1.86077e-10	-1.29278
39263948	chr15:39263948:CACAT:C	9.53123e-08	-1.86077e-10	-0.78172	2.4343e-05	-1.86077e-10	-0.765186
39263950	chr15:39263950:CAT:C	5.87017e-08	-1.26641	-3.08617e-10	0.00157425	3.4041	-3.08617e-10
39264128	chr15:39264128:A:G	1.52969e-08	-1.39922	-1.21201	6.94445e-06	-0.831137	-1.18835
39264234	chr15:39264234:G:A	1.95007e-08	-1.80583	-0.562602	1.14129e-05	-0.953643	-0.569044
39264439	chr15:39264439:C:T	6.11481e-08	-1.86077e-10	-1.22558	1.50281e-05	-1.86077e-10	-1.24751
39264536	chr15:39264536:C:T	5.76557e-08	-1.86077e-10	-1.28439	1.43891e-05	-1.86077e-10	-1.29095
39265119	chr15:39265119:C:A	1.45669e-07	-1.86077e-10	-0.35754	3.94906e-05	-1.86077e-10	-0.281367
39265459	chr15:39265459:G:A	1.60427e-07	-1.86077e-10	-0.261041	4.05739e-05	-1.86077e-10	-0.254303
39266181	chr15:39266181:C:T	7.50879e-08	-1.86077e-10	-1.02022	1.76051e-05	-1.86077e-10	-1.08924
39266182	chr15:39266182:G:A	6.09216e-08	-1.86077e-10	-1.22929	1.489e-05	-1.86077e-10	-1.25674
39266229	chr15:39266229:A:C	4.00223e-08	-1.2737	-0.375744	8.08301e-06	-1.51605	-0.351616
39266293	chr15:39266293:A:G	5.75586e-08	-1.86077e-10	-1.28608	1.43427e-05	-1.86077e-10	-1.29419
39266425	chr15:39266425:A:G	7.142e-08	-1.86077e-10	-1.0703	1.76749e-05	-1.86077e-10	-1.08528
39266665	chr15:39266665:CAT:C	1.31211e-08	-1.48146	-1.2832	2.84694e-06	-1.67096	-1.24022
39266827	chr15:39266827:ACAC:A	6.42911e-08	-1.86077e-10	-1.17546	1.52123e-05	-1.86077e-10	-1.23533
39266864	chr15:39266864:A:G	1.28923e-08	-1.49693	-1.28532	2.85736e-06	-1.66182	-1.24572
39267051	chr15:39267051:T:C	7.49928e-08	-1.86077e-10	-1.02149	1.84652e-05	-1.86077e-10	-1.04154
39267188	chr15:39267188:T:C	1.31683e-08	-1.47984	-1.28123	2.84982e-06	-1.67326	-1.23692
39267238	chr15:39267238:A:G	1.08846e-08	-1.79089	-1.16064	1.39314e-05	-0.22478	-1.09851
39267410	chr15:39267410:G:T	3.05789e-08	-1.3926	-0.525973	6.47905e-06	-1.61142	-0.477432
39267739	chr15:39267739:A:G	5.74263e-08	-1.86077e-10	-1.28838	1.43369e-05	-1.86077e-10	-1.29459
39267914	chr15:39267914:T:A	3.54784e-08	-1.46041	-0.30954	8.35134e-06	-1.6686	-0.166406
39268027	chr15:39268027:A:G	4.05464e-08	-1.21769	-0.418737	6.69496e-06	-1.77365	-0.282419
39268170	chr15:39268170:T:C	1.64725e-08	-1.51746	-1.01972	3.56429e-06	-1.68615	-1.00031
39268196	chr15:39268196:G:T	7.40342e-08	-1.86077e-10	-1.03435	1.91629e-05	-1.86077e-10	-1.00446
39268399	chr15:39268399:G:A	5.73151e-08	-1.86077e-10	-1.29031	1.47271e-05	-1.86077e-10	-1.26774
39268669	chr15:39268669:A:G	6.98235e-08	-1.86077e-10	-1.09291	1.69659e-05	-1.86077e-10	-1.12622
39268761	chr15:39268761:ATT:A	6.96953e-08	-1.86077e-10	-1.09475	1.72539e-05	-1.86077e-10	-1.10939
39268803	chr15:39268803:G:A	1.33652e-08	-1.45576	-1.29046	2.63222e-06	-1.70241	-1.28719
39268989	chr15:39268989:T:C	1.07506e-07	-1.86077e-10	-0.661331	2.93847e-05	-1.86077e-10	-0.576956
39269002	chr15:39269002:C:T	1.34938e-08	-1.44267	-1.29398	2.60105e-06	-1.7092	-1.29231
39269180	chr15:39269180:T:C	1.15031e-08	-1.64143	-1.25484	3.16074e-06	-1.55489	-1.25173
39269520	chr15:39269520:G:A	3.81868e-08	-1.69639	-3.08617e-10	8.91322e-06	-1.76989	-3.08617e-10
39270297	chr15:39270297:G:A	4.39731e-08	-1.30118	-0.254125	9.08861e-06	-1.53728	-0.213123
39270301	chr15:39270301:T:C	1.12379e-08	-1.62789	-1.29169	3.51671e-06	-1.41409	-1.28582
39270752	chr15:39270752:T:C	4.06257e-08	-1.63448	-3.08617e-10	8.89611e-06	-1.77181	-3.08617e-10
39270771	chr15:39270771:G:T	1.57627e-08	-1.79461	-0.786622	6.20542e-06	-1.1734	-0.958611
39270953	chr15:39270953:T:C	6.10459e-08	-1.86077e-10	-1.22725	1.48221e-05	-1.86077e-10	-1.26131
39271156	chr15:39271156:T:C	2.66301e-08	-1.3561	-0.700738	5.6102e-06	-1.57573	-0.657109
39271347	chr15:39271347:G:A	5.84055e-08	-1.86077e-10	-1.27147	1.44244e-05	-1.86077e-10	-1.2885
39272092	chr15:39272092:G:A	5.4607e-08	-0.0448279	-1.29389	0.000101548	1.95077	-1.28766
39272093	chr15:39272093:C:T	5.33115e-08	-0.636422	-0.726305	4.21444e-05	0.645568	-0.861896
39272354	chr15:39272354:T:C	1.0529e-08	-1.79026	-1.19448	2.57781e-06	-1.78562	-1.22487
39272401	chr15:39272401:A:C	1.04616e-08	-1.79995	-1.19122	2.5572e-06	-1.79627	-1.22225
39272501	chr15:39272501:A:G	1.06555e-08	-1.81455	-1.15825	2.58024e-06	-1.8152	-1.19434
39272508	chr15:39272508:CATCTAGTT:C	1.08527e-08	-1.81359	-1.14087	2.62711e-06	-1.81218	-1.17937
39272566	chr15:39272566:G:A	5.60995e-08	-0.263982	-1.04777	5.95076e-05	1.26542	-1.13675
39272693	chr15:39272693:G:C	8.01995e-08	-1.86077e-10	-0.954362	2.15557e-05	-1.86077e-10	-0.886789
39272862	chr15:39272862:T:A	1.19154e-07	-1.86077e-10	-0.558461	2.73287e-05	-1.86077e-10	-0.649491
39273765	chr15:39273765:G:A	5.71265e-08	-1.86077e-10	-1.29361	1.44026e-05	-1.86077e-10	-1.29002
39273832	chr15:39273832:A:T	5.72642e-08	-1.86077e-10	-1.2912	1.43403e-05	-1.86077e-10	-1.29436
39274320	chr15:39274320:T:C	5.94265e-08	-1.86077e-10	-1.25414	1.46685e-05	-1.86077e-10	-1.27173
39274481	chr15:39274481:A:G	5.78449e-08	-1.86077e-10	-1.28111	1.45099e-05	-1.86077e-10	-1.2826
39275104	chr15:39275104:A:C	1.61182e-08	-1.36921	-1.18973	3.01576e-06	-1.69383	-1.15975
39275209	chr15:39275209:T:TA	3.60053e-08	-0.865098	-0.890114	2.43485e-05	0.235497	-1.00046
39275557	chr15:39275557:C:T	5.74681e-08	-1.86077e-10	-1.28765	1.44522e-05	-1.86077e-10	-1.28658
39276053	chr15:39276053:G:A	5.63288e-08	-1.30767	-3.08617e-10	1.80844e-05	-1.06238	-3.08617e-10
39276180	chr15:39276180:T:C	1.13339e-08	-1.74239	-1.16869	5.15998e-06	-1.22852	-1.08798
39276313	chr15:39276313:A:G	7.39119e-08	-1.86077e-10	-1.036	1.96372e-05	-1.86077e-10	-0.980001
39276486	chr15:39276486:A:G	6.30311e-08	-1.86077e-10	-1.19525	1.51586e-05	-1.86077e-10	-1.23886
39276783	chr15:39276783:G:A	8.58889e-08	-1.86077e-10	-0.885825	2.25296e-05	-1.86077e-10	-0.8426
39276984	chr15:39276984:A:G	6.37982e-08	-1.86077e-10	-1.18315	1.51499e-05	-1.86077e-10	-1.23943
39277016	chr15:39277016:G:A	9.2535e-08	-1.86077e-10	-0.811292	2.30672e-05	-1.86077e-10	-0.819018
39277049	chr15:39277049:C:T	8.6475e-08	-0.879024	-3.08617e-10	1.73263e-05	-1.10521	-3.08617e-10
39277134	chr15:39277134:A:C	3.4109e-08	-1.80932	-3.08617e-10	9.93084e-06	-1.66178	-3.08617e-10
39277179	chr15:39277179:G:T	1.56924e-08	-1.72349	-0.862216	3.29931e-05	0.289588	-0.750717
39277850	chr15:39277850:C:T	2.49792e-08	-1.78135	-0.339491	1.37395e-05	-1.27094	-0.0662094
39278028	chr15:39278028:A:G	1.23732e-08	-1.76075	-1.0626	3.03798e-05	0.463846	-1.0075
39278043	chr15:39278043:C:T	2.15467e-08	-1.32054	-0.948117	4.49883e-06	-1.53902	-0.914595
39278538	chr15:39278538:T:C	1.55103e-08	-1.42839	-1.16899	8.0239e-06	-0.747185	-1.12782
39278548	chr15:39278548:G:A	3.39088e-08	-1.8152	-3.08617e-10	1.04934e-05	-1.60668	-3.08617e-10
39278675	chr15:39278675:C:T	5.7249e-08	-1.86077e-10	-1.29147	1.44566e-05	-1.86077e-10	-1.28628
39278738	chr15:39278738:A:G	2.95692e-08	-1.73238	-0.219768	1.28731e-05	-1.42312	0.020833
39279019	chr15:39279019:G:A	2.7122e-08	-1.17815	-0.860383	1.67929e-05	-0.355403	-0.781069
39279033	chr15:39279033:G:A	9.34674e-08	-0.801266	-3.08617e-10	1.15086e-05	-1.51433	-3.08617e-10
39279092	chr15:39279092:G:A	3.16017e-08	-1.10106	-0.784606	2.04508e-05	-0.241146	-0.698261
39279122	chr15:39279122:T:C	2.27442e-08	-1.26427	-0.950296	4.68306e-06	-1.49669	-0.916788
39279155	chr15:39279155:G:A	8.4876e-08	-1.86077e-10	-0.897687	1.94566e-05	-1.86077e-10	-0.989245
39279945	chr15:39279945:A:G	3.37162e-08	-1.13452	-0.686376	6.63767e-06	-1.41723	-0.647437
39280152	chr15:39280152:A:G	5.40542e-08	-1.34889	-3.08617e-10	1.10863e-05	-1.55171	-3.08617e-10
39281106	chr15:39281106:T:C	1.04622e-08	-1.76928	-1.22184	2.44619e-05	0.42647	-1.18678
39281278	chr15:39281278:G:A	5.95091e-08	-1.86077e-10	-1.25275	1.53282e-05	-1.86077e-10	-1.22774
39281334	chr15:39281334:A:G	1.36266e-08	-1.56875	-1.15811	6.43462e-06	-0.98021	-1.11553
39281485	chr15:39281485:A:G	2.6211e-08	-1.19069	-0.882008	5.3147e-06	-1.44189	-0.84506
39282001	chr15:39282001:T:C	6.15032e-08	-1.86077e-10	-1.21979	1.54478e-05	-1.86077e-10	-1.21997
39282079	chr15:39282079:T:G	6.20691e-08	-1.86077e-10	-1.21063	1.55898e-05	-1.86077e-10	-1.21082
39282713	chr15:39282713:A:C	1.1045e-08	-1.74138	-1.19552	2.99646e-05	0.597848	-1.15526
39282832	chr15:39282832:G:A	7.75184e-08	-1.86077e-10	-0.988364	1.99269e-05	-1.86077e-10	-0.965359
39282965	chr15:39282965:C:T	1.29552e-08	-1.75183	-1.02556	3.33862e-05	0.525882	-0.975169
39283018	chr15:39283018:G:A	4.05886e-08	-1.0823	-0.553091	2.57658e-05	-0.303158	-0.405222
39283193	chr15:39283193:C:T	1.42344e-08	-1.75068	-0.932539	3.55931e-05	0.524854	-0.91013
39284043	chr15:39284043:A:C	5.75959e-08	-1.86077e-10	-1.28543	1.45864e-05	-1.86077e-10	-1.27734
39284359	chr15:39284359:A:C	1.2669e-08	-1.54783	-1.25189	5.89391e-06	-0.954523	-1.22899
39284504	chr15:39284504:T:C	1.06786e-07	-0.668054	-3.08617e-10	5.93655e-05	0.126283	-3.08617e-10
39284589	chr15:39284589:G:A	5.72057e-08	-1.86077e-10	-1.29223	1.44759e-05	-1.86077e-10	-1.28494
39284899	chr15:39284899:C:T	4.87384e-08	-1.45241	-3.08617e-10	8.61205e-06	-1.80427	-3.08617e-10
39284959	chr15:39284959:A:T	6.09619e-08	-1.86077e-10	-1.22863	1.48935e-05	-1.86077e-10	-1.2565
39285146	chr15:39285146:T:C	1.24195e-08	-1.80611	-1.0135	6.68812e-06	-1.16275	-0.894343
39285340	chr15:39285340:T:C	9.79551e-08	-1.86077e-10	-0.754369	2.39261e-05	-1.86077e-10	-0.78246
39285562	chr15:39285562:T:C	9.47157e-08	-1.86077e-10	-0.787999	2.33558e-05	-1.86077e-10	-0.806585
39285724	chr15:39285724:A:C	3.40463e-08	-1.81116	-3.08617e-10	1.00322e-05	-1.65163	-3.08617e-10
39286330	chr15:39286330:T:C	1.88576e-08	-1.46051	-0.941456	4.07585e-06	-1.64271	-0.909643
39286434	chr15:39286434:T:C	1.24165e-08	-1.68541	-1.13444	3.97282e-06	-1.39404	-1.18391
39286697	chr15:39286697:C:T	3.41271e-08	-1.80879	-3.08617e-10	9.89797e-06	-1.6651	-3.08617e-10
39287229	chr15:39287229:C:T	2.09018e-08	-1.33084	-0.968209	0.000633568	3.37514	-0.881205
39287492	chr15:39287492:G:A	1.21498e-07	-1.86077e-10	-0.538979	3.03246e-05	-1.86077e-10	-0.545468
39288063	chr15:39288063:A:G	1.93571e-08	-1.32698	-1.04884	1.07474e-05	-0.587934	-0.994832
39288194	chr15:39288194:G:A	3.41353e-08	-1.80855	-3.08617e-10	9.88695e-06	-1.66621	-3.08617e-10
39288545	chr15:39288545:A:G	2.0521e-08	-1.30912	-1.00831	1.14683e-05	-0.560654	-0.957189
39288866	chr15:39288866:G:A	8.54664e-08	-1.86077e-10	-0.890755	1.96959e-05	-1.86077e-10	-0.977021
39288900	chr15:39288900:G:A	7.70916e-08	-1.86077e-10	-0.993885	1.97984e-05	-1.86077e-10	-0.971826
39289070	chr15:39289070:C:T	1.9994e-08	-1.33749	-1.00596	1.09879e-05	-0.607774	-0.952864
39289305	chr15:39289305:T:G	5.71312e-08	-1.86077e-10	-1.29353	1.43609e-05	-1.86077e-10	-1.29292
39290183	chr15:39290183:T:C	1.63184e-08	-1.34627	-1.20031	8.00956e-06	-0.722074	-1.15472
39290526	chr15:39290526:C:A	3.1616e-07	-1.86077e-10	0.417368	7.44876e-05	-1.86077e-10	0.353204
39290569	chr15:39290569:G:C	1.1517e-08	-1.75568	-1.13938	4.672e-05	0.858766	-0.972022
39291212	chr15:39291212:C:G	5.72834e-08	-1.86077e-10	-1.29087	1.44708e-05	-1.86077e-10	-1.2853
39291830	chr15:39291830:T:G	9.52887e-09	-1.81478	-1.26977	8.81061e-06	-0.5922	-1.18927
39291922	chr15:39291922:T:C	1.74863e-08	-1.28791	-1.18955	8.72991e-06	-0.669574	-1.1211
39291958	chr15:39291958:C:G	1.48921e-08	-1.80369	-0.834362	1.79106e-05	-0.441482	-0.630555
39292114	chr15:39292114:T:C	6.59344e-08	-1.86077e-10	-1.15022	1.64759e-05	-1.86077e-10	-1.15553
39292546	chr15:39292546:T:C	1.04517e-08	-1.75171	-1.2404	6.37025e-06	-0.976004	-1.12979
39292716	chr15:39292716:G:A	9.0746e-08	-1.86077e-10	-0.830814	2.24811e-05	-1.86077e-10	-0.844753
39292823	chr15:39292823:T:C	1.09678e-08	-1.76261	-1.1813	7.26565e-06	-0.953137	-1.02113
39293176	chr15:39293176:T:C	1.08683e-08	-1.77481	-1.17822	4.09328e-06	-1.38476	-1.16333
39293182	chr15:39293182:A:G	3.39826e-08	-1.81303	-3.08617e-10	1.01593e-05	-1.63904	-3.08617e-10
39293334	chr15:39293334:T:C	3.69021e-08	-1.80286	0.0722491	5.06597e-05	-0.469337	0.437038
39293488	chr15:39293488:T:G	3.39689e-08	-1.81343	-3.08617e-10	1.01934e-05	-1.63569	-3.08617e-10
39293646	chr15:39293646:C:T	3.62483e-08	-1.80494	0.0564514	3.54956e-05	-0.776699	0.388677
39293664	chr15:39293664:G:A	2.96116e-08	-1.27106	-0.679655	1.79242e-05	-0.490323	-0.580954
39293692	chr15:39293692:C:T	3.07582e-08	-1.77266	-0.140062	2.3029e-05	-0.982778	0.162101
39293951	chr15:39293951:T:C	3.39653e-08	-1.81354	-3.08617e-10	1.02043e-05	-1.63462	-3.08617e-10
39294153	chr15:39294153:C:T	3.39436e-08	-1.81418	-3.08617e-10	1.02902e-05	-1.62624	-3.08617e-10
39294337	chr15:39294337:T:A	6.22104e-08	-1.86077e-10	-1.20836	1.55394e-05	-1.86077e-10	-1.21405
39294493	chr15:39294493:C:T	1.05495e-08	-1.80793	-1.17487	3.57579e-06	-1.5237	-1.15954
39294804	chr15:39294804:T:G	3.26439e-08	-1.81493	-0.0382871	5.5451e-05	-0.24708	0.30515
39294906	chr15:39294906:T:C	5.73188e-08	-1.86077e-10	-1.29025	1.44849e-05	-1.86077e-10	-1.28432
39294920	chr15:39294920:C:G	3.45778e-08	-1.79897	0.00330412	3.16096e-05	-0.831198	0.327228
39295092	chr15:39295092:G:C	3.48974e-08	-1.78647	-3.08617e-10	8.58644e-06	-1.80725	-3.08617e-10
39295206	chr15:39295206:T:C	2.76095e-08	-1.78718	-0.23354	2.27219e-05	-0.901727	0.0676288
39295287	chr15:39295287:T:G	5.70671e-08	-1.86077e-10	-1.29465	1.43742e-05	-1.86077e-10	-1.292
39295578	chr15:39295578:G:A	8.35612e-08	-1.86077e-10	-0.913299	1.9298e-05	-1.86077e-10	-0.997426
39295584	chr15:39295584:G:A	9.14592e-08	-1.86077e-10	-0.822986	2.34674e-05	-1.86077e-10	-0.801818
39295710	chr15:39295710:C:T	2.64183e-08	-1.78881	-0.276008	2.18737e-05	-0.892808	0.0206626
39295787	chr15:39295787:G:A	6.23204e-08	-1.86077e-10	-1.20659	1.55659e-05	-1.86077e-10	-1.21234
39295847	chr15:39295847:A:G	6.34877e-08	-1.86077e-10	-1.18803	1.59399e-05	-1.86077e-10	-1.1886
39295989	chr15:39295989:G:A	4.332e-07	-1.86077e-10	0.73232	0.000127665	-1.86077e-10	0.891984
39296116	chr15:39296116:A:G	3.39917e-08	-1.81276	-3.08617e-10	1.01436e-05	-1.64059	-3.08617e-10
39296216	chr15:39296216:C:T	2.05646e-08	-1.24703	-1.06828	1.10204e-05	-0.567965	-0.989718
39296306	chr15:39296306:C:T	1.10729e-08	-1.72964	-1.20473	4.53313e-06	-1.25413	-1.19188
39296353	chr15:39296353:C:T	7.56977e-08	-1.86077e-10	-1.01213	1.8878e-05	-1.86077e-10	-1.01943
39296408	chr15:39296408:G:C	1.8762e-08	-1.27827	-1.12878	9.75812e-06	-0.617214	-1.06212
39296633	chr15:39296633:A:G	1.22751e-08	-1.68849	-1.14281	9.30425e-05	1.65356	-1.07793
39296763	chr15:39296763:T:G	1.14477e-08	-1.71381	-1.18728	4.80703e-06	-1.21438	-1.17297
39296771	chr15:39296771:G:C	3.39559e-08	-1.81382	-3.08617e-10	1.0254e-05	-1.62977	-3.08617e-10
39296889	chr15:39296889:C:G	5.74036e-08	-1.86077e-10	-1.28877	1.45167e-05	-1.86077e-10	-1.28213
39296925	chr15:39296925:T:C	1.13104e-08	-1.71941	-1.19375	4.70807e-06	-1.22849	-1.17966
39296994	chr15:39296994:G:A	3.39112e-08	-1.81513	-3.08617e-10	1.08063e-05	-1.5773	-3.08617e-10
39297045	chr15:39297045:A:G	1.21972e-08	-1.64816	-1.18952	0.000108109	1.85722	-1.13151
39297068	chr15:39297068:G:A	5.74932e-08	-1.86077e-10	-1.28721	1.43465e-05	-1.86077e-10	-1.29392
39297079	chr15:39297079:T:C	1.13528e-08	-1.72343	-1.18598	4.70119e-06	-1.23804	-1.17157
39297186	chr15:39297186:C:G	4.5076e-08	-1.13973	-0.390796	2.92905e-05	-0.385849	-0.194317
39297532	chr15:39297532:A:C	1.43238e-08	-1.38946	-1.2875	7.30331e-06	-0.674546	-1.29456
39297537	chr15:39297537:G:A	1.07327e-08	-1.77596	-1.18962	3.91081e-06	-1.37628	-1.2174
39297847	chr15:39297847:A:G	1.84469e-08	-1.19171	-1.23228	9.77777e-06	-0.492508	-1.18481
39297856	chr15:39297856:A:G	1.27731e-08	-1.72667	-1.06486	4.50466e-05	0.857272	-1.007
39298110	chr15:39298110:AATATC:A	7.74572e-08	-1.86077e-10	-0.989154	1.88411e-05	-1.86077e-10	-1.02139
39298299	chr15:39298299:C:T	3.59154e-08	-1.75771	-3.08617e-10	8.51934e-06	-1.81509	-3.08617e-10
39298350	chr15:39298350:A:C	6.71208e-08	-1.86077e-10	-1.13238	1.707e-05	-1.86077e-10	-1.1201
39298489	chr15:39298489:G:A	6.88479e-08	-1.86077e-10	-1.10698	1.71404e-05	-1.86077e-10	-1.11599
39298559	chr15:39298559:C:T	7.44764e-08	-1.86077e-10	-1.0284	1.96402e-05	-1.86077e-10	-0.979849
39298868	chr15:39298868:C:A	5.97123e-08	-1.86077e-10	-1.24934	1.46673e-05	-1.86077e-10	-1.27181
39298947	chr15:39298947:T:C	1.0474e-08	-1.80272	-1.18727	3.52001e-06	-1.48378	-1.21518
39299143	chr15:39299143:A:G	1.07504e-08	-1.78737	-1.17657	3.79044e-06	-1.41894	-1.20601
39299296	chr15:39299296:G:T	1.13181e-08	-1.73544	-1.17703	4.42278e-06	-1.26424	-1.20642
39299409	chr15:39299409:C:A	5.85775e-08	-1.86077e-10	-1.26853	1.45022e-05	-1.86077e-10	-1.28313
39299664	chr15:39299664:A:G	5.73896e-08	-1.86077e-10	-1.28902	1.43361e-05	-1.86077e-10	-1.29465
39299756	chr15:39299756:G:A	1.09136e-08	-1.77181	-1.17706	4.00438e-06	-1.3636	-1.20644
39299801	chr15:39299801:G:C	1.0936e-08	-1.76978	-1.17703	4.03041e-06	-1.35714	-1.20642
39299954	chr15:39299954:G:A	1.08926e-08	-1.7725	-1.17829	3.99085e-06	-1.36591	-1.20751
39300257	chr15:39300257:A:G	6.00011e-08	-1.86077e-10	-1.24452	1.45119e-05	-1.86077e-10	-1.28246
39300353	chr15:39300353:C:T	1.08179e-08	-1.77529	-1.18239	3.94077e-06	-1.37501	-1.21104
39300454	chr15:39300454:C:T	5.29928e-08	-1.36872	-3.08617e-10	2.73906e-05	-0.64723	-3.08617e-10
39300494	chr15:39300494:G:A	1.09663e-08	-1.76849	-1.17557	4.04708e-06	-1.35429	-1.20514
39300538	chr15:39300538:T:C	9.46471e-09	-1.81282	-1.27849	3.1495e-06	-1.54949	-1.2607
39300877	chr15:39300877:A:T	2.2689e-08	-1.42168	-0.795322	1.23715e-05	-0.754189	-0.687847
39300905	chr15:39300905:T:C	1.84078e-08	-1.80978	-0.616321	5.7308e-06	-1.53395	-0.677621
39300958	chr15:39300958:A:G	2.71995e-08	-1.13619	-0.899491	2.30058e-05	0.16419	-0.985873
39301236	chr15:39301236:G:T	1.07135e-08	-1.80667	-1.1607	3.53524e-06	-1.4998	-1.19485
39301961	chr15:39301961:G:C	1.04642e-07	-1.56253	0.874196	4.77761e-05	-0.653989	0.563085
39302022	chr15:39302022:C:T	7.9744e-08	-1.86077e-10	-0.960057	2.19895e-05	-1.86077e-10	-0.866866
39302046	chr15:39302046:T:A	1.52147e-08	-1.62058	-0.996037	9.36553e-06	-0.823248	-0.897145
39302271	chr15:39302271:T:C	1.31837e-07	-1.86077e-10	-0.457314	3.13311e-05	-1.86077e-10	-0.512817
39302364	chr15:39302364:T:A	2.11997e-07	-1.86077e-10	0.0176949	5.57253e-05	-1.86077e-10	0.0630055
39302480	chr15:39302480:T:C	1.56188e-08	-1.63343	-0.956975	9.50616e-06	-0.853294	-0.852195
39302579	chr15:39302579:G:T	9.06032e-08	-1.86077e-10	-0.832389	2.44699e-05	-1.86077e-10	-0.759987
39302865	chr15:39302865:A:G	6.34804e-08	-1.86077e-10	-1.18815	1.72314e-05	-1.86077e-10	-1.1107
39303025	chr15:39303025:C:T	6.34507e-08	-1.86077e-10	-1.18862	1.68584e-05	-1.86077e-10	-1.13258
39303080	chr15:39303080:C:T	3.46388e-08	-1.18989	-0.604015	2.25489e-05	-0.13231	-0.709434
39303139	chr15:39303139:A:G	2.44301e-08	-1.04014	-1.10292	1.27811e-05	-0.23597	-1.1735
39303146	chr15:39303146:A:G	1.92873e-08	-1.19668	-1.18275	9.64787e-06	-0.459794	-1.2309
39303376	chr15:39303376:T:C	1.8882e-08	-1.71752	-0.683151	7.70607e-06	-1.13092	-0.784505
39303483	chr15:39303483:G:A	1.80719e-08	-1.69556	-0.748958	7.63488e-06	-1.07951	-0.84519
39303871	chr15:39303871:A:G	1.60555e-08	-1.71247	-0.850356	3.759e-06	-1.77935	-0.85393
39303968	chr15:39303968:G:A	5.78131e-08	-1.86077e-10	-1.28166	1.47699e-05	-1.86077e-10	-1.26484
39304121	chr15:39304121:CT:C	5.39698e-08	-1.35045	-3.08617e-10	1.80839e-05	-1.06241	-3.08617e-10
39304179	chr15:39304179:G:A	5.73742e-08	-1.86077e-10	-1.28928	1.44355e-05	-1.86077e-10	-1.28774
39304373	chr15:39304373:C:T	3.40761e-08	-1.81028	-3.08617e-10	9.99812e-06	-1.65503	-3.08617e-10
39304505	chr15:39304505:T:G	5.76458e-08	-1.86077e-10	-1.28456	1.47033e-05	-1.86077e-10	-1.26936
39304532	chr15:39304532:A:G	1.1664e-07	-1.86077e-10	-0.579789	2.93117e-05	-1.86077e-10	-0.579442
39304689	chr15:39304689:T:A	5.83069e-08	-1.86077e-10	-1.27316	1.46028e-05	-1.86077e-10	-1.27622
39304813	chr15:39304813:C:G	5.35272e-08	-1.7237	0.365016	1.73732e-05	-1.24443	0.141924
39304982	chr15:39304982:C:T	1.96088e-07	-1.86077e-10	-0.0603156	5.14862e-05	-1.86077e-10	-0.0161149
39305092	chr15:39305092:C:T	1.14959e-08	-1.6732	-1.2237	5.88661e-06	-0.986593	-1.19816
39305244	chr15:39305244:A:G	5.86559e-08	-1.86077e-10	-1.26719	1.46854e-05	-1.86077e-10	-1.27058
39305259	chr15:39305259:T:G	6.13638e-08	-1.86077e-10	-1.22206	1.61811e-05	-1.86077e-10	-1.17359
39305260	chr15:39305260:T:G	9.32708e-09	-1.81153	-1.29442	3.05888e-06	-1.54642	-1.29296
39305326	chr15:39305326:C:A	7.60345e-08	-1.86077e-10	-1.00769	1.80206e-05	-1.86077e-10	-1.06592
39305376	chr15:39305376:A:G	3.46651e-08	-1.79314	-3.08617e-10	8.53404e-06	-1.81337	-3.08617e-10
39305425	chr15:39305425:T:G	5.81562e-08	-1.86077e-10	-1.27575	1.43388e-05	-1.86077e-10	-1.29446
39305815	chr15:39305815:A:G	5.21343e-08	-0.186283	-1.19877	0.0227571	7.1917	-1.1165
39305910	chr15:39305910:A:T	1.09616e-08	-1.67923	-1.26525	5.04297e-06	-1.05065	-1.28879
39306191	chr15:39306191:C:A	1.21563e-08	-1.61498	-1.22605	5.9426e-06	-0.908023	-1.26726
39306203	chr15:39306203:A:G	5.81205e-08	-1.86077e-10	-1.27636	1.44075e-05	-1.86077e-10	-1.28968
39306328	chr15:39306328:G:A	4.91362e-08	-1.74652	0.302237	1.59052e-05	-1.30603	0.115244
39306395	chr15:39306395:T:C	1.0679e-08	-1.71033	-1.26027	5.08944e-06	-1.07407	-1.25619
39306471	chr15:39306471:C:T	1.05726e-08	-1.69462	-1.28599	3.75804e-06	-1.35195	-1.28158
39306764	chr15:39306764:A:G	1.14542e-08	-1.60711	-1.29341	4.35426e-06	-1.19178	-1.2945
39306816	chr15:39306816:C:T	1.56126e-08	-1.43811	-1.1527	0.000222567	2.41703	-0.96923
39307118	chr15:39307118:C:T	1.12533e-08	-1.62387	-1.29435	4.23421e-06	-1.22116	-1.29307
39307617	chr15:39307617:C:T	1.71254e-08	-1.37825	-1.12007	0.000282283	2.60678	-0.921302
39307677	chr15:39307677:G:A	3.40004e-08	-1.81251	-3.08617e-10	1.01473e-05	-1.64022	-3.08617e-10
39307709	chr15:39307709:C:T	7.03803e-08	-1.86077e-10	-1.08497	1.63563e-05	-1.86077e-10	-1.16282
39307835	chr15:39307835:T:C	6.84645e-08	-1.86077e-10	-1.11256	1.81879e-05	-1.86077e-10	-1.05667
39308090	chr15:39308090:C:T	1.38166e-08	-1.81107	-0.901942	3.95546e-06	-1.65556	-0.926773
39308185	chr15:39308185:C:G	3.39184e-08	-1.81492	-3.08617e-10	1.0447e-05	-1.61112	-3.08617e-10
39308290	chr15:39308290:G:A	5.82268e-08	-1.86077e-10	-1.27453	1.44218e-05	-1.86077e-10	-1.28869
39308340	chr15:39308340:G:A	6.59513e-08	-1.86077e-10	-1.14996	1.72027e-05	-1.86077e-10	-1.11236
39308371	chr15:39308371:T:C	3.50018e-08	-1.78348	-3.08617e-10	1.0157e-05	-1.63926	-3.08617e-10
39308804	chr15:39308804:T:C	3.45627e-07	-1.86077e-10	0.506483	0.000100956	-1.86077e-10	0.657255
39308845	chr15:39308845:A:C	5.72205e-08	-1.86077e-10	-1.29197	1.43392e-05	-1.86077e-10	-1.29443
39308939	chr15:39308939:A:G	7.07718e-08	-1.86077e-10	-1.07942	1.64371e-05	-1.86077e-10	-1.15789
39309176	chr15:39309176:T:A	7.08301e-08	-1.86077e-10	-1.07859	1.64484e-05	-1.86077e-10	-1.1572
39309312	chr15:39309312:G:C	1.12528e-08	-1.64099	-1.27726	5.46813e-06	-0.965031	-1.29346
39309371	chr15:39309371:C:T	6.98955e-08	-1.86077e-10	-1.09188	1.81095e-05	-1.86077e-10	-1.06099
39309393	chr15:39309393:A:G	6.1607e-08	-1.86077e-10	-1.2181	1.57564e-05	-1.86077e-10	-1.20018
39309479	chr15:39309479:G:T	6.97239e-08	-1.86077e-10	-1.09434	1.6921e-05	-1.86077e-10	-1.12888
39309545	chr15:39309545:G:A	6.95152e-08	-1.86077e-10	-1.09733	1.62148e-05	-1.86077e-10	-1.1715
39309620	chr15:39309620:A:G	6.16661e-08	-1.86077e-10	-1.21714	1.62722e-05	-1.86077e-10	-1.16797
39309677	chr15:39309677:CCTT:C	1.57684e-08	-1.80015	-0.780729	4.40821e-06	-1.70107	-0.772889
39309719	chr15:39309719:T:A	5.86323e-08	-1.86077e-10	-1.26759	1.4479e-05	-1.86077e-10	-1.28473
39310179	chr15:39310179:A:G	1.86783e-08	-1.29527	-1.11625	0.000373663	2.87262	-0.9067
39311170	chr15:39311170:G:A	6.2539e-08	-1.20309	-3.08617e-10	2.60683e-05	-0.696709	-3.08617e-10
39311936	chr15:39311936:G:A	3.39073e-08	-1.81525	-3.08617e-10	1.0566e-05	-1.59979	-3.08617e-10
39312066	chr15:39312066:C:T	5.71368e-08	-1.86077e-10	-1.29343	1.4395e-05	-1.86077e-10	-1.29055
39312091	chr15:39312091:C:T	2.36408e-08	-1.15561	-1.02029	0.000640281	3.29034	-0.785864
39312190	chr15:39312190:C:T	3.463e-08	-1.79416	-3.08617e-10	8.68615e-06	-1.7957	-3.08617e-10
39312328	chr15:39312328:T:C	2.40829e-08	-1.14827	-1.00911	0.000659267	3.30395	-0.77025
39312634	chr15:39312634:C:T	2.01513e-08	-1.22131	-1.1143	0.000474675	3.10888	-0.903683
39312745	chr15:39312745:TA:T	1.94732e-08	-1.23898	-1.13086	0.000433146	3.05095	-0.937303
39313143	chr15:39313143:A:G	5.28589e-08	-0.6215	-0.749753	0.0322661	7.00711	-0.582769
39313187	chr15:39313187:C:A	2.69655e-08	-1.10217	-0.942154	0.000823515	3.43234	-0.676188
39313203	chr15:39313203:T:C	2.62252e-08	-1.16194	-0.910218	0.000729133	3.26935	-0.634921
39313264	chr15:39313264:C:T	3.50775e-08	-1.78132	-3.08617e-10	8.59817e-06	-1.80588	-3.08617e-10
39313292	chr15:39313292:C:T	2.38691e-08	-1.05382	-1.11247	0.000736053	3.56988	-0.926008
39313733	chr15:39313733:C:G	8.18635e-08	-1.86077e-10	-0.933825	2.17043e-05	-1.86077e-10	-0.879918
39313745	chr15:39313745:C:T	6.99929e-08	0.0736938	-1.16418	0.00670372	5.78855	-0.935559
39313825	chr15:39313825:C:T	4.81235e-08	-0.962676	-0.502431	0.00254943	3.89826	-0.012064
39313888	chr15:39313888:A:T	4.08833e-08	-0.948989	-0.679167	0.00213542	3.94767	-0.23868
39313989	chr15:39313989:G:GCTGA	3.04307e-08	-1.07586	-0.847572	0.0011243	3.59901	-0.531529
39314663	chr15:39314663:T:C	6.70063e-08	-1.86077e-10	-1.13409	1.78462e-05	-1.86077e-10	-1.07564
39314805	chr15:39314805:G:A	6.38142e-08	-1.86077e-10	-1.1829	1.50126e-05	-1.86077e-10	-1.24854
39314818	chr15:39314818:A:G	7.82556e-08	-0.978898	-3.08617e-10	3.07762e-05	-0.530687	-3.08617e-10
39315188	chr15:39315188:T:C	2.93116e-08	-1.14322	-0.817678	0.00153876	4.14726	-0.765963
39315200	chr15:39315200:C:T	9.6839e-09	-1.77671	-1.29171	2.87503e-06	-1.64483	-1.25654
39315241	chr15:39315241:A:G	3.94825e-08	-1.25215	-0.410872	0.00143854	3.35613	-0.0421793
39315388	chr15:39315388:C:A	4.13977e-08	-1.61565	-3.08617e-10	8.60657e-06	-1.8049	-3.08617e-10
39315429	chr15:39315429:A:G	2.85451e-08	-1.26405	-0.723344	0.00102999	3.33592	-0.356041
39315937	chr15:39315937:C:T	1.1941e-07	-1.86077e-10	-0.556312	4.11752e-05	-1.86077e-10	-0.239592
39315991	chr15:39315991:T:A	3.85744e-08	-1.24928	-0.437014	0.00140852	3.36623	-0.0733694
39316190	chr15:39316190:T:C	5.3343e-08	-0.490852	-0.871283	0.0660277	7.93885	-0.798449
39316262	chr15:39316262:TATGAAGTGA:T	6.36218e-08	-1.07212	-0.113801	0.00365529	4.33097	-0.0844683
39316419	chr15:39316419:T:G	5.74236e-08	-1.86077e-10	-1.28842	1.45891e-05	-1.86077e-10	-1.27716
39316443	chr15:39316443:T:A	7.94205e-08	-1.86077e-10	-0.964122	1.8482e-05	-1.86077e-10	-1.04063
39316458	chr15:39316458:T:A	2.67952e-08	-1.30103	-0.749621	0.000819787	3.22759	-0.475974
39316459	chr15:39316459:T:A	2.59769e-08	-1.31585	-0.765818	0.000767156	3.18104	-0.495781
39316914	chr15:39316914:T:C	1.00778e-08	-1.74954	-1.27901	2.89951e-06	-1.59978	-1.29311
39317003	chr15:39317003:A:T	5.71574e-08	-1.86077e-10	-1.29307	1.45191e-05	-1.86077e-10	-1.28197
39317098	chr15:39317098:G:T	6.97364e-08	-1.86077e-10	-1.09416	1.70414e-05	-1.86077e-10	-1.12178
39317192	chr15:39317192:C:T	1.01597e-08	-1.7532	-1.26725	2.87607e-06	-1.60635	-1.29466
39317397	chr15:39317397:T:C	1.04367e-08	-1.72138	-1.27218	3.04053e-06	-1.55096	-1.29443
39317620	chr15:39317620:C:G	1.04602e-08	-1.71812	-1.27318	3.05734e-06	-1.54556	-1.29432
39317706	chr15:39317706:A:G	1.05857e-08	-1.71565	-1.26372	3.06863e-06	-1.54166	-1.29454
39317836	chr15:39317836:G:C	5.74233e-08	-1.86077e-10	-1.28843	1.46809e-05	-1.86077e-10	-1.27088
39318024	chr15:39318024:C:T	6.04654e-08	-1.86077e-10	-1.23681	1.44043e-05	-1.86077e-10	-1.2899
39318030	chr15:39318030:T:A	3.02574e-08	-0.699459	-1.22968	0.0253229	7.33545	-1.15342
39318091	chr15:39318091:A:G	1.02588e-08	-1.73138	-1.27937	2.99325e-06	-1.56808	-1.29299
39318123	chr15:39318123:G:C	1.05498e-08	-1.71671	-1.26606	3.06444e-06	-1.54292	-1.29464
39318159	chr15:39318159:C:T	1.03605e-08	-1.73354	-1.26734	2.97818e-06	-1.57146	-1.29466
39318172	chr15:39318172:C:A	1.02499e-08	-1.73689	-1.27472	2.96237e-06	-1.57735	-1.29409
39318176	chr15:39318176:T:C	3.99565e-08	-1.1231	-0.527984	0.00206775	4.18432	-0.507533
39318322	chr15:39318322:G:A	8.03996e-08	-1.86077e-10	-0.95187	2.09892e-05	-1.86077e-10	-0.913422
39318465	chr15:39318465:A:T	1.03087e-08	-1.7304	-1.27549	2.99673e-06	-1.56595	-1.29396
39318845	chr15:39318845:A:G	4.12016e-08	-1.14797	-0.472428	0.00202478	4.10666	-0.450873
39318880	chr15:39318880:C:T	1.04285e-08	-1.73104	-1.2633	2.99224e-06	-1.56689	-1.29451
39318900	chr15:39318900:T:C	3.06431e-08	-0.680454	-1.23602	0.0266087	7.39434	-1.16278
39319153	chr15:39319153:A:T	3.40938e-08	-1.80976	-3.08617e-10	1.1523e-05	-1.51309	-3.08617e-10
39319226	chr15:39319226:T:C	3.42397e-08	-1.80549	-3.08617e-10	9.52786e-06	-1.70321	-3.08617e-10
39319272	chr15:39319272:C:G	6.95717e-08	-1.86077e-10	-1.09652	1.65686e-05	-1.86077e-10	-1.14992
39319502	chr15:39319502:A:G	1.04554e-08	-1.72505	-1.26671	3.02265e-06	-1.55664	-1.29465
39319641	chr15:39319641:C:T	1.05172e-08	-1.71976	-1.26611	3.04236e-06	-1.55015	-1.29464
39319675	chr15:39319675:CA:C	1.05285e-08	-1.71814	-1.26666	3.05058e-06	-1.54744	-1.29465
39319690	chr15:39319690:G:A	1.06644e-08	-1.70183	-1.27014	3.13349e-06	-1.52069	-1.29459
39319703	chr15:39319703:A:G	1.08791e-08	-1.68759	-1.26444	3.20202e-06	-1.49907	-1.29458
39319742	chr15:39319742:A:G	6.41086e-08	-1.86077e-10	-1.1783	1.54736e-05	-1.86077e-10	-1.2183
39319822	chr15:39319822:G:A	1.10335e-08	-1.64364	-1.2943	2.4808e-06	-1.758	-1.29085
39319952	chr15:39319952:T:C	6.41808e-08	-1.86077e-10	-1.17718	1.54876e-05	-1.86077e-10	-1.21739
39320002	chr15:39320002:A:ATC	8.47457e-08	-1.86077e-10	-0.899224	2.40514e-05	-1.86077e-10	-0.777234
39320012	chr15:39320012:A:G	2.42894e-08	-1.29841	-0.850428	0.000782988	3.22476	-0.519073
39320027	chr15:39320027:A:T	9.8207e-09	-1.76324	-1.29114	2.86127e-06	-1.61845	-1.28772
39320063	chr15:39320063:C:T	9.92077e-09	-1.75499	-1.28925	2.90048e-06	-1.60268	-1.28987
39320094	chr15:39320094:A:C	1.55914e-07	-1.86077e-10	-0.289576	3.42868e-05	-1.86077e-10	-0.42267
39320224	chr15:39320224:T:G	5.71901e-08	-1.86077e-10	-1.2925	1.44712e-05	-1.86077e-10	-1.28527
39320242	chr15:39320242:G:A	3.52878e-08	-1.77534	-3.08617e-10	8.51778e-06	-1.81527	-3.08617e-10
39320838	chr15:39320838:C:A	5.97239e-08	-1.86077e-10	-1.24915	1.44041e-05	-1.86077e-10	-1.28992
39320842	chr15:39320842:T:C	2.98178e-08	-1.2427	-0.701074	0.0010416	3.37987	-0.388788
39321033	chr15:39321033:T:C	3.14523e-08	-1.22856	-0.66185	0.00113654	3.41919	-0.340872
39321037	chr15:39321037:G:A	3.41285e-08	-1.80875	-3.08617e-10	1.16104e-05	-1.50553	-3.08617e-10
39321066	chr15:39321066:C:T	3.1293e-08	-1.23485	-0.660633	0.00111316	3.39682	-0.339291
39321138	chr15:39321138:A:G	2.72385e-08	-1.2884	-0.745842	0.000854489	3.23773	-0.444658
39321421	chr15:39321421:C:T	6.79084e-08	-1.86077e-10	-1.12072	1.81154e-05	-1.86077e-10	-1.06067
39321658	chr15:39321658:G:A	3.62234e-08	-1.74917	-3.08617e-10	8.54008e-06	-1.81266	-3.08617e-10
39321663	chr15:39321663:C:T	5.70817e-08	-1.86077e-10	-1.29439	1.45668e-05	-1.86077e-10	-1.27869
39321800	chr15:39321800:T:A	9.41469e-08	-1.86077e-10	-0.794022	2.61942e-05	-1.86077e-10	-0.691891
39321821	chr15:39321821:G:A	3.11586e-08	-1.24796	-0.651832	0.00108467	3.35921	-0.327606
39321873	chr15:39321873:C:T	1.08735e-07	-1.86077e-10	-0.649968	3.67675e-05	-1.86077e-10	-0.352816
39321914	chr15:39321914:A:G	3.41802e-08	-1.15617	-0.651067	0.00140824	3.62015	-0.327484
39321946	chr15:39321946:T:C	1.09499e-07	-1.86077e-10	-0.642965	3.70878e-05	-1.86077e-10	-0.344141
39322037	chr15:39322037:C:T	3.07252e-08	-1.21168	-0.702121	0.00113254	3.46541	-0.390628
39322089	chr15:39322089:A:G	6.37419e-08	-1.86077e-10	-1.18404	1.54034e-05	-1.86077e-10	-1.22284
39322114	chr15:39322114:T:C	5.13836e-08	-1.25725	-0.142306	0.00185496	3.68472	-0.116531
39322130	chr15:39322130:A:G	3.11596e-08	-1.23016	-0.669601	0.00111616	3.40972	-0.349498
39322339	chr15:39322339:C:T	5.74772e-08	-1.86077e-10	-1.28749	1.43638e-05	-1.86077e-10	-1.29272
39322535	chr15:39322535:T:C	3.26418e-08	-1.22583	-0.627453	0.0011918	3.42379	-0.298005
39322786	chr15:39322786:G:C	6.34576e-08	-1.86077e-10	-1.18851	1.53481e-05	-1.86077e-10	-1.22644
39322793	chr15:39322793:T:C	8.74312e-08	-1.86077e-10	-0.868026	2.2103e-05	-1.86077e-10	-0.861718
39322815	chr15:39322815:G:A	5.22092e-08	-1.38362	-3.08617e-10	2.6888e-05	-0.665748	-3.08617e-10
39322944	chr15:39322944:C:A	4.30842e-08	-1.12256	-0.453164	0.00221817	4.17803	-0.431024
39322994	chr15:39322994:G:A	6.96507e-08	-1.86077e-10	-1.09539	1.59737e-05	-1.86077e-10	-1.18648
39323336	chr15:39323336:TTAA:GTAA	1.02611e-08	-1.79209	-1.21843	2.73572e-06	-1.67513	-1.27591
39323398	chr15:39323398:C:G	1.04309e-08	-1.78664	-1.20747	2.7877e-06	-1.66181	-1.27041
39323426	chr15:39323426:G:A	3.43632e-08	-1.80189	-3.08617e-10	9.13323e-06	-1.74551	-3.08617e-10
39323435	chr15:39323435:T:C	1.03851e-08	-1.78789	-1.21062	2.77585e-06	-1.66443	-1.27204
39323552	chr15:39323552:C:A	5.74771e-08	-1.86077e-10	-1.28749	1.46048e-05	-1.86077e-10	-1.27608
39323695	chr15:39323695:TA:T	1.07759e-08	-1.80749	-1.15407	3.7882e-06	-1.68218	-0.943356
39323734	chr15:39323734:C:T	1.03188e-08	-1.78474	-1.22018	3.01304e-06	-1.81206	-1.04242
39323888	chr15:39323888:A:C	7.14404e-08	-1.86077e-10	-1.07002	1.78142e-05	-1.86077e-10	-1.07743
39323979	chr15:39323979:C:T	5.71488e-08	-1.86077e-10	-1.29322	1.43455e-05	-1.86077e-10	-1.29399
39323988	chr15:39323988:T:C	1.3319e-08	-1.77821	-0.971477	3.47762e-06	-1.74162	-0.969464
39324078	chr15:39324078:G:C	9.99603e-09	-1.79108	-1.24561	2.78496e-06	-1.77644	-1.15676
39324778	chr15:39324778:T:G	8.34035e-08	-1.86077e-10	-0.915188	2.38819e-05	-1.86077e-10	-0.784308
39324941	chr15:39324941:T:A	2.16512e-08	-1.81275	-0.451062	5.88418e-06	-1.64077	-0.54439
39325030	chr15:39325030:G:A	6.90909e-08	-1.86077e-10	-1.10346	1.67712e-05	-1.86077e-10	-1.13777
39325061	chr15:39325061:A:G	3.39502e-08	-1.81398	-3.08617e-10	1.1069e-05	-1.55328	-3.08617e-10
39325094	chr15:39325094:T:C	1.00758e-07	-1.75009	1.02393	3.25524e-05	-1.23327	0.758693
39325311	chr15:39325311:C:T	6.75738e-08	-1.86077e-10	-1.12566	1.56184e-05	-1.86077e-10	-1.20898
39325495	chr15:39325495:A:G	9.54717e-09	-1.78801	-1.29463	2.44861e-06	-1.81242	-1.24949
39325612	chr15:39325612:G:A	5.76236e-08	-1.86077e-10	-1.28495	1.43695e-05	-1.86077e-10	-1.29232
39326217	chr15:39326217:A:T	6.14147e-08	-1.86077e-10	-1.22123	1.5108e-05	-1.86077e-10	-1.2422
39326580	chr15:39326580:T:G	7.34971e-08	-1.86077e-10	-1.04163	1.97919e-05	-1.86077e-10	-0.972155
39326684	chr15:39326684:C:T	5.13912e-08	-0.656882	-0.74253	0.262491	8.31873	0.201808
39326698	chr15:39326698:T:C	3.85306e-08	-0.749397	-0.938028	0.139189	8.03518	-0.149028
39326769	chr15:39326769:A:T	7.05055e-08	-1.86077e-10	-1.08319	1.67393e-05	-1.86077e-10	-1.13967
39326903	chr15:39326903:G:C	6.35526e-08	-1.86077e-10	-1.18701	1.48333e-05	-1.86077e-10	-1.26055
39327105	chr15:39327105:G:A	5.7795e-08	-1.86077e-10	-1.28198	1.48448e-05	-1.86077e-10	-1.25978
39327199	chr15:39327199:G:A	3.71365e-07	-1.86077e-10	0.578305	0.000124768	-1.86077e-10	0.869029
39327255	chr15:39327255:C:A	2.79425e-08	-1.722	-0.286727	8.66675e-06	-1.36074	-0.437199
39327257	chr15:39327257:C:T	1.90722e-08	-1.09857	-1.29208	0.0113614	6.60306	-1.22252
39327298	chr15:39327298:G:T	6.31183e-08	-1.86077e-10	-1.19387	1.47613e-05	-1.86077e-10	-1.26542
39327415	chr15:39327415:C:T	7.20531e-08	-1.86077e-10	-1.06148	1.58432e-05	-1.86077e-10	-1.19469
39327624	chr15:39327624:C:CT	1.95849e-08	-1.07479	-1.28933	0.0129999	6.71148	-1.19621
39327756	chr15:39327756:T:C	1.9067e-08	-1.09744	-1.29348	0.0112808	6.60485	-1.23142
39327774	chr15:39327774:G:A	9.13753e-08	-1.86077e-10	-0.823903	2.09829e-05	-1.86077e-10	-0.91372
39327779	chr15:39327779:T:C	1.98175e-08	-1.06521	-1.2871	0.0135318	6.7426	-1.18723
39327800	chr15:39327800:C:T	6.90246e-08	-1.86077e-10	-1.10442	1.56112e-05	-1.86077e-10	-1.20944
39327827	chr15:39327827:G:A	1.92688e-08	-1.09227	-1.28812	0.0109716	6.62145	-1.27581
39328046	chr15:39328046:A:G	2.20465e-08	-0.978453	-1.26727	0.0181592	7.12414	-1.27464
39328133	chr15:39328133:T:C	3.08516e-08	-0.799168	-1.11052	0.0331888	7.43992	-0.987377
39328326	chr15:39328326:A:G	1.90749e-08	-1.81423	-0.576277	8.25914e-06	-1.597	-0.24911
39328555	chr15:39328555:G:A	8.40525e-08	-1.86077e-10	-0.907437	2.36134e-05	-1.86077e-10	-0.795613
39328593	chr15:39328593:C:G	5.72965e-08	-1.86077e-10	-1.29064	1.43481e-05	-1.86077e-10	-1.29381
39328620	chr15:39328620:T:G	5.96478e-08	-1.86077e-10	-1.25042	1.45562e-05	-1.86077e-10	-1.27941
39328653	chr15:39328653:G:T	9.62522e-09	-1.79508	-1.27941	2.62801e-06	-1.71602	-1.27518
39328665	chr15:39328665:T:G	3.39465e-08	-1.81409	-3.08617e-10	1.03522e-05	-1.62023	-3.08617e-10
39328719	chr15:39328719:A:T	2.04285e-08	-1.05125	-1.27069	0.014091	6.86734	-1.27148
39328928	chr15:39328928:T:C	6.95931e-08	-1.86077e-10	-1.09621	1.54885e-05	-1.86077e-10	-1.21733
39328932	chr15:39328932:A:G	2.59134e-07	-1.86077e-10	0.218467	9.35485e-05	-1.86077e-10	0.581051
39329053	chr15:39329053:T:C	5.94198e-08	-1.86077e-10	-1.25425	1.45269e-05	-1.86077e-10	-1.28143
39329103	chr15:39329103:A:G	6.96877e-08	-1.86077e-10	-1.09485	1.55018e-05	-1.86077e-10	-1.21647
39329217	chr15:39329217:G:A	1.83871e-08	-1.76982	-0.65741	5.57536e-06	-1.41711	-0.82196
39329371	chr15:39329371:G:A	1.05305e-07	-1.86077e-10	-0.682015	2.35045e-05	-1.86077e-10	-0.800238
39329572	chr15:39329572:T:C	1.45815e-08	-1.77843	-0.880692	4.41721e-06	-1.44052	-1.03141
39329943	chr15:39329943:T:G	7.51732e-08	-1.86077e-10	-1.01908	1.76399e-05	-1.86077e-10	-1.08727
39330231	chr15:39330231:A:C	6.37872e-08	-1.86077e-10	-1.18333	1.47478e-05	-1.86077e-10	-1.26634
39330247	chr15:39330247:G:A	1.16159e-07	-1.86077e-10	-0.583916	3.20882e-05	-1.86077e-10	-0.48894
39330271	chr15:39330271:G:A	1.37885e-08	-1.4576	-1.25745	4.78424e-05	1.02631	-1.11583
39330471	chr15:39330471:C:T	5.71923e-08	-1.86077e-10	-1.29246	1.44243e-05	-1.86077e-10	-1.28851
39330486	chr15:39330486:T:C	1.4988e-08	-1.45141	-1.18022	3.93269e-05	0.908042	-1.19356
39330781	chr15:39330781:G:A	5.71193e-08	-1.86077e-10	-1.29374	1.43776e-05	-1.86077e-10	-1.29176
39330896	chr15:39330896:C:T	1.67831e-08	-1.44789	-1.07061	4.40305e-05	0.916705	-1.08925
39330973	chr15:39330973:C:T	7.4319e-08	-1.86077e-10	-1.03051	1.73794e-05	-1.86077e-10	-1.10214
39331086	chr15:39331086:G:A	5.7171e-08	-1.86077e-10	-1.29283	1.4507e-05	-1.86077e-10	-1.2828
39331308	chr15:39331308:C:T	9.23678e-08	-1.62514	0.812044	0.000123114	-0.412682	1.26836
39331387	chr15:39331387:G:A	6.41476e-08	-1.66421	0.486518	2.66001e-05	-1.30613	0.629616
39331459	chr15:39331459:G:T	2.90727e-07	-1.86077e-10	0.333505	8.44853e-05	-1.86077e-10	0.479149
39331646	chr15:39331646:C:G	1.80856e-08	-1.44276	-1.001	3.69288e-05	0.419888	-0.768325
39331958	chr15:39331958:C:A	6.18099e-08	-1.86077e-10	-1.21482	1.45867e-05	-1.86077e-10	-1.27732
39332067	chr15:39332067:C:A	1.60613e-08	-1.50635	-1.05612	3.99e-05	0.566467	-0.837519
39332524	chr15:39332524:A:G	3.874e-08	-1.68201	-3.08617e-10	8.52216e-06	-1.81476	-3.08617e-10
39332573	chr15:39332573:G:A	6.3282e-08	-1.86077e-10	-1.19128	1.51174e-05	-1.86077e-10	-1.24158
39332663	chr15:39332663:C:G	1.03379e-08	-1.76866	-1.2344	4.50892e-06	-1.32318	-1.12819
39333000	chr15:39333000:G:A	1.15431e-07	-0.590204	-3.08617e-10	5.87111e-05	0.1152	-3.08617e-10
39333345	chr15:39333345:A:G	1.19749e-08	-1.63962	-1.21645	2.86935e-05	0.438143	-1.0389
39333417	chr15:39333417:T:C	2.69064e-08	-1.39566	-0.650857	6.65795e-05	0.536055	-0.295088
39333577	chr15:39333577:G:A	2.47587e-08	-1.43889	-0.690806	5.70859e-05	0.432351	-0.345222
39333681	chr15:39333681:G:A	5.75458e-08	-1.86077e-10	-1.2863	1.4441e-05	-1.86077e-10	-1.28736
39333804	chr15:39333804:G:C	5.76783e-08	-1.86077e-10	-1.284	1.4755e-05	-1.86077e-10	-1.26585
39333832	chr15:39333832:G:A	2.22809e-07	-1.86077e-10	0.0674365	6.38978e-05	-1.86077e-10	0.199856
39333918	chr15:39333918:A:G	5.74347e-08	-1.86077e-10	-1.28823	1.44195e-05	-1.86077e-10	-1.28885
39334024	chr15:39334024:C:T	5.74153e-08	-1.86077e-10	-1.28857	1.44102e-05	-1.86077e-10	-1.28949
39334202	chr15:39334202:C:T	5.76175e-08	-1.86077e-10	-1.28505	1.43479e-05	-1.86077e-10	-1.29383
39334391	chr15:39334391:CTAAG:C	1.34921e-08	-1.74233	-0.994442	1.04171e-05	-0.620898	-0.993086
39334896	chr15:39334896:C:T	4.0566e-08	-1.63595	-3.08617e-10	8.52783e-06	-1.81409	-3.08617e-10
39335129	chr15:39335129:A:C	1.58264e-08	-1.60231	-0.974883	1.25771e-05	-0.443899	-0.981655
39335142	chr15:39335142:A:G	1.57175e-08	-1.60721	-0.976894	1.24163e-05	-0.454726	-0.983695
39335212	chr15:39335212:CCACCACTCTTCCTCATGGCCCCT:C	8.47729e-08	-1.86077e-10	-0.898902	2.17715e-05	-1.86077e-10	-0.876826
39335237	chr15:39335237:A:C	1.11351e-07	-1.86077e-10	-0.626195	3.15709e-05	-1.86077e-10	-0.505193
39335254	chr15:39335254:G:A	6.33753e-08	-1.86077e-10	-1.1898	1.74121e-05	-1.86077e-10	-1.10026
39335391	chr15:39335391:C:A	6.53303e-08	-1.86077e-10	-1.15942	1.5952e-05	-1.86077e-10	-1.18785
39335608	chr15:39335608:A:G	1.11447e-08	-1.67378	-1.25413	1.35508e-05	-0.103658	-1.24733
39335665	chr15:39335665:G:A	2.20027e-08	-1.03879	-1.20892	0.00531808	5.7541	-1.13266
39336108	chr15:39336108:G:A	1.02899e-08	-1.72179	-1.28592	7.12605e-06	-0.750559	-1.24311
39336202	chr15:39336202:G:A	9.96641e-09	-1.74638	-1.29328	6.43506e-06	-0.830159	-1.26551
39336246	chr15:39336246:AAAG:A	3.85189e-08	-1.68773	-3.08617e-10	8.52482e-06	-1.81445	-3.08617e-10
39336467	chr15:39336467:G:A	1.57222e-08	-1.36385	-1.21996	5.17323e-05	1.15214	-1.16349
39336474	chr15:39336474:C:T	2.04593e-08	-1.61314	-0.707305	7.2192e-06	-1.12186	-0.858823
39336665	chr15:39336665:A:G	3.8429e-08	-1.69007	-3.08617e-10	8.52646e-06	-1.81426	-3.08617e-10
39336708	chr15:39336708:C:T	1.37611e-08	-1.53077	-1.18626	4.11192e-05	0.755972	-0.996927
39336849	chr15:39336849:A:G	2.90115e-08	-0.880711	-1.09048	0.0100804	6.22643	-0.965512
39337302	chr15:39337302:G:A	1.04259e-07	-1.86077e-10	-0.691999	2.38367e-05	-1.86077e-10	-0.786203
39337370	chr15:39337370:C:T	3.67096e-08	-1.73584	-3.08617e-10	8.55462e-06	-1.81096	-3.08617e-10
39337469	chr15:39337469:C:T	6.56567e-08	-1.86077e-10	-1.15444	1.6457e-05	-1.86077e-10	-1.15668
39337513	chr15:39337513:G:A	7.44032e-08	-1.86077e-10	-1.02938	1.95522e-05	-1.86077e-10	-0.984341
39337751	chr15:39337751:A:G	2.12997e-08	-1.20775	-1.07244	0.000512127	3.40541	-1.12427
39338070	chr15:39338070:T:C	1.28599e-08	-1.59801	-1.18675	1.87421e-05	0.19237	-1.21903
39338260	chr15:39338260:C:T	4.94306e-08	-0.235814	-1.2025	0.000938227	4.12079	-1.23423
39338261	chr15:39338261:G:A	2.27386e-07	-1.86077e-10	0.0877715	8.75311e-05	-1.86077e-10	0.514564
39339001	chr15:39339001:G:C	6.02952e-08	-1.86077e-10	-1.23963	1.59572e-05	-1.86077e-10	-1.18752
39339004	chr15:39339004:G:A	6.02952e-08	-1.86077e-10	-1.23963	1.59572e-05	-1.86077e-10	-1.18752
39339049	chr15:39339049:G:A	1.2643e-08	-1.62882	-1.17296	3.48989e-06	-1.51957	-1.18799
39339597	chr15:39339597:G:C	6.43242e-08	-1.86077e-10	-1.17494	1.71288e-05	-1.86077e-10	-1.11667
39339793	chr15:39339793:AAGAG:A	2.90971e-07	0.680076	-0.34573	0.000333379	2.25092	-0.399068
39339812	chr15:39339812:C:G	2.9467e-08	-0.766547	-1.18906	8.79062e-06	-0.569703	-1.21404
39340042	chr15:39340042:G:A	5.78356e-08	-1.86077e-10	-1.28127	1.43738e-05	-1.86077e-10	-1.29203
39340289	chr15:39340289:C:T	3.29497e-08	-0.617714	-1.22618	2.89557e-05	0.664447	-1.25611
39340621	chr15:39340621:T:A	6.15031e-08	-1.86077e-10	-1.21979	1.49281e-05	-1.86077e-10	-1.25418
39340836	chr15:39340836:G:A	5.70803e-08	-1.86077e-10	-1.29442	1.43942e-05	-1.86077e-10	-1.2906
39341433	chr15:39341433:C:T	6.05623e-08	-1.86077e-10	-1.23521	1.5911e-05	-1.86077e-10	-1.19042
39341564	chr15:39341564:G:A	7.39551e-07	0.315411	0.951753	0.000668265	1.79375	0.753506
39341676	chr15:39341676:A:AG	3.05957e-08	-0.840746	-1.07727	8.88017e-06	-0.661977	-1.11163
39342020	chr15:39342020:T:TG	1.08254e-08	-1.66882	-1.28817	2.98786e-06	-1.57136	-1.29151
39342140	chr15:39342140:G:T	6.12861e-08	-1.86077e-10	-1.22333	1.51594e-05	-1.86077e-10	-1.23881
39342389	chr15:39342389:G:A	6.35837e-08	-1.86077e-10	-1.18652	1.52418e-05	-1.86077e-10	-1.23339
39342923	chr15:39342923:T:C	1.67053e-08	-1.41315	-1.11	4.5436e-06	-1.30466	-1.13905
39344026	chr15:39344026:T:C	2.80073e-08	-0.851051	-1.15536	8.08615e-06	-0.683935	-1.18334
39344146	chr15:39344146:A:G	5.82435e-08	-1.86077e-10	-1.27425	1.48199e-05	-1.86077e-10	-1.26146
39344545	chr15:39344545:G:A	5.93188e-08	-1.86077e-10	-1.25595	1.46112e-05	-1.86077e-10	-1.27564
39344676	chr15:39344676:C:T	3.05941e-07	0.78661	-0.402097	0.000354392	2.36852	-0.455546
39344762	chr15:39344762:A:G	7.99776e-08	-0.957132	-3.08617e-10	1.6122e-05	-1.17724	-3.08617e-10
39345029	chr15:39345029:G:C	4.64454e-07	0.154568	0.647415	0.000406037	1.59796	0.451055
39345243	chr15:39345243:C:T	6.64369e-08	-1.86077e-10	-1.14263	1.88064e-05	-1.86077e-10	-1.02323
39345269	chr15:39345269:A:C	5.97449e-08	-1.86077e-10	-1.24879	1.61566e-05	-1.86077e-10	-1.1751
39345922	chr15:39345922:T:A	8.22893e-08	-1.86077e-10	-0.928638	1.92388e-05	-1.86077e-10	-1.0005
39346025	chr15:39346025:T:C	5.70803e-08	-1.86077e-10	-1.29442	1.44655e-05	-1.86077e-10	-1.28566
39346140	chr15:39346140:C:A	6.10689e-08	-1.86077e-10	-1.22688	1.67416e-05	-1.86077e-10	-1.13953
39346194	chr15:39346194:C:G	4.60045e-07	0.0122411	0.780205	0.000380779	1.4064	0.578386
39346230	chr15:39346230:G:A	6.80314e-08	-1.86077e-10	-1.11891	1.80975e-05	-1.86077e-10	-1.06166
39346342	chr15:39346342:T:C	3.6453e-08	-1.74286	-3.08617e-10	8.55774e-06	-1.81059	-3.08617e-10
39346790	chr15:39346790:G:C	2.94607e-07	0.618759	-0.271994	0.000328893	2.16617	-0.327866
39346970	chr15:39346970:C:G	1.38395e-07	0.508488	-0.917253	0.00451936	5.39503	-0.936334
39347002	chr15:39347002:T:C	3.53862e-07	0.00373082	0.526296	0.000295483	1.39684	0.334346
39347027	chr15:39347027:G:A	3.41102e-07	-0.00130483	0.494607	0.000284872	1.38888	0.305734
39347048	chr15:39347048:AAAATG:A	6.44301e-08	-1.86077e-10	-1.1733	1.70652e-05	-1.86077e-10	-1.12039
39347125	chr15:39347125:A:G	2.84087e-07	-0.401714	0.712118	0.000254684	0.858647	0.723946
39347194	chr15:39347194:C:A	6.30102e-08	-1.86077e-10	-1.19558	1.67007e-05	-1.86077e-10	-1.14198
39347274	chr15:39347274:C:CA	6.09699e-08	-1.86077e-10	-1.2285	1.66791e-05	-1.86077e-10	-1.14327
39347432	chr15:39347432:A:T	3.67225e-08	-1.73549	-3.08617e-10	1.01106e-05	-1.64385	-3.08617e-10
39347697	chr15:39347697:A:C	5.46132e-08	-0.227118	-1.11149	1.89554e-05	0.137937	-1.15328
39347749	chr15:39347749:G:A	5.97613e-08	-1.86077e-10	-1.24852	1.56244e-05	-1.86077e-10	-1.20859
39347791	chr15:39347791:G:A	3.81222e-08	-0.637856	-1.06023	1.11084e-05	-0.440726	-1.109
39347909	chr15:39347909:G:C	7.82422e-08	-1.86077e-10	-0.979069	2.1841e-05	-1.86077e-10	-0.873641
39348476	chr15:39348476:A:G	8.55071e-08	-1.86077e-10	-0.890279	2.3541e-05	-1.86077e-10	-0.798686
39348487	chr15:39348487:A:T	5.79475e-08	-1.86077e-10	-1.27934	1.4899e-05	-1.86077e-10	-1.25613
39348509	chr15:39348509:T:C	5.89441e-08	-1.86077e-10	-1.26229	1.50136e-05	-1.86077e-10	-1.24847
39348848	chr15:39348848:C:T	6.013e-08	-1.86077e-10	-1.24237	1.63442e-05	-1.86077e-10	-1.16356
39348857	chr15:39348857:G:A	4.34141e-07	0.230091	0.5044	0.000390772	1.69322	0.317477
39348904	chr15:39348904:G:A	1.74755e-07	-1.86077e-10	-0.175493	4.8002e-05	-1.86077e-10	-0.0861872
39349042	chr15:39349042:A:C	3.29434e-07	-0.00793052	0.466428	0.000275177	1.37837	0.281618
39349137	chr15:39349137:C:T	3.53393e-07	0.152517	0.376185	0.000310948	1.58785	0.194349
39349195	chr15:39349195:G:A	5.80535e-08	-1.86077e-10	-1.27751	1.49814e-05	-1.86077e-10	-1.25062
39349202	chr15:39349202:T:A	6.25902e-08	-1.86077e-10	-1.20227	1.66125e-05	-1.86077e-10	-1.14727
39349266	chr15:39349266:G:A	5.91267e-08	-1.86077e-10	-1.2592	1.50047e-05	-1.86077e-10	-1.24907
39349397	chr15:39349397:C:T	6.61724e-08	-1.86077e-10	-1.14661	1.77096e-05	-1.86077e-10	-1.08332
39349533	chr15:39349533:T:C	6.31372e-08	-1.86077e-10	-1.19357	1.75416e-05	-1.86077e-10	-1.09286
39349578	chr15:39349578:T:A	6.33661e-08	-1.86077e-10	-1.18995	1.76318e-05	-1.86077e-10	-1.08773
39349598	chr15:39349598:GTTTA:G	8.1738e-08	-1.86077e-10	-0.93536	2.29795e-05	-1.86077e-10	-0.822829
39349746	chr15:39349746:T:C	8.92664e-08	-1.86077e-10	-0.847253	2.34779e-05	-1.86077e-10	-0.801368
39349757	chr15:39349757:G:A	3.26167e-08	-0.574839	-1.27921	3.15832e-05	0.744249	-1.24905
39349930	chr15:39349930:C:T	8.34824e-08	-1.86077e-10	-0.914243	2.19297e-05	-1.86077e-10	-0.869589
39349993	chr15:39349993:C:T	8.36913e-08	-1.86077e-10	-0.911744	2.19879e-05	-1.86077e-10	-0.866938
39350240	chr15:39350240:T:G	6.52724e-08	-1.86077e-10	-1.16031	1.73666e-05	-1.86077e-10	-1.10288
39350277	chr15:39350277:A:G	3.26872e-07	-0.000144989	0.450834	0.000278984	1.39585	0.277879
39350506	chr15:39350506:G:A	5.70668e-08	-1.86077e-10	-1.29466	1.43495e-05	-1.86077e-10	-1.29372
39350891	chr15:39350891:G:A	5.67452e-08	-1.25942	-0.0408853	9.01581e-05	0.795211	-0.251075
39350893	chr15:39350893:TAA:T	7.10224e-08	-1.86077e-10	-1.07588	1.98958e-05	-1.86077e-10	-0.966919
39350967	chr15:39350967:T:C	4.34445e-08	-0.275412	-1.29198	1.08561e-05	-0.280865	-1.29183
39351080	chr15:39351080:A:G	6.38345e-08	-1.86077e-10	-1.18258	1.77098e-05	-1.86077e-10	-1.08331
39351473	chr15:39351473:G:A	5.70735e-08	-1.86077e-10	-1.29454	1.4373e-05	-1.86077e-10	-1.29208
39351494	chr15:39351494:A:G	1.38954e-07	-0.935785	0.531048	7.16534e-05	0.0264089	0.288003
39351497	chr15:39351497:A:G	6.14871e-08	-1.86077e-10	-1.22005	1.52225e-05	-1.86077e-10	-1.23465
39351555	chr15:39351555:C:A	9.43127e-08	-1.86077e-10	-0.792263	2.17359e-05	-1.86077e-10	-0.878465
39351640	chr15:39351640:C:G	5.97718e-08	-1.86077e-10	-1.24834	1.48499e-05	-1.86077e-10	-1.25944
39351890	chr15:39351890:C:T	5.88662e-08	-1.86077e-10	-1.26361	1.45202e-05	-1.86077e-10	-1.28189
39351978	chr15:39351978:T:C	6.03859e-08	-1.86077e-10	-1.23812	1.5671e-05	-1.86077e-10	-1.20562
39352226	chr15:39352226:G:T	1.32698e-07	0.697804	-1.1486	0.00607814	5.85887	-1.10384
39352249	chr15:39352249:A:G	6.16211e-08	-1.86077e-10	-1.21788	1.69329e-05	-1.86077e-10	-1.12817
39352367	chr15:39352367:C:T	6.14958e-08	-1.86077e-10	-1.21991	1.68829e-05	-1.86077e-10	-1.13113
39352368	chr15:39352368:A:G	5.80078e-08	-1.86077e-10	-1.2783	1.52507e-05	-1.86077e-10	-1.23281
39352499	chr15:39352499:A:G	6.32742e-08	-1.86077e-10	-1.1914	1.75704e-05	-1.86077e-10	-1.09121
39352658	chr15:39352658:G:A	6.35001e-08	-1.86077e-10	-1.18784	1.76755e-05	-1.86077e-10	-1.08525
39353399	chr15:39353399:G:A	5.70847e-08	-1.86077e-10	-1.29434	1.43799e-05	-1.86077e-10	-1.2916
39353492	chr15:39353492:C:T	5.88209e-08	-1.86077e-10	-1.26438	1.5024e-05	-1.86077e-10	-1.24778
39353493	chr15:39353493:G:A	6.24702e-08	-1.86077e-10	-1.20419	1.7276e-05	-1.86077e-10	-1.10811
39353625	chr15:39353625:A:G	1.448e-07	-0.545571	0.182047	9.92494e-05	0.609246	0.0309603
39353849	chr15:39353849:G:A	6.19782e-08	-1.86077e-10	-1.2121	1.70771e-05	-1.86077e-10	-1.11969
39354022	chr15:39354022:A:G	7.88776e-08	0.0601876	-1.03117	0.00232885	4.71584	-0.920138
39354168	chr15:39354168:A:G	6.26752e-08	-1.86077e-10	-1.20091	1.73441e-05	-1.86077e-10	-1.10418
39354246	chr15:39354246:C:T	7.20289e-08	-1.86077e-10	-1.06181	1.71761e-05	-1.86077e-10	-1.11391
39354515	chr15:39354515:T:C	7.19014e-08	-1.86077e-10	-1.06358	1.737e-05	-1.86077e-10	-1.10268
39354835	chr15:39354835:C:T	6.16592e-08	-0.127429	-1.08983	0.00119248	4.23093	-1.10457
39355693	chr15:39355693:T:C	3.41381e-08	-0.724298	-1.08417	1.48899e-05	-0.248957	-1.00779
39355743	chr15:39355743:A:C	5.77285e-08	-1.86077e-10	-1.28313	1.46697e-05	-1.86077e-10	-1.27164
39356033	chr15:39356033:C:T	2.61353e-08	-1.03561	-1.03998	1.46497e-05	-0.184588	-1.08842
39356040	chr15:39356040:T:C	3.69373e-08	-0.703546	-1.02611	1.25187e-05	-0.461706	-0.968497
39356045	chr15:39356045:C:T	3.72704e-08	-0.610655	-1.11002	1.25803e-05	-0.361532	-1.06377
39356494	chr15:39356494:A:G	7.31781e-08	-1.86077e-10	-1.04598	1.92455e-05	-1.86077e-10	-1.00015
39356572	chr15:39356572:T:A	5.71116e-08	-1.86077e-10	-1.29387	1.44212e-05	-1.86077e-10	-1.28873
39356675	chr15:39356675:G:A	7.22774e-08	-1.86077e-10	-1.05837	1.92465e-05	-1.86077e-10	-1.0001
39356711	chr15:39356711:G:A	5.71092e-08	-1.86077e-10	-1.29391	1.4336e-05	-1.86077e-10	-1.29466
39356768	chr15:39356768:T:C	3.3704e-08	-0.674721	-1.14654	0.000126112	2.07394	-1.1942
39357105	chr15:39357105:T:G	1.02689e-08	-1.79982	-1.20993	2.79458e-06	-1.70329	-1.22645
39357272	chr15:39357272:T:C	6.66797e-08	-1.86077e-10	-1.13898	1.72738e-05	-1.86077e-10	-1.10824
39357308	chr15:39357308:T:C	1.64831e-07	-1.07552	0.841561	6.0821e-05	-0.765777	0.916283
39357349	chr15:39357349:G:A	6.77775e-08	-1.86077e-10	-1.12265	1.82706e-05	-1.86077e-10	-1.05214
39357464	chr15:39357464:T:C	8.04323e-08	-1.86077e-10	-0.951463	2.10415e-05	-1.86077e-10	-0.910933
39357774	chr15:39357774:T:C	5.85829e-08	-1.86077e-10	-1.26844	1.45516e-05	-1.86077e-10	-1.27973
39358072	chr15:39358072:G:A	6.0525e-08	-1.86077e-10	-1.23582	1.50746e-05	-1.86077e-10	-1.24442
39359162	chr15:39359162:C:T	5.20602e-08	-0.192119	-1.19436	0.000250906	2.78639	-1.21874
39359333	chr15:39359333:G:A	4.68188e-08	-0.302836	-1.18976	0.000208191	2.59517	-1.21414
39359436	chr15:39359436:C:T	5.39167e-08	-1.35144	-3.08617e-10	1.29017e-05	-1.40007	-3.08617e-10
39359549	chr15:39359549:A:G	6.85153e-08	-1.11182	-3.08617e-10	1.17081e-05	-1.49715	-3.08617e-10
39359674	chr15:39359674:T:C	3.01912e-07	-1.09638	1.46763	0.000120259	-0.806387	1.6386
39359779	chr15:39359779:G:C	4.95149e-08	-0.409104	-1.0275	0.000425816	3.12007	-1.02349
39359855	chr15:39359855:T:C	1.15014e-07	-1.86077e-10	-0.593829	3.04747e-05	-1.86077e-10	-0.540532
39359971	chr15:39359971:G:A	9.42449e-08	-1.86077e-10	-0.792982	2.65724e-05	-1.86077e-10	-0.677558
39360037	chr15:39360037:T:C	5.40035e-08	-0.245334	-1.10449	0.000248703	2.70296	-1.14413
39360107	chr15:39360107:G:A	4.83286e-08	-0.318205	-1.14265	0.000210779	2.57141	-1.17803
39360225	chr15:39360225:G:C	8.24438e-08	-1.86077e-10	-0.926762	2.0675e-05	-1.86077e-10	-0.928506
39360617	chr15:39360617:T:C	5.77786e-08	-1.86077e-10	-1.28226	1.48999e-05	-1.86077e-10	-1.25608
39360712	chr15:39360712:G:C	1.96044e-07	-0.805474	0.744935	7.71669e-05	-0.441467	0.830008
39361137	chr15:39361137:GA:G	5.94559e-08	-1.86077e-10	-1.25364	1.48604e-05	-1.86077e-10	-1.25873
39361289	chr15:39361289:G:A	5.72096e-08	-1.86077e-10	-1.29216	1.4336e-05	-1.86077e-10	-1.29466
39362079	chr15:39362079:C:T	6.54817e-08	-1.86077e-10	-1.15711	1.6173e-05	-1.86077e-10	-1.17408
39362116	chr15:39362116:G:A	3.76679e-07	-1.86077e-10	0.592514	0.000120093	-1.86077e-10	0.830833
39362147	chr15:39362147:A:T	1.13234e-07	-1.86077e-10	-0.609426	2.99198e-05	-1.86077e-10	-0.558909
39362352	chr15:39362352:G:A	8.94027e-08	-1.61657	0.770844	3.03466e-05	-1.50003	0.955282
39362755	chr15:39362755:G:A	5.38626e-08	-0.32646	-1.02598	0.000231552	2.55847	-1.07109
39363155	chr15:39363155:A:C	1.88278e-08	-1.58649	-0.817052	9.93229e-06	-0.701839	-0.9598
39363351	chr15:39363351:T:C	5.86223e-08	-1.86077e-10	-1.26776	1.45997e-05	-1.86077e-10	-1.27643
39363374	chr15:39363374:T:G	3.09158e-07	-1.13356	1.52853	0.000122563	-0.84993	1.70112
39363421	chr15:39363421:A:G	2.49309e-07	-0.728859	0.908674	9.95308e-05	-0.358651	1.00169
39363719	chr15:39363719:C:T	2.89617e-07	0.329682	-3.08617e-10	0.000155857	1.09151	-3.08617e-10
39363723	chr15:39363723:T:C	5.54051e-08	-0.0716549	-1.25255	0.000633442	3.73707	-1.24333
39363841	chr15:39363841:G:C	4.14919e-07	0.589453	0.0997524	0.0101019	5.09999	0.163059
39363965	chr15:39363965:C:T	4.14384e-07	0.584027	0.103888	0.0100047	5.08853	0.164853
39364014	chr15:39364014:G:C	7.72549e-08	-1.86077e-10	-0.991768	1.86062e-05	-1.86077e-10	-1.03393
39364021	chr15:39364021:A:C	4.72402e-07	0.725616	0.0933358	0.0121753	5.3365	0.113237
39364730	chr15:39364730:GC:G	5.04525e-08	-0.23643	-1.18142	0.000234278	2.69517	-1.19609
39364976	chr15:39364976:G:A	5.05361e-08	-0.14653	-1.26966	0.000541196	3.59987	-1.26352
39365037	chr15:39365037:T:C	4.85675e-08	-0.186963	-1.26896	0.000502374	3.52464	-1.26272
39365263	chr15:39365263:A:G	1.53878e-08	-1.61856	-0.986745	5.60566e-06	-1.23267	-1.00098
39365445	chr15:39365445:G:A	1.62034e-08	-1.60154	-0.952119	6.00467e-06	-1.19768	-0.967211
39365972	chr15:39365972:G:A	6.87615e-08	-1.86077e-10	-1.10823	1.8215e-05	-1.86077e-10	-1.05518
39365990	chr15:39365990:G:C	2.06478e-07	-1.15356	1.14488	8.03752e-05	-0.8759	1.30518
39366242	chr15:39366242:T:G	6.35261e-08	-0.0839435	-1.10348	0.00032419	2.96141	-1.13751
39366334	chr15:39366334:C:A	6.61467e-07	-1.86077e-10	1.15558	0.000164987	-1.86077e-10	1.14843
39366540	chr15:39366540:T:C	6.4605e-08	-1.86077e-10	-1.17059	1.62687e-05	-1.86077e-10	-1.16819
39366784	chr15:39366784:G:A	1.1276e-08	-1.65695	-1.25925	3.53487e-06	-1.44103	-1.25372
39367038	chr15:39367038:A:C	6.12325e-08	-1.86077e-10	-1.2242	1.51595e-05	-1.86077e-10	-1.2388
39368034	chr15:39368034:G:T	6.25813e-08	-1.86077e-10	-1.20241	1.54566e-05	-1.86077e-10	-1.21939
39368084	chr15:39368084:A:G	1.12181e-07	-0.710165	0.0914006	0.000356554	1.79196	0.127093
39368530	chr15:39368530:G:A	6.12277e-08	-1.86077e-10	-1.22428	1.51894e-05	-1.86077e-10	-1.23683
39368914	chr15:39368914:A:C	5.43923e-08	-0.293087	-1.04957	0.000249079	2.65702	-1.09668
39368937	chr15:39368937:G:A	9.21321e-08	0.476999	-1.29265	5.19765e-05	1.28468	-1.29132
39368959	chr15:39368959:C:T	1.27863e-07	-1.86077e-10	-0.487922	3.44605e-05	-1.86077e-10	-0.417614
39369578	chr15:39369578:C:T	5.8532e-08	0.0135899	-1.2829	3.09455e-05	0.762165	-1.28737
39369619	chr15:39369619:T:C	8.2502e-08	-1.86077e-10	-0.926056	2.00539e-05	-1.86077e-10	-0.959005
39369739	chr15:39369739:G:A	6.062e-08	-1.86077e-10	-1.23425	1.50235e-05	-1.86077e-10	-1.24781
39369837	chr15:39369837:T:C	5.92317e-08	-1.86077e-10	-1.25742	1.52308e-05	-1.86077e-10	-1.23411
39369961	chr15:39369961:A:G	6.7015e-08	-1.86077e-10	-1.13396	1.78309e-05	-1.86077e-10	-1.0765
39370418	chr15:39370418:A:T	3.39064e-08	-1.81527	-3.08617e-10	9.86973e-06	-1.66796	-3.08617e-10
39370468	chr15:39370468:G:T	1.16546e-07	-0.889281	0.308689	0.000334805	1.44965	0.406464
39370681	chr15:39370681:C:T	5.89884e-08	-1.86077e-10	-1.26154	1.4624e-05	-1.86077e-10	-1.27477
39370906	chr15:39370906:G:A	6.21937e-08	-1.86077e-10	-1.20862	1.53685e-05	-1.86077e-10	-1.22511
39371019	chr15:39371019:G:C	5.82379e-08	-1.86077e-10	-1.27434	1.50443e-05	-1.86077e-10	-1.24643
39371028	chr15:39371028:A:G	3.06617e-07	-1.21467	1.60139	0.000118267	-0.939054	1.75457
39371317	chr15:39371317:G:A	6.01049e-08	-1.86077e-10	-1.24279	1.56975e-05	-1.86077e-10	-1.20393
39371555	chr15:39371555:A:G	2.07302e-07	-1.01592	1.01122	7.97794e-05	-0.695618	1.11745
39371799	chr15:39371799:C:A	5.35329e-08	-0.166716	-1.19187	2.70742e-05	0.531753	-1.1906
39371801	chr15:39371801:A:G	6.28708e-08	-1.86077e-10	-1.1978	1.55236e-05	-1.86077e-10	-1.21507
39372009	chr15:39372009:A:G	2.08426e-07	-1.08456	1.08527	7.96006e-05	-0.779624	1.19922
39372291	chr15:39372291:G:A	6.49429e-08	-1.86077e-10	-1.16537	1.67461e-05	-1.86077e-10	-1.13926
39372346	chr15:39372346:ACTCT:A	5.90293e-08	-1.86077e-10	-1.26085	1.47655e-05	-1.86077e-10	-1.26513
39372403	chr15:39372403:C:T	1.64281e-07	-1.86077e-10	-0.237298	4.59294e-05	-1.86077e-10	-0.130324
39372425	chr15:39372425:T:TA	6.00316e-08	-1.79514	0.551129	1.81256e-05	-1.35876	0.298658
39372453	chr15:39372453:T:C	4.86356e-08	-1.45452	-3.08617e-10	8.6631e-06	-1.79836	-3.08617e-10
39373095	chr15:39373095:G:C	5.89616e-08	-1.86077e-10	-1.26199	1.46959e-05	-1.86077e-10	-1.26986
39373264	chr15:39373264:C:T	7.45205e-08	-0.146566	-0.881238	0.000361192	2.85075	-0.918772
39373298	chr15:39373298:G:C	8.15897e-08	-0.0775459	-0.85963	0.000411647	2.96113	-0.898388
39373740	chr15:39373740:C:T	7.17372e-08	-1.73112	0.665252	2.32235e-05	-1.65073	0.838464
39373801	chr15:39373801:A:G	2.85582e-07	-1.26374	1.57939	0.00010967	-1.00197	1.74201
39373882	chr15:39373882:T:C	5.85927e-08	-1.86077e-10	-1.26827	1.49235e-05	-1.86077e-10	-1.25449
39374196	chr15:39374196:T:C	8.56207e-08	-1.86077e-10	-0.888952	2.36007e-05	-1.86077e-10	-0.796151
39374279	chr15:39374279:T:C	1.37618e-07	-0.414397	-3.08617e-10	4.0457e-05	-0.25719	-3.08617e-10
39374411	chr15:39374411:C:T	5.78998e-08	-1.86077e-10	-1.28016	1.47113e-05	-1.86077e-10	-1.26881
39374578	chr15:39374578:T:C	5.74762e-08	-1.86077e-10	-1.28751	1.47224e-05	-1.86077e-10	-1.26806
39374636	chr15:39374636:T:C	7.06727e-08	-1.86077e-10	-1.08082	1.71452e-05	-1.86077e-10	-1.11571
39374771	chr15:39374771:G:A	1.01254e-07	-1.86077e-10	-0.721248	2.59734e-05	-1.86077e-10	-0.700356
39374985	chr15:39374985:G:A	7.18926e-08	-1.86077e-10	-1.06371	1.87926e-05	-1.86077e-10	-1.02396
39375000	chr15:39375000:A:G	3.70601e-07	-1.11991	1.69616	0.00014247	-0.857546	1.85924
39375161	chr15:39375161:A:G	3.23178e-07	-1.09919	1.53852	0.000124243	-0.833245	1.69805
39375192	chr15:39375192:C:T	7.39399e-08	-1.86077e-10	-1.03563	1.7876e-05	-1.86077e-10	-1.07397
39375681	chr15:39375681:T:G	1.56624e-08	-1.52552	-1.0621	2.86152e-06	-1.81526	-1.09082
39375720	chr15:39375720:G:A	2.2219e-07	-1.13623	1.20089	8.33525e-05	-0.846781	1.31243
39376127	chr15:39376127:C:T	1.84426e-07	0.13438	-0.256008	0.00393093	4.54945	-0.230249
39376128	chr15:39376128:G:A	2.30462e-07	-1.08117	1.18238	8.49388e-05	-0.811577	1.29608
39376151	chr15:39376151:G:A	5.72723e-08	-1.86077e-10	-1.29106	1.44088e-05	-1.86077e-10	-1.28959
39376293	chr15:39376293:A:G	1.89386e-06	-1.86077e-10	2.20749	0.000648886	-1.86077e-10	2.51783
39376339	chr15:39376339:A:G	3.1374e-08	-0.721301	-1.1716	0.00023968	2.69424	-1.17236
39376512	chr15:39376512:A:G	2.51415e-07	-1.04054	1.22877	9.33069e-05	-0.766052	1.34452
39376655	chr15:39376655:G:A	2.75788e-07	-1.06529	1.34604	0.000102146	-0.79348	1.46246
39376669	chr15:39376669:C:T	1.74364e-08	-1.38138	-1.09894	1.88438e-05	0.197185	-1.21843
39376819	chr15:39376819:C:A	7.59796e-08	-1.86077e-10	-1.00841	1.78364e-05	-1.86077e-10	-1.07619
39376938	chr15:39376938:G:A	5.80988e-08	-1.86077e-10	-1.27673	1.47779e-05	-1.86077e-10	-1.26429
39376953	chr15:39376953:G:A	7.76435e-08	-1.86077e-10	-0.986751	1.95275e-05	-1.86077e-10	-0.985607
39376995	chr15:39376995:AAG:A	6.40655e-08	-1.86077e-10	-1.17897	1.53968e-05	-1.86077e-10	-1.22327
39377751	chr15:39377751:A:G	4.30065e-07	-0.683066	1.40812	0.000163138	-0.341572	1.47874
39377814	chr15:39377814:T:C	7.43151e-08	-1.86077e-10	-1.03056	1.84312e-05	-1.86077e-10	-1.04338
39377924	chr15:39377924:T:C	5.71553e-08	-1.86077e-10	-1.29311	1.43747e-05	-1.86077e-10	-1.29196
39377974	chr15:39377974:C:A	2.14292e-08	-1.0393	-1.23482	0.000134083	2.17887	-1.23783
39378261	chr15:39378261:A:C	7.54597e-08	-1.86077e-10	-1.01528	1.83106e-05	-1.86077e-10	-1.04995
39378777	chr15:39378777:G:C	5.93903e-08	-1.86077e-10	-1.25475	1.53482e-05	-1.86077e-10	-1.22643
39378808	chr15:39378808:A:C	9.75858e-08	-1.86077e-10	-0.758147	2.62831e-05	-1.86077e-10	-0.688504
39379148	chr15:39379148:A:T	1.50683e-06	1.97888	-3.08617e-10	0.00067567	2.55828	-3.08617e-10
39379366	chr15:39379366:C:A	6.37474e-08	-1.86077e-10	-1.18395	1.56946e-05	-1.86077e-10	-1.20411
39379601	chr15:39379601:T:C	6.04172e-08	-1.86077e-10	-1.23761	1.53113e-05	-1.86077e-10	-1.22884
39379678	chr15:39379678:G:A	1.14701e-08	-1.80792	-1.09121	2.87515e-06	-1.81066	-1.09067
39379729	chr15:39379729:G:A	6.53085e-08	-1.86077e-10	-1.15976	1.73525e-05	-1.86077e-10	-1.10369
39379886	chr15:39379886:C:A	1.64776e-08	-1.50907	-1.02781	3.71415e-06	-1.59002	-1.05526
39379984	chr15:39379984:G:A	3.3326e-08	-1.19076	-0.64178	7.40327e-06	-1.33324	-0.622269
39380030	chr15:39380030:A:T	7.61009e-08	0.26113	-1.26795	1.83635e-05	0.238461	-1.28552
39380061	chr15:39380061:C:T	1.31829e-08	-1.78732	-0.972638	3.40604e-06	-1.74613	-0.98575
39380076	chr15:39380076:C:T	1.85316e-07	-1.86077e-10	-0.116817	5.25729e-05	-1.86077e-10	0.00477229
39380258	chr15:39380258:A:T	3.97895e-07	-1.86077e-10	0.647309	0.000102323	-1.86077e-10	0.670701
39380358	chr15:39380358:G:A	5.82515e-08	-1.86077e-10	-1.27411	1.45775e-05	-1.86077e-10	-1.27795
39380613	chr15:39380613:C:T	5.75311e-08	-1.86077e-10	-1.28655	1.44087e-05	-1.86077e-10	-1.2896
39381869	chr15:39381869:T:C	6.39646e-08	-1.86077e-10	-1.18055	1.65588e-05	-1.86077e-10	-1.15051
39381916	chr15:39381916:G:T	5.44063e-08	-1.3424	-3.08617e-10	1.83644e-05	-1.04701	-3.08617e-10
39382136	chr15:39382136:G:A	3.48478e-08	-1.78789	-3.08617e-10	8.53517e-06	-1.81323	-3.08617e-10
39382760	chr15:39382760:T:C	6.68785e-08	-1.86077e-10	-1.136	1.7232e-05	-1.86077e-10	-1.11066
39383239	chr15:39383239:A:G	2.0729e-08	-1.27237	-1.03497	6.23919e-06	-1.10053	-1.02605
39384183	chr15:39384183:G:C	1.00012e-07	-1.86077e-10	-0.733591	2.51613e-05	-1.86077e-10	-0.732124
39384467	chr15:39384467:C:G	1.28395e-07	-1.86077e-10	-0.483768	3.45763e-05	-1.86077e-10	-0.41426
39384902	chr15:39384902:A:T	6.5458e-08	-1.86077e-10	-1.15747	1.60279e-05	-1.86077e-10	-1.1831
39385102	chr15:39385102:G:T	4.62876e-08	-0.23549	-1.26851	1.04888e-05	-0.333943	-1.27318
39385203	chr15:39385203:T:A	6.44443e-08	-1.86077e-10	-1.17308	1.587e-05	-1.86077e-10	-1.193
39385243	chr15:39385243:A:G	1.09111e-07	-1.86077e-10	-0.646512	2.7587e-05	-1.86077e-10	-0.640084
39385322	chr15:39385322:T:C	6.54919e-08	-1.86077e-10	-1.15695	1.60354e-05	-1.86077e-10	-1.18263
39385525	chr15:39385525:C:T	3.73492e-08	-1.71857	-3.08617e-10	1.16355e-05	-1.50337	-3.08617e-10
39385623	chr15:39385623:A:G	1.71653e-07	-1.86077e-10	-0.193404	4.47691e-05	-1.86077e-10	-0.155912
39385699	chr15:39385699:T:C	4.62604e-08	-0.70411	-0.800482	1.11553e-05	-0.795241	-0.750273
39386004	chr15:39386004:A:G	5.8261e-08	-1.86077e-10	-1.27395	1.45484e-05	-1.86077e-10	-1.27995
39387221	chr15:39387221:C:CA	7.46153e-08	-1.86077e-10	-1.02653	1.93734e-05	-1.86077e-10	-0.99353
39387577	chr15:39387577:G:A	5.70965e-08	-1.86077e-10	-1.29414	1.4338e-05	-1.86077e-10	-1.29452
39387604	chr15:39387604:C:T	5.06755e-08	-1.41344	-3.08617e-10	1.14178e-05	-1.52225	-3.08617e-10
39387623	chr15:39387623:T:C	6.71337e-08	-1.86077e-10	-1.13219	1.61758e-05	-1.86077e-10	-1.17391
39387713	chr15:39387713:G:T	5.70671e-08	-1.86077e-10	-1.29465	1.43446e-05	-1.86077e-10	-1.29405
39387795	chr15:39387795:G:A	2.48363e-08	-0.839272	-1.2873	7.14134e-06	-0.702904	-1.28862
39388139	chr15:39388139:C:G	5.71156e-08	-1.86077e-10	-1.2938	1.43821e-05	-1.86077e-10	-1.29144
39388460	chr15:39388460:T:C	6.50385e-08	-1.86077e-10	-1.1639	1.72637e-05	-1.86077e-10	-1.10882
39388609	chr15:39388609:A:G	2.76098e-08	-1.44491	-0.575794	8.13278e-06	-1.29042	-0.571111
39389035	chr15:39389035:C:T	1.38131e-07	-0.410673	-3.08617e-10	4.87067e-05	-0.0716116	-3.08617e-10
39389104	chr15:39389104:C:T	8.94815e-08	-1.86077e-10	-0.844847	2.32254e-05	-1.86077e-10	-0.812181
39389136	chr15:39389136:C:T	6.75361e-08	-1.12622	-3.08617e-10	1.95486e-05	-0.984528	-3.08617e-10
39389360	chr15:39389360:T:C	5.76979e-08	-1.86077e-10	-1.28366	1.46761e-05	-1.86077e-10	-1.27121
39389440	chr15:39389440:G:A	5.70673e-08	-1.86077e-10	-1.29465	1.43443e-05	-1.86077e-10	-1.29408
39390021	chr15:39390021:A:AT	1.29448e-08	-1.70409	-1.0741	2.79216e-06	-1.78277	-1.14784
39390565	chr15:39390565:G:T	9.38738e-08	-1.86077e-10	-0.796927	2.46705e-05	-1.86077e-10	-0.751821
39390810	chr15:39390810:G:T	4.27734e-08	-1.34177	-0.241188	1.28682e-05	-1.17575	-0.22692
39390823	chr15:39390823:A:T	2.62791e-08	-1.31668	-0.753424	8.0469e-06	-1.15957	-0.712574
39391476	chr15:39391476:C:T	2.92381e-08	-0.70395	-1.25945	8.44916e-06	-0.561325	-1.26204
39391848	chr15:39391848:T:C	7.61492e-08	-1.86077e-10	-1.00618	1.84825e-05	-1.86077e-10	-1.0406
39392042	chr15:39392042:T:C	6.68973e-08	-1.86077e-10	-1.13572	1.61164e-05	-1.86077e-10	-1.17759
39392261	chr15:39392261:C:T	6.15067e-08	-1.86077e-10	-1.21973	1.50243e-05	-1.86077e-10	-1.24776
39392944	chr15:39392944:C:T	5.97583e-08	-1.86077e-10	-1.24857	1.48846e-05	-1.86077e-10	-1.2571
39393029	chr15:39393029:A:G	3.39521e-08	-1.81393	-3.08617e-10	8.55308e-06	-1.81114	-3.08617e-10
39393633	chr15:39393633:G:A	6.19945e-08	-1.86077e-10	-1.21183	1.62872e-05	-1.86077e-10	-1.16705
39394387	chr15:39394387:AC:A	5.89482e-08	-1.86077e-10	-1.26222	1.48461e-05	-1.86077e-10	-1.25969
39394447	chr15:39394447:G:A	1.03732e-07	-1.86077e-10	-0.697065	2.66572e-05	-1.86077e-10	-0.674371
39394747	chr15:39394747:C:A	1.36535e-08	-1.54821	-1.17667	2.79443e-06	-1.69349	-1.23632
39394926	chr15:39394926:G:A	2.96819e-08	-1.33264	-0.615704	8.89425e-06	-1.16727	-0.604755
39395201	chr15:39395201:A:C	1.9208e-08	-1.31952	-1.06403	5.90823e-06	-1.15324	-1.02784
39395328	chr15:39395328:C:T	6.48695e-08	-1.86077e-10	-1.1665	1.65465e-05	-1.86077e-10	-1.15125
39395818	chr15:39395818:G:A	1.04863e-07	-1.86077e-10	-0.686228	2.64193e-05	-1.86077e-10	-0.683336
39396250	chr15:39396250:C:G	1.5196e-07	-1.86077e-10	-0.315264	3.81696e-05	-1.86077e-10	-0.315389
39396498	chr15:39396498:G:A	1.14877e-07	-1.86077e-10	-0.595016	3.06925e-05	-1.86077e-10	-0.533412
39396520	chr15:39396520:A:G	5.76764e-08	-1.86077e-10	-1.28403	1.43677e-05	-1.86077e-10	-1.29245
39397232	chr15:39397232:G:A	5.70912e-08	-1.86077e-10	-1.29423	1.4336e-05	-1.86077e-10	-1.29466
39397691	chr15:39397691:C:T	6.17391e-08	-1.86077e-10	-1.21596	1.59257e-05	-1.86077e-10	-1.1895
39397808	chr15:39397808:T:A	1.29642e-07	-1.86077e-10	-0.474102	3.27759e-05	-1.86077e-10	-0.467734
39397885	chr15:39397885:A:G	1.26464e-08	-1.5982	-1.20331	2.6852e-06	-1.72147	-1.2482
39397992	chr15:39397992:AC:A	1.22187e-08	-1.61107	-1.22484	2.6232e-06	-1.73005	-1.26298
39398338	chr15:39398338:G:A	2.0186e-07	-1.86077e-10	-0.0313032	5.28983e-05	-1.86077e-10	0.0109427
39399118	chr15:39399118:C:T	7.71964e-08	-0.992526	-3.08617e-10	1.36392e-05	-1.34448	-3.08617e-10
39399262	chr15:39399262:A:C	1.84177e-07	-1.86077e-10	-0.122982	4.80788e-05	-1.86077e-10	-0.0845872
39399507	chr15:39399507:T:C	8.39008e-08	-1.86077e-10	-0.909244	2.25097e-05	-1.86077e-10	-0.843484
39399999	chr15:39399999:A:AT	2.98232e-08	-0.767534	-1.17606	8.03031e-06	-0.66844	-1.20577
39400007	chr15:39400007:G:C	5.75559e-08	-1.86077e-10	-1.28612	1.44309e-05	-1.86077e-10	-1.28806
39400131	chr15:39400131:A:T	1.15924e-07	-1.86077e-10	-0.585942	3.05597e-05	-1.86077e-10	-0.537749
39400446	chr15:39400446:T:C	4.73868e-08	-1.48054	-3.08617e-10	1.18702e-05	-1.4834	-3.08617e-10
39401040	chr15:39401040:A:G	2.67648e-08	-0.925893	-1.1259	7.06362e-06	-0.83735	-1.16512
39401114	chr15:39401114:T:C	1.06787e-07	-1.86077e-10	-0.668043	2.66595e-05	-1.86077e-10	-0.674284
39401232	chr15:39401232:A:T	6.64858e-08	-1.86077e-10	-1.14189	1.63381e-05	-1.86077e-10	-1.16393
39401429	chr15:39401429:T:C	6.81335e-08	-1.86077e-10	-1.11741	1.68688e-05	-1.86077e-10	-1.13196
39401991	chr15:39401991:G:A	6.22587e-08	-1.86077e-10	-1.20758	1.57327e-05	-1.86077e-10	-1.20169
39402451	chr15:39402451:G:A	3.53303e-08	-0.65451	-1.11963	1.00362e-05	-0.520361	-1.13087
39402671	chr15:39402671:G:A	4.64126e-08	-1.50131	-3.08617e-10	9.94162e-06	-1.6607	-3.08617e-10
39403191	chr15:39403191:T:C	7.69759e-08	-1.86077e-10	-0.995386	1.96647e-05	-1.86077e-10	-0.978606
39403250	chr15:39403250:A:T	5.27155e-08	-0.273053	-1.10092	1.12521e-05	-0.424781	-1.1121
39403802	chr15:39403802:A:G	4.17013e-08	-1.31047	-0.297874	1.00154e-05	-1.32184	-0.331465
39403950	chr15:39403950:G:C	8.42714e-08	-0.765394	-0.139442	2.61973e-05	-0.663035	-0.0287396
39404428	chr15:39404428:G:A	5.74361e-08	-1.86077e-10	-1.28821	1.43437e-05	-1.86077e-10	-1.29412
39404704	chr15:39404704:C:G	5.7957e-08	-1.86077e-10	-1.27918	1.44015e-05	-1.86077e-10	-1.2901
39404746	chr15:39404746:C:T	3.44495e-07	-1.86077e-10	0.5032	8.83019e-05	-1.86077e-10	0.523332
39405568	chr15:39405568:GA:G	2.80188e-07	-1.86077e-10	0.296581	7.1734e-05	-1.86077e-10	0.315535
39406466	chr15:39406466:A:G	5.9998e-08	-1.86077e-10	-1.24457	1.55785e-05	-1.86077e-10	-1.21153
39406546	chr15:39406546:G:A	7.73836e-08	-1.86077e-10	-0.990105	1.86898e-05	-1.86077e-10	-1.02945
39406675	chr15:39406675:G:A	5.95282e-08	-1.00275	-0.249677	1.82789e-05	-0.909598	-0.142081
39406823	chr15:39406823:C:T	7.44894e-08	-1.86077e-10	-1.02822	1.82126e-05	-1.86077e-10	-1.05531
39407511	chr15:39407511:C:T	3.44457e-08	-1.27356	-0.525933	9.60828e-06	-1.22749	-0.467316
39407584	chr15:39407584:G:T	1.46414e-07	-1.86077e-10	-0.352444	3.71884e-05	-1.86077e-10	-0.341432
39408142	chr15:39408142:GA:G	5.86449e-08	-1.86077e-10	-1.26738	1.47102e-05	-1.86077e-10	-1.26889
39408190	chr15:39408190:T:C	3.28992e-08	-0.56651	-1.27892	7.37282e-06	-0.672332	-1.2873
39408477	chr15:39408477:C:T	2.86469e-07	-1.86077e-10	0.31875	7.32774e-05	-1.86077e-10	0.336823
39408579	chr15:39408579:ATGT:A	5.70685e-08	-1.86077e-10	-1.29463	1.43555e-05	-1.86077e-10	-1.2933
39409092	chr15:39409092:G:A	4.36272e-07	-1.86077e-10	0.739388	0.000111472	-1.86077e-10	0.756341
39409656	chr15:39409656:T:C	5.28602e-08	-1.00654	-0.36469	1.59807e-05	-0.921379	-0.264672
39409814	chr15:39409814:C:A	3.10912e-07	-1.86077e-10	0.400631	7.88449e-05	-1.86077e-10	0.410053
39409839	chr15:39409839:A:T	4.20632e-08	-0.509188	-1.09052	7.97331e-06	-0.749546	-1.13178
39409870	chr15:39409870:C:G	1.49896e-07	-0.328938	-3.08617e-10	2.30365e-05	-0.82035	-3.08617e-10
39410482	chr15:39410482:TA:T	3.85098e-07	-1.86077e-10	0.614618	9.83164e-05	-1.86077e-10	0.630762
39410513	chr15:39410513:G:C	6.2072e-08	-1.86077e-10	-1.21058	1.55098e-05	-1.86077e-10	-1.21596
39411058	chr15:39411058:T:C	4.76531e-08	-1.11743	-0.357505	1.42262e-05	-1.03341	-0.268936
39411294	chr15:39411294:T:C	6.3585e-08	-0.12819	-1.05831	1.15816e-05	-0.434218	-1.07379
39411373	chr15:39411373:G:A	6.42315e-08	-1.09599	-0.0803965	1.93034e-05	-1.01013	0.0129828
39411781	chr15:39411781:C:T	1.20904e-08	-1.55189	-1.29458	2.68101e-06	-1.67684	-1.2944
39411923	chr15:39411923:C:T	2.77218e-08	-0.818682	-1.19798	6.66719e-06	-0.880686	-1.17955
39412284	chr15:39412284:T:A	1.09322e-07	-0.644578	-3.08617e-10	3.82351e-05	-0.313676	-3.08617e-10
39412507	chr15:39412507:C:T	5.66931e-08	-1.13779	-0.163432	1.71096e-05	-1.05253	-0.0652584
39412674	chr15:39412674:T:C	1.67477e-08	-1.27382	-1.24679	3.36291e-06	-1.47038	-1.27424
39412772	chr15:39412772:T:A	5.96875e-08	-1.17459	-0.0751675	1.78665e-05	-1.09229	0.0177838
39412930	chr15:39412930:C:T	2.00807e-08	-1.5441	-0.795019	4.56636e-06	-1.67335	-0.765368
39413081	chr15:39413081:TA:T	3.50744e-08	-1.34694	-0.434464	9.71691e-06	-1.29759	-0.385974
39413206	chr15:39413206:A:G	1.02661e-08	-1.71692	-1.29311	2.74093e-06	-1.65638	-1.29275
39413380	chr15:39413380:A:G	2.80544e-07	-1.86077e-10	0.297853	7.33091e-05	-1.86077e-10	0.337256
39413520	chr15:39413520:G:A	2.06169e-08	-1.12993	-1.18284	4.12629e-06	-1.34436	-1.19569
39413731	chr15:39413731:T:A	3.93828e-07	-1.86077e-10	0.637035	0.000103333	-1.86077e-10	0.680525
39413760	chr15:39413760:C:A	4.95326e-08	-1.08862	-0.347629	1.04414e-05	-1.29707	-0.314573
39414060	chr15:39414060:G:T	5.77961e-08	-1.86077e-10	-1.28196	1.45745e-05	-1.86077e-10	-1.27816
39414082	chr15:39414082:A:G	5.78908e-08	-1.86077e-10	-1.28032	1.44038e-05	-1.86077e-10	-1.28994
39414216	chr15:39414216:A:G	5.73292e-08	-1.86077e-10	-1.29007	1.43781e-05	-1.86077e-10	-1.29173
39414349	chr15:39414349:G:C	8.97478e-08	-1.86077e-10	-0.841875	2.18182e-05	-1.86077e-10	-0.874682
39414522	chr15:39414522:G:T	4.3757e-08	-1.36304	-0.197186	1.23563e-05	-1.30923	-0.134033
39415252	chr15:39415252:A:G	6.83678e-08	-1.04904	-0.0649332	2.0657e-05	-0.957151	0.0277753
39415315	chr15:39415315:C:T	3.61136e-08	-1.29652	-0.45569	1.00398e-05	-1.24319	-0.407691
39415438	chr15:39415438:G:A	1.22005e-08	-1.5451	-1.29231	2.69674e-06	-1.6724	-1.29299
39415657	chr15:39415657:G:T	6.20159e-08	-1.86077e-10	-1.21149	1.62211e-05	-1.86077e-10	-1.17112
39415927	chr15:39415927:C:T	6.26308e-08	-1.86077e-10	-1.20162	1.64222e-05	-1.86077e-10	-1.1588
39416344	chr15:39416344:T:C	3.57049e-08	-1.76359	-3.08617e-10	8.88622e-06	-1.77293	-3.08617e-10
39416481	chr15:39416481:A:G	8.75758e-08	-1.86077e-10	-0.866374	2.27571e-05	-1.86077e-10	-0.832554
39416507	chr15:39416507:T:A	5.70679e-08	-1.86077e-10	-1.29464	1.4336e-05	-1.86077e-10	-1.29465
39416578	chr15:39416578:G:T	1.30001e-08	-1.50821	-1.26571	2.84069e-06	-1.64517	-1.26822
39416695	chr15:39416695:C:T	2.06462e-08	-1.11376	-1.19758	4.12538e-06	-1.33069	-1.20958
39416729	chr15:39416729:G:A	8.33192e-08	-1.86077e-10	-0.9162	2.27241e-05	-1.86077e-10	-0.834002
39417501	chr15:39417501:T:C	1.63936e-08	-1.24775	-1.29424	3.41538e-06	-1.44476	-1.28438
39417776	chr15:39417776:T:C	1.60702e-08	-1.26822	-1.29369	3.36886e-06	-1.46065	-1.28221
39417799	chr15:39417799:G:C	6.2272e-08	-1.20737	-3.08617e-10	1.77734e-05	-1.07973	-3.08617e-10
39417809	chr15:39417809:G:A	1.30561e-08	-1.56454	-1.20508	2.87788e-06	-1.68611	-1.21426
39417810	chr15:39417810:G:A	1.54961e-07	-1.86077e-10	-0.295703	4.11266e-05	-1.86077e-10	-0.240775
39418243	chr15:39418243:CTG:C	4.37373e-07	-1.86077e-10	0.741908	0.000114786	-1.86077e-10	0.785645
39418260	chr15:39418260:C:T	3.39982e-08	-1.81257	-3.08617e-10	8.54743e-06	-1.8118	-3.08617e-10
39418315	chr15:39418315:G:A	8.01248e-08	-1.86077e-10	-0.955294	2.17726e-05	-1.86077e-10	-0.876776
39418345	chr15:39418345:C:A	3.8619e-08	-1.24391	-0.441224	1.13754e-05	-1.16294	-0.363031
39418453	chr15:39418453:G:A	1.31306e-08	-1.58166	-1.18227	2.90817e-06	-1.69809	-1.19182
39418532	chr15:39418532:T:A	5.12078e-07	-1.86077e-10	0.899598	0.000134783	-1.86077e-10	0.94624
39418764	chr15:39418764:C:G	6.19818e-08	-1.86077e-10	-1.21204	1.62095e-05	-1.86077e-10	-1.17183
39418974	chr15:39418974:T:C	1.32942e-08	-1.60057	-1.15098	3.08677e-06	-1.71869	-1.11162
39418975	chr15:39418975:G:T	1.3466e-08	-1.58224	-1.15647	2.9784e-06	-1.69895	-1.16709
39418987	chr15:39418987:C:A	1.27352e-08	-1.6153	-1.17921	2.84975e-06	-1.72122	-1.18898
39419278	chr15:39419278:G:A	6.88944e-08	-1.86077e-10	-1.1063	1.68338e-05	-1.86077e-10	-1.13404
39419298	chr15:39419298:G:A	4.22253e-08	-1.59586	-3.08617e-10	9.83641e-06	-1.67134	-3.08617e-10
39419553	chr15:39419553:T:G	5.10057e-07	-1.86077e-10	0.895644	0.000134254	-1.86077e-10	0.942305
39419920	chr15:39419920:C:T	2.11386e-07	-1.86077e-10	0.0148078	5.73127e-05	-1.86077e-10	0.0910928
39419975	chr15:39419975:C:A	1.03834e-07	-1.86077e-10	-0.696085	2.55577e-05	-1.86077e-10	-0.716491
39420085	chr15:39420085:C:T	3.39214e-08	-1.81483	-3.08617e-10	8.60869e-06	-1.80466	-3.08617e-10
39420091	chr15:39420091:T:C	2.22302e-07	-1.86077e-10	0.0651568	6.19325e-05	-1.86077e-10	0.168616
39420198	chr15:39420198:T:C	1.62123e-07	-1.86077e-10	-0.250526	4.31082e-05	-1.86077e-10	-0.193716
39420261	chr15:39420261:G:C	5.71445e-08	-1.86077e-10	-1.2933	1.43455e-05	-1.86077e-10	-1.29399
39420301	chr15:39420301:G:A	1.95802e-07	-1.86077e-10	-0.0617764	5.30747e-05	-1.86077e-10	0.0142707
39420692	chr15:39420692:G:A	1.12858e-07	0.127305	-0.740051	1.86669e-05	-0.178123	-0.852553
39420717	chr15:39420717:T:C	9.86141e-08	-0.335256	-0.412409	1.88162e-05	-0.5988	-0.423913
39420728	chr15:39420728:T:C	2.69926e-08	-1.04237	-1.00095	5.36062e-06	-1.25674	-1.02161
39420729	chr15:39420729:G:A	1.59508e-08	-1.471	-1.09837	3.43396e-06	-1.61385	-1.10987
39421160	chr15:39421160:C:A	3.79622e-07	-1.86077e-10	0.600297	9.93512e-05	-1.86077e-10	0.641232
39421404	chr15:39421404:A:G	1.38906e-07	-1.86077e-10	-0.405082	3.68341e-05	-1.86077e-10	-0.351005
39421528	chr15:39421528:C:A	6.02536e-08	-1.86077e-10	-1.24032	1.52048e-05	-1.86077e-10	-1.23582
39423581	chr15:39423581:G:A	1.81856e-07	-1.86077e-10	-0.135664	4.86067e-05	-1.86077e-10	-0.0736681
39423749	chr15:39423749:C:T	6.292e-08	-1.86077e-10	-1.19701	1.6492e-05	-1.86077e-10	-1.15455
39423800	chr15:39423800:C:T	5.81276e-08	-1.86077e-10	-1.27624	1.46854e-05	-1.86077e-10	-1.27057
39423827	chr15:39423827:A:G	1.49783e-07	-1.86077e-10	-0.329689	3.66575e-05	-1.86077e-10	-0.35581
39424116	chr15:39424116:A:G	2.21195e-07	0.146392	-0.0862272	5.80758e-05	0.11166	-0.00733998
39424175	chr15:39424175:T:TA	1.81622e-07	-1.86077e-10	-0.13695	4.91037e-05	-1.86077e-10	-0.0634952
39424603	chr15:39424603:G:T	9.58099e-09	-1.78606	-1.29304	2.52491e-06	-1.73974	-1.29149
39425291	chr15:39425291:C:A	6.89448e-08	-1.86077e-10	-1.10557	1.71536e-05	-1.86077e-10	-1.11522
39425759	chr15:39425759:G:T	5.80202e-08	-1.86077e-10	-1.27809	1.46237e-05	-1.86077e-10	-1.27478
39426139	chr15:39426139:C:T	4.08221e-07	-1.86077e-10	0.67293	0.000107089	-1.86077e-10	0.716233
39426607	chr15:39426607:G:A	1.18147e-07	-1.86077e-10	-0.566948	2.90026e-05	-1.86077e-10	-0.590044
39427081	chr15:39427081:T:G	1.0511e-07	-0.0976681	-0.586199	2.43708e-05	-0.16822	-0.595824
39427154	chr15:39427154:C:A	6.39711e-08	-1.86077e-10	-1.18045	1.64834e-05	-1.86077e-10	-1.15507
39427193	chr15:39427193:G:A	5.07474e-08	-1.41202	-3.08617e-10	1.41835e-05	-1.30535	-3.08617e-10
39427579	chr15:39427579:C:T	9.54462e-09	-1.78833	-1.29457	2.50082e-06	-1.74637	-1.29444
39428102	chr15:39428102:T:C	1.02264e-07	-1.86077e-10	-0.71132	2.71339e-05	-1.86077e-10	-0.656645
39428357	chr15:39428357:A:T	8.23065e-08	-1.86077e-10	-0.928428	2.07527e-05	-1.86077e-10	-0.924751
39428399	chr15:39428399:G:C	1.94629e-07	0.0723274	-0.14011	5.10443e-05	0.0374614	-0.0621962
39428933	chr15:39428933:T:C	5.72438e-08	-1.86077e-10	-1.29156	1.4416e-05	-1.86077e-10	-1.28909
39429043	chr15:39429043:G:A	6.01012e-08	-1.86077e-10	-1.24285	1.51604e-05	-1.86077e-10	-1.23874
39429046	chr15:39429046:G:C	1.14613e-07	-1.86077e-10	-0.59732	2.93976e-05	-1.86077e-10	-0.576518
39429171	chr15:39429171:A:T	6.36079e-08	-1.86077e-10	-1.18614	1.64055e-05	-1.86077e-10	-1.15981
39429318	chr15:39429318:A:T	3.64485e-08	-0.837562	-0.905416	7.83229e-06	-0.947834	-0.95134
39429335	chr15:39429335:G:A	7.32549e-08	-0.701335	-0.343599	1.55871e-05	-0.803908	-0.40708
39429620	chr15:39429620:A:C	3.57769e-08	-0.848485	-0.91309	7.67121e-06	-0.961609	-0.958345
39429995	chr15:39429995:G:C	3.90921e-08	-0.771983	-0.900977	8.34239e-06	-0.888332	-0.947748
39430124	chr15:39430124:C:T	3.92472e-08	-0.752133	-0.916865	8.37448e-06	-0.870267	-0.961973
39430216	chr15:39430216:G:T	5.75713e-08	-1.86077e-10	-1.28585	1.45195e-05	-1.86077e-10	-1.28193
39430371	chr15:39430371:G:C	1.0407e-08	-1.76129	-1.23511	2.74522e-06	-1.71501	-1.23256
39430416	chr15:39430416:A:G	5.78112e-08	-1.86077e-10	-1.2817	1.46111e-05	-1.86077e-10	-1.27565
39430669	chr15:39430669:G:A	1.47393e-08	-1.8074	-0.840958	3.78267e-06	-1.74503	-0.881966
39430844	chr15:39430844:C:A	2.58252e-08	-1.18893	-0.898592	5.18596e-06	-1.38416	-0.927314
39430963	chr15:39430963:G:T	5.72749e-08	-1.86077e-10	-1.29102	1.44381e-05	-1.86077e-10	-1.28756
39431082	chr15:39431082:G:A	1.03386e-07	-1.86077e-10	-0.700413	2.50031e-05	-1.86077e-10	-0.738431
39431110	chr15:39431110:C:T	9.5891e-08	-0.145193	-0.630474	2.26892e-05	-0.209527	-0.626012
39431476	chr15:39431476:A:T	1.12384e-07	-0.12384	-0.493116	2.6539e-05	-0.188766	-0.490049
39432199	chr15:39432199:C:A	5.73557e-08	-1.86077e-10	-1.28961	1.44524e-05	-1.86077e-10	-1.28657
39432363	chr15:39432363:C:T	7.51616e-08	-1.86077e-10	-1.01924	2.02188e-05	-1.86077e-10	-0.950817
39432708	chr15:39432708:G:A	6.91275e-07	1.19966	-3.08617e-10	0.000225934	1.46281	-3.08617e-10
39432880	chr15:39432880:A:G	1.87422e-08	-1.18077	-1.22732	3.70844e-06	-1.38331	-1.26351
39432917	chr15:39432917:T:C	9.01667e-08	-1.86077e-10	-0.837219	2.38089e-05	-1.86077e-10	-0.78737
39433001	chr15:39433001:G:A	9.93063e-09	-1.77063	-1.27263	2.61104e-06	-1.72389	-1.27379
39433041	chr15:39433041:T:C	6.63661e-08	0.105478	-1.24917	1.46182e-05	-0.0103571	-1.2648
39433104	chr15:39433104:C:T	7.93029e-08	-1.86077e-10	-0.965604	1.95904e-05	-1.86077e-10	-0.982388
39434050	chr15:39434050:A:G	9.02009e-08	-1.86077e-10	-0.836839	2.48512e-05	-1.86077e-10	-0.744522
39434228	chr15:39434228:A:G	9.42908e-08	-1.86077e-10	-0.792495	2.44799e-05	-1.86077e-10	-0.759576
39434282	chr15:39434282:A:G	2.12077e-06	-1.86077e-10	2.32066	0.000571839	-1.86077e-10	2.39143
39434384	chr15:39434384:T:G	9.63476e-09	-1.79007	-1.28343	2.50264e-06	-1.75561	-1.28448
39434620	chr15:39434620:A:G	5.71858e-08	-1.86077e-10	-1.29257	1.43361e-05	-1.86077e-10	-1.29465
39435222	chr15:39435222:CT:C	6.03982e-08	-1.86077e-10	-1.23792	1.48475e-05	-1.86077e-10	-1.2596
39435272	chr15:39435272:A:T	1.33127e-07	-1.86077e-10	-0.447577	3.52118e-05	-1.86077e-10	-0.396048
39435494	chr15:39435494:C:T	2.62256e-07	-1.86077e-10	0.230441	6.85273e-05	-1.86077e-10	0.269803
39435712	chr15:39435712:C:T	6.04826e-07	-0.140935	1.207	0.000146808	-0.198967	1.23066
39435772	chr15:39435772:A:G	7.55786e-08	-1.86077e-10	-1.01371	1.85331e-05	-1.86077e-10	-1.03787
39436101	chr15:39436101:T:G	6.2578e-08	-1.86077e-10	-1.20247	1.53606e-05	-1.86077e-10	-1.22562
39436251	chr15:39436251:C:T	3.42485e-08	-1.80524	-3.08617e-10	8.5805e-06	-1.80794	-3.08617e-10
39436291	chr15:39436291:T:C	7.62634e-07	0.107686	1.19021	0.000190685	0.0500178	1.24317
39437001	chr15:39437001:C:T	1.44745e-08	-1.70238	-0.964117	3.13027e-06	-1.77122	-1.04508
39437057	chr15:39437057:C:T	1.40226e-06	-1.86077e-10	1.90696	0.000378831	-1.86077e-10	1.97966
39437862	chr15:39437862:C:T	2.3397e-07	-0.133187	0.2495	5.51419e-05	-0.205436	0.257916
39437953	chr15:39437953:A:G	9.52278e-07	0.20073	1.31925	0.000238716	0.142006	1.37584
39438157	chr15:39438157:TAAC:T	1.04492e-07	-1.86077e-10	-0.689764	2.52618e-05	-1.86077e-10	-0.728136
39438299	chr15:39438299:TGTTC:T	1.37114e-08	-1.62208	-1.09856	2.9644e-06	-1.7249	-1.14586
39438969	chr15:39438969:G:A	7.29754e-08	-1.86077e-10	-1.04876	1.79233e-05	-1.86077e-10	-1.07133
39439187	chr15:39439187:G:A	6.30166e-08	-1.86077e-10	-1.19548	1.60503e-05	-1.86077e-10	-1.1817
39439419	chr15:39439419:C:T	5.72785e-08	-1.86077e-10	-1.29095	1.44091e-05	-1.86077e-10	-1.28957
39439837	chr15:39439837:T:C	1.03601e-08	-1.73183	-1.26909	2.74204e-06	-1.68074	-1.26799
39439857	chr15:39439857:G:A	5.70887e-08	-1.86077e-10	-1.29427	1.43484e-05	-1.86077e-10	-1.29379
39439966	chr15:39439966:G:A	9.555e-09	-1.78767	-1.29414	2.49313e-06	-1.74949	-1.2944
39440017	chr15:39440017:TTGAC:T	5.70858e-08	-1.86077e-10	-1.29432	1.43496e-05	-1.86077e-10	-1.29371
39440052	chr15:39440052:A:C	8.7419e-08	-0.554719	-0.313447	1.89293e-05	-0.642883	-0.373838
39440218	chr15:39440218:A:G	5.70702e-08	-1.86077e-10	-1.2946	1.43827e-05	-1.86077e-10	-1.29141
39440326	chr15:39440326:A:T	6.14145e-08	-1.86077e-10	-1.22123	1.56128e-05	-1.86077e-10	-1.20934
39440406	chr15:39440406:G:A	6.41434e-08	-1.86077e-10	-1.17776	1.6403e-05	-1.86077e-10	-1.15997
39440535	chr15:39440535:C:T	8.88798e-07	-0.0402796	1.49127	0.000218183	-0.0994267	1.52733
39440572	chr15:39440572:C:G	9.40321e-09	-1.81086	-1.28697	2.39861e-06	-1.80193	-1.28061
39440823	chr15:39440823:T:A	6.17703e-08	-1.86077e-10	-1.21546	1.57097e-05	-1.86077e-10	-1.20315
39441368	chr15:39441368:C:T	1.46192e-06	-1.86077e-10	1.94863	0.000395017	-1.86077e-10	2.0215
39441398	chr15:39441398:G:C	6.86551e-08	-1.86077e-10	-1.10978	1.69144e-05	-1.86077e-10	-1.12926
39441413	chr15:39441413:G:A	3.87907e-08	-1.24908	-0.431618	9.22485e-06	-1.35417	-0.381362
39441683	chr15:39441683:A:G	5.69999e-08	-1.29583	-3.08617e-10	1.6026e-05	-1.18322	-3.08617e-10
39441746	chr15:39441746:G:A	9.99932e-09	-1.75748	-1.27889	2.6276e-06	-1.71304	-1.27832
39441790	chr15:39441790:G:A	8.93139e-08	-1.13646	0.289734	1.55276e-05	-1.34538	0.130571
39442058	chr15:39442058:T:C	6.02594e-08	-1.86077e-10	-1.24022	1.5285e-05	-1.86077e-10	-1.23055
39442068	chr15:39442068:T:C	1.67159e-06	-1.86077e-10	2.08265	0.000452357	-1.86077e-10	2.15704
39442378	chr15:39442378:G:A	6.35265e-08	-1.86077e-10	-1.18742	1.61889e-05	-1.86077e-10	-1.1731
39442410	chr15:39442410:G:T	6.38614e-08	-1.86077e-10	-1.18216	1.62805e-05	-1.86077e-10	-1.16746
39442543	chr15:39442543:G:A	6.15935e-08	-1.86077e-10	-1.21832	1.56623e-05	-1.86077e-10	-1.20617
39442848	chr15:39442848:A:C	6.42988e-08	-1.86077e-10	-1.17534	1.64382e-05	-1.86077e-10	-1.15782
39442960	chr15:39442960:C:T	6.17004e-08	-1.86077e-10	-1.21659	1.5693e-05	-1.86077e-10	-1.20421
39442973	chr15:39442973:C:T	5.83168e-08	-1.86077e-10	-1.27299	1.47505e-05	-1.86077e-10	-1.26615
39442974	chr15:39442974:C:G	6.29726e-08	-1.86077e-10	-1.19618	1.60387e-05	-1.86077e-10	-1.18242
39443193	chr15:39443193:A:T	3.72307e-08	-0.507222	-1.21452	7.98307e-06	-0.642147	-1.23796
39443289	chr15:39443289:G:A	5.60546e-08	-1.00786	-0.304689	1.68505e-05	-0.919149	-0.213898
39443301	chr15:39443301:T:G	6.19426e-08	-1.86077e-10	-1.21267	1.57585e-05	-1.86077e-10	-1.20005
39443349	chr15:39443349:A:T	6.06854e-08	-1.86077e-10	-1.23318	1.54133e-05	-1.86077e-10	-1.2222
39443402	chr15:39443402:G:A	6.2154e-08	-1.86077e-10	-1.20926	1.58165e-05	-1.86077e-10	-1.19638
39443672	chr15:39443672:G:T	1.78392e-07	-1.86077e-10	-0.154897	4.64838e-05	-1.86077e-10	-0.118326
39443901	chr15:39443901:G:C	5.78002e-08	-1.86077e-10	-1.28189	1.4598e-05	-1.86077e-10	-1.27654
39444082	chr15:39444082:A:G	9.90614e-09	-1.75255	-1.29317	2.41729e-06	-1.78014	-1.29465
39444108	chr15:39444108:T:C	4.99377e-08	-1.4281	-3.08617e-10	1.14575e-05	-1.51878	-3.08617e-10
39444188	chr15:39444188:T:C	1.60555e-06	-1.86077e-10	2.04234	0.0004343	-1.86077e-10	2.11631
39444271	chr15:39444271:T:G	2.22744e-07	-1.86077e-10	0.0671442	6.03268e-05	-1.86077e-10	0.142347
39444423	chr15:39444423:C:G	7.22082e-08	-1.15555	0.0962228	1.24503e-05	-1.36774	-0.0679372
39444963	chr15:39444963:C:T	6.5214e-08	-1.86077e-10	-1.1612	1.58945e-05	-1.86077e-10	-1.19146
39445258	chr15:39445258:A:G	3.82141e-08	-0.46952	-1.22616	8.23885e-06	-0.600904	-1.24766
39445712	chr15:39445712:A:T	6.70977e-08	-1.86077e-10	-1.13273	1.73701e-05	-1.86077e-10	-1.10268
39445799	chr15:39445799:A:G	6.35457e-08	-1.86077e-10	-1.18712	1.63235e-05	-1.86077e-10	-1.16482
39445805	chr15:39445805:A:G	2.88321e-08	-1.00098	-0.976408	6.97286e-06	-1.13552	-0.879886
39446083	chr15:39446083:G:A	6.17325e-08	-1.86077e-10	-1.21607	1.58198e-05	-1.86077e-10	-1.19617
39446216	chr15:39446216:G:A	6.43234e-08	-1.86077e-10	-1.17495	1.65426e-05	-1.86077e-10	-1.15149
39446268	chr15:39446268:C:A	7.35705e-08	0.229834	-1.27047	1.54504e-05	0.0635417	-1.28334
39447086	chr15:39447086:C:T	5.97736e-08	-1.86077e-10	-1.24831	1.52374e-05	-1.86077e-10	-1.23368
39447210	chr15:39447210:T:A	2.89924e-08	-0.823399	-1.14845	6.74786e-06	-0.958713	-1.08949
39448037	chr15:39448037:G:C	6.13486e-08	-1.86077e-10	-1.22231	1.5721e-05	-1.86077e-10	-1.20243
39448050	chr15:39448050:C:T	1.03386e-07	-1.86077e-10	-0.700408	2.54118e-05	-1.86077e-10	-0.722216
39448100	chr15:39448100:A:G	6.07422e-08	-1.86077e-10	-1.23224	1.51517e-05	-1.86077e-10	-1.23931
39448496	chr15:39448496:C:T	5.815e-08	-1.86077e-10	-1.27585	1.47579e-05	-1.86077e-10	-1.26565
39449827	chr15:39449827:C:T	2.16191e-07	0.0372838	-3.08617e-10	4.57212e-05	-0.134867	-3.08617e-10
39449975	chr15:39449975:C:T	5.96986e-08	-1.86077e-10	-1.24957	1.50437e-05	-1.86077e-10	-1.24647
39449995	chr15:39449995:A:G	6.0881e-08	-1.86077e-10	-1.22996	1.55836e-05	-1.86077e-10	-1.21121
39450089	chr15:39450089:A:T	3.39503e-08	-1.81398	-3.08617e-10	8.83406e-06	-1.77881	-3.08617e-10
39450239	chr15:39450239:G:GGATCACTTTC	6.36263e-08	-1.86077e-10	-1.18585	1.63816e-05	-1.86077e-10	-1.16127
39450499	chr15:39450499:G:A	6.4254e-08	-1.86077e-10	-1.17603	1.57258e-05	-1.86077e-10	-1.20213
39450776	chr15:39450776:G:A	2.16976e-07	0.697689	-0.656783	4.60045e-05	0.556217	-0.684907
39451054	chr15:39451054:T:C	6.59303e-08	-1.86077e-10	-1.15028	1.70602e-05	-1.86077e-10	-1.12068
39451060	chr15:39451060:T:TTTGCAGCAC	7.3573e-08	-1.86077e-10	-1.0406	1.90969e-05	-1.86077e-10	-1.0079
39451720	chr15:39451720:G:C	7.35048e-08	-1.86077e-10	-1.04153	1.90864e-05	-1.86077e-10	-1.00845
39451928	chr15:39451928:G:A	1.08312e-07	-1.86077e-10	-0.653867	2.65758e-05	-1.86077e-10	-0.677429
39451931	chr15:39451931:G:T	1.82674e-07	-1.86077e-10	-0.131175	4.97333e-05	-1.86077e-10	-0.0507552
39452071	chr15:39452071:C:T	7.95931e-08	0.324157	-1.28611	1.67386e-05	0.153179	-1.29289
39452171	chr15:39452171:G:A	6.85704e-07	1.19157	-3.08617e-10	0.000219255	1.43281	-3.08617e-10
39453328	chr15:39453328:C:A	5.40576e-08	-0.562427	-0.786401	1.24522e-05	-0.743078	-0.692454
39453360	chr15:39453360:G:C	7.47144e-08	0.122969	-1.14817	1.55804e-05	-0.032933	-1.17848
39453579	chr15:39453579:C:T	6.42718e-08	-1.86077e-10	-1.17576	1.64169e-05	-1.86077e-10	-1.15912
39453597	chr15:39453597:T:C	6.11511e-08	-1.00512	-0.220411	1.83694e-05	-0.919214	-0.12753
39453674	chr15:39453674:T:C	9.90182e-08	-1.86077e-10	-0.743575	2.3993e-05	-1.86077e-10	-0.779666
39453802	chr15:39453802:A:G	1.82494e-07	-1.86077e-10	-0.132162	4.84009e-05	-1.86077e-10	-0.0779117
39454006	chr15:39454006:G:A	6.63509e-08	-1.86077e-10	-1.14392	1.69817e-05	-1.86077e-10	-1.12529
39454142	chr15:39454142:TTAG:T	9.27051e-08	-0.809455	-3.08617e-10	1.5573e-05	-1.21189	-3.08617e-10
39454190	chr15:39454190:A:G	1.09975e-07	-1.86077e-10	-0.638628	2.61648e-05	-1.86077e-10	-0.693012
39454351	chr15:39454351:T:C	1.10117e-07	-1.86077e-10	-0.637333	2.89018e-05	-1.86077e-10	-0.593525
39454467	chr15:39454467:C:T	5.70937e-08	-1.86077e-10	-1.29418	1.44095e-05	-1.86077e-10	-1.28954
39454847	chr15:39454847:T:C	3.39954e-08	-1.81265	-3.08617e-10	8.53421e-06	-1.81335	-3.08617e-10
39455037	chr15:39455037:A:T	7.04061e-08	0.138686	-1.22329	1.45337e-05	-0.0922665	-1.18869
39455147	chr15:39455147:A:C	7.94134e-08	0.11339	-1.0776	1.66118e-05	-0.123667	-1.02365
39455224	chr15:39455224:C:T	5.42847e-08	-1.34464	-3.08617e-10	1.22201e-05	-1.45434	-3.08617e-10
39455366	chr15:39455366:G:A	2.48205e-07	-1.86077e-10	0.175375	6.57324e-05	-1.86077e-10	0.228162
39455794	chr15:39455794:C:T	5.18038e-08	-0.121564	-1.26985	1.09621e-05	-0.311791	-1.2512
39456188	chr15:39456188:A:G	6.37458e-08	0.0943232	-1.2783	1.28918e-05	-0.138839	-1.262
39456289	chr15:39456289:A:G	8.3179e-08	-1.86077e-10	-0.917883	2.03854e-05	-1.86077e-10	-0.942612
39456427	chr15:39456427:A:G	9.26634e-08	-1.86077e-10	-0.809905	2.41793e-05	-1.86077e-10	-0.771931
39456518	chr15:39456518:T:C	5.73154e-08	-1.86077e-10	-1.29031	1.4339e-05	-1.86077e-10	-1.29445
39456956	chr15:39456956:C:T	9.38058e-08	-1.86077e-10	-0.797652	2.30838e-05	-1.86077e-10	-0.8183
39457139	chr15:39457139:G:A	7.73134e-08	-1.86077e-10	-0.991012	1.89789e-05	-1.86077e-10	-1.0141
39457606	chr15:39457606:T:C	5.76528e-08	-0.0183859	-1.26605	1.20342e-05	-0.221668	-1.24801
39457697	chr15:39457697:T:G	1.31706e-07	-1.86077e-10	-0.458304	3.1097e-05	-1.86077e-10	-0.520317
39457700	chr15:39457700:A:C	6.88078e-08	-1.86077e-10	-1.10756	1.70401e-05	-1.86077e-10	-1.12186
39457729	chr15:39457729:T:A	5.24809e-08	-0.18326	-1.19517	1.12266e-05	-0.37627	-1.16287
39458224	chr15:39458224:T:G	1.98331e-06	-1.86077e-10	2.25364	0.000537757	-1.86077e-10	2.32998
39458289	chr15:39458289:T:C	5.01551e-08	-0.857674	-0.566086	1.49479e-05	-0.771874	-0.480985
39458424	chr15:39458424:A:G	5.92229e-07	-1.86077e-10	1.04502	0.000163091	-1.86077e-10	1.13688
39458472	chr15:39458472:A:G	7.26904e-08	-1.86077e-10	-1.05267	1.86927e-05	-1.86077e-10	-1.0293
39458720	chr15:39458720:T:G	6.14384e-08	-1.86077e-10	-1.22084	1.58701e-05	-1.86077e-10	-1.19299
39458774	chr15:39458774:A:G	7.25741e-08	-1.86077e-10	-1.05427	1.91498e-05	-1.86077e-10	-1.00513
39458802	chr15:39458802:T:C	6.63388e-08	-1.86077e-10	-1.1441	1.63802e-05	-1.86077e-10	-1.16136
39458960	chr15:39458960:C:CTTCT	6.0519e-08	-1.86077e-10	-1.23592	1.5589e-05	-1.86077e-10	-1.21086
39459048	chr15:39459048:C:T	7.75422e-08	-1.86077e-10	-0.988057	2.04107e-05	-1.86077e-10	-0.941369
39459178	chr15:39459178:A:G	6.66693e-08	-1.86077e-10	-1.13913	1.74166e-05	-1.86077e-10	-1.1
39459231	chr15:39459231:A:G	4.58328e-07	-1.86077e-10	0.788707	0.000123879	-1.86077e-10	0.86188
39459345	chr15:39459345:C:CT	7.60468e-08	-1.0683	0.0607685	2.3045e-05	-0.986712	0.166732
39459450	chr15:39459450:T:C	6.55551e-08	-1.86077e-10	-1.15599	1.61837e-05	-1.86077e-10	-1.17342
39459512	chr15:39459512:C:A	3.6731e-08	-1.73526	-3.08617e-10	9.45166e-06	-1.71124	-3.08617e-10
39459528	chr15:39459528:A:G	2.10677e-08	-1.36525	-0.92589	5.66641e-06	-1.31942	-0.903456
39459801	chr15:39459801:C:A	1.93355e-07	-0.0743492	-3.08617e-10	3.32181e-05	-0.454335	-3.08617e-10
39459960	chr15:39459960:A:G	1.68378e-06	-1.86077e-10	2.08992	0.000456344	-1.86077e-10	2.16582
39460046	chr15:39460046:C:T	6.50131e-08	-1.86077e-10	-1.16429	1.60719e-05	-1.86077e-10	-1.18035
39460455	chr15:39460455:C:A	8.43934e-07	-1.86077e-10	1.3992	0.000237403	-1.86077e-10	1.51233
39460609	chr15:39460609:C:T	3.16947e-08	-0.607187	-1.27554	7.56995e-06	-0.679887	-1.25336
39460647	chr15:39460647:A:C	1.18031e-07	-1.86077e-10	-0.567933	2.80379e-05	-1.86077e-10	-0.623873
39460755	chr15:39460755:A:C	5.70761e-08	-1.86077e-10	-1.29449	1.43927e-05	-1.86077e-10	-1.29071
39460807	chr15:39460807:C:T	1.32206e-07	-1.86077e-10	-0.454516	3.12434e-05	-1.86077e-10	-0.515621
39460920	chr15:39460920:C:T	3.95048e-07	-1.86077e-10	0.640129	0.000105584	-1.86077e-10	0.702081
39461323	chr15:39461323:T:TC	9.56506e-08	-1.86077e-10	-0.778177	2.35126e-05	-1.86077e-10	-0.799891
39461355	chr15:39461355:G:A	1.62024e-08	-1.26449	-1.28923	3.97698e-06	-1.28369	-1.29322
39461580	chr15:39461580:A:G	1.15853e-07	-1.86077e-10	-0.586557	2.7541e-05	-1.86077e-10	-0.641753
39461635	chr15:39461635:C:T	5.62324e-08	-1.04722	-0.262165	1.69521e-05	-0.955682	-0.171356
39461641	chr15:39461641:C:T	5.14546e-08	-0.206292	-1.19189	1.08287e-05	-0.356851	-1.21838
39462159	chr15:39462159:C:T	9.79369e-07	-1.86077e-10	1.54803	0.00027642	-1.86077e-10	1.66449
39462360	chr15:39462360:A:T	8.46758e-08	0.317937	-1.21799	1.75084e-05	0.144552	-1.2393
39462372	chr15:39462372:A:C	6.51302e-08	-1.86077e-10	-1.16249	1.67728e-05	-1.86077e-10	-1.13767
39462512	chr15:39462512:G:T	6.01589e-08	-1.86077e-10	-1.24189	1.53547e-05	-1.86077e-10	-1.22601
39462798	chr15:39462798:T:A	1.63747e-08	-1.7919	-0.75124	4.25723e-06	-1.71598	-0.792835
39462893	chr15:39462893:T:C	6.80182e-08	-1.86077e-10	-1.1191	1.67717e-05	-1.86077e-10	-1.13773
39462989	chr15:39462989:A:T	1.90533e-06	-1.86077e-10	2.21353	0.000517105	-1.86077e-10	2.29082
39463168	chr15:39463168:C:T	3.85842e-08	-1.68604	-3.08617e-10	1.0211e-05	-1.63397	-3.08617e-10
39463220	chr15:39463220:T:C	6.82034e-08	-1.86077e-10	-1.11638	1.68147e-05	-1.86077e-10	-1.13517
39463315	chr15:39463315:T:C	6.80788e-08	-1.86077e-10	-1.11821	1.67857e-05	-1.86077e-10	-1.1369
39463369	chr15:39463369:G:T	7.74907e-08	-1.86077e-10	-0.98872	1.90021e-05	-1.86077e-10	-1.01288
39463468	chr15:39463468:C:T	6.82043e-08	-1.86077e-10	-1.11637	1.68148e-05	-1.86077e-10	-1.13517
39463579	chr15:39463579:C:T	1.21697e-07	-1.86077e-10	-0.537345	3.25438e-05	-1.86077e-10	-0.474842
39463615	chr15:39463615:T:G	7.28059e-08	-1.86077e-10	-1.05108	1.8721e-05	-1.86077e-10	-1.02779
39463701	chr15:39463701:G:A	6.80972e-08	-1.86077e-10	-1.11794	1.67902e-05	-1.86077e-10	-1.13664
39463775	chr15:39463775:C:T	6.79497e-08	-1.86077e-10	-1.12011	1.67558e-05	-1.86077e-10	-1.13868
39463843	chr15:39463843:T:C	6.86371e-08	-1.86077e-10	-1.11005	1.69163e-05	-1.86077e-10	-1.12915
39463896	chr15:39463896:T:C	6.87135e-08	-1.86077e-10	-1.10893	1.69339e-05	-1.86077e-10	-1.12811
39464091	chr15:39464091:T:C	6.80972e-08	-1.86077e-10	-1.11794	1.67902e-05	-1.86077e-10	-1.13664
39464265	chr15:39464265:A:G	6.8213e-08	-1.86077e-10	-1.11624	1.68185e-05	-1.86077e-10	-1.13495
39464321	chr15:39464321:T:C	6.80834e-08	-1.86077e-10	-1.11814	1.67868e-05	-1.86077e-10	-1.13684
39464342	chr15:39464342:G:C	3.46652e-08	-0.660831	-1.13231	8.29137e-06	-0.730368	-1.11185
39464353	chr15:39464353:C:T	6.35475e-08	-1.86077e-10	-1.18709	1.57387e-05	-1.86077e-10	-1.2013
39464403	chr15:39464403:C:T	8.98286e-08	-1.86077e-10	-0.840975	2.47674e-05	-1.86077e-10	-0.7479
39464469	chr15:39464469:G:A	1.07922e-07	-1.86077e-10	-0.657469	2.56987e-05	-1.86077e-10	-0.71099
39464558	chr15:39464558:CACCATAA:C	4.52392e-08	-1.52692	-3.08617e-10	1.1917e-05	-1.47946	-3.08617e-10
39464568	chr15:39464568:A:G	6.80972e-08	-1.86077e-10	-1.11794	1.67902e-05	-1.86077e-10	-1.13664
39464569	chr15:39464569:C:T	6.80972e-08	-1.86077e-10	-1.11794	1.67902e-05	-1.86077e-10	-1.13664
39464871	chr15:39464871:G:A	5.12857e-08	-0.371935	-1.02953	1.14565e-05	-0.485707	-1.03317
39465518	chr15:39465518:C:T	1.43008e-07	-1.86077e-10	-0.375981	3.44292e-05	-1.86077e-10	-0.418524
39466130	chr15:39466130:T:G	9.56166e-08	-1.86077e-10	-0.778533	2.32235e-05	-1.86077e-10	-0.812263
39466548	chr15:39466548:T:C	5.53048e-08	-1.10538	-0.220635	1.65322e-05	-1.02601	-0.126107
39466693	chr15:39466693:A:G	6.01735e-08	-1.86077e-10	-1.24165	1.50042e-05	-1.86077e-10	-1.2491
39466985	chr15:39466985:A:G	7.38274e-08	-1.86077e-10	-1.03715	1.9453e-05	-1.86077e-10	-0.989426
39467306	chr15:39467306:C:G	1.04178e-07	-1.86077e-10	-0.692782	2.55647e-05	-1.86077e-10	-0.716217
39467393	chr15:39467393:T:C	1.17796e-07	-1.86077e-10	-0.569928	3.09227e-05	-1.86077e-10	-0.525937
39467641	chr15:39467641:C:T	3.96277e-08	-1.65935	-3.08617e-10	9.60678e-06	-1.69496	-3.08617e-10
39467806	chr15:39467806:G:A	5.99543e-08	-1.86077e-10	-1.2453	1.5133e-05	-1.86077e-10	-1.24055
39468436	chr15:39468436:CAT:C	6.17383e-08	-1.86077e-10	-1.21598	1.53636e-05	-1.86077e-10	-1.22543
39468501	chr15:39468501:A:G	7.21459e-08	-1.86077e-10	-1.06019	1.74583e-05	-1.86077e-10	-1.09761
39468825	chr15:39468825:A:T	5.00535e-08	-0.135283	-1.2905	1.06923e-05	-0.29344	-1.29447
39469487	chr15:39469487:C:T	6.56724e-08	-1.86077e-10	-1.1542	1.61379e-05	-1.86077e-10	-1.17626
39469833	chr15:39469833:A:T	9.27899e-08	-1.86077e-10	-0.808541	2.33805e-05	-1.86077e-10	-0.805527
39470049	chr15:39470049:T:C	4.97996e-07	-1.86077e-10	0.871713	0.00013451	-1.86077e-10	0.944207
39470175	chr15:39470175:C:G	2.79097e-08	-1.17138	-0.838529	7.11838e-06	-1.15987	-0.834875
39470296	chr15:39470296:T:C	5.98443e-08	-1.86077e-10	-1.24713	1.49129e-05	-1.86077e-10	-1.2552
39470468	chr15:39470468:C:T	5.74205e-08	-1.86077e-10	-1.28848	1.44443e-05	-1.86077e-10	-1.28713
39470492	chr15:39470492:C:T	5.87207e-08	-1.86077e-10	-1.26609	1.46519e-05	-1.86077e-10	-1.27286
39470524	chr15:39470524:G:A	4.49406e-08	-1.1801	-0.353437	1.32919e-05	-1.10245	-0.267825
39470640	chr15:39470640:C:T	6.34342e-08	-1.86077e-10	-1.18888	1.57646e-05	-1.86077e-10	-1.19966
39471038	chr15:39471038:T:C	1.52107e-07	-1.86077e-10	-0.314294	4.03191e-05	-1.86077e-10	-0.260605
39472040	chr15:39472040:C:A	6.66521e-08	-1.86077e-10	-1.13939	1.65317e-05	-1.86077e-10	-1.15215
39472153	chr15:39472153:ATGT:A	4.24509e-08	-0.301651	-1.28888	9.39748e-06	-0.423101	-1.29389
39472249	chr15:39472249:A:G	5.02218e-08	-1.23803	-0.184401	1.49578e-05	-1.16138	-0.0908153
39472319	chr15:39472319:AAAAG:A	6.88305e-08	-0.1945	-0.912732	1.54283e-05	-0.292885	-0.928344
39472331	chr15:39472331:C:T	6.76664e-08	-0.205872	-0.918416	1.51822e-05	-0.30341	-0.933897
39472498	chr15:39472498:A:G	1.0924e-07	-1.86077e-10	-0.64533	2.65565e-05	-1.86077e-10	-0.678153
39472644	chr15:39472644:G:A	6.87224e-08	-1.1088	-3.08617e-10	1.38252e-05	-1.33093	-3.08617e-10
39473983	chr15:39473983:C:T	2.89818e-08	-0.764326	-1.20788	7.25675e-06	-0.754723	-1.22077
39474090	chr15:39474090:T:C	8.24129e-08	0.0939932	-1.02113	1.87397e-05	0.00602779	-1.03281
39474325	chr15:39474325:A:T	1.39321e-07	0.889406	-1.2915	3.06624e-05	0.76025	-1.29464
39474379	chr15:39474379:C:T	6.46353e-08	-1.86077e-10	-1.17012	1.61788e-05	-1.86077e-10	-1.17373
39474861	chr15:39474861:T:C	2.40849e-08	-0.874755	-1.28254	6.04063e-06	-0.871743	-1.28718
39474886	chr15:39474886:T:C	5.09233e-08	-0.169909	-1.23865	1.12861e-05	-0.27639	-1.25747
39474921	chr15:39474921:A:G	5.96801e-08	-1.86077e-10	-1.24988	1.54417e-05	-1.86077e-10	-1.22036
39475377	chr15:39475377:C:A	5.80654e-08	-1.86077e-10	-1.27731	1.47822e-05	-1.86077e-10	-1.264
39475483	chr15:39475483:G:A	1.02606e-06	-1.86077e-10	1.59461	0.000289089	-1.86077e-10	1.7093
39475513	chr15:39475513:G:A	9.05973e-08	-0.832455	-3.08617e-10	1.71335e-05	-1.1164	-3.08617e-10
39475543	chr15:39475543:GAA:G	4.19759e-08	-1.81177	0.209987	1.12387e-05	-1.79983	0.261763
39475652	chr15:39475652:A:G	6.03645e-08	-1.86077e-10	-1.23848	1.56664e-05	-1.86077e-10	-1.20591
39475677	chr15:39475677:A:G	5.45728e-08	-0.104828	-1.23452	1.40011e-05	-0.0582342	-1.26006
39475869	chr15:39475869:T:C	6.39771e-08	0.0488316	-1.22918	1.40903e-05	-0.0620339	-1.24991
39476366	chr15:39476366:C:T	2.56383e-08	-0.833374	-1.26142	6.40384e-06	-0.830929	-1.2696
39476896	chr15:39476896:C:T	1.17724e-07	-1.86077e-10	-0.570532	2.73357e-05	-1.86077e-10	-0.649236
39476923	chr15:39476923:A:C	3.90791e-08	-1.67329	-3.08617e-10	9.02595e-06	-1.75733	-3.08617e-10
39477095	chr15:39477095:A:G	4.30048e-08	-0.455934	-1.12163	1.16851e-05	-0.397755	-1.10136
39477155	chr15:39477155:T:C	1.23973e-07	-1.86077e-10	-0.518817	3.40816e-05	-1.86077e-10	-0.428671
39477265	chr15:39477265:T:A	5.74011e-08	-1.86077e-10	-1.28882	1.43572e-05	-1.86077e-10	-1.29318
39477397	chr15:39477397:G:A	5.71982e-08	-1.86077e-10	-1.29236	1.43375e-05	-1.86077e-10	-1.29455
39477439	chr15:39477439:T:C	5.5381e-08	-0.0330288	-1.29161	1.23536e-05	-0.14892	-1.29456
39477977	chr15:39477977:G:C	8.79012e-08	-1.86077e-10	-0.862665	2.17159e-05	-1.86077e-10	-0.879386
39478016	chr15:39478016:G:A	5.70675e-08	-1.86077e-10	-1.29464	1.43528e-05	-1.86077e-10	-1.29349
39478036	chr15:39478036:A:G	2.86698e-08	-0.688436	-1.2946	7.17681e-06	-0.69252	-1.29405
39478114	chr15:39478114:T:C	2.81494e-08	-0.707246	-1.29411	7.07158e-06	-0.708318	-1.29303
39478742	chr15:39478742:A:G	9.10865e-08	-1.86077e-10	-0.827069	2.20404e-05	-1.86077e-10	-0.864553
39478982	chr15:39478982:A:T	1.12107e-07	-1.86077e-10	-0.619425	3.06801e-05	-1.86077e-10	-0.533814
39479006	chr15:39479006:G:A	1.51208e-07	-1.86077e-10	-0.320225	4.20374e-05	-1.86077e-10	-0.218869
39479115	chr15:39479115:T:C	9.22545e-08	-1.86077e-10	-0.814328	2.27731e-05	-1.86077e-10	-0.831849
39479578	chr15:39479578:C:T	1.97351e-07	-1.86077e-10	-0.0538974	5.36491e-05	-1.86077e-10	0.0250356
39480136	chr15:39480136:T:C	5.7709e-08	-1.86077e-10	-1.28347	1.44827e-05	-1.86077e-10	-1.28447
39480444	chr15:39480444:G:A	2.78018e-08	-0.720214	-1.29356	6.96859e-06	-0.724103	-1.29191
39480542	chr15:39480542:C:T	5.75115e-08	-1.86077e-10	-1.28689	1.44356e-05	-1.86077e-10	-1.28773
39480549	chr15:39480549:C:T	8.19272e-08	-0.933048	-3.08617e-10	1.57531e-05	-1.20039	-3.08617e-10
39480558	chr15:39480558:T:C	1.64112e-08	-1.41199	-1.12893	3.27748e-06	-1.57865	-1.1917
39480648	chr15:39480648:C:T	6.40125e-08	-1.86077e-10	-1.1798	1.65709e-05	-1.86077e-10	-1.14978
39480904	chr15:39480904:T:TTA	5.80142e-08	0.0101407	-1.28833	1.29863e-05	-0.100347	-1.29319
39480926	chr15:39480926:G:A	1.94703e-07	1.22701	-1.29441	4.32618e-05	1.10084	-1.291
39481017	chr15:39481017:T:A	2.74735e-08	-0.736139	-1.28952	6.89468e-06	-0.74036	-1.28632
39481024	chr15:39481024:C:T	5.76131e-08	-1.86077e-10	-1.28513	1.45642e-05	-1.86077e-10	-1.27887
39481067	chr15:39481067:T:C	1.64589e-07	-1.86077e-10	-0.23543	4.43818e-05	-1.86077e-10	-0.164599
39481092	chr15:39481092:T:A	7.80185e-08	-1.86077e-10	-0.981933	1.95243e-05	-1.86077e-10	-0.985768
39481995	chr15:39481995:T:C	7.19063e-08	-1.86077e-10	-1.06352	1.84491e-05	-1.86077e-10	-1.04241
39482468	chr15:39482468:C:T	1.27401e-07	0.521358	-1.0129	2.93152e-05	0.360652	-0.939976
39483119	chr15:39483119:TAAATG:T	1.1093e-07	-1.86077e-10	-0.629976	2.58451e-05	-1.86077e-10	-0.70531
39483177	chr15:39483177:A:T	3.92684e-06	-1.86077e-10	2.93671	0.00113115	-1.86077e-10	3.07356
39483393	chr15:39483393:T:C	1.15027e-07	-1.86077e-10	-0.593709	3.16405e-05	-1.86077e-10	-0.502992
39483835	chr15:39483835:T:A	1.68154e-07	-1.86077e-10	-0.213997	4.53541e-05	-1.86077e-10	-0.142928
39484963	chr15:39484963:T:C	2.74628e-07	-1.86077e-10	0.276537	7.97148e-05	-1.86077e-10	0.421025
39484975	chr15:39484975:C:T	2.8198e-07	-1.86077e-10	0.302959	8.19459e-05	-1.86077e-10	0.44863
39485312	chr15:39485312:TGAC:T	5.32484e-08	-0.322301	-1.04161	1.15419e-05	-0.534946	-0.976501
39485827	chr15:39485827:G:A	6.07044e-08	-1.86077e-10	-1.23286	1.50273e-05	-1.86077e-10	-1.24756
39486002	chr15:39486002:G:T	2.40675e-08	-0.988503	-1.16951	6.71564e-06	-0.888842	-1.16415
39486279	chr15:39486279:G:A	3.15447e-08	-0.619439	-1.26803	8.09438e-06	-0.604185	-1.26207
39486283	chr15:39486283:A:G	8.53095e-08	-1.86077e-10	-0.892593	2.14032e-05	-1.86077e-10	-0.893888
39486790	chr15:39486790:C:T	5.72562e-08	-1.86077e-10	-1.29134	1.44698e-05	-1.86077e-10	-1.28537
39486899	chr15:39486899:C:T	3.65066e-08	-0.447878	-1.29351	9.63879e-06	-0.397713	-1.29392
39486904	chr15:39486904:A:G	9.01183e-08	-1.86077e-10	-0.837756	2.26768e-05	-1.86077e-10	-0.836089
39487019	chr15:39487019:A:G	8.96636e-08	-1.86077e-10	-0.842814	2.21157e-05	-1.86077e-10	-0.861143
39487612	chr15:39487612:A:G	1.0005e-07	-1.86077e-10	-0.733211	2.72899e-05	-1.86077e-10	-0.650914
39487949	chr15:39487949:T:C	6.85642e-08	-1.86077e-10	-1.11111	1.69839e-05	-1.86077e-10	-1.12517
39488152	chr15:39488152:AG:A	7.62148e-08	-1.00532	-3.08617e-10	1.67479e-05	-1.13916	-3.08617e-10
39488285	chr15:39488285:A:G	3.35991e-08	-0.642084	-1.1823	7.68529e-06	-0.727843	-1.19028
39488610	chr15:39488610:T:C	6.62347e-08	-1.86077e-10	-1.14567	1.59762e-05	-1.86077e-10	-1.18633
39489489	chr15:39489489:C:T	8.8105e-08	-1.86077e-10	-0.860349	2.3744e-05	-1.86077e-10	-0.790099
39489569	chr15:39489569:C:G	2.47322e-08	-0.841195	-1.28958	5.74297e-06	-0.915698	-1.29375
39489588	chr15:39489588:T:A	6.9098e-08	0.0532622	-1.15662	1.62403e-05	-0.0674145	-1.10252
39489740	chr15:39489740:A:G	5.60996e-07	0.990835	-3.08617e-10	0.000200084	1.34131	-3.08617e-10
39490279	chr15:39490279:C:T	6.25726e-08	-1.86077e-10	-1.20255	1.61393e-05	-1.86077e-10	-1.17617
39490587	chr15:39490587:T:C	7.48719e-08	-1.86077e-10	-1.0231	1.93081e-05	-1.86077e-10	-0.996905
39491364	chr15:39491364:G:A	7.47275e-08	-1.86077e-10	-1.02503	1.85298e-05	-1.86077e-10	-1.03805
39491442	chr15:39491442:T:C	5.95746e-08	-1.86077e-10	-1.25165	1.52183e-05	-1.86077e-10	-1.23493
39491734	chr15:39491734:C:G	5.74715e-08	-1.86077e-10	-1.28759	1.44588e-05	-1.86077e-10	-1.28612
39492249	chr15:39492249:C:T	6.19158e-08	-1.86077e-10	-1.2131	1.54177e-05	-1.86077e-10	-1.22191
39492253	chr15:39492253:T:C	3.15112e-08	-1.00095	-0.887586	7.30485e-06	-1.1244	-0.844487
39492641	chr15:39492641:G:A	4.03491e-07	-1.86077e-10	0.661276	0.000109675	-1.86077e-10	0.740089
39492753	chr15:39492753:G:A	3.49465e-08	-1.78506	-3.08617e-10	9.01191e-06	-1.75888	-3.08617e-10
39492872	chr15:39492872:A:T	7.70951e-08	-1.86077e-10	-0.99384	1.99129e-05	-1.86077e-10	-0.966062
```
