## Supplementary material for "Characterization of shared and ancestry-specific signals driving complex traits using multi-ancestry fine-mapping": susiex_nc3.cs80.cs

```
CS_ID	SNP	BP	REF_ALLELE	ALT_ALLELE	REF_FRQ	BETA	SE	-LOG10P	CS_PIP	OVRL_PIP
1	chr15:38992884:C:A	38992884	A,A	C,C	1,1	-inf,-inf	inf,inf	8.86479,0.213406	0.220599	0.220623
1	chr15:38951298:G:C	38951298	C,C	G,G	1,1	-inf,-inf	inf,inf	7.52916,1.38196	0.102066	0.102095
1	chr15:38950523:A:T	38950523	T,T	A,A	1,1	-inf,-inf	inf,inf	8.37947,0.257016	0.101489	0.101511
1	chr15:38954553:A:G	38954553	G,G	A,A	1,1	-inf,-inf	inf,inf	7.52919,1.28053	0.0767483	0.0767754
1	chr15:38949651:A:C	38949651	C,C	A,A	1,1	-inf,-inf	inf,inf	8.28085,0.119984	0.0763535	0.0763775
1	chr15:38955914:A:G	38955914	G,G	A,A	1,1	-inf,-inf	inf,inf	7.40762,1.27175	0.0579316	0.0579583
1	chr15:38952594:A:T	38952594	T,T	A,A	1,1	-inf,-inf	inf,inf	7.31002,1.2872	0.053674	0.0537011
1	chr15:38970771:A:C	38970771	C,C	A,A	1,1	-inf,-inf	inf,inf	7.20384,1.63024	0.0469774	0.0470192
1	chr15:38954568:G:A	38954568	A,A	G,G	1,1	-inf,-inf	inf,inf	7.37589,1.15302	0.0441887	0.044213
1	chr15:39005585:C:T	39005585	T,T	C,C	1,1	-inf,-inf	inf,inf	7.59603,0.500075	0.0246375	0.0246605
2	chr15:39326684:C:T	39326684	T,T	C,C	1,1	-inf,-inf	inf,inf	5.71781,1.11647	0.28448	0.284513
2	chr15:39326698:T:C	39326698	C,C	T,T	1,1	-inf,-inf	inf,inf	5.57492,0.909063	0.151085	0.151116
2	chr15:39316190:T:C	39316190	C,C	T,T	1,1	-inf,-inf	inf,inf	5.73059,0.609292	0.0633334	0.0633719
2	chr15:39328133:T:C	39328133	C,C	T,T	1,1	-inf,-inf	inf,inf	5.44643,0.484511	0.0323716	0.032397
2	chr15:39313143:A:G	39313143	G,G	A,A	1,1	-inf,-inf	inf,inf	5.25998,0.756789	0.0309239	0.0309646
2	chr15:39318900:T:C	39318900	C,C	T,T	1,1	-inf,-inf	inf,inf	5.47702,0.314869	0.026457	0.0264821
2	chr15:39318030:T:A	39318030	A,A	T,T	1,1	-inf,-inf	inf,inf	5.44927,0.325516	0.0251477	0.0251725
2	chr15:39305815:A:G	39305815	G,G	A,A	1,1	-inf,-inf	inf,inf	5.40057,0.358192	0.0226448	0.0226823
2	chr15:39328046:A:G	39328046	G,G	A,A	1,1	-inf,-inf	inf,inf	5.20194,0.0914395	0.0188433	0.0188655
2	chr15:39328719:A:T	39328719	T,T	A,A	1,1	-inf,-inf	inf,inf	5.08041,0.0980056	0.014627	0.014648
2	chr15:39327779:T:C	39327779	C,C	T,T	1,1	-inf,-inf	inf,inf	5.05154,0.228941	0.013863	0.0138827
2	chr15:39327624:C:CT	39327624	CT,CT	C,C	1,1	-inf,-inf	inf,inf	5.03569,0.218627	0.0133253	0.0133449
2	chr15:39364021:A:C	39364021	C,C	A,A	1,1	-inf,inf	inf,inf	4.50584,1.0935	0.0121672	0.0124731
2	chr15:39327257:C:T	39327257	T,T	C,C	1,1	-inf,-inf	inf,inf	4.9885,0.192868	0.0116191	0.0116384
2	chr15:39327756:T:C	39327756	C,C	T,T	1,1	-inf,-inf	inf,inf	4.9924,0.180946	0.0115456	0.0115649
2	chr15:39327827:G:A	39327827	A,A	G,G	1,1	-inf,-inf	inf,inf	5.00127,0.105519	0.0112839	0.0113036
2	chr15:39363841:G:C	39363841	C,C	G,G	1,1	-inf,inf	inf,inf	4.38994,1.10429	0.0101276	0.0104095
2	chr15:39363965:C:T	39363965	T,T	C,C	1,1	-inf,inf	inf,inf	4.38615,1.10612	0.0100313	0.0103123
2	chr15:39336849:A:G	39336849	G,G	A,A	1,1	-inf,-inf	inf,inf	4.93187,0.493087	0.00983394	0.00985826
2	chr15:39313745:C:T	39313745	T,T	C,C	1,1	-inf,-inf	inf,inf	4.45071,0.364197	0.00725466	0.00732093
2	chr15:39352226:G:T	39352226	T,T	G,G	1,1	-inf,-inf	inf,inf	4.7169,0.292932	0.00615512	0.00624542
2	chr15:39335665:G:A	39335665	A,A	G,G	1,1	-inf,-inf	inf,inf	4.70702,0.346971	0.00527968	0.00529963
2	chr15:39346970:C:G	39346970	G,G	C,C	1,1	-inf,inf	inf,inf	4.64482,0.318608	0.00492576	0.0050238
2	chr15:39376127:C:T	39376127	T,T	C,C	1,1	inf,-inf	inf,inf	4.08769,0.890837	0.00398337	0.00411896
3	chr15:38936270:A:G	38936270	G,G	A,A	1,1	inf,inf	inf,inf	1.33586,2.53787	0.0122749	0.0125469
3	chr15:38937410:A:G	38937410	G,G	A,A	1,1	inf,inf	inf,inf	1.4114,2.43464	0.0117246	0.0119878
3	chr15:38938186:C:T	38938186	T,T	C,C	1,1	inf,inf	inf,inf	1.38786,2.4476	0.0114195	0.011677
3	chr15:38937081:T:C	38937081	C,C	T,T	1,1	inf,inf	inf,inf	1.36066,2.47534	0.0113296	0.0115844
3	chr15:38942479:G:C	38942479	NA,C	NA,G	NA,1	NA,inf	NA,inf	NA,2.99546	0.0111479	0.0123235
3	chr15:38936902:T:C	38936902	C,C	T,T	1,1	inf,inf	inf,inf	1.35233,2.46897	0.0110388	0.0112883
3	chr15:38939966:T:C	38939966	C,C	T,T	1,1	inf,inf	inf,inf	1.37023,2.46007	0.0109644	0.0112125
3	chr15:38937352:G:A	38937352	A,A	G,G	1,1	inf,inf	inf,inf	1.38505,2.42466	0.0108955	0.0111427
3	chr15:38928643:A:G	38928643	NA,G	NA,A	NA,1	NA,inf	NA,inf	NA,2.97046	0.0106522	0.0117743
3	chr15:39000668:C:G	39000668	NA,G	NA,C	NA,1	NA,-inf	NA,inf	NA,2.78339	0.00987473	0.0107287
3	chr15:39006011:T:C	39006011	NA,C	NA,T	NA,1	NA,-inf	NA,inf	NA,2.75688	0.00937216	0.0101868
3	chr15:39014717:G:A	39014717	NA,A	NA,G	NA,1	NA,-inf	NA,inf	NA,2.74437	0.0091607	0.00996277
3	chr15:39013799:G:A	39013799	NA,A	NA,G	NA,1	NA,-inf	NA,inf	NA,2.72748	0.00884482	0.00962344
3	chr15:38937075:A:G	38937075	G,G	A,A	1,1	inf,inf	inf,inf	1.33607,2.4116	0.00859775	0.00880234
3	chr15:38923394:A:G	38923394	G,G	A,A	1,1	inf,inf	inf,inf	0.40043,3.32696	0.00858589	0.00900721
3	chr15:39015728:C:T	39015728	NA,T	NA,C	NA,1	NA,-inf	NA,inf	NA,2.7063	0.0084755	0.0092153
3	chr15:38942104:T:C	38942104	C,C	T,T	1,1	inf,inf	inf,inf	1.22454,2.50665	0.00762197	0.00781954
3	chr15:38939256:C:T	38939256	T,T	C,C	1,1	inf,inf	inf,inf	1.35492,2.23771	0.00725935	0.00743922
3	chr15:38935394:C:G	38935394	G,G	C,C	1,1	inf,inf	inf,inf	0.520398,3.07769	0.00632126	0.00664823
3	chr15:39483177:A:T	39483177	NA,T	NA,A	NA,1	NA,-inf	NA,inf	NA,2.63469	0.0063089	0.00735722
3	chr15:38940658:A:G	38940658	G,G	A,A	1,1	inf,inf	inf,inf	0.269947,3.34845	0.00622309	0.00653549
3	chr15:39056705:A:G	39056705	NA,G	NA,A	NA,1	NA,-inf	NA,inf	NA,2.57661	0.00618885	0.00681575
3	chr15:38937245:T:C	38937245	C,C	T,T	1,1	inf,inf	inf,inf	1.12588,2.48496	0.00577108	0.00592825
3	chr15:39174367:C:T	39174367	NA,T	NA,C	NA,1	NA,inf	NA,inf	NA,2.68078	0.00556016	0.00644098
3	chr15:38933969:T:TTATA	38933969	TTATA,TTATA	T,T	1,1	inf,inf	inf,inf	1.08802,2.52806	0.00534458	0.00549875
3	chr15:39050525:G:A	39050525	NA,A	NA,G	NA,1	NA,-inf	NA,inf	NA,2.49763	0.00526537	0.00580252
3	chr15:38935921:T:C	38935921	C,C	T,T	1,1	inf,inf	inf,inf	0.418162,3.07032	0.00482479	0.00507497
3	chr15:38920690:C:T	38920690	T,T	C,C	1,1	inf,inf	inf,inf	0.773924,3.16587	0.00438889	0.00463022
3	chr15:39048064:G:A	39048064	NA,A	NA,G	NA,1	NA,-inf	NA,inf	NA,2.39996	0.00434785	0.00479558
3	chr15:38921650:C:A	38921650	A,A	C,C	1,1	inf,inf	inf,inf	1.43869,1.95514	0.00433412	0.0044996
3	chr15:38941623:T:C	38941623	C,C	T,T	1,1	inf,inf	inf,inf	1.1671,2.15299	0.00418078	0.00429425
3	chr15:38931936:C:T	38931936	T,T	C,C	1,1	inf,inf	inf,inf	1.19133,2.16716	0.00388197	0.00399306
3	chr15:38941740:C:T	38941740	T,T	C,C	1,1	inf,inf	inf,inf	1.13426,2.14651	0.00384554	0.00395152
3	chr15:38933744:T:C	38933744	C,C	T,T	1,1	inf,inf	inf,inf	0.498041,2.89009	0.00374668	0.00394008
3	chr15:38806615:A:T	38806615	T,NA	A,NA	1,NA	inf,NA	inf,NA	3.02178,NA	0.00370662	0.00487763
3	chr15:39067553:T:G	39067553	NA,G	NA,T	NA,1	NA,inf	NA,inf	NA,2.50149	0.00363312	0.00423135
3	chr15:38930881:C:T	38930881	T,T	C,C	1,1	inf,inf	inf,inf	0.216986,3.0521	0.00351315	0.00370214
3	chr15:38924794:A:G	38924794	G,G	A,A	1,1	inf,inf	inf,inf	0.388886,2.86685	0.00339944	0.00358648
3	chr15:38932696:C:A	38932696	A,A	C,C	1,1	inf,inf	inf,inf	1.26515,2.00219	0.00339708	0.0034994
3	chr15:39012959:C:A	39012959	NA,A	NA,C	NA,1	NA,-inf	NA,inf	NA,2.17287	0.00337605	0.00383693
3	chr15:39434282:A:G	39434282	NA,G	NA,A	NA,1	NA,-inf	NA,inf	NA,2.30686	0.00329435	0.00379478
3	chr15:38923694:T:C	38923694	C,C	T,T	1,1	inf,inf	inf,inf	0.353476,2.88899	0.00323857	0.00341444
3	chr15:39092318:G:A	39092318	A,A	G,G	1,1	-inf,inf	inf,inf	1.75461,1.74107	0.00321406	0.00349355
3	chr15:39135961:T:C	39135961	C,C	T,T	1,1	-inf,inf	inf,inf	1.45161,1.80705	0.00316339	0.00340878
3	chr15:39458224:T:G	39458224	NA,G	NA,T	NA,1	NA,-inf	NA,inf	NA,2.2731	0.00309177	0.00356063
3	chr15:38933811:G:A	38933811	A,A	G,G	1,1	inf,inf	inf,inf	0.398721,2.83937	0.00307164	0.00323333
3	chr15:39462989:A:T	39462989	NA,T	NA,A	NA,1	NA,-inf	NA,inf	NA,2.25177	0.00297608	0.00342727
3	chr15:39188424:A:T	39188424	NA,T	NA,A	NA,1	NA,inf	NA,inf	NA,2.25654	0.0029343	0.00334298
3	chr15:39075331:T:C	39075331	NA,C	NA,T	NA,1	NA,-inf	NA,inf	NA,2.26316	0.00283332	0.00320223
3	chr15:38820090:A:G	38820090	NA,G	NA,A	NA,1	NA,inf	NA,inf	NA,2.22323	0.0027549	0.00322282
3	chr15:39459960:A:G	39459960	NA,G	NA,A	NA,1	NA,-inf	NA,inf	NA,2.18696	0.00262851	0.00302814
3	chr15:39442068:T:C	39442068	NA,C	NA,T	NA,1	NA,-inf	NA,inf	NA,2.1845	0.00259756	0.00299534
3	chr15:38945476:T:A	38945476	A,A	T,T	1,1	inf,-inf	inf,inf	5.64463,1.90105	0.00257531	0.00539536
3	chr15:39376293:A:G	39376293	NA,G	NA,A	NA,1	NA,inf	NA,inf	NA,2.45385	0.00249554	0.00312439
3	chr15:39444188:T:C	39444188	NA,C	NA,T	NA,1	NA,-inf	NA,inf	NA,2.16333	0.00249449	0.00287682
3	chr15:38921533:T:C	38921533	C,C	T,T	1,1	inf,inf	inf,inf	0.755577,2.75141	0.00248245	0.00266735
3	chr15:38927211:G:A	38927211	A,A	G,G	1,1	inf,inf	inf,inf	0.963304,2.26072	0.00243423	0.00251532
3	chr15:39095299:T:C	39095299	C,C	T,T	1,1	-inf,inf	inf,inf	1.70906,1.60812	0.00234021	0.00254019
3	chr15:38929509:A:G	38929509	G,G	A,A	1,1	inf,inf	inf,inf	0.844009,2.33347	0.00232422	0.00240505
3	chr15:39037503:G:A	39037503	NA,A	NA,G	NA,1	NA,-inf	NA,inf	NA,2.07162	0.00230258	0.0025515
3	chr15:39441368:C:T	39441368	NA,T	NA,C	NA,1	NA,-inf	NA,inf	NA,2.11394	0.00227055	0.00261923
3	chr15:38939096:C:T	38939096	T,T	C,C	1,1	inf,inf	inf,inf	0.544991,2.5764	0.00220166	0.00232416
3	chr15:39437057:C:T	39437057	NA,T	NA,C	NA,1	NA,-inf	NA,inf	NA,2.09153	0.00217991	0.002515
3	chr15:39122369:G:C	39122369	NA,C	NA,G	NA,1	NA,inf	NA,inf	NA,2.13765	0.00216193	0.00246907
3	chr15:38927503:T:C	38927503	C,C	T,T	1,1	inf,inf	inf,inf	0.966691,2.18846	0.00214224	0.00221524
3	chr15:39036656:G:C	39036656	NA,C	NA,G	NA,1	NA,inf	NA,inf	NA,2.16528	0.0020885	0.00244573
3	chr15:38704390:T:A	38704390	A,NA	T,NA	1,NA	-inf,NA	inf,NA	3.08212,NA	0.00204796	0.00308355
3	chr15:39091396:G:A	39091396	A,A	G,G	1,1	-inf,inf	inf,inf	1.7344,1.42291	0.00194868	0.00211252
3	chr15:38868255:A:G	38868255	NA,G	NA,A	NA,1	NA,inf	NA,inf	NA,1.95501	0.00164626	0.00191672
3	chr15:39475483:G:A	39475483	NA,A	NA,G	NA,1	NA,-inf	NA,inf	NA,1.93081	0.0016352	0.00191072
3	chr15:38927239:A:T	38927239	T,T	A,A	1,1	inf,inf	inf,inf	0.803395,2.19196	0.00154773	0.00160373
3	chr15:39462159:C:T	39462159	NA,T	NA,C	NA,1	NA,-inf	NA,inf	NA,1.91488	0.00154715	0.00180023
3	chr15:39437953:A:G	39437953	G,G	A,A	1,1	inf,inf	inf,inf	1.28571,1.82855	0.001515	0.0017414
3	chr15:38548817:C:T	38548817	NA,T	NA,C	NA,1	NA,inf	NA,inf	NA,1.87901	0.00148775	0.00173448
3	chr15:39115079:A:C	39115079	C,C	A,A	1,1	-inf,inf	inf,inf	1.27139,1.4693	0.00146581	0.00160975
3	chr15:38924270:A:G	38924270	G,G	A,A	1,1	inf,inf	inf,inf	0.217085,2.64006	0.00144355	0.00155825
3	chr15:39116896:G:A	39116896	A,A	G,G	1,1	-inf,inf	inf,inf	1.70965,0.829304	0.00143377	0.00152306
3	chr15:39088606:G:T	39088606	NA,T	NA,G	NA,1	NA,inf	NA,inf	NA,2.00044	0.00138981	0.00163279
3	chr15:39440535:C:T	39440535	T,T	C,C	1,1	inf,inf	inf,inf	1.16183,1.91853	0.00137756	0.00158409
3	chr15:39116410:G:A	39116410	A,A	G,G	1,1	-inf,inf	inf,inf	1.46045,1.31403	0.00136138	0.00146469
3	chr15:39460455:C:A	39460455	NA,A	NA,C	NA,1	NA,-inf	NA,inf	NA,1.83472	0.00133205	0.00155006
3	chr15:39120368:T:C	39120368	C,C	T,T	1,1	-inf,inf	inf,inf	1.75272,0.828407	0.00133127	0.00142853
3	chr15:38845342:A:G	38845342	NA,G	NA,A	NA,1	NA,-inf	NA,inf	NA,1.73811	0.00128155	0.00149258
3	chr15:38907409:A:G	38907409	G,G	A,A	1,1	inf,inf	inf,inf	0.810987,2.39234	0.00127226	0.00135771
3	chr15:39171688:G:A	39171688	NA,A	NA,G	NA,1	NA,inf	NA,inf	NA,1.83413	0.00125773	0.00143845
3	chr15:38932685:T:C	38932685	C,C	T,T	1,1	inf,inf	inf,inf	0.297717,2.78392	0.00124992	0.00131488
3	chr15:39057561:A:G	39057561	G,G	A,A	1,1	-inf,inf	inf,inf	1.14691,0.0126629	0.00123915	0.00135934
3	chr15:39260966:G:A	39260966	A,NA	G,NA	1,NA	inf,NA	inf,NA	2.59488,NA	0.00123031	0.00203398
3	chr15:39142257:A:G	39142257	G,G	A,A	1,1	-inf,inf	inf,inf	1.16155,1.58299	0.00122037	0.00133412
3	chr15:39068323:T:A	39068323	NA,A	NA,T	NA,1	NA,inf	NA,inf	NA,1.92654	0.00121744	0.00143146
3	chr15:39012720:GATAA:G	39012720	NA,G	NA,GATAA	NA,1	NA,-inf	NA,inf	NA,1.56591	0.00121615	0.00139121
3	chr15:39436291:T:C	39436291	C,C	T,T	1,1	inf,inf	inf,inf	1.23805,1.75745	0.00121045	0.00139184
3	chr15:38600934:A:T	38600934	NA,T	NA,A	NA,1	NA,inf	NA,inf	NA,1.84712	0.0012039	0.00139223
3	chr15:39054273:T:C	39054273	C,NA	T,NA	1,NA	-inf,NA	inf,NA	1.8812,NA	0.00118802	0.00136872
3	chr15:39379148:A:T	39379148	T,NA	A,NA	1,NA	inf,NA	inf,NA	2.91095,NA	0.00117906	0.00188689
3	chr15:39179907:C:A	39179907	NA,A	NA,C	NA,1	NA,-inf	NA,inf	NA,1.81265	0.00115803	0.00138755
3	chr15:38803683:C:T	38803683	NA,T	NA,C	NA,1	NA,inf	NA,inf	NA,1.71794	0.00113006	0.00131427
3	chr15:38892251:T:C	38892251	NA,C	NA,T	NA,1	NA,inf	NA,inf	NA,1.83888	0.00111988	0.00128343
3	chr15:38604533:G:T	38604533	NA,T	NA,G	NA,1	NA,inf	NA,inf	NA,1.79022	0.0010943	0.00126754
3	chr15:38741663:G:T	38741663	NA,T	NA,G	NA,1	NA,inf	NA,inf	NA,1.72054	0.00105488	0.00123473
3	chr15:39105127:T:C	39105127	NA,C	NA,T	NA,1	NA,-inf	NA,inf	NA,1.75993	0.00105239	0.00125698
3	chr15:38495128:T:C	38495128	C,C	T,T	1,1	inf,inf	inf,inf	2.02227,0.624581	0.00104884	0.00121512
3	chr15:38944891:C:T	38944891	NA,T	NA,C	NA,1	NA,inf	NA,inf	NA,1.91369	0.00103089	0.00120267
3	chr15:39054991:T:C	39054991	C,C	T,T	1,1	-inf,inf	inf,inf	1.05829,0.101164	0.00102442	0.00112454
3	chr15:39073117:T:G	39073117	NA,G	NA,T	NA,1	NA,inf	NA,inf	NA,1.82953	0.00102289	0.00120277
3	chr15:39175846:T:C	39175846	NA,C	NA,T	NA,1	NA,-inf	NA,inf	NA,1.74488	0.00100892	0.00118008
3	chr15:38634857:G:A	38634857	A,NA	G,NA	1,NA	inf,NA	inf,NA	2.58389,NA	0.000998548	0.00136399
3	chr15:38906031:T:A	38906031	NA,A	NA,T	NA,1	NA,inf	NA,inf	NA,1.74804	0.000994097	0.00113162
3	chr15:39143079:A:G	39143079	G,G	A,A	1,1	-inf,inf	inf,inf	0.684698,2.16738	0.000988446	0.00109005
3	chr15:39131715:G:A	39131715	NA,A	NA,G	NA,1	NA,-inf	NA,inf	NA,1.61181	0.000982612	0.00109344
3	chr15:38594239:G:T	38594239	NA,T	NA,G	NA,1	NA,inf	NA,inf	NA,1.73415	0.000977272	0.00112567
3	chr15:39366334:C:A	39366334	NA,A	NA,C	NA,1	NA,inf	NA,inf	NA,1.68999	0.000964266	0.00113088
3	chr15:39435712:C:T	39435712	T,T	C,C	1,1	inf,inf	inf,inf	1.10998,1.75411	0.000945832	0.00108418
3	chr15:39458424:A:G	39458424	NA,G	NA,A	NA,1	NA,inf	NA,inf	NA,1.62678	0.000944095	0.00110316
3	chr15:39069140:G:GA	39069140	NA,GA	NA,G	NA,1	NA,inf	NA,inf	NA,1.78035	0.000936454	0.00110114
3	chr15:38908256:G:C	38908256	C,C	G,G	1,1	inf,inf	inf,inf	1.06413,2.05143	0.00092824	0.000995508
3	chr15:38866759:G:T	38866759	NA,T	NA,G	NA,1	NA,inf	NA,inf	NA,1.58962	0.000911902	0.00108021
3	chr15:39096681:G:C	39096681	C,C	G,G	1,1	-inf,inf	inf,inf	1.91639,0.230085	0.000908373	0.000973533
3	chr15:38906487:A:G	38906487	G,G	A,A	1,1	inf,inf	inf,inf	0.871911,2.16742	0.000891187	0.000957616
3	chr15:39084576:C:T	39084576	NA,T	NA,C	NA,1	NA,inf	NA,inf	NA,1.73117	0.000889482	0.00102959
3	chr15:38590007:A:G	38590007	NA,G	NA,A	NA,1	NA,inf	NA,inf	NA,1.69841	0.000887806	0.00102363
3	chr15:38927243:A:G	38927243	G,G	A,A	1,1	inf,inf	inf,inf	0.718239,1.967	0.000866689	0.000901662
3	chr15:39050502:AGAAACTCAC:A	39050502	A,A	AGAAACTCAC,AGAAACTCAC	1,1	-inf,inf	inf,inf	1.0132,0.021474	0.000862543	0.00094808
3	chr15:38864347:T:C	38864347	NA,C	NA,T	NA,1	NA,-inf	NA,inf	NA,1.52162	0.000858168	0.00101296
3	chr15:38867123:T:G	38867123	NA,G	NA,T	NA,1	NA,-inf	NA,inf	NA,1.5338	0.000851488	0.000987992
3	chr15:38848834:T:G	38848834	G,G	T,T	1,1	inf,-inf	inf,inf	0.109949,2.44861	0.000837853	0.000976412
3	chr15:39082950:T:C	39082950	C,C	T,T	1,1	-inf,-inf	inf,inf	1.70285,0.550667	0.000837101	0.000906181
3	chr15:38576862:C:T	38576862	NA,T	NA,C	NA,1	NA,inf	NA,inf	NA,1.58982	0.000830803	0.000971985
3	chr15:38531326:C:T	38531326	T,NA	C,NA	1,NA	inf,NA	inf,NA	1.67367,NA	0.000820049	0.000946141
3	chr15:39081790:T:C	39081790	C,C	T,T	1,1	-inf,-inf	inf,inf	1.70203,0.53747	0.000819954	0.000887588
3	chr15:39105124:G:A	39105124	A,A	G,G	1,1	-inf,inf	inf,inf	1.83676,0.875197	0.000808757	0.000887891
3	chr15:39418532:T:A	39418532	NA,A	NA,T	NA,1	NA,-inf	NA,inf	NA,1.53781	0.000800788	0.000926258
3	chr15:39419553:T:G	39419553	NA,G	NA,T	NA,1	NA,-inf	NA,inf	NA,1.53565	0.000797639	0.000922628
3	chr15:39081893:T:C	39081893	C,C	T,T	1,1	-inf,-inf	inf,inf	0.849676,0.692644	0.000796309	0.000862591
3	chr15:39170151:A:G	39170151	NA,G	NA,A	NA,1	NA,-inf	NA,inf	NA,1.54989	0.0007945	0.000902212
3	chr15:38841815:C:T	38841815	NA,T	NA,C	NA,1	NA,-inf	NA,inf	NA,1.55959	0.000792639	0.000930559
3	chr15:38898725:G:T	38898725	NA,T	NA,G	NA,1	NA,inf	NA,inf	NA,1.64405	0.000787227	0.000904549
3	chr15:39098490:G:A	39098490	NA,A	NA,G	NA,1	NA,-inf	NA,inf	NA,1.57547	0.000784831	0.000929032
3	chr15:39158375:G:A	39158375	NA,A	NA,G	NA,1	NA,inf	NA,inf	NA,1.57623	0.000781252	0.000895945
3	chr15:39142944:C:T	39142944	T,T	C,C	1,1	-inf,inf	inf,inf	0.8961,1.76426	0.000779857	0.000857921
3	chr15:39470049:T:C	39470049	NA,C	NA,T	NA,1	NA,-inf	NA,inf	NA,1.53736	0.000776102	0.000900649
3	chr15:39070271:C:G	39070271	NA,G	NA,C	NA,1	NA,-inf	NA,inf	NA,1.48922	0.000774239	0.000865127
3	chr15:39081444:A:G	39081444	G,G	A,A	1,1	-inf,-inf	inf,inf	0.845204,0.681243	0.000770782	0.000835037
3	chr15:38812574:T:C	38812574	C,C	T,T	1,1	-inf,-inf	inf,inf	1.88133,1.32309	0.000766471	0.000935098
3	chr15:39028723:T:C	39028723	C,C	T,T	1,1	-inf,-inf	inf,inf	0.894978,0.966121	0.000758281	0.000912847
3	chr15:39039593:G:T	39039593	T,T	G,G	1,1	-inf,inf	inf,inf	0.605317,1.08732	0.000755885	0.000828784
3	chr15:38904456:C:T	38904456	NA,T	NA,C	NA,1	NA,-inf	NA,inf	NA,1.54034	0.000755728	0.000886923
3	chr15:38528768:T:C	38528768	NA,C	NA,T	NA,1	NA,-inf	NA,inf	NA,1.46746	0.000753081	0.000880927
3	chr15:39173143:G:T	39173143	T,T	G,G	1,1	-inf,inf	inf,inf	1.14266,1.41182	0.000751257	0.000816748
3	chr15:39173144:C:T	39173144	T,T	C,C	1,1	-inf,inf	inf,inf	1.14425,1.40756	0.000747766	0.000812943
3	chr15:39013567:A:G	39013567	G,NA	A,NA	1,NA	-inf,NA	inf,NA	1.13198,NA	0.000732853	0.000829703
3	chr15:38875572:C:T	38875572	NA,T	NA,C	NA,1	NA,inf	NA,inf	NA,1.49127	0.000732365	0.000850896
3	chr15:39011512:C:T	39011512	NA,T	NA,C	NA,1	NA,-inf	NA,inf	NA,1.3152	0.000729773	0.00083583
3	chr15:39063659:G:A	39063659	A,A	G,G	1,1	-inf,inf	inf,inf	0.475919,1.27276	0.000725784	0.000783439
3	chr15:39078333:T:C	39078333	C,C	T,T	1,1	-inf,-inf	inf,inf	1.77093,0.329866	0.000722418	0.000780624
3	chr15:38906556:A:G	38906556	NA,G	NA,A	NA,1	NA,inf	NA,inf	NA,1.56604	0.000719592	0.000809744
3	chr15:39035712:A:G	39035712	G,G	A,A	1,1	-inf,inf	inf,inf	0.494764,2.21971	0.000719175	0.000841197
3	chr15:38876799:C:T	38876799	NA,T	NA,C	NA,1	NA,inf	NA,inf	NA,1.52777	0.000716994	0.000834245
3	chr15:39459231:A:G	39459231	NA,G	NA,A	NA,1	NA,-inf	NA,inf	NA,1.49125	0.000715549	0.000830681
3	chr15:39131836:C:A	39131836	NA,A	NA,C	NA,1	NA,-inf	NA,inf	NA,1.43998	0.000712909	0.00079612
3	chr15:38964384:C:A	38964384	NA,A	NA,C	NA,1	NA,-inf	NA,inf	NA,1.43542	0.000711083	0.000803737
3	chr15:38578811:G:A	38578811	NA,A	NA,G	NA,1	NA,-inf	NA,inf	NA,1.45059	0.000698031	0.000818405
3	chr15:39225627:T:G	39225627	NA,G	NA,T	NA,1	NA,-inf	NA,inf	NA,1.41965	0.000691532	0.000788509
3	chr15:39295989:G:A	39295989	NA,A	NA,G	NA,1	NA,-inf	NA,inf	NA,1.49188	0.000688613	0.000824398
3	chr15:39088325:T:C	39088325	C,C	T,T	1,1	-inf,inf	inf,inf	0.82175,0.86015	0.00068849	0.00074761
3	chr15:38943156:C:A	38943156	A,A	C,C	1,1	inf,inf	inf,inf	0.806764,1.74636	0.000687039	0.000717725
3	chr15:39418243:CTG:C	39418243	NA,C	NA,CTG	NA,1	NA,-inf	NA,inf	NA,1.45092	0.00068269	0.000790066
3	chr15:38939346:C:T	38939346	NA,T	NA,C	NA,1	NA,inf	NA,inf	NA,1.56763	0.000669733	0.000771117
3	chr15:38598464:G:T	38598464	NA,T	NA,G	NA,1	NA,inf	NA,inf	NA,1.51554	0.000665631	0.000771627
3	chr15:38587859:A:G	38587859	NA,G	NA,A	NA,1	NA,inf	NA,inf	NA,1.51677	0.000665256	0.000767249
3	chr15:39136866:C:T	39136866	NA,T	NA,C	NA,1	NA,-inf	NA,inf	NA,1.40124	0.000664144	0.000742328
3	chr15:38694884:A:G	38694884	NA,G	NA,A	NA,1	NA,-inf	NA,inf	NA,1.41555	0.000655492	0.000774504
3	chr15:38936409:T:C	38936409	C,C	T,T	1,1	inf,inf	inf,inf	0.903465,1.61343	0.000650882	0.000680072
3	chr15:39143422:G:A	39143422	NA,A	NA,G	NA,1	NA,-inf	NA,inf	NA,1.38991	0.000649532	0.000726125
3	chr15:38981858:A:G	38981858	NA,G	NA,A	NA,1	NA,-inf	NA,inf	NA,1.36657	0.000647748	0.000750097
3	chr15:39104560:C:T	39104560	T,T	C,C	1,1	-inf,inf	inf,inf	1.51795,1.20357	0.000647243	0.000710133
3	chr15:39184514:A:G	39184514	NA,G	NA,A	NA,1	NA,-inf	NA,inf	NA,1.51398	0.000646539	0.000767905
3	chr15:38968319:A:C	38968319	C,NA	A,NA	1,NA	-inf,NA	inf,NA	0.77897,NA	0.000640906	0.000743905
3	chr15:39013019:A:C	39013019	NA,C	NA,A	NA,1	NA,-inf	NA,inf	NA,1.25263	0.000639449	0.000733028
3	chr15:39380258:A:T	39380258	NA,T	NA,A	NA,1	NA,-inf	NA,inf	NA,1.37753	0.000637425	0.000739066
3	chr15:39426139:C:T	39426139	NA,T	NA,C	NA,1	NA,-inf	NA,inf	NA,1.4133	0.000636443	0.000736812
3	chr15:39409092:G:A	39409092	NA,A	NA,G	NA,1	NA,-inf	NA,inf	NA,1.47789	0.000632432	0.000746755
3	chr15:39087114:C:T	39087114	NA,T	NA,C	NA,1	NA,inf	NA,inf	NA,1.56075	0.000630462	0.000735875
3	chr15:39492641:G:A	39492641	NA,A	NA,G	NA,1	NA,-inf	NA,inf	NA,1.42398	0.000624931	0.000733741
3	chr15:39341564:G:A	39341564	A,A	G,G	1,1	-inf,-inf	inf,inf	2.50017,1.51111	0.000621624	0.00127431
3	chr15:39105378:C:T	39105378	T,T	C,C	1,1	-inf,inf	inf,inf	1.77231,0.221599	0.000617457	0.000665094
3	chr15:39413731:T:A	39413731	NA,A	NA,T	NA,1	NA,-inf	NA,inf	NA,1.39288	0.000614789	0.000711759
3	chr15:39460920:C:T	39460920	NA,T	NA,C	NA,1	NA,-inf	NA,inf	NA,1.40763	0.000612682	0.000710764
3	chr15:39194738:C:G	39194738	NA,G	NA,C	NA,1	NA,inf	NA,inf	NA,1.51332	0.000611906	0.000720474
3	chr15:39078755:G:A	39078755	A,A	G,G	1,1	-inf,inf	inf,inf	1.79985,0.078862	0.000610965	0.000660271
3	chr15:39104720:A:G	39104720	G,G	A,A	1,1	-inf,inf	inf,inf	1.53312,1.05707	0.000609668	0.000669028
3	chr15:38931219:T:C	38931219	NA,C	NA,T	NA,1	NA,-inf	NA,inf	NA,1.3534	0.000603775	0.000687817
3	chr15:39377751:A:G	39377751	G,G	A,A	1,1	-inf,inf	inf,inf	1.02915,1.93935	0.000597815	0.000747725
3	chr15:39173397:T:C	39173397	NA,C	NA,T	NA,1	NA,inf	NA,inf	NA,1.35145	0.000597766	0.000688655
3	chr15:38805072:T:G	38805072	G,G	T,T	1,1	inf,inf	inf,inf	2.44177,0.586282	0.000597602	0.000758933
3	chr15:39072869:C:T	39072869	T,T	C,C	1,1	-inf,-inf	inf,inf	1.62492,0.424984	0.000592719	0.000643719
3	chr15:39421160:C:A	39421160	NA,A	NA,C	NA,1	NA,-inf	NA,inf	NA,1.37228	0.000591431	0.000684658
3	chr15:38970320:A:G	38970320	NA,G	NA,A	NA,1	NA,inf	NA,inf	NA,1.56025	0.000589987	0.000697071
3	chr15:39221610:C:T	39221610	NA,T	NA,C	NA,1	NA,inf	NA,inf	NA,1.4317	0.000583329	0.000673597
3	chr15:38799726:CAT:C	38799726	NA,C	NA,CAT	NA,1	NA,inf	NA,inf	NA,1.36537	0.000574971	0.000671312
3	chr15:39075655:T:C	39075655	C,C	T,T	1,1	-inf,-inf	inf,inf	1.66507,0.336342	0.000572698	0.000620069
3	chr15:38943970:A:T	38943970	T,T	A,A	1,1	-inf,-inf	inf,inf	1.24072,0.680134	0.000565532	0.000629816
3	chr15:38865401:A:G	38865401	NA,G	NA,A	NA,1	NA,inf	NA,inf	NA,1.39002	0.00056481	0.000653177
3	chr15:39432708:G:A	39432708	A,NA	G,NA	1,NA	inf,NA	inf,NA	2.35871,NA	0.000563795	0.00079961
3	chr15:39085433:G:A	39085433	NA,A	NA,G	NA,1	NA,-inf	NA,inf	NA,1.31731	0.000563768	0.000632083
3	chr15:38811924:G:A	38811924	A,A	G,G	1,1	-inf,-inf	inf,inf	2.16649,0.931132	0.000561857	0.000686236
3	chr15:38796670:A:G	38796670	G,G	A,A	1,1	-inf,-inf	inf,inf	2.24813,0.829325	0.000560235	0.000686307
3	chr15:39410482:TA:T	39410482	NA,T	NA,TA	NA,1	NA,-inf	NA,inf	NA,1.40745	0.000559637	0.000660509
3	chr15:38591690:C:A	38591690	NA,A	NA,C	NA,1	NA,inf	NA,inf	NA,1.37461	0.000559552	0.000653658
3	chr15:39452171:G:A	39452171	A,NA	G,NA	1,NA	inf,NA	inf,NA	2.34612,NA	0.000556841	0.000785749
3	chr15:39170173:A:G	39170173	G,G	A,A	1,1	-inf,inf	inf,inf	0.947409,1.53039	0.000554575	0.000608847
3	chr15:39058383:C:T	39058383	T,T	C,C	1,1	-inf,inf	inf,inf	0.485666,2.09408	0.000553797	0.000648339
3	chr15:38542632:C:T	38542632	NA,T	NA,C	NA,1	NA,inf	NA,inf	NA,1.36067	0.000551744	0.000644846
3	chr15:38800894:C:T	38800894	T,T	C,C	1,1	-inf,-inf	inf,inf	2.21308,0.858456	0.000549522	0.000672297
3	chr15:39174337:T:C	39174337	NA,C	NA,T	NA,1	NA,inf	NA,inf	NA,1.37392	0.000547577	0.000633403
3	chr15:38799880:T:C	38799880	C,C	T,T	1,1	-inf,-inf	inf,inf	2.17466,0.89907	0.000545146	0.000666244
3	chr15:38803333:G:A	38803333	A,A	G,G	1,1	-inf,-inf	inf,inf	2.19565,0.872893	0.000545074	0.000666456
3	chr15:39066003:C:T	39066003	T,T	C,C	1,1	-inf,inf	inf,inf	0.509424,0.99631	0.000544569	0.000587936
3	chr15:39124687:G:A	39124687	NA,A	NA,G	NA,1	NA,-inf	NA,inf	NA,1.30041	0.000540954	0.000611735
3	chr15:38817445:G:A	38817445	A,A	G,G	1,1	-inf,-inf	inf,inf	2.07841,1.00101	0.000540571	0.000657842
3	chr15:38868946:C:T	38868946	T,T	C,C	1,1	inf,-inf	inf,inf	0.824079,1.84602	0.000540179	0.000633477
3	chr15:38613158:A:G	38613158	NA,G	NA,A	NA,1	NA,-inf	NA,inf	NA,1.31649	0.000537258	0.000629674
3	chr15:38799239:G:C	38799239	C,C	G,G	1,1	-inf,-inf	inf,inf	2.16286,0.900664	0.000536267	0.000655278
3	chr15:38947334:A:G	38947334	G,NA	A,NA	1,NA	-inf,NA	inf,NA	1.02736,NA	0.00053567	0.000609835
3	chr15:39065080:C:T	39065080	NA,T	NA,C	NA,1	NA,-inf	NA,inf	NA,1.39818	0.000535328	0.000630525
3	chr15:39125275:G:A	39125275	NA,A	NA,G	NA,1	NA,-inf	NA,inf	NA,1.29377	0.000535059	0.000605154
3	chr15:39308804:T:C	39308804	NA,C	NA,T	NA,1	NA,-inf	NA,inf	NA,1.37803	0.000532876	0.000641598
3	chr15:38783420:C:T	38783420	T,T	C,C	1,1	-inf,-inf	inf,inf	2.24338,0.799432	0.00053235	0.000653363
3	chr15:38781141:C:T	38781141	NA,T	NA,C	NA,1	NA,inf	NA,inf	NA,1.30615	0.000528832	0.000616445
3	chr15:38808539:G:A	38808539	A,A	G,G	1,1	-inf,-inf	inf,inf	2.14276,0.921526	0.000528164	0.000645211
3	chr15:39123715:G:A	39123715	NA,A	NA,G	NA,1	NA,-inf	NA,inf	NA,1.28466	0.000525724	0.000594674
3	chr15:38883205:G:C	38883205	C,C	G,G	1,1	inf,-inf	inf,inf	1.12813,1.69229	0.000512303	0.000605672
3	chr15:38953834:A:T	38953834	NA,T	NA,A	NA,1	NA,-inf	NA,inf	NA,1.24989	0.000511805	0.000577261
3	chr15:39127343:T:C	39127343	NA,C	NA,T	NA,1	NA,inf	NA,inf	NA,1.33849	0.000510922	0.000589405
3	chr15:39170710:CCT:C	39170710	NA,C	NA,CCT	NA,1	NA,inf	NA,inf	NA,1.32842	0.000509901	0.000586818
3	chr15:38797664:G:C	38797664	C,C	G,G	1,1	-inf,-inf	inf,inf	2.20439,0.814971	0.000509471	0.000623676
3	chr15:39362116:G:A	39362116	NA,A	NA,G	NA,1	NA,inf	NA,inf	NA,1.55012	0.000508673	0.000629261
3	chr15:39068670:G:T	39068670	NA,T	NA,G	NA,1	NA,-inf	NA,inf	NA,1.36818	0.000508202	0.000598565
3	chr15:39138664:C:T	39138664	NA,T	NA,C	NA,1	NA,inf	NA,inf	NA,1.32467	0.000507868	0.000583461
3	chr15:38799211:G:A	38799211	A,A	G,G	1,1	-inf,-inf	inf,inf	2.14116,0.889209	0.000507301	0.000619806
3	chr15:38624781:T:C	38624781	C,C	T,T	1,1	inf,inf	inf,inf	1.0089,1.97141	0.000507214	0.000639892
3	chr15:39375000:A:G	39375000	G,G	A,A	1,1	-inf,inf	inf,inf	0.753128,2.12809	0.000506421	0.000637607
3	chr15:38593845:C:T	38593845	NA,T	NA,C	NA,1	NA,inf	NA,inf	NA,1.35479	0.00050364	0.000582707
3	chr15:39127708:A:G	39127708	NA,G	NA,A	NA,1	NA,inf	NA,inf	NA,1.33001	0.00050336	0.00058072
3	chr15:39078676:A:G	39078676	G,G	A,A	1,1	-inf,-inf	inf,inf	1.69728,0.0976534	0.000502937	0.000544866
3	chr15:38720701:G:T	38720701	NA,T	NA,G	NA,1	NA,-inf	NA,inf	NA,1.26368	0.000502709	0.000592782
3	chr15:39087728:T:A	39087728	NA,A	NA,T	NA,1	NA,-inf	NA,inf	NA,1.24459	0.000501232	0.000560708
3	chr15:38906223:A:G	38906223	G,G	A,A	1,1	inf,inf	inf,inf	0.593347,2.05835	0.000500832	0.000545586
3	chr15:38579244:G:A	38579244	NA,A	NA,G	NA,1	NA,inf	NA,inf	NA,1.32639	0.000500803	0.000582236
3	chr15:38591643:G:A	38591643	NA,A	NA,G	NA,1	NA,inf	NA,inf	NA,1.31205	0.000500681	0.000584966
3	chr15:38904249:T:A	38904249	NA,A	NA,T	NA,1	NA,-inf	NA,inf	NA,1.31422	0.000499939	0.000587266
3	chr15:38920941:G:A	38920941	A,A	G,G	1,1	inf,inf	inf,inf	0.778576,2.03739	0.000499778	0.000539405
3	chr15:39404746:C:T	39404746	NA,T	NA,C	NA,1	NA,-inf	NA,inf	NA,1.34833	0.00049966	0.000590625
3	chr15:38695118:AAGGATTCT:A	38695118	NA,A	NA,AAGGATTCT	NA,1	NA,-inf	NA,inf	NA,1.2782	0.000498901	0.000589921
3	chr15:38951474:A:C	38951474	NA,C	NA,A	NA,1	NA,inf	NA,inf	NA,1.37357	0.000498869	0.000576458
3	chr15:39079144:T:G	39079144	G,G	T,T	1,1	-inf,-inf	inf,inf	1.64548,0.230021	0.000498125	0.000540383
3	chr15:39037718:T:C	39037718	C,C	T,T	1,1	-inf,inf	inf,inf	0.497996,2.02684	0.000497827	0.000584308
3	chr15:39159971:T:C	39159971	NA,C	NA,T	NA,1	NA,-inf	NA,inf	NA,1.24344	0.000496788	0.00055971
3	chr15:39327199:G:A	39327199	NA,A	NA,G	NA,1	NA,inf	NA,inf	NA,1.5743	0.000494858	0.000623627
3	chr15:39176268:T:C	39176268	C,C	T,T	1,1	-inf,inf	inf,inf	1.16415,0.658192	0.000494092	0.000523287
3	chr15:38868810:C:T	38868810	T,T	C,C	1,1	inf,-inf	inf,inf	0.833157,1.7889	0.00049347	0.000578261
3	chr15:39090745:T:C	39090745	C,C	T,T	1,1	-inf,inf	inf,inf	0.649769,1.12924	0.000490317	0.000547258
3	chr15:38670076:A:T	38670076	T,NA	A,NA	1,NA	inf,NA	inf,NA	1.38629,NA	0.000487878	0.000565744
3	chr15:38820757:A:G	38820757	NA,G	NA,A	NA,1	NA,-inf	NA,inf	NA,1.2532	0.000485949	0.000575389
3	chr15:39036947:C:T	39036947	T,T	C,C	1,1	inf,inf	inf,inf	2.47869,0.677097	0.000485603	0.000684792
3	chr15:39089584:T:C	39089584	C,C	T,T	1,1	-inf,-inf	inf,inf	0.881266,1.62548	0.000483195	0.000550866
3	chr15:39225054:C:A	39225054	A,NA	C,NA	1,NA	inf,NA	inf,NA	1.80434,NA	0.000481294	0.000629196
3	chr15:39127233:G:A	39127233	NA,A	NA,G	NA,1	NA,inf	NA,inf	NA,1.30046	0.000478015	0.000551603
3	chr15:39021979:C:T	39021979	NA,T	NA,C	NA,1	NA,-inf	NA,inf	NA,1.2035	0.000475273	0.000551283
3	chr15:39090993:G:A	39090993	A,A	G,G	1,1	-inf,inf	inf,inf	1.4411,0.655973	0.000474019	0.000511608
3	chr15:38833411:T:A	38833411	NA,A	NA,T	NA,1	NA,inf	NA,inf	NA,1.27064	0.000473438	0.000558763
3	chr15:39489740:A:G	39489740	G,NA	A,NA	1,NA	inf,NA	inf,NA	2.28391,NA	0.000473026	0.000683114
3	chr15:38918093:T:A	38918093	A,A	T,T	1,1	-inf,inf	inf,inf	0.240206,2.0379	0.000472281	0.000505648
3	chr15:39155030:C:T	39155030	NA,T	NA,C	NA,1	NA,-inf	NA,inf	NA,1.2158	0.000472126	0.000532194
3	chr15:39086100:T:C	39086100	C,C	T,T	1,1	-inf,inf	inf,inf	0.803024,0.593434	0.000472034	0.00051559
3	chr15:38801599:G:A	38801599	A,A	G,G	1,1	-inf,-inf	inf,inf	2.14915,0.827067	0.000466465	0.00057037
3	chr15:38705481:A:G	38705481	NA,G	NA,A	NA,1	NA,-inf	NA,inf	NA,1.23727	0.000465918	0.000550542
3	chr15:39216717:C:T	39216717	NA,T	NA,C	NA,1	NA,inf	NA,inf	NA,1.39419	0.000464485	0.000533198
3	chr15:38883866:T:C	38883866	NA,C	NA,T	NA,1	NA,inf	NA,inf	NA,1.24998	0.000461447	0.000530284
3	chr15:38680916:G:A	38680916	NA,A	NA,G	NA,1	NA,inf	NA,inf	NA,1.19985	0.000461348	0.000543969
3	chr15:38788130:G:T	38788130	T,T	G,G	1,1	-inf,-inf	inf,inf	2.2274,0.734994	0.000461192	0.000566059
3	chr15:39049927:T:C	39049927	C,C	T,T	1,1	inf,inf	inf,inf	0.54833,0.755862	0.000461092	0.00050231
3	chr15:39484975:C:T	39484975	NA,T	NA,C	NA,1	NA,inf	NA,inf	NA,1.22744	0.000460849	0.000545679
3	chr15:39138261:A:G	39138261	NA,G	NA,A	NA,1	NA,inf	NA,inf	NA,1.26728	0.000459184	0.000527885
3	chr15:39223191:G:T	39223191	NA,T	NA,G	NA,1	NA,inf	NA,inf	NA,1.33006	0.000457785	0.000537793
3	chr15:39290526:C:A	39290526	NA,A	NA,C	NA,1	NA,inf	NA,inf	NA,1.25865	0.000457711	0.000533607
3	chr15:38502168:A:G	38502168	NA,G	NA,A	NA,1	NA,-inf	NA,inf	NA,1.2197	0.000457234	0.000535345
3	chr15:38790047:G:A	38790047	NA,A	NA,G	NA,1	NA,inf	NA,inf	NA,1.24481	0.000454945	0.000532038
3	chr15:39409814:C:A	39409814	NA,A	NA,C	NA,1	NA,-inf	NA,inf	NA,1.28366	0.000452497	0.000533729
3	chr15:39331459:G:T	39331459	NA,T	NA,G	NA,1	NA,-inf	NA,inf	NA,1.27506	0.000452004	0.000540829
3	chr15:38950122:CAT:C	38950122	NA,C	NA,CAT	NA,1	NA,inf	NA,inf	NA,1.30924	0.000449468	0.000520075
3	chr15:39176496:T:C	39176496	NA,C	NA,T	NA,1	NA,inf	NA,inf	NA,1.26002	0.000449127	0.000519729
3	chr15:39484963:T:C	39484963	NA,C	NA,T	NA,1	NA,inf	NA,inf	NA,1.21225	0.000448551	0.00053108
3	chr15:38871237:C:T	38871237	T,T	C,C	1,1	inf,-inf	inf,inf	0.833363,1.71653	0.000445576	0.000526143
3	chr15:39375161:A:G	39375161	G,G	A,A	1,1	-inf,inf	inf,inf	0.766816,2.04129	0.000444029	0.000558766
3	chr15:39117975:A:G	39117975	NA,G	NA,A	NA,1	NA,-inf	NA,inf	NA,1.18058	0.000443905	0.000497743
3	chr15:39181688:A:G	39181688	NA,G	NA,A	NA,1	NA,-inf	NA,inf	NA,1.29437	0.000440984	0.000521326
3	chr15:38813746:G:A	38813746	A,A	G,G	1,1	-inf,-inf	inf,inf	2.0347,0.926565	0.000440664	0.00053705
3	chr15:38789580:G:A	38789580	A,A	G,G	1,1	-inf,-inf	inf,inf	2.16002,0.783039	0.000440036	0.000538635
3	chr15:39018853:A:G	39018853	NA,G	NA,A	NA,1	NA,-inf	NA,inf	NA,1.15998	0.000439897	0.000510391
3	chr15:38812597:C:T	38812597	T,T	C,C	1,1	-inf,-inf	inf,inf	1.90938,1.01058	0.000438885	0.00053493
3	chr15:38706849:G:C	38706849	NA,C	NA,G	NA,1	NA,-inf	NA,inf	NA,1.18523	0.000438014	0.000513589
3	chr15:38635088:C:T	38635088	NA,T	NA,C	NA,1	NA,-inf	NA,inf	NA,1.20871	0.000437931	0.000514612
3	chr15:38701347:A:G	38701347	NA,G	NA,A	NA,1	NA,-inf	NA,inf	NA,1.18192	0.000437102	0.000512093
3	chr15:38770478:G:A	38770478	A,A	G,G	1,1	-inf,-inf	inf,inf	2.16682,0.770949	0.000437022	0.000534809
3	chr15:39048546:C:T	39048546	T,NA	C,NA	1,NA	inf,NA	inf,NA	1.88016,NA	0.000436729	0.000563359
3	chr15:39413380:A:G	39413380	NA,G	NA,A	NA,1	NA,-inf	NA,inf	NA,1.20222	0.000436705	0.000506252
3	chr15:39157304:C:T	39157304	NA,T	NA,C	NA,1	NA,-inf	NA,inf	NA,1.27719	0.000435501	0.00051434
3	chr15:39083456:T:C	39083456	C,C	T,T	1,1	-inf,inf	inf,inf	0.759021,0.610746	0.000435178	0.000474996
3	chr15:39082164:C:A	39082164	A,A	C,C	1,1	-inf,inf	inf,inf	1.64829,0.0812405	0.000432298	0.000468341
3	chr15:39204394:C:T	39204394	NA,T	NA,C	NA,1	NA,inf	NA,inf	NA,1.2224	0.000430636	0.000501155
3	chr15:38594625:G:A	38594625	NA,A	NA,G	NA,1	NA,inf	NA,inf	NA,1.25889	0.000429714	0.000499561
3	chr15:38964955:A:G	38964955	NA,G	NA,A	NA,1	NA,-inf	NA,inf	NA,1.15738	0.000429612	0.000486444
3	chr15:38821855:A:G	38821855	NA,G	NA,A	NA,1	NA,-inf	NA,inf	NA,1.16522	0.000428844	0.000510052
3	chr15:39223452:C:A	39223452	NA,A	NA,C	NA,1	NA,inf	NA,inf	NA,1.29002	0.00042754	0.000502282
3	chr15:39065010:T:A	39065010	A,A	T,T	1,1	-inf,-inf	inf,inf	1.55557,0.292664	0.000426947	0.000464188
3	chr15:38603988:G:A	38603988	NA,A	NA,G	NA,1	NA,inf	NA,inf	NA,1.20396	0.000423127	0.00049492
3	chr15:38813752:A:G	38813752	G,G	A,A	1,1	-inf,-inf	inf,inf	2.01649,0.919609	0.000422871	0.000515115
3	chr15:39371028:A:G	39371028	G,G	A,A	1,1	-inf,inf	inf,inf	0.699239,2.07166	0.000422709	0.000532079
3	chr15:39363374:T:G	39363374	G,G	T,T	1,1	-inf,inf	inf,inf	0.75501,2.04682	0.000422166	0.000535525
3	chr15:39147929:G:A	39147929	NA,A	NA,G	NA,1	NA,inf	NA,inf	NA,1.21955	0.000419588	0.000483133
3	chr15:39408477:C:T	39408477	NA,T	NA,C	NA,1	NA,-inf	NA,inf	NA,1.24105	0.000417716	0.000493164
3	chr15:39363719:C:T	39363719	T,NA	C,NA	1,NA	-inf,NA	inf,NA	1.84861,NA	0.000416173	0.000577612
3	chr15:39115648:C:A	39115648	A,A	C,C	1,1	-inf,inf	inf,inf	1.23627,0.962407	0.000415018	0.000452622
3	chr15:39359674:T:C	39359674	C,C	T,T	1,1	-inf,inf	inf,inf	0.779169,2.01311	0.000413994	0.000525346
3	chr15:39071051:C:T	39071051	NA,T	NA,C	NA,1	NA,inf	NA,inf	NA,1.30616	0.000413059	0.000488969
3	chr15:38817644:T:C	38817644	C,C	T,T	1,1	-inf,-inf	inf,inf	2.00203,0.890617	0.000409466	0.000495605
3	chr15:39084799:G:C	39084799	C,C	G,G	1,1	-inf,-inf	inf,inf	1.58816,0.331658	0.000409065	0.000444433
3	chr15:39405568:GA:G	39405568	NA,G	NA,GA	NA,1	NA,-inf	NA,inf	NA,1.23018	0.000407497	0.000481537
3	chr15:38879962:G:A	38879962	NA,A	NA,G	NA,1	NA,inf	NA,inf	NA,1.21476	0.000406722	0.000475014
3	chr15:39129679:G:A	39129679	NA,A	NA,G	NA,1	NA,inf	NA,inf	NA,1.20536	0.000406524	0.000468591
3	chr15:38970221:T:A	38970221	NA,A	NA,T	NA,1	NA,-inf	NA,inf	NA,1.12552	0.000405555	0.000461077
3	chr15:39092226:T:G	39092226	NA,G	NA,T	NA,1	NA,inf	NA,inf	NA,1.28311	0.000403028	0.000477962
3	chr15:39258188:C:T	39258188	T,NA	C,NA	1,NA	inf,NA	inf,NA	2.27728,NA	0.000402777	0.000610986
3	chr15:39346194:C:G	39346194	G,G	C,C	1,1	-inf,-inf	inf,inf	2.29421,1.41495	0.000402007	0.000774204
3	chr15:39435494:C:T	39435494	NA,T	NA,C	NA,1	NA,-inf	NA,inf	NA,1.1697	0.000401142	0.000472754
3	chr15:39345029:G:C	39345029	C,C	G,G	1,1	-inf,-inf	inf,inf	2.3938,1.34198	0.000400935	0.000799107
3	chr15:38865486:C:T	38865486	T,T	C,C	1,1	inf,-inf	inf,inf	0.925347,1.66421	0.000400565	0.000480598
3	chr15:38784370:G:A	38784370	A,A	G,G	1,1	-inf,-inf	inf,inf	2.09681,0.79251	0.000400206	0.000489116
3	chr15:39209529:TTA:T	39209529	NA,T	NA,TTA	NA,1	NA,-inf	NA,inf	NA,1.21702	0.000396805	0.000468843
3	chr15:38794191:T:C	38794191	C,C	T,T	1,1	-inf,-inf	inf,inf	2.02241,0.867674	0.000396626	0.000483328
3	chr15:39144366:TAG:T	39144366	NA,T	NA,TAG	NA,1	NA,inf	NA,inf	NA,1.18673	0.000396383	0.000456589
3	chr15:39101880:T:C	39101880	C,C	T,T	1,1	-inf,inf	inf,inf	0.930258,1.727	0.000395752	0.000462897
3	chr15:39373801:A:G	39373801	G,G	A,A	1,1	-inf,inf	inf,inf	0.666679,2.06385	0.000390855	0.000492267
3	chr15:39012138:T:G	39012138	NA,G	NA,T	NA,1	NA,inf	NA,inf	NA,1.34709	0.000390204	0.00045173
3	chr15:38767235:C:A	38767235	A,A	C,C	1,1	-inf,-inf	inf,inf	2.08147,0.804708	0.000389033	0.000476296
3	chr15:38817069:A:G	38817069	G,G	A,A	1,1	-inf,-inf	inf,inf	1.96464,0.917782	0.0003881	0.000471666
3	chr15:38976711:A:T	38976711	T,T	A,A	1,1	inf,inf	inf,inf	2.36783,0.646736	0.000386857	0.000454522
3	chr15:38759008:A:T	38759008	NA,T	NA,A	NA,1	NA,inf	NA,inf	NA,1.15141	0.000385635	0.000452091
3	chr15:39129431:T:C	39129431	C,C	T,T	1,1	-inf,inf	inf,inf	1.20063,1.13778	0.000385141	0.000433116
3	chr15:39455366:G:A	39455366	NA,A	NA,G	NA,1	NA,-inf	NA,inf	NA,1.14323	0.000383582	0.00044594
3	chr15:38914891:T:A	38914891	NA,A	NA,T	NA,1	NA,inf	NA,inf	NA,1.20011	0.000381543	0.000432715
3	chr15:39224367:C:A	39224367	NA,A	NA,C	NA,1	NA,inf	NA,inf	NA,1.21624	0.000380042	0.000446111
3	chr15:39071288:T:C	39071288	NA,C	NA,T	NA,1	NA,inf	NA,inf	NA,1.25808	0.000379899	0.000451052
3	chr15:39090756:G:A	39090756	NA,A	NA,G	NA,1	NA,-inf	NA,inf	NA,1.12785	0.000379289	0.000445683
3	chr15:39009084:G:A	39009084	A,A	G,G	1,1	-inf,-inf	inf,inf	0.467317,1.04856	0.000378897	0.000438534
3	chr15:39376655:G:A	39376655	A,A	G,G	1,1	-inf,inf	inf,inf	0.785678,1.92446	0.000377728	0.000472383
3	chr15:38720453:G:A	38720453	NA,A	NA,G	NA,1	NA,inf	NA,inf	NA,1.11331	0.000377421	0.000440096
3	chr15:38606375:A:G	38606375	NA,G	NA,A	NA,1	NA,inf	NA,inf	NA,1.17973	0.000373006	0.000434184
3	chr15:39424116:A:G	39424116	G,G	A,A	1,1	inf,inf	inf,inf	1.26327,1.03761	0.000372754	0.0004292
3	chr15:38818051:A:G	38818051	NA,G	NA,A	NA,1	NA,-inf	NA,inf	NA,1.08455	0.000372591	0.000437675
3	chr15:39012930:A:T	39012930	NA,T	NA,A	NA,1	NA,-inf	NA,inf	NA,1.30551	0.000372432	0.000433786
3	chr15:39091775:C:T	39091775	T,T	C,C	1,1	-inf,inf	inf,inf	1.31991,0.674804	0.000372206	0.000402769
3	chr15:39253848:A:C	39253848	NA,C	NA,A	NA,1	NA,inf	NA,inf	NA,1.13905	0.000371478	0.00042706
3	chr15:39348857:G:A	39348857	A,A	G,G	1,1	-inf,-inf	inf,inf	2.44848,1.26532	0.000369908	0.00075469
3	chr15:39108003:C:T	39108003	T,T	C,C	1,1	-inf,inf	inf,inf	1.13757,0.99371	0.000368984	0.000403644
3	chr15:39143661:A:G	39143661	NA,G	NA,A	NA,1	NA,inf	NA,inf	NA,1.14389	0.000368305	0.000424457
3	chr15:39132351:C:G	39132351	NA,G	NA,C	NA,1	NA,inf	NA,inf	NA,1.15401	0.000367744	0.000425335
3	chr15:38553422:G:A	38553422	NA,A	NA,G	NA,1	NA,inf	NA,inf	NA,1.12242	0.000367039	0.00042948
3	chr15:39042186:G:A	39042186	A,A	G,G	1,1	-inf,inf	inf,inf	0.719487,0.163289	0.000365835	0.000404073
3	chr15:38605360:T:C	38605360	NA,C	NA,T	NA,1	NA,inf	NA,inf	NA,1.16809	0.000363576	0.000422675
3	chr15:38584644:G:A	38584644	NA,A	NA,G	NA,1	NA,inf	NA,inf	NA,1.18896	0.000361741	0.000421825
3	chr15:38508336:A:G	38508336	NA,G	NA,A	NA,1	NA,-inf	NA,inf	NA,1.10313	0.000361534	0.000426499
3	chr15:38925592:G:A	38925592	NA,A	NA,G	NA,1	NA,-inf	NA,inf	NA,1.09421	0.000361085	0.000413777
3	chr15:38925789:G:A	38925789	NA,A	NA,G	NA,1	NA,-inf	NA,inf	NA,1.09421	0.000361085	0.000413777
3	chr15:39221713:G:T	39221713	NA,T	NA,G	NA,1	NA,inf	NA,inf	NA,1.15323	0.000359604	0.000416483
3	chr15:39078547:A:G	39078547	NA,G	NA,A	NA,1	NA,inf	NA,inf	NA,1.22077	0.000358867	0.000424608
3	chr15:39437862:C:T	39437862	T,T	C,C	1,1	inf,inf	inf,inf	1.11751,1.22408	0.000357979	0.000410413
3	chr15:38506021:T:C	38506021	NA,C	NA,T	NA,1	NA,-inf	NA,inf	NA,1.09621	0.000357346	0.000421553
3	chr15:39077078:G:C	39077078	NA,C	NA,G	NA,1	NA,inf	NA,inf	NA,1.21749	0.000356986	0.00042244
3	chr15:39363421:A:G	39363421	G,G	A,A	1,1	-inf,inf	inf,inf	1.01105,1.67684	0.00035464	0.000449094
3	chr15:39151362:T:A	39151362	A,A	T,T	1,1	-inf,inf	inf,inf	1.2458,1.10552	0.000354158	0.000396672
3	chr15:38880441:T:C	38880441	C,C	T,T	1,1	inf,-inf	inf,inf	1.28342,1.36562	0.000353963	0.000419036
3	chr15:38925422:T:C	38925422	NA,C	NA,T	NA,1	NA,-inf	NA,inf	NA,1.08033	0.000352412	0.00040393
3	chr15:39084300:T:C	39084300	C,C	T,T	1,1	-inf,-inf	inf,inf	0.88331,0.000899447	0.000351501	0.000383138
3	chr15:38958370:T:G	38958370	NA,G	NA,T	NA,1	NA,-inf	NA,inf	NA,1.85764	0.000349297	0.000407125
3	chr15:39131271:C:G	39131271	NA,G	NA,C	NA,1	NA,-inf	NA,inf	NA,1.14004	0.000349043	0.00041315
3	chr15:38570533:G:T	38570533	T,NA	G,NA	1,NA	inf,NA	inf,NA	1.23607,NA	0.000348908	0.000404269
3	chr15:39450776:G:A	39450776	A,A	G,G	1,1	inf,inf	inf,inf	1.5243,0.63354	0.000346476	0.000390327
3	chr15:39376512:A:G	39376512	G,G	A,A	1,1	-inf,inf	inf,inf	0.800762,1.85956	0.000346408	0.000433132
3	chr15:39333832:G:A	39333832	NA,A	NA,G	NA,1	NA,-inf	NA,inf	NA,1.11883	0.000345317	0.000412542
3	chr15:38923590:A:G	38923590	NA,G	NA,A	NA,1	NA,-inf	NA,inf	NA,1.06483	0.000345127	0.000395534
3	chr15:38603235:G:A	38603235	NA,A	NA,G	NA,1	NA,inf	NA,inf	NA,1.11962	0.000344375	0.000400728
3	chr15:39328932:A:G	39328932	NA,G	NA,A	NA,1	NA,inf	NA,inf	NA,1.42204	0.00034421	0.000437712
3	chr15:38581315:T:A	38581315	NA,A	NA,T	NA,1	NA,inf	NA,inf	NA,1.15828	0.000344152	0.000401077
3	chr15:39420091:T:C	39420091	NA,C	NA,T	NA,1	NA,-inf	NA,inf	NA,1.10112	0.000343806	0.00040928
3	chr15:39444271:T:G	39444271	NA,G	NA,T	NA,1	NA,inf	NA,inf	NA,1.0975	0.000343681	0.000405682
3	chr15:38791279:T:G	38791279	G,G	T,T	1,1	-inf,-inf	inf,inf	2.00923,0.783967	0.000343495	0.000419149
3	chr15:39054923:A:G	39054923	G,G	A,A	1,1	-inf,inf	inf,inf	0.706787,0.080898	0.000341964	0.000377627
3	chr15:39039139:G:A	39039139	A,NA	G,NA	1,NA	inf,NA	inf,NA	1.57262,NA	0.000340968	0.00043968
3	chr15:38704781:T:G	38704781	NA,G	NA,T	NA,1	NA,inf	NA,inf	NA,1.07642	0.000339527	0.000397674
3	chr15:38605975:A:G	38605975	NA,G	NA,A	NA,1	NA,inf	NA,inf	NA,1.13045	0.000338402	0.000393994
3	chr15:38764349:A:T	38764349	T,T	A,A	1,1	-inf,-inf	inf,inf	2.02008,0.774494	0.000337788	0.000412344
3	chr15:39480926:G:A	39480926	A,A	G,G	1,1	inf,-inf	inf,inf	1.78534,0.0134992	0.000337613	0.000380324
3	chr15:39160109:A:T	39160109	T,T	A,A	1,1	-inf,inf	inf,inf	0.824687,1.47323	0.000336766	0.000372492
3	chr15:39149775:A:G	39149775	NA,G	NA,A	NA,1	NA,-inf	NA,inf	NA,1.11153	0.000336435	0.000395209
3	chr15:39020462:T:A	39020462	NA,A	NA,T	NA,1	NA,-inf	NA,inf	NA,1.00996	0.000336296	0.000381427
3	chr15:38702412:G:T	38702412	NA,T	NA,G	NA,1	NA,-inf	NA,inf	NA,1.04984	0.000336277	0.000396985
3	chr15:38923031:G:T	38923031	NA,T	NA,G	NA,1	NA,inf	NA,inf	NA,1.0759	0.000336105	0.000384746
3	chr15:38900166:G:A	38900166	A,A	G,G	1,1	inf,inf	inf,inf	0.341573,2.01618	0.000335262	0.000382931
3	chr15:39194924:G:A	39194924	NA,A	NA,G	NA,1	NA,inf	NA,inf	NA,1.09264	0.000334974	0.000385834
3	chr15:38497571:C:T	38497571	NA,T	NA,C	NA,1	NA,-inf	NA,inf	NA,1.05926	0.000334642	0.000393667
3	chr15:39139855:T:C	39139855	C,C	T,T	1,1	-inf,inf	inf,inf	1.13905,1.07635	0.000334253	0.00037598
3	chr15:39182928:C:G	39182928	NA,G	NA,C	NA,1	NA,inf	NA,inf	NA,1.19457	0.00033424	0.00038902
3	chr15:38599884:C:T	38599884	NA,T	NA,C	NA,1	NA,inf	NA,inf	NA,1.10707	0.000333883	0.000387201
3	chr15:38572653:T:C	38572653	NA,C	NA,T	NA,1	NA,-inf	NA,inf	NA,1.02901	0.000333092	0.00039099
3	chr15:38546430:G:A	38546430	NA,A	NA,G	NA,1	NA,inf	NA,inf	NA,1.05138	0.000332698	0.000388147
3	chr15:38736273:A:G	38736273	NA,G	NA,A	NA,1	NA,-inf	NA,inf	NA,1.03932	0.000331416	0.000388956
3	chr15:38554507:G:A	38554507	A,NA	G,NA	1,NA	inf,NA	inf,NA	1.29787,NA	0.000331357	0.000388783
3	chr15:39082925:C:T	39082925	NA,T	NA,C	NA,1	NA,inf	NA,inf	NA,1.17389	0.000331199	0.000391462
3	chr15:39302364:T:A	39302364	NA,A	NA,T	NA,1	NA,-inf	NA,inf	NA,1.04035	0.000330342	0.000390121
3	chr15:38867935:G:A	38867935	NA,A	NA,G	NA,1	NA,-inf	NA,inf	NA,1.01747	0.000328426	0.000386591
3	chr15:39085685:T:C	39085685	NA,C	NA,T	NA,1	NA,inf	NA,inf	NA,1.165	0.00032782	0.000387705
3	chr15:39419920:C:T	39419920	NA,T	NA,C	NA,1	NA,inf	NA,inf	NA,1.06559	0.000327389	0.000386342
3	chr15:39428399:G:C	39428399	C,C	G,G	1,1	inf,inf	inf,inf	1.22519,1.00534	0.000326959	0.000376694
3	chr15:39085745:T:C	39085745	NA,C	NA,T	NA,1	NA,inf	NA,inf	NA,1.16265	0.000326566	0.000386216
3	chr15:38581240:A:G	38581240	NA,G	NA,A	NA,1	NA,inf	NA,inf	NA,1.1262	0.000326484	0.000380529
3	chr15:38925132:T:C	38925132	NA,C	NA,T	NA,1	NA,inf	NA,inf	NA,1.08384	0.000326024	0.000376827
3	chr15:39086868:A:G	39086868	G,G	A,A	1,1	-inf,inf	inf,inf	1.58513,0.138151	0.000325401	0.00035402
3	chr15:38697735:G:A	38697735	NA,A	NA,G	NA,1	NA,inf	NA,inf	NA,1.04511	0.000325212	0.000380047
3	chr15:38543028:T:C	38543028	C,NA	T,NA	1,NA	-inf,NA	inf,NA	1.3814,NA	0.000325194	0.000386809
3	chr15:38945794:T:G	38945794	G,G	T,T	1,1	-inf,-inf	inf,inf	0.515294,1.77047	0.00032315	0.000367989
3	chr15:38797052:A:C	38797052	C,C	A,A	1,1	inf,inf	inf,inf	1.11822,1.18137	0.000320067	0.000371026
3	chr15:39222553:A:C	39222553	NA,C	NA,A	NA,1	NA,-inf	NA,inf	NA,1.01792	0.000319982	0.000380828
3	chr15:38920894:A:C	38920894	NA,C	NA,A	NA,1	NA,-inf	NA,inf	NA,0.994827	0.000319719	0.000377884
3	chr15:38715638:A:G	38715638	NA,G	NA,A	NA,1	NA,inf	NA,inf	NA,1.06708	0.000318494	0.000372248
3	chr15:38731052:T:C	38731052	NA,C	NA,T	NA,1	NA,-inf	NA,inf	NA,1.02336	0.000318439	0.000373827
3	chr15:39038590:G:A	39038590	A,A	G,G	1,1	-inf,inf	inf,inf	0.600455,0.400521	0.000317601	0.000349864
3	chr15:39398338:G:A	39398338	NA,A	NA,G	NA,1	NA,-inf	NA,inf	NA,1.00783	0.000317506	0.000369684
3	chr15:38792069:C:A	38792069	A,A	C,C	1,1	-inf,-inf	inf,inf	1.93921,0.815954	0.000317458	0.000386599
3	chr15:39376128:G:A	39376128	A,A	G,G	1,1	-inf,inf	inf,inf	0.775586,1.83316	0.000316999	0.000396047
3	chr15:39037973:T:C	39037973	C,C	T,T	1,1	-inf,inf	inf,inf	0.654003,0.199108	0.000316526	0.000348937
3	chr15:38598589:T:C	38598589	NA,C	NA,T	NA,1	NA,inf	NA,inf	NA,1.0605	0.000316246	0.000369886
3	chr15:39338261:G:A	39338261	NA,A	NA,G	NA,1	NA,inf	NA,inf	NA,1.35931	0.000315778	0.000400593
3	chr15:39100613:G:A	39100613	NA,A	NA,G	NA,1	NA,inf	NA,inf	NA,1.02663	0.000311848	0.000362121
3	chr15:39105786:C:T	39105786	T,T	C,C	1,1	-inf,inf	inf,inf	1.44515,0.278855	0.000311278	0.00033697
3	chr15:39347002:T:C	39347002	C,C	T,T	1,1	-inf,-inf	inf,inf	2.28886,1.27541	0.000311111	0.000601424
3	chr15:39081422:A:G	39081422	G,G	A,A	1,1	-inf,inf	inf,inf	0.801887,0.119002	0.000310928	0.000339408
3	chr15:38503431:A:G	38503431	G,NA	A,NA	1,NA	-inf,NA	inf,NA	1.34325,NA	0.000310363	0.000366116
3	chr15:39166049:A:G	39166049	NA,G	NA,A	NA,1	NA,inf	NA,inf	NA,1.01389	0.000310291	0.000357824
3	chr15:39216621:C:T	39216621	T,T	C,C	1,1	-inf,inf	inf,inf	1.08682,0.991528	0.000309784	0.000339503
3	chr15:39479578:C:T	39479578	NA,T	NA,C	NA,1	NA,-inf	NA,inf	NA,1.01419	0.000309555	0.000364206
3	chr15:39364021:A:C	39364021	C,C	A,A	1,1	-inf,inf	inf,inf	4.50584,1.0935	0.000309293	0.0124731
3	chr15:38883381:T:TA	38883381	TA,TA	T,T	1,1	inf,-inf	inf,inf	0.991607,1.52998	0.000308307	0.000364036
3	chr15:38822691:T:C	38822691	NA,C	NA,T	NA,1	NA,-inf	NA,inf	NA,0.992684	0.000306878	0.000353917
3	chr15:38546278:C:T	38546278	T,NA	C,NA	1,NA	-inf,NA	inf,NA	1.34433,NA	0.000306821	0.000364828
3	chr15:39101514:T:C	39101514	NA,C	NA,T	NA,1	NA,inf	NA,inf	NA,1.10153	0.000306404	0.000362024
3	chr15:38715524:A:G	38715524	NA,G	NA,A	NA,1	NA,inf	NA,inf	NA,1.04153	0.000306323	0.000357979
3	chr15:39375720:G:A	39375720	A,A	G,G	1,1	-inf,inf	inf,inf	0.752195,1.84237	0.000306015	0.000383549
3	chr15:39304982:C:T	39304982	NA,T	NA,C	NA,1	NA,-inf	NA,inf	NA,0.994117	0.000305631	0.000360675
3	chr15:39349137:C:T	39349137	T,T	C,C	1,1	-inf,-inf	inf,inf	2.39101,1.19392	0.000305399	0.0006124
3	chr15:38845757:A:T	38845757	NA,T	NA,A	NA,1	NA,-inf	NA,inf	NA,0.978107	0.000305127	0.000359675
3	chr15:38756017:C:T	38756017	NA,T	NA,C	NA,1	NA,-inf	NA,inf	NA,0.987141	0.000304099	0.000357081
3	chr15:39172298:T:G	39172298	NA,G	NA,T	NA,1	NA,inf	NA,inf	NA,1.01534	0.000303744	0.000350464
3	chr15:39420301:G:A	39420301	NA,A	NA,G	NA,1	NA,inf	NA,inf	NA,1.02038	0.000303402	0.000358042
3	chr15:38728730:C:T	38728730	NA,T	NA,C	NA,1	NA,inf	NA,inf	NA,1.03508	0.000303078	0.000353137
3	chr15:38882872:A:G	38882872	G,G	A,A	1,1	inf,-inf	inf,inf	0.949397,1.53022	0.000302846	0.000357252
3	chr15:39172605:C:T	39172605	NA,T	NA,C	NA,1	NA,inf	NA,inf	NA,1.01353	0.000302826	0.000349411
3	chr15:39216895:C:T	39216895	NA,T	NA,C	NA,1	NA,inf	NA,inf	NA,1.04458	0.000301079	0.000347137
3	chr15:38961670:T:C	38961670	NA,C	NA,T	NA,1	NA,-inf	NA,inf	NA,0.9581	0.000300798	0.000341051
3	chr15:38923987:A:T	38923987	NA,T	NA,A	NA,1	NA,-inf	NA,inf	NA,0.984264	0.000300568	0.000344855
3	chr15:39026549:A:G	39026549	G,NA	A,NA	1,NA	-inf,NA	inf,NA	1.06589,NA	0.00030042	0.000346453
3	chr15:39347027:G:A	39347027	A,A	G,G	1,1	-inf,-inf	inf,inf	2.2847,1.25858	0.000300374	0.000580325
3	chr15:39034638:G:A	39034638	A,A	G,G	1,1	-inf,-inf	inf,inf	0.560826,0.317514	0.00029932	0.000327765
3	chr15:38854457:T:A	38854457	NA,A	NA,T	NA,1	NA,inf	NA,inf	NA,1.01914	0.000297362	0.000345407
3	chr15:38899201:A:T	38899201	NA,T	NA,A	NA,1	NA,inf	NA,inf	NA,1.05234	0.000297139	0.000345902
3	chr15:39449827:C:T	39449827	T,NA	C,NA	1,NA	-inf,NA	inf,NA	1.25362,NA	0.000296286	0.000344097
3	chr15:38673726:A:G	38673726	NA,G	NA,A	NA,1	NA,-inf	NA,inf	NA,0.96945	0.000295095	0.000346278
3	chr15:38849634:A:G	38849634	NA,G	NA,A	NA,1	NA,-inf	NA,inf	NA,0.966185	0.00029221	0.000343265
3	chr15:39380076:C:T	39380076	NA,T	NA,C	NA,1	NA,inf	NA,inf	NA,1.00198	0.000291349	0.000346089
3	chr15:39349042:A:C	39349042	C,C	A,A	1,1	-inf,-inf	inf,inf	2.28003,1.24463	0.000289951	0.000561244
3	chr15:39372009:A:G	39372009	G,G	A,A	1,1	-inf,inf	inf,inf	0.782919,1.78425	0.000289802	0.000364591
3	chr15:38738533:G:A	38738533	NA,A	NA,G	NA,1	NA,-inf	NA,inf	NA,0.966236	0.000289339	0.000339632
3	chr15:39371555:A:G	39371555	G,G	A,A	1,1	-inf,inf	inf,inf	0.831948,1.73898	0.000289098	0.000364203
3	chr15:38506533:G:T	38506533	NA,T	NA,G	NA,1	NA,inf	NA,inf	NA,0.985419	0.00028904	0.000338873
3	chr15:39399262:A:C	39399262	NA,C	NA,A	NA,1	NA,-inf	NA,inf	NA,0.953766	0.000288615	0.000336212
3	chr15:38918422:A:G	38918422	NA,G	NA,A	NA,1	NA,inf	NA,inf	NA,1.03096	0.00028851	0.000327775
3	chr15:39350277:A:G	39350277	G,G	A,A	1,1	-inf,-inf	inf,inf	2.28417,1.24436	0.000287499	0.000562299
3	chr15:38500677:C:T	38500677	T,NA	C,NA	1,NA	-inf,NA	inf,NA	1.31021,NA	0.000287297	0.00034384
3	chr15:39099503:G:A	39099503	A,A	G,G	1,1	-inf,inf	inf,inf	0.9423,1.53868	0.000287183	0.000336536
3	chr15:38922370:T:C	38922370	NA,C	NA,T	NA,1	NA,inf	NA,inf	NA,1.00688	0.000286956	0.000332084
3	chr15:39145069:T:G	39145069	NA,G	NA,T	NA,1	NA,-inf	NA,inf	NA,1.01705	0.000286783	0.000340047
3	chr15:39105669:C:T	39105669	NA,T	NA,C	NA,1	NA,inf	NA,inf	NA,0.945608	0.000285332	0.000332011
3	chr15:38583161:T:C	38583161	NA,C	NA,T	NA,1	NA,inf	NA,inf	NA,1.04269	0.000285086	0.000330526
3	chr15:38873451:G:A	38873451	NA,A	NA,G	NA,1	NA,-inf	NA,inf	NA,0.917072	0.000284554	0.000334466
3	chr15:39363841:G:C	39363841	C,C	G,G	1,1	-inf,inf	inf,inf	4.38994,1.10429	0.000284538	0.0104095
3	chr15:39031256:A:G	39031256	NA,G	NA,A	NA,1	NA,-inf	NA,inf	NA,1.04932	0.000284345	0.000331706
3	chr15:39081434:A:G	39081434	G,G	A,A	1,1	-inf,inf	inf,inf	0.764664,0.160288	0.000284329	0.0003106
3	chr15:38773909:A:T	38773909	NA,T	NA,A	NA,1	NA,inf	NA,inf	NA,0.966712	0.000283976	0.000331654
3	chr15:39365990:G:C	39365990	C,C	G,G	1,1	-inf,inf	inf,inf	0.740281,1.83334	0.000283952	0.00035883
3	chr15:38759783:G:A	38759783	A,A	G,G	1,1	inf,-inf	inf,inf	2.4721,0.0988153	0.000283794	0.000382694
3	chr15:39363965:C:T	39363965	T,T	C,C	1,1	-inf,inf	inf,inf	4.38615,1.10612	0.000283531	0.0103123
3	chr15:39050831:T:C	39050831	C,C	T,T	1,1	-inf,inf	inf,inf	0.389924,0.804651	0.000283251	0.000311331
3	chr15:39133920:T:C	39133920	C,C	T,T	1,1	-inf,inf	inf,inf	0.858864,1.16306	0.000282594	0.000311062
3	chr15:38924430:G:A	38924430	NA,A	NA,G	NA,1	NA,-inf	NA,inf	NA,0.944862	0.000281275	0.00032298
3	chr15:39451931:G:T	39451931	NA,T	NA,G	NA,1	NA,-inf	NA,inf	NA,0.980165	0.000280791	0.000334377
3	chr15:38991510:G:A	38991510	NA,A	NA,G	NA,1	NA,-inf	NA,inf	NA,1.12011	0.000280594	0.000327528
3	chr15:39087248:G:A	39087248	NA,A	NA,G	NA,1	NA,inf	NA,inf	NA,1.02378	0.000280033	0.000326269
3	chr15:38873441:G:C	38873441	NA,C	NA,G	NA,1	NA,-inf	NA,inf	NA,0.906734	0.000279529	0.000328557
3	chr15:38851723:C:T	38851723	NA,T	NA,C	NA,1	NA,-inf	NA,inf	NA,0.932947	0.000279095	0.000321534
3	chr15:38758055:G:T	38758055	NA,T	NA,G	NA,1	NA,-inf	NA,inf	NA,0.944294	0.000278996	0.000327839
3	chr15:39158158:A:C	39158158	NA,C	NA,A	NA,1	NA,-inf	NA,inf	NA,0.996553	0.000278693	0.000327348
3	chr15:38948867:A:G	38948867	G,G	A,A	1,1	-inf,-inf	inf,inf	0.225,2.15705	0.000278575	0.000324062
3	chr15:38715799:G:A	38715799	NA,A	NA,G	NA,1	NA,inf	NA,inf	NA,0.984416	0.000278437	0.00032545
3	chr15:39360712:G:C	39360712	C,C	G,G	1,1	-inf,inf	inf,inf	0.964551,1.58576	0.000278432	0.000351704
3	chr15:39424175:T:TA	39424175	NA,TA	NA,T	NA,1	NA,-inf	NA,inf	NA,0.974442	0.000278426	0.000331273
3	chr15:39114233:A:G	39114233	NA,G	NA,A	NA,1	NA,inf	NA,inf	NA,0.946736	0.000278075	0.000322392
3	chr15:39043064:C:T	39043064	NA,T	NA,C	NA,1	NA,inf	NA,inf	NA,1.0539	0.000277957	0.000326229
3	chr15:39120557:C:T	39120557	NA,T	NA,C	NA,1	NA,inf	NA,inf	NA,0.929695	0.000277947	0.000323461
3	chr15:38936903:T:G	38936903	NA,G	NA,T	NA,1	NA,-inf	NA,inf	NA,0.990596	0.00027793	0.000320761
3	chr15:38669448:G:A	38669448	NA,A	NA,G	NA,1	NA,-inf	NA,inf	NA,0.944343	0.000277832	0.00032655
3	chr15:38884090:C:T	38884090	T,T	C,C	1,1	inf,-inf	inf,inf	1.01677,1.45672	0.000276908	0.000327142
3	chr15:38884721:G:T	38884721	NA,T	NA,G	NA,1	NA,inf	NA,inf	NA,0.948281	0.000275741	0.000318426
3	chr15:39110909:T:A	39110909	NA,A	NA,T	NA,1	NA,inf	NA,inf	NA,1.03818	0.000275712	0.000325889
3	chr15:38994760:G:A	38994760	A,NA	G,NA	1,NA	-inf,NA	inf,NA	0.46553,NA	0.000275173	0.000325946
3	chr15:38715485:T:G	38715485	NA,G	NA,T	NA,1	NA,inf	NA,inf	NA,0.975293	0.000274204	0.000320525
3	chr15:39443672:G:T	39443672	NA,T	NA,G	NA,1	NA,-inf	NA,inf	NA,0.942716	0.000273678	0.000322362
3	chr15:39459801:C:A	39459801	A,NA	C,NA	1,NA	inf,NA	inf,NA	1.06446,NA	0.000273264	0.000308304
3	chr15:38838669:A:C	38838669	NA,C	NA,A	NA,1	NA,inf	NA,inf	NA,0.968033	0.000273067	0.000317412
3	chr15:38880555:G:C	38880555	NA,C	NA,G	NA,1	NA,-inf	NA,inf	NA,0.911501	0.000272316	0.000325205
3	chr15:39200575:T:C	39200575	C,C	T,T	1,1	inf,inf	inf,inf	1.9418,0.996737	0.000272238	0.00035132
3	chr15:38877294:G:A	38877294	NA,A	NA,G	NA,1	NA,-inf	NA,inf	NA,0.927721	0.000271768	0.000319617
3	chr15:39423581:G:A	39423581	NA,A	NA,G	NA,1	NA,-inf	NA,inf	NA,0.983882	0.000271598	0.000323017
3	chr15:39453802:A:G	39453802	NA,G	NA,A	NA,1	NA,-inf	NA,inf	NA,0.987019	0.000270713	0.00032136
3	chr15:39206172:G:A	39206172	NA,A	NA,G	NA,1	NA,inf	NA,inf	NA,0.972706	0.000270271	0.000313119
3	chr15:38718524:A:C	38718524	NA,C	NA,A	NA,1	NA,inf	NA,inf	NA,0.967156	0.000269733	0.000315357
3	chr15:38583712:T:C	38583712	NA,C	NA,T	NA,1	NA,inf	NA,inf	NA,1.00721	0.000269121	0.000313937
3	chr15:38715600:G:A	38715600	NA,A	NA,G	NA,1	NA,inf	NA,inf	NA,0.917789	0.000269111	0.000314102
3	chr15:39007846:TTTATC:T	39007846	NA,T	NA,TTTATC	NA,1	NA,inf	NA,inf	NA,1.07552	0.00026883	0.000309825
3	chr15:39385623:A:G	39385623	NA,G	NA,A	NA,1	NA,-inf	NA,inf	NA,0.911592	0.000268788	0.000313203
3	chr15:38572611:C:G	38572611	NA,G	NA,C	NA,1	NA,inf	NA,inf	NA,0.962391	0.000268515	0.000312944
3	chr15:39483835:T:A	39483835	NA,A	NA,T	NA,1	NA,inf	NA,inf	NA,0.90224	0.000268364	0.00031527
3	chr15:39121374:G:A	39121374	NA,A	NA,G	NA,1	NA,inf	NA,inf	NA,0.906584	0.000267174	0.000310978
3	chr15:39120560:T:C	39120560	NA,C	NA,T	NA,1	NA,-inf	NA,inf	NA,0.928855	0.00026689	0.000315629
3	chr15:39348904:G:A	39348904	NA,A	NA,G	NA,1	NA,-inf	NA,inf	NA,0.968174	0.000265138	0.000314886
3	chr15:38872852:A:G	38872852	G,G	A,A	1,1	inf,-inf	inf,inf	1.13299,1.28582	0.000265109	0.000312392
3	chr15:39007483:AAT:A	39007483	NA,A	NA,AAT	NA,1	NA,inf	NA,inf	NA,1.06643	0.000265102	0.000305554
3	chr15:38714469:A:G	38714469	NA,G	NA,A	NA,1	NA,inf	NA,inf	NA,0.951508	0.000265054	0.000309503
3	chr15:38572614:T:C	38572614	NA,C	NA,T	NA,1	NA,inf	NA,inf	NA,0.954138	0.000265012	0.00030887
3	chr15:38924502:T:C	38924502	NA,C	NA,T	NA,1	NA,inf	NA,inf	NA,0.987439	0.000264455	0.000300157
3	chr15:38775608:C:T	38775608	NA,T	NA,C	NA,1	NA,inf	NA,inf	NA,0.923278	0.000263793	0.000308158
3	chr15:38681740:C:T	38681740	NA,T	NA,C	NA,1	NA,inf	NA,inf	NA,0.961537	0.000263283	0.000308602
3	chr15:39481067:T:C	39481067	NA,C	NA,T	NA,1	NA,inf	NA,inf	NA,0.889198	0.000262603	0.0003086
3	chr15:38835657:AT:A	38835657	NA,A	NA,AT	NA,1	NA,inf	NA,inf	NA,0.913205	0.000262035	0.0003079
3	chr15:39219855:G:A	39219855	NA,A	NA,G	NA,1	NA,-inf	NA,inf	NA,0.896406	0.000261762	0.000311462
3	chr15:38757450:T:A	38757450	NA,A	NA,T	NA,1	NA,-inf	NA,inf	NA,0.89519	0.000261213	0.000308892
3	chr15:38914367:G:C	38914367	NA,C	NA,G	NA,1	NA,-inf	NA,inf	NA,0.864202	0.000260869	0.000309521
3	chr15:38822245:C:T	38822245	T,T	C,C	1,1	-inf,-inf	inf,inf	1.42196,1.20389	0.000260862	0.000326595
3	chr15:39005684:C:T	39005684	NA,T	NA,C	NA,1	NA,inf	NA,inf	NA,1.0557	0.000260566	0.000300358
3	chr15:39013869:G:A	39013869	NA,A	NA,G	NA,1	NA,-inf	NA,inf	NA,1.06549	0.000260233	0.000303688
3	chr15:39215923:A:G	39215923	NA,G	NA,A	NA,1	NA,inf	NA,inf	NA,1.04366	0.00026001	0.000299442
3	chr15:38797860:T:C	38797860	C,C	T,T	1,1	inf,inf	inf,inf	1.15032,1.04129	0.000259743	0.000300485
3	chr15:38994658:G:T	38994658	T,T	G,G	1,1	-inf,-inf	inf,inf	0.508131,0.606265	0.000259456	0.000302
3	chr15:38847094:G:T	38847094	NA,T	NA,G	NA,1	NA,inf	NA,inf	NA,0.937141	0.000259328	0.000301415
3	chr15:39218680:G:A	39218680	NA,A	NA,G	NA,1	NA,inf	NA,inf	NA,0.953575	0.000258246	0.000299665
3	chr15:39225898:T:C	39225898	NA,C	NA,T	NA,1	NA,inf	NA,inf	NA,0.916917	0.000257559	0.000299907
3	chr15:38873805:C:G	38873805	NA,G	NA,C	NA,1	NA,inf	NA,inf	NA,0.892675	0.00025538	0.000302204
3	chr15:39347125:A:G	39347125	G,G	A,A	1,1	-inf,-inf	inf,inf	2.02202,1.49347	0.000255268	0.000493853
3	chr15:38496500:G:A	38496500	NA,A	NA,G	NA,1	NA,-inf	NA,inf	NA,0.89375	0.000254942	0.000300733
3	chr15:38728365:C:T	38728365	NA,T	NA,C	NA,1	NA,inf	NA,inf	NA,0.911078	0.000254343	0.000298441
3	chr15:39151266:C:G	39151266	NA,G	NA,C	NA,1	NA,-inf	NA,inf	NA,0.903321	0.000254252	0.000300587
3	chr15:39120995:A:G	39120995	NA,G	NA,A	NA,1	NA,inf	NA,inf	NA,0.87608	0.000253925	0.000295596
3	chr15:38718576:A:T	38718576	NA,T	NA,A	NA,1	NA,inf	NA,inf	NA,0.93073	0.00025383	0.000296801
3	chr15:39132091:C:T	39132091	NA,T	NA,C	NA,1	NA,inf	NA,inf	NA,0.923181	0.000253013	0.000292741
3	chr15:39147394:T:A	39147394	NA,A	NA,T	NA,1	NA,-inf	NA,inf	NA,0.993392	0.000252912	0.000294259
3	chr15:39096128:C:T	39096128	T,T	C,C	1,1	-inf,inf	inf,inf	1.32099,0.893492	0.000252508	0.000282127
3	chr15:38566711:T:C	38566711	NA,C	NA,T	NA,1	NA,inf	NA,inf	NA,0.89915	0.000251748	0.000295108
3	chr15:38576409:A:G	38576409	NA,G	NA,A	NA,1	NA,inf	NA,inf	NA,0.898527	0.000251491	0.000294807
3	chr15:39372403:C:T	39372403	NA,T	NA,C	NA,1	NA,-inf	NA,inf	NA,0.935264	0.000251161	0.000300052
3	chr15:38566393:C:T	38566393	NA,T	NA,C	NA,1	NA,inf	NA,inf	NA,0.897573	0.000251096	0.000294346
3	chr15:38884164:A:G	38884164	G,G	A,A	1,1	inf,-inf	inf,inf	0.952341,1.42873	0.000250756	0.00029579
3	chr15:39013991:A:G	39013991	G,G	A,A	1,1	inf,inf	inf,inf	2.40352,0.153513	0.000250594	0.000300305
3	chr15:38571300:T:C	38571300	NA,C	NA,T	NA,1	NA,inf	NA,inf	NA,0.919699	0.000250395	0.00029189
3	chr15:39151340:C:T	39151340	NA,T	NA,C	NA,1	NA,-inf	NA,inf	NA,0.893438	0.000250242	0.000295804
3	chr15:38846707:C:T	38846707	NA,T	NA,C	NA,1	NA,inf	NA,inf	NA,0.913596	0.000250028	0.000290673
3	chr15:38604378:AAG:A	38604378	NA,A	NA,AAG	NA,1	NA,inf	NA,inf	NA,0.915188	0.00024924	0.000291732
3	chr15:39061118:A:C	39061118	C,C	A,A	1,1	-inf,inf	inf,inf	0.614566,0.104385	0.000248397	0.000275022
3	chr15:39166443:T:C	39166443	C,NA	T,NA	1,NA	inf,NA	inf,NA	1.54448,NA	0.000248373	0.000305119
3	chr15:38710556:G:A	38710556	NA,A	NA,G	NA,1	NA,inf	NA,inf	NA,0.914548	0.000248064	0.000290411
3	chr15:38571474:A:T	38571474	NA,T	NA,A	NA,1	NA,inf	NA,inf	NA,0.913822	0.000247987	0.000289093
3	chr15:38571995:G:A	38571995	NA,A	NA,G	NA,1	NA,inf	NA,inf	NA,0.913539	0.000247886	0.000288972
3	chr15:39175498:C:T	39175498	NA,T	NA,C	NA,1	NA,inf	NA,inf	NA,0.875978	0.0002473	0.000286195
3	chr15:38872352:T:C	38872352	NA,C	NA,T	NA,1	NA,-inf	NA,inf	NA,0.837454	0.000246839	0.000290044
3	chr15:39090660:A:G	39090660	NA,G	NA,A	NA,1	NA,inf	NA,inf	NA,0.874662	0.000246566	0.000285558
3	chr15:38602447:T:C	38602447	NA,C	NA,T	NA,1	NA,inf	NA,inf	NA,0.908053	0.000246188	0.000288072
3	chr15:39125798:T:A	39125798	NA,A	NA,T	NA,1	NA,inf	NA,inf	NA,0.870339	0.000244353	0.000282228
3	chr15:39105835:C:T	39105835	NA,T	NA,C	NA,1	NA,-inf	NA,inf	NA,0.834604	0.00024385	0.000277175
3	chr15:39038560:A:G	39038560	G,G	A,A	1,1	-inf,-inf	inf,inf	0.572927,0.0355703	0.000243349	0.0002691
3	chr15:38882704:T:C	38882704	NA,C	NA,T	NA,1	NA,inf	NA,inf	NA,0.875807	0.000243244	0.000281115
3	chr15:39137791:C:T	39137791	NA,T	NA,C	NA,1	NA,inf	NA,inf	NA,1.02167	0.000242742	0.000288263
3	chr15:39320094:A:C	39320094	NA,C	NA,A	NA,1	NA,-inf	NA,inf	NA,0.771794	0.000242569	0.000277425
3	chr15:39420198:T:C	39420198	NA,C	NA,T	NA,1	NA,-inf	NA,inf	NA,0.912	0.000242522	0.000288016
3	chr15:39143416:T:A	39143416	A,A	T,T	1,1	-inf,inf	inf,inf	0.916123,1.02836	0.000242514	0.0002667
3	chr15:38597360:C:T	38597360	NA,T	NA,C	NA,1	NA,inf	NA,inf	NA,0.87549	0.000242409	0.000284123
3	chr15:38596584:G:A	38596584	NA,A	NA,G	NA,1	NA,inf	NA,inf	NA,0.87595	0.000242403	0.000284133
3	chr15:38581162:C:T	38581162	NA,T	NA,C	NA,1	NA,inf	NA,inf	NA,0.873279	0.000242064	0.000283657
3	chr15:38920542:A:G	38920542	NA,G	NA,A	NA,1	NA,-inf	NA,inf	NA,0.820455	0.000241987	0.000278987
3	chr15:38883499:T:C	38883499	NA,C	NA,T	NA,1	NA,inf	NA,inf	NA,0.858017	0.000241894	0.000286209
3	chr15:38718241:T:C	38718241	NA,C	NA,T	NA,1	NA,inf	NA,inf	NA,0.898494	0.000241884	0.00028282
3	chr15:38688986:C:T	38688986	NA,T	NA,C	NA,1	NA,inf	NA,inf	NA,0.907698	0.000241874	0.00028355
3	chr15:39075098:G:A	39075098	NA,A	NA,G	NA,1	NA,inf	NA,inf	NA,0.97433	0.000241707	0.000285319
3	chr15:39217414:T:A	39217414	NA,A	NA,T	NA,1	NA,inf	NA,inf	NA,0.883089	0.000241679	0.000278685
3	chr15:39204479:A:G	39204479	NA,G	NA,A	NA,1	NA,inf	NA,inf	NA,0.893347	0.000240913	0.00027918
3	chr15:38603878:A:G	38603878	NA,G	NA,A	NA,1	NA,inf	NA,inf	NA,0.894211	0.000240594	0.000281611
3	chr15:38569358:T:C	38569358	NA,C	NA,T	NA,1	NA,inf	NA,inf	NA,0.894234	0.000240281	0.000280134
3	chr15:39176630:G:C	39176630	C,C	G,G	1,1	-inf,inf	inf,inf	1.02779,0.339265	0.000239778	0.000255385
3	chr15:38985307:T:C	38985307	C,C	T,T	1,1	-inf,-inf	inf,inf	1.59408,1.92976	0.000239296	0.000282259
3	chr15:38925271:T:A	38925271	NA,A	NA,T	NA,1	NA,inf	NA,inf	NA,0.925925	0.000239217	0.000271929
3	chr15:38570635:A:T	38570635	NA,T	NA,A	NA,1	NA,inf	NA,inf	NA,0.890619	0.000238924	0.00027856
3	chr15:38999437:G:A	38999437	NA,A	NA,G	NA,1	NA,-inf	NA,inf	NA,1.01059	0.000238542	0.000278497
3	chr15:38712323:G:A	38712323	NA,A	NA,G	NA,1	NA,inf	NA,inf	NA,0.887667	0.000238213	0.000278827
3	chr15:38935351:C:T	38935351	NA,T	NA,C	NA,1	NA,-inf	NA,inf	NA,0.834464	0.000237832	0.000283782
3	chr15:39117474:T:C	39117474	NA,C	NA,T	NA,1	NA,inf	NA,inf	NA,0.839544	0.000237798	0.000276995
3	chr15:38570530:T:C	38570530	NA,C	NA,T	NA,1	NA,inf	NA,inf	NA,0.886235	0.000237229	0.000276589
3	chr15:38917654:T:C	38917654	C,NA	T,NA	1,NA	-inf,NA	inf,NA	1.41651,NA	0.000236956	0.000273897
3	chr15:38718324:G:A	38718324	NA,A	NA,G	NA,1	NA,inf	NA,inf	NA,0.884738	0.000236626	0.000276683
3	chr15:38801846:G:A	38801846	A,A	G,G	1,1	inf,inf	inf,inf	1.15461,0.977583	0.000236502	0.000273738
3	chr15:39194734:A:G	39194734	G,G	A,A	1,1	inf,inf	inf,inf	1.96016,0.883303	0.000235685	0.000303459
3	chr15:39123993:G:C	39123993	NA,C	NA,G	NA,1	NA,inf	NA,inf	NA,0.847875	0.000234941	0.000271519
3	chr15:39479006:G:A	39479006	NA,A	NA,G	NA,1	NA,-inf	NA,inf	NA,0.873462	0.000234801	0.000279115
3	chr15:39116564:C:T	39116564	NA,T	NA,C	NA,1	NA,inf	NA,inf	NA,0.831568	0.000234773	0.00027349
3	chr15:38706619:ATTG:A	38706619	NA,A	NA,ATTG	NA,1	NA,inf	NA,inf	NA,0.864988	0.000234729	0.000274986
3	chr15:38737356:A:G	38737356	NA,G	NA,A	NA,1	NA,-inf	NA,inf	NA,0.84894	0.000234622	0.000277328
3	chr15:39014043:C:G	39014043	G,G	C,C	1,1	inf,-inf	inf,inf	2.35096,0.00759789	0.000233939	0.000278981
3	chr15:39474325:A:T	39474325	T,T	A,A	1,1	-inf,-inf	inf,inf	1.62523,0.0272513	0.000233704	0.000263967
3	chr15:39226362:C:T	39226362	T,T	C,C	1,1	inf,inf	inf,inf	1.52322,1.63326	0.00023284	0.000310625
3	chr15:38570570:A:AT	38570570	NA,AT	NA,A	NA,1	NA,inf	NA,inf	NA,0.874043	0.000232617	0.000271229
3	chr15:39218573:G:A	39218573	NA,A	NA,G	NA,1	NA,inf	NA,inf	NA,0.972998	0.000232556	0.000268174
3	chr15:39417810:G:A	39417810	NA,A	NA,G	NA,1	NA,-inf	NA,inf	NA,0.882766	0.000232254	0.000275601
3	chr15:38872960:C:A	38872960	NA,A	NA,C	NA,1	NA,-inf	NA,inf	NA,0.830352	0.000232201	0.000275515
3	chr15:38569450:A:C	38569450	NA,C	NA,A	NA,1	NA,inf	NA,inf	NA,0.872899	0.000232157	0.000270695
3	chr15:39357308:T:C	39357308	C,C	T,T	1,1	-inf,inf	inf,inf	0.791762,1.62465	0.000231827	0.000289344
3	chr15:39037437:G:A	39037437	NA,A	NA,G	NA,1	NA,inf	NA,inf	NA,0.855573	0.000231635	0.000269177
3	chr15:39389035:C:T	39389035	T,NA	C,NA	1,NA	inf,NA	inf,NA	1.16998,NA	0.000230965	0.000281741
3	chr15:39097158:G:A	39097158	A,A	G,G	1,1	-inf,inf	inf,inf	0.959358,1.4086	0.00023091	0.000271037
3	chr15:38872720:C:A	38872720	A,A	C,C	1,1	inf,-inf	inf,inf	1.18256,1.15383	0.000230782	0.000271896
3	chr15:38810867:G:A	38810867	NA,A	NA,G	NA,1	NA,inf	NA,inf	NA,0.849519	0.000230761	0.000270873
3	chr15:38778932:G:A	38778932	NA,A	NA,G	NA,1	NA,inf	NA,inf	NA,0.844881	0.000230691	0.000269509
3	chr15:39396250:C:G	39396250	NA,G	NA,C	NA,1	NA,inf	NA,inf	NA,0.84082	0.000230581	0.000269315
3	chr15:38801991:C:T	38801991	T,T	C,C	1,1	inf,inf	inf,inf	1.14616,0.972598	0.00023052	0.000266835
3	chr15:38956479:A:G	38956479	NA,G	NA,A	NA,1	NA,-inf	NA,inf	NA,0.774605	0.000230404	0.00027266
3	chr15:38753740:G:A	38753740	NA,A	NA,G	NA,1	NA,inf	NA,inf	NA,0.819735	0.000230312	0.000270113
3	chr15:38799115:T:G	38799115	G,G	T,T	1,1	inf,inf	inf,inf	1.12445,0.998099	0.000230226	0.000266417
3	chr15:38788578:C:T	38788578	NA,T	NA,C	NA,1	NA,-inf	NA,inf	NA,0.830724	0.000229281	0.000269623
3	chr15:38718389:C:T	38718389	NA,T	NA,C	NA,1	NA,inf	NA,inf	NA,0.863991	0.00022894	0.000267708
3	chr15:39284504:T:C	39284504	C,NA	T,NA	1,NA	inf,NA	inf,NA	1.11412,NA	0.000228831	0.0002906
3	chr15:38870429:A:G	38870429	NA,G	NA,A	NA,1	NA,-inf	NA,inf	NA,0.787409	0.000228209	0.000268155
3	chr15:39407584:G:T	39407584	NA,T	NA,G	NA,1	NA,-inf	NA,inf	NA,0.802505	0.000227741	0.000267098
3	chr15:39168761:A:G	39168761	NA,G	NA,A	NA,1	NA,inf	NA,inf	NA,0.850944	0.000227606	0.000264346
3	chr15:39265459:G:A	39265459	NA,A	NA,G	NA,1	NA,inf	NA,inf	NA,0.916684	0.000227464	0.000268927
3	chr15:38954911:C:T	38954911	NA,T	NA,C	NA,1	NA,-inf	NA,inf	NA,0.766232	0.000227114	0.00026885
3	chr15:39016905:G:C	39016905	NA,C	NA,G	NA,1	NA,-inf	NA,inf	NA,0.778949	0.00022711	0.000270839
3	chr15:38718897:A:T	38718897	NA,T	NA,A	NA,1	NA,inf	NA,inf	NA,0.858899	0.000227009	0.00026546
3	chr15:39221743:T:G	39221743	NA,G	NA,T	NA,1	NA,-inf	NA,inf	NA,0.811986	0.000226969	0.000269851
3	chr15:38666800:T:C	38666800	C,NA	T,NA	1,NA	-inf,NA	inf,NA	1.21243,NA	0.000226794	0.000271289
3	chr15:38577368:G:A	38577368	NA,A	NA,G	NA,1	NA,inf	NA,inf	NA,0.834147	0.000226054	0.000265039
3	chr15:39180373:ATGAC:A	39180373	NA,A	NA,ATGAC	NA,1	NA,-inf	NA,inf	NA,0.880532	0.000225975	0.000266989
3	chr15:38921671:T:C	38921671	NA,C	NA,T	NA,1	NA,inf	NA,inf	NA,0.859842	0.000225689	0.000261599
3	chr15:39124390:A:G	39124390	NA,G	NA,A	NA,1	NA,inf	NA,inf	NA,0.822244	0.000225312	0.000260486
3	chr15:39096453:A:C	39096453	C,C	A,A	1,1	-inf,inf	inf,inf	0.851283,1.49014	0.000224915	0.000263846
3	chr15:38590729:C:G	38590729	NA,G	NA,C	NA,1	NA,inf	NA,inf	NA,0.867822	0.00022478	0.000261074
3	chr15:39027499:A:G	39027499	NA,G	NA,A	NA,1	NA,-inf	NA,inf	NA,0.838841	0.00022464	0.000264505
3	chr15:38759171:T:C	38759171	NA,C	NA,T	NA,1	NA,inf	NA,inf	NA,0.827561	0.000224535	0.000262383
3	chr15:38652497:C:A	38652497	A,NA	C,NA	1,NA	inf,NA	inf,NA	1.66518,NA	0.000224534	0.000291478
3	chr15:38917172:C:G	38917172	G,G	C,C	1,1	-inf,inf	inf,inf	0.00999251,1.86214	0.000223997	0.000245159
3	chr15:39265119:C:A	39265119	NA,A	NA,C	NA,1	NA,-inf	NA,inf	NA,0.840676	0.000223917	0.000266689
3	chr15:38908839:T:A	38908839	NA,A	NA,T	NA,1	NA,inf	NA,inf	NA,0.859764	0.000223804	0.000252854
3	chr15:39166752:T:C	39166752	NA,C	NA,T	NA,1	NA,-inf	NA,inf	NA,0.858654	0.000222549	0.000261626
3	chr15:39162292:A:G	39162292	NA,G	NA,A	NA,1	NA,-inf	NA,inf	NA,0.856519	0.000222205	0.000261229
3	chr15:38624244:G:T	38624244	NA,T	NA,G	NA,1	NA,inf	NA,inf	NA,0.841795	0.000221504	0.000258828
3	chr15:38865707:G:A	38865707	A,NA	G,NA	1,NA	-inf,NA	inf,NA	1.27585,NA	0.00022135	0.000264914
3	chr15:39181082:C:A	39181082	NA,A	NA,C	NA,1	NA,-inf	NA,inf	NA,0.866302	0.000221102	0.000261225
3	chr15:38801783:A:T	38801783	T,T	A,A	1,1	inf,inf	inf,inf	1.12654,0.969812	0.000221095	0.000255956
3	chr15:39214587:T:C	39214587	C,C	T,T	1,1	-inf,-inf	inf,inf	0.949796,0.244806	0.000221092	0.000238067
3	chr15:38872782:T:C	38872782	C,C	T,T	1,1	inf,-inf	inf,inf	1.14685,1.16201	0.000220354	0.000259599
3	chr15:39140649:T:C	39140649	NA,C	NA,T	NA,1	NA,-inf	NA,inf	NA,0.913079	0.00021985	0.000259717
3	chr15:39244181:G:A	39244181	NA,A	NA,G	NA,1	NA,-inf	NA,inf	NA,0.82012	0.000219079	0.00026137
3	chr15:39211230:C:T	39211230	NA,T	NA,C	NA,1	NA,inf	NA,inf	NA,0.834404	0.000219004	0.000253862
3	chr15:39168798:G:A	39168798	NA,A	NA,G	NA,1	NA,-inf	NA,inf	NA,0.847755	0.000218557	0.000256928
3	chr15:39138869:T:G	39138869	NA,G	NA,T	NA,1	NA,inf	NA,inf	NA,0.951849	0.000218422	0.000259194
3	chr15:38938848:C:CAGACAAAGA	38938848	NA,CAGACAAAGA	NA,C	NA,1	NA,inf	NA,inf	NA,0.915283	0.000218215	0.000247949
3	chr15:38541407:G:A	38541407	NA,A	NA,G	NA,1	NA,inf	NA,inf	NA,0.794358	0.000218204	0.000254963
3	chr15:39423827:A:G	39423827	NA,G	NA,A	NA,1	NA,inf	NA,inf	NA,0.841117	0.000217669	0.000254829
3	chr15:38644016:A:G	38644016	NA,G	NA,A	NA,1	NA,inf	NA,inf	NA,0.831979	0.000217363	0.00025428
3	chr15:39036791:T:C	39036791	NA,C	NA,T	NA,1	NA,inf	NA,inf	NA,0.891301	0.000217307	0.000254978
3	chr15:39113707:C:T	39113707	NA,T	NA,C	NA,1	NA,inf	NA,inf	NA,0.829112	0.000216622	0.000251162
3	chr15:38945881:C:A	38945881	NA,A	NA,C	NA,1	NA,inf	NA,inf	NA,0.831827	0.000216505	0.000252047
3	chr15:39471038:T:C	39471038	NA,C	NA,T	NA,1	NA,inf	NA,inf	NA,0.90797	0.000216451	0.000257047
3	chr15:38870346:T:C	38870346	C,C	T,T	1,1	-inf,-inf	inf,inf	0.211762,1.76728	0.000215549	0.00025231
3	chr15:38801872:G:A	38801872	A,A	G,G	1,1	inf,inf	inf,inf	1.16402,0.911618	0.000215373	0.000249325
3	chr15:39227724:G:A	39227724	A,A	G,G	1,1	inf,inf	inf,inf	0.560127,2.0515	0.000214988	0.000248024
3	chr15:38720011:A:G	38720011	NA,G	NA,A	NA,1	NA,inf	NA,inf	NA,0.824146	0.000214824	0.000251245
3	chr15:39482468:C:T	39482468	T,T	C,C	1,1	-inf,inf	inf,inf	1.44073,0.371294	0.000214583	0.00024443
3	chr15:38686807:AC:A	38686807	NA,A	NA,AC	NA,1	NA,-inf	NA,inf	NA,0.782941	0.00021454	0.000252934
3	chr15:38853374:A:G	38853374	G,G	A,A	1,1	-inf,-inf	inf,inf	0.0844628,1.74944	0.000214214	0.000253944
3	chr15:38540723:A:G	38540723	NA,G	NA,A	NA,1	NA,inf	NA,inf	NA,0.782527	0.000214119	0.000250199
3	chr15:38728177:A:G	38728177	NA,G	NA,A	NA,1	NA,inf	NA,inf	NA,0.822413	0.000213835	0.000249799
3	chr15:39061771:TG:T	39061771	NA,T	NA,TG	NA,1	NA,inf	NA,inf	NA,0.931234	0.000213757	0.000251505
3	chr15:38848543:C:G	38848543	G,NA	C,NA	1,NA	-inf,NA	inf,NA	1.23279,NA	0.000212061	0.0002533
3	chr15:39219479:A:T	39219479	NA,T	NA,A	NA,1	NA,inf	NA,inf	NA,0.906951	0.00021163	0.000244192
3	chr15:38873177:A:G	38873177	NA,G	NA,A	NA,1	NA,inf	NA,inf	NA,0.80532	0.000211528	0.000245478
3	chr15:39224081:A:T	39224081	NA,T	NA,A	NA,1	NA,inf	NA,inf	NA,0.748418	0.000211323	0.00024533
3	chr15:39123148:T:C	39123148	NA,C	NA,T	NA,1	NA,inf	NA,inf	NA,0.781188	0.000210901	0.000243955
3	chr15:39465518:C:T	39465518	NA,T	NA,C	NA,1	NA,inf	NA,inf	NA,0.791232	0.0002104	0.000246341
3	chr15:38588185:A:G	38588185	G,NA	A,NA	1,NA	inf,NA	inf,NA	1.60315,NA	0.000209994	0.00027181
3	chr15:39170906:A:G	39170906	NA,G	NA,A	NA,1	NA,inf	NA,inf	NA,0.916556	0.000208586	0.000246837
3	chr15:39421404:A:G	39421404	NA,G	NA,A	NA,1	NA,-inf	NA,inf	NA,0.815692	0.000208122	0.00024699
3	chr15:39056088:T:C	39056088	NA,C	NA,T	NA,1	NA,-inf	NA,inf	NA,0.670047	0.000206221	0.000242135
3	chr15:39038017:T:G	39038017	NA,G	NA,T	NA,1	NA,inf	NA,inf	NA,0.856284	0.000205623	0.000241278
3	chr15:39052728:A:G	39052728	G,NA	A,NA	1,NA	-inf,NA	inf,NA	0.843054,NA	0.000205546	0.000232239
3	chr15:39182137:T:C	39182137	NA,C	NA,T	NA,1	NA,-inf	NA,inf	NA,0.820887	0.00020495	0.000242024
3	chr15:38850563:G:A	38850563	A,NA	G,NA	1,NA	-inf,NA	inf,NA	1.21058,NA	0.000204796	0.000244275
3	chr15:38936535:A:G	38936535	NA,G	NA,A	NA,1	NA,inf	NA,inf	NA,0.772839	0.000203897	0.000236401
3	chr15:38914138:T:C	38914138	C,C	T,T	1,1	-inf,-inf	inf,inf	1.00121,0.728215	0.00020389	0.000228996
3	chr15:39142561:G:T	39142561	NA,T	NA,G	NA,1	NA,-inf	NA,inf	NA,0.766706	0.00020298	0.000239854
3	chr15:38873380:T:C	38873380	C,C	T,T	1,1	inf,-inf	inf,inf	1.18429,1.06621	0.000202547	0.000238969
3	chr15:39248322:T:C	39248322	NA,C	NA,T	NA,1	NA,inf	NA,inf	NA,0.818975	0.000202006	0.000238109
3	chr15:38541770:T:C	38541770	NA,C	NA,T	NA,1	NA,inf	NA,inf	NA,0.745737	0.000201826	0.000235868
3	chr15:39178062:G:A	39178062	NA,A	NA,G	NA,1	NA,inf	NA,inf	NA,0.894136	0.000201253	0.000238784
3	chr15:38804470:A:C	38804470	C,C	A,A	1,1	inf,inf	inf,inf	1.26398,0.779407	0.000201135	0.000232767
3	chr15:39157602:T:C	39157602	C,NA	T,NA	1,NA	-inf,NA	inf,NA	0.973251,NA	0.000200275	0.000225761
3	chr15:38690378:T:C	38690378	NA,C	NA,T	NA,1	NA,inf	NA,inf	NA,0.782616	0.000200248	0.000234833
3	chr15:38995979:T:C	38995979	NA,C	NA,T	NA,1	NA,-inf	NA,inf	NA,0.711635	0.000200131	0.000234844
3	chr15:39045627:A:G	39045627	NA,G	NA,A	NA,1	NA,inf	NA,inf	NA,0.841864	0.00020001	0.000237011
3	chr15:39435272:A:T	39435272	NA,T	NA,A	NA,1	NA,-inf	NA,inf	NA,0.786971	0.000199614	0.000236994
3	chr15:39020529:T:C	39020529	NA,C	NA,T	NA,1	NA,inf	NA,inf	NA,0.876114	0.000198914	0.000231883
3	chr15:38941788:C:G	38941788	G,G	C,C	1,1	-inf,-inf	inf,inf	0.700756,1.05774	0.000198714	0.000222714
3	chr15:39344676:C:T	39344676	T,T	C,C	1,1	-inf,-inf	inf,inf	2.94141,0.82753	0.000198411	0.000541835
3	chr15:38946333:A:G	38946333	NA,G	NA,A	NA,1	NA,inf	NA,inf	NA,0.805365	0.000198181	0.000232414
3	chr15:38544980:G:A	38544980	NA,A	NA,G	NA,1	NA,inf	NA,inf	NA,0.734387	0.000198065	0.000231489
3	chr15:39148911:C:T	39148911	NA,T	NA,C	NA,1	NA,-inf	NA,inf	NA,0.749542	0.000197991	0.000233912
3	chr15:39161769:G:T	39161769	T,T	G,G	1,1	-inf,inf	inf,inf	1.24331,0.84362	0.000197285	0.000222416
3	chr15:39397808:T:A	39397808	NA,A	NA,T	NA,1	NA,inf	NA,inf	NA,0.743884	0.000197117	0.000230534
3	chr15:39091791:A:G	39091791	NA,G	NA,A	NA,1	NA,inf	NA,inf	NA,0.876993	0.000196065	0.000232634
3	chr15:38921337:G:A	38921337	NA,A	NA,G	NA,1	NA,inf	NA,inf	NA,0.776128	0.000196058	0.000226536
3	chr15:39009126:T:C	39009126	NA,C	NA,T	NA,1	NA,inf	NA,inf	NA,0.800977	0.000195957	0.000228572
3	chr15:38873153:G:GA	38873153	NA,GA	NA,G	NA,1	NA,inf	NA,inf	NA,0.761845	0.0001955	0.00022937
3	chr15:38934704:A:T	38934704	NA,T	NA,A	NA,1	NA,-inf	NA,inf	NA,0.710509	0.000195435	0.000225144
3	chr15:38677992:T:C	38677992	NA,C	NA,T	NA,1	NA,inf	NA,inf	NA,0.751827	0.000195102	0.000228782
3	chr15:38657212:G:A	38657212	NA,A	NA,G	NA,1	NA,-inf	NA,inf	NA,0.711653	0.000194925	0.000228535
3	chr15:38592485:C:A	38592485	NA,A	NA,C	NA,1	NA,inf	NA,inf	NA,0.756217	0.000194574	0.00022759
3	chr15:38506350:A:C	38506350	C,NA	A,NA	1,NA	inf,NA	inf,NA	0.887129,NA	0.000194258	0.000226328
3	chr15:39020639:C:T	39020639	NA,T	NA,C	NA,1	NA,-inf	NA,inf	NA,0.684842	0.000193692	0.000230736
3	chr15:39177613:T:A	39177613	NA,A	NA,T	NA,1	NA,inf	NA,inf	NA,0.868826	0.000193645	0.000229744
3	chr15:39120059:T:C	39120059	NA,C	NA,T	NA,1	NA,inf	NA,inf	NA,0.757521	0.000193638	0.000224694
3	chr15:39368959:C:T	39368959	NA,T	NA,C	NA,1	NA,-inf	NA,inf	NA,0.769419	0.000193523	0.000229544
3	chr15:38931484:G:A	38931484	NA,A	NA,G	NA,1	NA,inf	NA,inf	NA,0.800084	0.00019337	0.000220761
3	chr15:39057358:A:C	39057358	C,NA	A,NA	1,NA	inf,NA	inf,NA	1.26219,NA	0.000192901	0.000245625
3	chr15:38678704:G:A	38678704	NA,A	NA,G	NA,1	NA,-inf	NA,inf	NA,0.701928	0.000192585	0.000226443
3	chr15:39477155:T:C	39477155	NA,C	NA,T	NA,1	NA,-inf	NA,inf	NA,0.743892	0.000192582	0.000228611
3	chr15:39460807:C:T	39460807	NA,T	NA,C	NA,1	NA,inf	NA,inf	NA,0.737444	0.000192565	0.000224955
3	chr15:38852354:C:T	38852354	T,NA	C,NA	1,NA	-inf,NA	inf,NA	1.17978,NA	0.000192546	0.00022991
3	chr15:39346790:G:C	39346790	C,C	G,G	1,1	-inf,-inf	inf,inf	2.84002,0.911825	0.000192534	0.000509089
3	chr15:38931336:G:A	38931336	NA,A	NA,G	NA,1	NA,inf	NA,inf	NA,0.797172	0.000192527	0.000219815
3	chr15:38913553:T:A	38913553	NA,A	NA,T	NA,1	NA,-inf	NA,inf	NA,0.713767	0.000192343	0.000222256
3	chr15:38992586:C:T	38992586	NA,T	NA,C	NA,1	NA,inf	NA,inf	NA,0.787623	0.000191929	0.000223886
3	chr15:39087430:A:G	39087430	NA,G	NA,A	NA,1	NA,inf	NA,inf	NA,0.786465	0.000191801	0.000223737
3	chr15:39457697:T:G	39457697	NA,G	NA,T	NA,1	NA,inf	NA,inf	NA,0.734972	0.000191676	0.000223934
3	chr15:39036352:C:A	39036352	A,NA	C,NA	1,NA	inf,NA	inf,NA	1.23151,NA	0.000191601	0.000242871
3	chr15:39099104:T:C	39099104	C,C	T,T	1,1	-inf,inf	inf,inf	1.07984,1.04951	0.000191539	0.000214239
3	chr15:39302271:T:C	39302271	NA,C	NA,T	NA,1	NA,inf	NA,inf	NA,0.744007	0.000191308	0.000223506
3	chr15:38689733:C:A	38689733	NA,A	NA,C	NA,1	NA,-inf	NA,inf	NA,0.718109	0.000191217	0.000225463
3	chr15:38918070:C:T	38918070	NA,T	NA,C	NA,1	NA,inf	NA,inf	NA,0.76522	0.00019108	0.000218541
3	chr15:38910466:T:C	38910466	NA,C	NA,T	NA,1	NA,inf	NA,inf	NA,0.743931	0.000190358	0.00021906
3	chr15:39287492:G:A	39287492	NA,A	NA,G	NA,1	NA,-inf	NA,inf	NA,0.671587	0.000190076	0.00022224
3	chr15:39136492:C:G	39136492	G,G	C,C	1,1	-inf,inf	inf,inf	1.05353,0.510022	0.000189896	0.000208044
3	chr15:39188256:G:C	39188256	NA,C	NA,G	NA,1	NA,-inf	NA,inf	NA,0.70565	0.000189745	0.000222711
3	chr15:38873736:C:T	38873736	T,T	C,C	1,1	-inf,-inf	inf,inf	0.0919893,1.76818	0.000189448	0.000221519
3	chr15:39339793:AAGAG:A	39339793	A,A	AAGAG,AAGAG	1,1	-inf,-inf	inf,inf	2.88563,0.864571	0.000189357	0.000511757
3	chr15:38890455:C:T	38890455	NA,T	NA,C	NA,1	NA,-inf	NA,inf	NA,0.699604	0.000189012	0.000224202
3	chr15:38918003:T:A	38918003	NA,A	NA,T	NA,1	NA,-inf	NA,inf	NA,0.693576	0.000188923	0.000215841
3	chr15:39184095:A:G	39184095	NA,G	NA,A	NA,1	NA,inf	NA,inf	NA,0.851011	0.000188903	0.000224153
3	chr15:38958941:T:C	38958941	NA,C	NA,T	NA,1	NA,inf	NA,inf	NA,0.844766	0.000188447	0.000219044
3	chr15:38634787:AGGGTAGATAGG:A	38634787	NA,A	NA,AGGGTAGATAGG	NA,1	NA,inf	NA,inf	NA,0.73425	0.000187031	0.000218614
3	chr15:39259282:A:G	39259282	NA,G	NA,A	NA,1	NA,inf	NA,inf	NA,0.673489	0.000186837	0.000216383
3	chr15:38850428:T:C	38850428	NA,C	NA,T	NA,1	NA,inf	NA,inf	NA,0.733921	0.000186832	0.000217389
3	chr15:39255669:C:G	39255669	NA,G	NA,C	NA,1	NA,inf	NA,inf	NA,0.782201	0.00018641	0.000220974
3	chr15:38703370:A:G	38703370	NA,G	NA,A	NA,1	NA,-inf	NA,inf	NA,0.697974	0.000186213	0.000218893
3	chr15:39463579:C:T	39463579	NA,T	NA,C	NA,1	NA,-inf	NA,inf	NA,0.725722	0.000185883	0.000220935
3	chr15:38838731:A:C	38838731	NA,C	NA,A	NA,1	NA,-inf	NA,inf	NA,0.712392	0.000185834	0.000219761
3	chr15:38994718:C:T	38994718	T,T	C,C	1,1	-inf,-inf	inf,inf	2.00741,1.51718	0.00018581	0.000219622
3	chr15:38865463:G:A	38865463	NA,A	NA,G	NA,1	NA,-inf	NA,inf	NA,0.687416	0.000185801	0.000214947
3	chr15:38749138:C:T	38749138	NA,T	NA,C	NA,1	NA,inf	NA,inf	NA,0.70425	0.000185131	0.000216739
3	chr15:39247425:A:G	39247425	NA,G	NA,A	NA,1	NA,-inf	NA,inf	NA,0.5858	0.000185087	0.00021591
3	chr15:39258564:T:C	39258564	NA,C	NA,T	NA,1	NA,-inf	NA,inf	NA,0.707102	0.000185	0.00022004
3	chr15:39412284:T:A	39412284	A,NA	T,NA	1,NA	inf,NA	inf,NA	1.03063,NA	0.000184892	0.000224765
3	chr15:39179798:A:C	39179798	NA,C	NA,A	NA,1	NA,inf	NA,inf	NA,0.70216	0.000184379	0.000212994
3	chr15:39384467:C:G	39384467	NA,G	NA,C	NA,1	NA,inf	NA,inf	NA,0.809329	0.000184153	0.000219261
3	chr15:38588219:C:T	38588219	NA,T	NA,C	NA,1	NA,inf	NA,inf	NA,0.721196	0.000183977	0.000217837
3	chr15:38995752:T:C	38995752	C,C	T,T	1,1	-inf,-inf	inf,inf	1.42648,1.76515	0.000183787	0.000216936
3	chr15:39161126:C:G	39161126	NA,G	NA,C	NA,1	NA,-inf	NA,inf	NA,0.736995	0.000183613	0.000216738
3	chr15:39143039:G:A	39143039	NA,A	NA,G	NA,1	NA,inf	NA,inf	NA,0.714247	0.000183544	0.00021236
3	chr15:39142162:A:G	39142162	G,G	A,A	1,1	-inf,inf	inf,inf	1.06353,0.402781	0.000183464	0.00020069
3	chr15:39330247:G:A	39330247	NA,A	NA,G	NA,1	NA,-inf	NA,inf	NA,0.692243	0.000183394	0.000218125
3	chr15:39374279:T:C	39374279	C,NA	T,NA	1,NA	-inf,NA	inf,NA	1.20367,NA	0.000183387	0.00022497
3	chr15:38961628:A:T	38961628	NA,T	NA,A	NA,1	NA,inf	NA,inf	NA,0.752507	0.000183202	0.000213421
3	chr15:38953515:C:T	38953515	NA,T	NA,C	NA,1	NA,-inf	NA,inf	NA,0.636331	0.00018312	0.000215524
3	chr15:38806148:G:A	38806148	A,A	G,G	1,1	inf,inf	inf,inf	1.22387,0.76646	0.00018309	0.000212228
3	chr15:38923306:A:T	38923306	T,NA	A,NA	1,NA	-inf,NA	inf,NA	0.741157,NA	0.000182677	0.000209349
3	chr15:38891701:A:G	38891701	NA,G	NA,A	NA,1	NA,-inf	NA,inf	NA,0.635293	0.000182217	0.000211472
3	chr15:39172483:T:C	39172483	NA,C	NA,T	NA,1	NA,-inf	NA,inf	NA,0.72613	0.000181914	0.000213856
3	chr15:38980337:G:A	38980337	NA,A	NA,G	NA,1	NA,-inf	NA,inf	NA,0.890577	0.000181871	0.000215467
3	chr15:39220136:G:C	39220136	NA,C	NA,G	NA,1	NA,inf	NA,inf	NA,0.692723	0.000181787	0.000210154
3	chr15:38788390:C:A	38788390	NA,A	NA,C	NA,1	NA,-inf	NA,inf	NA,0.673989	0.000181774	0.000213891
3	chr15:38962215:C:G	38962215	NA,G	NA,C	NA,1	NA,inf	NA,inf	NA,0.819894	0.000181726	0.000211301
3	chr15:38703430:C:T	38703430	NA,T	NA,C	NA,1	NA,inf	NA,inf	NA,0.693992	0.000180616	0.000211438
3	chr15:38976070:G:A	38976070	NA,A	NA,G	NA,1	NA,-inf	NA,inf	NA,0.827811	0.000180003	0.000210405
3	chr15:39201262:A:G	39201262	G,NA	A,NA	1,NA	inf,NA	inf,NA	0.579285,NA	0.000179687	0.000202661
3	chr15:39253699:C:T	39253699	NA,T	NA,C	NA,1	NA,-inf	NA,inf	NA,0.684259	0.000179086	0.000212758
3	chr15:38941762:G:A	38941762	NA,A	NA,G	NA,1	NA,inf	NA,inf	NA,0.685187	0.000179034	0.000208093
3	chr15:39483393:T:C	39483393	NA,C	NA,T	NA,1	NA,-inf	NA,inf	NA,0.696618	0.000178697	0.000212066
3	chr15:38592536:G:A	38592536	NA,A	NA,G	NA,1	NA,inf	NA,inf	NA,0.696369	0.000178681	0.000209444
3	chr15:39179543:T:C	39179543	NA,C	NA,T	NA,1	NA,-inf	NA,inf	NA,0.706758	0.000178527	0.00020799
3	chr15:38843400:T:C	38843400	C,NA	T,NA	1,NA	-inf,NA	inf,NA	1.12803,NA	0.000178398	0.000212716
3	chr15:39359855:T:C	39359855	NA,C	NA,T	NA,1	NA,-inf	NA,inf	NA,0.674984	0.0001783	0.00021064
3	chr15:38846160:G:A	38846160	A,NA	G,NA	1,NA	-inf,NA	inf,NA	1.13218,NA	0.000178234	0.000212779
3	chr15:38600718:G:A	38600718	A,NA	G,NA	1,NA	inf,NA	inf,NA	0.876098,NA	0.000178196	0.000207263
3	chr15:39229245:G:T	39229245	T,NA	G,NA	1,NA	-inf,NA	inf,NA	0.465585,NA	0.000177701	0.000195456
3	chr15:39400131:A:T	39400131	NA,T	NA,A	NA,1	NA,-inf	NA,inf	NA,0.685334	0.000177434	0.000210214
3	chr15:39409870:C:G	39409870	G,NA	C,NA	1,NA	-inf,NA	inf,NA	0.949752,NA	0.000177417	0.000201361
3	chr15:39097218:T:C	39097218	C,C	T,T	1,1	-inf,inf	inf,inf	1.04624,1.04376	0.000177251	0.000198445
3	chr15:39474090:T:C	39474090	C,C	T,T	1,1	-inf,-inf	inf,inf	1.12706,0.323846	0.000177063	0.000196047
3	chr15:39108685:T:C	39108685	NA,C	NA,T	NA,1	NA,-inf	NA,inf	NA,0.643744	0.000176993	0.000202574
3	chr15:39215249:GC:G	39215249	G,G	GC,GC	1,1	-inf,inf	inf,inf	1.09412,0.60396	0.000176913	0.000197187
3	chr15:38803082:T:C	38803082	C,C	T,T	1,1	inf,inf	inf,inf	1.21406,0.749697	0.000176847	0.000204768
3	chr15:38530282:C:T	38530282	NA,T	NA,C	NA,1	NA,inf	NA,inf	NA,0.671111	0.000176748	0.000206924
3	chr15:39221128:G:T	39221128	NA,T	NA,G	NA,1	NA,inf	NA,inf	NA,0.636742	0.000176655	0.00020538
3	chr15:39025952:A:G	39025952	NA,G	NA,A	NA,1	NA,-inf	NA,inf	NA,0.669269	0.000176525	0.000208513
3	chr15:38915494:G:T	38915494	NA,T	NA,G	NA,1	NA,inf	NA,inf	NA,0.702734	0.000176481	0.00020503
3	chr15:39467393:T:C	39467393	NA,C	NA,T	NA,1	NA,-inf	NA,inf	NA,0.70691	0.000176358	0.000209009
3	chr15:38915491:CA:C	38915491	NA,C	NA,CA	NA,1	NA,inf	NA,inf	NA,0.701795	0.000176234	0.000204745
3	chr15:38591169:G:A	38591169	NA,A	NA,G	NA,1	NA,inf	NA,inf	NA,0.686028	0.000175985	0.000206285
3	chr15:38506891:A:G	38506891	NA,G	NA,A	NA,1	NA,inf	NA,inf	NA,0.683406	0.000175867	0.000206334
3	chr15:38680927:T:C	38680927	NA,C	NA,T	NA,1	NA,inf	NA,inf	NA,0.677919	0.000175834	0.000205319
3	chr15:39178830:C:T	39178830	NA,T	NA,C	NA,1	NA,-inf	NA,inf	NA,0.620297	0.000175807	0.000206336
3	chr15:39476896:C:T	39476896	NA,T	NA,C	NA,1	NA,inf	NA,inf	NA,0.638073	0.000175771	0.000204174
3	chr15:39431476:A:T	39431476	T,T	A,A	1,1	inf,inf	inf,inf	1.129,0.766678	0.000175601	0.000201623
3	chr15:38508545:G:C	38508545	NA,C	NA,G	NA,1	NA,inf	NA,inf	NA,0.681317	0.000175546	0.000205947
3	chr15:39362147:A:T	39362147	NA,T	NA,A	NA,1	NA,-inf	NA,inf	NA,0.663213	0.000175541	0.000207305
3	chr15:38964227:T:A	38964227	NA,A	NA,T	NA,1	NA,-inf	NA,inf	NA,0.605162	0.000175305	0.000206225
3	chr15:39429046:G:C	39429046	NA,C	NA,G	NA,1	NA,-inf	NA,inf	NA,0.662182	0.00017507	0.000206068
3	chr15:38702192:T:C	38702192	NA,C	NA,T	NA,1	NA,inf	NA,inf	NA,0.672973	0.000174955	0.000204821
3	chr15:39272862:T:A	39272862	NA,A	NA,T	NA,1	NA,inf	NA,inf	NA,0.65188	0.000174779	0.000202781
3	chr15:38564247:C:G	38564247	NA,G	NA,C	NA,1	NA,-inf	NA,inf	NA,0.650683	0.000174557	0.000205127
3	chr15:38969079:A:C	38969079	NA,C	NA,A	NA,1	NA,inf	NA,inf	NA,0.780628	0.000174515	0.000203513
3	chr15:39226406:C:T	39226406	NA,T	NA,C	NA,1	NA,inf	NA,inf	NA,0.673421	0.000174456	0.000203602
3	chr15:38802514:T:C	38802514	C,C	T,T	1,1	inf,inf	inf,inf	1.22257,0.731192	0.000174427	0.000202005
3	chr15:39156087:C:T	39156087	T,T	C,C	1,1	-inf,inf	inf,inf	1.09966,0.937672	0.000174272	0.00019748
3	chr15:39251852:A:C	39251852	NA,C	NA,A	NA,1	NA,inf	NA,inf	NA,0.628011	0.000174084	0.000201742
3	chr15:38863206:T:C	38863206	C,NA	T,NA	1,NA	-inf,NA	inf,NA	1.12837,NA	0.000173998	0.00020791
3	chr15:38855213:T:C	38855213	C,NA	T,NA	1,NA	-inf,NA	inf,NA	1.11866,NA	0.000173769	0.000207388
3	chr15:39478982:A:T	39478982	NA,T	NA,A	NA,1	NA,-inf	NA,inf	NA,0.678606	0.000173743	0.000206147
3	chr15:39020463:T:A	39020463	A,A	T,T	1,1	-inf,-inf	inf,inf	2.01069,1.41871	0.000173179	0.000204361
3	chr15:38814558:G:A	38814558	NA,A	NA,G	NA,1	NA,-inf	NA,inf	NA,0.636743	0.000173045	0.000203504
3	chr15:38584264:T:C	38584264	NA,C	NA,T	NA,1	NA,inf	NA,inf	NA,0.676508	0.000172896	0.000202678
3	chr15:38634752:CAT:C	38634752	NA,C	NA,CAT	NA,1	NA,inf	NA,inf	NA,0.681608	0.000172732	0.000201878
3	chr15:38528582:T:C	38528582	NA,C	NA,T	NA,1	NA,inf	NA,inf	NA,0.655689	0.000172674	0.000202162
3	chr15:39426607:G:A	39426607	NA,A	NA,G	NA,1	NA,inf	NA,inf	NA,0.690234	0.00017261	0.000202161
3	chr15:39460647:A:C	39460647	NA,C	NA,A	NA,1	NA,inf	NA,inf	NA,0.665788	0.000172452	0.000201545
3	chr15:39027970:A:C	39027970	NA,C	NA,A	NA,1	NA,inf	NA,inf	NA,0.721798	0.000172255	0.000201158
3	chr15:38765651:A:G	38765651	NA,G	NA,A	NA,1	NA,-inf	NA,inf	NA,0.601935	0.000172112	0.000202802
3	chr15:39171656:C:G	39171656	G,G	C,C	1,1	-inf,inf	inf,inf	1.107,0.613462	0.000172089	0.000189658
3	chr15:39126704:TTATTTATTTC:T	39126704	NA,T	NA,TTATTTATTTC	NA,1	NA,-inf	NA,inf	NA,0.618007	0.000172076	0.000196064
3	chr15:39161580:T:G	39161580	G,NA	T,NA	1,NA	-inf,NA	inf,NA	1.13817,NA	0.000171876	0.000217659
3	chr15:38963547:T:C	38963547	NA,C	NA,T	NA,1	NA,inf	NA,inf	NA,0.780979	0.000171867	0.000199522
3	chr15:39028052:A:C	39028052	NA,C	NA,A	NA,1	NA,inf	NA,inf	NA,0.719403	0.000171656	0.00020046
3	chr15:38879984:G:A	38879984	A,A	G,G	1,1	-inf,inf	inf,inf	0.514411,1.32282	0.0001715	0.000200095
3	chr15:39251138:T:C	39251138	NA,C	NA,T	NA,1	NA,inf	NA,inf	NA,0.648764	0.00017143	0.000199434
3	chr15:39315937:C:T	39315937	NA,T	NA,C	NA,1	NA,inf	NA,inf	NA,0.909178	0.000171367	0.000212561
3	chr15:38493216:T:G	38493216	NA,G	NA,T	NA,1	NA,-inf	NA,inf	NA,0.642708	0.000171191	0.000201533
3	chr15:38942133:T:C	38942133	NA,C	NA,T	NA,1	NA,inf	NA,inf	NA,0.693808	0.000170695	0.000197778
3	chr15:39157288:T:A	39157288	A,A	T,T	1,1	-inf,inf	inf,inf	0.539534,1.32143	0.000170415	0.000190275
3	chr15:39174122:G:A	39174122	NA,A	NA,G	NA,1	NA,inf	NA,inf	NA,0.674408	0.000170341	0.000199813
3	chr15:38953149:CATGTCTGTCTCTCCAAAAAAAAAAAAAAAAAAA:C	38953149	NA,C	NA,CATGTCTGTCTCTCCAAAAAAAAAAAAAAAAAAA	NA,1	NA,inf	NA,inf	NA,0.714217	0.000170303	0.00019827
3	chr15:39187942:C:T	39187942	NA,T	NA,C	NA,1	NA,-inf	NA,inf	NA,0.701916	0.000170251	0.00020081
3	chr15:39015600:C:T	39015600	NA,T	NA,C	NA,1	NA,-inf	NA,inf	NA,0.510593	0.000170158	0.000197444
3	chr15:38924958:A:G	38924958	G,G	A,A	1,1	-inf,-inf	inf,inf	0.831075,0.830498	0.000169941	0.000190925
3	chr15:39149002:C:G	39149002	NA,G	NA,C	NA,1	NA,inf	NA,inf	NA,0.674021	0.000169512	0.000198691
3	chr15:39461580:A:G	39461580	NA,G	NA,A	NA,1	NA,inf	NA,inf	NA,0.653953	0.000169306	0.000197881
3	chr15:38691443:T:A	38691443	NA,A	NA,T	NA,1	NA,-inf	NA,inf	NA,0.639424	0.000169182	0.000199458
3	chr15:39037825:C:T	39037825	T,T	C,C	1,1	-inf,inf	inf,inf	0.483976,0.0552204	0.000169173	0.000187871
3	chr15:39135169:G:A	39135169	NA,A	NA,G	NA,1	NA,inf	NA,inf	NA,0.771859	0.000169168	0.000200401
3	chr15:39187904:T:C	39187904	NA,C	NA,T	NA,1	NA,inf	NA,inf	NA,0.654927	0.000168891	0.000197159
3	chr15:39152000:T:C	39152000	NA,C	NA,T	NA,1	NA,-inf	NA,inf	NA,0.680983	0.00016867	0.000199028
3	chr15:39098278:T:C	39098278	C,C	T,T	1,1	-inf,inf	inf,inf	1.0335,1.16676	0.000168621	0.000200233
3	chr15:39048380:G:A	39048380	NA,A	NA,G	NA,1	NA,inf	NA,inf	NA,0.719143	0.00016814	0.000198738
3	chr15:38534385:C:CAT	38534385	NA,CAT	NA,C	NA,1	NA,-inf	NA,inf	NA,0.63524	0.000167942	0.000197603
3	chr15:38534389:G:GTTA	38534389	NA,GTTA	NA,G	NA,1	NA,-inf	NA,inf	NA,0.63524	0.000167942	0.000197603
3	chr15:38534395:C:A	38534395	NA,A	NA,C	NA,1	NA,-inf	NA,inf	NA,0.63524	0.000167942	0.000197603
3	chr15:39124545:T:C	39124545	NA,C	NA,T	NA,1	NA,-inf	NA,inf	NA,0.62935	0.000167901	0.000198636
3	chr15:38511734:G:A	38511734	NA,A	NA,G	NA,1	NA,inf	NA,inf	NA,0.649666	0.000167468	0.000196491
3	chr15:38840685:G:A	38840685	NA,A	NA,G	NA,1	NA,inf	NA,inf	NA,0.663545	0.000167265	0.000194583
3	chr15:38884807:T:G	38884807	NA,G	NA,T	NA,1	NA,inf	NA,inf	NA,0.623356	0.000167255	0.000195276
3	chr15:39141746:A:G	39141746	G,G	A,A	1,1	-inf,inf	inf,inf	1.12125,0.62029	0.000167062	0.000187563
3	chr15:38660268:A:G	38660268	NA,G	NA,A	NA,1	NA,-inf	NA,inf	NA,0.615134	0.000166538	0.000195193
3	chr15:38613569:C:T	38613569	T,T	C,C	1,1	-inf,-inf	inf,inf	0.588171,1.52076	0.000166326	0.000198123
3	chr15:38747197:T:A	38747197	NA,A	NA,T	NA,1	NA,-inf	NA,inf	NA,0.61479	0.000166284	0.000195351
3	chr15:39238142:T:C	39238142	NA,C	NA,T	NA,1	NA,-inf	NA,inf	NA,0.768084	0.000166241	0.000193215
3	chr15:39304532:A:G	39304532	NA,G	NA,A	NA,1	NA,inf	NA,inf	NA,0.7137	0.00016609	0.000196246
3	chr15:39164772:A:T	39164772	T,T	A,A	1,1	-inf,inf	inf,inf	0.779749,1.08956	0.000166075	0.000185347
3	chr15:39335237:A:C	39335237	NA,C	NA,A	NA,1	NA,-inf	NA,inf	NA,0.720816	0.000166057	0.000198568
3	chr15:39385243:A:G	39385243	NA,G	NA,A	NA,1	NA,inf	NA,inf	NA,0.631497	0.000166034	0.000194257
3	chr15:39167501:T:C	39167501	NA,C	NA,T	NA,1	NA,-inf	NA,inf	NA,0.658445	0.000165975	0.000193448
3	chr15:39483119:TAAATG:T	39483119	NA,T	NA,TAAATG	NA,1	NA,inf	NA,inf	NA,0.600104	0.000165723	0.000192591
3	chr15:38672664:A:G	38672664	NA,G	NA,A	NA,1	NA,inf	NA,inf	NA,0.66311	0.000165718	0.000194459
3	chr15:39262175:C:A	39262175	NA,A	NA,C	NA,1	NA,-inf	NA,inf	NA,0.629785	0.000165459	0.000196298
3	chr15:39234227:A:G	39234227	NA,G	NA,A	NA,1	NA,inf	NA,inf	NA,0.613584	0.00016541	0.00019529
3	chr15:39454351:T:C	39454351	NA,C	NA,T	NA,1	NA,-inf	NA,inf	NA,0.661674	0.00016527	0.000195817
3	chr15:39396498:G:A	39396498	NA,A	NA,G	NA,1	NA,-inf	NA,inf	NA,0.733419	0.000165213	0.000196436
3	chr15:38714322:T:TCTC	38714322	NA,TCTC	NA,T	NA,1	NA,inf	NA,inf	NA,0.653779	0.000164966	0.000193105
3	chr15:39268989:T:C	39268989	NA,C	NA,T	NA,1	NA,-inf	NA,inf	NA,0.6557	0.000164942	0.000196414
3	chr15:38799256:T:C	38799256	C,C	T,T	1,1	inf,inf	inf,inf	1.16713,0.764545	0.000164899	0.000190951
3	chr15:38955472:T:C	38955472	NA,C	NA,T	NA,1	NA,-inf	NA,inf	NA,0.581621	0.000164835	0.000189306
3	chr15:39427081:T:G	39427081	G,G	T,T	1,1	inf,inf	inf,inf	1.14267,0.695279	0.000164776	0.000188317
3	chr15:38879848:G:A	38879848	A,A	G,G	1,1	inf,-inf	inf,inf	1.4825,0.581249	0.00016458	0.000196966
3	chr15:38575548:G:C	38575548	NA,C	NA,G	NA,1	NA,inf	NA,inf	NA,0.658443	0.000164573	0.000192401
3	chr15:38884826:T:G	38884826	G,G	T,T	1,1	inf,-inf	inf,inf	1.72398,0.229009	0.000164535	0.000198193
3	chr15:38513869:A:C	38513869	NA,C	NA,A	NA,1	NA,-inf	NA,inf	NA,0.614864	0.000164394	0.00019347
3	chr15:38857208:A:G	38857208	G,NA	A,NA	1,NA	-inf,NA	inf,NA	1.08265,NA	0.000164322	0.000195994
3	chr15:38885946:A:G	38885946	G,G	A,A	1,1	inf,-inf	inf,inf	1.24515,0.850921	0.000164234	0.000196432
3	chr15:38799831:A:G	38799831	G,G	A,A	1,1	inf,inf	inf,inf	1.15173,0.780797	0.000164137	0.000190051
3	chr15:39193077:G:C	39193077	NA,C	NA,G	NA,1	NA,-inf	NA,inf	NA,0.673943	0.000163358	0.000192642
3	chr15:38920180:C:T	38920180	NA,T	NA,C	NA,1	NA,inf	NA,inf	NA,0.653993	0.000163139	0.000188831
3	chr15:38654398:G:A	38654398	NA,A	NA,G	NA,1	NA,inf	NA,inf	NA,0.626351	0.000163099	0.000191102
3	chr15:39199798:T:C	39199798	C,C	T,T	1,1	inf,inf	inf,inf	2.2337,0.436458	0.000163036	0.000213364
3	chr15:38524727:T:C	38524727	NA,C	NA,T	NA,1	NA,inf	NA,inf	NA,0.634927	0.000162767	0.000191468
3	chr15:39395818:G:A	39395818	NA,A	NA,G	NA,1	NA,-inf	NA,inf	NA,0.584425	0.000162706	0.00019082
3	chr15:39040530:A:G	39040530	NA,G	NA,A	NA,1	NA,inf	NA,inf	NA,0.686866	0.000162618	0.000190752
3	chr15:38859608:A:T	38859608	T,NA	A,NA	1,NA	-inf,NA	inf,NA	1.07775,NA	0.000162502	0.000193743
3	chr15:39098085:A:G	39098085	G,G	A,A	1,1	-inf,inf	inf,inf	1.02201,1.02141	0.000162484	0.000182036
3	chr15:38690900:ACT:A	38690900	NA,A	NA,ACT	NA,1	NA,inf	NA,inf	NA,0.643371	0.000162104	0.000190087
3	chr15:39394447:G:A	39394447	NA,A	NA,G	NA,1	NA,-inf	NA,inf	NA,0.587424	0.000161984	0.000189175
3	chr15:38924907:C:T	38924907	NA,T	NA,C	NA,1	NA,-inf	NA,inf	NA,0.553294	0.00016194	0.000193181
3	chr15:38918876:C:G	38918876	G,G	C,C	1,1	inf,inf	inf,inf	0.521414,1.57266	0.000161836	0.00017759
3	chr15:39472498:A:G	39472498	NA,G	NA,A	NA,1	NA,inf	NA,inf	NA,0.620435	0.00016174	0.000189463
3	chr15:39263557:A:G	39263557	NA,G	NA,A	NA,1	NA,inf	NA,inf	NA,0.611699	0.000161624	0.000188579
3	chr15:38874301:T:A	38874301	NA,A	NA,T	NA,1	NA,inf	NA,inf	NA,0.669805	0.000161619	0.00018802
3	chr15:38528655:C:T	38528655	NA,T	NA,C	NA,1	NA,inf	NA,inf	NA,0.611198	0.000161461	0.000189168
3	chr15:38928924:A:C	38928924	C,C	A,A	1,1	inf,inf	inf,inf	0.371234,1.46327	0.00016131	0.000173001
3	chr15:39187896:C:A	39187896	NA,A	NA,C	NA,1	NA,-inf	NA,inf	NA,0.663741	0.00016106	0.000189934
3	chr15:39019428:A:G	39019428	G,G	A,A	1,1	-inf,-inf	inf,inf	1.31284,1.69418	0.000161005	0.000190148
3	chr15:38968375:G:A	38968375	NA,A	NA,G	NA,1	NA,inf	NA,inf	NA,0.733258	0.000160899	0.000186883
3	chr15:39454190:A:G	39454190	NA,G	NA,A	NA,1	NA,inf	NA,inf	NA,0.619684	0.000160801	0.000187971
3	chr15:38807106:G:A	38807106	NA,A	NA,G	NA,1	NA,-inf	NA,inf	NA,0.592194	0.000160725	0.000189383
3	chr15:38962758:T:C	38962758	NA,C	NA,T	NA,1	NA,-inf	NA,inf	NA,0.550353	0.000160689	0.000189702
3	chr15:39164301:T:A	39164301	NA,A	NA,T	NA,1	NA,-inf	NA,inf	NA,0.696327	0.000160509	0.000189178
3	chr15:38822829:C:A	38822829	A,A	C,C	1,1	-inf,-inf	inf,inf	0.526033,1.11392	0.000160437	0.000185721
3	chr15:38649126:A:T	38649126	T,T	A,A	1,1	-inf,-inf	inf,inf	0.0498568,1.65864	0.000160258	0.000186789
3	chr15:38765483:A:G	38765483	NA,G	NA,A	NA,1	NA,-inf	NA,inf	NA,0.5553	0.000159999	0.000188488
3	chr15:38960080:T:C	38960080	NA,C	NA,T	NA,1	NA,-inf	NA,inf	NA,0.547201	0.000159985	0.000188849
3	chr15:38605866:C:T	38605866	T,NA	C,NA	1,NA	inf,NA	inf,NA	0.8121,NA	0.000159923	0.000186015
3	chr15:39455147:A:C	39455147	C,C	A,A	1,1	inf,-inf	inf,inf	1.08625,0.33934	0.000159743	0.000176652
3	chr15:38839466:C:T	38839466	NA,T	NA,C	NA,1	NA,inf	NA,inf	NA,0.630171	0.000159583	0.000185673
3	chr15:38982844:T:C	38982844	NA,C	NA,T	NA,1	NA,-inf	NA,inf	NA,0.567522	0.000159165	0.000187233
3	chr15:39301961:G:C	39301961	C,C	G,G	1,1	inf,-inf	inf,inf	0.738245,1.43599	0.000159081	0.000205991
3	chr15:38923775:T:G	38923775	NA,G	NA,T	NA,1	NA,inf	NA,inf	NA,0.638759	0.000159065	0.000184277
3	chr15:38707636:C:G	38707636	NA,G	NA,C	NA,1	NA,-inf	NA,inf	NA,0.589039	0.000159052	0.000187403
3	chr15:39401114:T:C	39401114	NA,C	NA,T	NA,1	NA,inf	NA,inf	NA,0.621625	0.000159045	0.000186397
3	chr15:39164933:CTTCA:C	39164933	NA,C	NA,CTTCA	NA,1	NA,-inf	NA,inf	NA,0.689716	0.000159034	0.000187432
3	chr15:38841608:T:C	38841608	NA,C	NA,T	NA,1	NA,inf	NA,inf	NA,0.584611	0.000158715	0.000185546
3	chr15:39451928:G:A	39451928	NA,A	NA,G	NA,1	NA,inf	NA,inf	NA,0.631383	0.00015861	0.000185757
3	chr15:38850819:C:T	38850819	NA,T	NA,C	NA,1	NA,inf	NA,inf	NA,0.628701	0.000158461	0.000185887
3	chr15:38726974:G:T	38726974	T,NA	G,NA	1,NA	-inf,NA	inf,NA	0.961282,NA	0.000158456	0.000188207
3	chr15:38771064:G:A	38771064	NA,A	NA,G	NA,1	NA,-inf	NA,inf	NA,0.572768	0.000158157	0.000187319
3	chr15:38976581:C:T	38976581	NA,T	NA,C	NA,1	NA,-inf	NA,inf	NA,0.565413	0.000158116	0.000185371
3	chr15:39042328:A:G	39042328	G,NA	A,NA	1,NA	inf,NA	inf,NA	1.11592,NA	0.000158011	0.000199197
3	chr15:39169539:T:C	39169539	NA,C	NA,T	NA,1	NA,-inf	NA,inf	NA,0.578473	0.000157957	0.000185039
3	chr15:39165335:C:T	39165335	NA,T	NA,C	NA,1	NA,-inf	NA,inf	NA,0.684526	0.000157894	0.000186084
3	chr15:39042371:G:A	39042371	NA,A	NA,G	NA,1	NA,inf	NA,inf	NA,0.598132	0.000157886	0.000184824
3	chr15:39464469:G:A	39464469	NA,A	NA,G	NA,1	NA,inf	NA,inf	NA,0.607445	0.000157847	0.000184524
3	chr15:38499827:C:T	38499827	NA,T	NA,C	NA,1	NA,-inf	NA,inf	NA,0.579708	0.000157794	0.000185258
3	chr15:39374771:G:A	39374771	NA,A	NA,G	NA,1	NA,-inf	NA,inf	NA,0.570235	0.000157717	0.000184944
3	chr15:39039963:C:T	39039963	NA,T	NA,C	NA,1	NA,inf	NA,inf	NA,0.682332	0.000157686	0.000185489
3	chr15:38907285:G:T	38907285	NA,T	NA,G	NA,1	NA,inf	NA,inf	NA,0.633807	0.00015755	0.000182412
3	chr15:39321946:T:C	39321946	NA,C	NA,T	NA,1	NA,inf	NA,inf	NA,0.845117	0.00015752	0.000194723
3	chr15:39428102:T:C	39428102	NA,C	NA,T	NA,1	NA,-inf	NA,inf	NA,0.605148	0.000157264	0.000185917
3	chr15:39253358:T:C	39253358	NA,C	NA,T	NA,1	NA,inf	NA,inf	NA,0.557699	0.000157261	0.000182272
3	chr15:38868298:TTA:T	38868298	NA,T	NA,TTA	NA,1	NA,inf	NA,inf	NA,0.613819	0.000157153	0.000184655
3	chr15:38790585:G:T	38790585	NA,T	NA,G	NA,1	NA,-inf	NA,inf	NA,0.575907	0.00015715	0.00018483
3	chr15:39333000:G:A	39333000	A,NA	G,NA	1,NA	inf,NA	inf,NA	1.38387,NA	0.000156995	0.000218837
3	chr15:38893243:G:A	38893243	NA,A	NA,G	NA,1	NA,-inf	NA,inf	NA,0.618711	0.000156992	0.000183686
3	chr15:38892695:C:T	38892695	NA,T	NA,C	NA,1	NA,-inf	NA,inf	NA,0.574256	0.000156814	0.000182309
3	chr15:38860074:G:A	38860074	A,NA	G,NA	1,NA	-inf,NA	inf,NA	1.05069,NA	0.000156704	0.000186612
3	chr15:39166917:G:T	39166917	NA,T	NA,G	NA,1	NA,-inf	NA,inf	NA,0.678862	0.000156649	0.000184613
3	chr15:38977586:G:A	38977586	NA,A	NA,G	NA,1	NA,-inf	NA,inf	NA,0.556417	0.00015663	0.000183627
3	chr15:39166282:A:C	39166282	NA,C	NA,A	NA,1	NA,-inf	NA,inf	NA,0.67859	0.000156625	0.000184591
3	chr15:38929197:A:G	38929197	G,G	A,A	1,1	-inf,inf	inf,inf	0.0269349,1.57605	0.00015656	0.000177028
3	chr15:39165387:ATT:A	39165387	NA,A	NA,ATT	NA,1	NA,-inf	NA,inf	NA,0.678276	0.000156515	0.000184455
3	chr15:39158003:A:G	39158003	G,G	A,A	1,1	-inf,inf	inf,inf	0.521997,1.28998	0.000156459	0.000174823
3	chr15:39321873:C:T	39321873	NA,T	NA,C	NA,1	NA,inf	NA,inf	NA,0.839751	0.000156454	0.000193342
3	chr15:39165831:C:A	39165831	NA,A	NA,C	NA,1	NA,-inf	NA,inf	NA,0.676531	0.000156142	0.000184013
3	chr15:39131212:G:A	39131212	NA,A	NA,G	NA,1	NA,-inf	NA,inf	NA,0.577436	0.000156068	0.000183994
3	chr15:39337302:G:A	39337302	NA,A	NA,G	NA,1	NA,inf	NA,inf	NA,0.546032	0.000155787	0.000180498
3	chr15:39055321:A:C	39055321	C,NA	A,NA	1,NA	inf,NA	inf,NA	1.1241,NA	0.000155712	0.000196658
3	chr15:39257540:A:G	39257540	NA,G	NA,A	NA,1	NA,-inf	NA,inf	NA,0.58895	0.000155704	0.000184571
3	chr15:39003294:T:C	39003294	NA,C	NA,T	NA,1	NA,inf	NA,inf	NA,0.643866	0.000155698	0.000181706
3	chr15:39199262:A:G	39199262	G,G	A,A	1,1	inf,inf	inf,inf	0.588198,1.89003	0.00015565	0.000185217
3	chr15:38645027:TATCAA:T	38645027	NA,T	NA,TATCAA	NA,1	NA,inf	NA,inf	NA,0.612065	0.000155585	0.000182378
3	chr15:39147371:T:C	39147371	NA,C	NA,T	NA,1	NA,inf	NA,inf	NA,0.656702	0.000155582	0.000183525
3	chr15:38986407:T:G	38986407	NA,G	NA,T	NA,1	NA,-inf	NA,inf	NA,0.522555	0.000155383	0.00018092
3	chr15:38845920:A:C	38845920	NA,C	NA,A	NA,1	NA,-inf	NA,inf	NA,0.590115	0.00015522	0.00018252
3	chr15:39487612:A:G	39487612	NA,G	NA,A	NA,1	NA,-inf	NA,inf	NA,0.601051	0.000155163	0.000183938
3	chr15:39438157:TAAC:T	39438157	NA,T	NA,TAAC	NA,1	NA,inf	NA,inf	NA,0.585499	0.000155081	0.000181478
3	chr15:38726182:G:A	38726182	A,NA	G,NA	1,NA	-inf,NA	inf,NA	0.946849,NA	0.000155006	0.000184072
3	chr15:39329371:G:A	39329371	NA,A	NA,G	NA,1	NA,inf	NA,inf	NA,0.548656	0.00015499	0.00017921
3	chr15:39384183:G:C	39384183	NA,C	NA,G	NA,1	NA,-inf	NA,inf	NA,0.552497	0.000154849	0.000181592
3	chr15:39277049:C:T	39277049	T,NA	C,NA	1,NA	-inf,NA	inf,NA	0.567626,NA	0.000154808	0.000173087
3	chr15:38575447:A:G	38575447	NA,G	NA,A	NA,1	NA,inf	NA,inf	NA,0.600914	0.000154513	0.000181153
3	chr15:39012143:C:T	39012143	T,T	C,C	1,1	-inf,-inf	inf,inf	2.15257,1.28058	0.000154454	0.000182456
3	chr15:39041112:A:T	39041112	T,NA	A,NA	1,NA	inf,NA	inf,NA	1.10237,NA	0.000154379	0.000194476
3	chr15:38624705:C:T	38624705	T,T	C,C	1,1	-inf,-inf	inf,inf	0.379205,1.59299	0.000154174	0.000182035
3	chr15:39179184:A:G	39179184	G,NA	A,NA	1,NA	-inf,NA	inf,NA	0.88781,NA	0.000154116	0.00017439
3	chr15:38759107:A:G	38759107	NA,G	NA,A	NA,1	NA,-inf	NA,inf	NA,0.530627	0.000154072	0.000181521
3	chr15:38937746:A:G	38937746	NA,G	NA,A	NA,1	NA,inf	NA,inf	NA,0.589984	0.000154027	0.000179008
3	chr15:39189749:T:C	39189749	C,C	T,T	1,1	inf,inf	inf,inf	2.1303,0.572193	0.000153997	0.000204579
3	chr15:38548073:C:T	38548073	NA,T	NA,C	NA,1	NA,-inf	NA,inf	NA,0.558217	0.0001537	0.000180417
3	chr15:38859875:A:G	38859875	G,NA	A,NA	1,NA	-inf,NA	inf,NA	1.04353,NA	0.000153551	0.000183013
3	chr15:39431082:G:A	39431082	NA,A	NA,G	NA,1	NA,inf	NA,inf	NA,0.578122	0.000153538	0.000179655
3	chr15:39165424:G:A	39165424	NA,A	NA,G	NA,1	NA,-inf	NA,inf	NA,0.663303	0.000153298	0.000180652
3	chr15:38816788:A:G	38816788	G,NA	A,NA	1,NA	-inf,NA	inf,NA	0.919857,NA	0.000152988	0.000181057
3	chr15:38760924:C:T	38760924	NA,T	NA,C	NA,1	NA,-inf	NA,inf	NA,0.526629	0.000152727	0.000179818
3	chr15:39136963:G:A	39136963	NA,A	NA,G	NA,1	NA,inf	NA,inf	NA,0.568082	0.000152706	0.000177117
3	chr15:39025869:G:A	39025869	NA,A	NA,G	NA,1	NA,-inf	NA,inf	NA,0.540236	0.000152504	0.000178854
3	chr15:39467306:C:G	39467306	NA,G	NA,C	NA,1	NA,inf	NA,inf	NA,0.605861	0.000152451	0.000178594
3	chr15:39419975:C:A	39419975	NA,A	NA,C	NA,1	NA,inf	NA,inf	NA,0.604201	0.000152298	0.000178398
3	chr15:39054813:T:C	39054813	NA,C	NA,T	NA,1	NA,inf	NA,inf	NA,0.593062	0.000152233	0.000177018
3	chr15:39045271:T:C	39045271	C,NA	T,NA	1,NA	inf,NA	inf,NA	1.1087,NA	0.000151933	0.000191841
3	chr15:38837076:G:T	38837076	NA,T	NA,G	NA,1	NA,inf	NA,inf	NA,0.5947	0.000151841	0.000178353
3	chr15:38894984:A:G	38894984	NA,G	NA,A	NA,1	NA,inf	NA,inf	NA,0.582938	0.000151809	0.000176643
3	chr15:38781840:G:A	38781840	NA,A	NA,G	NA,1	NA,-inf	NA,inf	NA,0.55895	0.000151718	0.00017824
3	chr15:38519151:T:C	38519151	NA,C	NA,T	NA,1	NA,-inf	NA,inf	NA,0.553366	0.000151701	0.000178101
3	chr15:39454142:TTAG:T	39454142	T,NA	TTAG,NA	1,NA	inf,NA	inf,NA	0.548286,NA	0.000151529	0.000167961
3	chr15:39178424:C:T	39178424	NA,T	NA,C	NA,1	NA,-inf	NA,inf	NA,0.52589	0.000151483	0.000177796
3	chr15:39448050:C:T	39448050	NA,T	NA,C	NA,1	NA,inf	NA,inf	NA,0.601086	0.000151461	0.000177439
3	chr15:39164430:A:G	39164430	G,G	A,A	1,1	-inf,inf	inf,inf	0.73357,1.08666	0.000151428	0.000169341
3	chr15:38908970:G:A	38908970	NA,A	NA,G	NA,1	NA,inf	NA,inf	NA,0.650446	0.000151315	0.000175952
3	chr15:38561012:T:C	38561012	NA,C	NA,T	NA,1	NA,inf	NA,inf	NA,0.578191	0.000151312	0.000177093
3	chr15:39159071:G:T	39159071	NA,T	NA,G	NA,1	NA,-inf	NA,inf	NA,0.603199	0.000151303	0.000178463
3	chr15:38903889:C:T	38903889	NA,T	NA,C	NA,1	NA,-inf	NA,inf	NA,0.655662	0.000151287	0.000180538
3	chr15:39378808:A:C	39378808	NA,C	NA,A	NA,1	NA,inf	NA,inf	NA,0.576164	0.000151166	0.000179092
3	chr15:38603623:T:C	38603623	C,C	T,T	1,1	-inf,-inf	inf,inf	0.486797,1.5207	0.000151128	0.000178934
3	chr15:38616859:C:T	38616859	NA,T	NA,C	NA,1	NA,inf	NA,inf	NA,0.590432	0.000151059	0.000176559
3	chr15:38865131:A:T	38865131	T,T	A,A	1,1	inf,-inf	inf,inf	1.63246,0.22421	0.000150883	0.000178296
3	chr15:38793285:C:G	38793285	G,G	C,C	1,1	-inf,inf	inf,inf	2.06543,0.0139355	0.000150868	0.000194279
3	chr15:38933787:C:T	38933787	NA,T	NA,C	NA,1	NA,inf	NA,inf	NA,0.609965	0.000150815	0.000175061
3	chr15:39178413:G:C	39178413	NA,C	NA,G	NA,1	NA,-inf	NA,inf	NA,0.522249	0.000150695	0.000176866
3	chr15:39431110:C:T	39431110	T,T	C,C	1,1	inf,inf	inf,inf	1.1177,0.676096	0.000150638	0.000172975
3	chr15:38874237:C:T	38874237	NA,T	NA,C	NA,1	NA,inf	NA,inf	NA,0.556598	0.000150577	0.000175938
3	chr15:38616276:C:A	38616276	NA,A	NA,C	NA,1	NA,inf	NA,inf	NA,0.5876	0.000150432	0.00017595
3	chr15:38823136:C:G	38823136	NA,G	NA,C	NA,1	NA,-inf	NA,inf	NA,0.552562	0.000150115	0.000175184
3	chr15:39166847:G:T	39166847	NA,T	NA,G	NA,1	NA,-inf	NA,inf	NA,0.64779	0.000150035	0.000176795
3	chr15:38954303:T:C	38954303	NA,C	NA,T	NA,1	NA,inf	NA,inf	NA,0.700941	0.000149882	0.000177426
3	chr15:39147525:C:A	39147525	NA,A	NA,C	NA,1	NA,inf	NA,inf	NA,0.684278	0.000149735	0.000177225
3	chr15:38510726:G:A	38510726	NA,A	NA,G	NA,1	NA,inf	NA,inf	NA,0.565168	0.000149137	0.00017485
3	chr15:38845960:C:T	38845960	NA,T	NA,C	NA,1	NA,-inf	NA,inf	NA,0.561805	0.000149035	0.000175246
3	chr15:39186208:A:G	39186208	G,G	A,A	1,1	inf,inf	inf,inf	2.04017,0.589314	0.000148871	0.000195953
3	chr15:38953374:G:C	38953374	NA,C	NA,G	NA,1	NA,-inf	NA,inf	NA,0.52958	0.000148855	0.000174764
3	chr15:38740245:T:C	38740245	NA,C	NA,T	NA,1	NA,-inf	NA,inf	NA,0.536413	0.000148507	0.000174562
3	chr15:39239508:T:C	39239508	NA,C	NA,T	NA,1	NA,-inf	NA,inf	NA,0.502661	0.000148393	0.000174318
3	chr15:38575638:G:A	38575638	NA,A	NA,G	NA,1	NA,inf	NA,inf	NA,0.591081	0.000148299	0.000173522
3	chr15:38829671:C:T	38829671	NA,T	NA,C	NA,1	NA,-inf	NA,inf	NA,0.534084	0.00014818	0.00017471
3	chr15:38567866:T:C	38567866	NA,C	NA,T	NA,1	NA,inf	NA,inf	NA,0.572323	0.000148081	0.000173658
3	chr15:38846038:T:G	38846038	NA,G	NA,T	NA,1	NA,inf	NA,inf	NA,0.563075	0.000148	0.000172737
3	chr15:39164265:T:C	39164265	C,C	T,T	1,1	-inf,inf	inf,inf	0.834131,0.881596	0.000147926	0.000164269
3	chr15:39351494:A:G	39351494	G,G	A,A	1,1	-inf,-inf	inf,inf	1.5021,1.24584	0.000147866	0.000218322
3	chr15:38852775:A:G	38852775	NA,G	NA,A	NA,1	NA,-inf	NA,inf	NA,0.556438	0.00014782	0.000173782
3	chr15:38721246:G:A	38721246	NA,A	NA,G	NA,1	NA,inf	NA,inf	NA,0.559094	0.00014776	0.000173457
3	chr15:38607274:G:A	38607274	A,NA	G,NA	1,NA	inf,NA	inf,NA	0.842859,NA	0.000147694	0.000173309
3	chr15:38496274:T:C	38496274	NA,C	NA,T	NA,1	NA,-inf	NA,inf	NA,0.53485	0.000147667	0.000173372
3	chr15:38746112:C:T	38746112	T,NA	C,NA	1,NA	inf,NA	inf,NA	0.672955,NA	0.000147364	0.000170192
3	chr15:38878839:T:G	38878839	NA,G	NA,T	NA,1	NA,inf	NA,inf	NA,0.539456	0.000147232	0.000172027
3	chr15:39453674:T:C	39453674	NA,C	NA,T	NA,1	NA,inf	NA,inf	NA,0.549227	0.000147155	0.000172235
3	chr15:38929506:CTTA:C	38929506	NA,C	NA,CTTA	NA,1	NA,inf	NA,inf	NA,0.585599	0.000147062	0.000170161
3	chr15:38952857:G:C	38952857	NA,C	NA,G	NA,1	NA,-inf	NA,inf	NA,0.852178	0.000146984	0.000174576
3	chr15:38840668:C:T	38840668	NA,T	NA,C	NA,1	NA,inf	NA,inf	NA,0.573104	0.000146798	0.000170934
3	chr15:39007139:T:C	39007139	NA,C	NA,T	NA,1	NA,inf	NA,inf	NA,0.602472	0.000146688	0.000171346
3	chr15:38788673:C:T	38788673	NA,T	NA,C	NA,1	NA,-inf	NA,inf	NA,0.503129	0.000146669	0.000172762
3	chr15:39285562:T:C	39285562	NA,C	NA,T	NA,1	NA,-inf	NA,inf	NA,0.501903	0.000146633	0.000171392
3	chr15:38930476:A:G	38930476	NA,G	NA,A	NA,1	NA,inf	NA,inf	NA,0.587124	0.000146482	0.000170108
3	chr15:39390565:G:T	39390565	NA,T	NA,G	NA,1	NA,-inf	NA,inf	NA,0.530587	0.00014635	0.000171838
3	chr15:38719096:T:C	38719096	NA,C	NA,T	NA,1	NA,inf	NA,inf	NA,0.570278	0.00014617	0.000171026
3	chr15:38761587:C:CTT	38761587	NA,CTT	NA,C	NA,1	NA,-inf	NA,inf	NA,0.559269	0.000146167	0.000172062
3	chr15:38766998:G:A	38766998	NA,A	NA,G	NA,1	NA,-inf	NA,inf	NA,0.497823	0.000146149	0.000172152
3	chr15:38761589:G:GTCCC	38761589	NA,GTCCC	NA,G	NA,1	NA,-inf	NA,inf	NA,0.558867	0.000146083	0.000171964
3	chr15:38520311:C:T	38520311	NA,T	NA,C	NA,1	NA,inf	NA,inf	NA,0.54999	0.000145954	0.000171117
3	chr15:38865711:A:C	38865711	NA,C	NA,A	NA,1	NA,-inf	NA,inf	NA,0.54092	0.000145638	0.00017132
3	chr15:39095317:A:G	39095317	G,G	A,A	1,1	-inf,inf	inf,inf	1.08161,1.03244	0.000145423	0.00017275
3	chr15:38988024:A:G	38988024	NA,G	NA,A	NA,1	NA,-inf	NA,inf	NA,0.705507	0.000145415	0.000169633
3	chr15:39285340:T:C	39285340	NA,C	NA,T	NA,1	NA,inf	NA,inf	NA,0.549527	0.000145294	0.000170213
3	chr15:38864942:T:C	38864942	NA,C	NA,T	NA,1	NA,inf	NA,inf	NA,0.545675	0.000145104	0.000170527
3	chr15:38615934:A:G	38615934	G,G	A,A	1,1	-inf,-inf	inf,inf	0.60391,1.44375	0.000144977	0.000172832
3	chr15:38870961:T:C	38870961	NA,C	NA,T	NA,1	NA,-inf	NA,inf	NA,0.521989	0.000144895	0.000171681
3	chr15:39353625:A:G	39353625	G,G	A,A	1,1	-inf,-inf	inf,inf	1.8215,1.09795	0.000144697	0.00024317
3	chr15:38625897:C:T	38625897	NA,T	NA,C	NA,1	NA,inf	NA,inf	NA,0.566986	0.000144309	0.000169672
3	chr15:39088911:A:G	39088911	NA,G	NA,A	NA,1	NA,-inf	NA,inf	NA,0.584799	0.000144187	0.000169581
3	chr15:38605163:A:T	38605163	NA,T	NA,A	NA,1	NA,inf	NA,inf	NA,0.563182	0.00014415	0.000169098
3	chr15:38990739:C:T	38990739	NA,T	NA,C	NA,1	NA,-inf	NA,inf	NA,0.510274	0.000143636	0.00016873
3	chr15:39277016:G:A	39277016	NA,A	NA,G	NA,1	NA,-inf	NA,inf	NA,0.490566	0.000143631	0.00016805
3	chr15:39171516:A:AC	39171516	NA,AC	NA,A	NA,1	NA,-inf	NA,inf	NA,0.563696	0.000143619	0.000168776
3	chr15:38758831:G:A	38758831	NA,A	NA,G	NA,1	NA,-inf	NA,inf	NA,0.51257	0.000143456	0.000168334
3	chr15:38833103:A:G	38833103	NA,G	NA,A	NA,1	NA,inf	NA,inf	NA,0.5529	0.000143415	0.000167333
3	chr15:38630321:G:A	38630321	A,NA	G,NA	1,NA	inf,NA	inf,NA	0.80762,NA	0.000143383	0.000168342
3	chr15:38718088:T:A	38718088	NA,A	NA,T	NA,1	NA,inf	NA,inf	NA,0.532708	0.000143242	0.000167894
3	chr15:38957806:G:A	38957806	NA,A	NA,G	NA,1	NA,inf	NA,inf	NA,0.642307	0.000143178	0.000166805
3	chr15:38978084:T:C	38978084	NA,C	NA,T	NA,1	NA,-inf	NA,inf	NA,0.496356	0.000143049	0.000167782
3	chr15:39151912:T:C	39151912	C,C	T,T	1,1	-inf,inf	inf,inf	1.14699,0.0135282	0.000142994	0.000156356
3	chr15:38567664:C:T	38567664	NA,T	NA,C	NA,1	NA,inf	NA,inf	NA,0.547237	0.000142956	0.000167665
3	chr15:38814409:T:C	38814409	NA,C	NA,T	NA,1	NA,-inf	NA,inf	NA,0.486222	0.000142835	0.000168291
3	chr15:39041751:T:C	39041751	C,NA	T,NA	1,NA	inf,NA	inf,NA	1.05451,NA	0.000142762	0.000179425
3	chr15:39170035:C:T	39170035	NA,T	NA,C	NA,1	NA,-inf	NA,inf	NA,0.606696	0.000142603	0.000167982
3	chr15:39168586:G:A	39168586	NA,A	NA,G	NA,1	NA,-inf	NA,inf	NA,0.606316	0.000142516	0.000167885
3	chr15:39434228:A:G	39434228	NA,G	NA,A	NA,1	NA,-inf	NA,inf	NA,0.546437	0.000142508	0.000168393
3	chr15:39472319:AAAAG:A	39472319	A,A	AAAAG,AAAAG	1,1	inf,inf	inf,inf	0.979071,0.409391	0.000142475	0.000158297
3	chr15:39140905:T:C	39140905	NA,C	NA,T	NA,1	NA,-inf	NA,inf	NA,0.563251	0.000142458	0.000167233
3	chr15:39466130:T:G	39466130	NA,G	NA,T	NA,1	NA,inf	NA,inf	NA,0.526005	0.000142196	0.000166457
3	chr15:38832369:G:C	38832369	NA,C	NA,G	NA,1	NA,inf	NA,inf	NA,0.517625	0.000142166	0.000166586
3	chr15:39455037:A:T	39455037	T,T	A,A	1,1	inf,-inf	inf,inf	1.09916,0.18959	0.000142161	0.000156874
3	chr15:39456427:A:G	39456427	NA,G	NA,A	NA,1	NA,-inf	NA,inf	NA,0.527908	0.000142143	0.000167516
3	chr15:38527779:T:C	38527779	NA,C	NA,T	NA,1	NA,inf	NA,inf	NA,0.522654	0.000141947	0.000166263
3	chr15:38959600:A:T	38959600	NA,T	NA,A	NA,1	NA,-inf	NA,inf	NA,0.470781	0.000141901	0.000164342
3	chr15:38764944:C:G	38764944	NA,G	NA,C	NA,1	NA,-inf	NA,inf	NA,0.509306	0.000141838	0.000166535
3	chr15:38823469:T:A	38823469	NA,A	NA,T	NA,1	NA,-inf	NA,inf	NA,0.519156	0.000141811	0.000165358
3	chr15:39302579:G:T	39302579	NA,T	NA,G	NA,1	NA,-inf	NA,inf	NA,0.519285	0.000141792	0.000167896
3	chr15:38716683:C:T	38716683	NA,T	NA,C	NA,1	NA,inf	NA,inf	NA,0.543001	0.000141747	0.000165896
3	chr15:38976232:T:C	38976232	NA,C	NA,T	NA,1	NA,-inf	NA,inf	NA,0.487815	0.000141723	0.00016615
3	chr15:38975973:T:C	38975973	NA,C	NA,T	NA,1	NA,-inf	NA,inf	NA,0.489316	0.000141716	0.000166713
3	chr15:38858967:T:C	38858967	NA,C	NA,T	NA,1	NA,-inf	NA,inf	NA,0.526374	0.000141488	0.000166348
3	chr15:38601793:G:A	38601793	NA,A	NA,G	NA,1	NA,-inf	NA,inf	NA,0.52585	0.000141471	0.000167029
3	chr15:39173262:C:G	39173262	NA,G	NA,C	NA,1	NA,inf	NA,inf	NA,0.641825	0.000141448	0.00016743
3	chr15:38764221:A:G	38764221	NA,G	NA,A	NA,1	NA,-inf	NA,inf	NA,0.506607	0.000141322	0.000166014
3	chr15:39325094:T:C	39325094	C,C	T,T	1,1	inf,-inf	inf,inf	0.538555,1.50945	0.000141273	0.000173561
3	chr15:38912415:G:T	38912415	T,T	G,G	1,1	-inf,inf	inf,inf	0.222562,1.37339	0.000141214	0.000157973
3	chr15:39176685:T:C	39176685	NA,C	NA,T	NA,1	NA,-inf	NA,inf	NA,0.546087	0.000141184	0.00016584
3	chr15:38927590:A:G	38927590	G,G	A,A	1,1	inf,inf	inf,inf	0.0698406,1.32369	0.000141154	0.000156337
3	chr15:38834286:T:G	38834286	NA,G	NA,T	NA,1	NA,inf	NA,inf	NA,0.505136	0.000141015	0.000165692
3	chr15:38720678:G:A	38720678	A,A	G,G	1,1	-inf,-inf	inf,inf	0.575955,1.12499	0.000140829	0.000162768
3	chr15:38870179:T:G	38870179	NA,G	NA,T	NA,1	NA,-inf	NA,inf	NA,0.494809	0.000140783	0.000166718
3	chr15:39124989:A:C	39124989	NA,C	NA,A	NA,1	NA,inf	NA,inf	NA,0.520359	0.00014064	0.000163896
3	chr15:38964359:G:A	38964359	NA,A	NA,G	NA,1	NA,-inf	NA,inf	NA,0.45654	0.000140492	0.000162619
3	chr15:38794976:T:C	38794976	NA,C	NA,T	NA,1	NA,-inf	NA,inf	NA,0.474764	0.000140467	0.000165411
3	chr15:39461323:T:TC	39461323	NA,TC	NA,T	NA,1	NA,inf	NA,inf	NA,0.546256	0.000140464	0.000164547
3	chr15:39351555:C:A	39351555	NA,A	NA,C	NA,1	NA,inf	NA,inf	NA,0.484878	0.000140224	0.000162588
3	chr15:39349746:T:C	39349746	NA,C	NA,T	NA,1	NA,-inf	NA,inf	NA,0.490282	0.000140222	0.000165125
3	chr15:39175599:A:G	39175599	NA,G	NA,A	NA,1	NA,-inf	NA,inf	NA,0.539217	0.000140128	0.000164628
3	chr15:38885029:G:A	38885029	NA,A	NA,G	NA,1	NA,-inf	NA,inf	NA,0.516177	0.000140112	0.00016364
3	chr15:39472331:C:T	39472331	T,T	C,C	1,1	inf,inf	inf,inf	0.973444,0.405234	0.000139968	0.000155538
3	chr15:38829447:C:T	38829447	NA,T	NA,C	NA,1	NA,inf	NA,inf	NA,0.531583	0.000139905	0.000164083
3	chr15:38767210:T:G	38767210	NA,G	NA,T	NA,1	NA,-inf	NA,inf	NA,0.468661	0.000139862	0.000164742
3	chr15:39252043:T:TA	39252043	NA,TA	NA,T	NA,1	NA,inf	NA,inf	NA,0.577872	0.00013986	0.000165376
3	chr15:38597629:T:C	38597629	NA,C	NA,T	NA,1	NA,inf	NA,inf	NA,0.525318	0.00013977	0.0001637
3	chr15:38812343:G:A	38812343	NA,A	NA,G	NA,1	NA,-inf	NA,inf	NA,0.470905	0.000139732	0.000164571
3	chr15:39016881:C:A	39016881	A,A	C,C	1,1	inf,-inf	inf,inf	1.93704,1.19351	0.000139526	0.000158066
3	chr15:39100584:G:A	39100584	NA,A	NA,G	NA,1	NA,inf	NA,inf	NA,0.580654	0.00013948	0.000164556
3	chr15:39434050:A:G	39434050	NA,G	NA,A	NA,1	NA,inf	NA,inf	NA,0.539534	0.000139436	0.000165745
3	chr15:39263948:CACAT:C	39263948	NA,C	NA,CACAT	NA,1	NA,inf	NA,inf	NA,0.567515	0.000139365	0.000164995
3	chr15:38926794:C:T	38926794	NA,T	NA,C	NA,1	NA,inf	NA,inf	NA,0.585123	0.000139231	0.000159598
3	chr15:39181013:C:T	39181013	NA,T	NA,C	NA,1	NA,inf	NA,inf	NA,0.498415	0.000139114	0.000162018
3	chr15:39469833:A:T	39469833	NA,T	NA,A	NA,1	NA,inf	NA,inf	NA,0.525306	0.000139113	0.000163487
3	chr15:39487019:A:G	39487019	NA,G	NA,A	NA,1	NA,-inf	NA,inf	NA,0.460887	0.000139113	0.000162673
3	chr15:39167444:C:T	39167444	NA,T	NA,C	NA,1	NA,-inf	NA,inf	NA,0.587181	0.000139101	0.000163852
3	chr15:38805454:G:A	38805454	A,NA	G,NA	1,NA	-inf,NA	inf,NA	0.457431,NA	0.000138947	0.00015603
3	chr15:39464403:C:T	39464403	NA,T	NA,C	NA,1	NA,inf	NA,inf	NA,0.536777	0.000138923	0.000165151
3	chr15:38972545:C:T	38972545	NA,T	NA,C	NA,1	NA,-inf	NA,inf	NA,0.402772	0.000138909	0.000162824
3	chr15:38522777:G:A	38522777	NA,A	NA,G	NA,1	NA,-inf	NA,inf	NA,0.492554	0.000138818	0.000163017
3	chr15:38947465:CA:C	38947465	NA,C	NA,CA	NA,1	NA,-inf	NA,inf	NA,0.473999	0.000138807	0.000162722
3	chr15:38856651:A:G	38856651	G,NA	A,NA	1,NA	-inf,NA	inf,NA	0.975699,NA	0.000138709	0.000165208
3	chr15:38989588:T:C	38989588	NA,C	NA,T	NA,1	NA,-inf	NA,inf	NA,0.485726	0.00013865	0.000162861
3	chr15:39389104:C:T	39389104	NA,T	NA,C	NA,1	NA,-inf	NA,inf	NA,0.494952	0.000138561	0.000162153
3	chr15:39114976:CA:C	39114976	C,C	CA,CA	1,1	-inf,-inf	inf,inf	1.10459,0.0279832	0.000138492	0.000152597
3	chr15:39432917:T:C	39432917	NA,C	NA,T	NA,1	NA,-inf	NA,inf	NA,0.516326	0.00013847	0.000163629
3	chr15:39038113:G:A	39038113	NA,A	NA,G	NA,1	NA,inf	NA,inf	NA,0.525489	0.000138212	0.000160864
3	chr15:38732012:C:G	38732012	NA,G	NA,C	NA,1	NA,inf	NA,inf	NA,0.51362	0.000138079	0.000162095
3	chr15:39486904:A:G	39486904	NA,G	NA,A	NA,1	NA,-inf	NA,inf	NA,0.485129	0.000137959	0.000162233
3	chr15:39456956:C:T	39456956	NA,T	NA,C	NA,1	NA,inf	NA,inf	NA,0.53258	0.000137907	0.000161561
3	chr15:38609849:C:T	38609849	NA,T	NA,C	NA,1	NA,inf	NA,inf	NA,0.526582	0.000137907	0.000161375
3	chr15:38503508:G:C	38503508	NA,C	NA,G	NA,1	NA,-inf	NA,inf	NA,0.485469	0.000137862	0.000161834
3	chr15:38769476:G:C	38769476	NA,C	NA,G	NA,1	NA,-inf	NA,inf	NA,0.460467	0.00013772	0.000162266
3	chr15:39359971:G:A	39359971	NA,A	NA,G	NA,1	NA,inf	NA,inf	NA,0.626848	0.000137692	0.000164938
3	chr15:38970437:C:A	38970437	NA,A	NA,C	NA,1	NA,inf	NA,inf	NA,0.634907	0.000137679	0.000162829
3	chr15:38988599:T:G	38988599	NA,G	NA,T	NA,1	NA,-inf	NA,inf	NA,0.661971	0.000137673	0.000160656
3	chr15:38840589:C:T	38840589	NA,T	NA,C	NA,1	NA,inf	NA,inf	NA,0.488067	0.000137619	0.000161708
3	chr15:39135947:C:T	39135947	NA,T	NA,C	NA,1	NA,-inf	NA,inf	NA,0.517063	0.000137276	0.000160137
3	chr15:39224541:G:A	39224541	NA,A	NA,G	NA,1	NA,inf	NA,inf	NA,0.585095	0.000137174	0.000159422
3	chr15:39045520:G:A	39045520	NA,A	NA,G	NA,1	NA,-inf	NA,inf	NA,0.418141	0.000137135	0.000161028
3	chr15:39171492:C:T	39171492	NA,T	NA,C	NA,1	NA,-inf	NA,inf	NA,0.57613	0.000136901	0.000161243
3	chr15:38815205:A:T	38815205	NA,T	NA,A	NA,1	NA,-inf	NA,inf	NA,0.456545	0.000136831	0.000161147
3	chr15:39429335:G:A	39429335	A,A	G,G	1,1	inf,inf	inf,inf	0.724603,0.779304	0.000136823	0.000152853
3	chr15:38710826:C:T	38710826	NA,T	NA,C	NA,1	NA,inf	NA,inf	NA,0.522856	0.000136813	0.000160239
3	chr15:39254732:T:G	39254732	NA,G	NA,T	NA,1	NA,inf	NA,inf	NA,0.496091	0.000136784	0.000159779
3	chr15:38887437:A:G	38887437	G,G	A,A	1,1	inf,-inf	inf,inf	1.4859,0.475795	0.000136584	0.000163867
3	chr15:39068712:T:G	39068712	G,G	T,T	1,1	-inf,inf	inf,inf	0.14031,0.708732	0.000136437	0.000146744
3	chr15:39027220:A:G	39027220	G,G	A,A	1,1	inf,-inf	inf,inf	1.94664,0.230228	0.000136309	0.000162826
3	chr15:39122600:G:A	39122600	NA,A	NA,G	NA,1	NA,-inf	NA,inf	NA,0.463883	0.000136112	0.000157697
3	chr15:39441790:G:A	39441790	A,A	G,G	1,1	inf,inf	inf,inf	0.470218,1.13201	0.000136052	0.000152022
3	chr15:39376127:C:T	39376127	T,T	C,C	1,1	inf,-inf	inf,inf	4.08769,0.890837	0.000135989	0.00411896
3	chr15:39489489:C:T	39489489	NA,T	NA,C	NA,1	NA,-inf	NA,inf	NA,0.509318	0.000135953	0.000160938
3	chr15:39420692:G:A	39420692	A,A	G,G	1,1	-inf,-inf	inf,inf	1.28009,0.516238	0.00013594	0.000155193
3	chr15:38861271:T:C	38861271	C,C	T,T	1,1	inf,-inf	inf,inf	0.0750034,1.52411	0.000135839	0.000159171
3	chr15:39327774:G:A	39327774	NA,A	NA,G	NA,1	NA,inf	NA,inf	NA,0.459793	0.000135732	0.00015735
3	chr15:39173907:A:G	39173907	NA,G	NA,A	NA,1	NA,-inf	NA,inf	NA,0.517537	0.000135711	0.000159472
3	chr15:39479115:T:C	39479115	NA,C	NA,T	NA,1	NA,inf	NA,inf	NA,0.522618	0.000135699	0.000159037
3	chr15:39478742:A:G	39478742	NA,G	NA,A	NA,1	NA,inf	NA,inf	NA,0.488323	0.00013567	0.000158628
3	chr15:38930055:A:C	38930055	NA,C	NA,A	NA,1	NA,inf	NA,inf	NA,0.524957	0.000135649	0.000157398
3	chr15:39052416:A:G	39052416	NA,G	NA,A	NA,1	NA,-inf	NA,inf	NA,0.565933	0.000135559	0.000159641
3	chr15:38803845:G:C	38803845	NA,C	NA,G	NA,1	NA,-inf	NA,inf	NA,0.44953	0.000135521	0.000159591
3	chr15:38957898:T:C	38957898	NA,C	NA,T	NA,1	NA,inf	NA,inf	NA,0.592635	0.000135445	0.000158325
3	chr15:39151522:C:CCAA	39151522	NA,CCAA	NA,C	NA,1	NA,-inf	NA,inf	NA,0.507794	0.000135157	0.000157697
3	chr15:39462360:A:T	39462360	T,T	A,A	1,1	-inf,-inf	inf,inf	1.3186,0.176647	0.000135052	0.000152225
3	chr15:38776807:T:C	38776807	NA,C	NA,T	NA,1	NA,-inf	NA,inf	NA,0.474592	0.000135046	0.000158567
3	chr15:39174893:C:T	39174893	NA,T	NA,C	NA,1	NA,-inf	NA,inf	NA,0.513737	0.000135	0.000158629
3	chr15:38815344:G:A	38815344	NA,A	NA,G	NA,1	NA,-inf	NA,inf	NA,0.447128	0.000134991	0.000159163
3	chr15:38916352:A:G	38916352	G,NA	A,NA	1,NA	-inf,NA	inf,NA	0.601282,NA	0.000134975	0.00015521
3	chr15:39321800:T:A	39321800	NA,A	NA,T	NA,1	NA,inf	NA,inf	NA,0.637443	0.000134945	0.000161275
3	chr15:39203791:T:C	39203791	C,NA	T,NA	1,NA	inf,NA	inf,NA	0.603036,NA	0.000134926	0.00015699
3	chr15:39149810:G:T	39149810	NA,T	NA,G	NA,1	NA,inf	NA,inf	NA,0.477907	0.000134884	0.000156679
3	chr15:39416481:A:G	39416481	NA,G	NA,A	NA,1	NA,-inf	NA,inf	NA,0.480227	0.000134745	0.000159145
3	chr15:38900910:AT:A	38900910	NA,A	NA,AT	NA,1	NA,-inf	NA,inf	NA,0.443498	0.000134663	0.000156796
3	chr15:39134129:A:G	39134129	NA,G	NA,A	NA,1	NA,-inf	NA,inf	NA,0.520647	0.000134404	0.000157775
3	chr15:39123319:A:G	39123319	NA,G	NA,A	NA,1	NA,inf	NA,inf	NA,0.519472	0.000134395	0.000158692
3	chr15:38956048:A:G	38956048	NA,G	NA,A	NA,1	NA,inf	NA,inf	NA,0.540021	0.000134292	0.000158037
3	chr15:39259248:T:G	39259248	NA,G	NA,T	NA,1	NA,inf	NA,inf	NA,0.483046	0.000134275	0.00015625
3	chr15:39237103:G:C	39237103	NA,C	NA,G	NA,1	NA,inf	NA,inf	NA,0.481324	0.000134244	0.00015809
3	chr15:39132806:C:T	39132806	NA,T	NA,C	NA,1	NA,-inf	NA,inf	NA,0.519301	0.000134165	0.000157494
3	chr15:38852323:T:C	38852323	C,NA	T,NA	1,NA	-inf,NA	inf,NA	0.947442,NA	0.000133967	0.000159475
3	chr15:39136547:G:T	39136547	NA,T	NA,G	NA,1	NA,-inf	NA,inf	NA,0.518132	0.000133955	0.000157248
3	chr15:39335212:CCACCACTCTTCCTCATGGCCCCT:C	39335212	NA,C	NA,CCACCACTCTTCCTCATGGCCCCT	NA,1	NA,-inf	NA,inf	NA,0.432637	0.000133835	0.000156951
3	chr15:38881895:A:G	38881895	NA,G	NA,A	NA,1	NA,inf	NA,inf	NA,0.471618	0.000133809	0.000156437
3	chr15:39092894:G:C	39092894	NA,C	NA,G	NA,1	NA,-inf	NA,inf	NA,0.479528	0.000133679	0.000155758
3	chr15:39170322:T:A	39170322	A,NA	T,NA	1,NA	-inf,NA	inf,NA	0.807109,NA	0.000133654	0.000151499
3	chr15:38839900:T:A	38839900	NA,A	NA,T	NA,1	NA,inf	NA,inf	NA,0.467217	0.000133625	0.000157014
3	chr15:39414349:G:C	39414349	NA,C	NA,G	NA,1	NA,inf	NA,inf	NA,0.481065	0.00013353	0.000156343
3	chr15:39166145:TAGA:T	39166145	NA,T	NA,TAGA	NA,1	NA,-inf	NA,inf	NA,0.462315	0.000133457	0.000156415
3	chr15:38594993:C:T	38594993	NA,T	NA,C	NA,1	NA,inf	NA,inf	NA,0.490535	0.000133447	0.000156295
3	chr15:38852340:A:G	38852340	G,NA	A,NA	1,NA	-inf,NA	inf,NA	0.953495,NA	0.000133399	0.000158901
3	chr15:39231158:C:T	39231158	NA,T	NA,C	NA,1	NA,-inf	NA,inf	NA,0.534189	0.000133375	0.000157345
3	chr15:38923847:C:G	38923847	NA,G	NA,C	NA,1	NA,inf	NA,inf	NA,0.512169	0.000133374	0.000154556
3	chr15:38719982:A:G	38719982	NA,G	NA,A	NA,1	NA,inf	NA,inf	NA,0.50279	0.000133175	0.000155875
3	chr15:39184203:C:T	39184203	NA,T	NA,C	NA,1	NA,-inf	NA,inf	NA,0.538639	0.00013286	0.000156828
3	chr15:39175500:A:G	39175500	NA,G	NA,A	NA,1	NA,-inf	NA,inf	NA,0.530601	0.000132821	0.000156005
3	chr15:39198770:A:G	39198770	NA,G	NA,A	NA,1	NA,-inf	NA,inf	NA,0.515701	0.000132804	0.000156382
3	chr15:38522071:T:A	38522071	NA,A	NA,T	NA,1	NA,inf	NA,inf	NA,0.491986	0.000132779	0.000155878
3	chr15:38809484:C:G	38809484	NA,G	NA,C	NA,1	NA,-inf	NA,inf	NA,0.463121	0.000132733	0.000156344
3	chr15:39348476:A:G	39348476	NA,G	NA,A	NA,1	NA,-inf	NA,inf	NA,0.498655	0.000132659	0.00015754
3	chr15:38824969:C:G	38824969	NA,G	NA,C	NA,1	NA,-inf	NA,inf	NA,0.454511	0.00013256	0.000155313
3	chr15:39204324:G:C	39204324	C,C	G,G	1,1	inf,inf	inf,inf	2.2845,0.258098	0.000132547	0.000175394
3	chr15:38954728:C:T	38954728	T,T	C,C	1,1	inf,-inf	inf,inf	1.83789,1.0112	0.000132496	0.000149347
3	chr15:38914429:A:G	38914429	NA,G	NA,A	NA,1	NA,inf	NA,inf	NA,0.522696	0.000132421	0.000155081
3	chr15:39320002:A:ATC	39320002	NA,ATC	NA,A	NA,1	NA,-inf	NA,inf	NA,0.500992	0.000132267	0.000158152
3	chr15:38710230:C:A	38710230	NA,A	NA,C	NA,1	NA,inf	NA,inf	NA,0.469858	0.000132223	0.000154537
3	chr15:38585871:A:G	38585871	NA,G	NA,A	NA,1	NA,-inf	NA,inf	NA,0.457186	0.00013221	0.000155332
3	chr15:39042220:A:G	39042220	NA,G	NA,A	NA,1	NA,inf	NA,inf	NA,0.53879	0.00013218	0.000155854
3	chr15:38832561:G:A	38832561	NA,A	NA,G	NA,1	NA,inf	NA,inf	NA,0.457749	0.000131989	0.000155139
3	chr15:38746117:A:C	38746117	NA,C	NA,A	NA,1	NA,-inf	NA,inf	NA,0.454466	0.00013192	0.000155045
3	chr15:38566978:T:C	38566978	NA,C	NA,T	NA,1	NA,inf	NA,inf	NA,0.501527	0.000131835	0.000154274
3	chr15:38650313:T:G	38650313	NA,G	NA,T	NA,1	NA,inf	NA,inf	NA,0.494774	0.000131808	0.000154644
3	chr15:39178507:A:G	39178507	NA,G	NA,A	NA,1	NA,-inf	NA,inf	NA,0.452472	0.000131583	0.000154714
3	chr15:38831983:A:T	38831983	NA,T	NA,A	NA,1	NA,-inf	NA,inf	NA,0.473261	0.000131566	0.000155226
3	chr15:39153926:C:T	39153926	NA,T	NA,C	NA,1	NA,-inf	NA,inf	NA,0.499836	0.000131554	0.000154104
3	chr15:39016667:G:A	39016667	A,A	G,G	1,1	inf,-inf	inf,inf	2.04216,1.19778	0.00013148	0.000149461
3	chr15:38833245:T:G	38833245	NA,G	NA,T	NA,1	NA,inf	NA,inf	NA,0.455759	0.000131441	0.000154448
3	chr15:39213974:G:A	39213974	NA,A	NA,G	NA,1	NA,-inf	NA,inf	NA,0.502342	0.000131371	0.000155892
3	chr15:38601726:C:G	38601726	NA,G	NA,C	NA,1	NA,inf	NA,inf	NA,0.47164	0.000131335	0.000153974
3	chr15:38975573:C:G	38975573	NA,G	NA,C	NA,1	NA,-inf	NA,inf	NA,0.431401	0.000131277	0.000153987
3	chr15:38913267:C:T	38913267	T,T	C,C	1,1	inf,-inf	inf,inf	0.382702,0.941321	0.000131272	0.000149189
3	chr15:38595497:C:T	38595497	NA,T	NA,C	NA,1	NA,inf	NA,inf	NA,0.476074	0.000131268	0.000153461
3	chr15:39210181:TATACAC:T	39210181	NA,T	NA,TATACAC	NA,1	NA,inf	NA,inf	NA,0.511016	0.000131261	0.00015344
3	chr15:39370468:G:T	39370468	T,T	G,G	1,1	-inf,inf	inf,inf	2.28945,1.23136	0.000131241	0.000479365
3	chr15:39349993:C:T	39349993	NA,T	NA,C	NA,1	NA,-inf	NA,inf	NA,0.443725	0.000131239	0.000154451
3	chr15:39016694:G:A	39016694	NA,A	NA,G	NA,1	NA,-inf	NA,inf	NA,0.345782	0.000131209	0.00015283
3	chr15:39187400:C:T	39187400	NA,T	NA,C	NA,1	NA,inf	NA,inf	NA,0.552582	0.000131102	0.000152131
3	chr15:39008442:T:C	39008442	NA,C	NA,T	NA,1	NA,-inf	NA,inf	NA,0.436004	0.000131063	0.000153735
3	chr15:39399507:T:C	39399507	NA,C	NA,T	NA,1	NA,-inf	NA,inf	NA,0.461864	0.000131018	0.000154859
3	chr15:38796559:TAACA:T	38796559	NA,T	NA,TAACA	NA,1	NA,-inf	NA,inf	NA,0.44854	0.000131006	0.000154047
3	chr15:39324778:T:G	39324778	NA,G	NA,T	NA,1	NA,-inf	NA,inf	NA,0.491019	0.000131	0.000156792
3	chr15:38652011:A:C	38652011	NA,C	NA,A	NA,1	NA,inf	NA,inf	NA,0.486259	0.000130928	0.000153732
3	chr15:39349930:C:T	39349930	NA,T	NA,C	NA,1	NA,-inf	NA,inf	NA,0.441836	0.000130898	0.000154047
3	chr15:39374196:T:C	39374196	NA,C	NA,T	NA,1	NA,-inf	NA,inf	NA,0.509878	0.000130893	0.000155857
3	chr15:38605924:G:A	38605924	NA,A	NA,G	NA,1	NA,inf	NA,inf	NA,0.479803	0.00013084	0.000153473
3	chr15:38953699:G:A	38953699	A,A	G,G	1,1	-inf,-inf	inf,inf	3.0182,1.27864	0.000130833	0.000159544
3	chr15:38773699:T:G	38773699	NA,G	NA,T	NA,1	NA,-inf	NA,inf	NA,0.424666	0.000130829	0.000154068
3	chr15:38630806:G:A	38630806	NA,A	NA,G	NA,1	NA,inf	NA,inf	NA,0.493888	0.000130793	0.000153761
3	chr15:38958780:G:T	38958780	NA,T	NA,G	NA,1	NA,inf	NA,inf	NA,0.521114	0.000130712	0.000152546
3	chr15:39016176:G:A	39016176	NA,A	NA,G	NA,1	NA,-inf	NA,inf	NA,0.342807	0.000130593	0.000152121
3	chr15:38609200:T:C	38609200	NA,C	NA,T	NA,1	NA,inf	NA,inf	NA,0.486135	0.00013054	0.000152783
3	chr15:38514325:T:C	38514325	NA,C	NA,T	NA,1	NA,inf	NA,inf	NA,0.472585	0.000130504	0.000153309
3	chr15:38834806:G:A	38834806	NA,A	NA,G	NA,1	NA,inf	NA,inf	NA,0.449146	0.000130448	0.000153324
3	chr15:38551370:G:A	38551370	NA,A	NA,G	NA,1	NA,inf	NA,inf	NA,0.470182	0.000130369	0.000152581
3	chr15:39486283:A:G	39486283	NA,G	NA,A	NA,1	NA,-inf	NA,inf	NA,0.444466	0.000130346	0.000153215
3	chr15:39200978:T:C	39200978	NA,C	NA,T	NA,1	NA,inf	NA,inf	NA,0.492553	0.000130322	0.000150915
3	chr15:38592393:C:A	38592393	NA,A	NA,C	NA,1	NA,-inf	NA,inf	NA,0.446746	0.000130304	0.000153229
3	chr15:38776746:T:C	38776746	NA,C	NA,T	NA,1	NA,-inf	NA,inf	NA,0.448686	0.000130247	0.000152946
3	chr15:38778839:G:T	38778839	NA,T	NA,G	NA,1	NA,-inf	NA,inf	NA,0.448659	0.000130241	0.000152939
3	chr15:39420717:T:C	39420717	C,C	T,T	1,1	inf,inf	inf,inf	1.01407,0.774924	0.000130225	0.000150002
3	chr15:39295584:G:A	39295584	NA,A	NA,G	NA,1	NA,inf	NA,inf	NA,0.565808	0.000130185	0.000154792
3	chr15:38777305:C:G	38777305	NA,G	NA,C	NA,1	NA,-inf	NA,inf	NA,0.448158	0.000130152	0.000152834
3	chr15:38930697:C:G	38930697	G,G	C,C	1,1	inf,inf	inf,inf	0.425165,1.26844	0.000130125	0.000138615
3	chr15:38769904:C:T	38769904	NA,T	NA,C	NA,1	NA,-inf	NA,inf	NA,0.447941	0.00013011	0.000152785
3	chr15:38601691:T:A	38601691	NA,A	NA,T	NA,1	NA,-inf	NA,inf	NA,0.451477	0.000130076	0.000152871
3	chr15:38968195:C:T	38968195	NA,T	NA,C	NA,1	NA,inf	NA,inf	NA,0.517616	0.000130048	0.000151776
3	chr15:39044018:T:A	39044018	NA,A	NA,T	NA,1	NA,-inf	NA,inf	NA,0.386598	0.000130043	0.000152582
3	chr15:38895088:A:G	38895088	NA,G	NA,A	NA,1	NA,-inf	NA,inf	NA,0.551824	0.00013001	0.000153877
3	chr15:39322793:T:C	39322793	NA,C	NA,T	NA,1	NA,inf	NA,inf	NA,0.491423	0.000130008	0.000152916
3	chr15:39440052:A:C	39440052	C,C	A,A	1,1	inf,inf	inf,inf	0.891516,0.856354	0.000129921	0.000148056
3	chr15:39151939:T:C	39151939	NA,C	NA,T	NA,1	NA,-inf	NA,inf	NA,0.488997	0.000129694	0.000151951
3	chr15:38920659:C:T	38920659	NA,T	NA,C	NA,1	NA,-inf	NA,inf	NA,0.429734	0.000129681	0.000153033
3	chr15:38975925:T:TTTTACA	38975925	NA,TTTTACA	NA,T	NA,1	NA,-inf	NA,inf	NA,0.425537	0.000129672	0.00015205
3	chr15:38920701:A:G	38920701	G,NA	A,NA	1,NA	-inf,NA	inf,NA	0.580809,NA	0.000129614	0.000149134
3	chr15:38808762:G:A	38808762	NA,A	NA,G	NA,1	NA,-inf	NA,inf	NA,0.417899	0.000129569	0.000152566
3	chr15:39141499:G:A	39141499	NA,A	NA,G	NA,1	NA,inf	NA,inf	NA,0.52302	0.000129543	0.000152139
3	chr15:39477977:G:C	39477977	NA,C	NA,G	NA,1	NA,inf	NA,inf	NA,0.487498	0.000129492	0.000151777
3	chr15:38609108:A:G	38609108	NA,G	NA,A	NA,1	NA,inf	NA,inf	NA,0.463836	0.000129476	0.000152012
3	chr15:39199898:G:C	39199898	NA,C	NA,G	NA,1	NA,inf	NA,inf	NA,0.552137	0.000129475	0.000150139
3	chr15:38535539:G:T	38535539	NA,T	NA,G	NA,1	NA,inf	NA,inf	NA,0.458631	0.000129425	0.000151794
3	chr15:38966749:C:T	38966749	NA,T	NA,C	NA,1	NA,inf	NA,inf	NA,0.513868	0.000129392	0.00015102
3	chr15:39488152:AG:A	39488152	A,NA	AG,NA	1,NA	-inf,NA	inf,NA	0.56567,NA	0.000129378	0.000146956
3	chr15:38962349:C:T	38962349	NA,T	NA,C	NA,1	NA,-inf	NA,inf	NA,0.399955	0.000129342	0.000149902
3	chr15:38616944:C:T	38616944	NA,T	NA,C	NA,1	NA,inf	NA,inf	NA,0.461993	0.000129187	0.000151664
3	chr15:38979968:T:G	38979968	NA,G	NA,T	NA,1	NA,-inf	NA,inf	NA,0.366847	0.000129149	0.000150426
3	chr15:39025788:G:A	39025788	NA,A	NA,G	NA,1	NA,inf	NA,inf	NA,0.486193	0.000129104	0.000151571
3	chr15:38914331:A:G	38914331	NA,G	NA,A	NA,1	NA,-inf	NA,inf	NA,0.434134	0.000129084	0.000152866
3	chr15:39475869:T:C	39475869	C,C	T,T	1,1	-inf,-inf	inf,inf	1.1071,0.126371	0.000129081	0.000143274
3	chr15:38963270:T:C	38963270	NA,C	NA,T	NA,1	NA,inf	NA,inf	NA,0.513198	0.000128921	0.000150415
3	chr15:38894909:C:T	38894909	NA,T	NA,C	NA,1	NA,-inf	NA,inf	NA,0.544174	0.000128855	0.000152499
3	chr15:39200181:T:C	39200181	NA,C	NA,T	NA,1	NA,-inf	NA,inf	NA,0.460823	0.000128784	0.000152913
3	chr15:38844849:C:G	38844849	NA,G	NA,C	NA,1	NA,-inf	NA,inf	NA,0.456803	0.000128704	0.000151567
3	chr15:38644446:G:C	38644446	NA,C	NA,G	NA,1	NA,inf	NA,inf	NA,0.454542	0.000128676	0.000150932
3	chr15:39184674:C:T	39184674	NA,T	NA,C	NA,1	NA,-inf	NA,inf	NA,0.449494	0.000128548	0.000152153
3	chr15:39254706:ATAAT:A	39254706	NA,A	NA,ATAAT	NA,1	NA,-inf	NA,inf	NA,0.457718	0.000128439	0.000151797
3	chr15:38776783:C:T	38776783	NA,T	NA,C	NA,1	NA,-inf	NA,inf	NA,0.439052	0.000128385	0.000151472
3	chr15:38912782:A:C	38912782	C,NA	A,NA	1,NA	-inf,NA	inf,NA	0.596068,NA	0.000128362	0.000147846
3	chr15:38945720:C:T	38945720	NA,T	NA,C	NA,1	NA,inf	NA,inf	NA,0.434452	0.000128329	0.000149582
3	chr15:38887235:C:T	38887235	T,T	C,C	1,1	inf,-inf	inf,inf	1.41956,0.498325	0.000128327	0.000153937
3	chr15:38824387:T:C	38824387	NA,C	NA,T	NA,1	NA,-inf	NA,inf	NA,0.44108	0.000128321	0.000149897
3	chr15:38917384:A:G	38917384	G,NA	A,NA	1,NA	-inf,NA	inf,NA	0.574074,NA	0.000128252	0.000147559
3	chr15:39110178:T:C	39110178	NA,C	NA,T	NA,1	NA,-inf	NA,inf	NA,0.450995	0.000128186	0.000149436
3	chr15:39234310:A:G	39234310	NA,G	NA,A	NA,1	NA,inf	NA,inf	NA,0.430227	0.000128109	0.000150019
3	chr15:38546226:TA:T	38546226	NA,T	NA,TA	NA,1	NA,-inf	NA,inf	NA,0.430995	0.000128096	0.000150585
3	chr15:39241367:CATA:C	39241367	NA,C	NA,CATA	NA,1	NA,inf	NA,inf	NA,0.430354	0.000128072	0.00015087
3	chr15:39428357:A:T	39428357	NA,T	NA,A	NA,1	NA,-inf	NA,inf	NA,0.411539	0.000127992	0.000149827
3	chr15:39456188:A:G	39456188	G,G	A,A	1,1	inf,-inf	inf,inf	1.07549,0.0952483	0.000127987	0.000141027
3	chr15:38612127:T:C	38612127	NA,C	NA,T	NA,1	NA,inf	NA,inf	NA,0.467395	0.000127937	0.000150337
3	chr15:39416729:G:A	39416729	NA,A	NA,G	NA,1	NA,-inf	NA,inf	NA,0.478406	0.000127932	0.000152097
3	chr15:38812895:C:A	38812895	NA,A	NA,C	NA,1	NA,-inf	NA,inf	NA,0.404575	0.000127692	0.000150314
3	chr15:38723689:T:C	38723689	NA,C	NA,T	NA,1	NA,-inf	NA,inf	NA,0.444828	0.000127603	0.000150307
3	chr15:38867724:A:G	38867724	NA,G	NA,A	NA,1	NA,-inf	NA,inf	NA,0.425614	0.00012756	0.000149991
3	chr15:39001756:T:C	39001756	NA,C	NA,T	NA,1	NA,inf	NA,inf	NA,0.495061	0.000127543	0.000149013
3	chr15:39292716:G:A	39292716	NA,A	NA,G	NA,1	NA,inf	NA,inf	NA,0.544327	0.000127536	0.0001514
3	chr15:38830489:T:C	38830489	C,NA	T,NA	1,NA	inf,NA	inf,NA	1.09639,NA	0.000127533	0.00015931
3	chr15:39011875:G:C	39011875	NA,C	NA,G	NA,1	NA,-inf	NA,inf	NA,0.415907	0.000127523	0.000149611
3	chr15:38824363:T:A	38824363	NA,A	NA,T	NA,1	NA,-inf	NA,inf	NA,0.436318	0.000127519	0.000148969
3	chr15:38912736:T:C	38912736	C,NA	T,NA	1,NA	-inf,NA	inf,NA	0.592608,NA	0.000127428	0.000146778
3	chr15:38608850:G:A	38608850	NA,A	NA,G	NA,1	NA,inf	NA,inf	NA,0.459548	0.000127404	0.000149205
3	chr15:39013332:G:A	39013332	A,A	G,G	1,1	-inf,-inf	inf,inf	1.24946,1.59148	0.000127348	0.000150189
3	chr15:38934923:C:A	38934923	NA,A	NA,C	NA,1	NA,inf	NA,inf	NA,0.49302	0.000127295	0.000149105
3	chr15:39360225:G:C	39360225	NA,C	NA,G	NA,1	NA,-inf	NA,inf	NA,0.416135	0.000127249	0.000149018
3	chr15:39184026:G:A	39184026	NA,A	NA,G	NA,1	NA,inf	NA,inf	NA,0.472787	0.000127171	0.000147869
3	chr15:38830488:C:CCA	38830488	CCA,NA	C,NA	1,NA	inf,NA	inf,NA	1.09425,NA	0.000127145	0.000158808
3	chr15:39111917:T:G	39111917	NA,G	NA,T	NA,1	NA,-inf	NA,inf	NA,0.444238	0.00012702	0.000148092
3	chr15:38750006:G:A	38750006	A,NA	G,NA	1,NA	inf,NA	inf,NA	0.587658,NA	0.000126997	0.000146815
3	chr15:39041454:C:T	39041454	NA,T	NA,C	NA,1	NA,inf	NA,inf	NA,0.439099	0.000126958	0.000149056
3	chr15:38830483:T:A	38830483	A,NA	T,NA	1,NA	inf,NA	inf,NA	1.09313,NA	0.000126957	0.000158561
3	chr15:38864122:T:C	38864122	C,C	T,T	1,1	inf,inf	inf,inf	1.65719,0.0032797	0.000126866	0.000150612
3	chr15:38961242:G:A	38961242	NA,A	NA,G	NA,1	NA,inf	NA,inf	NA,0.496704	0.000126655	0.000147845
3	chr15:39260187:T:C	39260187	C,NA	T,NA	1,NA	inf,NA	inf,NA	1.38815,NA	0.00012663	0.000170913
3	chr15:39288866:G:A	39288866	NA,A	NA,G	NA,1	NA,inf	NA,inf	NA,0.412825	0.000126524	0.000146989
3	chr15:38690205:T:C	38690205	NA,C	NA,T	NA,1	NA,inf	NA,inf	NA,0.449185	0.000126517	0.00014814
3	chr15:38965220:C:T	38965220	NA,T	NA,C	NA,1	NA,inf	NA,inf	NA,0.493118	0.000126433	0.000147573
3	chr15:38881641:C:G	38881641	NA,G	NA,C	NA,1	NA,-inf	NA,inf	NA,0.480168	0.000126374	0.000148946
3	chr15:39276783:G:A	39276783	NA,A	NA,G	NA,1	NA,-inf	NA,inf	NA,0.50384	0.000126313	0.00015048
3	chr15:38830492:AG:A	38830492	A,NA	AG,NA	1,NA	inf,NA	inf,NA	1.0895,NA	0.000126283	0.000157696
3	chr15:39054620:T:C	39054620	NA,C	NA,T	NA,1	NA,-inf	NA,inf	NA,0.361017	0.000126268	0.000148391
3	chr15:39192555:G:A	39192555	A,A	G,G	1,1	-inf,-inf	inf,inf	0.777786,0.662778	0.000126225	0.000143248
3	chr15:38720550:G:A	38720550	NA,A	NA,G	NA,1	NA,-inf	NA,inf	NA,0.42852	0.000126176	0.000148451
3	chr15:38544936:G:C	38544936	NA,C	NA,G	NA,1	NA,-inf	NA,inf	NA,0.435811	0.000126146	0.000148385
3	chr15:38834520:G:A	38834520	NA,A	NA,G	NA,1	NA,inf	NA,inf	NA,0.42366	0.000126062	0.000148115
3	chr15:39328555:G:A	39328555	NA,A	NA,G	NA,1	NA,-inf	NA,inf	NA,0.523117	0.000126051	0.000150651
3	chr15:38582510:C:T	38582510	NA,T	NA,C	NA,1	NA,-inf	NA,inf	NA,0.43953	0.000125998	0.000148649
3	chr15:39279155:G:A	39279155	NA,A	NA,G	NA,1	NA,inf	NA,inf	NA,0.401169	0.000125975	0.000146248
3	chr15:39073934:A:G	39073934	NA,G	NA,A	NA,1	NA,inf	NA,inf	NA,0.4387	0.000125872	0.000146803
3	chr15:39122625:G:T	39122625	NA,T	NA,G	NA,1	NA,-inf	NA,inf	NA,0.407406	0.000125812	0.000145947
3	chr15:38542367:C:T	38542367	T,NA	C,NA	1,NA	-inf,NA	inf,NA	0.466907,NA	0.000125737	0.000141751
3	chr15:38593716:T:C	38593716	NA,C	NA,T	NA,1	NA,inf	NA,inf	NA,0.451246	0.000125697	0.000147416
3	chr15:38663355:A:G	38663355	NA,G	NA,A	NA,1	NA,-inf	NA,inf	NA,0.430499	0.000125683	0.000147395
3	chr15:38593962:T:C	38593962	NA,C	NA,T	NA,1	NA,inf	NA,inf	NA,0.451061	0.000125668	0.000147381
3	chr15:38831966:T:A	38831966	NA,A	NA,T	NA,1	NA,-inf	NA,inf	NA,0.438963	0.000125655	0.000148201
3	chr15:39254132:G:A	39254132	NA,A	NA,G	NA,1	NA,-inf	NA,inf	NA,0.442195	0.000125582	0.000148596
3	chr15:39255785:G:T	39255785	NA,T	NA,G	NA,1	NA,-inf	NA,inf	NA,0.442195	0.000125582	0.000148596
3	chr15:38885358:T:C	38885358	NA,C	NA,T	NA,1	NA,-inf	NA,inf	NA,0.427632	0.000125151	0.000145755
3	chr15:39452071:C:T	39452071	T,T	C,C	1,1	-inf,-inf	inf,inf	1.33985,0.0529756	0.000124945	0.000141523
3	chr15:38604970:C:T	38604970	NA,T	NA,C	NA,1	NA,-inf	NA,inf	NA,0.431463	0.000124915	0.000146943
3	chr15:39258728:C:T	39258728	T,NA	C,NA	1,NA	-inf,NA	inf,NA	0.461158,NA	0.000124909	0.000140306
3	chr15:38504109:A:C	38504109	NA,C	NA,A	NA,1	NA,-inf	NA,inf	NA,0.41645	0.000124834	0.000146956
3	chr15:39162304:T:C	39162304	NA,C	NA,T	NA,1	NA,inf	NA,inf	NA,0.49157	0.000124744	0.00014649
3	chr15:38530015:T:C	38530015	NA,C	NA,T	NA,1	NA,inf	NA,inf	NA,0.430433	0.000124734	0.000146318
3	chr15:38932441:G:A	38932441	NA,A	NA,G	NA,1	NA,-inf	NA,inf	NA,0.407699	0.000124676	0.000147472
3	chr15:38830485:T:A	38830485	A,NA	T,NA	1,NA	inf,NA	inf,NA	1.08004,NA	0.000124613	0.000155532
3	chr15:38720603:C:T	38720603	NA,T	NA,C	NA,1	NA,-inf	NA,inf	NA,0.418226	0.000124457	0.000146423
3	chr15:38843513:A:G	38843513	NA,G	NA,A	NA,1	NA,-inf	NA,inf	NA,0.441181	0.000124441	0.000146038
3	chr15:39092736:T:C	39092736	NA,C	NA,T	NA,1	NA,-inf	NA,inf	NA,0.423945	0.000124189	0.000144887
3	chr15:39070964:T:G	39070964	NA,G	NA,T	NA,1	NA,inf	NA,inf	NA,0.355375	0.000124149	0.000144978
3	chr15:39349598:GTTTA:G	39349598	NA,G	NA,GTTTA	NA,1	NA,-inf	NA,inf	NA,0.492252	0.000124137	0.000148568
3	chr15:39318322:G:A	39318322	NA,A	NA,G	NA,1	NA,-inf	NA,inf	NA,0.419413	0.000124136	0.000146445
3	chr15:39272693:G:C	39272693	NA,C	NA,G	NA,1	NA,-inf	NA,inf	NA,0.437155	0.000124016	0.000147003
3	chr15:38720691:G:A	38720691	NA,A	NA,G	NA,1	NA,-inf	NA,inf	NA,0.415351	0.000123982	0.000145863
3	chr15:38690973:T:C	38690973	NA,C	NA,T	NA,1	NA,-inf	NA,inf	NA,0.422065	0.000123943	0.00014557
3	chr15:38915914:T:A	38915914	NA,A	NA,T	NA,1	NA,inf	NA,inf	NA,0.454345	0.000123885	0.000143673
3	chr15:38887156:T:C	38887156	C,C	T,T	1,1	inf,-inf	inf,inf	1.3918,0.505579	0.000123852	0.000148464
3	chr15:38605726:G:A	38605726	NA,A	NA,G	NA,1	NA,inf	NA,inf	NA,0.446988	0.000123824	0.000144957
3	chr15:39295578:G:A	39295578	NA,A	NA,G	NA,1	NA,inf	NA,inf	NA,0.396283	0.000123779	0.000143852
3	chr15:39036715:A:T	39036715	NA,T	NA,A	NA,1	NA,inf	NA,inf	NA,0.430593	0.000123764	0.000144673
3	chr15:38562980:A:T	38562980	NA,T	NA,A	NA,1	NA,inf	NA,inf	NA,0.440966	0.000123747	0.000145024
3	chr15:38776413:T:G	38776413	NA,G	NA,T	NA,1	NA,-inf	NA,inf	NA,0.384126	0.000123716	0.000145657
3	chr15:38780355:G:C	38780355	NA,C	NA,G	NA,1	NA,-inf	NA,inf	NA,0.384126	0.000123716	0.000145657
3	chr15:39207816:A:G	39207816	NA,G	NA,A	NA,1	NA,-inf	NA,inf	NA,0.460478	0.000123673	0.000145605
3	chr15:39357464:T:C	39357464	NA,C	NA,T	NA,1	NA,-inf	NA,inf	NA,0.4248	0.000123609	0.000145889
3	chr15:39003188:T:C	39003188	NA,C	NA,T	NA,1	NA,-inf	NA,inf	NA,0.450171	0.000123555	0.000146526
3	chr15:39456289:A:G	39456289	NA,G	NA,A	NA,1	NA,inf	NA,inf	NA,0.432717	0.000123446	0.000144717
3	chr15:38776078:C:T	38776078	NA,T	NA,C	NA,1	NA,-inf	NA,inf	NA,0.382512	0.000123446	0.000145338
3	chr15:39197095:G:A	39197095	NA,A	NA,G	NA,1	NA,-inf	NA,inf	NA,0.446743	0.000123407	0.000145908
3	chr15:38738057:C:A	38738057	NA,A	NA,C	NA,1	NA,-inf	NA,inf	NA,0.404611	0.000123371	0.000144989
3	chr15:38621112:G:A	38621112	NA,A	NA,G	NA,1	NA,inf	NA,inf	NA,0.425865	0.000123249	0.000144691
3	chr15:38755128:A:G	38755128	G,G	A,A	1,1	-inf,-inf	inf,inf	1.34713,0.504144	0.00012323	0.000142749
3	chr15:38738381:CAG:C	38738381	NA,C	NA,CAG	NA,1	NA,inf	NA,inf	NA,0.430986	0.000123188	0.00014455
3	chr15:38832636:C:T	38832636	NA,T	NA,C	NA,1	NA,inf	NA,inf	NA,0.407091	0.000123145	0.000144734
3	chr15:38738056:G:A	38738056	NA,A	NA,G	NA,1	NA,-inf	NA,inf	NA,0.403141	0.00012313	0.000144706
3	chr15:39418315:G:A	39418315	NA,A	NA,G	NA,1	NA,-inf	NA,inf	NA,0.448	0.000122912	0.000146051
3	chr15:39078110:T:G	39078110	NA,G	NA,T	NA,1	NA,inf	NA,inf	NA,0.347808	0.000122846	0.000143463
3	chr15:38906638:T:C	38906638	C,NA	T,NA	1,NA	-inf,NA	inf,NA	0.573799,NA	0.000122843	0.000141587
3	chr15:39345922:T:A	39345922	NA,A	NA,T	NA,1	NA,inf	NA,inf	NA,0.389383	0.000122722	0.000142592
3	chr15:38602029:T:C	38602029	NA,C	NA,T	NA,1	NA,-inf	NA,inf	NA,0.417563	0.000122681	0.000144314
3	chr15:39180429:A:G	39180429	NA,G	NA,A	NA,1	NA,inf	NA,inf	NA,0.452008	0.000122653	0.000143802
3	chr15:39066981:A:C	39066981	NA,C	NA,A	NA,1	NA,inf	NA,inf	NA,0.346495	0.000122624	0.000143198
3	chr15:38776626:C:T	38776626	NA,T	NA,C	NA,1	NA,-inf	NA,inf	NA,0.40353	0.000122553	0.000143917
3	chr15:38660225:C:T	38660225	NA,T	NA,C	NA,1	NA,inf	NA,inf	NA,0.439392	0.000122531	0.00014383
3	chr15:38961051:T:C	38961051	NA,C	NA,T	NA,1	NA,inf	NA,inf	NA,0.463728	0.000122483	0.000143919
3	chr15:38652579:T:C	38652579	NA,C	NA,T	NA,1	NA,inf	NA,inf	NA,0.438538	0.000122474	0.00014369
3	chr15:39153887:C:G	39153887	NA,G	NA,C	NA,1	NA,inf	NA,inf	NA,0.409961	0.000122434	0.00014235
3	chr15:39368084:A:G	39368084	G,G	A,A	1,1	-inf,inf	inf,inf	2.46233,1.07946	0.000122378	0.000492404
3	chr15:38895081:T:C	38895081	NA,C	NA,T	NA,1	NA,-inf	NA,inf	NA,0.374377	0.000122369	0.000142641
3	chr15:39237360:G:C	39237360	NA,C	NA,G	NA,1	NA,inf	NA,inf	NA,0.413864	0.000122361	0.000144136
3	chr15:38815612:A:C	38815612	NA,C	NA,A	NA,1	NA,-inf	NA,inf	NA,0.382348	0.000122324	0.000144141
3	chr15:38819007:C:T	38819007	NA,T	NA,C	NA,1	NA,inf	NA,inf	NA,0.416917	0.000122266	0.000143329
3	chr15:39086628:C:G	39086628	NA,G	NA,C	NA,1	NA,inf	NA,inf	NA,0.428801	0.000122222	0.00014253
3	chr15:38895137:G:A	38895137	NA,A	NA,G	NA,1	NA,-inf	NA,inf	NA,0.435083	0.000122218	0.000143155
3	chr15:38943370:C:CTGTTT	38943370	NA,CTGTTT	NA,C	NA,1	NA,inf	NA,inf	NA,0.308788	0.000122153	0.000140735
3	chr15:38961414:T:C	38961414	NA,C	NA,T	NA,1	NA,-inf	NA,inf	NA,0.389	0.000122124	0.000143913
3	chr15:38548801:C:T	38548801	NA,T	NA,C	NA,1	NA,-inf	NA,inf	NA,0.410642	0.000122093	0.000143588
3	chr15:38523752:A:G	38523752	G,G	A,A	1,1	inf,-inf	inf,inf	1.17528,0.327075	0.000122073	0.000141625
3	chr15:38719332:G:A	38719332	NA,A	NA,G	NA,1	NA,-inf	NA,inf	NA,0.402862	0.000121914	0.000143417
3	chr15:38943928:T:C	38943928	NA,C	NA,T	NA,1	NA,-inf	NA,inf	NA,0.453264	0.000121854	0.00014179
3	chr15:38715689:G:A	38715689	NA,A	NA,G	NA,1	NA,-inf	NA,inf	NA,0.402337	0.000121833	0.000143321
3	chr15:38638651:T:C	38638651	NA,C	NA,T	NA,1	NA,inf	NA,inf	NA,0.432864	0.000121826	0.000142913
3	chr15:39013819:C:T	39013819	NA,T	NA,C	NA,1	NA,inf	NA,inf	NA,0.428824	0.000121761	0.000142656
3	chr15:39362352:G:A	39362352	A,A	G,G	1,1	-inf,inf	inf,inf	0.348173,1.63628	0.000121669	0.000150483
3	chr15:39058544:T:C	39058544	NA,C	NA,T	NA,1	NA,-inf	NA,inf	NA,0.479679	0.000121554	0.000143113
3	chr15:38854925:CAA:C	38854925	NA,C	NA,CAA	NA,1	NA,-inf	NA,inf	NA,0.391951	0.000121497	0.000142784
3	chr15:39010313:A:G	39010313	NA,G	NA,A	NA,1	NA,-inf	NA,inf	NA,0.557065	0.000121496	0.000141931
3	chr15:38984321:A:G	38984321	NA,G	NA,A	NA,1	NA,inf	NA,inf	NA,0.522923	0.000121492	0.000143409
3	chr15:38773151:A:T	38773151	NA,T	NA,A	NA,1	NA,-inf	NA,inf	NA,0.396247	0.000121315	0.000142414
3	chr15:38639894:T:G	38639894	NA,G	NA,T	NA,1	NA,inf	NA,inf	NA,0.419376	0.000121313	0.000141911
3	chr15:39369619:T:C	39369619	NA,C	NA,T	NA,1	NA,inf	NA,inf	NA,0.42945	0.000121293	0.000142329
3	chr15:38785072:T:C	38785072	NA,C	NA,T	NA,1	NA,-inf	NA,inf	NA,0.368899	0.000121216	0.000142701
3	chr15:38721026:G:A	38721026	NA,A	NA,G	NA,1	NA,inf	NA,inf	NA,0.430589	0.000121111	0.000141818
3	chr15:38548030:G:T	38548030	NA,T	NA,G	NA,1	NA,-inf	NA,inf	NA,0.404504	0.0001211	0.000142416
3	chr15:38852067:T:C	38852067	NA,C	NA,T	NA,1	NA,-inf	NA,inf	NA,0.41871	0.000121048	0.000142061
3	chr15:39489588:T:A	39489588	A,A	T,T	1,1	-inf,inf	inf,inf	1.18679,0.243387	0.000121045	0.000137549
3	chr15:38639182:C:T	38639182	NA,T	NA,C	NA,1	NA,inf	NA,inf	NA,0.427998	0.000120896	0.000141872
3	chr15:38983021:T:A	38983021	A,NA	T,NA	1,NA	-inf,NA	inf,NA	1.31573,NA	0.000120875	0.000140104
3	chr15:39136808:G:A	39136808	NA,A	NA,G	NA,1	NA,inf	NA,inf	NA,0.478094	0.000120845	0.000142432
3	chr15:39004713:A:G	39004713	NA,G	NA,A	NA,1	NA,-inf	NA,inf	NA,0.432033	0.000120735	0.000143125
3	chr15:38949854:AT:A	38949854	NA,A	NA,AT	NA,1	NA,-inf	NA,inf	NA,0.346011	0.000120708	0.000140691
3	chr15:38811226:T:A	38811226	NA,A	NA,T	NA,1	NA,-inf	NA,inf	NA,0.390925	0.000120697	0.000141732
3	chr15:39211944:G:A	39211944	A,A	G,G	1,1	-inf,-inf	inf,inf	1.05653,0.333686	0.000120649	0.000136322
3	chr15:39023885:A:G	39023885	G,G	A,A	1,1	inf,inf	inf,inf	1.92928,0.207376	0.000120566	0.000144011
3	chr15:39316443:T:A	39316443	NA,A	NA,T	NA,1	NA,inf	NA,inf	NA,0.342205	0.000120416	0.000140074
3	chr15:38970082:C:T	38970082	NA,T	NA,C	NA,1	NA,inf	NA,inf	NA,0.45636	0.000120364	0.000140576
3	chr15:39481092:T:A	39481092	NA,A	NA,T	NA,1	NA,-inf	NA,inf	NA,0.369018	0.000120335	0.000140987
3	chr15:38917855:A:G	38917855	G,NA	A,NA	1,NA	-inf,NA	inf,NA	0.539737,NA	0.000120264	0.000138433
3	chr15:39459048:C:T	39459048	NA,T	NA,C	NA,1	NA,-inf	NA,inf	NA,0.396824	0.000120209	0.000141096
3	chr15:38640088:G:A	38640088	NA,A	NA,G	NA,1	NA,inf	NA,inf	NA,0.413831	0.00012019	0.000141176
3	chr15:38878688:T:G	38878688	G,G	T,T	1,1	inf,inf	inf,inf	2.01533,0.0618852	0.000120163	0.000154898
3	chr15:38982761:A:T	38982761	T,T	A,A	1,1	-inf,-inf	inf,inf	1.40281,1.51633	0.000119913	0.000141537
3	chr15:38950956:T:C	38950956	NA,C	NA,T	NA,1	NA,inf	NA,inf	NA,0.428692	0.00011984	0.000139438
3	chr15:38950159:T:A	38950159	NA,A	NA,T	NA,1	NA,inf	NA,inf	NA,0.428274	0.000119778	0.000139366
3	chr15:38762556:T:C	38762556	NA,C	NA,T	NA,1	NA,-inf	NA,inf	NA,0.356206	0.000119688	0.00014094
3	chr15:38990782:G:A	38990782	NA,A	NA,G	NA,1	NA,-inf	NA,inf	NA,0.329381	0.00011965	0.000140592
3	chr15:39313733:C:G	39313733	NA,G	NA,C	NA,1	NA,inf	NA,inf	NA,0.49138	0.000119501	0.00014159
3	chr15:38767920:T:C	38767920	NA,C	NA,T	NA,1	NA,-inf	NA,inf	NA,0.370745	0.000119455	0.00014117
3	chr15:39171113:A:G	39171113	G,G	A,A	1,1	-inf,inf	inf,inf	1.35878,0.0236404	0.000119449	0.000132977
3	chr15:39014644:G:A	39014644	NA,A	NA,G	NA,1	NA,-inf	NA,inf	NA,0.280829	0.000119156	0.000138938
3	chr15:38992374:T:G	38992374	NA,G	NA,T	NA,1	NA,inf	NA,inf	NA,0.504988	0.000118999	0.000140446
3	chr15:39237489:T:C	39237489	NA,C	NA,T	NA,1	NA,-inf	NA,inf	NA,0.371331	0.000118912	0.000138854
3	chr15:39347909:G:C	39347909	NA,C	NA,G	NA,1	NA,-inf	NA,inf	NA,0.45617	0.000118793	0.000141969
3	chr15:38539701:C:T	38539701	NA,T	NA,C	NA,1	NA,inf	NA,inf	NA,0.398761	0.000118509	0.000138753
3	chr15:39433104:C:T	39433104	NA,T	NA,C	NA,1	NA,-inf	NA,inf	NA,0.397729	0.000118464	0.000138913
3	chr15:38902835:G:T	38902835	NA,T	NA,G	NA,1	NA,inf	NA,inf	NA,0.41069	0.000118442	0.000138153
3	chr15:38524315:T:C	38524315	NA,C	NA,T	NA,1	NA,inf	NA,inf	NA,0.385879	0.000118385	0.000138913
3	chr15:38553102:A:G	38553102	NA,G	NA,A	NA,1	NA,inf	NA,inf	NA,0.405701	0.000118338	0.000138467
3	chr15:38876224:ATTAT:A	38876224	A,A	ATTAT,ATTAT	1,1	inf,-inf	inf,inf	0.115335,1.46381	0.000118239	0.00014144
3	chr15:38991748:G:A	38991748	NA,A	NA,G	NA,1	NA,-inf	NA,inf	NA,0.532072	0.000118169	0.000138063
3	chr15:38703140:T:A	38703140	NA,A	NA,T	NA,1	NA,-inf	NA,inf	NA,0.374714	0.000118163	0.000138733
3	chr15:38775900:G:T	38775900	NA,T	NA,G	NA,1	NA,-inf	NA,inf	NA,0.349493	0.000118146	0.000139073
3	chr15:39177074:G:C	39177074	NA,C	NA,G	NA,1	NA,inf	NA,inf	NA,0.38556	0.000118071	0.000137848
3	chr15:38561498:T:C	38561498	NA,C	NA,T	NA,1	NA,-inf	NA,inf	NA,0.389233	0.000118016	0.000139174
3	chr15:38856695:G:C	38856695	NA,C	NA,G	NA,1	NA,-inf	NA,inf	NA,0.39945	0.000118007	0.000138501
3	chr15:39256834:C:A	39256834	NA,A	NA,C	NA,1	NA,-inf	NA,inf	NA,0.395648	0.000117971	0.00013971
3	chr15:38886235:T:A	38886235	NA,A	NA,T	NA,1	NA,inf	NA,inf	NA,0.388549	0.000117959	0.0001383
3	chr15:38715539:A:G	38715539	G,G	A,A	1,1	-inf,-inf	inf,inf	0.51307,1.08329	0.000117903	0.000136443
3	chr15:39126254:T:C	39126254	NA,C	NA,T	NA,1	NA,inf	NA,inf	NA,0.367091	0.000117781	0.000138141
3	chr15:38852859:C:T	38852859	NA,T	NA,C	NA,1	NA,inf	NA,inf	NA,0.399292	0.000117752	0.00013828
3	chr15:38896724:C:T	38896724	NA,T	NA,C	NA,1	NA,inf	NA,inf	NA,0.406696	0.000117616	0.000136972
3	chr15:39075119:T:G	39075119	NA,G	NA,T	NA,1	NA,-inf	NA,inf	NA,0.426906	0.000117563	0.000138178
3	chr15:38719299:G:A	38719299	NA,A	NA,G	NA,1	NA,-inf	NA,inf	NA,0.374188	0.000117494	0.000138205
3	chr15:39004293:C:T	39004293	NA,T	NA,C	NA,1	NA,-inf	NA,inf	NA,0.351085	0.000117483	0.000137877
3	chr15:39376953:G:A	39376953	NA,A	NA,G	NA,1	NA,inf	NA,inf	NA,0.386869	0.000117392	0.000137627
3	chr15:39237840:A:C	39237840	NA,C	NA,A	NA,1	NA,inf	NA,inf	NA,0.384838	0.000117348	0.00013828
3	chr15:39329943:T:G	39329943	NA,G	NA,T	NA,1	NA,-inf	NA,inf	NA,0.281097	0.000117291	0.000135793
3	chr15:39213614:A:G	39213614	G,G	A,A	1,1	-inf,-inf	inf,inf	0.772962,0.794446	0.000117132	0.000130681
3	chr15:38814795:C:T	38814795	NA,T	NA,C	NA,1	NA,-inf	NA,inf	NA,0.366813	0.000116958	0.000137344
3	chr15:38960833:T:C	38960833	NA,C	NA,T	NA,1	NA,-inf	NA,inf	NA,0.326138	0.000116942	0.000135788
3	chr15:39020140:C:A	39020140	NA,A	NA,C	NA,1	NA,inf	NA,inf	NA,0.394471	0.000116825	0.000136874
3	chr15:38873009:G:A	38873009	NA,A	NA,G	NA,1	NA,-inf	NA,inf	NA,0.358054	0.000116786	0.000136958
3	chr15:39249084:A:G	39249084	NA,G	NA,A	NA,1	NA,-inf	NA,inf	NA,0.37509	0.000116784	0.000138057
3	chr15:39242225:T:C	39242225	NA,C	NA,T	NA,1	NA,inf	NA,inf	NA,0.32316	0.000116699	0.000135301
3	chr15:39480904:T:TTA	39480904	TTA,TTA	T,T	1,1	inf,inf	inf,inf	1.08802,0.0243242	0.000116665	0.000129785
3	chr15:38650064:C:A	38650064	NA,A	NA,C	NA,1	NA,inf	NA,inf	NA,0.390723	0.000116658	0.000137074
3	chr15:39190241:T:C	39190241	NA,C	NA,T	NA,1	NA,inf	NA,inf	NA,0.40494	0.000116477	0.000135868
3	chr15:38786143:A:G	38786143	NA,G	NA,A	NA,1	NA,-inf	NA,inf	NA,0.360085	0.000116306	0.000136795
3	chr15:39086971:A:G	39086971	NA,G	NA,A	NA,1	NA,inf	NA,inf	NA,0.396922	0.000116212	0.000135614
3	chr15:39282832:G:A	39282832	NA,A	NA,G	NA,1	NA,inf	NA,inf	NA,0.407229	0.000116164	0.000136894
3	chr15:39364014:G:C	39364014	NA,C	NA,G	NA,1	NA,-inf	NA,inf	NA,0.349362	0.000116125	0.000135813
3	chr15:39096167:T:C	39096167	NA,C	NA,T	NA,1	NA,-inf	NA,inf	NA,0.347132	0.000116074	0.000134716
3	chr15:39008954:C:T	39008954	NA,T	NA,C	NA,1	NA,-inf	NA,inf	NA,0.344859	0.000116051	0.000136161
3	chr15:39492872:A:T	39492872	NA,T	NA,A	NA,1	NA,-inf	NA,inf	NA,0.39944	0.000116038	0.000137031
3	chr15:38814545:C:T	38814545	NA,T	NA,C	NA,1	NA,-inf	NA,inf	NA,0.35989	0.00011595	0.000136159
3	chr15:39331308:C:T	39331308	T,T	C,C	1,1	-inf,-inf	inf,inf	1.1726,1.77213	0.000115934	0.000237174
3	chr15:38931077:T:C	38931077	NA,C	NA,T	NA,1	NA,-inf	NA,inf	NA,0.338202	0.000115916	0.000135162
3	chr15:39093932:G:T	39093932	NA,T	NA,G	NA,1	NA,-inf	NA,inf	NA,0.369826	0.000115898	0.000135309
3	chr15:38794608:A:C	38794608	NA,C	NA,A	NA,1	NA,-inf	NA,inf	NA,0.355284	0.00011589	0.000136501
3	chr15:39140768:T:C	39140768	NA,C	NA,T	NA,1	NA,inf	NA,inf	NA,0.44199	0.000115859	0.000136522
3	chr15:39298110:AATATC:A	39298110	NA,A	NA,AATATC	NA,1	NA,inf	NA,inf	NA,0.369196	0.000115799	0.000135462
3	chr15:38917968:T:C	38917968	C,NA	T,NA	1,NA	-inf,NA	inf,NA	0.519351,NA	0.000115741	0.000133283
3	chr15:38907916:T:C	38907916	C,NA	T,NA	1,NA	-inf,NA	inf,NA	0.541875,NA	0.000115669	0.000133412
3	chr15:38638022:T:C	38638022	NA,C	NA,T	NA,1	NA,inf	NA,inf	NA,0.38945	0.000115623	0.000135323
3	chr15:39226262:T:C	39226262	NA,C	NA,T	NA,1	NA,-inf	NA,inf	NA,0.381221	0.0001156	0.000135861
3	chr15:38763210:C:T	38763210	NA,T	NA,C	NA,1	NA,-inf	NA,inf	NA,0.340415	0.000115593	0.000135702
3	chr15:38812414:T:C	38812414	NA,C	NA,T	NA,1	NA,-inf	NA,inf	NA,0.355995	0.00011556	0.000135797
3	chr15:39102218:A:T	39102218	NA,T	NA,A	NA,1	NA,-inf	NA,inf	NA,0.425225	0.000115516	0.000135502
3	chr15:39268196:G:T	39268196	NA,T	NA,G	NA,1	NA,-inf	NA,inf	NA,0.346235	0.00011551	0.000135279
3	chr15:39288900:G:A	39288900	NA,A	NA,G	NA,1	NA,inf	NA,inf	NA,0.402419	0.000115509	0.000136095
3	chr15:38866874:G:A	38866874	NA,A	NA,G	NA,1	NA,-inf	NA,inf	NA,0.34656	0.000115481	0.00013681
3	chr15:38605483:T:G	38605483	NA,G	NA,T	NA,1	NA,-inf	NA,inf	NA,0.372103	0.000115444	0.000136146
3	chr15:38613863:A:T	38613863	NA,T	NA,A	NA,1	NA,-inf	NA,inf	NA,0.37007	0.00011544	0.000136079
3	chr15:39090843:A:G	39090843	NA,G	NA,A	NA,1	NA,-inf	NA,inf	NA,0.347331	0.000115389	0.000134741
3	chr15:39102189:T:C	39102189	NA,C	NA,T	NA,1	NA,-inf	NA,inf	NA,0.424313	0.000115388	0.000135353
3	chr15:39406546:G:A	39406546	NA,A	NA,G	NA,1	NA,inf	NA,inf	NA,0.364072	0.00011532	0.000134834
3	chr15:39377814:T:C	39377814	NA,C	NA,T	NA,1	NA,-inf	NA,inf	NA,0.319106	0.000115291	0.00013456
3	chr15:39093604:A:G	39093604	NA,G	NA,A	NA,1	NA,-inf	NA,inf	NA,0.341743	0.000115267	0.000133794
3	chr15:38682775:G:A	38682775	NA,A	NA,G	NA,1	NA,inf	NA,inf	NA,0.356961	0.000115253	0.000134975
3	chr15:38945929:C:G	38945929	NA,G	NA,C	NA,1	NA,inf	NA,inf	NA,0.483515	0.000115115	0.000135693
3	chr15:39432363:C:T	39432363	NA,T	NA,C	NA,1	NA,-inf	NA,inf	NA,0.393951	0.000115076	0.000136541
3	chr15:39463369:G:T	39463369	NA,T	NA,G	NA,1	NA,inf	NA,inf	NA,0.378036	0.000115048	0.000134882
3	chr15:38543117:C:A	38543117	NA,A	NA,C	NA,1	NA,-inf	NA,inf	NA,0.356609	0.000115019	0.000135098
3	chr15:39051023:A:T	39051023	NA,T	NA,A	NA,1	NA,-inf	NA,inf	NA,0.363005	0.000115016	0.000135532
3	chr15:39208748:C:T	39208748	T,NA	C,NA	1,NA	inf,NA	inf,NA	1.02117,NA	0.000114995	0.000139501
3	chr15:38610395:G:A	38610395	A,A	G,G	1,1	-inf,inf	inf,inf	1.20649,0.527342	0.000114991	0.000136824
3	chr15:38899726:C:T	38899726	NA,T	NA,C	NA,1	NA,-inf	NA,inf	NA,0.450933	0.00011499	0.000135902
3	chr15:39457139:G:A	39457139	NA,A	NA,G	NA,1	NA,inf	NA,inf	NA,0.375778	0.000114944	0.000134769
3	chr15:39466985:A:G	39466985	NA,G	NA,A	NA,1	NA,inf	NA,inf	NA,0.354148	0.000114941	0.000135173
3	chr15:38640249:G:A	38640249	NA,A	NA,G	NA,1	NA,inf	NA,inf	NA,0.375395	0.000114791	0.000134801
3	chr15:38641553:G:T	38641553	NA,T	NA,G	NA,1	NA,inf	NA,inf	NA,0.375395	0.000114791	0.000134801
3	chr15:39475513:G:A	39475513	A,NA	G,NA	1,NA	-inf,NA	inf,NA	0.742447,NA	0.000114773	0.000132756
3	chr15:38665805:A:G	38665805	NA,G	NA,A	NA,1	NA,inf	NA,inf	NA,0.352845	0.000114746	0.000134562
3	chr15:38886237:TA:T	38886237	NA,T	NA,TA	NA,1	NA,inf	NA,inf	NA,0.365923	0.000114686	0.000134476
3	chr15:39262757:A:G	39262757	NA,G	NA,A	NA,1	NA,-inf	NA,inf	NA,0.342594	0.000114668	0.000134439
3	chr15:39302022:C:T	39302022	NA,T	NA,C	NA,1	NA,inf	NA,inf	NA,0.518426	0.00011465	0.000136785
3	chr15:38715973:C:T	38715973	NA,T	NA,C	NA,1	NA,-inf	NA,inf	NA,0.340845	0.000114551	0.000134546
3	chr15:39453360:G:C	39453360	C,C	G,G	1,1	-inf,-inf	inf,inf	1.23754,0.252322	0.000114533	0.000129821
3	chr15:38751020:A:G	38751020	NA,G	NA,A	NA,1	NA,-inf	NA,inf	NA,0.35881	0.000114364	0.00013475
3	chr15:39202775:A:C	39202775	C,C	A,A	1,1	inf,inf	inf,inf	1.89646,0.454407	0.000114343	0.000144997
3	chr15:38907620:C:T	38907620	NA,T	NA,C	NA,1	NA,inf	NA,inf	NA,0.262725	0.000114319	0.000132062
3	chr15:38755186:C:A	38755186	NA,A	NA,C	NA,1	NA,-inf	NA,inf	NA,0.351286	0.00011431	0.000133924
3	chr15:39013178:C:G	39013178	G,G	C,C	1,1	inf,-inf	inf,inf	1.87568,0.883694	0.000114255	0.000128525
3	chr15:38916602:T:C	38916602	NA,C	NA,T	NA,1	NA,inf	NA,inf	NA,0.410462	0.000114249	0.000137208
3	chr15:39330973:C:T	39330973	NA,T	NA,C	NA,1	NA,-inf	NA,inf	NA,0.28497	0.000114233	0.000132272
3	chr15:38924550:G:T	38924550	NA,T	NA,G	NA,1	NA,inf	NA,inf	NA,0.26504	0.000114232	0.000131903
3	chr15:39368937:G:A	39368937	A,A	G,G	1,1	-inf,inf	inf,inf	2.0319,0.0315769	0.00011417	0.000167926
3	chr15:39406823:C:T	39406823	NA,T	NA,C	NA,1	NA,inf	NA,inf	NA,0.320319	0.000114155	0.00013323
3	chr15:38699393:A:C	38699393	C,NA	A,NA	1,NA	-inf,NA	inf,NA	0.425941,NA	0.000114134	0.000129419
3	chr15:39117137:G:T	39117137	T,NA	G,NA	1,NA	-inf,NA	inf,NA	0.851361,NA	0.000114124	0.00014174
3	chr15:39403191:T:C	39403191	NA,C	NA,T	NA,1	NA,inf	NA,inf	NA,0.408085	0.000114055	0.000134352
3	chr15:38979606:A:G	38979606	G,G	A,A	1,1	-inf,-inf	inf,inf	1.36916,1.49926	0.000114012	0.000134438
3	chr15:39337513:G:A	39337513	NA,A	NA,G	NA,1	NA,-inf	NA,inf	NA,0.370294	0.000113996	0.000134608
3	chr15:39446268:C:A	39446268	A,A	C,C	1,1	-inf,-inf	inf,inf	1.29575,0.0908234	0.00011392	0.000129205
3	chr15:38634746:A:G	38634746	NA,G	NA,A	NA,1	NA,-inf	NA,inf	NA,0.354923	0.000113793	0.000133685
3	chr15:38768122:C:T	38768122	NA,T	NA,C	NA,1	NA,-inf	NA,inf	NA,0.346681	0.000113776	0.000133078
3	chr15:39387221:C:CA	39387221	NA,CA	NA,C	NA,1	NA,-inf	NA,inf	NA,0.368526	0.000113767	0.000134141
3	chr15:39130144:T:G	39130144	G,G	T,T	1,1	-inf,inf	inf,inf	0.046692,1.3985	0.000113716	0.000127975
3	chr15:39087743:A:G	39087743	NA,G	NA,A	NA,1	NA,-inf	NA,inf	NA,0.38508	0.000113655	0.000133903
3	chr15:38775323:C:T	38775323	NA,T	NA,C	NA,1	NA,-inf	NA,inf	NA,0.33269	0.000113642	0.000133591
3	chr15:39223227:C:A	39223227	NA,A	NA,C	NA,1	NA,-inf	NA,inf	NA,0.346386	0.000113608	0.000134489
3	chr15:39236986:C:A	39236986	NA,A	NA,C	NA,1	NA,inf	NA,inf	NA,0.343076	0.000113456	0.000132589
3	chr15:39120945:T:C	39120945	NA,C	NA,T	NA,1	NA,-inf	NA,inf	NA,0.355506	0.000113427	0.000132398
3	chr15:39093106:G:A	39093106	NA,A	NA,G	NA,1	NA,inf	NA,inf	NA,0.38241	0.000113389	0.000133172
3	chr15:39276313:A:G	39276313	NA,G	NA,A	NA,1	NA,-inf	NA,inf	NA,0.37158	0.000113323	0.00013418
3	chr15:39391848:T:C	39391848	NA,C	NA,T	NA,1	NA,inf	NA,inf	NA,0.354575	0.000113212	0.000132648
3	chr15:39096282:A:G	39096282	NA,G	NA,A	NA,1	NA,-inf	NA,inf	NA,0.336831	0.00011321	0.000132711
3	chr15:39157770:T:C	39157770	NA,C	NA,T	NA,1	NA,inf	NA,inf	NA,0.424215	0.000113155	0.000133359
3	chr15:39458774:A:G	39458774	NA,G	NA,A	NA,1	NA,-inf	NA,inf	NA,0.341039	0.000113047	0.000132889
3	chr15:39296353:C:T	39296353	NA,T	NA,C	NA,1	NA,inf	NA,inf	NA,0.369486	0.000113038	0.000132653
3	chr15:38570725:T:G	38570725	NA,G	NA,T	NA,1	NA,inf	NA,inf	NA,0.362988	0.000113004	0.000132562
3	chr15:39116969:G:A	39116969	NA,A	NA,G	NA,1	NA,-inf	NA,inf	NA,0.394399	0.00011299	0.000132523
3	chr15:39451720:G:C	39451720	NA,C	NA,G	NA,1	NA,-inf	NA,inf	NA,0.351137	0.000112981	0.000132497
3	chr15:39100606:G:T	39100606	NA,T	NA,G	NA,1	NA,-inf	NA,inf	NA,0.406646	0.000112912	0.000132469
3	chr15:39305326:C:A	39305326	NA,A	NA,C	NA,1	NA,inf	NA,inf	NA,0.337875	0.000112906	0.000131703
3	chr15:38979139:G:A	38979139	A,A	G,G	1,1	-inf,-inf	inf,inf	1.3249,1.51155	0.000112897	0.000133144
3	chr15:38942295:A:G	38942295	G,NA	A,NA	1,NA	-inf,NA	inf,NA	0.679651,NA	0.000112885	0.000132585
3	chr15:39354246:C:T	39354246	NA,T	NA,C	NA,1	NA,-inf	NA,inf	NA,0.250897	0.000112875	0.000131276
3	chr15:39013849:TC:T	39013849	T,NA	TC,NA	1,NA	-inf,NA	inf,NA	1.25718,NA	0.000112854	0.000130846
3	chr15:38609808:T:C	38609808	NA,C	NA,T	NA,1	NA,inf	NA,inf	NA,0.351916	0.000112841	0.000132439
3	chr15:38633191:T:A	38633191	A,NA	T,NA	1,NA	inf,NA	inf,NA	0.581631,NA	0.000112812	0.000130649
3	chr15:39490587:T:C	39490587	NA,C	NA,T	NA,1	NA,-inf	NA,inf	NA,0.374942	0.000112737	0.000133096
3	chr15:39356494:A:G	39356494	NA,G	NA,A	NA,1	NA,-inf	NA,inf	NA,0.352116	0.0001127	0.000133092
3	chr15:38591336:T:G	38591336	NA,G	NA,T	NA,1	NA,-inf	NA,inf	NA,0.349787	0.000112698	0.000132557
3	chr15:38807943:A:T	38807943	NA,T	NA,A	NA,1	NA,-inf	NA,inf	NA,0.337037	0.000112687	0.00013232
3	chr15:38673703:C:T	38673703	NA,T	NA,C	NA,1	NA,inf	NA,inf	NA,0.352787	0.00011268	0.000131939
3	chr15:39058950:T:C	39058950	NA,C	NA,T	NA,1	NA,inf	NA,inf	NA,0.354089	0.000112613	0.00013171
3	chr15:38589788:T:G	38589788	NA,G	NA,T	NA,1	NA,-inf	NA,inf	NA,0.33669	0.000112604	0.000132375
3	chr15:38944404:C:T	38944404	NA,T	NA,C	NA,1	NA,inf	NA,inf	NA,0.389479	0.000112452	0.000131717
3	chr15:39279033:G:A	39279033	A,NA	G,NA	1,NA	-inf,NA	inf,NA	0.484695,NA	0.000112416	0.000124632
3	chr15:39435772:A:G	39435772	NA,G	NA,A	NA,1	NA,inf	NA,inf	NA,0.356474	0.000112404	0.00013175
3	chr15:39463615:T:G	39463615	NA,G	NA,T	NA,1	NA,-inf	NA,inf	NA,0.32948	0.000112279	0.000132178
3	chr15:38980344:G:GT	38980344	GT,GT	G,G	1,1	-inf,-inf	inf,inf	1.31358,1.5145	0.00011226	0.000132537
3	chr15:38891299:T:C	38891299	NA,C	NA,T	NA,1	NA,-inf	NA,inf	NA,0.366581	0.000112238	0.000131471
3	chr15:38948866:C:T	38948866	T,NA	C,NA	1,NA	-inf,NA	inf,NA	0.504806,NA	0.000112152	0.000132225
3	chr15:38723127:G:C	38723127	C,NA	G,NA	1,NA	-inf,NA	inf,NA	0.754652,NA	0.000112143	0.000132992
3	chr15:39458472:A:G	39458472	NA,G	NA,A	NA,1	NA,-inf	NA,inf	NA,0.327999	0.000112128	0.000131992
3	chr15:38641412:T:G	38641412	NA,G	NA,T	NA,1	NA,inf	NA,inf	NA,0.35566	0.000112124	0.000131235
3	chr15:39074477:G:A	39074477	NA,A	NA,G	NA,1	NA,-inf	NA,inf	NA,0.345349	0.00011212	0.000131596
3	chr15:39266425:A:G	39266425	NA,G	NA,A	NA,1	NA,-inf	NA,inf	NA,0.27473	0.000112103	0.00013039
3	chr15:38517319:C:T	38517319	NA,T	NA,C	NA,1	NA,-inf	NA,inf	NA,0.338591	0.000112094	0.000131958
3	chr15:38660186:C:T	38660186	NA,T	NA,C	NA,1	NA,inf	NA,inf	NA,0.360193	0.000111933	0.00013105
3	chr15:38581556:C:T	38581556	NA,T	NA,C	NA,1	NA,inf	NA,inf	NA,0.345782	0.000111904	0.000131243
3	chr15:39267051:T:C	39267051	NA,C	NA,T	NA,1	NA,inf	NA,inf	NA,0.353521	0.000111849	0.000131007
3	chr15:39036284:G:C	39036284	C,NA	G,NA	1,NA	-inf,NA	inf,NA	0.953872,NA	0.000111832	0.000140815
3	chr15:39146288:G:A	39146288	A,A	G,G	1,1	-inf,-inf	inf,inf	1.03777,0.00450122	0.000111817	0.000122829
3	chr15:39378261:A:C	39378261	NA,C	NA,A	NA,1	NA,inf	NA,inf	NA,0.351802	0.000111756	0.000130871
3	chr15:38967627:C:G	38967627	NA,G	NA,C	NA,1	NA,-inf	NA,inf	NA,0.307405	0.000111704	0.00013171
3	chr15:39250988:C:G	39250988	NA,G	NA,C	NA,1	NA,-inf	NA,inf	NA,0.348927	0.000111682	0.000132059
3	chr15:39266181:C:T	39266181	NA,T	NA,C	NA,1	NA,inf	NA,inf	NA,0.316897	0.000111653	0.000129981
3	chr15:38510307:A:G	38510307	NA,G	NA,A	NA,1	NA,-inf	NA,inf	NA,0.333847	0.000111581	0.000130958
3	chr15:39451060:T:TTTGCAGCAC	39451060	NA,TTTGCAGCAC	NA,T	NA,1	NA,-inf	NA,inf	NA,0.359838	0.000111559	0.000131757
3	chr15:38784449:A:G	38784449	NA,G	NA,A	NA,1	NA,-inf	NA,inf	NA,0.332935	0.000111553	0.000130656
3	chr15:39008191:G:A	39008191	NA,A	NA,G	NA,1	NA,-inf	NA,inf	NA,0.197874	0.000111475	0.000130919
3	chr15:38820838:A:T	38820838	NA,T	NA,A	NA,1	NA,-inf	NA,inf	NA,0.336581	0.000111424	0.000131165
3	chr15:39326580:T:G	39326580	NA,G	NA,T	NA,1	NA,-inf	NA,inf	NA,0.387096	0.000111416	0.000132336
3	chr15:38927304:C:T	38927304	T,NA	C,NA	1,NA	-inf,NA	inf,NA	0.484913,NA	0.000111369	0.000128225
3	chr15:39201666:T:C	39201666	NA,C	NA,T	NA,1	NA,-inf	NA,inf	NA,0.342966	0.000111326	0.000131921
3	chr15:38791342:G:A	38791342	NA,A	NA,G	NA,1	NA,-inf	NA,inf	NA,0.324078	0.000111322	0.000130907
3	chr15:38580668:T:C	38580668	NA,C	NA,T	NA,1	NA,inf	NA,inf	NA,0.341449	0.00011132	0.000130559
3	chr15:38962509:C:T	38962509	NA,T	NA,C	NA,1	NA,inf	NA,inf	NA,0.364911	0.000111307	0.00012972
3	chr15:39067928:A:G	39067928	NA,G	NA,A	NA,1	NA,-inf	NA,inf	NA,0.339626	0.000111254	0.000131066
3	chr15:39375192:C:T	39375192	NA,T	NA,C	NA,1	NA,-inf	NA,inf	NA,0.314797	0.000111247	0.000130148
3	chr15:38658914:G:A	38658914	NA,A	NA,G	NA,1	NA,-inf	NA,inf	NA,0.320225	0.000111208	0.00013077
3	chr15:38977458:A:G	38977458	NA,G	NA,A	NA,1	NA,inf	NA,inf	NA,0.358037	0.000111122	0.000129653
3	chr15:39093720:A:C	39093720	C,C	A,A	1,1	-inf,inf	inf,inf	0.993967,0.784075	0.00011108	0.000125497
3	chr15:39165857:G:A	39165857	NA,A	NA,G	NA,1	NA,inf	NA,inf	NA,0.294392	0.000111076	0.000129399
3	chr15:39158395:A:G	39158395	NA,G	NA,A	NA,1	NA,-inf	NA,inf	NA,0.404731	0.000111	0.00013092
3	chr15:39356675:G:A	39356675	NA,A	NA,G	NA,1	NA,-inf	NA,inf	NA,0.356027	0.000110872	0.000131216
3	chr15:38951667:CTG:C	38951667	NA,C	NA,CTG	NA,1	NA,inf	NA,inf	NA,0.368019	0.00011083	0.000130258
3	chr15:38996627:A:C	38996627	NA,C	NA,A	NA,1	NA,inf	NA,inf	NA,0.441168	0.000110764	0.000130657
3	chr15:39127337:A:T	39127337	T,T	A,A	1,1	inf,inf	inf,inf	0.0572873,1.27493	0.000110721	0.000120925
3	chr15:38504553:G:T	38504553	NA,T	NA,G	NA,1	NA,-inf	NA,inf	NA,0.326815	0.000110709	0.00012995
3	chr15:38530235:C:T	38530235	NA,T	NA,C	NA,1	NA,-inf	NA,inf	NA,0.326192	0.000110678	0.000130177
3	chr15:38828695:C:G	38828695	NA,G	NA,C	NA,1	NA,-inf	NA,inf	NA,0.326148	0.000110646	0.000129362
3	chr15:38792801:C:A	38792801	NA,A	NA,C	NA,1	NA,inf	NA,inf	NA,0.338535	0.000110626	0.00012976
3	chr15:39207939:T:C	39207939	NA,C	NA,T	NA,1	NA,inf	NA,inf	NA,0.353636	0.000110614	0.000128849
3	chr15:39491364:G:A	39491364	NA,A	NA,G	NA,1	NA,inf	NA,inf	NA,0.362344	0.000110605	0.000129721
3	chr15:39477439:T:C	39477439	C,C	T,T	1,1	inf,inf	inf,inf	1.0652,0.0086777	0.00011058	0.000123077
3	chr15:38510309:CTT:C	38510309	NA,C	NA,CTT	NA,1	NA,-inf	NA,inf	NA,0.325802	0.000110567	0.000129765
3	chr15:39126708:TTATTTC:T	39126708	NA,T	NA,TTATTTC	NA,1	NA,inf	NA,inf	NA,0.316649	0.00011055	0.000129799
3	chr15:38786131:G:C	38786131	NA,C	NA,G	NA,1	NA,-inf	NA,inf	NA,0.298731	0.000110529	0.00013006
3	chr15:39376819:C:A	39376819	NA,A	NA,C	NA,1	NA,-inf	NA,inf	NA,0.346614	0.000110527	0.000129086
3	chr15:39298559:C:T	39298559	NA,T	NA,C	NA,1	NA,-inf	NA,inf	NA,0.395626	0.000110511	0.000131585
3	chr15:39009236:GA:G	39009236	NA,G	NA,GA	NA,1	NA,-inf	NA,inf	NA,0.30162	0.000110448	0.000129616
3	chr15:38683150:A:T	38683150	NA,T	NA,A	NA,1	NA,inf	NA,inf	NA,0.33407	0.000110425	0.000129468
3	chr15:38893480:T:C	38893480	NA,C	NA,T	NA,1	NA,-inf	NA,inf	NA,0.344676	0.000110241	0.000129242
3	chr15:38761691:T:G	38761691	NA,G	NA,T	NA,1	NA,-inf	NA,inf	NA,0.291715	0.000110227	0.000129733
3	chr15:38709153:T:C	38709153	NA,C	NA,T	NA,1	NA,inf	NA,inf	NA,0.333578	0.000110217	0.000129281
3	chr15:38989840:G:T	38989840	NA,T	NA,G	NA,1	NA,inf	NA,inf	NA,0.437219	0.000110065	0.000129854
3	chr15:39246106:T:G	39246106	NA,G	NA,T	NA,1	NA,-inf	NA,inf	NA,0.309536	0.000109977	0.000128949
3	chr15:39014108:G:A	39014108	NA,A	NA,G	NA,1	NA,-inf	NA,inf	NA,0.222518	0.000109959	0.000128329
3	chr15:38824170:T:C	38824170	NA,C	NA,T	NA,1	NA,inf	NA,inf	NA,0.340486	0.000109859	0.000128798
3	chr15:38615948:G:A	38615948	NA,A	NA,G	NA,1	NA,inf	NA,inf	NA,0.329291	0.000109844	0.000128925
3	chr15:39066888:C:T	39066888	NA,T	NA,C	NA,1	NA,inf	NA,inf	NA,0.339887	0.000109806	0.00012818
3	chr15:38613523:G:T	38613523	NA,T	NA,G	NA,1	NA,inf	NA,inf	NA,0.328917	0.000109796	0.00012887
3	chr15:38614881:A:G	38614881	NA,G	NA,A	NA,1	NA,inf	NA,inf	NA,0.328773	0.000109778	0.000128848
3	chr15:38890334:T:G	38890334	NA,G	NA,T	NA,1	NA,-inf	NA,inf	NA,0.346314	0.00010969	0.000128502
3	chr15:38531443:C:T	38531443	NA,T	NA,C	NA,1	NA,-inf	NA,inf	NA,0.324116	0.000109674	0.00012893
3	chr15:38588754:T:G	38588754	NA,G	NA,T	NA,1	NA,-inf	NA,inf	NA,0.313438	0.000109512	0.000128736
3	chr15:38558291:G:A	38558291	A,NA	G,NA	1,NA	-inf,NA	inf,NA	0.698949,NA	0.000109471	0.000130013
3	chr15:38800173:G:A	38800173	NA,A	NA,G	NA,1	NA,-inf	NA,inf	NA,0.312229	0.000109443	0.000128553
3	chr15:38642455:C:T	38642455	NA,T	NA,C	NA,1	NA,inf	NA,inf	NA,0.333662	0.000109435	0.00012807
3	chr15:38990565:C:G	38990565	G,G	C,C	1,1	-inf,-inf	inf,inf	1.36818,1.4801	0.000109376	0.000129082
3	chr15:38792666:C:T	38792666	NA,T	NA,C	NA,1	NA,inf	NA,inf	NA,0.328405	0.000109337	0.000128247
3	chr15:38943657:C:G	38943657	NA,G	NA,C	NA,1	NA,-inf	NA,inf	NA,0.300945	0.00010923	0.000129002
3	chr15:39268761:ATT:A	39268761	NA,A	NA,ATT	NA,1	NA,-inf	NA,inf	NA,0.253578	0.000109188	0.000127056
3	chr15:38819693:G:A	38819693	NA,A	NA,G	NA,1	NA,inf	NA,inf	NA,0.345204	0.00010915	0.000128195
3	chr15:38784846:G:T	38784846	NA,T	NA,G	NA,1	NA,-inf	NA,inf	NA,0.304177	0.000109083	0.00012767
3	chr15:38853517:G:A	38853517	NA,A	NA,G	NA,1	NA,inf	NA,inf	NA,0.310649	0.000109057	0.00012767
3	chr15:39323888:A:C	39323888	NA,C	NA,A	NA,1	NA,-inf	NA,inf	NA,0.299331	0.00010905	0.000127917
3	chr15:38715273:T:C	38715273	NA,C	NA,T	NA,1	NA,-inf	NA,inf	NA,0.313973	0.000109015	0.000128014
3	chr15:38791208:T:C	38791208	NA,C	NA,T	NA,1	NA,inf	NA,inf	NA,0.312273	0.000109007	0.000127928
3	chr15:39188872:C:T	39188872	NA,T	NA,C	NA,1	NA,-inf	NA,inf	NA,0.308116	0.000109004	0.000128646
3	chr15:39196964:G:A	39196964	NA,A	NA,G	NA,1	NA,-inf	NA,inf	NA,0.338091	0.000108969	0.000128747
3	chr15:38499303:CTT:C	38499303	NA,C	NA,CTT	NA,1	NA,-inf	NA,inf	NA,0.313057	0.000108895	0.000127824
3	chr15:38706775:A:G	38706775	NA,G	NA,A	NA,1	NA,-inf	NA,inf	NA,0.314896	0.000108872	0.000127867
3	chr15:39317098:G:T	39317098	NA,T	NA,G	NA,1	NA,-inf	NA,inf	NA,0.244955	0.000108824	0.000126737
3	chr15:39015968:T:G	39015968	NA,G	NA,T	NA,1	NA,-inf	NA,inf	NA,0.258894	0.000108772	0.000128318
3	chr15:39354515:T:C	39354515	NA,C	NA,T	NA,1	NA,inf	NA,inf	NA,0.289542	0.00010874	0.000126985
3	chr15:38713887:T:C	38713887	C,C	T,T	1,1	-inf,-inf	inf,inf	0.548926,1.00106	0.000108734	0.000125705
3	chr15:39309176:T:A	39309176	NA,A	NA,T	NA,1	NA,inf	NA,inf	NA,0.233698	0.000108682	0.000125736
3	chr15:38590878:TAAG:T	38590878	NA,T	NA,TAAG	NA,1	NA,inf	NA,inf	NA,0.320441	0.000108676	0.000127545
3	chr15:39438969:G:A	39438969	NA,A	NA,G	NA,1	NA,inf	NA,inf	NA,0.327534	0.00010866	0.000127378
3	chr15:38711996:T:C	38711996	NA,C	NA,T	NA,1	NA,inf	NA,inf	NA,0.321145	0.000108648	0.000127391
3	chr15:38610393:G:A	38610393	A,A	G,G	1,1	-inf,-inf	inf,inf	0.0903799,1.47435	0.000108642	0.000128033
3	chr15:38513899:G:A	38513899	NA,A	NA,G	NA,1	NA,-inf	NA,inf	NA,0.303402	0.000108618	0.000127527
3	chr15:38602255:T:C	38602255	NA,C	NA,T	NA,1	NA,inf	NA,inf	NA,0.319487	0.000108593	0.000127445
3	chr15:39308939:A:G	39308939	NA,G	NA,A	NA,1	NA,inf	NA,inf	NA,0.233043	0.000108584	0.000125627
3	chr15:38773827:A:G	38773827	NA,G	NA,A	NA,1	NA,-inf	NA,inf	NA,0.277965	0.00010856	0.000127378
3	chr15:38987476:T:G	38987476	NA,G	NA,T	NA,1	NA,inf	NA,inf	NA,0.340455	0.000108535	0.000126926
3	chr15:39008596:C:T	39008596	NA,T	NA,C	NA,1	NA,-inf	NA,inf	NA,0.178815	0.000108453	0.000127365
3	chr15:39201264:C:T	39201264	T,NA	C,NA	1,NA	inf,NA	inf,NA	0.97873,NA	0.00010844	0.00013211
3	chr15:39457606:T:C	39457606	C,C	T,T	1,1	inf,-inf	inf,inf	1.05827,0.116146	0.000108373	0.000120578
3	chr15:38712923:G:A	38712923	NA,A	NA,G	NA,1	NA,inf	NA,inf	NA,0.318763	0.000108351	0.000127044
3	chr15:38616973:C:T	38616973	NA,T	NA,C	NA,1	NA,inf	NA,inf	NA,0.317544	0.000108313	0.000127105
3	chr15:39087373:T:C	39087373	NA,C	NA,T	NA,1	NA,-inf	NA,inf	NA,0.315445	0.000108252	0.000126357
3	chr15:39326769:A:T	39326769	NA,T	NA,A	NA,1	NA,-inf	NA,inf	NA,0.242544	0.000108175	0.000125789
3	chr15:38528143:C:T	38528143	NA,T	NA,C	NA,1	NA,-inf	NA,inf	NA,0.315334	0.000108149	0.000127111
3	chr15:39350893:TAA:T	39350893	NA,T	NA,TAA	NA,1	NA,-inf	NA,inf	NA,0.381262	0.000108078	0.000129398
3	chr15:39374985:G:A	39374985	NA,A	NA,G	NA,1	NA,-inf	NA,inf	NA,0.356654	0.000108041	0.000127499
3	chr15:38655745:TG:T	38655745	NA,T	NA,TG	NA,1	NA,-inf	NA,inf	NA,0.306984	0.000108039	0.000126899
3	chr15:39307709:C:T	39307709	NA,T	NA,C	NA,1	NA,inf	NA,inf	NA,0.227585	0.000108029	0.000124994
3	chr15:38524859:AG:A	38524859	NA,A	NA,AG	NA,1	NA,-inf	NA,inf	NA,0.299991	0.000108027	0.000126985
3	chr15:39093307:T:C	39093307	NA,C	NA,T	NA,1	NA,inf	NA,inf	NA,0.305802	0.000108026	0.000126162
3	chr15:39060487:T:G	39060487	NA,G	NA,T	NA,1	NA,inf	NA,inf	NA,0.319572	0.000108013	0.000126386
3	chr15:38805372:A:G	38805372	G,G	A,A	1,1	inf,inf	inf,inf	1.30827,0.336925	0.000107949	0.000128752
3	chr15:39298489:G:A	39298489	NA,A	NA,G	NA,1	NA,-inf	NA,inf	NA,0.246296	0.000107942	0.000125669
3	chr15:39084438:C:G	39084438	NA,G	NA,C	NA,1	NA,inf	NA,inf	NA,0.358043	0.000107923	0.000126459
3	chr15:38757813:G:A	38757813	NA,A	NA,G	NA,1	NA,inf	NA,inf	NA,0.329138	0.000107905	0.000126604
3	chr15:39468501:A:G	39468501	NA,G	NA,A	NA,1	NA,inf	NA,inf	NA,0.304413	0.000107842	0.000125951
3	chr15:39105324:C:T	39105324	NA,T	NA,C	NA,1	NA,-inf	NA,inf	NA,0.278338	0.000107706	0.000127072
3	chr15:39481995:T:C	39481995	NA,C	NA,T	NA,1	NA,inf	NA,inf	NA,0.345235	0.000107691	0.000127009
3	chr15:38639381:A:G	38639381	NA,G	NA,A	NA,1	NA,inf	NA,inf	NA,0.318643	0.000107641	0.000126003
3	chr15:38593498:C:T	38593498	NA,T	NA,C	NA,1	NA,inf	NA,inf	NA,0.311722	0.000107624	0.000126302
3	chr15:38976897:C:T	38976897	NA,T	NA,C	NA,1	NA,-inf	NA,inf	NA,0.268069	0.000107497	0.000126042
3	chr15:38734429:G:A	38734429	NA,A	NA,G	NA,1	NA,inf	NA,inf	NA,0.340002	0.000107482	0.000126048
3	chr15:39444423:C:G	39444423	G,G	C,C	1,1	inf,inf	inf,inf	0.461142,1.02282	0.00010745	0.000120245
3	chr15:39122568:G:C	39122568	NA,C	NA,G	NA,1	NA,-inf	NA,inf	NA,0.28497	0.000107413	0.000124901
3	chr15:38748886:T:C	38748886	NA,C	NA,T	NA,1	NA,inf	NA,inf	NA,0.313874	0.00010741	0.000125817
3	chr15:39125974:G:A	39125974	NA,A	NA,G	NA,1	NA,inf	NA,inf	NA,0.349947	0.000107405	0.000125781
3	chr15:38730246:C:T	38730246	NA,T	NA,C	NA,1	NA,inf	NA,inf	NA,0.303882	0.000107387	0.000125816
3	chr15:39131891:T:C	39131891	NA,C	NA,T	NA,1	NA,-inf	NA,inf	NA,0.298378	0.000107325	0.000126494
3	chr15:39325030:G:A	39325030	NA,A	NA,G	NA,1	NA,-inf	NA,inf	NA,0.233471	0.000107315	0.000124968
3	chr15:38883869:TTTATC:T	38883869	NA,T	NA,TTTATC	NA,1	NA,inf	NA,inf	NA,0.311028	0.00010726	0.000125337
3	chr15:38969186:A:G	38969186	NA,G	NA,A	NA,1	NA,-inf	NA,inf	NA,0.253997	0.000107236	0.000124818
3	chr15:38557859:G:T	38557859	NA,T	NA,G	NA,1	NA,inf	NA,inf	NA,0.331088	0.000107136	0.000125954
3	chr15:38829668:C:T	38829668	NA,T	NA,C	NA,1	NA,-inf	NA,inf	NA,0.289695	0.000107124	0.000125623
3	chr15:38800196:G:A	38800196	NA,A	NA,G	NA,1	NA,-inf	NA,inf	NA,0.293614	0.000107088	0.000125788
3	chr15:38659777:T:A	38659777	NA,A	NA,T	NA,1	NA,-inf	NA,inf	NA,0.288864	0.000107042	0.000125872
3	chr15:39327415:C:T	39327415	NA,T	NA,C	NA,1	NA,inf	NA,inf	NA,0.219599	0.000106991	0.000123472
3	chr15:39251231:G:A	39251231	NA,A	NA,G	NA,1	NA,-inf	NA,inf	NA,0.306767	0.000106949	0.000125367
3	chr15:39247178:A:G	39247178	NA,G	NA,A	NA,1	NA,-inf	NA,inf	NA,0.315912	0.000106895	0.000126246
3	chr15:38618515:C:T	38618515	NA,T	NA,C	NA,1	NA,inf	NA,inf	NA,0.30567	0.000106882	0.000125451
3	chr15:38640128:C:T	38640128	NA,T	NA,C	NA,1	NA,inf	NA,inf	NA,0.312214	0.000106863	0.000125093
3	chr15:38679906:G:A	38679906	NA,A	NA,G	NA,1	NA,inf	NA,inf	NA,0.291744	0.000106824	0.000125115
3	chr15:38533362:G:A	38533362	NA,A	NA,G	NA,1	NA,-inf	NA,inf	NA,0.285989	0.000106782	0.000125729
3	chr15:38943571:A:G	38943571	NA,G	NA,A	NA,1	NA,inf	NA,inf	NA,0.314909	0.000106766	0.000124796
3	chr15:39309545:G:A	39309545	NA,A	NA,G	NA,1	NA,inf	NA,inf	NA,0.217817	0.000106752	0.000123578
3	chr15:38619162:G:T	38619162	NA,T	NA,G	NA,1	NA,inf	NA,inf	NA,0.314831	0.000106655	0.000125116
3	chr15:39201118:C:T	39201118	NA,T	NA,C	NA,1	NA,-inf	NA,inf	NA,0.304026	0.000106627	0.000126099
3	chr15:39163141:G:A	39163141	NA,A	NA,G	NA,1	NA,inf	NA,inf	NA,0.264507	0.000106581	0.000124239
3	chr15:38501042:A:G	38501042	NA,G	NA,A	NA,1	NA,-inf	NA,inf	NA,0.294263	0.000106501	0.000125027
3	chr15:39007206:T:A	39007206	NA,A	NA,T	NA,1	NA,-inf	NA,inf	NA,0.165227	0.00010649	0.000125062
3	chr15:38943669:C:T	38943669	NA,T	NA,C	NA,1	NA,-inf	NA,inf	NA,0.296058	0.000106405	0.000125285
3	chr15:39374636:T:C	39374636	NA,C	NA,T	NA,1	NA,-inf	NA,inf	NA,0.277272	0.000106367	0.000124485
3	chr15:38959121:T:C	38959121	NA,C	NA,T	NA,1	NA,-inf	NA,inf	NA,0.158499	0.000106364	0.000125567
3	chr15:39236822:ATACTT:A	39236822	NA,A	NA,ATACTT	NA,1	NA,inf	NA,inf	NA,0.330913	0.000106319	0.000124893
3	chr15:39322994:G:A	39322994	NA,A	NA,G	NA,1	NA,inf	NA,inf	NA,0.20803	0.000106295	0.00012286
3	chr15:38940386:G:T	38940386	NA,T	NA,G	NA,1	NA,-inf	NA,inf	NA,0.257617	0.000106285	0.000125756
3	chr15:38560474:G:A	38560474	A,A	G,G	1,1	-inf,-inf	inf,inf	0.63288,1.23251	0.000106259	0.000128128
3	chr15:38893454:G:A	38893454	NA,A	NA,G	NA,1	NA,-inf	NA,inf	NA,0.319737	0.000106218	0.000124489
3	chr15:38788768:A:T	38788768	NA,T	NA,A	NA,1	NA,-inf	NA,inf	NA,0.265679	0.00010615	0.000124861
3	chr15:39152390:G:A	39152390	A,A	G,G	1,1	-inf,-inf	inf,inf	1.13452,0.0406342	0.000106144	0.000118458
3	chr15:39125834:G:A	39125834	NA,A	NA,G	NA,1	NA,-inf	NA,inf	NA,0.274839	0.000106135	0.000123487
3	chr15:38780147:A:G	38780147	NA,G	NA,A	NA,1	NA,inf	NA,inf	NA,0.30244	0.000106133	0.000124508
3	chr15:38894438:G:GA	38894438	NA,GA	NA,G	NA,1	NA,-inf	NA,inf	NA,0.312574	0.00010609	0.000124448
3	chr15:38774840:C:A	38774840	NA,A	NA,C	NA,1	NA,inf	NA,inf	NA,0.301759	0.00010605	0.000124411
3	chr15:38809932:T:C	38809932	NA,C	NA,T	NA,1	NA,-inf	NA,inf	NA,0.2849	0.000105997	0.000124465
3	chr15:38616970:C:T	38616970	NA,T	NA,C	NA,1	NA,inf	NA,inf	NA,0.298269	0.000105997	0.000124413
3	chr15:38709909:C:T	38709909	NA,T	NA,C	NA,1	NA,inf	NA,inf	NA,0.293565	0.000105981	0.000124114
3	chr15:38624900:C:T	38624900	NA,T	NA,C	NA,1	NA,inf	NA,inf	NA,0.296775	0.000105921	0.000124318
3	chr15:39027902:C:T	39027902	NA,T	NA,C	NA,1	NA,inf	NA,inf	NA,0.351355	0.000105914	0.000123673
3	chr15:38640287:T:C	38640287	NA,C	NA,T	NA,1	NA,inf	NA,inf	NA,0.303891	0.000105876	0.000123947
3	chr15:38592708:C:T	38592708	NA,T	NA,C	NA,1	NA,inf	NA,inf	NA,0.297083	0.000105872	0.000124253
3	chr15:39457700:A:C	39457700	NA,C	NA,A	NA,1	NA,-inf	NA,inf	NA,0.253239	0.000105867	0.000123919
3	chr15:38811855:T:C	38811855	NA,C	NA,T	NA,1	NA,inf	NA,inf	NA,0.310625	0.000105796	0.000124449
3	chr15:38683326:G:A	38683326	NA,A	NA,G	NA,1	NA,inf	NA,inf	NA,0.296654	0.000105765	0.000124027
3	chr15:38734104:C:A	38734104	A,NA	C,NA	1,NA	-inf,NA	inf,NA	0.73951,NA	0.000105642	0.0001254
3	chr15:38731298:G:A	38731298	NA,A	NA,G	NA,1	NA,-inf	NA,inf	NA,0.265649	0.00010558	0.000124015
3	chr15:39115396:G:A	39115396	A,NA	G,NA	1,NA	-inf,NA	inf,NA	0.674048,NA	0.000105576	0.000120389
3	chr15:38883630:T:C	38883630	NA,C	NA,T	NA,1	NA,inf	NA,inf	NA,0.296949	0.000105559	0.000123371
3	chr15:39403250:A:T	39403250	T,T	A,A	1,1	inf,inf	inf,inf	0.924449,0.252419	0.000105548	0.000117045
3	chr15:39487949:T:C	39487949	NA,C	NA,T	NA,1	NA,-inf	NA,inf	NA,0.24955	0.000105514	0.000123568
3	chr15:38818875:G:T	38818875	NA,T	NA,G	NA,1	NA,inf	NA,inf	NA,0.294631	0.000105508	0.000123478
3	chr15:38808559:G:A	38808559	NA,A	NA,G	NA,1	NA,-inf	NA,inf	NA,0.26138	0.000105478	0.000124118
3	chr15:39006533:G:A	39006533	NA,A	NA,G	NA,1	NA,-inf	NA,inf	NA,0.157306	0.000105414	0.000123793
3	chr15:39030148:T:C	39030148	NA,C	NA,T	NA,1	NA,inf	NA,inf	NA,0.340716	0.000105407	0.000123117
3	chr15:39403950:G:C	39403950	C,C	G,G	1,1	inf,inf	inf,inf	0.992968,1.0336	0.000105322	0.000131232
3	chr15:39309479:G:T	39309479	NA,T	NA,G	NA,1	NA,inf	NA,inf	NA,0.266851	0.000105316	0.000122962
3	chr15:39365972:G:A	39365972	NA,A	NA,G	NA,1	NA,-inf	NA,inf	NA,0.311343	0.000105293	0.000124546
3	chr15:39246933:T:C	39246933	NA,C	NA,T	NA,1	NA,-inf	NA,inf	NA,0.303224	0.000105219	0.000124454
3	chr15:38800920:G:A	38800920	NA,A	NA,G	NA,1	NA,-inf	NA,inf	NA,0.278094	0.000105203	0.000123571
3	chr15:38532413:C:T	38532413	NA,T	NA,C	NA,1	NA,inf	NA,inf	NA,0.302585	0.000105195	0.000123577
3	chr15:39209287:G:A	39209287	NA,A	NA,G	NA,1	NA,-inf	NA,inf	NA,0.284667	0.000105175	0.000124157
3	chr15:39186667:A:C	39186667	NA,C	NA,A	NA,1	NA,-inf	NA,inf	NA,0.285811	0.000105146	0.000124154
3	chr15:38793815:G:C	38793815	NA,C	NA,G	NA,1	NA,inf	NA,inf	NA,0.293672	0.000105138	0.000123334
3	chr15:39433041:T:C	39433041	C,C	T,T	1,1	inf,inf	inf,inf	1.24214,0.125734	0.000105113	0.000119597
3	chr15:38516082:C:T	38516082	NA,T	NA,C	NA,1	NA,inf	NA,inf	NA,0.300622	0.000105099	0.000123399
3	chr15:39103744:G:A	39103744	NA,A	NA,G	NA,1	NA,inf	NA,inf	NA,0.294615	0.000105079	0.000122952
3	chr15:38795532:G:A	38795532	NA,A	NA,G	NA,1	NA,-inf	NA,inf	NA,0.277048	0.000105046	0.000123346
3	chr15:39307835:T:C	39307835	NA,C	NA,T	NA,1	NA,-inf	NA,inf	NA,0.30698	0.000105026	0.00012435
3	chr15:39122060:A:C	39122060	NA,C	NA,A	NA,1	NA,inf	NA,inf	NA,0.319779	0.000105023	0.000124168
3	chr15:38904367:G:GA	38904367	NA,GA	NA,G	NA,1	NA,inf	NA,inf	NA,0.243914	0.000105007	0.000123288
3	chr15:38532898:GA:G	38532898	NA,G	NA,GA	NA,1	NA,-inf	NA,inf	NA,0.26976	0.000104976	0.000123619
3	chr15:39134647:G:A	39134647	NA,A	NA,G	NA,1	NA,inf	NA,inf	NA,0.33327	0.000104947	0.000123316
3	chr15:39480549:C:T	39480549	T,NA	C,NA	1,NA	-inf,NA	inf,NA	0.684735,NA	0.000104916	0.000121454
3	chr15:38548630:AG:A	38548630	NA,A	NA,AG	NA,1	NA,inf	NA,inf	NA,0.306324	0.000104867	0.000122673
```
