## Supplementary material for "Characterization of shared and ancestry-specific signals driving complex traits using multi-ancestry fine-mapping": susiex_nc3.cs80.snp

```
BP	SNP	PIP(CS1)	LogBF(CS1,Pop1)	LogBF(CS1,Pop2)	PIP(CS2)	LogBF(CS2,Pop1)	LogBF(CS2,Pop2)	PIP(CS3)	LogBF(CS3,Pop1)	LogBF(CS3,Pop2)
38493216	chr15:38493216:T:G	1.05402e-07	-1.86077e-10	-0.597692	3.0242e-05	-1.86077e-10	-0.594449	0.000171191	-1.86077e-10	-0.610994
38493263	chr15:38493263:C:T	5.61047e-08	-1.86077e-10	-1.22825	1.60975e-05	-1.86077e-10	-1.22501	9.23587e-05	-1.86077e-10	-1.2281
38493454	chr15:38493454:G:A	3.95182e-08	-1.57871	-3.08617e-10	1.09457e-05	-1.61073	-3.08617e-10	6.51679e-05	-1.57681	-3.08617e-10
38493535	chr15:38493535:T:C	1.10674e-08	-1.59198	-1.25949	3.1388e-06	-1.6168	-1.24304	1.84521e-05	-1.58461	-1.25398
38494057	chr15:38494057:C:G	3.69811e-08	-1.64506	-3.08617e-10	1.02998e-05	-1.67156	-3.08617e-10	6.10482e-05	-1.64211	-3.08617e-10
38494229	chr15:38494229:C:A	6.13511e-08	-1.86077e-10	-1.13886	1.74469e-05	-1.86077e-10	-1.14452	0.000100362	-1.86077e-10	-1.14499
38495128	chr15:38495128:T:C	4.97101e-07	1.57106	-0.617738	0.000165952	1.64922	-0.541204	0.00104884	1.78446	-0.582796
38495225	chr15:38495225:C:T	3.91754e-08	-1.58742	-3.08617e-10	1.08633e-05	-1.61829	-3.08617e-10	6.46951e-05	-1.58409	-3.08617e-10
38495943	chr15:38495943:G:C	3.97474e-08	-1.57293	-3.08617e-10	1.09859e-05	-1.60707	-3.08617e-10	6.54313e-05	-1.57277	-3.08617e-10
38496274	chr15:38496274:T:C	8.69945e-08	-1.86077e-10	-0.789626	2.56221e-05	-1.86077e-10	-0.760225	0.000147667	-1.86077e-10	-0.758815
38496430	chr15:38496430:G:A	3.97529e-08	-1.57279	-3.08617e-10	1.10124e-05	-1.60465	-3.08617e-10	6.56568e-05	-1.56933	-3.08617e-10
38496500	chr15:38496500:G:A	1.55439e-07	-1.86077e-10	-0.209216	4.56471e-05	-1.86077e-10	-0.18274	0.000254942	-1.86077e-10	-0.212737
38496512	chr15:38496512:T:C	3.2751e-08	-1.76654	-3.08617e-10	9.36365e-06	-1.76684	-3.08617e-10	5.47117e-05	-1.7517	-3.08617e-10
38496598	chr15:38496598:T:G	3.9004e-08	-1.59181	-3.08617e-10	1.08191e-05	-1.62237	-3.08617e-10	6.441e-05	-1.58851	-3.08617e-10
38496680	chr15:38496680:T:C	1.44386e-08	-1.55024	-1.03532	3.84028e-06	-1.56194	-1.09619	2.13186e-05	-1.63719	-1.057
38496747	chr15:38496747:A:G	3.92588e-08	-1.58529	-3.08617e-10	1.0885e-05	-1.6163	-3.08617e-10	6.48358e-05	-1.58192	-3.08617e-10
38497571	chr15:38497571:C:T	2.06529e-07	-1.86077e-10	0.074969	5.88375e-05	-1.86077e-10	0.0710996	0.000334642	-1.86077e-10	0.0592876
38497912	chr15:38497912:G:T	1.44278e-08	-1.37364	-1.21267	4.24764e-06	-1.32889	-1.22842	2.09486e-05	-1.48897	-1.22273
38497964	chr15:38497964:T:C	1.39157e-08	-1.39183	-1.23062	4.09765e-06	-1.34882	-1.24445	2.02779e-05	-1.50472	-1.23953
38498333	chr15:38498333:T:A	1.73737e-08	-1.53361	-0.866908	5.16958e-06	-1.52256	-0.838328	2.67643e-05	-1.59624	-0.870467
38498469	chr15:38498469:G:A	2.09065e-08	-0.948999	-1.26641	5.72564e-06	-1.00224	-1.25649	3.21024e-05	-1.01958	-1.26526
38498656	chr15:38498656:T:G	6.05025e-08	-1.86077e-10	-1.15279	1.75915e-05	-1.86077e-10	-1.13627	9.99532e-05	-1.86077e-10	-1.14907
38499082	chr15:38499082:C:T	1.05801e-08	-1.63914	-1.25735	3.0292e-06	-1.65656	-1.23882	1.64195e-05	-1.70345	-1.25186
38499147	chr15:38499147:A:G	2.0501e-08	-1.08055	-1.15445	5.41981e-06	-1.1924	-1.12122	3.0037e-05	-1.20814	-1.14321
38499192	chr15:38499192:G:A	3.9135e-08	-1.58845	-3.08617e-10	1.08508e-05	-1.61944	-3.08617e-10	6.46166e-05	-1.5853	-3.08617e-10
38499303	chr15:38499303:CTT:C	6.51708e-08	-1.86077e-10	-1.07846	1.88661e-05	-1.86077e-10	-1.06631	0.000108895	-1.86077e-10	-1.06339
38499636	chr15:38499636:T:C	1.65125e-08	-1.54346	-0.907889	4.90268e-06	-1.53475	-0.879147	2.54417e-05	-1.60672	-0.910669
38499827	chr15:38499827:C:T	9.28383e-08	-1.86077e-10	-0.724611	2.73752e-05	-1.86077e-10	-0.69404	0.000157794	-1.86077e-10	-0.692486
38499956	chr15:38499956:G:A	3.81143e-08	-1.61488	-3.08617e-10	1.05889e-05	-1.64388	-3.08617e-10	6.29298e-05	-1.61175	-3.08617e-10
38500229	chr15:38500229:A:G	1.37006e-08	-1.4469	-1.19113	3.89376e-06	-1.43531	-1.20899	2.09791e-05	-1.52003	-1.19022
38500358	chr15:38500358:T:G	5.8007e-08	-1.86077e-10	-1.19491	1.68305e-05	-1.86077e-10	-1.18049	9.59496e-05	-1.86077e-10	-1.18995
38500481	chr15:38500481:A:G	3.33529e-08	-0.558641	-1.18969	8.92795e-06	-0.649935	-1.16456	4.95206e-05	-0.668298	-1.18309
38500592	chr15:38500592:T:C	3.87266e-08	-1.59895	-3.08617e-10	1.07465e-05	-1.6291	-3.08617e-10	6.3949e-05	-1.59569	-3.08617e-10
38500654	chr15:38500654:CA:C	3.89012e-08	-1.59445	-3.08617e-10	1.07912e-05	-1.62495	-3.08617e-10	6.42388e-05	-1.59117	-3.08617e-10
38500677	chr15:38500677:C:T	1.81644e-07	-0.0534214	-3.08617e-10	5.63778e-05	0.0283957	-3.08617e-10	0.000287297	-0.0932584	-3.08617e-10
38500832	chr15:38500832:A:C	3.93343e-08	-1.58337	-3.08617e-10	1.09105e-05	-1.61395	-3.08617e-10	6.49964e-05	-1.57944	-3.08617e-10
38501042	chr15:38501042:A:G	6.37806e-08	-1.86077e-10	-1.10002	1.84635e-05	-1.86077e-10	-1.08788	0.000106501	-1.86077e-10	-1.08562
38501664	chr15:38501664:T:C	3.85892e-08	-1.6025	-3.08617e-10	1.07108e-05	-1.63243	-3.08617e-10	6.37193e-05	-1.59929	-3.08617e-10
38502001	chr15:38502001:CCCA:C	4.01494e-08	-1.56286	-3.08617e-10	1.111e-05	-1.59584	-3.08617e-10	6.62938e-05	-1.55968	-3.08617e-10
38502168	chr15:38502168:A:G	2.71152e-07	-1.86077e-10	0.347208	7.78752e-05	-1.86077e-10	0.351428	0.000457234	-1.86077e-10	0.37142
38502365	chr15:38502365:A:G	1.07055e-08	-1.64818	-1.23653	3.16454e-06	-1.6142	-1.23747	1.65179e-05	-1.70817	-1.24116
38502371	chr15:38502371:T:C	5.96798e-08	-1.86077e-10	-1.16648	1.7085e-05	-1.86077e-10	-1.16548	9.78872e-05	-1.86077e-10	-1.16996
38502758	chr15:38502758:A:T	5.9974e-08	-1.86077e-10	-1.16156	1.74173e-05	-1.86077e-10	-1.14622	9.91231e-05	-1.86077e-10	-1.15741
38503014	chr15:38503014:C:T	3.87575e-08	-1.59815	-3.08617e-10	1.07542e-05	-1.62839	-3.08617e-10	6.4e-05	-1.59489	-3.08617e-10
38503431	chr15:38503431:A:G	2.12633e-07	0.104098	-3.08617e-10	5.55568e-05	0.0137262	-3.08617e-10	0.000310363	-0.016031	-3.08617e-10
38503508	chr15:38503508:G:C	8.12345e-08	-1.86077e-10	-0.858131	2.3894e-05	-1.86077e-10	-0.83005	0.000137862	-1.86077e-10	-0.827519
38503627	chr15:38503627:A:G	6.12863e-08	-1.86077e-10	-1.13992	1.78277e-05	-1.86077e-10	-1.12292	0.000101345	-1.86077e-10	-1.13524
38503705	chr15:38503705:A:T	8.56344e-09	-1.81455	-1.29342	2.45692e-06	-1.8151	-1.28967	1.43128e-05	-1.80097	-1.29165
38503963	chr15:38503963:T:C	1.29326e-08	-1.48835	-1.20737	3.6901e-06	-1.47485	-1.22318	1.99333e-05	-1.55501	-1.20637
38504109	chr15:38504109:A:C	7.5757e-08	-1.86077e-10	-0.92794	2.20495e-05	-1.86077e-10	-0.91039	0.000124834	-1.86077e-10	-0.926792
38504553	chr15:38504553:G:T	6.60737e-08	-1.86077e-10	-1.0647	1.91765e-05	-1.86077e-10	-1.04999	0.000110709	-1.86077e-10	-1.04687
38504816	chr15:38504816:C:T	1.6555e-08	-1.63732	-0.811467	4.81879e-06	-1.65432	-0.776839	2.66879e-05	-1.66422	-0.805349
38505383	chr15:38505383:C:T	2.6642e-08	-1.13601	-0.836974	7.35857e-06	-1.15666	-0.851158	4.57617e-05	-1.0777	-0.852625
38505445	chr15:38505445:G:T	5.88726e-08	-1.86077e-10	-1.18009	1.70866e-05	-1.86077e-10	-1.16538	9.72396e-05	-1.86077e-10	-1.1766
38505614	chr15:38505614:C:CA	1.56519e-08	-1.3411	-1.16378	4.60153e-06	-1.29277	-1.18452	2.25839e-05	-1.45951	-1.17702
38505738	chr15:38505738:T:C	3.85687e-08	-1.60303	-3.08617e-10	1.07051e-05	-1.63296	-3.08617e-10	6.36758e-05	-1.59997	-3.08617e-10
38506021	chr15:38506021:T:C	2.19099e-07	-1.86077e-10	0.134053	6.40101e-05	-1.86077e-10	0.155362	0.000357346	-1.86077e-10	0.12493
38506045	chr15:38506045:TA:CA	1.43453e-08	-1.7445	-0.847545	4.16376e-06	-1.74377	-0.833492	2.53217e-05	-1.66626	-0.855856
38506350	chr15:38506350:A:C	9.89443e-08	-0.660914	-3.08617e-10	3.19773e-05	-0.538652	-3.08617e-10	0.000194258	-0.484588	-3.08617e-10
38506414	chr15:38506414:T:G	6.20076e-08	-1.86077e-10	-1.12821	1.80394e-05	-1.86077e-10	-1.11112	0.000102487	-1.86077e-10	-1.12404
38506496	chr15:38506496:G:A	4.7686e-08	-1.39083	-3.08617e-10	1.30715e-05	-1.43324	-3.08617e-10	7.8527e-05	-1.39033	-3.08617e-10
38506533	chr15:38506533:G:T	1.74118e-07	-1.86077e-10	-0.0957377	4.96728e-05	-1.86077e-10	-0.0982213	0.00028904	-1.86077e-10	-0.0872094
38506891	chr15:38506891:A:G	1.09495e-07	-1.86077e-10	-0.55959	3.03628e-05	-1.86077e-10	-0.59046	0.000175867	-1.86077e-10	-0.584049
38507168	chr15:38507168:G:A	8.55704e-09	-1.81467	-1.29405	2.45257e-06	-1.81191	-1.29463	1.44665e-05	-1.78725	-1.2947
38507386	chr15:38507386:C:G	1.37514e-08	-1.58546	-1.04887	3.96912e-06	-1.56889	-1.05625	2.49559e-05	-1.47697	-1.05969
38507957	chr15:38507957:G:A	3.97418e-08	-1.57307	-3.08617e-10	1.10136e-05	-1.60455	-3.08617e-10	6.56589e-05	-1.5693	-3.08617e-10
38508227	chr15:38508227:G:A	3.90729e-08	-1.59004	-3.08617e-10	1.08354e-05	-1.62086	-3.08617e-10	6.45238e-05	-1.58674	-3.08617e-10
38508245	chr15:38508245:T:C	1.64847e-08	-1.74931	-0.703723	4.73669e-06	-1.74511	-0.703227	2.90629e-05	-1.66826	-0.716052
38508336	chr15:38508336:A:G	2.21746e-07	-1.86077e-10	0.146062	6.47666e-05	-1.86077e-10	0.167111	0.000361534	-1.86077e-10	0.13658
38508545	chr15:38508545:G:C	1.09654e-07	-1.86077e-10	-0.558143	3.0296e-05	-1.86077e-10	-0.592663	0.000175546	-1.86077e-10	-0.585873
38508928	chr15:38508928:C:T	1.55505e-08	-1.78959	-0.721794	4.45292e-06	-1.76974	-0.740378	2.55831e-05	-1.79206	-0.719782
38509177	chr15:38509177:T:C	5.78282e-08	-1.198	-3.08617e-10	1.69167e-05	-1.17538	-3.08617e-10	9.101e-05	-1.24281	-3.08617e-10
38509451	chr15:38509451:G:T	4.14518e-08	-1.53094	-3.08617e-10	1.14496e-05	-1.56572	-3.08617e-10	6.84807e-05	-1.52722	-3.08617e-10
38509738	chr15:38509738:T:C	3.24026e-08	-1.77723	-3.08617e-10	9.47624e-06	-1.75489	-3.08617e-10	5.50613e-05	-1.74533	-3.08617e-10
38509860	chr15:38509860:T:C	6.16289e-08	-1.86077e-10	-1.13434	1.79489e-05	-1.86077e-10	-1.11615	0.000101808	-1.86077e-10	-1.13068
38509947	chr15:38509947:C:A	3.87274e-08	-1.59892	-3.08617e-10	1.07465e-05	-1.62909	-3.08617e-10	6.39509e-05	-1.59566	-3.08617e-10
38510031	chr15:38510031:G:A	3.58953e-08	-1.22386	-0.451002	9.88912e-06	-1.25025	-0.461997	6.11493e-05	-1.17359	-0.466872
38510307	chr15:38510307:A:G	6.66001e-08	-1.86077e-10	-1.05676	1.93125e-05	-1.86077e-10	-1.04292	0.000111581	-1.86077e-10	-1.03903
38510309	chr15:38510309:CTT:C	6.60211e-08	-1.86077e-10	-1.0655	1.91338e-05	-1.86077e-10	-1.05222	0.000110567	-1.86077e-10	-1.04815
38510584	chr15:38510584:A:G	5.52662e-08	-1.86077e-10	-1.24331	1.58558e-05	-1.86077e-10	-1.24014	9.09591e-05	-1.86077e-10	-1.24337
38510726	chr15:38510726:G:A	9.26609e-08	-1.86077e-10	-0.726524	2.56242e-05	-1.86077e-10	-0.760141	0.000149137	-1.86077e-10	-0.74891
38510831	chr15:38510831:T:C	1.33158e-08	-1.47429	-1.19223	3.58703e-06	-1.52111	-1.20525	2.15162e-05	-1.48033	-1.20464
38511349	chr15:38511349:C:A	5.99634e-08	-1.86077e-10	-1.16174	1.7426e-05	-1.86077e-10	-1.14572	9.90134e-05	-1.86077e-10	-1.15852
38511488	chr15:38511488:G:A	4.13137e-08	-1.53428	-3.08617e-10	1.14179e-05	-1.5685	-3.08617e-10	6.97743e-05	-1.50851	-3.08617e-10
38511734	chr15:38511734:G:A	1.04373e-07	-1.86077e-10	-0.6075	2.89233e-05	-1.86077e-10	-0.639031	0.000167468	-1.86077e-10	-0.632984
38511903	chr15:38511903:C:A	1.15952e-08	-1.54509	-1.25979	3.58176e-06	-1.47557	-1.25226	2.06098e-05	-1.4723	-1.25571
38511957	chr15:38511957:C:T	3.8757e-08	-1.59816	-3.08617e-10	1.07541e-05	-1.62839	-3.08617e-10	6.39991e-05	-1.59491	-3.08617e-10
38512001	chr15:38512001:AAC:A	3.87964e-08	-1.59714	-3.08617e-10	1.07641e-05	-1.62746	-3.08617e-10	6.40642e-05	-1.59389	-3.08617e-10
38512259	chr15:38512259:A:G	1.30902e-08	-1.4358	-1.24781	3.60514e-06	-1.48064	-1.24068	2.16738e-05	-1.43791	-1.23976
38512514	chr15:38512514:T:C	1.33621e-08	-1.4425	-1.22055	3.69444e-06	-1.48446	-1.21239	2.22069e-05	-1.44245	-1.21092
38512542	chr15:38512542:TAAAA:T	5.25154e-08	-1.86077e-10	-1.29436	1.50155e-05	-1.86077e-10	-1.2946	8.64147e-05	-1.86077e-10	-1.29462
38512972	chr15:38512972:C:A	3.8683e-08	-1.60007	-3.08617e-10	1.07347e-05	-1.6302	-3.08617e-10	6.38753e-05	-1.59684	-3.08617e-10
38513197	chr15:38513197:G:A	5.84568e-08	-1.86077e-10	-1.18718	1.69573e-05	-1.86077e-10	-1.17298	9.7674e-05	-1.86077e-10	-1.17214
38513227	chr15:38513227:G:A	3.87967e-08	-1.59713	-3.08617e-10	1.07642e-05	-1.62745	-3.08617e-10	6.40651e-05	-1.59388	-3.08617e-10
38513667	chr15:38513667:G:C	5.74438e-08	-1.86077e-10	-1.20466	1.66627e-05	-1.86077e-10	-1.19051	9.49456e-05	-1.86077e-10	-1.20047
38513869	chr15:38513869:A:C	1.0108e-07	-1.86077e-10	-0.639557	2.89791e-05	-1.86077e-10	-0.637105	0.000164394	-1.86077e-10	-0.651508
38513899	chr15:38513899:G:A	6.46531e-08	-1.86077e-10	-1.08643	1.88461e-05	-1.86077e-10	-1.06737	0.000108618	-1.86077e-10	-1.06594
38514261	chr15:38514261:A:C	6.41156e-08	-1.86077e-10	-1.09478	1.79568e-05	-1.86077e-10	-1.11571	0.000103494	-1.86077e-10	-1.11426
38514325	chr15:38514325:T:C	8.12214e-08	-1.86077e-10	-0.858292	2.27262e-05	-1.86077e-10	-0.880161	0.000130504	-1.86077e-10	-0.88237
38514798	chr15:38514798:C:T	4.07869e-08	-1.54711	-3.08617e-10	1.12802e-05	-1.58063	-3.08617e-10	6.73859e-05	-1.54334	-3.08617e-10
38515376	chr15:38515376:G:A	1.43646e-08	-1.43576	-1.15495	4.19442e-06	-1.39411	-1.17581	2.09843e-05	-1.54215	-1.16785
38515967	chr15:38515967:G:C	2.39982e-08	-1.21201	-0.865483	6.44712e-06	-1.2228	-0.917247	3.83216e-05	-1.23283	-0.874929
38516082	chr15:38516082:C:T	6.51372e-08	-1.86077e-10	-1.07898	1.82373e-05	-1.86077e-10	-1.10021	0.000105099	-1.86077e-10	-1.09887
38516093	chr15:38516093:T:C	3.81312e-08	-1.61444	-3.08617e-10	1.05945e-05	-1.64334	-3.08617e-10	6.29342e-05	-1.61168	-3.08617e-10
38516135	chr15:38516135:T:C	3.8671e-08	-1.60038	-3.08617e-10	1.07309e-05	-1.63055	-3.08617e-10	6.38444e-05	-1.59733	-3.08617e-10
38516479	chr15:38516479:A:G	3.90011e-08	-1.59188	-3.08617e-10	1.08186e-05	-1.62241	-3.08617e-10	6.44045e-05	-1.58859	-3.08617e-10
38516632	chr15:38516632:A:G	3.06686e-08	-0.694903	-1.13733	8.43436e-06	-0.756932	-1.11443	4.66388e-05	-0.777336	-1.13401
38516936	chr15:38516936:A:G	1.28106e-08	-1.80363	-0.901569	3.61583e-06	-1.7917	-0.926655	2.05839e-05	-1.81295	-0.916316
38517319	chr15:38517319:C:T	6.77427e-08	-1.86077e-10	-1.03975	1.97987e-05	-1.86077e-10	-1.01806	0.000112094	-1.86077e-10	-1.03444
38517525	chr15:38517525:G:A	1.15929e-08	-1.56096	-1.24412	3.30724e-06	-1.56003	-1.24753	1.97069e-05	-1.52493	-1.24788
38517841	chr15:38517841:C:A	3.87645e-08	-1.59797	-3.08617e-10	1.07574e-05	-1.62808	-3.08617e-10	6.40221e-05	-1.59455	-3.08617e-10
38518323	chr15:38518323:A:T	5.79626e-08	-1.86077e-10	-1.19567	1.6332e-05	-1.86077e-10	-1.21055	9.412e-05	-1.86077e-10	-1.2092
38518384	chr15:38518384:G:A	3.81669e-08	-1.6135	-3.08617e-10	1.06016e-05	-1.64267	-3.08617e-10	6.30065e-05	-1.61054	-3.08617e-10
38518518	chr15:38518518:C:T	3.7905e-08	-1.62039	-3.08617e-10	1.05343e-05	-1.64904	-3.08617e-10	6.25707e-05	-1.61748	-3.08617e-10
38518861	chr15:38518861:C:T	3.78884e-08	-1.62083	-3.08617e-10	1.05303e-05	-1.64942	-3.08617e-10	6.25445e-05	-1.6179	-3.08617e-10
38518998	chr15:38518998:A:T	3.78952e-08	-1.62065	-3.08617e-10	1.05319e-05	-1.64927	-3.08617e-10	6.25542e-05	-1.61774	-3.08617e-10
38519151	chr15:38519151:T:C	8.93643e-08	-1.86077e-10	-0.76275	2.63146e-05	-1.86077e-10	-0.733554	0.000151701	-1.86077e-10	-0.731862
38519208	chr15:38519208:A:G	5.25058e-08	-1.86077e-10	-1.29455	1.50245e-05	-1.86077e-10	-1.294	8.64574e-05	-1.86077e-10	-1.29412
38519271	chr15:38519271:T:G	5.74488e-08	-1.86077e-10	-1.20458	1.61917e-05	-1.86077e-10	-1.21918	9.33087e-05	-1.86077e-10	-1.21786
38519665	chr15:38519665:G:A	3.58367e-08	-1.6765	-3.08617e-10	1.00098e-05	-1.70011	-3.08617e-10	5.91751e-05	-1.67327	-3.08617e-10
38519888	chr15:38519888:T:C	5.61951e-08	-1.86077e-10	-1.22664	1.62654e-05	-1.86077e-10	-1.21464	9.36202e-05	-1.86077e-10	-1.21453
38520213	chr15:38520213:C:T	3.76187e-08	-1.62797	-3.08617e-10	1.04591e-05	-1.65621	-3.08617e-10	6.2085e-05	-1.62527	-3.08617e-10
38520311	chr15:38520311:C:T	9.05915e-08	-1.86077e-10	-0.749111	2.50761e-05	-1.86077e-10	-0.781764	0.000145954	-1.86077e-10	-0.770485
38520485	chr15:38520485:T:A	5.80484e-08	-1.86077e-10	-1.19419	1.64243e-05	-1.86077e-10	-1.20492	9.51093e-05	-1.86077e-10	-1.19875
38520640	chr15:38520640:C:T	3.8306e-08	-1.60986	-3.08617e-10	1.06384e-05	-1.63921	-3.08617e-10	6.32392e-05	-1.60685	-3.08617e-10
38520674	chr15:38520674:AAC:A	3.72662e-08	-1.63738	-3.08617e-10	1.03711e-05	-1.66466	-3.08617e-10	6.15101e-05	-1.63457	-3.08617e-10
38521780	chr15:38521780:A:G	3.86955e-08	-1.59975	-3.08617e-10	1.07401e-05	-1.6297	-3.08617e-10	6.38751e-05	-1.59685	-3.08617e-10
38521816	chr15:38521816:T:A	3.79931e-08	-1.61807	-3.08617e-10	1.0559e-05	-1.6467	-3.08617e-10	6.27022e-05	-1.61538	-3.08617e-10
38522071	chr15:38522071:T:A	8.31647e-08	-1.86077e-10	-0.834648	2.3019e-05	-1.86077e-10	-0.86736	0.000132779	-1.86077e-10	-0.865091
38522415	chr15:38522415:A:G	3.81249e-08	-1.6146	-3.08617e-10	1.05928e-05	-1.6435	-3.08617e-10	6.29269e-05	-1.6118	-3.08617e-10
38522515	chr15:38522515:C:T	5.72633e-08	-1.86077e-10	-1.20781	1.64001e-05	-1.86077e-10	-1.20639	9.40676e-05	-1.86077e-10	-1.20976
38522777	chr15:38522777:G:A	8.20938e-08	-1.86077e-10	-0.847608	2.41205e-05	-1.86077e-10	-0.820619	0.000138818	-1.86077e-10	-0.82061
38522949	chr15:38522949:T:C	5.24974e-08	-1.86077e-10	-1.29471	1.50168e-05	-1.86077e-10	-1.29451	8.64093e-05	-1.86077e-10	-1.29468
38523042	chr15:38523042:A:G	3.89609e-08	-1.59291	-3.08617e-10	1.09759e-05	-1.60798	-3.08617e-10	6.20331e-05	-1.62611	-3.08617e-10
38523218	chr15:38523218:C:T	4.35354e-08	-0.198435	-1.28346	1.39465e-05	-0.0877382	-1.28071	8.489e-05	-0.0293776	-1.28304
38523671	chr15:38523671:C:T	9.93771e-09	-1.6674	-1.29173	2.83789e-06	-1.66814	-1.29248	1.69007e-05	-1.63373	-1.29269
38523752	chr15:38523752:A:G	5.92678e-08	-0.108324	-1.06508	1.94953e-05	0.0312582	-1.06476	0.000122073	0.118874	-1.06803
38523984	chr15:38523984:G:A	5.65856e-08	-1.86077e-10	-1.21972	1.63301e-05	-1.86077e-10	-1.21067	9.34911e-05	-1.86077e-10	-1.21591
38524089	chr15:38524089:T:C	4.84542e-08	-1.37485	-3.08617e-10	1.32431e-05	-1.4202	-3.08617e-10	8.01915e-05	-1.36936	-3.08617e-10
38524172	chr15:38524172:T:A	3.53773e-08	-0.455687	-1.23371	1.11092e-05	-0.362614	-1.23329	6.44247e-05	-0.350905	-1.23737
38524315	chr15:38524315:T:C	7.16017e-08	-1.86077e-10	-0.984352	2.04589e-05	-1.86077e-10	-0.985262	0.000118385	-1.86077e-10	-0.979835
38524318	chr15:38524318:G:A	3.248e-08	-1.25872	-0.516132	9.5354e-06	-1.24373	-0.504939	5.54879e-05	-1.23947	-0.498139
38524632	chr15:38524632:C:A	2.42486e-08	-1.57098	-0.496134	7.35137e-06	-1.57578	-0.433017	4.27368e-05	-1.53886	-0.459859
38524727	chr15:38524727:T:C	1.01137e-07	-1.86077e-10	-0.638993	2.86047e-05	-1.86077e-10	-0.650108	0.000162767	-1.86077e-10	-0.661458
38524859	chr15:38524859:AG:A	6.55011e-08	-1.86077e-10	-1.0734	1.88952e-05	-1.86077e-10	-1.06477	0.000108027	-1.86077e-10	-1.0714
38524949	chr15:38524949:C:T	9.5474e-09	-1.70973	-1.28948	2.76723e-06	-1.69821	-1.28762	1.53634e-05	-1.73473	-1.28706
38524953	chr15:38524953:G:A	3.90031e-08	-0.305615	-1.28621	9.91255e-06	-0.427266	-1.28261	8.06332e-05	-0.0780023	-1.28586
38525413	chr15:38525413:C:T	1.10977e-08	-1.6356	-1.21313	3.16451e-06	-1.62373	-1.22795	1.75903e-05	-1.6711	-1.21532
38527504	chr15:38527504:T:C	3.33833e-08	-1.74742	-3.08617e-10	9.50982e-06	-1.75135	-3.08617e-10	5.58295e-05	-1.73147	-3.08617e-10
38527688	chr15:38527688:G:A	9.95187e-09	-1.66427	-1.29344	2.9219e-06	-1.64075	-1.2907	1.55515e-05	-1.71684	-1.29278
38527742	chr15:38527742:G:A	6.13855e-08	-1.86077e-10	-1.1383	1.76566e-05	-1.86077e-10	-1.13257	0.00010077	-1.86077e-10	-1.14094
38527779	chr15:38527779:T:C	8.65888e-08	-1.86077e-10	-0.7943	2.42325e-05	-1.86077e-10	-0.815982	0.000141947	-1.86077e-10	-0.79832
38528064	chr15:38528064:G:A	5.24975e-08	-1.86077e-10	-1.2947	1.50175e-05	-1.86077e-10	-1.29447	8.64101e-05	-1.86077e-10	-1.29467
38528143	chr15:38528143:C:T	6.63977e-08	-1.86077e-10	-1.05981	1.88975e-05	-1.86077e-10	-1.06465	0.000108149	-1.86077e-10	-1.07026
38528405	chr15:38528405:AT:A	1.07398e-08	-1.75979	-1.12172	3.10014e-06	-1.73794	-1.13429	1.72113e-05	-1.7834	-1.12481
38528446	chr15:38528446:G:A	9.37139e-09	-1.73232	-1.28549	2.7413e-06	-1.70798	-1.28727	1.49514e-05	-1.76307	-1.28591
38528582	chr15:38528582:T:C	1.05298e-07	-1.86077e-10	-0.598679	2.93881e-05	-1.86077e-10	-0.62309	0.000172674	-1.86077e-10	-0.602372
38528655	chr15:38528655:C:T	9.85539e-08	-1.86077e-10	-0.664867	2.76131e-05	-1.86077e-10	-0.685388	0.000161461	-1.86077e-10	-0.669514
38528768	chr15:38528768:T:C	4.31289e-07	-1.86077e-10	0.811308	0.00012751	-1.86077e-10	0.844518	0.000753081	-1.86077e-10	0.870398
38530015	chr15:38530015:T:C	7.63772e-08	-1.86077e-10	-0.919787	2.15106e-05	-1.86077e-10	-0.935133	0.000124734	-1.86077e-10	-0.927592
38530235	chr15:38530235:C:T	6.75245e-08	-1.86077e-10	-1.04298	1.94332e-05	-1.86077e-10	-1.0367	0.000110678	-1.86077e-10	-1.04715
38530282	chr15:38530282:C:T	1.07815e-07	-1.86077e-10	-0.575054	3.00731e-05	-1.86077e-10	-0.600049	0.000176748	-1.86077e-10	-0.57905
38530591	chr15:38530591:C:A	3.0095e-08	-1.76791	-0.083201	8.63634e-06	-1.78859	-0.059115	5.34769e-05	-1.70836	-0.0661646
38530704	chr15:38530704:T:C	1.23363e-08	-1.66602	-1.07691	3.58747e-06	-1.63389	-1.09234	1.94438e-05	-1.7046	-1.08165
38531326	chr15:38531326:C:T	4.62281e-07	0.880702	-3.08617e-10	0.000125733	0.830485	-3.08617e-10	0.000820049	0.955589	-3.08617e-10
38531443	chr15:38531443:C:T	6.59855e-08	-1.86077e-10	-1.06604	1.91925e-05	-1.86077e-10	-1.04916	0.000109674	-1.86077e-10	-1.05626
38531967	chr15:38531967:T:C	3.26378e-08	-1.77	-3.08617e-10	9.21321e-06	-1.78304	-3.08617e-10	5.32034e-05	-1.77965	-3.08617e-10
38532413	chr15:38532413:C:T	6.38682e-08	-1.86077e-10	-1.09865	1.83195e-05	-1.86077e-10	-1.09571	0.000105195	-1.86077e-10	-1.09796
38532420	chr15:38532420:C:A	5.25314e-08	-1.86077e-10	-1.29406	1.50346e-05	-1.86077e-10	-1.29332	8.64772e-05	-1.86077e-10	-1.29389
38532898	chr15:38532898:GA:G	6.34172e-08	-1.86077e-10	-1.10574	1.8581e-05	-1.86077e-10	-1.08154	0.000104976	-1.86077e-10	-1.10004
38533362	chr15:38533362:G:A	6.45623e-08	-1.86077e-10	-1.08784	1.88843e-05	-1.86077e-10	-1.06535	0.000106782	-1.86077e-10	-1.08298
38534173	chr15:38534173:C:CA	5.26349e-08	-1.86077e-10	-1.29209	1.50737e-05	-1.86077e-10	-1.29073	8.66647e-05	-1.86077e-10	-1.29173
38534190	chr15:38534190:G:A	5.78871e-08	-1.86077e-10	-1.19698	1.67762e-05	-1.86077e-10	-1.18372	9.56669e-05	-1.86077e-10	-1.1929
38534385	chr15:38534385:C:CAT	1.00379e-07	-1.86077e-10	-0.646522	2.95662e-05	-1.86077e-10	-0.617049	0.000167942	-1.86077e-10	-0.630158
38534389	chr15:38534389:G:GTTA	1.00379e-07	-1.86077e-10	-0.646522	2.95662e-05	-1.86077e-10	-0.617049	0.000167942	-1.86077e-10	-0.630158
38534395	chr15:38534395:C:A	1.00379e-07	-1.86077e-10	-0.646522	2.95662e-05	-1.86077e-10	-0.617049	0.000167942	-1.86077e-10	-0.630158
38535539	chr15:38535539:G:T	7.9387e-08	-1.86077e-10	-0.881137	2.22917e-05	-1.86077e-10	-0.899463	0.000129425	-1.86077e-10	-0.890671
38535732	chr15:38535732:G:A	1.08849e-08	-1.68112	-1.18697	2.81264e-06	-1.75886	-1.2107	1.651e-05	-1.76294	-1.18687
38535939	chr15:38535939:G:T	1.52645e-08	-1.64279	-0.887152	4.49081e-06	-1.60751	-0.894136	2.39666e-05	-1.69183	-0.885286
38538051	chr15:38538051:G:A	3.19788e-08	-1.7904	-3.08617e-10	9.22489e-06	-1.78177	-3.08617e-10	5.20428e-05	-1.80171	-3.08617e-10
38538758	chr15:38538758:C:T	5.2497e-08	-1.86077e-10	-1.29471	1.50179e-05	-1.86077e-10	-1.29444	8.64097e-05	-1.86077e-10	-1.29467
38539701	chr15:38539701:C:T	7.17195e-08	-1.86077e-10	-0.982708	2.01749e-05	-1.86077e-10	-0.99924	0.000118509	-1.86077e-10	-0.978787
38540057	chr15:38540057:T:C	5.66896e-08	-1.86077e-10	-1.21788	1.62674e-05	-1.86077e-10	-1.21452	9.38216e-05	-1.86077e-10	-1.21238
38540155	chr15:38540155:T:C	5.79141e-08	-1.86077e-10	-1.19651	1.66395e-05	-1.86077e-10	-1.1919	9.5892e-05	-1.86077e-10	-1.19055
38540668	chr15:38540668:C:G	4.54862e-08	-1.43806	-3.08617e-10	1.38713e-05	-1.37386	-3.08617e-10	6.26249e-05	-1.61661	-3.08617e-10
38540723	chr15:38540723:A:G	1.26155e-07	-1.86077e-10	-0.41796	3.59612e-05	-1.86077e-10	-0.421238	0.000214119	-1.86077e-10	-0.387241
38541407	chr15:38541407:G:A	1.28587e-07	-1.86077e-10	-0.398863	3.66389e-05	-1.86077e-10	-0.402568	0.000218204	-1.86077e-10	-0.368347
38541770	chr15:38541770:T:C	1.19085e-07	-1.86077e-10	-0.475633	3.39305e-05	-1.86077e-10	-0.479365	0.000201826	-1.86077e-10	-0.446371
38541832	chr15:38541832:T:C	9.67594e-09	-1.70432	-1.28151	2.77254e-06	-1.69306	-1.29086	1.48079e-05	-1.7733	-1.28531
38542367	chr15:38542367:C:T	6.33768e-08	-1.10637	-3.08617e-10	1.59526e-05	-1.23406	-3.08617e-10	0.000125737	-0.919579	-3.08617e-10
38542632	chr15:38542632:C:T	3.3439e-07	-1.86077e-10	0.556838	9.28189e-05	-1.86077e-10	0.526971	0.000551744	-1.86077e-10	0.559309
38542939	chr15:38542939:A:G	1.48831e-08	-1.79181	-0.763438	4.2088e-06	-1.8039	-0.762601	2.44626e-05	-1.79983	-0.756795
38543028	chr15:38543028:T:C	2.15114e-07	0.115696	-3.08617e-10	6.142e-05	0.114057	-3.08617e-10	0.000325194	0.0306464	-3.08617e-10
38543117	chr15:38543117:C:A	6.93635e-08	-1.86077e-10	-1.01611	2.00117e-05	-1.86077e-10	-1.00736	0.000115019	-1.86077e-10	-1.00868
38543834	chr15:38543834:T:C	5.41345e-08	-1.86077e-10	-1.264	1.55026e-05	-1.86077e-10	-1.26267	8.92836e-05	-1.86077e-10	-1.26196
38544576	chr15:38544576:C:A	1.10192e-08	-1.56202	-1.29381	3.18692e-06	-1.55004	-1.29458	1.81668e-05	-1.55984	-1.29434
38544936	chr15:38544936:G:C	7.55857e-08	-1.86077e-10	-0.930204	2.21663e-05	-1.86077e-10	-0.905106	0.000126146	-1.86077e-10	-0.916338
38544980	chr15:38544980:G:A	1.17121e-07	-1.86077e-10	-0.492263	3.33137e-05	-1.86077e-10	-0.497709	0.000198065	-1.86077e-10	-0.46518
38545175	chr15:38545175:GTCT:G	6.1335e-08	-1.86077e-10	-1.13912	1.75466e-05	-1.86077e-10	-1.13882	0.000100871	-1.86077e-10	-1.13994
38545368	chr15:38545368:T:C	6.36829e-08	-1.86077e-10	-1.10155	1.85002e-05	-1.86077e-10	-1.0859	0.000104296	-1.86077e-10	-1.10654
38545746	chr15:38545746:A:C	1.05166e-08	-1.81115	-1.09136	2.91481e-06	-1.81147	-1.12241	1.73443e-05	-1.81065	-1.08986
38546063	chr15:38546063:T:C	9.04847e-09	-1.76252	-1.29036	2.58854e-06	-1.75822	-1.29437	1.42483e-05	-1.80501	-1.29213
38546188	chr15:38546188:A:G	5.85908e-08	-1.86077e-10	-1.18489	1.69029e-05	-1.86077e-10	-1.1762	9.72346e-05	-1.86077e-10	-1.17665
38546226	chr15:38546226:TA:T	7.62611e-08	-1.86077e-10	-0.921308	2.2415e-05	-1.86077e-10	-0.893949	0.000128096	-1.86077e-10	-0.900993
38546228	chr15:38546228:TTTA:T	5.84866e-08	-1.86077e-10	-1.18667	1.6882e-05	-1.86077e-10	-1.17743	9.70863e-05	-1.86077e-10	-1.17817
38546278	chr15:38546278:C:T	2.00915e-07	0.0474091	-3.08617e-10	5.78245e-05	0.053734	-3.08617e-10	0.000306821	-0.0275115	-3.08617e-10
38546416	chr15:38546416:C:T	6.15601e-08	-1.86077e-10	-1.13546	1.7858e-05	-1.86077e-10	-1.12123	0.00010085	-1.86077e-10	-1.14014
38546430	chr15:38546430:G:A	1.97191e-07	-1.86077e-10	0.0287034	5.52698e-05	-1.86077e-10	0.00854801	0.000332698	-1.86077e-10	0.0534603
38546619	chr15:38546619:G:A	3.12064e-08	-1.81485	-3.08617e-10	8.92585e-06	-1.81473	-3.08617e-10	5.14315e-05	-1.81352	-3.08617e-10
38546838	chr15:38546838:T:C	3.11962e-08	-1.81517	-3.08617e-10	8.93076e-06	-1.81418	-3.08617e-10	5.15867e-05	-1.81051	-3.08617e-10
38547386	chr15:38547386:T:C	6.26842e-08	-1.86077e-10	-1.11736	1.81854e-05	-1.86077e-10	-1.10306	0.000102859	-1.86077e-10	-1.12042
38548030	chr15:38548030:G:T	7.26506e-08	-1.86077e-10	-0.969809	2.12463e-05	-1.86077e-10	-0.947494	0.0001211	-1.86077e-10	-0.957159
38548073	chr15:38548073:C:T	9.16115e-08	-1.86077e-10	-0.737914	2.66298e-05	-1.86077e-10	-0.721647	0.0001537	-1.86077e-10	-0.718773
38548630	chr15:38548630:AG:A	6.34347e-08	-1.86077e-10	-1.10546	1.77449e-05	-1.86077e-10	-1.12758	0.000104867	-1.86077e-10	-1.10109
38548801	chr15:38548801:C:T	7.32194e-08	-1.86077e-10	-0.96201	2.14239e-05	-1.86077e-10	-0.939172	0.000122093	-1.86077e-10	-0.948989
38548817	chr15:38548817:C:T	8.64775e-07	-1.86077e-10	1.507	0.000246233	-1.86077e-10	1.5026	0.00148775	-1.86077e-10	1.55125
38549429	chr15:38549429:C:T	5.32605e-08	-1.86077e-10	-1.28028	1.52835e-05	-1.86077e-10	-1.2769	8.77653e-05	-1.86077e-10	-1.27911
38549739	chr15:38549739:A:G	5.79275e-08	-1.86077e-10	-1.19628	1.63234e-05	-1.86077e-10	-1.21108	9.55524e-05	-1.86077e-10	-1.1941
38551275	chr15:38551275:G:A	2.78632e-08	-1.77011	-0.158056	8.05207e-06	-1.7563	-0.161448	4.54173e-05	-1.79208	-0.145807
38551370	chr15:38551370:G:A	7.96508e-08	-1.86077e-10	-0.877819	2.21352e-05	-1.86077e-10	-0.906512	0.000130369	-1.86077e-10	-0.883403
38551398	chr15:38551398:G:A	5.79895e-08	-1.86077e-10	-1.19521	1.67242e-05	-1.86077e-10	-1.18682	9.61834e-05	-1.86077e-10	-1.18752
38551493	chr15:38551493:T:C	2.86442e-08	-1.77268	-0.127843	8.28021e-06	-1.75886	-0.130946	4.67492e-05	-1.7938	-0.115183
38551510	chr15:38551510:A:G	5.71723e-08	-1.86077e-10	-1.2094	1.64762e-05	-1.86077e-10	-1.20176	9.47859e-05	-1.86077e-10	-1.20215
38551686	chr15:38551686:A:G	3.31795e-08	-1.70866	-0.044876	9.60283e-06	-1.68926	-0.0523636	5.30357e-05	-1.74541	-0.0373958
38552839	chr15:38552839:A:C	5.33333e-08	-1.86077e-10	-1.27891	1.53453e-05	-1.86077e-10	-1.27287	8.81235e-05	-1.86077e-10	-1.27504
38552952	chr15:38552952:C:CT	5.25302e-08	-1.86077e-10	-1.29408	1.50158e-05	-1.86077e-10	-1.29458	8.64644e-05	-1.86077e-10	-1.29404
38553102	chr15:38553102:A:G	7.14121e-08	-1.86077e-10	-0.987003	2.00603e-05	-1.86077e-10	-1.00494	0.000118338	-1.86077e-10	-0.980234
38553422	chr15:38553422:G:A	2.20833e-07	-1.86077e-10	0.141938	6.2243e-05	-1.86077e-10	0.127367	0.000367039	-1.86077e-10	0.151693
38554477	chr15:38554477:C:T	9.37701e-09	-1.7248	-1.29241	2.73294e-06	-1.71127	-1.28703	1.46125e-05	-1.78011	-1.29179
38554507	chr15:38554507:G:A	1.98775e-07	0.0367046	-3.08617e-10	5.72469e-05	0.0436953	-3.08617e-10	0.000331357	0.0494206	-3.08617e-10
38554537	chr15:38554537:G:C	9.56826e-09	-1.71291	-1.28411	2.80495e-06	-1.69814	-1.27415	1.4857e-05	-1.77246	-1.28284
38554821	chr15:38554821:C:T	1.12996e-08	-1.55925	-1.27145	3.23753e-06	-1.54737	-1.2815	1.87382e-05	-1.54804	-1.27517
38554822	chr15:38554822:G:A	3.19572e-08	-1.79107	-3.08617e-10	9.10666e-06	-1.79467	-3.08617e-10	5.30525e-05	-1.78249	-3.08617e-10
38554913	chr15:38554913:C:T	5.24972e-08	-1.86077e-10	-1.29471	1.50172e-05	-1.86077e-10	-1.29448	8.64062e-05	-1.86077e-10	-1.29472
38555098	chr15:38555098:G:A	6.00728e-08	-1.86077e-10	-1.15991	1.72304e-05	-1.86077e-10	-1.157	9.88304e-05	-1.86077e-10	-1.16037
38555676	chr15:38555676:GC:G	8.88746e-09	-1.80978	-1.26105	2.52495e-06	-1.8046	-1.27285	1.45177e-05	-1.81399	-1.26442
38556536	chr15:38556536:T:C	5.38815e-08	-1.86077e-10	-1.26868	1.54854e-05	-1.86077e-10	-1.26378	8.90698e-05	-1.86077e-10	-1.26436
38557212	chr15:38557212:C:T	5.04512e-08	-1.33446	-3.08617e-10	1.49272e-05	-1.3005	-3.08617e-10	9.09434e-05	-1.24354	-3.08617e-10
38557859	chr15:38557859:G:T	6.63665e-08	-1.86077e-10	-1.06028	1.87542e-05	-1.86077e-10	-1.07226	0.000107136	-1.86077e-10	-1.07968
38558129	chr15:38558129:T:C	1.03774e-08	-1.77165	-1.14419	2.8457e-06	-1.77819	-1.17968	1.80859e-05	-1.7056	-1.15304
38558291	chr15:38558291:G:A	6.5382e-08	-1.07522	-3.08617e-10	2.0479e-05	-0.98428	-3.08617e-10	0.000109471	-1.05811	-3.08617e-10
38558504	chr15:38558504:T:C	5.4362e-08	-1.86077e-10	-1.2598	1.5486e-05	-1.86077e-10	-1.26374	8.92187e-05	-1.86077e-10	-1.26268
38560185	chr15:38560185:C:T	1.0399e-08	-1.62231	-1.29145	2.99643e-06	-1.61177	-1.29448	1.80708e-05	-1.56617	-1.29331
38560474	chr15:38560474:G:A	7.2896e-08	-1.29116	0.324725	2.17985e-05	-1.27289	0.351048	0.000106259	-1.42416	0.33626
38561009	chr15:38561009:T:C	3.68621e-08	-1.64829	-3.08617e-10	1.04314e-05	-1.65886	-3.08617e-10	5.88761e-05	-1.67834	-3.08617e-10
38561012	chr15:38561012:T:C	9.2068e-08	-1.86077e-10	-0.732943	2.56929e-05	-1.86077e-10	-0.757463	0.000151312	-1.86077e-10	-0.734434
38561434	chr15:38561434:T:C	9.14227e-09	-1.7488	-1.29376	2.60145e-06	-1.75614	-1.29147	1.49037e-05	-1.75904	-1.29313
38561498	chr15:38561498:T:C	7.2766e-08	-1.86077e-10	-0.968221	2.10881e-05	-1.86077e-10	-0.95497	0.000118016	-1.86077e-10	-0.982955
38562141	chr15:38562141:T:C	5.84561e-08	-1.86077e-10	-1.18719	1.6466e-05	-1.86077e-10	-1.20238	9.61654e-05	-1.86077e-10	-1.18771
38562980	chr15:38562980:A:T	7.57623e-08	-1.86077e-10	-0.92787	2.12044e-05	-1.86077e-10	-0.94947	0.000123747	-1.86077e-10	-0.935538
38564247	chr15:38564247:C:G	1.04495e-07	-1.86077e-10	-0.606327	3.04715e-05	-1.86077e-10	-0.586886	0.000174557	-1.86077e-10	-0.591526
38564617	chr15:38564617:C:T	8.23356e-08	-0.844667	-3.08617e-10	2.51403e-05	-0.779205	-3.08617e-10	9.96404e-05	-1.15221	-3.08617e-10
38564760	chr15:38564760:C:T	1.33136e-08	-1.81488	-0.851804	3.61666e-06	-1.8151	-0.903025	2.16196e-05	-1.80364	-0.87653
38564945	chr15:38564945:C:A	1.42565e-08	-1.79407	-0.804185	3.9803e-06	-1.8017	-0.82062	2.31756e-05	-1.80918	-0.801502
38565535	chr15:38565535:TC:T	8.75369e-09	-1.80616	-1.27984	2.50895e-06	-1.80895	-1.27487	1.43255e-05	-1.81365	-1.27808
38565861	chr15:38565861:T:C	1.346e-08	-1.74287	-0.912875	3.73618e-06	-1.73381	-0.951809	2.09168e-05	-1.78125	-0.931968
38566393	chr15:38566393:C:T	1.51682e-07	-1.86077e-10	-0.233682	4.31089e-05	-1.86077e-10	-0.23995	0.000251096	-1.86077e-10	-0.227939
38566409	chr15:38566409:C:T	6.13715e-08	-1.86077e-10	-1.13853	1.75687e-05	-1.86077e-10	-1.13756	0.000100437	-1.86077e-10	-1.14424
38566711	chr15:38566711:T:C	1.52077e-07	-1.86077e-10	-0.231084	4.32192e-05	-1.86077e-10	-0.237395	0.000251748	-1.86077e-10	-0.225347
38566978	chr15:38566978:T:C	8.04201e-08	-1.86077e-10	-0.868206	2.23622e-05	-1.86077e-10	-0.896306	0.000131835	-1.86077e-10	-0.872226
38567442	chr15:38567442:A:T	1.18019e-08	-1.80838	-0.978831	3.24032e-06	-1.8103	-1.0177	1.90904e-05	-1.81432	-0.990265
38567664	chr15:38567664:C:T	8.70758e-08	-1.86077e-10	-0.788692	2.46246e-05	-1.86077e-10	-0.799935	0.000142956	-1.86077e-10	-0.791235
38567866	chr15:38567866:T:C	9.02309e-08	-1.86077e-10	-0.753099	2.54911e-05	-1.86077e-10	-0.765349	0.000148081	-1.86077e-10	-0.756019
38568002	chr15:38568002:A:C	8.87424e-09	-1.80976	-1.26256	2.56293e-06	-1.80586	-1.25666	1.45887e-05	-1.80784	-1.26569
38568894	chr15:38568894:C:G	5.30193e-08	-1.77703	0.49221	1.396e-05	-1.77942	0.411939	8.23854e-05	-1.81513	0.472767
38569358	chr15:38569358:T:C	1.46784e-07	-1.86077e-10	-0.266512	3.97153e-05	-1.86077e-10	-0.321942	0.000240281	-1.86077e-10	-0.271965
38569450	chr15:38569450:A:C	1.41808e-07	-1.86077e-10	-0.300995	3.84053e-05	-1.86077e-10	-0.355483	0.000232157	-1.86077e-10	-0.306361
38570134	chr15:38570134:G:C	5.86119e-08	-1.86077e-10	-1.18453	1.65001e-05	-1.86077e-10	-1.20031	9.64326e-05	-1.86077e-10	-1.18493
38570354	chr15:38570354:T:A	5.88483e-08	-1.86077e-10	-1.18051	1.68366e-05	-1.86077e-10	-1.18013	9.63555e-05	-1.86077e-10	-1.18573
38570484	chr15:38570484:T:G	5.9884e-08	-1.86077e-10	-1.16306	1.71378e-05	-1.86077e-10	-1.16239	9.80272e-05	-1.86077e-10	-1.16853
38570530	chr15:38570530:T:C	1.44893e-07	-1.86077e-10	-0.279476	3.92236e-05	-1.86077e-10	-0.334401	0.000237229	-1.86077e-10	-0.284747
38570533	chr15:38570533:G:T	1.95528e-07	0.0202307	-3.08617e-10	5.51848e-05	0.00700855	-3.08617e-10	0.000348908	0.101034	-3.08617e-10
38570570	chr15:38570570:A:AT	1.42065e-07	-1.86077e-10	-0.299184	3.84792e-05	-1.86077e-10	-0.35356	0.000232617	-1.86077e-10	-0.304382
38570589	chr15:38570589:T:C	4.33588e-08	-1.78188	0.295924	1.15875e-05	-1.78076	0.227007	6.76566e-05	-1.81517	0.27584
38570635	chr15:38570635:A:T	1.45939e-07	-1.86077e-10	-0.272285	3.94993e-05	-1.86077e-10	-0.327396	0.000238924	-1.86077e-10	-0.277629
38570690	chr15:38570690:A:G	1.62595e-08	-1.26018	-1.20661	4.72483e-06	-1.25407	-1.19678	2.50997e-05	-1.32857	-1.20235
38570725	chr15:38570725:T:G	6.82131e-08	-1.86077e-10	-1.03283	1.94927e-05	-1.86077e-10	-1.03364	0.000113004	-1.86077e-10	-1.02636
38571300	chr15:38571300:T:C	1.52951e-07	-1.86077e-10	-0.225354	4.13522e-05	-1.86077e-10	-0.281552	0.000250395	-1.86077e-10	-0.230736
38571474	chr15:38571474:A:T	1.51483e-07	-1.86077e-10	-0.234998	4.0965e-05	-1.86077e-10	-0.290961	0.000247987	-1.86077e-10	-0.240401
38571995	chr15:38571995:G:A	1.51413e-07	-1.86077e-10	-0.235457	4.09444e-05	-1.86077e-10	-0.291465	0.000247886	-1.86077e-10	-0.240805
38572611	chr15:38572611:C:G	1.64025e-07	-1.86077e-10	-0.155454	4.4277e-05	-1.86077e-10	-0.213215	0.000268515	-1.86077e-10	-0.160867
38572614	chr15:38572614:T:C	1.61818e-07	-1.86077e-10	-0.169	4.37075e-05	-1.86077e-10	-0.226159	0.000265012	-1.86077e-10	-0.174
38572653	chr15:38572653:T:C	1.95921e-07	-1.86077e-10	0.0222421	5.77208e-05	-1.86077e-10	0.0519381	0.000333092	-1.86077e-10	0.0546447
38573120	chr15:38573120:CTG:C	1.19809e-08	-1.78987	-0.982285	3.29748e-06	-1.7894	-1.02112	2.0105e-05	-1.75157	-1.00123
38573356	chr15:38573356:C:A	5.25393e-08	-1.86077e-10	-1.29391	1.50271e-05	-1.86077e-10	-1.29382	8.64965e-05	-1.86077e-10	-1.29367
38573417	chr15:38573417:C:T	5.33072e-08	-1.86077e-10	-1.2794	1.52431e-05	-1.86077e-10	-1.27955	8.77775e-05	-1.86077e-10	-1.27897
38574820	chr15:38574820:G:T	5.25026e-08	-1.86077e-10	-1.29461	1.5017e-05	-1.86077e-10	-1.2945	8.64445e-05	-1.86077e-10	-1.29427
38575056	chr15:38575056:T:G	1.05194e-08	-1.81409	-1.08816	2.98328e-06	-1.81097	-1.09969	1.75208e-05	-1.80386	-1.08653
38575089	chr15:38575089:C:A	1.37999e-08	-1.36737	-1.26344	4.29209e-06	-1.29714	-1.24977	2.17658e-05	-1.40949	-1.26394
38575167	chr15:38575167:C:G	5.49162e-08	-1.86077e-10	-1.24966	1.57541e-05	-1.86077e-10	-1.24658	9.06506e-05	-1.86077e-10	-1.24676
38575358	chr15:38575358:T:C	5.43691e-08	-1.86077e-10	-1.25967	1.54149e-05	-1.86077e-10	-1.26835	8.94673e-05	-1.86077e-10	-1.2599
38575447	chr15:38575447:A:G	9.38198e-08	-1.86077e-10	-0.714094	2.65504e-05	-1.86077e-10	-0.724634	0.000154513	-1.86077e-10	-0.713496
38575548	chr15:38575548:G:C	1.00688e-07	-1.86077e-10	-0.643444	2.77315e-05	-1.86077e-10	-0.681109	0.000164573	-1.86077e-10	-0.650418
38575600	chr15:38575600:C:T	2.23132e-08	-1.23757	-0.91272	6.95826e-06	-1.17242	-0.891325	3.42868e-05	-1.30084	-0.918176
38575638	chr15:38575638:G:A	9.11001e-08	-1.86077e-10	-0.743511	2.51358e-05	-1.86077e-10	-0.779387	0.000148299	-1.86077e-10	-0.754543
38575807	chr15:38575807:T:C	1.18823e-08	-1.78573	-0.994693	3.28761e-06	-1.80307	-1.01045	1.94358e-05	-1.79566	-0.991003
38575834	chr15:38575834:A:T	1.2102e-08	-1.77832	-0.983774	3.33912e-06	-1.79822	-0.999753	1.97717e-05	-1.78962	-0.979905
38576006	chr15:38576006:G:A	1.74456e-08	-1.59224	-0.804142	4.68688e-06	-1.63427	-0.824645	2.80719e-05	-1.61983	-0.799177
38576236	chr15:38576236:A:C	1.01167e-08	-1.81161	-1.12967	3.04163e-06	-1.81481	-1.07648	1.68503e-05	-1.81304	-1.11636
38576409	chr15:38576409:A:G	1.51922e-07	-1.86077e-10	-0.232102	4.31757e-05	-1.86077e-10	-0.238402	0.000251491	-1.86077e-10	-0.226369
38576534	chr15:38576534:T:G	5.26954e-08	-1.86077e-10	-1.29094	1.50529e-05	-1.86077e-10	-1.29211	8.65979e-05	-1.86077e-10	-1.2925
38576587	chr15:38576587:A:C	1.38003e-08	-1.75906	-0.871727	4.13033e-06	-1.77658	-0.808743	2.23768e-05	-1.79712	-0.848626
38576862	chr15:38576862:C:T	4.95589e-07	-1.86077e-10	0.950277	0.000140804	-1.86077e-10	0.943687	0.000830803	-1.86077e-10	0.968618
38577368	chr15:38577368:G:A	1.36757e-07	-1.86077e-10	-0.337268	3.88568e-05	-1.86077e-10	-0.343795	0.000226054	-1.86077e-10	-0.333001
38577465	chr15:38577465:G:A	1.19873e-08	-1.80422	-0.967402	3.29512e-06	-1.80397	-1.00726	1.98952e-05	-1.77626	-0.987038
38577931	chr15:38577931:G:A	5.44578e-08	-1.86077e-10	-1.25805	1.55723e-05	-1.86077e-10	-1.25819	8.97823e-05	-1.86077e-10	-1.25639
38578230	chr15:38578230:C:T	5.61062e-08	-1.22822	-3.08617e-10	1.5781e-05	-1.24487	-3.08617e-10	9.73052e-05	-1.17592	-3.08617e-10
38578404	chr15:38578404:A:AT	3.25181e-08	-1.77367	-3.08617e-10	9.48851e-06	-1.7536	-3.08617e-10	5.35953e-05	-1.77231	-3.08617e-10
38578811	chr15:38578811:G:A	4.03991e-07	-1.86077e-10	0.745922	0.000120054	-1.86077e-10	0.784263	0.000698031	-1.86077e-10	0.794489
38578879	chr15:38578879:T:C	5.38822e-08	-1.86077e-10	-1.26867	1.54902e-05	-1.86077e-10	-1.26347	8.84039e-05	-1.86077e-10	-1.27186
38579244	chr15:38579244:G:A	3.06193e-07	-1.86077e-10	0.468744	8.11678e-05	-1.86077e-10	0.392839	0.000500803	-1.86077e-10	0.462437
38579675	chr15:38579675:T:C	3.33912e-08	-1.14158	-0.605594	1.06343e-05	-1.06839	-0.571202	5.15708e-05	-1.20324	-0.60758
38579978	chr15:38579978:A:G	3.39878e-08	-1.1238	-0.605667	1.08601e-05	-1.04973	-0.568855	5.23781e-05	-1.18618	-0.609111
38580024	chr15:38580024:T:A	2.989e-08	-1.03988	-0.81807	9.17406e-06	-0.980341	-0.806957	4.53599e-05	-1.12621	-0.812933
38580566	chr15:38580566:T:C	6.20189e-08	-1.86077e-10	-1.12803	1.73217e-05	-1.86077e-10	-1.15172	0.000101478	-1.86077e-10	-1.13394
38580668	chr15:38580668:T:C	6.76948e-08	-1.86077e-10	-1.04046	1.91732e-05	-1.86077e-10	-1.05016	0.00011132	-1.86077e-10	-1.04137
38580707	chr15:38580707:G:A	1.34234e-08	-1.44585	-1.21263	3.98165e-06	-1.41602	-1.20596	2.09243e-05	-1.50319	-1.20967
38580932	chr15:38580932:G:A	5.38281e-08	-1.86077e-10	-1.26967	1.5459e-05	-1.86077e-10	-1.26549	8.8248e-05	-1.86077e-10	-1.27362
38581162	chr15:38581162:C:T	1.46419e-07	-1.86077e-10	-0.269001	4.14569e-05	-1.86077e-10	-0.279024	0.000242064	-1.86077e-10	-0.264573
38581240	chr15:38581240:A:G	2.05954e-07	-1.86077e-10	0.0721833	5.38566e-05	-1.86077e-10	-0.0173543	0.000326484	-1.86077e-10	0.0346063
38581315	chr15:38581315:T:A	2.17313e-07	-1.86077e-10	0.125866	5.67273e-05	-1.86077e-10	0.0345768	0.000344152	-1.86077e-10	0.0873078
38581398	chr15:38581398:C:T	5.82071e-08	-1.86077e-10	-1.19146	1.68014e-05	-1.86077e-10	-1.18222	9.60757e-05	-1.86077e-10	-1.18864
38581556	chr15:38581556:C:T	6.8047e-08	-1.86077e-10	-1.03527	1.92727e-05	-1.86077e-10	-1.04499	0.000111904	-1.86077e-10	-1.03613
38581692	chr15:38581692:C:G	5.32928e-08	-1.86077e-10	-1.27967	1.52795e-05	-1.86077e-10	-1.27717	8.80306e-05	-1.86077e-10	-1.27609
38582223	chr15:38582223:C:T	5.37087e-08	-1.86077e-10	-1.2719	1.53279e-05	-1.86077e-10	-1.27401	8.82421e-05	-1.86077e-10	-1.27369
38582510	chr15:38582510:C:T	7.78126e-08	-1.86077e-10	-0.901167	2.25763e-05	-1.86077e-10	-0.886779	0.000125998	-1.86077e-10	-0.91751
38582529	chr15:38582529:T:A	5.38408e-08	-1.86077e-10	-1.26944	1.53134e-05	-1.86077e-10	-1.27495	8.87226e-05	-1.86077e-10	-1.26826
38583161	chr15:38583161:T:C	1.7731e-07	-1.86077e-10	-0.0775721	4.52757e-05	-1.86077e-10	-0.190909	0.000285086	-1.86077e-10	-0.100985
38583477	chr15:38583477:G:T	5.83996e-08	-1.86077e-10	-1.18816	1.68605e-05	-1.86077e-10	-1.1787	9.63812e-05	-1.86077e-10	-1.18546
38583712	chr15:38583712:T:C	1.70527e-07	-1.86077e-10	-0.11658	4.46583e-05	-1.86077e-10	-0.204639	0.000269121	-1.86077e-10	-0.158616
38584264	chr15:38584264:T:C	1.04853e-07	-1.86077e-10	-0.602911	2.96827e-05	-1.86077e-10	-0.613116	0.000172896	-1.86077e-10	-0.601087
38584477	chr15:38584477:G:A	5.5176e-08	-1.86077e-10	-1.24494	1.58717e-05	-1.86077e-10	-1.23914	9.09479e-05	-1.86077e-10	-1.24349
38584643	chr15:38584643:C:T	5.87255e-08	-1.86077e-10	-1.1826	1.68896e-05	-1.86077e-10	-1.17698	9.75274e-05	-1.86077e-10	-1.17364
38584644	chr15:38584644:G:A	2.29954e-07	-1.86077e-10	0.182407	5.98759e-05	-1.86077e-10	0.0885957	0.000361741	-1.86077e-10	0.137154
38585053	chr15:38585053:T:C	6.08268e-08	-1.86077e-10	-1.14744	1.72807e-05	-1.86077e-10	-1.15409	0.0001001	-1.86077e-10	-1.1476
38585433	chr15:38585433:G:A	5.36896e-08	-1.86077e-10	-1.27225	1.52624e-05	-1.86077e-10	-1.27829	8.87433e-05	-1.86077e-10	-1.26803
38585871	chr15:38585871:A:G	7.96703e-08	-1.86077e-10	-0.877574	2.30453e-05	-1.86077e-10	-0.866218	0.00013221	-1.86077e-10	-0.869385
38586113	chr15:38586113:C:T	5.7482e-08	-1.86077e-10	-1.204	1.62805e-05	-1.86077e-10	-1.21371	9.43953e-05	-1.86077e-10	-1.20628
38586444	chr15:38586444:A:G	5.85314e-08	-1.86077e-10	-1.18591	1.68254e-05	-1.86077e-10	-1.18079	9.70013e-05	-1.86077e-10	-1.17905
38586906	chr15:38586906:T:C	6.12055e-08	-1.86077e-10	-1.14123	1.76111e-05	-1.86077e-10	-1.13515	0.000101695	-1.86077e-10	-1.1318
38587859	chr15:38587859:A:G	4.048e-07	-1.86077e-10	0.747922	0.000101656	-1.86077e-10	0.617914	0.000665256	-1.86077e-10	0.746397
38588054	chr15:38588054:C:T	6.13175e-08	-1.86077e-10	-1.1394	1.76442e-05	-1.86077e-10	-1.13327	0.000101887	-1.86077e-10	-1.12991
38588113	chr15:38588113:G:A	5.99001e-08	-1.86077e-10	-1.16279	1.70252e-05	-1.86077e-10	-1.16898	9.85821e-05	-1.86077e-10	-1.16289
38588185	chr15:38588185:A:G	1.9907e-07	0.0381847	-3.08617e-10	6.16304e-05	0.117477	-3.08617e-10	0.000209994	-0.406697	-3.08617e-10
38588219	chr15:38588219:C:T	1.17037e-07	-1.86077e-10	-0.492979	3.37496e-05	-1.86077e-10	-0.484711	0.000183977	-1.86077e-10	-0.538966
38588754	chr15:38588754:T:G	6.55795e-08	-1.86077e-10	-1.07221	1.91607e-05	-1.86077e-10	-1.05082	0.000109512	-1.86077e-10	-1.05774
38588940	chr15:38588940:G:C	6.29016e-08	-1.86077e-10	-1.1139	1.81923e-05	-1.86077e-10	-1.10268	0.000104734	-1.86077e-10	-1.10235
38589682	chr15:38589682:C:T	5.6233e-08	-1.86077e-10	-1.22597	1.59837e-05	-1.86077e-10	-1.23211	9.21341e-05	-1.86077e-10	-1.23053
38589683	chr15:38589683:G:A	6.161e-08	-1.86077e-10	-1.13465	1.75965e-05	-1.86077e-10	-1.13598	0.000101464	-1.86077e-10	-1.13407
38589788	chr15:38589788:T:G	6.7366e-08	-1.86077e-10	-1.04533	1.97051e-05	-1.86077e-10	-1.0228	0.000112604	-1.86077e-10	-1.02989
38590007	chr15:38590007:A:G	5.46956e-07	-1.86077e-10	1.0489	0.000135395	-1.86077e-10	0.904518	0.000887806	-1.86077e-10	1.03498
38590653	chr15:38590653:T:G	6.18556e-08	-1.86077e-10	-1.13067	1.7417e-05	-1.86077e-10	-1.14623	0.000101239	-1.86077e-10	-1.13629
38590713	chr15:38590713:A:G	3.13529e-08	-1.81017	-3.08617e-10	8.93017e-06	-1.81424	-3.08617e-10	5.15224e-05	-1.81176	-3.08617e-10
38590729	chr15:38590729:C:G	1.36127e-07	-1.86077e-10	-0.34188	3.61665e-05	-1.86077e-10	-0.415546	0.00022478	-1.86077e-10	-0.338655
38590878	chr15:38590878:TAAG:T	6.52317e-08	-1.86077e-10	-1.07752	1.88057e-05	-1.86077e-10	-1.06952	0.000108676	-1.86077e-10	-1.0654
38591164	chr15:38591164:A:G	1.2728e-08	-1.4227	-1.28897	3.78437e-06	-1.38716	-1.28564	2.03355e-05	-1.45213	-1.28928
38591169	chr15:38591169:G:A	1.06466e-07	-1.86077e-10	-0.587647	3.01988e-05	-1.86077e-10	-0.595876	0.000175985	-1.86077e-10	-0.583377
38591223	chr15:38591223:T:C	5.40005e-08	-1.86077e-10	-1.26648	1.53892e-05	-1.86077e-10	-1.27002	8.86005e-05	-1.86077e-10	-1.26964
38591336	chr15:38591336:T:G	6.84904e-08	-1.86077e-10	-1.02878	1.97925e-05	-1.86077e-10	-1.01838	0.000112698	-1.86077e-10	-1.02906
38591565	chr15:38591565:C:T	6.081e-08	-1.86077e-10	-1.14772	1.75917e-05	-1.86077e-10	-1.13625	0.000100433	-1.86077e-10	-1.14428
38591643	chr15:38591643:G:A	3.00353e-07	-1.86077e-10	0.449489	8.40266e-05	-1.86077e-10	0.427455	0.000500681	-1.86077e-10	0.462194
38591690	chr15:38591690:C:A	3.35354e-07	-1.86077e-10	0.559714	9.38233e-05	-1.86077e-10	0.537734	0.000559552	-1.86077e-10	0.573361
38592384	chr15:38592384:G:C	3.11959e-08	-1.81518	-3.08617e-10	8.9289e-06	-1.81439	-3.08617e-10	5.13477e-05	-1.81516	-3.08617e-10
38592393	chr15:38592393:C:A	7.7631e-08	-1.86077e-10	-0.903503	2.28505e-05	-1.86077e-10	-0.874707	0.000130304	-1.86077e-10	-0.883905
38592485	chr15:38592485:C:A	1.18934e-07	-1.86077e-10	-0.476904	3.29038e-05	-1.86077e-10	-0.51009	0.000194574	-1.86077e-10	-0.482963
38592536	chr15:38592536:G:A	1.08145e-07	-1.86077e-10	-0.571994	3.066e-05	-1.86077e-10	-0.58072	0.000178681	-1.86077e-10	-0.568173
38592560	chr15:38592560:G:A	6.27273e-08	-1.11667	-3.08617e-10	1.7384e-05	-1.14813	-3.08617e-10	9.84153e-05	-1.16458	-3.08617e-10
38592708	chr15:38592708:C:T	6.36022e-08	-1.86077e-10	-1.10282	1.83198e-05	-1.86077e-10	-1.0957	0.000105872	-1.86077e-10	-1.09155
38593498	chr15:38593498:C:T	6.46227e-08	-1.86077e-10	-1.0869	1.86156e-05	-1.86077e-10	-1.07968	0.000107624	-1.86077e-10	-1.07513
38593655	chr15:38593655:C:G	4.62366e-08	-1.4217	-3.08617e-10	1.308e-05	-1.4326	-3.08617e-10	7.91802e-05	-1.38205	-3.08617e-10
38593716	chr15:38593716:T:C	7.63865e-08	-1.86077e-10	-0.919665	2.16449e-05	-1.86077e-10	-0.928911	0.000125697	-1.86077e-10	-0.919898
38593845	chr15:38593845:C:T	3.03655e-07	-1.86077e-10	0.46042	7.88031e-05	-1.86077e-10	0.363273	0.00050364	-1.86077e-10	0.468087
38593962	chr15:38593962:T:C	7.63677e-08	-1.86077e-10	-0.91991	2.16397e-05	-1.86077e-10	-0.929148	0.000125668	-1.86077e-10	-0.920131
38594053	chr15:38594053:C:A	5.87026e-08	-1.86077e-10	-1.18299	1.69643e-05	-1.86077e-10	-1.17257	9.69406e-05	-1.86077e-10	-1.17968
38594239	chr15:38594239:G:T	5.93482e-07	-1.86077e-10	1.13054	0.000147954	-1.86077e-10	0.993224	0.000977272	-1.86077e-10	1.13099
38594431	chr15:38594431:T:G	5.87234e-08	-1.86077e-10	-1.18263	1.69704e-05	-1.86077e-10	-1.17221	9.69753e-05	-1.86077e-10	-1.17932
38594625	chr15:38594625:G:A	2.60773e-07	-1.86077e-10	0.308179	6.96169e-05	-1.86077e-10	0.239329	0.000429714	-1.86077e-10	0.309344
38594806	chr15:38594806:T:C	5.29545e-08	-1.86077e-10	-1.28604	1.51548e-05	-1.86077e-10	-1.28536	8.73289e-05	-1.86077e-10	-1.28409
38594993	chr15:38594993:C:T	8.10188e-08	-1.86077e-10	-0.86079	2.27701e-05	-1.86077e-10	-0.878233	0.000133447	-1.86077e-10	-0.860072
38595497	chr15:38595497:C:T	7.93998e-08	-1.86077e-10	-0.880975	2.21163e-05	-1.86077e-10	-0.907363	0.000131268	-1.86077e-10	-0.876532
38596273	chr15:38596273:A:G	5.82193e-08	-1.86077e-10	-1.19125	1.64943e-05	-1.86077e-10	-1.20066	9.56231e-05	-1.86077e-10	-1.19336
38596584	chr15:38596584:G:A	1.46696e-07	-1.86077e-10	-0.267111	4.15942e-05	-1.86077e-10	-0.275719	0.000242403	-1.86077e-10	-0.263175
38596991	chr15:38596991:T:C	5.86666e-08	-1.86077e-10	-1.1836	1.69536e-05	-1.86077e-10	-1.1732	9.68826e-05	-1.86077e-10	-1.18028
38597360	chr15:38597360:C:T	1.46602e-07	-1.86077e-10	-0.267746	4.15781e-05	-1.86077e-10	-0.276107	0.000242409	-1.86077e-10	-0.263149
38597486	chr15:38597486:T:C	3.12064e-08	-1.81485	-3.08617e-10	8.95731e-06	-1.81121	-3.08617e-10	5.14411e-05	-1.81334	-3.08617e-10
38597528	chr15:38597528:T:C	4.43412e-08	-1.46356	-3.08617e-10	1.30233e-05	-1.43694	-3.08617e-10	7.13987e-05	-1.48549	-3.08617e-10
38597629	chr15:38597629:T:C	8.57683e-08	-1.86077e-10	-0.803821	2.38478e-05	-1.86077e-10	-0.831988	0.00013977	-1.86077e-10	-0.813776
38598303	chr15:38598303:CTG:C	5.8705e-08	-1.86077e-10	-1.18295	1.6965e-05	-1.86077e-10	-1.17253	9.69443e-05	-1.86077e-10	-1.17964
38598464	chr15:38598464:G:T	4.08205e-07	-1.86077e-10	0.756298	0.000105658	-1.86077e-10	0.65653	0.000665631	-1.86077e-10	0.746961
38598567	chr15:38598567:T:A	5.83256e-08	-1.86077e-10	-1.18943	1.65288e-05	-1.86077e-10	-1.19857	9.58235e-05	-1.86077e-10	-1.19127
38598589	chr15:38598589:T:C	1.94094e-07	-1.86077e-10	0.0128703	5.34626e-05	-1.86077e-10	-0.0246975	0.000316246	-1.86077e-10	0.00274629
38599606	chr15:38599606:T:C	5.50559e-08	-1.86077e-10	-1.24712	1.56413e-05	-1.86077e-10	-1.25376	9.01722e-05	-1.86077e-10	-1.25205
38599884	chr15:38599884:C:T	2.01616e-07	-1.86077e-10	0.0508959	5.31341e-05	-1.86077e-10	-0.0308593	0.000333883	-1.86077e-10	0.0570147
38600671	chr15:38600671:A:C	5.84413e-08	-1.86077e-10	-1.18745	1.68809e-05	-1.86077e-10	-1.1775	9.64872e-05	-1.86077e-10	-1.18436
38600718	chr15:38600718:G:A	9.94907e-08	-0.655406	-3.08617e-10	2.89735e-05	-0.637296	-3.08617e-10	0.000178196	-0.570893	-3.08617e-10
38600934	chr15:38600934:A:T	7.37962e-07	-1.86077e-10	1.34842	0.000187823	-1.86077e-10	1.23182	0.0012039	-1.86077e-10	1.33955
38601519	chr15:38601519:G:T	3.51119e-08	-1.69693	-3.08617e-10	9.94284e-06	-1.70683	-3.08617e-10	5.95319e-05	-1.66726	-3.08617e-10
38601691	chr15:38601691:T:A	7.84278e-08	-1.86077e-10	-0.893292	2.27189e-05	-1.86077e-10	-0.880481	0.000130076	-1.86077e-10	-0.885654
38601726	chr15:38601726:C:G	7.96864e-08	-1.86077e-10	-0.877372	2.25624e-05	-1.86077e-10	-0.887392	0.000131335	-1.86077e-10	-0.876025
38601793	chr15:38601793:G:A	8.75301e-08	-1.86077e-10	-0.783488	2.54745e-05	-1.86077e-10	-0.766002	0.000141471	-1.86077e-10	-0.80168
38601928	chr15:38601928:C:T	3.19006e-08	-1.79285	-3.08617e-10	9.0745e-06	-1.79821	-3.08617e-10	5.19915e-05	-1.8027	-3.08617e-10
38602029	chr15:38602029:T:C	7.40365e-08	-1.86077e-10	-0.950912	2.15619e-05	-1.86077e-10	-0.932749	0.000122681	-1.86077e-10	-0.944189
38602162	chr15:38602162:C:T	5.26421e-08	-1.86077e-10	-1.29195	1.50236e-05	-1.86077e-10	-1.29406	8.6542e-05	-1.86077e-10	-1.29315
38602255	chr15:38602255:T:C	6.51131e-08	-1.86077e-10	-1.07935	1.87887e-05	-1.86077e-10	-1.07043	0.000108593	-1.86077e-10	-1.06617
38602447	chr15:38602447:T:C	1.48936e-07	-1.86077e-10	-0.251956	4.17448e-05	-1.86077e-10	-0.272103	0.000246188	-1.86077e-10	-0.247678
38603235	chr15:38603235:G:A	2.09073e-07	-1.86077e-10	0.0872117	5.61628e-05	-1.86077e-10	0.0245759	0.000344375	-1.86077e-10	0.0879564
38603623	chr15:38603623:T:C	9.78607e-08	-1.45837	0.786444	2.77116e-05	-1.42843	0.746597	0.000151128	-1.5321	0.796452
38603862	chr15:38603862:A:G	5.45983e-08	-1.86077e-10	-1.25547	1.55914e-05	-1.86077e-10	-1.25696	8.93945e-05	-1.86077e-10	-1.26072
38603871	chr15:38603871:C:T	4.28045e-08	-1.49883	-3.08617e-10	1.25211e-05	-1.47626	-3.08617e-10	6.98844e-05	-1.50693	-3.08617e-10
38603878	chr15:38603878:A:G	1.45517e-07	-1.86077e-10	-0.275178	4.08812e-05	-1.86077e-10	-0.293008	0.000240594	-1.86077e-10	-0.270664
38603988	chr15:38603988:G:A	2.50202e-07	-1.86077e-10	0.266797	7.15733e-05	-1.86077e-10	0.267044	0.000423127	-1.86077e-10	0.293896
38604000	chr15:38604000:G:A	6.26585e-08	-1.86077e-10	-1.11777	1.80404e-05	-1.86077e-10	-1.11106	0.0001033	-1.86077e-10	-1.11614
38604378	chr15:38604378:AAG:A	1.50711e-07	-1.86077e-10	-0.240107	4.23513e-05	-1.86077e-10	-0.257681	0.00024924	-1.86077e-10	-0.235357
38604533	chr15:38604533:G:T	6.61841e-07	-1.86077e-10	1.23955	0.000172766	-1.86077e-10	1.14826	0.0010943	-1.86077e-10	1.2441
38604892	chr15:38604892:G:A	5.72562e-08	-1.86077e-10	-1.20793	1.64647e-05	-1.86077e-10	-1.20246	9.41405e-05	-1.86077e-10	-1.20899
38604970	chr15:38604970:C:T	7.53656e-08	-1.86077e-10	-0.93312	2.19552e-05	-1.86077e-10	-0.914675	0.000124915	-1.86077e-10	-0.92614
38605163	chr15:38605163:A:T	8.80788e-08	-1.86077e-10	-0.777238	2.48633e-05	-1.86077e-10	-0.790287	0.00014415	-1.86077e-10	-0.782919
38605360	chr15:38605360:T:C	2.2114e-07	-1.86077e-10	0.143323	5.88988e-05	-1.86077e-10	0.0721418	0.000363576	-1.86077e-10	0.142214
38605483	chr15:38605483:T:G	7.11279e-08	-1.86077e-10	-0.990991	2.06334e-05	-1.86077e-10	-0.976768	0.000115444	-1.86077e-10	-1.00499
38605507	chr15:38605507:T:C	5.45712e-08	-1.86077e-10	-1.25596	1.56e-05	-1.86077e-10	-1.25641	8.96154e-05	-1.86077e-10	-1.25825
38605656	chr15:38605656:C:T	3.06547e-08	-1.6292	-0.203488	8.58056e-06	-1.61811	-0.236071	4.80454e-05	-1.68374	-0.197886
38605726	chr15:38605726:G:A	7.49632e-08	-1.86077e-10	-0.938473	2.106e-05	-1.86077e-10	-0.956302	0.000123824	-1.86077e-10	-0.934911
38605779	chr15:38605779:C:T	6.17003e-08	-1.86077e-10	-1.13318	1.75547e-05	-1.86077e-10	-1.13836	0.000101531	-1.86077e-10	-1.13342
38605866	chr15:38605866:C:T	8.90947e-08	-0.765771	-3.08617e-10	2.60075e-05	-0.745293	-3.08617e-10	0.000159923	-0.679084	-3.08617e-10
38605924	chr15:38605924:G:A	7.92682e-08	-1.86077e-10	-0.882634	2.25572e-05	-1.86077e-10	-0.887624	0.00013084	-1.86077e-10	-0.8798
38605975	chr15:38605975:A:G	2.07189e-07	-1.86077e-10	0.0781603	5.54034e-05	-1.86077e-10	0.0109621	0.000338402	-1.86077e-10	0.0704608
38606018	chr15:38606018:G:A	6.20852e-08	-1.86077e-10	-1.12696	1.76577e-05	-1.86077e-10	-1.13251	0.00010215	-1.86077e-10	-1.12733
38606030	chr15:38606030:C:T	5.49463e-08	-1.86077e-10	-1.24911	1.57007e-05	-1.86077e-10	-1.24997	9.01979e-05	-1.86077e-10	-1.25177
38606088	chr15:38606088:A:C	6.26952e-08	-1.86077e-10	-1.11719	1.7833e-05	-1.86077e-10	-1.12263	0.000103164	-1.86077e-10	-1.11746
38606155	chr15:38606155:C:T	5.27775e-08	-1.86077e-10	-1.28939	1.51254e-05	-1.86077e-10	-1.28731	8.70498e-05	-1.86077e-10	-1.28729
38606273	chr15:38606273:T:A	3.83699e-08	-1.6082	-3.08617e-10	1.01046e-05	-1.69069	-3.08617e-10	7.21673e-05	-1.47479	-3.08617e-10
38606375	chr15:38606375:A:G	2.26189e-07	-1.86077e-10	0.165902	6.09744e-05	-1.86077e-10	0.106775	0.000373006	-1.86077e-10	0.167819
38606558	chr15:38606558:G:A	1.48797e-08	-1.81094	-0.744533	4.2477e-06	-1.80923	-0.748074	2.48076e-05	-1.81507	-0.727553
38606887	chr15:38606887:T:C	1.24578e-08	-1.8143	-0.918822	3.55326e-06	-1.81358	-0.92223	2.08906e-05	-1.81301	-0.901463
38607274	chr15:38607274:G:A	8.75836e-08	-0.782877	-3.08617e-10	2.55319e-05	-0.763749	-3.08617e-10	0.000147694	-0.758636	-3.08617e-10
38607628	chr15:38607628:C:G	6.3235e-08	-1.86077e-10	-1.10861	1.8051e-05	-1.86077e-10	-1.11048	0.000104758	-1.86077e-10	-1.10212
38608111	chr15:38608111:C:A	1.03726e-08	-1.81264	-1.10366	2.93117e-06	-1.81337	-1.1149	1.6938e-05	-1.81298	-1.11124
38608125	chr15:38608125:G:T	6.04682e-08	-1.86077e-10	-1.15335	1.73651e-05	-1.86077e-10	-1.14921	9.93223e-05	-1.86077e-10	-1.1554
38608498	chr15:38608498:G:A	8.64479e-09	-1.81336	-1.28515	2.47498e-06	-1.81307	-1.28438	1.42607e-05	-1.81333	-1.28294
38608605	chr15:38608605:G:A	5.3907e-08	-1.86077e-10	-1.26821	1.54627e-05	-1.86077e-10	-1.26525	8.89877e-05	-1.86077e-10	-1.26528
38608736	chr15:38608736:C:T	6.31388e-08	-1.86077e-10	-1.11013	1.78077e-05	-1.86077e-10	-1.12405	0.000102829	-1.86077e-10	-1.1207
38608850	chr15:38608850:G:A	7.87697e-08	-1.86077e-10	-0.888942	2.17253e-05	-1.86077e-10	-0.925201	0.000127404	-1.86077e-10	-0.906412
38609048	chr15:38609048:C:T	5.25646e-08	-1.86077e-10	-1.29343	1.50292e-05	-1.86077e-10	-1.29368	8.64445e-05	-1.86077e-10	-1.29427
38609108	chr15:38609108:A:G	7.93351e-08	-1.86077e-10	-0.881791	2.24598e-05	-1.86077e-10	-0.891953	0.000129476	-1.86077e-10	-0.890279
38609200	chr15:38609200:T:C	7.91643e-08	-1.86077e-10	-0.883946	2.21664e-05	-1.86077e-10	-0.905104	0.00013054	-1.86077e-10	-0.882095
38609808	chr15:38609808:T:C	6.76702e-08	-1.86077e-10	-1.04082	1.9533e-05	-1.86077e-10	-1.03157	0.000112841	-1.86077e-10	-1.0278
38609849	chr15:38609849:C:T	8.3607e-08	-1.86077e-10	-0.829343	2.3388e-05	-1.86077e-10	-0.851456	0.000137907	-1.86077e-10	-0.827195
38610393	chr15:38610393:G:A	6.67405e-08	-1.80383	0.749169	1.93264e-05	-1.79975	0.757544	0.000108642	-1.81191	0.74619
38610395	chr15:38610395:G:A	6.65991e-08	-0.22285	-0.83393	2.17688e-05	-0.0756371	-0.847562	0.000114991	-0.183435	-0.825489
38610416	chr15:38610416:T:C	5.62805e-08	-1.86077e-10	-1.22512	1.61569e-05	-1.86077e-10	-1.22133	9.32895e-05	-1.86077e-10	-1.21807
38610969	chr15:38610969:G:A	9.33517e-09	-1.727	-1.29468	2.60138e-06	-1.75292	-1.29472	1.64984e-05	-1.65581	-1.2947
38611471	chr15:38611471:C:T	8.78387e-09	-1.81518	-1.26737	2.51001e-06	-1.81505	-1.26835	1.46111e-05	-1.80936	-1.26263
38611623	chr15:38611623:A:G	9.64212e-09	-1.80019	-1.18914	2.69175e-06	-1.7917	-1.22179	1.604e-05	-1.77179	-1.20689
38611683	chr15:38611683:G:A	2.00623e-08	-1.80821	-0.448412	5.33606e-06	-1.81106	-0.518134	3.15571e-05	-1.81455	-0.48743
38611720	chr15:38611720:G:T	6.70687e-08	-1.04975	-3.08617e-10	1.82563e-05	-1.09917	-3.08617e-10	0.000102587	-1.12307	-3.08617e-10
38611953	chr15:38611953:G:C	1.15568e-08	-1.78052	-1.02768	3.24845e-06	-1.78787	-1.03763	1.82799e-05	-1.80762	-1.04035
38612127	chr15:38612127:T:C	7.9357e-08	-1.86077e-10	-0.881514	2.23235e-05	-1.86077e-10	-0.89804	0.000127937	-1.86077e-10	-0.902238
38612199	chr15:38612199:C:T	5.25879e-08	-1.86077e-10	-1.29298	1.50468e-05	-1.86077e-10	-1.29252	8.67388e-05	-1.86077e-10	-1.29087
38612247	chr15:38612247:G:A	5.53417e-08	-1.86077e-10	-1.24194	1.58577e-05	-1.86077e-10	-1.24002	9.09086e-05	-1.86077e-10	-1.24392
38612345	chr15:38612345:G:A	9.17916e-09	-1.81314	-1.2254	2.62716e-06	-1.81199	-1.22579	1.52283e-05	-1.81423	-1.21639
38613158	chr15:38613158:A:G	3.14602e-07	-1.86077e-10	0.495836	9.21511e-05	-1.86077e-10	0.51975	0.000537258	-1.86077e-10	0.532703
38613523	chr15:38613523:G:T	6.58896e-08	-1.86077e-10	-1.06749	1.90096e-05	-1.86077e-10	-1.05873	0.000109796	-1.86077e-10	-1.05515
38613569	chr15:38613569:C:T	1.11253e-07	-1.34008	0.796417	3.16903e-05	-1.30478	0.757109	0.000166326	-1.44163	0.801809
38613863	chr15:38613863:A:T	7.10007e-08	-1.86077e-10	-0.992781	2.057e-05	-1.86077e-10	-0.979844	0.00011544	-1.86077e-10	-1.00502
38613933	chr15:38613933:G:A	2.01572e-08	-1.8049	-0.44701	5.35749e-06	-1.80843	-0.516756	3.15811e-05	-1.81513	-0.486083
38614195	chr15:38614195:C:T	8.76741e-09	-1.8147	-1.26973	2.53695e-06	-1.81329	-1.25942	1.44645e-05	-1.81482	-1.26725
38614327	chr15:38614327:T:G	1.0268e-08	-1.8149	-1.11154	2.92373e-06	-1.81517	-1.11565	1.72506e-05	-1.80692	-1.09901
38614466	chr15:38614466:C:T	1.19597e-08	-1.8147	-0.95923	3.34339e-06	-1.81506	-0.981635	1.94851e-05	-1.80906	-0.975059
38614840	chr15:38614840:A:G	9.09937e-09	-1.81488	-1.23239	2.60334e-06	-1.81435	-1.23253	1.51579e-05	-1.81169	-1.22356
38614881	chr15:38614881:A:G	6.58787e-08	-1.86077e-10	-1.06766	1.90063e-05	-1.86077e-10	-1.05891	0.000109778	-1.86077e-10	-1.05532
38615253	chr15:38615253:T:C	3.60082e-08	-1.67172	-3.08617e-10	1.0056e-05	-1.69551	-3.08617e-10	5.85981e-05	-1.68307	-3.08617e-10
38615781	chr15:38615781:A:G	5.31641e-08	-1.86077e-10	-1.28209	1.52057e-05	-1.86077e-10	-1.28201	8.76339e-05	-1.86077e-10	-1.28061
38615934	chr15:38615934:A:G	9.77264e-08	-1.32057	0.647276	2.77615e-05	-1.28503	0.605003	0.000144977	-1.4261	0.648897
38615948	chr15:38615948:G:A	6.59175e-08	-1.86077e-10	-1.06707	1.90178e-05	-1.86077e-10	-1.05831	0.000109844	-1.86077e-10	-1.05472
38616063	chr15:38616063:G:A	4.84526e-08	-1.37488	-3.08617e-10	1.4527e-05	-1.32767	-3.08617e-10	6.47199e-05	-1.58371	-3.08617e-10
38616276	chr15:38616276:C:A	9.11996e-08	-1.86077e-10	-0.74242	2.54306e-05	-1.86077e-10	-0.767724	0.000150432	-1.86077e-10	-0.740266
38616306	chr15:38616306:C:T	5.65824e-08	-1.21977	-3.08617e-10	1.60235e-05	-1.22962	-3.08617e-10	9.91679e-05	-1.15696	-3.08617e-10
38616348	chr15:38616348:G:C	5.5559e-08	-1.86077e-10	-1.23802	1.59558e-05	-1.86077e-10	-1.23386	9.11104e-05	-1.86077e-10	-1.2417
38616368	chr15:38616368:C:T	5.28272e-08	-1.86077e-10	-1.28845	1.50964e-05	-1.86077e-10	-1.28922	8.70688e-05	-1.86077e-10	-1.28708
38616859	chr15:38616859:C:T	9.13918e-08	-1.86077e-10	-0.740316	2.54125e-05	-1.86077e-10	-0.768439	0.000151059	-1.86077e-10	-0.736103
38616936	chr15:38616936:G:A	5.33303e-08	-1.86077e-10	-1.27897	1.52909e-05	-1.86077e-10	-1.27642	8.80633e-05	-1.86077e-10	-1.27572
38616944	chr15:38616944:C:T	7.91669e-08	-1.86077e-10	-0.883913	2.24011e-05	-1.86077e-10	-0.894568	0.000129187	-1.86077e-10	-0.892517
38616970	chr15:38616970:C:T	6.36766e-08	-1.86077e-10	-1.10165	1.83538e-05	-1.86077e-10	-1.09384	0.000105997	-1.86077e-10	-1.09036
38616973	chr15:38616973:C:T	6.49466e-08	-1.86077e-10	-1.08191	1.87291e-05	-1.86077e-10	-1.0736	0.000108313	-1.86077e-10	-1.06875
38617224	chr15:38617224:A:T	4.65212e-08	-1.41556	-3.08617e-10	1.28923e-05	-1.44705	-3.08617e-10	7.81298e-05	-1.3954	-3.08617e-10
38617233	chr15:38617233:T:A	5.33386e-08	-1.86077e-10	-1.27881	1.528e-05	-1.86077e-10	-1.27714	8.75828e-05	-1.86077e-10	-1.28119
38617600	chr15:38617600:A:G	6.20548e-08	-1.86077e-10	-1.12745	1.79337e-05	-1.86077e-10	-1.117	0.000101172	-1.86077e-10	-1.13695
38618025	chr15:38618025:T:A	4.05475e-08	-1.553	-3.08617e-10	1.21386e-05	-1.50729	-3.08617e-10	7.06357e-05	-1.49624	-3.08617e-10
38618129	chr15:38618129:A:G	5.3329e-08	-1.86077e-10	-1.27899	1.52867e-05	-1.86077e-10	-1.2767	8.80722e-05	-1.86077e-10	-1.27562
38618343	chr15:38618343:G:T	1.4727e-08	-1.7753	-0.790495	4.07494e-06	-1.78162	-0.817201	2.40704e-05	-1.79021	-0.782586
38618515	chr15:38618515:C:T	6.41941e-08	-1.86077e-10	-1.09356	1.85065e-05	-1.86077e-10	-1.08556	0.000106882	-1.86077e-10	-1.08205
38618581	chr15:38618581:C:G	5.3678e-08	-1.86077e-10	-1.27247	1.5381e-05	-1.86077e-10	-1.27054	8.8183e-05	-1.86077e-10	-1.27436
38618596	chr15:38618596:G:A	2.25203e-08	-1.23913	-0.901926	6.28598e-06	-1.23579	-0.929567	2.87384e-05	-1.49137	-0.904172
38619110	chr15:38619110:A:T	5.37976e-08	-1.86077e-10	-1.27024	1.54271e-05	-1.86077e-10	-1.26755	8.8801e-05	-1.86077e-10	-1.26738
38619162	chr15:38619162:G:T	6.53581e-08	-1.86077e-10	-1.07559	1.83973e-05	-1.86077e-10	-1.09147	0.000106655	-1.86077e-10	-1.08417
38619180	chr15:38619180:C:G	5.2623e-08	-1.86077e-10	-1.29232	1.50717e-05	-1.86077e-10	-1.29086	8.67085e-05	-1.86077e-10	-1.29122
38619885	chr15:38619885:A:G	3.20692e-08	-1.78757	-3.08617e-10	9.2487e-06	-1.7792	-3.08617e-10	5.26992e-05	-1.78918	-3.08617e-10
38620540	chr15:38620540:C:T	5.35414e-08	-1.86077e-10	-1.27502	1.53705e-05	-1.86077e-10	-1.27123	8.84006e-05	-1.86077e-10	-1.2719
38620621	chr15:38620621:G:A	1.66291e-08	-1.69508	-0.749238	4.55451e-06	-1.70505	-0.782515	2.69306e-05	-1.72314	-0.737366
38620682	chr15:38620682:CT:C	9.16672e-09	-1.81005	-1.22985	2.62339e-06	-1.80858	-1.23063	1.51272e-05	-1.81518	-1.2221
38620712	chr15:38620712:A:G	6.06239e-08	-1.86077e-10	-1.15078	1.74605e-05	-1.86077e-10	-1.14374	0.000100804	-1.86077e-10	-1.1406
38621051	chr15:38621051:C:G	5.46082e-08	-1.86077e-10	-1.25529	1.54823e-05	-1.86077e-10	-1.26398	8.95514e-05	-1.86077e-10	-1.25896
38621112	chr15:38621112:G:A	7.55013e-08	-1.86077e-10	-0.931321	2.13686e-05	-1.86077e-10	-0.941758	0.000123249	-1.86077e-10	-0.939567
38621951	chr15:38621951:C:T	2.17583e-08	-1.19258	-0.982892	6.24559e-06	-1.17671	-0.995091	2.77749e-05	-1.45157	-0.97807
38622442	chr15:38622442:G:A	1.0398e-08	-1.81112	-1.10274	2.93682e-06	-1.81142	-1.11494	1.68392e-05	-1.81456	-1.1155
38622671	chr15:38622671:C:T	1.06285e-08	-1.80194	-1.08999	3.00042e-06	-1.80258	-1.10235	1.70528e-05	-1.81452	-1.10295
38622768	chr15:38622768:G:A	1.05051e-08	-1.81023	-1.09338	2.96606e-06	-1.81075	-1.1057	1.69901e-05	-1.81482	-1.10633
38622909	chr15:38622909:T:C	5.60382e-08	-1.86077e-10	-1.22944	1.61125e-05	-1.86077e-10	-1.22408	9.28702e-05	-1.86077e-10	-1.22257
38623112	chr15:38623112:G:C	2.10515e-08	-1.81305	-0.395453	5.60382e-06	-1.81428	-0.465954	3.30377e-05	-1.81231	-0.443821
38623217	chr15:38623217:TGCCACTGTGATCTCA:T	6.17585e-08	-1.86077e-10	-1.13224	1.77945e-05	-1.86077e-10	-1.12479	0.000102777	-1.86077e-10	-1.12122
38624244	chr15:38624244:G:T	1.34651e-07	-1.86077e-10	-0.352788	3.71978e-05	-1.86077e-10	-0.38743	0.000221504	-1.86077e-10	-0.353333
38624511	chr15:38624511:G:T	2.32262e-08	-1.81517	-0.295026	6.16128e-06	-1.81501	-0.370385	3.66073e-05	-1.80555	-0.347979
38624705	chr15:38624705:C:T	9.8003e-08	-1.59994	0.92947	2.77669e-05	-1.5688	0.888966	0.000154174	-1.66241	0.94672
38624781	chr15:38624781:T:C	4.4783e-07	-0.883369	1.73231	0.000132298	-0.849202	1.73058	0.000507214	-1.18522	1.66038
38624900	chr15:38624900:C:T	6.36103e-08	-1.86077e-10	-1.1027	1.8336e-05	-1.86077e-10	-1.09481	0.000105921	-1.86077e-10	-1.09109
38625125	chr15:38625125:T:C	6.03249e-08	-1.86077e-10	-1.15573	1.73212e-05	-1.86077e-10	-1.15175	9.90675e-05	-1.86077e-10	-1.15797
38625248	chr15:38625248:C:T	3.81794e-08	-1.61317	-3.08617e-10	1.08902e-05	-1.61581	-3.08617e-10	6.51393e-05	-1.57725	-3.08617e-10
38625532	chr15:38625532:C:T	5.73836e-08	-1.86077e-10	-1.20571	1.6514e-05	-1.86077e-10	-1.19947	9.36779e-05	-1.86077e-10	-1.21391
38625653	chr15:38625653:G:A	3.12441e-08	-1.81364	-3.08617e-10	8.94071e-06	-1.81306	-3.08617e-10	5.15671e-05	-1.81089	-3.08617e-10
38625810	chr15:38625810:T:C	9.48462e-09	-1.80717	-1.19863	2.68247e-06	-1.80987	-1.20707	1.59754e-05	-1.79074	-1.19199
38625897	chr15:38625897:C:T	9.02911e-08	-1.86077e-10	-0.752432	2.52759e-05	-1.86077e-10	-0.773827	0.000144309	-1.86077e-10	-0.781817
38625979	chr15:38625979:G:A	5.72726e-08	-1.86077e-10	-1.20765	1.64818e-05	-1.86077e-10	-1.20142	9.35088e-05	-1.86077e-10	-1.21572
38627585	chr15:38627585:G:A	5.91741e-08	-1.86077e-10	-1.17499	1.70244e-05	-1.86077e-10	-1.16903	9.8266e-05	-1.86077e-10	-1.1661
38627587	chr15:38627587:T:G	2.32692e-08	-1.1711	-0.937235	7.06097e-06	-1.16625	-0.882846	3.56632e-05	-1.26873	-0.910927
38627763	chr15:38627763:T:C	4.43269e-08	-1.05037	-0.413511	1.22772e-05	-1.04591	-0.450022	6.36582e-05	-1.20912	-0.391131
38627978	chr15:38627978:C:T	1.14396e-08	-1.8147	-1.00369	3.1474e-06	-1.81369	-1.04341	1.86005e-05	-1.79985	-1.03074
38628246	chr15:38628246:C:T	9.92241e-09	-1.80797	-1.15271	2.8352e-06	-1.80932	-1.15225	1.68869e-05	-1.789	-1.13824
38628486	chr15:38628486:A:G	6.18827e-08	-1.86077e-10	-1.13023	1.7269e-05	-1.86077e-10	-1.15477	0.000100524	-1.86077e-10	-1.14338
38628624	chr15:38628624:G:C	1.24532e-08	-1.81493	-0.918559	3.4939e-06	-1.81468	-0.937977	2.03177e-05	-1.80323	-0.939053
38628668	chr15:38628668:G:A	5.86885e-08	-1.86077e-10	-1.18323	1.68838e-05	-1.86077e-10	-1.17732	9.74452e-05	-1.86077e-10	-1.17449
38628815	chr15:38628815:G:T	4.02744e-08	-1.55975	-3.08617e-10	1.19073e-05	-1.52653	-3.08617e-10	6.8916e-05	-1.52089	-3.08617e-10
38629746	chr15:38629746:A:G	3.7204e-08	-1.63906	-3.08617e-10	1.03993e-05	-1.66194	-3.08617e-10	6.14446e-05	-1.63564	-3.08617e-10
38629934	chr15:38629934:G:A	3.88576e-08	-1.59557	-3.08617e-10	1.10626e-05	-1.60011	-3.08617e-10	6.63068e-05	-1.55948	-3.08617e-10
38630321	chr15:38630321:G:A	8.41346e-08	-0.823053	-3.08617e-10	2.48778e-05	-0.789701	-3.08617e-10	0.000143383	-0.788253	-3.08617e-10
38630373	chr15:38630373:A:G	1.27409e-08	-1.74379	-0.96686	3.84106e-06	-1.73848	-0.919455	2.03849e-05	-1.7978	-0.941186
38630775	chr15:38630775:G:A	6.13009e-08	-1.86077e-10	-1.13968	1.71978e-05	-1.86077e-10	-1.1589	0.000100074	-1.86077e-10	-1.14787
38630806	chr15:38630806:G:A	8.16969e-08	-1.86077e-10	-0.852455	2.2889e-05	-1.86077e-10	-0.873024	0.000130793	-1.86077e-10	-0.880158
38630911	chr15:38630911:G:A	5.36794e-08	-1.86077e-10	-1.27244	1.54251e-05	-1.86077e-10	-1.26768	8.87431e-05	-1.86077e-10	-1.26803
38631198	chr15:38631198:G:A	5.31999e-08	-1.86077e-10	-1.28141	1.51505e-05	-1.86077e-10	-1.28565	8.73363e-05	-1.86077e-10	-1.28401
38631473	chr15:38631473:T:C	5.2497e-08	-1.86077e-10	-1.29471	1.50183e-05	-1.86077e-10	-1.29441	8.64078e-05	-1.86077e-10	-1.2947
38631484	chr15:38631484:CA:C	8.08508e-08	-0.862866	-3.08617e-10	2.42918e-05	-0.813542	-3.08617e-10	9.64251e-05	-1.18501	-3.08617e-10
38631563	chr15:38631563:G:A	6.01358e-08	-1.86077e-10	-1.15886	1.73113e-05	-1.86077e-10	-1.15232	9.99399e-05	-1.86077e-10	-1.14921
38631589	chr15:38631589:T:C	5.87276e-08	-1.86077e-10	-1.18256	1.68956e-05	-1.86077e-10	-1.17663	9.75141e-05	-1.86077e-10	-1.17378
38631863	chr15:38631863:A:C	5.89276e-08	-1.86077e-10	-1.17916	1.69547e-05	-1.86077e-10	-1.17313	9.78587e-05	-1.86077e-10	-1.17025
38632302	chr15:38632302:C:T	4.9755e-08	-0.384225	-0.964136	1.40356e-05	-0.38727	-0.974815	5.48721e-05	-0.794882	-0.953889
38632309	chr15:38632309:T:C	3.36238e-08	-1.74024	-3.08617e-10	9.79709e-06	-1.72159	-3.08617e-10	5.63365e-05	-1.72243	-3.08617e-10
38632994	chr15:38632994:C:T	1.08377e-08	-1.77532	-1.09711	3.02302e-06	-1.76792	-1.1295	1.83655e-05	-1.72381	-1.11949
38633191	chr15:38633191:T:A	6.37188e-08	-1.10099	-3.08617e-10	1.77757e-05	-1.12585	-3.08617e-10	0.000112812	-1.02805	-3.08617e-10
38634105	chr15:38634105:T:A	5.28413e-08	-1.86077e-10	-1.28818	1.51513e-05	-1.86077e-10	-1.28559	8.71818e-05	-1.86077e-10	-1.28578
38634486	chr15:38634486:A:C	5.58413e-08	-1.86077e-10	-1.23296	1.57705e-05	-1.86077e-10	-1.24554	9.11488e-05	-1.86077e-10	-1.24128
38634587	chr15:38634587:A:G	5.51422e-08	-1.86077e-10	-1.24556	1.57256e-05	-1.86077e-10	-1.24839	9.02553e-05	-1.86077e-10	-1.25113
38634634	chr15:38634634:T:C	9.01517e-09	-1.7784	-1.27816	2.62698e-06	-1.75036	-1.28749	1.45652e-05	-1.79158	-1.28356
38634700	chr15:38634700:G:A	5.51036e-08	-1.86077e-10	-1.24626	1.58215e-05	-1.86077e-10	-1.24231	9.01318e-05	-1.86077e-10	-1.2525
38634746	chr15:38634746:A:G	7.00224e-08	-1.86077e-10	-1.00666	1.98246e-05	-1.86077e-10	-1.01676	0.000113793	-1.86077e-10	-1.0194
38634752	chr15:38634752:CAT:C	1.04216e-07	-1.86077e-10	-0.609007	2.90464e-05	-1.86077e-10	-0.634786	0.000172732	-1.86077e-10	-0.602033
38634787	chr15:38634787:AGGGTAGATAGG:A	1.12987e-07	-1.86077e-10	-0.528201	3.14753e-05	-1.86077e-10	-0.554476	0.000187031	-1.86077e-10	-0.522499
38634857	chr15:38634857:G:A	1.14036e-06	1.78363	-3.08617e-10	0.000364667	1.89531	-3.08617e-10	0.000998548	1.15253	-3.08617e-10
38634947	chr15:38634947:A:G	5.54588e-08	-1.86077e-10	-1.23983	1.60674e-05	-1.86077e-10	-1.22689	9.21424e-05	-1.86077e-10	-1.23044
38635088	chr15:38635088:C:T	2.6911e-07	-1.86077e-10	0.33965	7.64457e-05	-1.86077e-10	0.332901	0.000437931	-1.86077e-10	0.328285
38635173	chr15:38635173:A:T	9.71678e-09	-1.8126	-1.16902	2.78905e-06	-1.80579	-1.17219	1.61107e-05	-1.80482	-1.16947
38635185	chr15:38635185:A:G	1.11087e-08	-1.81501	-1.03274	3.20402e-06	-1.81511	-1.02416	1.84931e-05	-1.81326	-1.02311
38635309	chr15:38635309:C:G	1.00517e-08	-1.72481	-1.22292	2.86534e-06	-1.73953	-1.21146	1.72899e-05	-1.68822	-1.21543
38635365	chr15:38635365:G:A	9.81893e-09	-1.6899	-1.28126	2.85018e-06	-1.68115	-1.27514	1.68706e-05	-1.64784	-1.28036
38635819	chr15:38635819:C:A	5.45732e-08	-1.86077e-10	-1.25593	1.56758e-05	-1.86077e-10	-1.25156	9.03735e-05	-1.86077e-10	-1.24982
38635882	chr15:38635882:A:G	5.45732e-08	-1.86077e-10	-1.25593	1.56758e-05	-1.86077e-10	-1.25156	9.03735e-05	-1.86077e-10	-1.24982
38635952	chr15:38635952:T:C	1.43718e-08	-1.81425	-0.775956	4.19359e-06	-1.81509	-0.755028	2.42757e-05	-1.80398	-0.760323
38636031	chr15:38636031:G:A	5.91769e-08	-1.86077e-10	-1.17494	1.67135e-05	-1.86077e-10	-1.18746	9.76068e-05	-1.86077e-10	-1.17283
38636201	chr15:38636201:A:G	5.24971e-08	-1.86077e-10	-1.29471	1.50152e-05	-1.86077e-10	-1.29461	8.64077e-05	-1.86077e-10	-1.2947
38636300	chr15:38636300:T:C	1.1888e-08	-1.51269	-1.26725	3.45339e-06	-1.52649	-1.23783	1.81129e-05	-1.60476	-1.25239
38636476	chr15:38636476:G:A	9.59049e-09	-1.71235	-1.28234	2.65952e-06	-1.74073	-1.2848	1.63495e-05	-1.67752	-1.28206
38637031	chr15:38637031:A:G	6.04368e-08	-1.86077e-10	-1.15387	1.70201e-05	-1.86077e-10	-1.16928	9.97238e-05	-1.86077e-10	-1.15137
38637200	chr15:38637200:A:T	5.92728e-08	-1.86077e-10	-1.17332	1.67122e-05	-1.86077e-10	-1.18754	9.7781e-05	-1.86077e-10	-1.17104
38637234	chr15:38637234:T:G	3.12354e-08	-1.81392	-3.08617e-10	8.93052e-06	-1.8142	-3.08617e-10	5.13464e-05	-1.81518	-3.08617e-10
38637651	chr15:38637651:C:T	9.70274e-09	-1.73207	-1.251	2.80975e-06	-1.72037	-1.25021	1.64884e-05	-1.69769	-1.25343
38638022	chr15:38638022:T:C	7.13332e-08	-1.86077e-10	-0.988109	1.96311e-05	-1.86077e-10	-1.02656	0.000115623	-1.86077e-10	-1.00344
38638032	chr15:38638032:C:G	1.35013e-08	-1.81518	-0.837507	3.94277e-06	-1.81494	-0.816853	2.26921e-05	-1.80871	-0.823046
38638099	chr15:38638099:A:G	5.24992e-08	-1.86077e-10	-1.29467	1.50151e-05	-1.86077e-10	-1.29462	8.64427e-05	-1.86077e-10	-1.29429
38638262	chr15:38638262:G:A	6.05702e-08	-1.86077e-10	-1.15167	1.7056e-05	-1.86077e-10	-1.16718	9.99657e-05	-1.86077e-10	-1.14895
38638322	chr15:38638322:C:T	1.33247e-08	-1.5377	-1.12815	3.71537e-06	-1.5724	-1.1188	2.54007e-05	-1.39434	-1.12466
38638336	chr15:38638336:A:G	1.33174e-08	-1.81265	-0.853748	3.8785e-06	-1.81419	-0.834038	2.2532e-05	-1.79892	-0.839921
38638496	chr15:38638496:C:T	5.60056e-08	-1.86077e-10	-1.23002	1.61058e-05	-1.86077e-10	-1.2245	9.29323e-05	-1.86077e-10	-1.2219
38638651	chr15:38638651:T:C	7.5872e-08	-1.86077e-10	-0.926423	2.10132e-05	-1.86077e-10	-0.95853	0.000121826	-1.86077e-10	-0.951179
38638698	chr15:38638698:A:C	1.47026e-08	-1.81405	-0.753397	4.30344e-06	-1.81249	-0.731774	2.4593e-05	-1.81328	-0.738032
38639182	chr15:38639182:C:T	7.52376e-08	-1.86077e-10	-0.934819	2.09028e-05	-1.86077e-10	-0.963797	0.000120896	-1.86077e-10	-0.958842
38639381	chr15:38639381:A:G	6.51807e-08	-1.86077e-10	-1.07831	1.82988e-05	-1.86077e-10	-1.09684	0.000107641	-1.86077e-10	-1.07497
38639737	chr15:38639737:C:T	1.03452e-08	-1.78983	-1.12912	3.00494e-06	-1.79398	-1.10944	1.78545e-05	-1.75741	-1.11411
38639753	chr15:38639753:G:A	1.17287e-08	-1.53341	-1.26002	3.42525e-06	-1.54507	-1.22743	1.79972e-05	-1.62017	-1.24339
38639894	chr15:38639894:T:G	7.34931e-08	-1.86077e-10	-0.95828	2.05274e-05	-1.86077e-10	-0.981919	0.000121313	-1.86077e-10	-0.955405
38640081	chr15:38640081:G:A	1.33444e-08	-1.51977	-1.1446	3.70742e-06	-1.55706	-1.13628	2.55242e-05	-1.37274	-1.14141
38640088	chr15:38640088:G:A	7.34876e-08	-1.86077e-10	-0.958354	2.09147e-05	-1.86077e-10	-0.963226	0.00012019	-1.86077e-10	-0.9647
38640128	chr15:38640128:C:T	6.47301e-08	-1.86077e-10	-1.08524	1.81679e-05	-1.86077e-10	-1.10402	0.000106863	-1.86077e-10	-1.08223
38640249	chr15:38640249:G:A	7.01182e-08	-1.86077e-10	-1.00529	1.99426e-05	-1.86077e-10	-1.01082	0.000114791	-1.86077e-10	-1.01067
38640287	chr15:38640287:T:C	6.41365e-08	-1.86077e-10	-1.09446	1.8009e-05	-1.86077e-10	-1.11281	0.000105876	-1.86077e-10	-1.09151
38640442	chr15:38640442:C:T	5.62352e-08	-1.86077e-10	-1.22593	1.61745e-05	-1.86077e-10	-1.22024	9.33368e-05	-1.86077e-10	-1.21756
38640536	chr15:38640536:C:T	5.54745e-08	-1.86077e-10	-1.23955	1.57619e-05	-1.86077e-10	-1.24608	9.05673e-05	-1.86077e-10	-1.24768
38640942	chr15:38640942:G:A	6.3317e-08	-1.86077e-10	-1.10732	1.78087e-05	-1.86077e-10	-1.12399	0.00010455	-1.86077e-10	-1.10411
38640945	chr15:38640945:T:C	5.60241e-08	-1.86077e-10	-1.22969	1.61113e-05	-1.86077e-10	-1.22416	9.2965e-05	-1.86077e-10	-1.22155
38641024	chr15:38641024:A:G	5.69e-08	-1.86077e-10	-1.21418	1.60733e-05	-1.86077e-10	-1.22652	9.35049e-05	-1.86077e-10	-1.21576
38641129	chr15:38641129:T:A	5.60789e-08	-1.86077e-10	-1.22871	1.61276e-05	-1.86077e-10	-1.22314	9.30607e-05	-1.86077e-10	-1.22052
38641275	chr15:38641275:A:G	6.25705e-08	-1.86077e-10	-1.11918	1.76073e-05	-1.86077e-10	-1.13537	0.000103303	-1.86077e-10	-1.11611
38641412	chr15:38641412:T:G	6.79392e-08	-1.86077e-10	-1.03686	1.90455e-05	-1.86077e-10	-1.05685	0.000112124	-1.86077e-10	-1.03417
38641520	chr15:38641520:C:T	6.25685e-08	-1.86077e-10	-1.11921	1.76073e-05	-1.86077e-10	-1.13537	0.0001033	-1.86077e-10	-1.11613
38641553	chr15:38641553:G:T	7.01182e-08	-1.86077e-10	-1.00529	1.99426e-05	-1.86077e-10	-1.01082	0.000114791	-1.86077e-10	-1.01067
38641582	chr15:38641582:G:A	1.16701e-08	-1.56545	-1.23299	3.23914e-06	-1.60055	-1.22782	2.20276e-05	-1.42976	-1.23172
38641608	chr15:38641608:A:G	6.87395e-08	-1.02515	-3.08617e-10	1.89383e-05	-1.06249	-3.08617e-10	0.000102416	-1.12473	-3.08617e-10
38641694	chr15:38641694:C:T	6.29516e-08	-1.86077e-10	-1.1131	1.77102e-05	-1.86077e-10	-1.12954	0.000103939	-1.86077e-10	-1.10997
38642224	chr15:38642224:T:A	1.37878e-08	-1.54546	-1.08622	4.04542e-06	-1.53905	-1.06704	2.1607e-05	-1.61712	-1.06363
38642261	chr15:38642261:AGAG:A	3.25263e-08	-1.77342	-3.08617e-10	9.38203e-06	-1.76488	-3.08617e-10	5.26073e-05	-1.79092	-3.08617e-10
38642455	chr15:38642455:C:T	6.62964e-08	-1.86077e-10	-1.06133	1.85708e-05	-1.86077e-10	-1.08209	0.000109435	-1.86077e-10	-1.05845
38642464	chr15:38642464:G:A	6.34493e-08	-1.86077e-10	-1.10523	1.78422e-05	-1.86077e-10	-1.12211	0.000104764	-1.86077e-10	-1.10206
38642788	chr15:38642788:A:G	6.22093e-08	-1.86077e-10	-1.12497	1.75116e-05	-1.86077e-10	-1.14082	0.0001027	-1.86077e-10	-1.12196
38642840	chr15:38642840:C:T	1.2525e-08	-1.47383	-1.25391	3.66099e-06	-1.48689	-1.21906	1.90391e-05	-1.57111	-1.23617
38642858	chr15:38642858:C:A	5.40181e-08	-1.86077e-10	-1.26615	1.5504e-05	-1.86077e-10	-1.26258	8.94702e-05	-1.86077e-10	-1.25987
38642979	chr15:38642979:C:T	1.00391e-08	-1.69993	-1.24905	2.8013e-06	-1.72164	-1.25196	1.75474e-05	-1.64063	-1.24824
38642993	chr15:38642993:G:T	6.24765e-08	-1.86077e-10	-1.12068	1.75842e-05	-1.86077e-10	-1.13668	0.000103153	-1.86077e-10	-1.11756
38643164	chr15:38643164:A:G	6.20565e-08	-1.86077e-10	-1.12743	1.74684e-05	-1.86077e-10	-1.14328	0.000102427	-1.86077e-10	-1.12462
38643356	chr15:38643356:T:C	5.8199e-08	-1.86077e-10	-1.1916	1.63894e-05	-1.86077e-10	-1.20705	9.55523e-05	-1.86077e-10	-1.1941
38644016	chr15:38644016:A:G	1.37072e-07	-1.86077e-10	-0.334967	3.67876e-05	-1.86077e-10	-0.398519	0.000217363	-1.86077e-10	-0.372207
38644446	chr15:38644446:G:C	7.83095e-08	-1.86077e-10	-0.894801	2.21811e-05	-1.86077e-10	-0.904439	0.000128676	-1.86077e-10	-0.89648
38644727	chr15:38644727:C:T	5.30865e-08	-1.86077e-10	-1.28355	1.51973e-05	-1.86077e-10	-1.28256	8.75998e-05	-1.86077e-10	-1.281
38644751	chr15:38644751:C:T	5.74806e-08	-1.86077e-10	-1.20402	1.63788e-05	-1.86077e-10	-1.20769	9.4096e-05	-1.86077e-10	-1.20946
38644791	chr15:38644791:G:A	5.44967e-08	-0.12583	-1.1315	1.67505e-05	-0.0798554	-1.10539	0.000103868	0.00426729	-1.11492
38645018	chr15:38645018:TCA:T	5.99583e-08	-1.86077e-10	-1.16182	1.73007e-05	-1.86077e-10	-1.15293	9.95423e-05	-1.86077e-10	-1.15319
38645027	chr15:38645027:TATCAA:T	9.77002e-08	-1.86077e-10	-0.673568	2.66998e-05	-1.86077e-10	-0.719024	0.000155585	-1.86077e-10	-0.706586
38645260	chr15:38645260:ATAAAT:A	1.28116e-08	-1.46306	-1.24207	3.76417e-06	-1.4753	-1.20285	1.95115e-05	-1.56055	-1.22222
38645791	chr15:38645791:A:C	1.04355e-08	-1.80499	-1.10527	3.03972e-06	-1.80055	-1.09136	1.71726e-05	-1.81461	-1.09585
38647439	chr15:38647439:C:T	2.93276e-08	-0.957115	-0.919826	9.59335e-06	-0.863492	-0.879117	5.39185e-05	-0.876591	-0.88971
38647616	chr15:38647616:C:T	9.39717e-09	-1.81029	-1.20478	2.71238e-06	-1.80977	-1.19609	1.54316e-05	-1.81499	-1.20236
38647624	chr15:38647624:A:G	5.42253e-08	-1.86077e-10	-1.26232	1.54974e-05	-1.86077e-10	-1.26301	8.89867e-05	-1.86077e-10	-1.26529
38647674	chr15:38647674:T:A	9.65657e-09	-1.8151	-1.17273	2.76393e-06	-1.81493	-1.17209	1.60091e-05	-1.81115	-1.16947
38648878	chr15:38648878:C:T	3.22085e-08	-1.1365	-0.646736	1.04535e-05	-1.06899	-0.587752	5.84689e-05	-1.07564	-0.609638
38648964	chr15:38648964:A:G	3.76536e-08	-1.03965	-0.587388	1.23145e-05	-0.967152	-0.525751	6.87793e-05	-0.974215	-0.548657
38648994	chr15:38648994:T:A	3.50406e-08	-1.08411	-0.61485	1.14208e-05	-1.01384	-0.554402	6.38315e-05	-1.0207	-0.576831
38649065	chr15:38649065:A:G	3.35004e-08	-0.913628	-0.830287	1.10722e-05	-0.815443	-0.783798	6.18905e-05	-0.83078	-0.797628
38649126	chr15:38649126:A:T	9.63826e-08	-1.7843	1.09716	2.64394e-05	-1.79627	1.06744	0.000160258	-1.76611	1.08912
38649618	chr15:38649618:G:T	1.02361e-08	-1.68484	-1.24471	2.88308e-06	-1.70458	-1.24024	1.68773e-05	-1.68353	-1.24428
38649911	chr15:38649911:G:T	4.38785e-08	-0.922254	-0.551793	1.44689e-05	-0.842073	-0.489604	8.05708e-05	-0.850257	-0.514382
38650064	chr15:38650064:C:A	7.04946e-08	-1.86077e-10	-0.999935	2.03478e-05	-1.86077e-10	-0.990705	0.000116658	-1.86077e-10	-0.994529
38650184	chr15:38650184:C:T	5.44479e-08	-1.86077e-10	-1.25823	1.55128e-05	-1.86077e-10	-1.26201	8.95686e-05	-1.86077e-10	-1.25877
38650313	chr15:38650313:T:G	8.23919e-08	-1.86077e-10	-0.843984	2.27565e-05	-1.86077e-10	-0.87883	0.000131808	-1.86077e-10	-0.872425
38650346	chr15:38650346:A:G	5.42273e-08	-1.86077e-10	-1.26229	1.55515e-05	-1.86077e-10	-1.25952	8.97169e-05	-1.86077e-10	-1.25712
38650936	chr15:38650936:G:A	9.70529e-09	-1.71227	-1.27053	2.88183e-06	-1.68061	-1.26464	1.56523e-05	-1.73553	-1.26763
38651131	chr15:38651131:T:C	3.85006e-08	-0.95591	-0.648887	1.26573e-05	-0.874929	-0.590518	7.07172e-05	-0.88279	-0.612297
38651305	chr15:38651305:A:G	3.64598e-08	-0.989149	-0.67011	1.19697e-05	-0.90889	-0.612413	6.68986e-05	-0.916547	-0.63405
38651897	chr15:38651897:C:T	5.32528e-08	-1.86077e-10	-1.28042	1.52252e-05	-1.86077e-10	-1.28073	8.7518e-05	-1.86077e-10	-1.28193
38651899	chr15:38651899:T:G	4.40164e-08	-0.944577	-0.526331	1.47134e-05	-0.850974	-0.463948	8.20497e-05	-0.859563	-0.486888
38651962	chr15:38651962:G:A	5.26681e-08	-1.86077e-10	-1.29146	1.50609e-05	-1.86077e-10	-1.29158	8.66314e-05	-1.86077e-10	-1.29211
38652011	chr15:38652011:A:C	8.1897e-08	-1.86077e-10	-0.850008	2.27252e-05	-1.86077e-10	-0.880203	0.000130928	-1.86077e-10	-0.879131
38652215	chr15:38652215:A:G	8.979e-09	-1.81318	-1.2474	2.60933e-06	-1.81354	-1.23105	1.48508e-05	-1.81485	-1.24087
38652497	chr15:38652497:C:A	2.20537e-07	0.140593	-3.08617e-10	6.67392e-05	0.197113	-3.08617e-10	0.000224534	-0.339749	-3.08617e-10
38652549	chr15:38652549:G:A	1.12476e-08	-1.63871	-1.19661	3.13917e-06	-1.66811	-1.19161	1.8481e-05	-1.64047	-1.19656
38652579	chr15:38652579:T:C	7.63572e-08	-1.86077e-10	-0.920049	2.11424e-05	-1.86077e-10	-0.952397	0.000122474	-1.86077e-10	-0.945876
38652769	chr15:38652769:A:G	5.25597e-08	-1.86077e-10	-1.29352	1.5024e-05	-1.86077e-10	-1.29403	8.65106e-05	-1.86077e-10	-1.29351
38652795	chr15:38652795:C:T	2.74914e-08	-1.51734	-0.424258	8.71213e-06	-1.44357	-0.39539	3.97044e-05	-1.65393	-0.418384
38652968	chr15:38652968:C:T	3.14857e-08	-1.80594	-3.08617e-10	8.98805e-06	-1.80778	-3.08617e-10	5.15936e-05	-1.81038	-3.08617e-10
38653236	chr15:38653236:T:C	3.81777e-08	-1.61322	-3.08617e-10	1.05176e-05	-1.65063	-3.08617e-10	6.09497e-05	-1.64373	-3.08617e-10
38653556	chr15:38653556:T:C	1.00833e-08	-1.73542	-1.20918	2.78129e-06	-1.74914	-1.23162	1.5694e-05	-1.78005	-1.22045
38653717	chr15:38653717:C:T	5.55404e-08	-1.86077e-10	-1.23836	1.59638e-05	-1.86077e-10	-1.23336	9.08647e-05	-1.86077e-10	-1.2444
38653893	chr15:38653893:G:A	1.12365e-08	-1.79419	-1.04211	3.39722e-06	-1.79629	-0.984428	1.87332e-05	-1.81116	-1.01232
38653993	chr15:38653993:G:T	4.26217e-08	-0.685069	-0.81804	1.38444e-05	-0.595666	-0.780131	8.02838e-05	-0.575772	-0.792436
38654127	chr15:38654127:C:T	5.78325e-08	-1.86077e-10	-1.19792	1.64353e-05	-1.86077e-10	-1.20425	9.44994e-05	-1.86077e-10	-1.20518
38654143	chr15:38654143:C:T	8.7151e-09	-1.80002	-1.29039	2.50717e-06	-1.79718	-1.28734	1.41839e-05	-1.8128	-1.28887
38654335	chr15:38654335:G:A	2.10932e-08	-1.27457	-0.93195	6.34954e-06	-1.22308	-0.932213	3.24214e-05	-1.34839	-0.926566
38654398	chr15:38654398:G:A	9.97206e-08	-1.86077e-10	-0.653099	2.79082e-05	-1.86077e-10	-0.67476	0.000163099	-1.86077e-10	-0.659419
38654507	chr15:38654507:G:T	5.3617e-08	-1.86077e-10	-1.27361	1.53346e-05	-1.86077e-10	-1.27356	8.8391e-05	-1.86077e-10	-1.27201
38654576	chr15:38654576:C:T	3.09373e-08	-0.943421	-0.880088	9.90393e-06	-0.863841	-0.846906	5.74101e-05	-0.847059	-0.856495
38654654	chr15:38654654:T:C	5.25402e-08	-1.86077e-10	-1.29389	1.50176e-05	-1.86077e-10	-1.29446	8.65401e-05	-1.86077e-10	-1.29317
38654839	chr15:38654839:C:A	1.06675e-08	-1.79833	-1.08994	2.92268e-06	-1.8048	-1.12638	1.70151e-05	-1.81417	-1.10551
38655745	chr15:38655745:TG:T	6.6235e-08	-1.86077e-10	-1.06226	1.87958e-05	-1.86077e-10	-1.07005	0.000108039	-1.86077e-10	-1.07128
38656080	chr15:38656080:C:T	5.27827e-08	-1.86077e-10	-1.28929	1.50698e-05	-1.86077e-10	-1.29098	8.70256e-05	-1.86077e-10	-1.28757
38656097	chr15:38656097:A:G	1.21607e-08	-1.78381	-0.973446	3.73305e-06	-1.78628	-0.900177	2.03597e-05	-1.80615	-0.934067
38656515	chr15:38656515:C:T	5.85822e-08	-1.86077e-10	-1.18504	1.66399e-05	-1.86077e-10	-1.19188	9.56739e-05	-1.86077e-10	-1.19283
38656565	chr15:38656565:C:G	5.85789e-08	-1.86077e-10	-1.1851	1.6639e-05	-1.86077e-10	-1.19193	9.56687e-05	-1.86077e-10	-1.19288
38656606	chr15:38656606:A:T	1.31715e-08	-1.38418	-1.29324	4.09106e-06	-1.30389	-1.29099	2.08247e-05	-1.42475	-1.29288
38656744	chr15:38656744:CAG:C	8.66119e-09	-1.80774	-1.28887	2.47099e-06	-1.81229	-1.28677	1.41655e-05	-1.81499	-1.28798
38657204	chr15:38657204:C:T	5.29307e-08	-1.86077e-10	-1.28649	1.50949e-05	-1.86077e-10	-1.28932	8.72376e-05	-1.86077e-10	-1.28514
38657212	chr15:38657212:G:A	1.13127e-07	-1.86077e-10	-0.52696	3.35039e-05	-1.86077e-10	-0.492018	0.000194925	-1.86077e-10	-0.481163
38657962	chr15:38657962:G:C	1.62516e-08	-1.28921	-1.17807	4.8716e-06	-1.23843	-1.18183	2.47217e-05	-1.36777	-1.17833
38658028	chr15:38658028:G:T	8.67964e-09	-1.80146	-1.29303	2.48353e-06	-1.79982	-1.29418	1.42253e-05	-1.8052	-1.29356
38658359	chr15:38658359:C:T	1.25304e-08	-1.43704	-1.29028	3.86891e-06	-1.35744	-1.29326	1.98885e-05	-1.4721	-1.29154
38658421	chr15:38658421:C:T	3.17443e-08	-1.79776	-3.08617e-10	8.9842e-06	-1.80821	-3.08617e-10	5.18657e-05	-1.80512	-3.08617e-10
38658465	chr15:38658465:T:C	3.45643e-08	-0.448921	-1.26373	1.0892e-05	-0.341426	-1.27422	5.64622e-05	-0.451761	-1.26844
38658705	chr15:38658705:T:C	1.28274e-08	-1.41284	-1.29105	3.96752e-06	-1.33186	-1.29368	2.03277e-05	-1.44962	-1.29217
38658914	chr15:38658914:G:A	6.71412e-08	-1.86077e-10	-1.04867	1.94973e-05	-1.86077e-10	-1.0334	0.000111208	-1.86077e-10	-1.04237
38659321	chr15:38659321:TA:T	5.44139e-08	-1.86077e-10	-1.25885	1.55185e-05	-1.86077e-10	-1.26165	8.93043e-05	-1.86077e-10	-1.26173
38659401	chr15:38659401:A:G	1.35622e-08	-1.501	-1.14718	4.01537e-06	-1.46129	-1.15226	2.10289e-05	-1.56051	-1.14737
38659777	chr15:38659777:T:A	6.46915e-08	-1.86077e-10	-1.08584	1.87679e-05	-1.86077e-10	-1.07153	0.000107042	-1.86077e-10	-1.08056
38660186	chr15:38660186:C:T	6.81046e-08	-1.86077e-10	-1.03443	1.90511e-05	-1.86077e-10	-1.05655	0.000111933	-1.86077e-10	-1.03588
38660225	chr15:38660225:C:T	7.6509e-08	-1.86077e-10	-0.918062	2.12253e-05	-1.86077e-10	-0.948484	0.000122531	-1.86077e-10	-0.945414
38660268	chr15:38660268:A:G	9.69681e-08	-1.86077e-10	-0.681089	2.8563e-05	-1.86077e-10	-0.651567	0.000166538	-1.86077e-10	-0.638552
38660425	chr15:38660425:A:G	5.70226e-08	-1.21202	-3.08617e-10	1.77245e-05	-1.12873	-3.08617e-10	7.77091e-05	-1.4008	-3.08617e-10
38661213	chr15:38661213:C:T	1.00044e-08	-1.78751	-1.16493	2.74908e-06	-1.79616	-1.19625	1.5873e-05	-1.81096	-1.17819
38661601	chr15:38661601:T:C	1.54748e-08	-1.35313	-1.16313	4.80877e-06	-1.28789	-1.14535	2.79017e-05	-1.27439	-1.1507
38661750	chr15:38661750:G:A	1.37269e-08	-1.40364	-1.23248	4.08106e-06	-1.36157	-1.23575	2.1086e-05	-1.47242	-1.23275
38662218	chr15:38662218:T:G	1.67389e-08	-1.31081	-1.12692	5.22873e-06	-1.24261	-1.1069	3.03528e-05	-1.22802	-1.11287
38662299	chr15:38662299:G:A	3.78093e-08	-1.62292	-3.08617e-10	1.04788e-05	-1.65432	-3.08617e-10	5.89699e-05	-1.67675	-3.08617e-10
38662406	chr15:38662406:T:C	5.5621e-08	-1.86077e-10	-1.23691	1.58311e-05	-1.86077e-10	-1.2417	9.21038e-05	-1.86077e-10	-1.23086
38662690	chr15:38662690:G:A	1.24955e-08	-1.81423	-0.915873	3.88972e-06	-1.81358	-0.831761	2.18449e-05	-1.80224	-0.867566
38662881	chr15:38662881:T:G	1.25156e-08	-1.81085	-0.91765	3.89774e-06	-1.80954	-0.833745	2.20077e-05	-1.79292	-0.869468
38662903	chr15:38662903:G:C	8.96797e-09	-1.80571	-1.2561	2.55937e-06	-1.81053	-1.25339	1.46888e-05	-1.81438	-1.25231
38663355	chr15:38663355:A:G	7.46806e-08	-1.86077e-10	-0.942251	2.16396e-05	-1.86077e-10	-0.929155	0.000125683	-1.86077e-10	-0.92001
38663777	chr15:38663777:T:C	1.48258e-08	-1.3991	-1.16	4.59214e-06	-1.33682	-1.14251	2.66684e-05	-1.32339	-1.1469
38663889	chr15:38663889:T:C	8.73865e-09	-1.80357	-1.28415	2.48537e-06	-1.80984	-1.28342	1.4255e-05	-1.81405	-1.28261
38664346	chr15:38664346:G:C	9.30737e-09	-1.79937	-1.2253	2.6512e-06	-1.8062	-1.22247	1.52034e-05	-1.81225	-1.22001
38664570	chr15:38664570:CT:C	1.37436e-08	-1.35448	-1.28041	4.24371e-06	-1.27221	-1.28604	2.16835e-05	-1.39454	-1.28268
38664790	chr15:38664790:G:A	5.27653e-08	-1.86077e-10	-1.28962	1.51132e-05	-1.86077e-10	-1.28811	8.6847e-05	-1.86077e-10	-1.28963
38665724	chr15:38665724:A:G	3.17482e-08	-1.79764	-3.08617e-10	9.01495e-06	-1.80479	-3.08617e-10	5.21727e-05	-1.79922	-3.08617e-10
38665805	chr15:38665805:A:G	6.91653e-08	-1.86077e-10	-1.01897	1.97486e-05	-1.86077e-10	-1.02059	0.000114746	-1.86077e-10	-1.01105
38665937	chr15:38665937:C:T	5.47159e-08	-1.86077e-10	-1.25332	1.5719e-05	-1.86077e-10	-1.24881	9.00223e-05	-1.86077e-10	-1.25372
38666070	chr15:38666070:G:A	5.2561e-08	-1.86077e-10	-1.2935	1.50217e-05	-1.86077e-10	-1.29418	8.65068e-05	-1.86077e-10	-1.29355
38666088	chr15:38666088:T:C	2.53277e-08	-1.64734	-0.376233	8.18518e-06	-1.64536	-0.255989	4.76177e-05	-1.5909	-0.299669
38666670	chr15:38666670:AT:A	5.46086e-08	-1.86077e-10	-1.25528	1.56164e-05	-1.86077e-10	-1.25536	9.02531e-05	-1.86077e-10	-1.25116
38666800	chr15:38666800:T:C	1.5237e-07	-0.22916	-3.08617e-10	4.43534e-05	-0.21149	-3.08617e-10	0.000226794	-0.329735	-3.08617e-10
38667609	chr15:38667609:G:A	5.62376e-08	-1.86077e-10	-1.22588	1.58712e-05	-1.86077e-10	-1.23917	9.1647e-05	-1.86077e-10	-1.23583
38668225	chr15:38668225:C:G	6.17237e-08	-1.86077e-10	-1.1328	1.7439e-05	-1.86077e-10	-1.14497	0.000101519	-1.86077e-10	-1.13353
38668342	chr15:38668342:CATG:C	3.35443e-08	-1.7426	-3.08617e-10	9.45153e-06	-1.7575	-3.08617e-10	5.3635e-05	-1.77157	-3.08617e-10
38668849	chr15:38668849:G:A	5.80735e-08	-1.86077e-10	-1.19376	1.64453e-05	-1.86077e-10	-1.20364	9.57384e-05	-1.86077e-10	-1.19216
38669448	chr15:38669448:G:A	1.7083e-07	-1.86077e-10	-0.114801	4.85602e-05	-1.86077e-10	-0.120876	0.000277832	-1.86077e-10	-0.126757
38669910	chr15:38669910:T:C	2.00075e-08	-1.75289	-0.506472	6.36757e-06	-1.75006	-0.402404	3.65052e-05	-1.716	-0.440316
38670076	chr15:38670076:A:T	2.57725e-07	0.296421	-3.08617e-10	7.76463e-05	0.348485	-3.08617e-10	0.000487878	0.43629	-3.08617e-10
38670388	chr15:38670388:T:C	3.822e-08	-1.61211	-3.08617e-10	1.11788e-05	-1.58966	-3.08617e-10	6.30239e-05	-1.61026	-3.08617e-10
38670411	chr15:38670411:G:A	1.04579e-08	-1.62178	-1.28633	2.99874e-06	-1.62183	-1.28365	1.68863e-05	-1.64296	-1.28432
38670652	chr15:38670652:C:T	4.38166e-08	-1.47546	-3.08617e-10	1.25874e-05	-1.47098	-3.08617e-10	6.84108e-05	-1.52824	-3.08617e-10
38671764	chr15:38671764:A:T	6.01313e-08	-1.86077e-10	-1.15894	1.69819e-05	-1.86077e-10	-1.17153	9.92752e-05	-1.86077e-10	-1.15588
38672374	chr15:38672374:G:A	1.13449e-08	-1.79735	-1.02935	3.2732e-06	-1.78446	-1.03345	1.84081e-05	-1.81518	-1.02581
38672664	chr15:38672664:A:G	1.05355e-07	-1.86077e-10	-0.598138	2.86409e-05	-1.86077e-10	-0.648842	0.000165718	-1.86077e-10	-0.64349
38673199	chr15:38673199:G:C	1.03765e-08	-1.76165	-1.15428	3.01274e-06	-1.76153	-1.1393	1.78218e-05	-1.72877	-1.14459
38673345	chr15:38673345:TAA:T	1.23989e-08	-1.73265	-1.00522	3.60646e-06	-1.70904	-1.01191	1.98062e-05	-1.75907	-1.00871
38673436	chr15:38673436:G:A	1.02579e-08	-1.76432	-1.1631	2.97779e-06	-1.76406	-1.14844	1.76107e-05	-1.73204	-1.15323
38673703	chr15:38673703:C:T	6.80556e-08	-1.86077e-10	-1.03515	1.9193e-05	-1.86077e-10	-1.04914	0.00011268	-1.86077e-10	-1.02923
38673726	chr15:38673726:A:G	1.72808e-07	-1.86077e-10	-0.103287	5.10256e-05	-1.86077e-10	-0.0713507	0.000295095	-1.86077e-10	-0.0664791
38673739	chr15:38673739:G:A	3.35559e-08	-1.74226	-3.08617e-10	9.45252e-06	-1.7574	-3.08617e-10	5.36467e-05	-1.77136	-3.08617e-10
38673981	chr15:38673981:AT:A	9.02021e-09	-1.80562	-1.25038	2.63963e-06	-1.7953	-1.23774	1.49144e-05	-1.80747	-1.24398
38674185	chr15:38674185:C:T	1.13581e-08	-1.76583	-1.05971	3.31419e-06	-1.76519	-1.04028	1.95742e-05	-1.73395	-1.04562
38674454	chr15:38674454:A:G	8.86866e-09	-1.80382	-1.26913	2.53314e-06	-1.80946	-1.26476	1.54409e-05	-1.753	-1.26376
38674921	chr15:38674921:G:A	1.08569e-08	-1.81123	-1.05944	3.11798e-06	-1.80465	-1.06185	1.79582e-05	-1.81024	-1.05548
38675191	chr15:38675191:C:T	8.75567e-09	-1.80715	-1.27861	2.55455e-06	-1.7967	-1.2691	1.44478e-05	-1.80862	-1.27461
38675381	chr15:38675381:G:A	5.34647e-08	-1.86077e-10	-1.27645	1.53296e-05	-1.86077e-10	-1.27389	8.83341e-05	-1.86077e-10	-1.27265
38675437	chr15:38675437:GTC:G	5.25187e-08	-1.86077e-10	-1.2943	1.50241e-05	-1.86077e-10	-1.29402	8.65382e-05	-1.86077e-10	-1.29319
38675536	chr15:38675536:T:C	5.31463e-08	-1.86077e-10	-1.28242	1.52194e-05	-1.86077e-10	-1.2811	8.78458e-05	-1.86077e-10	-1.27819
38675867	chr15:38675867:C:T	5.30199e-08	-1.86077e-10	-1.2848	1.52128e-05	-1.86077e-10	-1.28154	8.73629e-05	-1.86077e-10	-1.2837
38676021	chr15:38676021:A:G	1.85331e-08	-1.7248	-0.611113	5.43239e-06	-1.704	-0.6073	2.89706e-05	-1.789	-0.598489
38676858	chr15:38676858:A:C	8.95538e-09	-1.80874	-1.25448	2.58214e-06	-1.81323	-1.24183	1.48312e-05	-1.80755	-1.24949
38677513	chr15:38677513:G:C	1.75325e-08	-1.78407	-0.607342	5.52636e-06	-1.77898	-0.515168	3.15871e-05	-1.75354	-0.547491
38677992	chr15:38677992:T:C	1.22622e-07	-1.86077e-10	-0.44636	3.35636e-05	-1.86077e-10	-0.490237	0.000195102	-1.86077e-10	-0.480253
38678527	chr15:38678527:C:A	1.02488e-08	-1.66399	-1.26432	3.01915e-06	-1.63057	-1.26814	1.61829e-05	-1.70151	-1.26832
38678704	chr15:38678704:G:A	1.1312e-07	-1.86077e-10	-0.527021	3.37511e-05	-1.86077e-10	-0.484666	0.000192585	-1.86077e-10	-0.493236
38679547	chr15:38679547:A:G	8.67515e-09	-1.808	-1.28701	2.45539e-06	-1.8127	-1.29269	1.42765e-05	-1.80617	-1.28899
38679906	chr15:38679906:G:A	6.41099e-08	-1.86077e-10	-1.09487	1.82288e-05	-1.86077e-10	-1.10067	0.000106824	-1.86077e-10	-1.08259
38679976	chr15:38679976:A:G	8.88108e-09	-1.77686	-1.29469	2.58763e-06	-1.75827	-1.29467	1.43679e-05	-1.79407	-1.29471
38680916	chr15:38680916:G:A	2.69851e-07	-1.86077e-10	0.3424	8.23898e-05	-1.86077e-10	0.407783	0.000461348	-1.86077e-10	0.380377
38680927	chr15:38680927:T:C	1.06208e-07	-1.86077e-10	-0.590074	2.93838e-05	-1.86077e-10	-0.623234	0.000175834	-1.86077e-10	-0.584237
38681483	chr15:38681483:G:C	1.33505e-08	-1.42482	-1.2391	3.96357e-06	-1.36773	-1.2588	2.45297e-05	-1.30728	-1.24661
38681592	chr15:38681592:G:A	9.51191e-09	-1.76903	-1.2339	2.78189e-06	-1.74754	-1.233	1.54321e-05	-1.78733	-1.22999
38681650	chr15:38681650:G:A	1.38955e-08	-1.33113	-1.29277	3.92579e-06	-1.3433	-1.29281	2.25487e-05	-1.34438	-1.29372
38681740	chr15:38681740:C:T	1.69663e-07	-1.86077e-10	-0.121654	4.51613e-05	-1.86077e-10	-0.193439	0.000263283	-1.86077e-10	-0.180545
38681794	chr15:38681794:T:C	5.27007e-08	-1.86077e-10	-1.29084	1.50635e-05	-1.86077e-10	-1.2914	8.67164e-05	-1.86077e-10	-1.29113
38682164	chr15:38682164:T:C	3.30211e-08	-1.75832	-3.08617e-10	9.37459e-06	-1.76568	-3.08617e-10	5.49551e-05	-1.74726	-3.08617e-10
38682255	chr15:38682255:G:T	1.10616e-08	-1.74263	-1.10937	3.04762e-06	-1.74651	-1.14281	1.87339e-05	-1.69451	-1.12893
38682306	chr15:38682306:G:GT	5.59313e-08	-1.86077e-10	-1.23135	1.593e-05	-1.86077e-10	-1.23547	9.23161e-05	-1.86077e-10	-1.22856
38682347	chr15:38682347:A:C	3.55108e-08	-1.47681	-0.208824	1.08144e-05	-1.47367	-0.14913	7.40888e-05	-1.27893	-0.169582
38682775	chr15:38682775:G:A	6.99625e-08	-1.86077e-10	-1.00751	1.96537e-05	-1.86077e-10	-1.02541	0.000115253	-1.86077e-10	-1.00664
38683150	chr15:38683150:A:T	6.66567e-08	-1.86077e-10	-1.05591	1.89784e-05	-1.86077e-10	-1.06038	0.000110425	-1.86077e-10	-1.04944
38683278	chr15:38683278:C:T	1.04206e-08	-1.71862	-1.19306	3.04524e-06	-1.71421	-1.17588	1.96366e-05	-1.59128	-1.1851
38683326	chr15:38683326:G:A	6.38993e-08	-1.86077e-10	-1.09816	1.81994e-05	-1.86077e-10	-1.10229	0.000105765	-1.86077e-10	-1.09255
38683610	chr15:38683610:C:T	5.33515e-08	-1.86077e-10	-1.27857	1.52289e-05	-1.86077e-10	-1.28048	8.78861e-05	-1.86077e-10	-1.27773
38683857	chr15:38683857:CTT:C	5.30646e-08	-1.86077e-10	-1.28396	1.51301e-05	-1.86077e-10	-1.28699	8.71889e-05	-1.86077e-10	-1.2857
38684094	chr15:38684094:C:T	5.76928e-08	-1.86077e-10	-1.20034	1.6469e-05	-1.86077e-10	-1.2022	9.49656e-05	-1.86077e-10	-1.20026
38684354	chr15:38684354:C:A	5.26055e-08	-1.86077e-10	-1.29265	1.50319e-05	-1.86077e-10	-1.2935	8.65879e-05	-1.86077e-10	-1.29262
38684612	chr15:38684612:G:A	5.55746e-08	-1.86077e-10	-1.23775	1.57424e-05	-1.86077e-10	-1.24732	9.15042e-05	-1.86077e-10	-1.23739
38684659	chr15:38684659:T:C	1.40665e-08	-1.3887	-1.22297	4.3157e-06	-1.3489	-1.19252	2.75181e-05	-1.23474	-1.20419
38684726	chr15:38684726:A:G	1.44041e-08	-1.29684	-1.29112	4.37488e-06	-1.24715	-1.28065	2.84403e-05	-1.12012	-1.28585
38686088	chr15:38686088:C:T	3.98341e-08	-1.57075	-3.08617e-10	1.14915e-05	-1.56207	-3.08617e-10	6.69494e-05	-1.54984	-3.08617e-10
38686479	chr15:38686479:T:C	5.26711e-08	-1.86077e-10	-1.2914	1.50789e-05	-1.86077e-10	-1.29038	8.66799e-05	-1.86077e-10	-1.29155
38686807	chr15:38686807:AC:A	1.30081e-07	-1.86077e-10	-0.387311	3.82724e-05	-1.86077e-10	-0.35895	0.00021454	-1.86077e-10	-0.385279
38687341	chr15:38687341:T:G	3.63844e-08	-1.66133	-3.08617e-10	1.02177e-05	-1.67955	-3.08617e-10	6.07472e-05	-1.64705	-3.08617e-10
38687732	chr15:38687732:T:C	5.29659e-08	-1.86077e-10	-1.28582	1.51058e-05	-1.86077e-10	-1.2886	8.72225e-05	-1.86077e-10	-1.28531
38688054	chr15:38688054:A:T	5.25832e-08	-1.86077e-10	-1.29307	1.5026e-05	-1.86077e-10	-1.2939	8.64991e-05	-1.86077e-10	-1.29364
38688124	chr15:38688124:T:C	5.35823e-08	-1.86077e-10	-1.27425	1.52572e-05	-1.86077e-10	-1.27862	8.82594e-05	-1.86077e-10	-1.27349
38688216	chr15:38688216:C:T	5.82541e-08	-1.86077e-10	-1.19066	1.65816e-05	-1.86077e-10	-1.19539	9.59225e-05	-1.86077e-10	-1.19023
38688691	chr15:38688691:A:G	5.59236e-08	-1.86077e-10	-1.23148	1.5868e-05	-1.86077e-10	-1.23938	9.21729e-05	-1.86077e-10	-1.23011
38688986	chr15:38688986:C:T	1.5542e-07	-1.86077e-10	-0.20934	4.15304e-05	-1.86077e-10	-0.277254	0.000241874	-1.86077e-10	-0.265358
38689133	chr15:38689133:C:T	5.30694e-08	-1.86077e-10	-1.28387	1.51186e-05	-1.86077e-10	-1.28775	8.7082e-05	-1.86077e-10	-1.28692
38689733	chr15:38689733:C:A	1.1639e-07	-1.86077e-10	-0.498521	3.41362e-05	-1.86077e-10	-0.473321	0.000191217	-1.86077e-10	-0.500368
38689913	chr15:38689913:C:T	1.62199e-08	-1.22606	-1.24318	4.58006e-06	-1.2394	-1.24256	2.92746e-05	-1.14155	-1.2355
38690205	chr15:38690205:T:C	7.69282e-08	-1.86077e-10	-0.912598	2.15486e-05	-1.86077e-10	-0.933366	0.000126517	-1.86077e-10	-0.913399
38690378	chr15:38690378:T:C	1.28131e-07	-1.86077e-10	-0.402421	3.44636e-05	-1.86077e-10	-0.463777	0.000200248	-1.86077e-10	-0.454219
38690624	chr15:38690624:C:CT	2.31493e-08	-1.36118	-0.752323	7.17466e-06	-1.29369	-0.739438	3.33342e-05	-1.50785	-0.739337
38690697	chr15:38690697:A:G	8.93561e-09	-1.77445	-1.29097	2.53272e-06	-1.77974	-1.29465	1.4332e-05	-1.79782	-1.29346
38690900	chr15:38690900:ACT:A	1.02693e-07	-1.86077e-10	-0.623722	2.78842e-05	-1.86077e-10	-0.67562	0.000162104	-1.86077e-10	-0.665535
38690932	chr15:38690932:C:G	1.14237e-08	-1.55892	-1.26086	3.45882e-06	-1.52382	-1.23893	2.0467e-05	-1.47853	-1.25643
38690973	chr15:38690973:T:C	7.63413e-08	-1.86077e-10	-0.920257	2.15535e-05	-1.86077e-10	-0.933141	0.000123943	-1.86077e-10	-0.933951
38691086	chr15:38691086:G:A	5.80038e-08	-1.86077e-10	-1.19496	1.63933e-05	-1.86077e-10	-1.20681	9.44755e-05	-1.86077e-10	-1.20543
38691107	chr15:38691107:T:C	6.14241e-08	-1.86077e-10	-1.13767	1.73818e-05	-1.86077e-10	-1.14826	0.000101426	-1.86077e-10	-1.13444
38691443	chr15:38691443:T:A	1.02997e-07	-1.86077e-10	-0.62077	3.01781e-05	-1.86077e-10	-0.596561	0.000169182	-1.86077e-10	-0.622802
38692455	chr15:38692455:A:G	5.30985e-08	-1.86077e-10	-1.28332	1.51376e-05	-1.86077e-10	-1.2865	8.74236e-05	-1.86077e-10	-1.28301
38692803	chr15:38692803:T:C	5.52661e-08	-1.86077e-10	-1.24331	1.59363e-05	-1.86077e-10	-1.23508	9.06981e-05	-1.86077e-10	-1.24624
38693178	chr15:38693178:T:A	1.82803e-08	-1.27098	-1.07867	5.76866e-06	-1.2284	-1.02284	3.42362e-05	-1.15616	-1.06434
38693312	chr15:38693312:A:C	2.79407e-08	-0.947507	-0.977881	8.96923e-06	-0.866446	-0.943433	3.50024e-05	-1.24453	-0.953824
38693437	chr15:38693437:C:G	4.48367e-08	-0.960015	-0.492429	1.4801e-05	-0.881696	-0.427287	5.67028e-05	-1.26169	-0.45426
38693868	chr15:38693868:C:A	4.8752e-08	-0.995145	-0.37358	1.60614e-05	-0.919287	-0.307971	6.19608e-05	-1.29066	-0.336616
38693929	chr15:38693929:C:T	4.58185e-08	-0.91784	-0.512943	1.50805e-05	-0.838294	-0.451985	5.73201e-05	-1.22819	-0.476938
38694167	chr15:38694167:G:T	1.33493e-08	-1.65773	-1.00628	4.03786e-06	-1.61998	-0.987982	2.20795e-05	-1.66848	-0.990652
38694404	chr15:38694404:T:C	5.55807e-08	-1.86077e-10	-1.23763	1.57977e-05	-1.86077e-10	-1.24382	9.11683e-05	-1.86077e-10	-1.24107
38694588	chr15:38694588:T:C	2.115e-08	-0.928438	-1.27539	6.21698e-06	-0.903111	-1.27328	3.90896e-05	-0.812786	-1.27513
38694884	chr15:38694884:A:G	3.94328e-07	-1.86077e-10	0.721711	0.000118695	-1.86077e-10	0.772881	0.000655492	-1.86077e-10	0.731611
38694951	chr15:38694951:A:G	3.05604e-08	-0.567433	-1.26833	9.7319e-06	-0.470473	-1.2578	3.5086e-05	-0.935309	-1.26066
38695118	chr15:38695118:AAGGATTCT:A	3.03304e-07	-1.86077e-10	0.459265	9.07619e-05	-1.86077e-10	0.504561	0.000498901	-1.86077e-10	0.458633
38695179	chr15:38695179:G:A	9.96166e-09	-1.79482	-1.1619	2.87895e-06	-1.79702	-1.14923	1.61492e-05	-1.81517	-1.15673
38695269	chr15:38695269:A:T	4.68407e-08	-0.730795	-0.677923	1.54556e-05	-0.640591	-0.625114	5.67502e-05	-1.07065	-0.644469
38695896	chr15:38695896:G:T	1.45941e-08	-1.57247	-1.00238	4.45842e-06	-1.52338	-0.985507	2.42298e-05	-1.58137	-0.984817
38695906	chr15:38695906:C:A	1.44887e-08	-1.55128	-1.03082	4.43238e-06	-1.49992	-1.01482	2.40272e-05	-1.56035	-1.01424
38696077	chr15:38696077:C:T	3.49962e-08	-1.70023	-3.08617e-10	1.01738e-05	-1.68386	-3.08617e-10	5.65996e-05	-1.71777	-3.08617e-10
38696078	chr15:38696078:A:G	1.70492e-08	-1.79293	-0.626438	5.13382e-06	-1.78458	-0.583251	2.83371e-05	-1.81443	-0.595178
38696147	chr15:38696147:C:T	3.16275e-08	-1.80144	-3.08617e-10	8.98896e-06	-1.80768	-3.08617e-10	5.23316e-05	-1.79618	-3.08617e-10
38696282	chr15:38696282:C:T	5.3191e-08	-1.86077e-10	-1.28158	1.51497e-05	-1.86077e-10	-1.2857	8.75371e-05	-1.86077e-10	-1.28171
38696283	chr15:38696283:A:G	1.77174e-08	-1.68134	-0.69958	5.26054e-06	-1.65714	-0.686303	2.75412e-05	-1.75299	-0.685105
38696559	chr15:38696559:T:A	1.55884e-08	-1.57511	-0.933831	4.77794e-06	-1.52576	-0.913911	2.59238e-05	-1.58361	-0.915
38696774	chr15:38696774:G:A	3.11961e-08	-1.81518	-3.08617e-10	8.92747e-06	-1.81455	-3.08617e-10	5.13569e-05	-1.81498	-3.08617e-10
38696920	chr15:38696920:C:A	1.50635e-08	-1.57547	-0.967725	4.61143e-06	-1.52661	-0.948528	2.5054e-05	-1.58352	-0.949216
38697049	chr15:38697049:C:T	5.79026e-08	-1.86077e-10	-1.19671	1.64538e-05	-1.86077e-10	-1.20312	9.52845e-05	-1.86077e-10	-1.19691
38697404	chr15:38697404:T:C	1.29221e-08	-1.63439	-1.06214	3.95177e-06	-1.58606	-1.04346	2.13714e-05	-1.64687	-1.04485
38697456	chr15:38697456:G:A	1.28081e-08	-1.58834	-1.11705	3.92246e-06	-1.53482	-1.10214	2.11009e-05	-1.60241	-1.10205
38697473	chr15:38697473:G:A	1.36719e-08	-1.5471	-1.09303	4.21575e-06	-1.48895	-1.0759	2.25333e-05	-1.56199	-1.07679
38697569	chr15:38697569:G:A	9.68042e-09	-1.73057	-1.25479	2.88195e-06	-1.69485	-1.25036	1.5903e-05	-1.73509	-1.25218
38697617	chr15:38697617:G:A	6.25578e-08	-1.86077e-10	-1.11938	1.80646e-05	-1.86077e-10	-1.10973	0.000104108	-1.86077e-10	-1.10834
38697718	chr15:38697718:C:G	1.39925e-08	-1.47489	-1.14206	4.35815e-06	-1.43975	-1.09188	2.58129e-05	-1.37553	-1.12737
38697735	chr15:38697735:G:A	1.92924e-07	-1.86077e-10	0.00682623	5.46603e-05	-1.86077e-10	-0.00254133	0.000325212	-1.86077e-10	0.0307007
38697762	chr15:38697762:C:A	3.47484e-08	-1.70734	-3.08617e-10	1.01023e-05	-1.69092	-3.08617e-10	5.6239e-05	-1.72416	-3.08617e-10
38697868	chr15:38697868:T:A	1.28719e-08	-1.66647	-1.03396	3.83485e-06	-1.64558	-1.01397	2.38582e-05	-1.5632	-1.01845
38698039	chr15:38698039:A:G	3.12642e-08	-1.813	-3.08617e-10	8.96801e-06	-1.81001	-3.08617e-10	5.22922e-05	-1.79693	-3.08617e-10
38698568	chr15:38698568:T:C	2.14517e-08	-1.07043	-1.11924	6.65402e-06	-1.02359	-1.08487	4.18237e-05	-0.923141	-1.09717
38698602	chr15:38698602:T:G	9.82042e-09	-1.75477	-1.21623	2.89782e-06	-1.73636	-1.20336	1.56673e-05	-1.79775	-1.20445
38698703	chr15:38698703:C:T	5.76198e-08	-1.86077e-10	-1.20161	1.63893e-05	-1.86077e-10	-1.20705	9.38272e-05	-1.86077e-10	-1.21232
38698963	chr15:38698963:C:T	1.17468e-08	-1.61172	-1.18017	3.45111e-06	-1.59186	-1.17313	2.10967e-05	-1.54089	-1.16377
38699058	chr15:38699058:C:T	1.68977e-08	-1.21719	-1.2111	4.80075e-06	-1.2214	-1.21351	2.90561e-05	-1.17429	-1.21026
38699235	chr15:38699235:G:C	2.88817e-08	-1.6336	-0.258667	8.65059e-06	-1.62111	-0.224944	5.48134e-05	-1.52764	-0.222206
38699319	chr15:38699319:A:G	1.18577e-08	-1.71205	-1.07044	3.36536e-06	-1.6798	-1.11035	1.89881e-05	-1.72378	-1.08618
38699393	chr15:38699393:A:C	5.71516e-08	-1.20976	-3.08617e-10	1.52297e-05	-1.28043	-3.08617e-10	0.000114134	-1.0164	-3.08617e-10
38699903	chr15:38699903:T:A	3.23572e-08	-1.63301	-0.14562	9.80986e-06	-1.61498	-0.105313	6.17393e-05	-1.52423	-0.106622
38700346	chr15:38700346:A:G	1.38885e-08	-1.7819	-0.842513	3.95061e-06	-1.75885	-0.870957	2.25672e-05	-1.78567	-0.851612
38700692	chr15:38700692:G:A	1.4422e-08	-1.67656	-0.910155	4.20583e-06	-1.63414	-0.933064	2.3375e-05	-1.68469	-0.917423
38700886	chr15:38700886:T:G	3.12214e-08	-1.81437	-3.08617e-10	8.92238e-06	-1.81512	-3.08617e-10	5.36946e-05	-1.77046	-3.08617e-10
38701272	chr15:38701272:A:G	5.97645e-08	-1.16506	-3.08617e-10	1.84461e-05	-1.08883	-3.08617e-10	8.11317e-05	-1.3577	-3.08617e-10
38701347	chr15:38701347:A:G	2.5138e-07	-1.86077e-10	0.271494	7.47723e-05	-1.86077e-10	0.310768	0.000437102	-1.86077e-10	0.326392
38701432	chr15:38701432:G:A	5.95587e-08	-1.86077e-10	-1.16851	1.70274e-05	-1.86077e-10	-1.16886	9.76531e-05	-1.86077e-10	-1.17235
38701468	chr15:38701468:G:T	5.78755e-08	-1.86077e-10	-1.19718	1.63834e-05	-1.86077e-10	-1.20741	9.528e-05	-1.86077e-10	-1.19696
38702147	chr15:38702147:G:A	3.1773e-08	-1.79686	-3.08617e-10	9.03922e-06	-1.80211	-3.08617e-10	5.1691e-05	-1.80849	-3.08617e-10
38702192	chr15:38702192:T:C	1.05167e-07	-1.86077e-10	-0.599923	2.97659e-05	-1.86077e-10	-0.610317	0.000174955	-1.86077e-10	-0.589248
38702412	chr15:38702412:G:T	2.0504e-07	-1.86077e-10	0.0677324	6.05238e-05	-1.86077e-10	0.0993581	0.000336277	-1.86077e-10	0.0641592
38703049	chr15:38703049:T:A	1.13422e-08	-1.63784	-1.1891	3.49687e-06	-1.61319	-1.13862	2.04391e-05	-1.56448	-1.17184
38703140	chr15:38703140:T:A	7.0673e-08	-1.86077e-10	-0.997407	2.05016e-05	-1.86077e-10	-0.983176	0.000118163	-1.86077e-10	-0.981708
38703290	chr15:38703290:A:G	1.17374e-08	-1.75386	-1.03883	3.39233e-06	-1.72281	-1.05936	1.90951e-05	-1.7572	-1.04714
38703370	chr15:38703370:A:G	1.12355e-07	-1.86077e-10	-0.533803	3.25732e-05	-1.86077e-10	-0.52019	0.000186213	-1.86077e-10	-0.526883
38703430	chr15:38703430:C:T	1.08596e-07	-1.86077e-10	-0.567833	3.07198e-05	-1.86077e-10	-0.578773	0.000180616	-1.86077e-10	-0.557404
38703629	chr15:38703629:C:T	1.27685e-08	-1.41992	-1.28857	3.69029e-06	-1.41508	-1.28289	1.94409e-05	-1.49958	-1.28682
38703951	chr15:38703951:A:T	5.74322e-08	-1.86077e-10	-1.20487	1.62688e-05	-1.86077e-10	-1.21443	9.4554e-05	-1.86077e-10	-1.2046
38703956	chr15:38703956:T:C	5.73556e-08	-1.86077e-10	-1.2062	1.62507e-05	-1.86077e-10	-1.21555	9.44476e-05	-1.86077e-10	-1.20573
38703968	chr15:38703968:C:T	6.20309e-08	-1.86077e-10	-1.12784	1.77851e-05	-1.86077e-10	-1.12532	0.000102061	-1.86077e-10	-1.1282
38704280	chr15:38704280:T:C	5.73365e-08	-1.86077e-10	-1.20653	1.62433e-05	-1.86077e-10	-1.216	9.43974e-05	-1.86077e-10	-1.20626
38704390	chr15:38704390:T:A	2.27335e-06	2.47354	-3.08617e-10	0.00103544	2.9389	-3.08617e-10	0.00204796	1.87082	-3.08617e-10
38704780	chr15:38704780:A:C	1.0254e-08	-1.74733	-1.18048	2.96407e-06	-1.71699	-1.20012	1.65676e-05	-1.75494	-1.19139
38704781	chr15:38704781:T:G	2.05196e-07	-1.86077e-10	0.0684972	5.79616e-05	-1.86077e-10	0.0561015	0.000339527	-1.86077e-10	0.0737772
38705481	chr15:38705481:A:G	2.84102e-07	-1.86077e-10	0.393863	8.43795e-05	-1.86077e-10	0.431645	0.000465918	-1.86077e-10	0.390235
38705582	chr15:38705582:A:G	1.18794e-08	-1.75878	-1.02188	3.55849e-06	-1.74336	-0.990985	1.92674e-05	-1.80084	-0.994522
38705872	chr15:38705872:G:C	5.87975e-08	-1.86077e-10	-1.18137	1.66355e-05	-1.86077e-10	-1.19214	9.681e-05	-1.86077e-10	-1.18102
38706194	chr15:38706194:G:A	1.00155e-08	-1.67259	-1.27875	2.96352e-06	-1.63337	-1.28393	1.62398e-05	-1.6838	-1.28251
38706434	chr15:38706434:G:A	1.10682e-08	-1.60872	-1.24268	3.37928e-06	-1.58013	-1.20589	1.99625e-05	-1.52928	-1.23064
38706547	chr15:38706547:TATA:T	1.00258e-08	-1.68312	-1.26719	2.95628e-06	-1.64556	-1.27418	1.624e-05	-1.69406	-1.27224
38706575	chr15:38706575:T:C	5.67024e-08	-1.86077e-10	-1.21765	1.62e-05	-1.86077e-10	-1.21867	9.3078e-05	-1.86077e-10	-1.22034
38706619	chr15:38706619:ATTG:A	1.41207e-07	-1.86077e-10	-0.305241	4.0125e-05	-1.86077e-10	-0.311678	0.000234729	-1.86077e-10	-0.295343
38706775	chr15:38706775:A:G	6.64594e-08	-1.86077e-10	-1.05888	1.89304e-05	-1.86077e-10	-1.06291	0.000108872	-1.86077e-10	-1.0636
38706847	chr15:38706847:G:A	1.84002e-08	-1.55581	-0.787295	5.8902e-06	-1.52576	-0.704632	3.36566e-05	-1.46974	-0.767828
38706849	chr15:38706849:G:C	2.50515e-07	-1.86077e-10	0.268048	7.53573e-05	-1.86077e-10	0.318561	0.000438014	-1.86077e-10	0.328477
38707090	chr15:38707090:A:AG	1.02994e-08	-1.74847	-1.17492	2.89026e-06	-1.76031	-1.18202	1.64181e-05	-1.76462	-1.19077
38707130	chr15:38707130:G:C	1.51326e-08	-1.60713	-0.93149	4.77346e-06	-1.57938	-0.861225	2.6958e-05	-1.54271	-0.916786
38707153	chr15:38707153:G:C	1.75112e-08	-1.6206	-0.772032	5.61879e-06	-1.59237	-0.685195	3.13624e-05	-1.55713	-0.751032
38707193	chr15:38707193:G:C	8.70399e-09	-1.80404	-1.28765	2.5069e-06	-1.79252	-1.29211	1.42185e-05	-1.80838	-1.29085
38707443	chr15:38707443:G:A	1.58334e-08	-1.81263	-0.680714	4.52331e-06	-1.80837	-0.686065	2.56937e-05	-1.81166	-0.695871
38707544	chr15:38707544:G:T	9.03941e-09	-1.80021	-1.25367	2.6957e-06	-1.79122	-1.2208	1.54146e-05	-1.77417	-1.24429
38707636	chr15:38707636:C:G	9.49335e-08	-1.86077e-10	-0.702294	2.82607e-05	-1.86077e-10	-0.662206	0.000159052	-1.86077e-10	-0.684543
38707855	chr15:38707855:T:C	9.16278e-09	-1.80317	-1.23715	2.69865e-06	-1.80488	-1.20605	1.54358e-05	-1.7982	-1.21888
38708910	chr15:38708910:A:G	1.61752e-08	-1.7446	-0.727393	4.94023e-06	-1.74937	-0.656895	2.8037e-05	-1.73365	-0.686597
38709114	chr15:38709114:T:C	9.8414e-09	-1.68837	-1.2805	2.88946e-06	-1.65255	-1.29006	1.63632e-05	-1.67554	-1.2832
38709153	chr15:38709153:T:C	6.74185e-08	-1.86077e-10	-1.04455	1.89989e-05	-1.86077e-10	-1.0593	0.000110217	-1.86077e-10	-1.05132
38709158	chr15:38709158:T:A	5.26626e-08	-1.86077e-10	-1.29157	1.5099e-05	-1.86077e-10	-1.28905	8.67709e-05	-1.86077e-10	-1.2905
38709342	chr15:38709342:C:T	5.26987e-08	-1.86077e-10	-1.29088	1.50413e-05	-1.86077e-10	-1.29288	8.66464e-05	-1.86077e-10	-1.29194
38709417	chr15:38709417:G:A	6.17281e-08	-1.86077e-10	-1.13273	1.79989e-05	-1.86077e-10	-1.11337	0.000103307	-1.86077e-10	-1.11607
38709909	chr15:38709909:C:T	6.37187e-08	-1.86077e-10	-1.10099	1.80713e-05	-1.86077e-10	-1.10935	0.000105981	-1.86077e-10	-1.09052
38709952	chr15:38709952:G:A	5.2776e-08	-1.86077e-10	-1.28941	1.50592e-05	-1.86077e-10	-1.29169	8.67604e-05	-1.86077e-10	-1.29063
38709973	chr15:38709973:G:C	1.76143e-08	-1.125	-1.26176	4.90692e-06	-1.16788	-1.24516	3.1952e-05	-1.03489	-1.25465
38710000	chr15:38710000:A:G	9.82516e-09	-1.7419	-1.22862	2.81991e-06	-1.70873	-1.25824	1.62624e-05	-1.72734	-1.23758
38710088	chr15:38710088:T:G	1.78928e-08	-1.80226	-0.568814	5.11205e-06	-1.79519	-0.576893	2.96742e-05	-1.78989	-0.573601
38710189	chr15:38710189:T:A	3.15778e-08	-1.80302	-3.08617e-10	8.98333e-06	-1.80831	-3.08617e-10	5.22124e-05	-1.79846	-3.08617e-10
38710230	chr15:38710230:C:A	7.95815e-08	-1.86077e-10	-0.87869	2.22375e-05	-1.86077e-10	-0.901901	0.000132223	-1.86077e-10	-0.869282
38710556	chr15:38710556:G:A	1.52595e-07	-1.86077e-10	-0.227683	4.22052e-05	-1.86077e-10	-0.261136	0.000248064	-1.86077e-10	-0.240089
38710603	chr15:38710603:C:A	5.7176e-08	-1.20934	-3.08617e-10	1.81521e-05	-1.10489	-3.08617e-10	7.82507e-05	-1.39386	-3.08617e-10
38710826	chr15:38710826:C:T	8.42696e-08	-1.86077e-10	-0.82145	2.33454e-05	-1.86077e-10	-0.853278	0.000136813	-1.86077e-10	-0.835161
38711006	chr15:38711006:C:T	1.57076e-08	-1.57497	-0.92636	4.44061e-06	-1.52943	-0.983453	2.66373e-05	-1.53596	-0.935507
38711562	chr15:38711562:C:T	8.94437e-09	-1.79919	-1.26526	2.653e-06	-1.78971	-1.23828	1.55793e-05	-1.75047	-1.25736
38711996	chr15:38711996:T:C	6.62225e-08	-1.86077e-10	-1.06245	1.86791e-05	-1.86077e-10	-1.07627	0.000108648	-1.86077e-10	-1.06566
38712205	chr15:38712205:C:T	1.45672e-08	-1.44331	-1.13339	4.08587e-06	-1.42398	-1.17216	2.65708e-05	-1.32411	-1.14985
38712323	chr15:38712323:G:A	1.46348e-07	-1.86077e-10	-0.269484	4.04771e-05	-1.86077e-10	-0.302943	0.000238213	-1.86077e-10	-0.280608
38712661	chr15:38712661:T:G	5.7814e-08	-1.86077e-10	-1.19824	1.63071e-05	-1.86077e-10	-1.21208	9.4066e-05	-1.86077e-10	-1.20978
38712665	chr15:38712665:A:C	9.31304e-09	-1.81034	-1.21372	2.76987e-06	-1.81405	-1.17083	1.5524e-05	-1.81147	-1.19992
38712736	chr15:38712736:G:T	1.69571e-08	-1.5359	-0.888884	4.97199e-06	-1.51848	-0.881375	2.76884e-05	-1.53246	-0.900299
38712923	chr15:38712923:G:A	6.60434e-08	-1.86077e-10	-1.06516	1.86286e-05	-1.86077e-10	-1.07898	0.000108351	-1.86077e-10	-1.0684
38712941	chr15:38712941:G:C	2.49085e-08	-1.78024	-0.260023	7.12489e-06	-1.7708	-0.26928	4.14106e-05	-1.76318	-0.267054
38713420	chr15:38713420:C:T	1.42189e-08	-1.51475	-1.08615	4.1383e-06	-1.50018	-1.08322	2.31448e-05	-1.51417	-1.09783
38713580	chr15:38713580:G:A	9.92369e-09	-1.76925	-1.1913	2.83445e-06	-1.75584	-1.206	1.58775e-05	-1.78222	-1.20666
38713597	chr15:38713597:C:T	9.77712e-09	-1.77839	-1.19703	2.79062e-06	-1.76626	-1.21116	1.56749e-05	-1.78984	-1.21188
38713697	chr15:38713697:C:T	1.23894e-08	-1.54136	-1.19727	3.4492e-06	-1.55464	-1.21089	1.82824e-05	-1.63863	-1.20921
38713887	chr15:38713887:T:C	6.00806e-08	-1.12729	-0.0324904	1.69128e-05	-1.18904	0.0134337	0.000108734	-1.04744	-0.0174333
38713920	chr15:38713920:T:G	5.37358e-08	-1.86077e-10	-1.27139	1.53769e-05	-1.86077e-10	-1.27082	8.90711e-05	-1.86077e-10	-1.26434
38713955	chr15:38713955:C:T	3.84483e-08	-1.60616	-3.08617e-10	1.09892e-05	-1.60677	-3.08617e-10	6.50875e-05	-1.57804	-3.08617e-10
38714062	chr15:38714062:G:A	6.04422e-08	-1.86077e-10	-1.15378	1.70404e-05	-1.86077e-10	-1.16809	9.81246e-05	-1.86077e-10	-1.16754
38714322	chr15:38714322:T:TCTC	1.01779e-07	-1.86077e-10	-0.632663	2.80425e-05	-1.86077e-10	-0.669959	0.000164966	-1.86077e-10	-0.648039
38714430	chr15:38714430:CAG:C	4.07399e-08	-1.54826	-3.08617e-10	1.1672e-05	-1.54649	-3.08617e-10	6.39191e-05	-1.59616	-3.08617e-10
38714469	chr15:38714469:A:G	1.59894e-07	-1.86077e-10	-0.180958	4.43007e-05	-1.86077e-10	-0.212678	0.000265054	-1.86077e-10	-0.173842
38714726	chr15:38714726:AAC:A	1.71295e-08	-1.80508	-0.609586	4.72932e-06	-1.81204	-0.637862	2.75531e-05	-1.81436	-0.623304
38714732	chr15:38714732:G:A	1.37121e-08	-1.67154	-0.965651	3.84323e-06	-1.6384	-1.01897	2.31663e-05	-1.63767	-0.973404
38714969	chr15:38714969:C:T	1.41357e-08	-1.53809	-1.06867	4.11042e-06	-1.52487	-1.06528	2.29848e-05	-1.53845	-1.08049
38715012	chr15:38715012:A:G	6.08248e-08	-1.86077e-10	-1.14747	1.71631e-05	-1.86077e-10	-1.16092	9.98065e-05	-1.86077e-10	-1.15054
38715072	chr15:38715072:G:A	9.35846e-09	-1.77474	-1.24445	2.68301e-06	-1.76266	-1.25408	1.50567e-05	-1.7872	-1.25475
38715176	chr15:38715176:T:C	5.91664e-08	-1.86077e-10	-1.17512	1.67596e-05	-1.86077e-10	-1.18471	9.72216e-05	-1.86077e-10	-1.17678
38715177	chr15:38715177:C:G	1.48387e-08	-1.59537	-0.962861	4.20691e-06	-1.54908	-1.01787	2.5247e-05	-1.55326	-0.971804
38715247	chr15:38715247:G:A	6.00539e-08	-1.86077e-10	-1.16023	1.68968e-05	-1.86077e-10	-1.17655	9.7525e-05	-1.86077e-10	-1.17367
38715273	chr15:38715273:T:C	6.64074e-08	-1.86077e-10	-1.05966	1.89342e-05	-1.86077e-10	-1.06271	0.000109015	-1.86077e-10	-1.06229
38715277	chr15:38715277:T:G	6.13079e-08	-1.86077e-10	-1.13956	1.7868e-05	-1.86077e-10	-1.12067	0.000102547	-1.86077e-10	-1.12346
38715306	chr15:38715306:A:G	1.00199e-08	-1.71787	-1.23304	2.89933e-06	-1.70999	-1.22921	1.64061e-05	-1.71707	-1.23905
38715485	chr15:38715485:T:G	1.6882e-07	-1.86077e-10	-0.126638	4.61645e-05	-1.86077e-10	-0.171469	0.000274204	-1.86077e-10	-0.139901
38715524	chr15:38715524:A:G	1.88578e-07	-1.86077e-10	-0.0159585	5.14826e-05	-1.86077e-10	-0.0624346	0.000306323	-1.86077e-10	-0.0291346
38715539	chr15:38715539:A:G	6.54672e-08	-1.18711	0.113189	1.84768e-05	-1.24537	0.15821	0.000117903	-1.11041	0.126493
38715600	chr15:38715600:G:A	1.58565e-07	-1.86077e-10	-0.189306	4.48448e-05	-1.86077e-10	-0.200472	0.000269111	-1.86077e-10	-0.158653
38715638	chr15:38715638:A:G	1.96726e-07	-1.86077e-10	0.0263398	5.35748e-05	-1.86077e-10	-0.0226	0.000318494	-1.86077e-10	0.00982759
38715675	chr15:38715675:A:G	5.25818e-08	-1.86077e-10	-1.2931	1.50366e-05	-1.86077e-10	-1.29319	8.65922e-05	-1.86077e-10	-1.29257
38715689	chr15:38715689:G:A	7.29814e-08	-1.86077e-10	-0.965266	2.14176e-05	-1.86077e-10	-0.939465	0.000121833	-1.86077e-10	-0.951127
38715799	chr15:38715799:G:A	1.71374e-07	-1.86077e-10	-0.111624	4.68549e-05	-1.86077e-10	-0.156624	0.000278437	-1.86077e-10	-0.124583
38715812	chr15:38715812:G:A	5.49851e-08	-1.86077e-10	-1.24841	1.56216e-05	-1.86077e-10	-1.25503	9.09044e-05	-1.86077e-10	-1.24397
38715973	chr15:38715973:C:T	6.86321e-08	-1.86077e-10	-1.02671	1.99282e-05	-1.86077e-10	-1.01154	0.000114551	-1.86077e-10	-1.01275
38716683	chr15:38716683:C:T	8.7172e-08	-1.86077e-10	-0.787587	2.40655e-05	-1.86077e-10	-0.822899	0.000141747	-1.86077e-10	-0.799732
38717081	chr15:38717081:A:G	3.06959e-08	-1.68541	-0.145928	9.63989e-06	-1.69307	-0.0446964	5.50399e-05	-1.66944	-0.0762782
38717091	chr15:38717091:G:A	6.06817e-08	-1.86077e-10	-1.14983	1.72966e-05	-1.86077e-10	-1.15317	9.93273e-05	-1.86077e-10	-1.15535
38717197	chr15:38717197:G:A	9.51033e-09	-1.74801	-1.25508	2.73801e-06	-1.73303	-1.26342	1.52627e-05	-1.76454	-1.26382
38717382	chr15:38717382:G:A	5.59018e-08	-1.31566	0.0837907	1.58505e-05	-1.36962	0.129143	9.97388e-05	-1.24843	0.0972142
38717859	chr15:38717859:A:G	1.78916e-08	-1.33824	-1.0329	5.11379e-06	-1.37378	-0.997959	3.2429e-05	-1.25277	-1.02195
38718052	chr15:38718052:G:A	3.21832e-08	-1.78403	-3.08617e-10	9.14888e-06	-1.79005	-3.08617e-10	5.36581e-05	-1.77114	-3.08617e-10
38718088	chr15:38718088:T:A	8.77673e-08	-1.86077e-10	-0.780782	2.45673e-05	-1.86077e-10	-0.802262	0.000143242	-1.86077e-10	-0.789238
38718241	chr15:38718241:T:C	1.48908e-07	-1.86077e-10	-0.252145	4.07961e-05	-1.86077e-10	-0.295092	0.000241884	-1.86077e-10	-0.265315
38718324	chr15:38718324:G:A	1.45626e-07	-1.86077e-10	-0.274429	3.99204e-05	-1.86077e-10	-0.316792	0.000236626	-1.86077e-10	-0.287293
38718352	chr15:38718352:G:A	1.03962e-08	-1.65002	-1.26401	2.95287e-06	-1.64264	-1.27826	1.8544e-05	-1.56292	-1.27071
38718389	chr15:38718389:C:T	1.40856e-07	-1.86077e-10	-0.307734	3.86363e-05	-1.86077e-10	-0.349488	0.00022894	-1.86077e-10	-0.320316
38718524	chr15:38718524:A:C	1.66565e-07	-1.86077e-10	-0.140083	4.54695e-05	-1.86077e-10	-0.186636	0.000269733	-1.86077e-10	-0.156341
38718576	chr15:38718576:A:T	1.56768e-07	-1.86077e-10	-0.200706	4.28256e-05	-1.86077e-10	-0.246544	0.00025383	-1.86077e-10	-0.217112
38718897	chr15:38718897:A:T	1.39669e-07	-1.86077e-10	-0.316195	3.83205e-05	-1.86077e-10	-0.357695	0.000227009	-1.86077e-10	-0.328785
38718943	chr15:38718943:A:G	1.43962e-08	-1.75614	-0.832366	3.89324e-06	-1.77686	-0.867577	2.24881e-05	-1.78706	-0.853729
38719096	chr15:38719096:T:C	9.01664e-08	-1.86077e-10	-0.753814	2.47692e-05	-1.86077e-10	-0.794077	0.00014617	-1.86077e-10	-0.769002
38719299	chr15:38719299:G:A	7.04374e-08	-1.86077e-10	-1.00075	2.06422e-05	-1.86077e-10	-0.976341	0.000117494	-1.86077e-10	-0.987384
38719332	chr15:38719332:G:A	7.30296e-08	-1.86077e-10	-0.964607	2.14325e-05	-1.86077e-10	-0.938772	0.000121914	-1.86077e-10	-0.950455
38719406	chr15:38719406:G:A	5.55106e-08	-1.86077e-10	-1.2389	1.57803e-05	-1.86077e-10	-1.24491	9.13041e-05	-1.86077e-10	-1.23958
38719982	chr15:38719982:A:G	8.20263e-08	-1.86077e-10	-0.848432	2.26208e-05	-1.86077e-10	-0.884809	0.000133175	-1.86077e-10	-0.862112
38720011	chr15:38720011:A:G	1.32074e-07	-1.86077e-10	-0.372107	3.62967e-05	-1.86077e-10	-0.411953	0.000214824	-1.86077e-10	-0.383957
38720185	chr15:38720185:A:G	5.36247e-08	-1.86077e-10	-1.27346	1.52604e-05	-1.86077e-10	-1.27842	8.80584e-05	-1.86077e-10	-1.27577
38720378	chr15:38720378:C:T	1.96946e-08	-1.72219	-0.552937	5.49534e-06	-1.71362	-0.586157	3.13266e-05	-1.76006	-0.549248
38720453	chr15:38720453:G:A	2.21217e-07	-1.86077e-10	0.143675	6.24777e-05	-1.86077e-10	0.131131	0.000377421	-1.86077e-10	0.179585
38720550	chr15:38720550:G:A	7.54789e-08	-1.86077e-10	-0.931618	2.22022e-05	-1.86077e-10	-0.903489	0.000126176	-1.86077e-10	-0.916095
38720598	chr15:38720598:T:A	3.12371e-08	-1.81386	-3.08617e-10	8.9268e-06	-1.81462	-3.08617e-10	5.2265e-05	-1.79745	-3.08617e-10
38720603	chr15:38720603:C:T	7.44714e-08	-1.86077e-10	-0.945055	2.18943e-05	-1.86077e-10	-0.917454	0.000124457	-1.86077e-10	-0.929818
38720678	chr15:38720678:G:A	7.81475e-08	-1.08025	0.183375	2.18641e-05	-1.14776	0.228924	0.000140829	-1.00224	0.196006
38720691	chr15:38720691:G:A	7.41934e-08	-1.86077e-10	-0.948795	2.18095e-05	-1.86077e-10	-0.921332	0.000123982	-1.86077e-10	-0.933639
38720701	chr15:38720701:G:T	2.98398e-07	-1.86077e-10	0.442956	8.98203e-05	-1.86077e-10	0.494132	0.000502709	-1.86077e-10	0.466236
38720764	chr15:38720764:A:G	2.19624e-08	-1.81077	-0.355369	6.21621e-06	-1.81353	-0.362989	3.58384e-05	-1.81508	-0.35968
38721026	chr15:38721026:G:A	7.45501e-08	-1.86077e-10	-0.944	2.06348e-05	-1.86077e-10	-0.9767	0.000121111	-1.86077e-10	-0.95707
38721118	chr15:38721118:C:T	2.20173e-08	-1.73104	-0.432608	6.79905e-06	-1.73723	-0.349662	3.89702e-05	-1.71614	-0.374833
38721246	chr15:38721246:G:A	9.08436e-08	-1.86077e-10	-0.746332	2.56101e-05	-1.86077e-10	-0.760692	0.00014776	-1.86077e-10	-0.758187
38721324	chr15:38721324:C:T	5.39455e-08	-1.86077e-10	-1.2675	1.54414e-05	-1.86077e-10	-1.26662	8.94989e-05	-1.86077e-10	-1.25955
38721332	chr15:38721332:A:C	1.84883e-08	-1.50666	-0.831666	5.39531e-06	-1.52771	-0.790434	3.34758e-05	-1.42694	-0.816012
38721339	chr15:38721339:G:A	4.38964e-08	-1.47364	-3.08617e-10	1.27925e-05	-1.45482	-3.08617e-10	7.0383e-05	-1.49982	-3.08617e-10
38722021	chr15:38722021:C:T	5.59264e-08	-1.86077e-10	-1.23143	1.58365e-05	-1.86077e-10	-1.24136	9.16116e-05	-1.86077e-10	-1.23622
38722031	chr15:38722031:T:C	5.53366e-08	-1.86077e-10	-1.24204	1.60957e-05	-1.86077e-10	-1.22513	9.17405e-05	-1.86077e-10	-1.23481
38722116	chr15:38722116:A:G	3.83382e-08	-0.333752	-1.27527	1.09484e-05	-0.337401	-1.27308	5.78779e-05	-0.422713	-1.27273
38722713	chr15:38722713:G:T	2.68688e-08	-1.2759	-0.688609	7.63253e-06	-1.27816	-0.693101	4.12585e-05	-1.3316	-0.702321
38722791	chr15:38722791:A:T	9.87168e-09	-1.80886	-1.15694	2.83204e-06	-1.80645	-1.15623	1.66278e-05	-1.78358	-1.15912
38722812	chr15:38722812:C:T	5.70996e-08	-1.86077e-10	-1.21067	1.63387e-05	-1.86077e-10	-1.21014	9.38585e-05	-1.86077e-10	-1.21199
38722824	chr15:38722824:T:G	5.38883e-08	-1.86077e-10	-1.26856	1.53995e-05	-1.86077e-10	-1.26934	8.8774e-05	-1.86077e-10	-1.26768
38723092	chr15:38723092:A:G	1.42528e-08	-1.3958	-1.20272	4.04295e-06	-1.39912	-1.20758	2.29175e-05	-1.41022	-1.21166
38723127	chr15:38723127:G:C	7.24504e-08	-0.972569	-3.08617e-10	2.0779e-05	-0.969734	-3.08617e-10	0.000112143	-1.034	-3.08617e-10
38723132	chr15:38723132:C:A	5.35519e-08	-1.86077e-10	-1.27482	1.51976e-05	-1.86077e-10	-1.28254	8.80416e-05	-1.86077e-10	-1.27597
38723147	chr15:38723147:T:A	2.69857e-08	-1.34532	-0.614846	7.13134e-06	-1.36612	-0.673059	4.13683e-05	-1.40029	-0.630973
38723435	chr15:38723435:C:T	1.09994e-08	-1.71104	-1.14659	3.10888e-06	-1.72082	-1.1486	1.72689e-05	-1.75873	-1.14613
38723445	chr15:38723445:G:A	5.2565e-08	-1.86077e-10	-1.29342	1.50143e-05	-1.86077e-10	-1.29467	8.65342e-05	-1.86077e-10	-1.29324
38723649	chr15:38723649:C:A	5.24974e-08	-1.86077e-10	-1.29471	1.50254e-05	-1.86077e-10	-1.29394	8.64073e-05	-1.86077e-10	-1.2947
38723689	chr15:38723689:T:C	7.71875e-08	-1.86077e-10	-0.909233	2.26287e-05	-1.86077e-10	-0.884458	0.000127603	-1.86077e-10	-0.904848
38723720	chr15:38723720:C:CT	5.25062e-08	-1.86077e-10	-1.29454	1.50429e-05	-1.86077e-10	-1.29277	8.64201e-05	-1.86077e-10	-1.29455
38724131	chr15:38724131:T:C	9.15868e-09	-1.81452	-1.22625	2.56833e-06	-1.81294	-1.24748	1.4949e-05	-1.81403	-1.2351
38724137	chr15:38724137:G:C	1.59791e-08	-1.32606	-1.15813	4.38187e-06	-1.34874	-1.17746	2.52905e-05	-1.35462	-1.16872
38724143	chr15:38724143:C:T	5.25028e-08	-1.86077e-10	-1.2946	1.50199e-05	-1.86077e-10	-1.2943	8.64169e-05	-1.86077e-10	-1.29459
38724239	chr15:38724239:A:G	5.25015e-08	-1.86077e-10	-1.29463	1.5038e-05	-1.86077e-10	-1.2931	8.64128e-05	-1.86077e-10	-1.29464
38724279	chr15:38724279:C:T	5.2901e-08	-1.86077e-10	-1.28705	1.51226e-05	-1.86077e-10	-1.28749	8.71199e-05	-1.86077e-10	-1.28649
38724687	chr15:38724687:C:T	5.61063e-08	-1.86077e-10	-1.22822	1.61193e-05	-1.86077e-10	-1.22366	9.20958e-05	-1.86077e-10	-1.23095
38724736	chr15:38724736:A:G	5.2507e-08	-1.86077e-10	-1.29452	1.50439e-05	-1.86077e-10	-1.29271	8.64216e-05	-1.86077e-10	-1.29454
38724737	chr15:38724737:T:C	5.2523e-08	-1.86077e-10	-1.29422	1.50563e-05	-1.86077e-10	-1.29188	8.6447e-05	-1.86077e-10	-1.29424
38724953	chr15:38724953:T:C	5.27257e-08	-1.86077e-10	-1.29037	1.51558e-05	-1.86077e-10	-1.2853	8.67782e-05	-1.86077e-10	-1.29042
38725030	chr15:38725030:C:T	1.57048e-08	-1.44497	-1.05653	4.35839e-06	-1.44884	-1.08274	2.54637e-05	-1.44869	-1.06783
38725154	chr15:38725154:T:C	5.25815e-08	-1.86077e-10	-1.29311	1.50897e-05	-1.86077e-10	-1.28967	8.65418e-05	-1.86077e-10	-1.29315
38725156	chr15:38725156:A:G	5.2585e-08	-1.86077e-10	-1.29304	1.50915e-05	-1.86077e-10	-1.28955	8.65475e-05	-1.86077e-10	-1.29308
38725536	chr15:38725536:G:A	5.95234e-08	-1.86077e-10	-1.1691	1.69478e-05	-1.86077e-10	-1.17354	9.73125e-05	-1.86077e-10	-1.17585
38725637	chr15:38725637:T:G	5.61548e-08	-1.86077e-10	-1.22736	1.61927e-05	-1.86077e-10	-1.21912	9.21075e-05	-1.86077e-10	-1.23082
38725655	chr15:38725655:C:T	5.50593e-08	-1.86077e-10	-1.24706	1.59607e-05	-1.86077e-10	-1.23355	9.05718e-05	-1.86077e-10	-1.24763
38725746	chr15:38725746:C:T	5.24987e-08	-1.86077e-10	-1.29468	1.50339e-05	-1.86077e-10	-1.29337	8.64085e-05	-1.86077e-10	-1.29469
38725998	chr15:38725998:T:A	1.44463e-08	-1.57662	-1.00841	4.09875e-06	-1.574	-1.019	2.44838e-05	-1.53152	-1.02424
38726084	chr15:38726084:G:A	5.2754e-08	-1.86077e-10	-1.28983	1.50359e-05	-1.86077e-10	-1.29324	8.68364e-05	-1.86077e-10	-1.28975
38726118	chr15:38726118:C:A	5.54069e-08	-1.86077e-10	-1.24077	1.5742e-05	-1.86077e-10	-1.24735	9.15209e-05	-1.86077e-10	-1.23721
38726182	chr15:38726182:G:A	9.63549e-08	-0.687433	-3.08617e-10	2.89743e-05	-0.637271	-3.08617e-10	0.000155006	-0.710314	-3.08617e-10
38726235	chr15:38726235:G:C	6.22926e-08	-1.86077e-10	-1.12363	1.79206e-05	-1.86077e-10	-1.11773	0.000102692	-1.86077e-10	-1.12204
38726369	chr15:38726369:G:A	5.28085e-08	-1.86077e-10	-1.2888	1.50451e-05	-1.86077e-10	-1.29262	8.69299e-05	-1.86077e-10	-1.28867
38726905	chr15:38726905:A:C	2.98941e-08	-1.78951	-0.0683029	7.76339e-06	-1.79168	-0.162584	4.77574e-05	-1.76805	-0.119594
38726974	chr15:38726974:G:T	9.86503e-08	-0.66389	-3.08617e-10	2.96573e-05	-0.613972	-3.08617e-10	0.000158456	-0.688299	-3.08617e-10
38727892	chr15:38727892:C:T	1.62064e-08	-1.19845	-1.27161	4.46781e-06	-1.22626	-1.28052	2.56331e-05	-1.23351	-1.27638
38728072	chr15:38728072:T:C	5.26763e-08	-1.86077e-10	-1.29131	1.51302e-05	-1.86077e-10	-1.28699	8.66738e-05	-1.86077e-10	-1.29162
38728177	chr15:38728177:A:G	1.2848e-07	-1.86077e-10	-0.399698	3.58434e-05	-1.86077e-10	-0.424519	0.000213835	-1.86077e-10	-0.388571
38728243	chr15:38728243:C:T	5.35217e-08	-1.86077e-10	-1.27538	1.53504e-05	-1.86077e-10	-1.27254	8.82303e-05	-1.86077e-10	-1.27382
38728365	chr15:38728365:C:T	1.57234e-07	-1.86077e-10	-0.197737	4.39522e-05	-1.86077e-10	-0.220576	0.000254343	-1.86077e-10	-0.215092
38728730	chr15:38728730:C:T	1.8108e-07	-1.86077e-10	-0.0565339	4.98924e-05	-1.86077e-10	-0.0938103	0.000303078	-1.86077e-10	-0.0397835
38729075	chr15:38729075:T:C	5.39802e-08	-1.86077e-10	-1.26685	1.54429e-05	-1.86077e-10	-1.26653	8.88441e-05	-1.86077e-10	-1.26689
38729159	chr15:38729159:G:A	9.49267e-09	-1.73149	-1.27347	2.71384e-06	-1.74646	-1.25886	1.56374e-05	-1.73414	-1.26997
38729607	chr15:38729607:C:T	3.26911e-08	-1.47038	-0.297989	9.36329e-06	-1.47188	-0.294998	5.07867e-05	-1.51586	-0.310279
38729780	chr15:38729780:C:G	5.77154e-08	-1.86077e-10	-1.19995	1.67776e-05	-1.86077e-10	-1.18363	9.60131e-05	-1.86077e-10	-1.18929
38730034	chr15:38730034:G:A	3.53606e-08	-1.68987	-3.08617e-10	1.01271e-05	-1.68846	-3.08617e-10	5.9988e-05	-1.65963	-3.08617e-10
38730246	chr15:38730246:C:T	6.48307e-08	-1.86077e-10	-1.08369	1.83661e-05	-1.86077e-10	-1.09317	0.000107387	-1.86077e-10	-1.07734
38730270	chr15:38730270:T:C	5.83137e-08	-1.86077e-10	-1.18963	1.6539e-05	-1.86077e-10	-1.19796	9.62552e-05	-1.86077e-10	-1.18677
38731052	chr15:38731052:T:C	1.92047e-07	-1.86077e-10	0.0022705	5.52135e-05	-1.86077e-10	0.007529	0.000318439	-1.86077e-10	0.00965727
38731061	chr15:38731061:C:T	5.26872e-08	-1.86077e-10	-1.2911	1.50536e-05	-1.86077e-10	-1.29206	8.66857e-05	-1.86077e-10	-1.29149
38731234	chr15:38731234:C:T	5.25804e-08	-1.86077e-10	-1.29313	1.50386e-05	-1.86077e-10	-1.29306	8.6591e-05	-1.86077e-10	-1.29258
38731235	chr15:38731235:G:A	5.56705e-08	-1.86077e-10	-1.23602	1.58641e-05	-1.86077e-10	-1.23962	9.21197e-05	-1.86077e-10	-1.23069
38731253	chr15:38731253:A:G	5.2914e-08	-1.86077e-10	-1.2868	1.51779e-05	-1.86077e-10	-1.28384	8.70377e-05	-1.86077e-10	-1.28743
38731282	chr15:38731282:C:A	6.0754e-08	-1.86077e-10	-1.14864	1.7091e-05	-1.86077e-10	-1.16512	9.941e-05	-1.86077e-10	-1.15452
38731298	chr15:38731298:G:A	6.27372e-08	-1.86077e-10	-1.11652	1.8375e-05	-1.86077e-10	-1.09269	0.00010558	-1.86077e-10	-1.09431
38731425	chr15:38731425:A:G	1.77945e-08	-1.60507	-0.771517	4.88232e-06	-1.61773	-0.800328	2.72163e-05	-1.65485	-0.795112
38731592	chr15:38731592:A:G	5.63131e-08	-1.86077e-10	-1.22454	1.59947e-05	-1.86077e-10	-1.23142	9.28846e-05	-1.86077e-10	-1.22242
38731854	chr15:38731854:T:C	5.58649e-08	-1.86077e-10	-1.23253	1.58737e-05	-1.86077e-10	-1.23901	9.21326e-05	-1.86077e-10	-1.23055
38732012	chr15:38732012:C:G	8.37509e-08	-1.86077e-10	-0.827624	2.39361e-05	-1.86077e-10	-0.828289	0.000138079	-1.86077e-10	-0.825953
38732427	chr15:38732427:G:A	5.24981e-08	-1.86077e-10	-1.29469	1.50204e-05	-1.86077e-10	-1.29427	8.64249e-05	-1.86077e-10	-1.2945
38732433	chr15:38732433:C:T	6.53221e-08	-1.07614	-3.08617e-10	1.86368e-05	-1.07854	-3.08617e-10	0.000101357	-1.13513	-3.08617e-10
38732572	chr15:38732572:C:T	5.39846e-08	-1.86077e-10	-1.26677	1.53027e-05	-1.86077e-10	-1.27565	8.86434e-05	-1.86077e-10	-1.26915
38732725	chr15:38732725:T:G	2.50901e-08	-1.38378	-0.64922	7.12479e-06	-1.38924	-0.650857	3.85959e-05	-1.43843	-0.662202
38732977	chr15:38732977:T:C	5.375e-08	-1.86077e-10	-1.27113	1.55123e-05	-1.86077e-10	-1.26205	8.8688e-05	-1.86077e-10	-1.26865
38733420	chr15:38733420:A:G	8.78765e-09	-1.80948	-1.27264	2.53131e-06	-1.80658	-1.26836	1.48344e-05	-1.78378	-1.27305
38733611	chr15:38733611:T:G	1.64344e-08	-1.48554	-0.970556	4.6228e-06	-1.49743	-0.97525	2.54306e-05	-1.53934	-0.978478
38733637	chr15:38733637:AAGT:A	5.34558e-08	-1.86077e-10	-1.27662	1.53092e-05	-1.86077e-10	-1.27522	8.82162e-05	-1.86077e-10	-1.27398
38733641	chr15:38733641:CCAAGA:C	5.449e-08	-1.86077e-10	-1.25745	1.56147e-05	-1.86077e-10	-1.25547	9.00215e-05	-1.86077e-10	-1.25373
38733647	chr15:38733647:TCAA:T	5.38208e-08	-1.86077e-10	-1.26981	1.54174e-05	-1.86077e-10	-1.26818	8.88568e-05	-1.86077e-10	-1.26675
38733713	chr15:38733713:C:T	5.98303e-08	-1.86077e-10	-1.16396	1.72089e-05	-1.86077e-10	-1.15825	9.86685e-05	-1.86077e-10	-1.16201
38733716	chr15:38733716:T:G	5.607e-08	-1.86077e-10	-1.22887	1.62552e-05	-1.86077e-10	-1.21526	9.30687e-05	-1.86077e-10	-1.22044
38733856	chr15:38733856:A:G	1.64893e-08	-1.4753	-0.977452	4.64049e-06	-1.48686	-0.982	2.54869e-05	-1.5299	-0.985707
38733988	chr15:38733988:C:T	5.68702e-08	-1.86077e-10	-1.2147	1.61794e-05	-1.86077e-10	-1.21994	9.41128e-05	-1.86077e-10	-1.20928
38734104	chr15:38734104:C:A	6.80024e-08	-1.03593	-3.08617e-10	1.96918e-05	-1.02348	-3.08617e-10	0.000105642	-1.09372	-3.08617e-10
38734429	chr15:38734429:G:A	6.59071e-08	-1.86077e-10	-1.06722	1.85029e-05	-1.86077e-10	-1.08575	0.000107482	-1.86077e-10	-1.07645
38734880	chr15:38734880:C:T	3.32541e-08	-1.40329	-0.347998	9.45478e-06	-1.40928	-0.34788	5.11855e-05	-1.45774	-0.360584
38734894	chr15:38734894:A:G	2.5695e-08	-1.64072	-0.368452	6.83224e-06	-1.65322	-0.428806	4.13605e-05	-1.62083	-0.410617
38734981	chr15:38734981:C:A	3.4623e-08	-1.38753	-0.323428	9.84746e-06	-1.3932	-0.323265	5.32154e-05	-1.44292	-0.33651
38735398	chr15:38735398:TG:T	2.53083e-08	-1.65076	-0.373582	6.73055e-06	-1.66341	-0.43361	4.07064e-05	-1.63197	-0.415418
38735419	chr15:38735419:C:G	9.53588e-09	-1.81308	-1.18732	2.67777e-06	-1.81155	-1.20714	1.54921e-05	-1.81489	-1.19856
38735692	chr15:38735692:AAG:A	9.65314e-09	-1.80841	-1.17978	2.71145e-06	-1.80577	-1.20043	1.5605e-05	-1.81479	-1.1914
38735902	chr15:38735902:T:C	9.02425e-09	-1.81114	-1.24441	2.54957e-06	-1.80888	-1.25888	1.46824e-05	-1.81518	-1.25195
38735995	chr15:38735995:A:G	9.69703e-09	-1.80798	-1.17567	2.72332e-06	-1.80514	-1.19669	1.56671e-05	-1.81465	-1.18757
38736053	chr15:38736053:A:G	5.34063e-08	-1.86077e-10	-1.27754	1.53134e-05	-1.86077e-10	-1.27495	8.78051e-05	-1.86077e-10	-1.27866
38736143	chr15:38736143:ACTCC:A	2.86663e-08	-1.66802	-0.231732	7.5916e-06	-1.67956	-0.297072	4.59377e-05	-1.64965	-0.276841
38736200	chr15:38736200:A:C	9.08991e-09	-1.80724	-1.24107	2.5682e-06	-1.80426	-1.25622	1.47386e-05	-1.81439	-1.24892
38736273	chr15:38736273:A:G	1.97458e-07	-1.86077e-10	0.0300563	5.73613e-05	-1.86077e-10	0.0456916	0.000331416	-1.86077e-10	0.0496007
38736278	chr15:38736278:A:T	6.33969e-08	-1.86077e-10	-1.10606	1.80032e-05	-1.86077e-10	-1.11313	0.000104018	-1.86077e-10	-1.10921
38736470	chr15:38736470:A:C	9.939e-09	-1.81038	-1.14862	2.7832e-06	-1.80798	-1.1721	1.60712e-05	-1.81512	-1.16162
38736518	chr15:38736518:T:C	9.16213e-09	-1.81148	-1.22891	2.60263e-06	-1.8115	-1.23566	1.52334e-05	-1.79453	-1.23576
38736572	chr15:38736572:C:CTTGAATAACATA	5.35896e-08	-1.86077e-10	-1.27412	1.53289e-05	-1.86077e-10	-1.27394	8.80998e-05	-1.86077e-10	-1.2753
38737029	chr15:38737029:C:T	2.22751e-08	-1.64937	-0.502634	5.90779e-06	-1.66316	-0.564246	3.59022e-05	-1.63146	-0.541521
38737082	chr15:38737082:T:C	9.14598e-09	-1.81289	-1.22926	2.57741e-06	-1.81102	-1.24587	1.48931e-05	-1.81503	-1.23785
38737152	chr15:38737152:T:C	8.84609e-09	-1.80319	-1.27231	2.47988e-06	-1.80662	-1.28885	1.42983e-05	-1.81213	-1.28151
38737217	chr15:38737217:G:T	3.42952e-08	-1.33189	-0.388572	9.76502e-06	-1.33543	-0.389445	5.26051e-05	-1.3886	-0.402363
38737233	chr15:38737233:A:G	3.04475e-08	-1.32273	-0.516733	8.65853e-06	-1.3267	-0.518437	4.67294e-05	-1.37964	-0.529758
38737356	chr15:38737356:A:G	1.47119e-07	-1.86077e-10	-0.264226	4.25693e-05	-1.86077e-10	-0.252546	0.000234622	-1.86077e-10	-0.2958
38737384	chr15:38737384:G:A	1.35838e-08	-1.65186	-0.994733	3.64232e-06	-1.67006	-1.041	2.19598e-05	-1.63948	-1.02508
38738003	chr15:38738003:G:C	5.49466e-08	-1.86077e-10	-1.24911	1.58742e-05	-1.86077e-10	-1.23899	9.08836e-05	-1.86077e-10	-1.2442
38738020	chr15:38738020:A:G	2.9828e-08	-1.29418	-0.565847	8.51581e-06	-1.29683	-0.564928	4.5723e-05	-1.35267	-0.5785
38738049	chr15:38738049:C:T	2.63686e-08	-1.66386	-0.319442	6.99322e-06	-1.67624	-0.382503	4.22334e-05	-1.64563	-0.364936
38738056	chr15:38738056:G:A	7.42415e-08	-1.86077e-10	-0.948148	2.15039e-05	-1.86077e-10	-0.935447	0.00012313	-1.86077e-10	-0.940531
38738057	chr15:38738057:C:A	7.43847e-08	-1.86077e-10	-0.94622	2.15458e-05	-1.86077e-10	-0.933499	0.000123371	-1.86077e-10	-0.938578
38738107	chr15:38738107:CTG:C	1.35008e-08	-1.67633	-0.976389	3.85284e-06	-1.69959	-0.955281	2.19888e-05	-1.70465	-0.958593
38738196	chr15:38738196:G:A	5.29514e-08	-1.86077e-10	-1.2861	1.51703e-05	-1.86077e-10	-1.28434	8.70769e-05	-1.86077e-10	-1.28698
38738335	chr15:38738335:T:C	9.28962e-09	-1.80411	-1.22246	2.62076e-06	-1.80007	-1.24015	1.50084e-05	-1.81308	-1.23209
38738381	chr15:38738381:CAG:C	7.54181e-08	-1.86077e-10	-0.932423	2.12887e-05	-1.86077e-10	-0.945501	0.000123188	-1.86077e-10	-0.940062
38738484	chr15:38738484:A:G	1.00791e-08	-1.80097	-1.14404	2.82698e-06	-1.79652	-1.16795	1.61828e-05	-1.8117	-1.15813
38738533	chr15:38738533:G:A	1.7439e-07	-1.86077e-10	-0.0941747	5.01326e-05	-1.86077e-10	-0.0890084	0.000289339	-1.86077e-10	-0.0861756
38738672	chr15:38738672:C:T	3.19495e-08	-1.79131	-3.08617e-10	9.24967e-06	-1.77909	-3.08617e-10	5.22425e-05	-1.79788	-3.08617e-10
38738724	chr15:38738724:G:C	9.39234e-09	-1.79869	-1.21689	2.65169e-06	-1.79339	-1.23509	1.51309e-05	-1.81031	-1.22673
38738882	chr15:38738882:A:G	3.21681e-08	-1.35335	-0.431144	9.17621e-06	-1.35503	-0.432031	4.94843e-05	-1.40737	-0.444754
38739242	chr15:38739242:T:C	3.3653e-08	-1.35957	-0.379797	9.58568e-06	-1.36297	-0.380443	5.16987e-05	-1.41479	-0.39355
38739470	chr15:38739470:C:G	5.47947e-08	-1.86077e-10	-1.25188	1.58917e-05	-1.86077e-10	-1.23788	9.11081e-05	-1.86077e-10	-1.24173
38739559	chr15:38739559:A:G	9.67654e-09	-1.79684	-1.18893	2.7295e-06	-1.79166	-1.2079	1.55553e-05	-1.80957	-1.1998
38739636	chr15:38739636:C:T	5.29324e-08	-1.86077e-10	-1.28646	1.52238e-05	-1.86077e-10	-1.28082	8.72672e-05	-1.86077e-10	-1.2848
38739780	chr15:38739780:A:G	5.40287e-08	-1.86077e-10	-1.26596	1.54547e-05	-1.86077e-10	-1.26576	8.87976e-05	-1.86077e-10	-1.26742
38739883	chr15:38739883:T:C	8.904e-09	-1.77431	-1.29466	2.54921e-06	-1.77361	-1.29429	1.46795e-05	-1.77278	-1.29454
38739960	chr15:38739960:C:T	4.72736e-08	-1.39952	-3.08617e-10	1.29842e-05	-1.43995	-3.08617e-10	8.07478e-05	-1.36244	-3.08617e-10
38740245	chr15:38740245:T:C	8.93237e-08	-1.86077e-10	-0.763204	2.59687e-05	-1.86077e-10	-0.746788	0.000148507	-1.86077e-10	-0.753141
38740467	chr15:38740467:A:G	5.58208e-08	-1.86077e-10	-1.23332	1.59931e-05	-1.86077e-10	-1.23152	9.22587e-05	-1.86077e-10	-1.22918
38740759	chr15:38740759:C:T	8.82409e-09	-1.7883	-1.28968	2.53906e-06	-1.78148	-1.2904	1.44883e-05	-1.79064	-1.2898
38740842	chr15:38740842:T:C	6.04545e-08	-1.86077e-10	-1.15358	1.77243e-05	-1.86077e-10	-1.12874	0.000100321	-1.86077e-10	-1.1454
38740903	chr15:38740903:T:C	6.13613e-08	-1.86077e-10	-1.13869	1.80126e-05	-1.86077e-10	-1.11261	0.000101871	-1.86077e-10	-1.13007
38741015	chr15:38741015:G:A	5.25316e-08	-1.86077e-10	-1.29406	1.50265e-05	-1.86077e-10	-1.29386	8.65082e-05	-1.86077e-10	-1.29354
38741022	chr15:38741022:C:T	1.58679e-08	-1.61428	-0.876894	4.51022e-06	-1.64351	-0.853821	2.57213e-05	-1.6489	-0.857556
38741303	chr15:38741303:AT:A	1.10598e-08	-1.7464	-1.10576	3.34359e-06	-1.73625	-1.06039	1.87525e-05	-1.73305	-1.08939
38741485	chr15:38741485:G:T	5.58737e-08	-1.86077e-10	-1.23238	1.61072e-05	-1.86077e-10	-1.22441	9.18021e-05	-1.86077e-10	-1.23414
38741512	chr15:38741512:G:T	5.44902e-08	-1.86077e-10	-1.25745	1.55638e-05	-1.86077e-10	-1.25873	8.9959e-05	-1.86077e-10	-1.25442
38741545	chr15:38741545:A:C	8.86713e-09	-1.78852	-1.2846	2.53147e-06	-1.78795	-1.28693	1.45966e-05	-1.78724	-1.28575
38741663	chr15:38741663:G:T	6.32412e-07	-1.86077e-10	1.19407	0.000179407	-1.86077e-10	1.18598	0.00105488	-1.86077e-10	1.20741
38741786	chr15:38741786:C:G	1.58734e-08	-1.75633	-0.7345	4.00304e-06	-1.76664	-0.849987	2.4054e-05	-1.78083	-0.792641
38741927	chr15:38741927:G:A	9.35393e-09	-1.73694	-1.28273	2.67188e-06	-1.73829	-1.2826	1.61094e-05	-1.69037	-1.284
38741987	chr15:38741987:C:T	5.2499e-08	-1.86077e-10	-1.29468	1.50147e-05	-1.86077e-10	-1.29465	8.64209e-05	-1.86077e-10	-1.29455
38742126	chr15:38742126:C:T	5.25409e-08	-1.86077e-10	-1.29388	1.50444e-05	-1.86077e-10	-1.29267	8.65332e-05	-1.86077e-10	-1.29325
38742387	chr15:38742387:C:T	8.74752e-09	-1.79922	-1.28748	2.50674e-06	-1.79894	-1.28576	1.44248e-05	-1.7984	-1.28642
38742867	chr15:38742867:C:G	9.49926e-09	-1.79017	-1.21409	2.71363e-06	-1.79208	-1.21331	1.60217e-05	-1.76176	-1.21807
38742900	chr15:38742900:G:A	1.03261e-08	-1.78544	-1.13536	2.95869e-06	-1.78697	-1.13196	1.74682e-05	-1.75418	-1.13921
38742956	chr15:38742956:T:C	1.45174e-08	-1.72088	-0.859238	4.43647e-06	-1.71909	-0.794732	2.4509e-05	-1.72051	-0.834226
38742976	chr15:38742976:G:A	1.0108e-08	-1.78977	-1.15238	2.89427e-06	-1.7913	-1.14965	1.7061e-05	-1.7606	-1.15638
38742986	chr15:38742986:A:G	1.02463e-08	-1.78501	-1.14355	2.93456e-06	-1.78635	-1.14077	1.73365e-05	-1.75329	-1.14767
38743015	chr15:38743015:C:T	9.928e-09	-1.78852	-1.17159	2.84315e-06	-1.7896	-1.16916	1.67758e-05	-1.75816	-1.17568
38743110	chr15:38743110:G:A	5.68171e-08	-1.86077e-10	-1.21563	1.63188e-05	-1.86077e-10	-1.21136	9.41415e-05	-1.86077e-10	-1.20898
38743314	chr15:38743314:A:G	1.00292e-08	-1.80134	-1.14864	2.87634e-06	-1.80188	-1.14528	1.68333e-05	-1.77779	-1.15262
38743326	chr15:38743326:C:G	1.11055e-08	-1.81518	-1.03285	3.2651e-06	-1.81506	-1.00533	1.83607e-05	-1.81495	-1.02861
38743439	chr15:38743439:T:C	5.29737e-08	-1.30971	0.0240379	1.51417e-05	-1.31282	0.026591	8.09489e-05	-1.36838	0.00842039
38743483	chr15:38743483:T:A	1.01876e-08	-1.79533	-1.13897	2.91923e-06	-1.79613	-1.13623	1.7149e-05	-1.76847	-1.14337
38743485	chr15:38743485:T:A	1.0113e-08	-1.79269	-1.14895	2.89733e-06	-1.79359	-1.1463	1.70488e-05	-1.76448	-1.15321
38743540	chr15:38743540:T:A	3.43772e-08	-1.71808	-3.08617e-10	9.84019e-06	-1.7172	-3.08617e-10	5.81392e-05	-1.69093	-3.08617e-10
38743558	chr15:38743558:T:C	3.34307e-08	-1.746	-3.08617e-10	9.58014e-06	-1.74399	-3.08617e-10	5.40586e-05	-1.76371	-3.08617e-10
38743708	chr15:38743708:A:G	5.3022e-08	-1.86077e-10	-1.28476	1.51768e-05	-1.86077e-10	-1.28391	8.71622e-05	-1.86077e-10	-1.286
38743736	chr15:38743736:C:A	5.31372e-08	-1.86077e-10	-1.28259	1.51955e-05	-1.86077e-10	-1.28268	8.75799e-05	-1.86077e-10	-1.28122
38743739	chr15:38743739:A:G	2.04956e-08	-1.38155	-0.853706	5.92713e-06	-1.38137	-0.842772	3.17817e-05	-1.4323	-0.862582
38743757	chr15:38743757:A:C	8.90992e-09	-1.77962	-1.28868	2.54151e-06	-1.78573	-1.28519	1.51139e-05	-1.751	-1.28716
38743891	chr15:38743891:G:T	5.43862e-08	-1.86077e-10	-1.25936	1.54944e-05	-1.86077e-10	-1.2632	9.01325e-05	-1.86077e-10	-1.25249
38743907	chr15:38743907:G:C	8.87524e-09	-1.7915	-1.28071	2.5395e-06	-1.79674	-1.27497	1.49939e-05	-1.76803	-1.2781
38743950	chr15:38743950:T:C	8.61049e-09	-1.80778	-1.29471	2.46216e-06	-1.808	-1.29464	1.44421e-05	-1.78893	-1.2947
38743951	chr15:38743951:G:A	5.42047e-08	-1.86077e-10	-1.2627	1.54059e-05	-1.86077e-10	-1.26893	8.89083e-05	-1.86077e-10	-1.26617
38743969	chr15:38743969:G:A	8.77058e-09	-1.7896	-1.29447	2.50664e-06	-1.79009	-1.29464	1.48653e-05	-1.76046	-1.29429
38744141	chr15:38744141:C:T	8.63041e-09	-1.8121	-1.28808	2.46531e-06	-1.81214	-1.28922	1.44151e-05	-1.79818	-1.28732
38744245	chr15:38744245:T:C	8.60676e-09	-1.80859	-1.29433	2.46215e-06	-1.80867	-1.29398	1.44184e-05	-1.79077	-1.2945
38744260	chr15:38744260:T:C	9.68212e-09	-1.80698	-1.17821	2.74604e-06	-1.80767	-1.18585	1.60592e-05	-1.786	-1.1915
38744266	chr15:38744266:C:T	2.19188e-08	-1.32012	-0.84801	6.33691e-06	-1.32029	-0.836996	3.38387e-05	-1.37514	-0.857031
38744283	chr15:38744283:G:A	8.56583e-09	-1.813	-1.29469	2.44951e-06	-1.81308	-1.29471	1.42784e-05	-1.8004	-1.29463
38744471	chr15:38744471:A:G	4.0347e-08	-1.55795	-3.08617e-10	1.08336e-05	-1.62102	-3.08617e-10	6.0711e-05	-1.64765	-3.08617e-10
38744522	chr15:38744522:C:G	3.33016e-08	-1.74987	-3.08617e-10	9.74277e-06	-1.72715	-3.08617e-10	5.57026e-05	-1.73375	-3.08617e-10
38744635	chr15:38744635:A:C	3.18774e-08	-1.79357	-3.08617e-10	9.14991e-06	-1.78994	-3.08617e-10	5.26917e-05	-1.78932	-3.08617e-10
38744669	chr15:38744669:G:T	1.12155e-08	-1.61808	-1.22009	3.16236e-06	-1.62791	-1.22445	1.85486e-05	-1.61334	-1.22004
38744693	chr15:38744693:A:G	5.29055e-08	-1.86077e-10	-1.28696	1.51408e-05	-1.86077e-10	-1.28629	8.69828e-05	-1.86077e-10	-1.28806
38744751	chr15:38744751:G:C	8.57422e-09	-1.81251	-1.2942	2.45004e-06	-1.81308	-1.29449	1.42927e-05	-1.80005	-1.29398
38744850	chr15:38744850:T:C	8.57303e-09	-1.81214	-1.29471	2.45048e-06	-1.81279	-1.2946	1.42955e-05	-1.79911	-1.29471
38744932	chr15:38744932:G:T	8.59151e-09	-1.81012	-1.29458	2.45492e-06	-1.81089	-1.2947	1.43643e-05	-1.79459	-1.29444
38745107	chr15:38745107:T:C	8.76848e-09	-1.81398	-1.27033	2.48308e-06	-1.81444	-1.27974	1.43974e-05	-1.81462	-1.2721
38745114	chr15:38745114:C:T	8.5637e-09	-1.81332	-1.29462	2.44851e-06	-1.81378	-1.29441	1.42571e-05	-1.80183	-1.29469
38745178	chr15:38745178:T:C	8.60522e-09	-1.81301	-1.29009	2.45765e-06	-1.81353	-1.29095	1.43444e-05	-1.80111	-1.2893
38745520	chr15:38745520:TA:T	8.56258e-09	-1.8135	-1.29457	2.44746e-06	-1.81393	-1.2947	1.42543e-05	-1.80229	-1.29443
38745570	chr15:38745570:T:C	4.05576e-08	-1.55275	-3.08617e-10	1.08999e-05	-1.61493	-3.08617e-10	6.37974e-05	-1.59806	-3.08617e-10
38745796	chr15:38745796:C:A	8.57474e-09	-1.81277	-1.29388	2.45004e-06	-1.81332	-1.29426	1.42927e-05	-1.80045	-1.29358
38745821	chr15:38745821:G:A	8.56972e-09	-1.81258	-1.29466	2.44935e-06	-1.81314	-1.29472	1.42857e-05	-1.79995	-1.29456
38745850	chr15:38745850:C:T	5.25117e-08	-1.86077e-10	-1.29443	1.50215e-05	-1.86077e-10	-1.2942	8.64602e-05	-1.86077e-10	-1.29409
38745860	chr15:38745860:G:A	8.69252e-09	-1.81373	-1.27928	2.50201e-06	-1.81269	-1.2739	1.45579e-05	-1.79638	-1.27927
38746031	chr15:38746031:T:C	8.59327e-09	-1.81042	-1.29407	2.45486e-06	-1.81121	-1.2944	1.43653e-05	-1.79515	-1.29381
38746112	chr15:38746112:C:T	7.39737e-08	-0.951762	-3.08617e-10	2.27568e-05	-0.878815	-3.08617e-10	0.000147364	-0.760867	-3.08617e-10
38746115	chr15:38746115:T:C	8.56845e-09	-1.81333	-1.29406	2.44854e-06	-1.8138	-1.29439	1.42696e-05	-1.80186	-1.29378
38746117	chr15:38746117:A:C	7.95242e-08	-1.86077e-10	-0.87941	2.30481e-05	-1.86077e-10	-0.866095	0.00013192	-1.86077e-10	-0.871576
38746505	chr15:38746505:T:C	8.65859e-09	-1.81091	-1.28601	2.4604e-06	-1.81201	-1.29135	1.42126e-05	-1.81241	-1.28724
38747197	chr15:38747197:T:A	9.90455e-08	-1.86077e-10	-0.659891	2.89735e-05	-1.86077e-10	-0.637298	0.000166284	-1.86077e-10	-0.640079
38747211	chr15:38747211:T:G	1.03526e-08	-1.66706	-1.25118	2.91289e-06	-1.67983	-1.2547	1.70488e-05	-1.66646	-1.25124
38747397	chr15:38747397:G:A	5.345e-08	-1.86077e-10	-1.27673	1.52451e-05	-1.86077e-10	-1.27942	8.84029e-05	-1.86077e-10	-1.27187
38747574	chr15:38747574:A:G	5.34768e-08	-1.86077e-10	-1.27622	1.53055e-05	-1.86077e-10	-1.27547	8.79428e-05	-1.86077e-10	-1.27709
38747751	chr15:38747751:A:G	1.36343e-08	-1.50791	-1.13497	3.91835e-06	-1.48713	-1.15088	1.98431e-05	-1.62716	-1.13875
38748236	chr15:38748236:CTA:C	1.10685e-08	-1.61904	-1.23233	3.16539e-06	-1.62572	-1.22569	1.6655e-05	-1.70363	-1.23743
38748468	chr15:38748468:G:A	3.30933e-08	-0.653335	-1.1028	9.37492e-06	-0.626727	-1.13891	5.05377e-05	-0.710147	-1.12091
38748550	chr15:38748550:T:C	9.95876e-09	-1.80949	-1.14753	2.92772e-06	-1.81078	-1.11868	1.65021e-05	-1.811	-1.13929
38748763	chr15:38748763:C:T	1.01314e-08	-1.64804	-1.2918	2.85739e-06	-1.66247	-1.2913	1.57359e-05	-1.70462	-1.29321
38748886	chr15:38748886:T:C	6.4882e-08	-1.86077e-10	-1.0829	1.83437e-05	-1.86077e-10	-1.09439	0.00010741	-1.86077e-10	-1.07712
38748991	chr15:38748991:G:C	5.26238e-08	-1.86077e-10	-1.2923	1.50502e-05	-1.86077e-10	-1.29229	8.69079e-05	-1.86077e-10	-1.28893
38749018	chr15:38749018:C:T	1.43529e-08	-1.29939	-1.29213	3.90348e-06	-1.34776	-1.29405	1.97884e-05	-1.47678	-1.2919
38749034	chr15:38749034:T:C	5.2608e-08	-1.86077e-10	-1.2926	1.50464e-05	-1.86077e-10	-1.29254	8.64394e-05	-1.86077e-10	-1.29433
38749138	chr15:38749138:C:T	1.11586e-07	-1.86077e-10	-0.540679	3.15023e-05	-1.86077e-10	-0.553617	0.000185131	-1.86077e-10	-0.532709
38749361	chr15:38749361:G:C	5.25962e-08	-1.86077e-10	-1.29283	1.50427e-05	-1.86077e-10	-1.29279	8.64304e-05	-1.86077e-10	-1.29444
38749365	chr15:38749365:A:G	5.80548e-08	-1.86077e-10	-1.19408	1.66298e-05	-1.86077e-10	-1.19248	9.55514e-05	-1.86077e-10	-1.19411
38749554	chr15:38749554:T:C	8.62442e-09	-1.80907	-1.2918	2.45975e-06	-1.80986	-1.29376	1.41718e-05	-1.81044	-1.29208
38749578	chr15:38749578:C:T	5.33409e-08	-1.86077e-10	-1.27877	1.53472e-05	-1.86077e-10	-1.27275	8.78954e-05	-1.86077e-10	-1.27763
38749612	chr15:38749612:G:A	1.03704e-08	-1.63533	-1.28119	2.93878e-06	-1.64378	-1.2819	1.70129e-05	-1.63631	-1.28349
38749843	chr15:38749843:C:T	8.7134e-09	-1.79746	-1.29315	2.49555e-06	-1.79837	-1.2908	1.43039e-05	-1.80028	-1.29296
38749865	chr15:38749865:G:A	5.31745e-08	-1.86077e-10	-1.28189	1.51821e-05	-1.86077e-10	-1.28356	8.72963e-05	-1.86077e-10	-1.28447
38750006	chr15:38750006:G:A	6.41587e-08	-1.09411	-3.08617e-10	1.97565e-05	-1.0202	-3.08617e-10	0.000126997	-0.909613	-3.08617e-10
38750169	chr15:38750169:A:C	9.17669e-09	-1.74409	-1.29471	2.63815e-06	-1.73943	-1.29418	1.52673e-05	-1.73355	-1.29451
38750281	chr15:38750281:A:G	1.00258e-08	-1.74003	-1.21028	2.84443e-06	-1.73536	-1.22296	1.65545e-05	-1.72933	-1.21778
38750598	chr15:38750598:A:G	3.12718e-08	-1.81275	-3.08617e-10	8.95008e-06	-1.81202	-3.08617e-10	5.13579e-05	-1.81496	-3.08617e-10
38750961	chr15:38750961:G:A	1.48821e-08	-1.7615	-0.793812	3.83178e-06	-1.76227	-0.898078	2.29012e-05	-1.77332	-0.84927
38751020	chr15:38751020:A:G	7.06151e-08	-1.86077e-10	-0.998227	2.0318e-05	-1.86077e-10	-0.99217	0.000114364	-1.86077e-10	-1.01439
38751988	chr15:38751988:C:G	5.30806e-08	-1.86077e-10	-1.28366	1.52328e-05	-1.86077e-10	-1.28023	8.7336e-05	-1.86077e-10	-1.28401
38752049	chr15:38752049:G:A	1.25378e-08	-1.77234	-0.954379	3.74901e-06	-1.7773	-0.904885	2.09017e-05	-1.77534	-0.938609
38752219	chr15:38752219:A:G	2.17617e-08	-1.52735	-0.647969	6.31539e-06	-1.53659	-0.624097	3.41619e-05	-1.571	-0.651664
38752250	chr15:38752250:G:A	3.85966e-08	-1.60231	-3.08617e-10	1.12295e-05	-1.58513	-3.08617e-10	6.36304e-05	-1.60068	-3.08617e-10
38752856	chr15:38752856:G:T	3.66062e-08	-1.47922	-0.176032	1.02408e-05	-1.49658	-0.180717	5.60109e-05	-1.53435	-0.193882
38753423	chr15:38753423:G:A	1.08053e-08	-1.58228	-1.29315	2.96215e-06	-1.62947	-1.2883	1.69472e-05	-1.63414	-1.28953
38753727	chr15:38753727:A:G	6.11937e-08	-1.86077e-10	-1.14143	1.78285e-05	-1.86077e-10	-1.12288	0.000102463	-1.86077e-10	-1.12427
38753740	chr15:38753740:G:A	1.36704e-07	-1.86077e-10	-0.337653	3.96733e-05	-1.86077e-10	-0.323	0.000230312	-1.86077e-10	-0.314342
38753997	chr15:38753997:G:A	9.09386e-09	-1.78576	-1.26211	2.61252e-06	-1.78035	-1.26301	1.50916e-05	-1.77529	-1.26434
38754519	chr15:38754519:A:C	3.43858e-08	-1.71783	-3.08617e-10	9.68358e-06	-1.73325	-3.08617e-10	5.4343e-05	-1.75846	-3.08617e-10
38754743	chr15:38754743:T:C	1.61609e-08	-1.5354	-0.937474	4.64923e-06	-1.56894	-0.898039	2.8583e-05	-1.4614	-0.939561
38754991	chr15:38754991:G:A	3.33486e-08	-1.74845	-3.08617e-10	9.2984e-06	-1.77384	-3.08617e-10	5.51544e-05	-1.74364	-3.08617e-10
38755103	chr15:38755103:G:A	8.63468e-09	-1.81233	-1.28736	2.50031e-06	-1.80266	-1.28461	1.43616e-05	-1.80371	-1.28551
38755128	chr15:38755128:A:G	9.29788e-08	0.139522	-0.862622	1.94288e-05	-0.0925998	-0.944323	0.00012323	-0.0510847	-0.888641
38755186	chr15:38755186:C:A	6.93961e-08	-1.86077e-10	-1.01564	1.95462e-05	-1.86077e-10	-1.0309	0.00011431	-1.86077e-10	-1.01486
38755237	chr15:38755237:A:G	5.87099e-08	-1.86077e-10	-1.18286	1.70882e-05	-1.86077e-10	-1.16529	9.72711e-05	-1.86077e-10	-1.17627
38755322	chr15:38755322:G:A	5.35067e-08	-1.86077e-10	-1.27566	1.52776e-05	-1.86077e-10	-1.27729	8.78715e-05	-1.86077e-10	-1.2779
38755515	chr15:38755515:C:T	3.19478e-08	-1.79137	-3.08617e-10	9.32662e-06	-1.77081	-3.08617e-10	5.25045e-05	-1.79288	-3.08617e-10
38755716	chr15:38755716:G:A	5.78701e-08	-1.86077e-10	-1.19727	1.66574e-05	-1.86077e-10	-1.19083	9.70413e-05	-1.86077e-10	-1.17864
38755783	chr15:38755783:T:C	9.83371e-09	-1.77788	-1.19177	2.6582e-06	-1.78835	-1.23768	1.54196e-05	-1.80712	-1.21101
38755875	chr15:38755875:T:C	1.06815e-08	-1.60217	-1.28479	3.29511e-06	-1.52246	-1.28877	1.88868e-05	-1.52773	-1.28758
38756017	chr15:38756017:C:T	1.77737e-07	-1.86077e-10	-0.0751685	5.28209e-05	-1.86077e-10	-0.0367713	0.000304099	-1.86077e-10	-0.0364225
38756030	chr15:38756030:C:T	1.042e-08	-1.78506	-1.12668	2.79064e-06	-1.7938	-1.18361	1.63152e-05	-1.81018	-1.1515
38756297	chr15:38756297:C:G	1.46164e-08	-1.65243	-0.920894	4.18381e-06	-1.64234	-0.930114	2.47801e-05	-1.60853	-0.935201
38756317	chr15:38756317:A:G	1.5539e-08	-1.62213	-0.889984	4.458e-06	-1.61168	-0.897296	2.64958e-05	-1.57498	-0.901812
38756332	chr15:38756332:A:G	1.34137e-08	-1.65842	-1.00077	4.19657e-06	-1.58937	-0.980045	2.40437e-05	-1.59454	-0.979366
38756518	chr15:38756518:G:T	3.38585e-08	-1.73328	-3.08617e-10	9.55514e-06	-1.7466	-3.08617e-10	5.58965e-05	-1.73027	-3.08617e-10
38756889	chr15:38756889:C:CTT	2.84695e-08	-1.48045	-0.426188	7.97456e-06	-1.46681	-0.460614	4.60616e-05	-1.48235	-0.441443
38757450	chr15:38757450:T:A	1.58935e-07	-1.86077e-10	-0.186978	4.75329e-05	-1.86077e-10	-0.142258	0.000261213	-1.86077e-10	-0.188439
38757715	chr15:38757715:T:C	2.13944e-08	-1.62011	-0.572232	6.35657e-06	-1.62599	-0.528203	3.64124e-05	-1.64202	-0.516843
38757813	chr15:38757813:G:A	6.58093e-08	-1.86077e-10	-1.06871	1.86348e-05	-1.86077e-10	-1.07865	0.000107905	-1.86077e-10	-1.07252
38758055	chr15:38758055:G:T	1.71654e-07	-1.86077e-10	-0.109989	4.86847e-05	-1.86077e-10	-0.118314	0.000278996	-1.86077e-10	-0.122577
38758551	chr15:38758551:T:C	1.33184e-08	-1.37166	-1.29467	4.39838e-06	-1.22833	-1.29411	2.34242e-05	-1.30535	-1.29466
38758622	chr15:38758622:A:G	3.56212e-08	-1.68253	-3.08617e-10	1.06392e-05	-1.63913	-3.08617e-10	6.3353e-05	-1.60505	-3.08617e-10
38758667	chr15:38758667:T:A	1.25146e-08	-1.50762	-1.22096	4.09639e-06	-1.38689	-1.20668	2.18431e-05	-1.45295	-1.21694
38758831	chr15:38758831:G:A	8.47253e-08	-1.86077e-10	-0.816057	2.47967e-05	-1.86077e-10	-0.792967	0.000143456	-1.86077e-10	-0.787745
38759008	chr15:38759008:A:T	2.39415e-07	-1.86077e-10	0.222728	6.62421e-05	-1.86077e-10	0.189637	0.000385635	-1.86077e-10	0.201116
38759107	chr15:38759107:A:G	9.09658e-08	-1.86077e-10	-0.744988	2.73623e-05	-1.86077e-10	-0.694511	0.000154072	-1.86077e-10	-0.716356
38759171	chr15:38759171:T:C	1.35826e-07	-1.86077e-10	-0.344096	3.77205e-05	-1.86077e-10	-0.373475	0.000224535	-1.86077e-10	-0.339743
38759680	chr15:38759680:C:T	5.45512e-08	-1.86077e-10	-1.25633	1.5555e-05	-1.86077e-10	-1.2593	8.98496e-05	-1.86077e-10	-1.25564
38759783	chr15:38759783:G:A	2.36289e-07	1.47267	-1.26309	9.86915e-05	1.85886	-1.27054	0.000283794	1.15583	-1.26136
38759963	chr15:38759963:T:C	5.70028e-08	-1.86077e-10	-1.21237	1.62245e-05	-1.86077e-10	-1.21716	9.39152e-05	-1.86077e-10	-1.21138
38760096	chr15:38760096:C:T	5.68095e-08	-1.86077e-10	-1.21577	1.6177e-05	-1.86077e-10	-1.22009	9.3592e-05	-1.86077e-10	-1.21483
38760406	chr15:38760406:G:A	5.51694e-08	-1.86077e-10	-1.24506	1.57252e-05	-1.86077e-10	-1.24841	9.08719e-05	-1.86077e-10	-1.24432
38760514	chr15:38760514:T:C	5.34091e-08	-1.86077e-10	-1.27749	1.53039e-05	-1.86077e-10	-1.27557	8.80512e-05	-1.86077e-10	-1.27586
38760575	chr15:38760575:A:C	5.70188e-08	-1.86077e-10	-1.21209	1.6229e-05	-1.86077e-10	-1.21688	9.39419e-05	-1.86077e-10	-1.2111
38760621	chr15:38760621:A:G	5.72373e-08	-1.81506	0.606791	1.6596e-05	-1.81491	0.620394	9.47071e-05	-1.8066	0.603611
38760878	chr15:38760878:G:T	5.33162e-08	-1.86077e-10	-1.27923	1.52696e-05	-1.86077e-10	-1.27782	8.7876e-05	-1.86077e-10	-1.27785
38760924	chr15:38760924:C:T	8.99078e-08	-1.86077e-10	-0.756687	2.70049e-05	-1.86077e-10	-0.707662	0.000152727	-1.86077e-10	-0.725122
38761587	chr15:38761587:C:CTT	9.15148e-08	-1.86077e-10	-0.738971	2.58075e-05	-1.86077e-10	-0.753014	0.000146167	-1.86077e-10	-0.769026
38761589	chr15:38761589:G:GTCCC	9.1461e-08	-1.86077e-10	-0.739558	2.57933e-05	-1.86077e-10	-0.753563	0.000146083	-1.86077e-10	-0.769603
38761691	chr15:38761691:T:G	6.61177e-08	-1.86077e-10	-1.06404	1.9442e-05	-1.86077e-10	-1.03624	0.000110227	-1.86077e-10	-1.05123
38762055	chr15:38762055:T:C	4.3129e-08	-1.80824	0.31697	1.25241e-05	-1.80882	0.332801	7.15385e-05	-1.81517	0.331635
38762264	chr15:38762264:G:A	3.66844e-08	-0.404452	-1.24867	1.23058e-05	-0.252339	-1.24127	6.54506e-05	-0.323786	-1.24869
38762556	chr15:38762556:T:C	7.12884e-08	-1.86077e-10	-0.988738	2.11835e-05	-1.86077e-10	-0.950458	0.000119688	-1.86077e-10	-0.968886
38763073	chr15:38763073:C:T	5.31039e-08	-1.86077e-10	-1.28322	1.51916e-05	-1.86077e-10	-1.28294	8.7269e-05	-1.86077e-10	-1.28478
38763210	chr15:38763210:C:T	6.85668e-08	-1.86077e-10	-1.02766	2.0043e-05	-1.86077e-10	-1.0058	0.000115593	-1.86077e-10	-1.0037
38763235	chr15:38763235:C:T	5.34242e-08	-1.86077e-10	-1.27721	1.52682e-05	-1.86077e-10	-1.27791	8.84852e-05	-1.86077e-10	-1.27094
38763641	chr15:38763641:T:C	5.51396e-08	-1.86077e-10	-1.2456	1.57169e-05	-1.86077e-10	-1.24894	9.08222e-05	-1.86077e-10	-1.24487
38763752	chr15:38763752:C:T	5.25944e-08	-1.86077e-10	-1.29286	1.50468e-05	-1.86077e-10	-1.29251	8.65922e-05	-1.86077e-10	-1.29257
38763898	chr15:38763898:G:T	5.98387e-08	-1.86077e-10	-1.16382	1.74856e-05	-1.86077e-10	-1.1423	9.94393e-05	-1.86077e-10	-1.15423
38764221	chr15:38764221:A:G	8.38151e-08	-1.86077e-10	-0.826858	2.46112e-05	-1.86077e-10	-0.800479	0.000141322	-1.86077e-10	-0.802733
38764349	chr15:38764349:A:T	2.69048e-07	0.875568	-0.53615	7.43123e-05	0.995067	-0.69047	0.000337788	0.65863	-0.589987
38764562	chr15:38764562:C:G	5.4203e-08	-1.86077e-10	-1.26273	1.54607e-05	-1.86077e-10	-1.26538	8.92594e-05	-1.86077e-10	-1.26223
38764902	chr15:38764902:T:C	5.72668e-08	-1.86077e-10	-1.20775	1.62976e-05	-1.86077e-10	-1.21266	9.43526e-05	-1.86077e-10	-1.20674
38764912	chr15:38764912:A:G	1.05285e-08	-1.61328	-1.2881	3.25338e-06	-1.53965	-1.28433	1.77744e-05	-1.58827	-1.28775
38764944	chr15:38764944:C:G	8.39568e-08	-1.86077e-10	-0.825169	2.46162e-05	-1.86077e-10	-0.800274	0.000141838	-1.86077e-10	-0.799088
38765117	chr15:38765117:A:G	5.52992e-08	-1.86077e-10	-1.24271	1.58635e-05	-1.86077e-10	-1.23966	9.12468e-05	-1.86077e-10	-1.24021
38765483	chr15:38765483:A:G	9.41711e-08	-1.86077e-10	-0.710358	2.83995e-05	-1.86077e-10	-0.657307	0.000159999	-1.86077e-10	-0.67861
38765644	chr15:38765644:G:A	5.07726e-08	-1.8145	0.486388	1.4753e-05	-1.8143	0.502073	8.42508e-05	-1.8016	0.48162
38765651	chr15:38765651:A:G	1.01092e-07	-1.86077e-10	-0.63944	3.05948e-05	-1.86077e-10	-0.58285	0.000172112	-1.86077e-10	-0.605632
38765798	chr15:38765798:T:C	5.61519e-08	-1.86077e-10	-1.22741	1.61172e-05	-1.86077e-10	-1.2238	9.27012e-05	-1.86077e-10	-1.22439
38766004	chr15:38766004:TA:T	5.33899e-08	-1.86077e-10	-1.27785	1.52886e-05	-1.86077e-10	-1.27657	8.81471e-05	-1.86077e-10	-1.27477
38766538	chr15:38766538:A:G	5.31745e-08	-1.86077e-10	-1.28189	1.5214e-05	-1.86077e-10	-1.28146	8.73658e-05	-1.86077e-10	-1.28367
38766586	chr15:38766586:G:C	1.02239e-08	-1.63654	-1.2942	3.15727e-06	-1.56119	-1.29278	1.739e-05	-1.60363	-1.29424
38766997	chr15:38766997:C:T	5.7037e-08	-1.86077e-10	-1.21177	1.63907e-05	-1.86077e-10	-1.20696	9.34002e-05	-1.86077e-10	-1.21688
38766998	chr15:38766998:G:A	8.66061e-08	-1.86077e-10	-0.794101	2.59204e-05	-1.86077e-10	-0.74865	0.000146149	-1.86077e-10	-0.769151
38767134	chr15:38767134:A:G	5.5572e-08	-1.86077e-10	-1.23779	1.59419e-05	-1.86077e-10	-1.23473	9.16882e-05	-1.86077e-10	-1.23538
38767210	chr15:38767210:T:G	8.30427e-08	-1.86077e-10	-0.836116	2.48002e-05	-1.86077e-10	-0.792827	0.000139862	-1.86077e-10	-0.813121
38767235	chr15:38767235:C:A	3.10673e-07	0.975091	-0.491821	8.69863e-05	1.11135	-0.649276	0.000389033	0.756284	-0.546396
38767651	chr15:38767651:T:C	5.73035e-08	-1.86077e-10	-1.20711	1.64025e-05	-1.86077e-10	-1.20624	9.38493e-05	-1.86077e-10	-1.21208
38767722	chr15:38767722:C:T	5.29728e-08	-1.86077e-10	-1.28569	1.51576e-05	-1.86077e-10	-1.28518	8.70902e-05	-1.86077e-10	-1.28683
38767920	chr15:38767920:T:C	7.23578e-08	-1.86077e-10	-0.973848	2.16458e-05	-1.86077e-10	-0.928869	0.000119455	-1.86077e-10	-0.970837
38768117	chr15:38768117:C:T	8.54761e-09	-1.81514	-1.29468	2.44486e-06	-1.81514	-1.29455	1.41547e-05	-1.80904	-1.29469
38768122	chr15:38768122:C:T	6.64388e-08	-1.86077e-10	-1.05919	1.92374e-05	-1.86077e-10	-1.04682	0.000113776	-1.86077e-10	-1.01954
38768864	chr15:38768864:CTAA:C	6.03315e-08	0.117295	-1.27291	1.89103e-05	0.202699	-1.26667	9.64501e-05	0.0875317	-1.27228
38769476	chr15:38769476:G:C	8.24183e-08	-1.86077e-10	-0.843663	2.44669e-05	-1.86077e-10	-0.806356	0.00013772	-1.86077e-10	-0.828553
38769904	chr15:38769904:C:T	7.72249e-08	-1.86077e-10	-0.908749	2.26004e-05	-1.86077e-10	-0.885711	0.00013011	-1.86077e-10	-0.885394
38770081	chr15:38770081:G:A	5.53541e-08	-1.86077e-10	-1.24172	1.59208e-05	-1.86077e-10	-1.23605	9.16306e-05	-1.86077e-10	-1.23601
38770187	chr15:38770187:A:G	1.47804e-08	-1.43007	-1.13211	4.51579e-06	-1.35185	-1.14425	2.2899e-05	-1.47788	-1.1448
38770478	chr15:38770478:G:A	3.48516e-07	1.14222	-0.544008	9.74816e-05	1.27329	-0.697305	0.000437022	0.921846	-0.595638
38770719	chr15:38770719:CATCTGA:C	1.5507e-08	-1.80149	-0.712691	4.42853e-06	-1.79462	-0.720996	2.50998e-05	-1.81015	-0.720764
38771064	chr15:38771064:G:A	9.60964e-08	-1.86077e-10	-0.690119	2.9071e-05	-1.86077e-10	-0.633939	0.000158157	-1.86077e-10	-0.690188
38771262	chr15:38771262:C:G	1.18788e-08	-1.79146	-0.989254	3.37913e-06	-1.78237	-1.00369	1.907e-05	-1.8031	-1.00256
38771263	chr15:38771263:A:T	5.55883e-08	0.0570656	-1.29456	1.90882e-05	0.239954	-1.29456	0.000101431	0.160207	-1.2946
38771332	chr15:38771332:G:A	1.16387e-08	-1.80453	-0.996611	3.30359e-06	-1.79775	-1.01092	1.87692e-05	-1.81162	-1.00994
38771353	chr15:38771353:A:G	6.13681e-08	-1.86077e-10	-1.13858	1.7665e-05	-1.86077e-10	-1.13209	0.000102196	-1.86077e-10	-1.12688
38771406	chr15:38771406:G:A	1.17267e-08	-1.80582	-0.987788	3.327e-06	-1.79947	-1.00214	1.89205e-05	-1.81237	-1.00116
38771414	chr15:38771414:T:G	1.13648e-08	-1.80587	-1.01907	3.22621e-06	-1.79948	-1.03289	1.83459e-05	-1.81237	-1.032
38771440	chr15:38771440:T:C	5.04354e-08	-0.0429974	-1.29178	1.70221e-05	0.124625	-1.29379	9.14193e-05	0.0536225	-1.29194
38771488	chr15:38771488:A:G	1.13544e-08	-1.80558	-1.02029	3.22365e-06	-1.79909	-1.03408	1.83279e-05	-1.81219	-1.03316
38771517	chr15:38771517:G:A	1.1627e-08	-1.80544	-0.996698	3.29951e-06	-1.79902	-1.01089	1.87602e-05	-1.81216	-1.00988
38771812	chr15:38771812:C:T	1.11784e-08	-1.80573	-1.03575	3.1737e-06	-1.79962	-1.04916	1.80492e-05	-1.81237	-1.04831
38772063	chr15:38772063:C:T	5.54586e-08	-1.86077e-10	-1.23983	1.59475e-05	-1.86077e-10	-1.23438	9.18051e-05	-1.86077e-10	-1.23411
38772066	chr15:38772066:A:C	1.10302e-08	-1.80919	-1.04564	3.13043e-06	-1.80373	-1.05877	1.785e-05	-1.81397	-1.05781
38772091	chr15:38772091:C:G	1.08437e-08	-1.80741	-1.06448	3.08211e-06	-1.80138	-1.07669	1.75448e-05	-1.81313	-1.07589
38772136	chr15:38772136:A:G	5.4697e-08	-1.86077e-10	-1.25366	1.56806e-05	-1.86077e-10	-1.25125	9.02182e-05	-1.86077e-10	-1.25154
38772198	chr15:38772198:C:T	1.14175e-08	-1.80424	-1.01609	3.24324e-06	-1.79718	-1.02992	1.84207e-05	-1.81135	-1.02895
38772571	chr15:38772571:G:A	1.34575e-08	-1.42672	-1.22922	4.00065e-06	-1.37805	-1.23918	1.99872e-05	-1.52015	-1.23853
38772657	chr15:38772657:C:T	1.06665e-08	-1.80479	-1.08358	3.0354e-06	-1.7979	-1.09543	1.72526e-05	-1.81165	-1.09416
38772913	chr15:38772913:G:A	1.07526e-08	-1.80813	-1.0722	3.05581e-06	-1.8023	-1.08433	1.74147e-05	-1.81347	-1.08299
38772925	chr15:38772925:A:T	6.07892e-08	-1.86077e-10	-1.14806	1.74999e-05	-1.86077e-10	-1.14148	0.000101201	-1.86077e-10	-1.13666
38772958	chr15:38772958:A:C	1.05258e-08	-1.80732	-1.09433	2.99378e-06	-1.80129	-1.10585	1.70489e-05	-1.81308	-1.10461
38772976	chr15:38772976:C:G	1.04363e-08	-1.81497	-1.09521	2.95498e-06	-1.81357	-1.10661	1.70103e-05	-1.81452	-1.10543
38772991	chr15:38772991:CTG:C	5.30514e-08	-1.86077e-10	-1.28421	1.52739e-05	-1.86077e-10	-1.27754	8.71709e-05	-1.86077e-10	-1.2859
38773151	chr15:38773151:A:T	7.22531e-08	-1.86077e-10	-0.975296	2.10297e-05	-1.86077e-10	-0.957741	0.000121315	-1.86077e-10	-0.955386
38773223	chr15:38773223:T:C	1.16701e-08	-1.81351	-0.984923	3.30453e-06	-1.81366	-0.994727	1.92907e-05	-1.7997	-0.994455
38773337	chr15:38773337:C:G	1.02957e-08	-1.80666	-1.11709	2.93178e-06	-1.80034	-1.12773	1.66871e-05	-1.81272	-1.12642
38773699	chr15:38773699:T:G	7.83313e-08	-1.86077e-10	-0.894523	2.3164e-05	-1.86077e-10	-0.861081	0.000130829	-1.86077e-10	-0.879884
38773800	chr15:38773800:C:T	5.62428e-08	-1.86077e-10	-1.22579	1.61492e-05	-1.86077e-10	-1.22181	9.2869e-05	-1.86077e-10	-1.22259
38773827	chr15:38773827:A:G	6.50454e-08	-1.86077e-10	-1.08038	1.87553e-05	-1.86077e-10	-1.0722	0.00010856	-1.86077e-10	-1.06647
38773841	chr15:38773841:G:A	1.03154e-08	-1.79893	-1.1229	2.94493e-06	-1.79024	-1.13335	1.66681e-05	-1.808	-1.13227
38773909	chr15:38773909:A:T	1.70635e-07	-1.86077e-10	-0.115942	4.75208e-05	-1.86077e-10	-0.142512	0.000283976	-1.86077e-10	-0.104885
38774071	chr15:38774071:G:A	5.3523e-08	-1.86077e-10	-1.27536	1.53444e-05	-1.86077e-10	-1.27293	8.79132e-05	-1.86077e-10	-1.27743
38774081	chr15:38774081:T:C	1.05946e-08	-1.81107	-1.08406	3.00811e-06	-1.80647	-1.0959	1.71917e-05	-1.81473	-1.09462
38774101	chr15:38774101:C:T	9.76966e-09	-1.80129	-1.17489	2.83397e-06	-1.77825	-1.18375	1.6155e-05	-1.79384	-1.1777
38774105	chr15:38774105:C:T	1.04875e-08	-1.81105	-1.09423	2.97867e-06	-1.80647	-1.10573	1.70244e-05	-1.81473	-1.1044
38774114	chr15:38774114:A:T	5.28043e-08	-1.86077e-10	-1.28888	1.50859e-05	-1.86077e-10	-1.28992	8.68729e-05	-1.86077e-10	-1.28933
38774119	chr15:38774119:C:T	1.53153e-08	-1.80519	-0.721432	4.37045e-06	-1.79926	-0.729552	2.47849e-05	-1.81225	-0.73129
38774122	chr15:38774122:A:T	5.42758e-08	-1.86077e-10	-1.26139	1.55003e-05	-1.86077e-10	-1.26282	8.91577e-05	-1.86077e-10	-1.26337
38774291	chr15:38774291:A:T	9.0497e-09	-1.79985	-1.25289	2.6402e-06	-1.77436	-1.25846	1.50338e-05	-1.79042	-1.25305
38774334	chr15:38774334:G:C	1.01792e-08	-1.80655	-1.12857	2.89852e-06	-1.80049	-1.13899	1.64915e-05	-1.81275	-1.13818
38774423	chr15:38774423:T:C	1.04608e-08	-1.80742	-1.10041	2.97548e-06	-1.80152	-1.11175	1.69484e-05	-1.81316	-1.11043
38774473	chr15:38774473:A:T	1.01519e-08	-1.81315	-1.12466	2.88323e-06	-1.80975	-1.13502	1.65169e-05	-1.81518	-1.13421
38774602	chr15:38774602:T:C	1.04889e-08	-1.80582	-1.09933	2.98472e-06	-1.79946	-1.11071	1.69795e-05	-1.81233	-1.10944
38774678	chr15:38774678:G:A	1.04701e-08	-1.79782	-1.10913	2.98632e-06	-1.78954	-1.1201	1.69009e-05	-1.80745	-1.11896
38774840	chr15:38774840:C:A	6.4247e-08	-1.86077e-10	-1.09274	1.82984e-05	-1.86077e-10	-1.09686	0.00010605	-1.86077e-10	-1.08986
38774911	chr15:38774911:G:A	1.07324e-08	-1.80497	-1.07723	3.05281e-06	-1.79836	-1.08926	1.73577e-05	-1.81185	-1.08789
38774932	chr15:38774932:C:T	1.30627e-08	-1.39884	-1.28687	3.92008e-06	-1.34738	-1.29019	1.94726e-05	-1.49476	-1.29001
38774994	chr15:38774994:C:T	1.23644e-08	-1.51173	-1.22892	3.71906e-06	-1.45305	-1.23716	1.87887e-05	-1.58258	-1.23794
38775013	chr15:38775013:G:A	5.34889e-08	-1.86077e-10	-1.276	1.5281e-05	-1.86077e-10	-1.27707	8.79136e-05	-1.86077e-10	-1.27742
38775323	chr15:38775323:C:T	6.76468e-08	-1.86077e-10	-1.04117	1.98839e-05	-1.86077e-10	-1.01377	0.000113642	-1.86077e-10	-1.02072
38775397	chr15:38775397:C:T	1.02905e-08	-1.81301	-1.11124	2.92127e-06	-1.80954	-1.12212	1.67399e-05	-1.81518	-1.12081
38775541	chr15:38775541:C:A	1.33371e-08	-1.39165	-1.27327	3.99691e-06	-1.33942	-1.27874	1.98425e-05	-1.48755	-1.2784
38775573	chr15:38775573:C:T	4.19165e-08	-1.51979	-3.08617e-10	1.26513e-05	-1.46592	-3.08617e-10	7.08482e-05	-1.49324	-3.08617e-10
38775594	chr15:38775594:A:C	1.01811e-08	-1.80959	-1.12535	2.89575e-06	-1.80448	-1.13595	1.65244e-05	-1.81419	-1.13474
38775608	chr15:38775608:C:T	1.58506e-07	-1.86077e-10	-0.189677	4.42182e-05	-1.86077e-10	-0.214543	0.000263793	-1.86077e-10	-0.178612
38775865	chr15:38775865:T:C	1.03949e-08	-1.80582	-1.10833	2.95808e-06	-1.7995	-1.11964	1.68314e-05	-1.81236	-1.11817
38775900	chr15:38775900:G:T	7.08488e-08	-1.86077e-10	-0.994923	2.08588e-05	-1.86077e-10	-0.965901	0.000118146	-1.86077e-10	-0.981854
38775950	chr15:38775950:A:G	5.47841e-08	-1.86077e-10	-1.25207	1.5708e-05	-1.86077e-10	-1.24951	9.03669e-05	-1.86077e-10	-1.2499
38776078	chr15:38776078:C:T	7.39784e-08	-1.86077e-10	-0.951698	2.18208e-05	-1.86077e-10	-0.920814	0.000123446	-1.86077e-10	-0.937974
38776139	chr15:38776139:G:A	1.26509e-08	-1.43703	-1.28072	3.78672e-06	-1.38731	-1.28487	1.89505e-05	-1.52718	-1.28477
38776143	chr15:38776143:G:A	1.00621e-08	-1.80751	-1.13919	2.86655e-06	-1.80165	-1.14892	1.63182e-05	-1.81323	-1.14826
38776213	chr15:38776213:G:A	1.02788e-08	-1.81357	-1.11182	2.91713e-06	-1.81046	-1.12262	1.67282e-05	-1.81517	-1.12151
38776413	chr15:38776413:T:G	7.41357e-08	-1.86077e-10	-0.949573	2.18698e-05	-1.86077e-10	-0.918572	0.000123716	-1.86077e-10	-0.935787
38776484	chr15:38776484:T:TTTC	1.01432e-08	-1.80868	-1.12998	2.88692e-06	-1.80326	-1.14023	1.64624e-05	-1.81381	-1.13888
38776626	chr15:38776626:C:T	7.28633e-08	-1.86077e-10	-0.966886	2.12942e-05	-1.86077e-10	-0.945245	0.000122553	-1.86077e-10	-0.945235
38776746	chr15:38776746:T:C	7.7305e-08	-1.86077e-10	-0.907712	2.26245e-05	-1.86077e-10	-0.884646	0.000130247	-1.86077e-10	-0.884344
38776757	chr15:38776757:T:A	5.25097e-08	-1.86077e-10	-1.29447	1.50167e-05	-1.86077e-10	-1.29452	8.65162e-05	-1.86077e-10	-1.29344
38776783	chr15:38776783:C:T	7.80891e-08	-1.86077e-10	-0.89762	2.30113e-05	-1.86077e-10	-0.867696	0.000128385	-1.86077e-10	-0.89874
38776807	chr15:38776807:T:C	8.00684e-08	-1.86077e-10	-0.872589	2.3444e-05	-1.86077e-10	-0.849063	0.000135046	-1.86077e-10	-0.848162
38776840	chr15:38776840:T:G	5.98173e-08	-1.86077e-10	-1.16418	1.70515e-05	-1.86077e-10	-1.16744	9.86529e-05	-1.86077e-10	-1.16217
38777089	chr15:38777089:T:A	5.27648e-08	-1.86077e-10	-1.28963	1.51679e-05	-1.86077e-10	-1.2845	8.67418e-05	-1.86077e-10	-1.29084
38777216	chr15:38777216:G:A	5.27945e-08	-1.86077e-10	-1.28906	1.51798e-05	-1.86077e-10	-1.28371	8.67844e-05	-1.86077e-10	-1.29035
38777305	chr15:38777305:C:G	7.72497e-08	-1.86077e-10	-0.908428	2.2608e-05	-1.86077e-10	-0.885374	0.000130152	-1.86077e-10	-0.885074
38777387	chr15:38777387:A:G	5.40233e-08	-1.86077e-10	-1.26606	1.54641e-05	-1.86077e-10	-1.26516	8.9247e-05	-1.86077e-10	-1.26237
38777727	chr15:38777727:G:A	5.56844e-08	-1.86077e-10	-1.23577	1.59866e-05	-1.86077e-10	-1.23193	9.1928e-05	-1.86077e-10	-1.23277
38777925	chr15:38777925:G:T	5.77974e-08	-1.86077e-10	-1.19853	1.66013e-05	-1.86077e-10	-1.1942	9.54721e-05	-1.86077e-10	-1.19494
38778367	chr15:38778367:C:T	4.00944e-08	-0.276624	-1.28761	1.35965e-05	-0.11097	-1.2829	7.24409e-05	-0.183908	-1.2871
38778403	chr15:38778403:G:A	5.66686e-08	-1.86077e-10	-1.21825	1.64889e-05	-1.86077e-10	-1.20099	9.28194e-05	-1.86077e-10	-1.22312
38778550	chr15:38778550:C:T	1.86636e-08	-1.07324	-1.25566	4.91351e-06	-1.16214	-1.24955	2.89584e-05	-1.1442	-1.24372
38778689	chr15:38778689:T:A	5.92343e-08	-1.86077e-10	-1.17397	1.71563e-05	-1.86077e-10	-1.16131	9.88142e-05	-1.86077e-10	-1.16053
38778839	chr15:38778839:G:T	7.73014e-08	-1.86077e-10	-0.907759	2.26236e-05	-1.86077e-10	-0.884684	0.000130241	-1.86077e-10	-0.884386
38778893	chr15:38778893:G:A	1.48651e-08	-1.78978	-0.766677	4.25128e-06	-1.78314	-0.773321	2.39403e-05	-1.80326	-0.774951
38778932	chr15:38778932:G:A	1.39285e-07	-1.86077e-10	-0.31895	3.86872e-05	-1.86077e-10	-0.348171	0.000230691	-1.86077e-10	-0.312694
38779171	chr15:38779171:G:A	5.62135e-08	-1.86077e-10	-1.22631	1.60579e-05	-1.86077e-10	-1.22748	9.28587e-05	-1.86077e-10	-1.2227
38779248	chr15:38779248:G:T	5.59133e-08	-1.86077e-10	-1.23167	1.60418e-05	-1.86077e-10	-1.22848	9.22832e-05	-1.86077e-10	-1.22891
38779301	chr15:38779301:C:T	6.33846e-08	-1.86077e-10	-1.10625	1.80553e-05	-1.86077e-10	-1.11024	0.000104616	-1.86077e-10	-1.10348
38779350	chr15:38779350:G:A	5.29934e-08	-1.86077e-10	-1.2853	1.51672e-05	-1.86077e-10	-1.28454	8.71289e-05	-1.86077e-10	-1.28639
38779486	chr15:38779486:G:A	5.42229e-08	-1.86077e-10	-1.26237	1.55135e-05	-1.86077e-10	-1.26197	8.95362e-05	-1.86077e-10	-1.25913
38779527	chr15:38779527:T:C	1.12757e-08	-1.80004	-1.03277	3.25745e-06	-1.77548	-1.04726	1.86628e-05	-1.79191	-1.03533
38779550	chr15:38779550:C:T	1.0489e-08	-1.80232	-1.10283	2.97493e-06	-1.79621	-1.11724	1.69824e-05	-1.81061	-1.11098
38780147	chr15:38780147:A:G	6.42953e-08	-1.86077e-10	-1.09198	1.83124e-05	-1.86077e-10	-1.0961	0.000106133	-1.86077e-10	-1.08908
38780355	chr15:38780355:G:C	7.41357e-08	-1.86077e-10	-0.949573	2.18698e-05	-1.86077e-10	-0.918572	0.000123716	-1.86077e-10	-0.935787
38780516	chr15:38780516:A:G	5.48292e-08	-1.86077e-10	-1.25125	1.57285e-05	-1.86077e-10	-1.24821	9.04629e-05	-1.86077e-10	-1.24884
38780773	chr15:38780773:G:A	5.68603e-08	-1.86077e-10	-1.21487	1.63768e-05	-1.86077e-10	-1.20781	9.4261e-05	-1.86077e-10	-1.20771
38780941	chr15:38780941:C:G	5.30497e-08	-1.86077e-10	-1.28424	1.5184e-05	-1.86077e-10	-1.28343	8.7212e-05	-1.86077e-10	-1.28543
38781141	chr15:38781141:C:T	3.09737e-07	-1.86077e-10	0.480253	8.73497e-05	-1.86077e-10	0.466241	0.000528832	-1.86077e-10	0.516896
38781305	chr15:38781305:T:C	5.87045e-08	-1.86077e-10	-1.18295	1.67376e-05	-1.86077e-10	-1.18602	9.68072e-05	-1.86077e-10	-1.18105
38781365	chr15:38781365:C:A	4.51262e-08	-1.44601	-3.08617e-10	1.27718e-05	-1.45644	-3.08617e-10	6.98947e-05	-1.50679	-3.08617e-10
38781760	chr15:38781760:A:G	6.31046e-08	-1.86077e-10	-1.11068	1.77374e-05	-1.86077e-10	-1.128	0.000103647	-1.86077e-10	-1.11279
38781840	chr15:38781840:G:A	8.98396e-08	-1.86077e-10	-0.757445	2.6436e-05	-1.86077e-10	-0.728952	0.000151718	-1.86077e-10	-0.731752
38781956	chr15:38781956:T:C	5.74722e-08	-1.86077e-10	-1.20417	1.63705e-05	-1.86077e-10	-1.2082	9.41254e-05	-1.86077e-10	-1.20915
38782040	chr15:38782040:T:C	3.98369e-08	-0.292586	-1.27809	1.34304e-05	-0.134537	-1.27163	7.14565e-05	-0.207118	-1.27757
38782527	chr15:38782527:C:T	5.77812e-08	-1.86077e-10	-1.19881	1.65975e-05	-1.86077e-10	-1.19443	9.54516e-05	-1.86077e-10	-1.19516
38782789	chr15:38782789:A:G	1.71223e-08	-1.38813	-1.02696	5.31444e-06	-1.30553	-1.02772	2.57549e-05	-1.46515	-1.04
38782953	chr15:38782953:T:C	1.10908e-08	-1.75157	-1.09779	3.27155e-06	-1.70784	-1.11057	1.84939e-05	-1.73646	-1.09987
38783043	chr15:38783043:G:A	5.65017e-08	-1.86077e-10	-1.2212	1.62195e-05	-1.86077e-10	-1.21746	9.32869e-05	-1.86077e-10	-1.2181
38783420	chr15:38783420:C:T	4.21751e-07	1.28121	-0.492271	0.000120655	1.42485	-0.635589	0.00053235	1.06215	-0.538625
38783774	chr15:38783774:T:C	5.79835e-08	-1.86077e-10	-1.19531	1.66568e-05	-1.86077e-10	-1.19086	9.57903e-05	-1.86077e-10	-1.19161
38784016	chr15:38784016:T:C	5.73584e-08	-1.86077e-10	-1.20615	1.64715e-05	-1.86077e-10	-1.20205	9.47312e-05	-1.86077e-10	-1.20273
38784043	chr15:38784043:G:A	5.27949e-08	-1.86077e-10	-1.28906	1.51091e-05	-1.86077e-10	-1.28838	8.68284e-05	-1.86077e-10	-1.28984
38784220	chr15:38784220:T:G	5.52009e-08	-1.86077e-10	-1.24449	1.58437e-05	-1.86077e-10	-1.24091	9.14601e-05	-1.86077e-10	-1.23787
38784315	chr15:38784315:T:G	3.78346e-08	-0.329576	-1.29267	1.26156e-05	-0.178744	-1.29	6.7926e-05	-0.242849	-1.29251
38784370	chr15:38784370:G:A	3.1589e-07	1.01181	-0.511891	8.86298e-05	1.14929	-0.668498	0.000400206	0.802739	-0.564534
38784449	chr15:38784449:A:G	6.78827e-08	-1.86077e-10	-1.03769	1.9037e-05	-1.86077e-10	-1.05729	0.000111553	-1.86077e-10	-1.03927
38784586	chr15:38784586:C:T	5.84046e-08	-1.86077e-10	-1.18808	1.66251e-05	-1.86077e-10	-1.19276	9.5597e-05	-1.86077e-10	-1.19363
38784599	chr15:38784599:A:G	6.26228e-08	-1.86077e-10	-1.11834	1.82857e-05	-1.86077e-10	-1.09756	0.000104016	-1.86077e-10	-1.10923
38784709	chr15:38784709:G:A	5.45077e-08	0.00470211	-1.26183	1.7658e-05	0.135685	-1.26818	9.47271e-05	0.0590883	-1.26186
38784846	chr15:38784846:G:T	6.51528e-08	-1.86077e-10	-1.07874	1.85243e-05	-1.86077e-10	-1.0846	0.000109083	-1.86077e-10	-1.06167
38785072	chr15:38785072:T:C	7.26596e-08	-1.86077e-10	-0.969685	2.14154e-05	-1.86077e-10	-0.939567	0.000121216	-1.86077e-10	-0.956204
38785233	chr15:38785233:G:A	3.06325e-08	-0.714524	-1.11889	9.81724e-06	-0.592873	-1.12667	5.34891e-05	-0.656663	-1.11763
38785340	chr15:38785340:T:C	5.97315e-08	-1.86077e-10	-1.16561	1.716e-05	-1.86077e-10	-1.1611	9.87138e-05	-1.86077e-10	-1.16155
38785474	chr15:38785474:G:A	3.18915e-08	-0.506056	-1.28708	8.84345e-06	-0.530367	-1.29363	5.09206e-05	-0.535298	-1.28821
38785482	chr15:38785482:G:T	1.21335e-08	-1.65401	-1.10549	3.65554e-06	-1.58975	-1.11768	2.03812e-05	-1.63166	-1.10751
38785595	chr15:38785595:G:A	4.34232e-08	-0.191346	-1.29313	1.45319e-05	-0.0329262	-1.29441	7.8188e-05	-0.101434	-1.29322
38785805	chr15:38785805:A:G	1.59144e-08	-1.80121	-0.68704	4.54762e-06	-1.79662	-0.69245	2.56935e-05	-1.81054	-0.696994
38785858	chr15:38785858:A:G	5.40514e-08	-1.86077e-10	-1.26554	1.54831e-05	-1.86077e-10	-1.26393	8.89557e-05	-1.86077e-10	-1.26564
38785929	chr15:38785929:A:G	6.09043e-08	-1.86077e-10	-1.14617	1.77534e-05	-1.86077e-10	-1.1271	0.000101049	-1.86077e-10	-1.13817
38786131	chr15:38786131:G:C	6.64577e-08	-1.86077e-10	-1.05891	1.94667e-05	-1.86077e-10	-1.03498	0.000110529	-1.86077e-10	-1.0485
38786143	chr15:38786143:A:G	6.95653e-08	-1.86077e-10	-1.01321	2.04218e-05	-1.86077e-10	-0.987076	0.000116306	-1.86077e-10	-0.99755
38786156	chr15:38786156:C:T	1.04612e-08	-1.63513	-1.27267	3.09216e-06	-1.59693	-1.27788	1.61189e-05	-1.69599	-1.27779
38786162	chr15:38786162:C:T	5.38464e-08	-1.86077e-10	-1.26934	1.53778e-05	-1.86077e-10	-1.27075	8.84835e-05	-1.86077e-10	-1.27096
38786424	chr15:38786424:C:T	5.24995e-08	-1.86077e-10	-1.29467	1.50138e-05	-1.86077e-10	-1.29471	8.642e-05	-1.86077e-10	-1.29456
38786595	chr15:38786595:C:T	5.68834e-08	-1.86077e-10	-1.21447	1.63324e-05	-1.86077e-10	-1.21053	9.39161e-05	-1.86077e-10	-1.21137
38786897	chr15:38786897:AGC:A	4.67887e-08	-0.115622	-1.29421	1.51596e-05	0.00794136	-1.29298	8.09367e-05	-0.0658994	-1.29421
38786901	chr15:38786901:A:C	4.8051e-08	-0.0887836	-1.29443	1.55854e-05	0.0360713	-1.29342	8.31944e-05	-0.0381646	-1.29443
38787033	chr15:38787033:G:A	3.60082e-08	-1.67172	-3.08617e-10	9.97036e-06	-1.70406	-3.08617e-10	5.88611e-05	-1.67859	-3.08617e-10
38787860	chr15:38787860:G:A	5.25698e-08	-1.86077e-10	-1.29333	1.503e-05	-1.86077e-10	-1.29363	8.65739e-05	-1.86077e-10	-1.29278
38787932	chr15:38787932:G:A	5.24976e-08	-1.86077e-10	-1.2947	1.50153e-05	-1.86077e-10	-1.29461	8.64072e-05	-1.86077e-10	-1.2947
38788015	chr15:38788015:G:A	5.41517e-08	-1.86077e-10	-1.26368	1.56503e-05	-1.86077e-10	-1.25319	8.94186e-05	-1.86077e-10	-1.26045
38788130	chr15:38788130:G:T	3.67685e-07	1.24878	-0.597021	0.000104547	1.39044	-0.744481	0.000461192	1.02701	-0.646974
38788327	chr15:38788327:A:G	1.516e-08	-1.47096	-1.06585	4.67921e-06	-1.39402	-1.06653	2.30484e-05	-1.53881	-1.07737
38788330	chr15:38788330:G:A	6.02735e-08	-1.86077e-10	-1.15658	1.74559e-05	-1.86077e-10	-1.144	0.00010066	-1.86077e-10	-1.14203
38788390	chr15:38788390:C:A	1.09904e-07	-1.86077e-10	-0.555862	3.20125e-05	-1.86077e-10	-0.537554	0.000181774	-1.86077e-10	-0.551009
38788578	chr15:38788578:C:T	1.39008e-07	-1.86077e-10	-0.320936	4.02128e-05	-1.86077e-10	-0.309495	0.000229281	-1.86077e-10	-0.318827
38788673	chr15:38788673:C:T	8.76335e-08	-1.86077e-10	-0.782308	2.60088e-05	-1.86077e-10	-0.745243	0.000146669	-1.86077e-10	-0.765596
38788730	chr15:38788730:C:T	5.24976e-08	-1.86077e-10	-1.2947	1.50153e-05	-1.86077e-10	-1.29461	8.64071e-05	-1.86077e-10	-1.29471
38788768	chr15:38788768:A:T	6.3895e-08	-1.86077e-10	-1.09823	1.86494e-05	-1.86077e-10	-1.07786	0.00010615	-1.86077e-10	-1.08892
38788939	chr15:38788939:A:G	5.35331e-08	-1.86077e-10	-1.27517	1.52944e-05	-1.86077e-10	-1.27619	8.79845e-05	-1.86077e-10	-1.27661
38789249	chr15:38789249:C:G	5.62408e-08	-1.86077e-10	-1.22583	1.61419e-05	-1.86077e-10	-1.22226	9.2876e-05	-1.86077e-10	-1.22251
38789580	chr15:38789580:G:A	3.49431e-07	1.12683	-0.525995	9.82929e-05	1.26545	-0.681173	0.000440036	0.911351	-0.57827
38789594	chr15:38789594:A:G	5.44074e-08	0.0357093	-1.29468	1.77005e-05	0.164014	-1.2941	9.42082e-05	0.0864113	-1.29468
38790047	chr15:38790047:G:A	2.79501e-07	-1.86077e-10	0.377537	7.68484e-05	-1.86077e-10	0.338156	0.000454945	-1.86077e-10	0.366402
38790393	chr15:38790393:CACTT:C	5.87344e-08	-1.86077e-10	-1.18245	1.67436e-05	-1.86077e-10	-1.18567	9.73129e-05	-1.86077e-10	-1.17584
38790414	chr15:38790414:C:T	5.73572e-08	-1.86077e-10	-1.20617	1.64665e-05	-1.86077e-10	-1.20235	9.47575e-05	-1.86077e-10	-1.20245
38790585	chr15:38790585:G:T	9.28306e-08	-1.86077e-10	-0.724694	2.75911e-05	-1.86077e-10	-0.686185	0.00015715	-1.86077e-10	-0.696572
38790857	chr15:38790857:CTG:C	5.6353e-08	-1.86077e-10	-1.22384	1.62181e-05	-1.86077e-10	-1.21755	9.33157e-05	-1.86077e-10	-1.21779
38790868	chr15:38790868:T:A	5.69314e-08	-1.86077e-10	-1.21362	1.63917e-05	-1.86077e-10	-1.2069	9.43145e-05	-1.86077e-10	-1.20714
38791208	chr15:38791208:T:C	6.54312e-08	-1.86077e-10	-1.07447	1.88577e-05	-1.86077e-10	-1.06676	0.000109007	-1.86077e-10	-1.06237
38791268	chr15:38791268:C:T	5.99604e-08	-1.86077e-10	-1.16179	1.72173e-05	-1.86077e-10	-1.15776	9.91515e-05	-1.86077e-10	-1.15713
38791279	chr15:38791279:T:G	2.65663e-07	0.852285	-0.525529	7.5415e-05	0.99829	-0.678963	0.000343495	0.661131	-0.575735
38791342	chr15:38791342:G:A	6.6369e-08	-1.86077e-10	-1.06024	1.95206e-05	-1.86077e-10	-1.03221	0.000111322	-1.86077e-10	-1.04135
38791501	chr15:38791501:T:G	6.15941e-08	-1.86077e-10	-1.13491	1.76922e-05	-1.86077e-10	-1.13056	0.000101908	-1.86077e-10	-1.12971
38791846	chr15:38791846:C:G	4.29701e-08	-0.201155	-1.29381	1.39837e-05	-0.0731235	-1.29266	7.44519e-05	-0.1498	-1.29382
38791946	chr15:38791946:A:T	1.21063e-08	-1.69563	-1.06611	3.61242e-06	-1.63878	-1.08052	2.03588e-05	-1.67377	-1.06649
38791975	chr15:38791975:T:C	5.41928e-08	-1.86077e-10	-1.26292	1.56695e-05	-1.86077e-10	-1.25196	8.88983e-05	-1.86077e-10	-1.26628
38792069	chr15:38792069:C:A	2.4547e-07	0.72501	-0.477306	6.89177e-05	0.864938	-0.635703	0.000317458	0.535554	-0.528983
38792226	chr15:38792226:A:C	2.92985e-08	-0.60739	-1.27055	8.28792e-06	-0.607487	-1.28139	4.76936e-05	-0.616969	-1.27201
38792416	chr15:38792416:C:T	6.09411e-08	-1.86077e-10	-1.14556	1.73021e-05	-1.86077e-10	-1.15285	9.99656e-05	-1.86077e-10	-1.14895
38792620	chr15:38792620:C:T	2.9041e-08	-0.605383	-1.28138	8.2411e-06	-0.605514	-1.28903	4.72825e-05	-0.615119	-1.28251
38792666	chr15:38792666:C:T	6.61998e-08	-1.86077e-10	-1.06279	1.88461e-05	-1.86077e-10	-1.06737	0.000109337	-1.86077e-10	-1.05934
38792755	chr15:38792755:G:A	1.18415e-08	-1.71134	-1.07251	3.50963e-06	-1.66295	-1.08522	1.97174e-05	-1.69786	-1.07441
38792801	chr15:38792801:C:A	6.69782e-08	-1.86077e-10	-1.0511	1.90685e-05	-1.86077e-10	-1.05564	0.000110626	-1.86077e-10	-1.04762
38793285	chr15:38793285:C:G	1.21887e-07	0.835495	-1.28788	4.32958e-05	1.04197	-1.27759	0.000150868	0.548424	-1.28579
38793616	chr15:38793616:C:G	2.82539e-08	-0.714059	-1.20018	8.04958e-06	-0.697079	-1.22098	4.67938e-05	-0.706792	-1.20123
38793690	chr15:38793690:G:T	5.96303e-08	-1.86077e-10	-1.16731	1.71247e-05	-1.86077e-10	-1.16316	9.85897e-05	-1.86077e-10	-1.16281
38793776	chr15:38793776:C:T	1.71765e-08	-1.54759	-0.864338	4.67694e-06	-1.53795	-0.923082	3.0006e-05	-1.45971	-0.892666
38793815	chr15:38793815:G:C	6.36625e-08	-1.86077e-10	-1.10188	1.81338e-05	-1.86077e-10	-1.1059	0.000105138	-1.86077e-10	-1.0985
38793891	chr15:38793891:G:A	3.23701e-08	-1.17496	-0.60328	9.94232e-06	-1.16625	-0.540625	5.8942e-05	-1.10172	-0.575501
38794191	chr15:38794191:T:C	3.08697e-07	0.875618	-0.398729	8.64284e-05	1.02031	-0.564674	0.000396626	0.681717	-0.452499
38794608	chr15:38794608:A:C	6.99391e-08	-1.86077e-10	-1.00785	2.05439e-05	-1.86077e-10	-0.981113	0.00011589	-1.86077e-10	-1.00114
38794976	chr15:38794976:T:C	8.39688e-08	-1.86077e-10	-0.825025	2.4863e-05	-1.86077e-10	-0.790297	0.000140467	-1.86077e-10	-0.8088
38795045	chr15:38795045:T:C	4.41418e-08	-0.705666	-0.762398	1.13892e-05	-0.732674	-0.838337	7.68313e-05	-0.635545	-0.776618
38795054	chr15:38795054:T:G	5.24815e-08	-0.809687	-0.485322	1.3642e-05	-0.824432	-0.566091	9.24081e-05	-0.731017	-0.496544
38795532	chr15:38795532:G:A	6.34458e-08	-1.86077e-10	-1.10528	1.82386e-05	-1.86077e-10	-1.10014	0.000105046	-1.86077e-10	-1.09938
38796559	chr15:38796559:TAACA:T	7.78789e-08	-1.86077e-10	-0.900316	2.29661e-05	-1.86077e-10	-0.869659	0.000131006	-1.86077e-10	-0.878535
38796650	chr15:38796650:T:C	5.00624e-08	-1.3422	-3.08617e-10	1.4517e-05	-1.32836	-3.08617e-10	9.10586e-05	-1.24227	-3.08617e-10
38796670	chr15:38796670:A:G	4.3953e-07	1.28744	-0.457204	0.000125703	1.44751	-0.617268	0.000560235	1.08309	-0.508512
38796761	chr15:38796761:C:T	5.46741e-08	-1.86077e-10	-1.25408	1.57663e-05	-1.86077e-10	-1.2458	8.96065e-05	-1.86077e-10	-1.25835
38796846	chr15:38796846:C:T	3.12837e-08	-1.81237	-3.08617e-10	8.95956e-06	-1.81096	-3.08617e-10	5.14865e-05	-1.81246	-3.08617e-10
38796948	chr15:38796948:C:G	5.62275e-08	-1.86077e-10	-1.22606	1.59926e-05	-1.86077e-10	-1.23155	9.24555e-05	-1.86077e-10	-1.22705
38797052	chr15:38797052:A:C	1.72098e-07	-0.377324	0.269915	5.08033e-05	-0.304108	0.228391	0.000320067	-0.252027	0.266783
38797383	chr15:38797383:T:A	6.26398e-08	-1.86077e-10	-1.11807	1.80014e-05	-1.86077e-10	-1.11323	0.000103691	-1.86077e-10	-1.11236
38797664	chr15:38797664:G:C	3.97145e-07	1.20772	-0.47889	0.000113866	1.36823	-0.636885	0.000509471	1.00936	-0.529764
38797860	chr15:38797860:T:C	1.39406e-07	-0.32238	0.00429738	4.06131e-05	-0.254916	-0.0446733	0.000259743	-0.200956	0.0068726
38798193	chr15:38798193:G:A	5.2512e-08	-1.86077e-10	-1.29443	1.50138e-05	-1.86077e-10	-1.29471	8.64152e-05	-1.86077e-10	-1.29461
38798914	chr15:38798914:C:T	6.02004e-08	-1.86077e-10	-1.15779	1.7245e-05	-1.86077e-10	-1.15616	0.000100197	-1.86077e-10	-1.14664
38799115	chr15:38799115:T:G	1.23779e-07	-0.367852	-0.0691237	3.60759e-05	-0.301628	-0.116424	0.000230226	-0.248015	-0.0667008
38799211	chr15:38799211:G:A	3.95041e-07	1.08933	-0.365813	0.000112167	1.24937	-0.533062	0.000507301	0.894579	-0.419249
38799239	chr15:38799239:G:C	4.183e-07	1.12873	-0.348004	0.000118656	1.29052	-0.517971	0.000536267	0.933173	-0.402315
38799256	chr15:38799256:T:C	9.03727e-08	-0.292197	-0.459332	2.59659e-05	-0.242581	-0.504313	0.000164899	-0.187511	-0.460929
38799550	chr15:38799550:G:T	5.4081e-08	-1.86077e-10	-1.26499	1.56189e-05	-1.86077e-10	-1.2552	8.87176e-05	-1.86077e-10	-1.26832
38799726	chr15:38799726:CAT:C	3.4034e-07	-1.86077e-10	0.574474	9.60552e-05	-1.86077e-10	0.561244	0.000574971	-1.86077e-10	0.600545
38799831	chr15:38799831:A:G	9.02064e-08	-0.319659	-0.433711	2.58285e-05	-0.272424	-0.479775	0.000164137	-0.217559	-0.435517
38799880	chr15:38799880:T:C	4.26417e-07	1.15044	-0.35049	0.000120738	1.30997	-0.520027	0.000545146	0.952013	-0.404734
38800173	chr15:38800173:G:A	6.6184e-08	-1.86077e-10	-1.06303	1.90457e-05	-1.86077e-10	-1.05684	0.000109443	-1.86077e-10	-1.05837
38800196	chr15:38800196:G:A	6.47745e-08	-1.86077e-10	-1.08456	1.86372e-05	-1.86077e-10	-1.07852	0.000107088	-1.86077e-10	-1.08012
38800284	chr15:38800284:AG:A	3.56367e-08	-0.602951	-1.07914	1.21549e-05	-0.45176	-1.05419	6.43381e-05	-0.519222	-1.0704
38800574	chr15:38800574:T:A	3.23654e-08	-1.77838	-3.08617e-10	9.47085e-06	-1.75546	-3.08617e-10	5.56521e-05	-1.73466	-3.08617e-10
38800590	chr15:38800590:T:C	5.89531e-08	-1.86077e-10	-1.17873	1.68666e-05	-1.86077e-10	-1.17834	9.80416e-05	-1.86077e-10	-1.16838
38800894	chr15:38800894:C:T	4.30724e-07	1.22297	-0.412979	0.000122412	1.38081	-0.577102	0.000549522	1.0209	-0.465627
38800920	chr15:38800920:G:A	6.36588e-08	-1.86077e-10	-1.10193	1.83064e-05	-1.86077e-10	-1.09643	0.000105203	-1.86077e-10	-1.09788
38801258	chr15:38801258:G:A	5.66632e-08	-1.86077e-10	-1.21835	1.62165e-05	-1.86077e-10	-1.21765	9.30466e-05	-1.86077e-10	-1.22067
38801599	chr15:38801599:G:A	3.64698e-07	1.10425	-0.460653	0.000103589	1.25716	-0.620406	0.000466465	0.903276	-0.511869
38801632	chr15:38801632:C:T	1.58231e-08	-1.81516	-0.678836	4.48323e-06	-1.81459	-0.688741	2.61703e-05	-1.81315	-0.675998
38801698	chr15:38801698:T:C	5.32494e-08	-1.86077e-10	-1.28048	1.51814e-05	-1.86077e-10	-1.28361	8.75755e-05	-1.86077e-10	-1.28127
38801705	chr15:38801705:T:G	6.05388e-08	-1.86077e-10	-1.15219	1.7385e-05	-1.86077e-10	-1.14807	0.000100114	-1.86077e-10	-1.14747
38801783	chr15:38801783:A:T	1.18728e-07	-0.364668	-0.113972	3.47501e-05	-0.298382	-0.157115	0.000221095	-0.245385	-0.109799
38801793	chr15:38801793:C:A	6.20977e-08	-1.86077e-10	-1.12676	1.78431e-05	-1.86077e-10	-1.12206	0.00010276	-1.86077e-10	-1.12138
38801846	chr15:38801846:G:A	1.26535e-07	-0.314432	-0.100519	3.71188e-05	-0.245686	-0.143869	0.000236502	-0.191366	-0.0964529
38801872	chr15:38801872:G:A	1.15247e-07	-0.297768	-0.210625	3.38438e-05	-0.229157	-0.252765	0.000215373	-0.174735	-0.206667
38801991	chr15:38801991:C:T	1.2354e-07	-0.329559	-0.10935	3.61996e-05	-0.262076	-0.152554	0.00023052	-0.20827	-0.105166
38802299	chr15:38802299:G:A	5.75444e-08	-1.86077e-10	-1.20291	1.65241e-05	-1.86077e-10	-1.19886	9.48114e-05	-1.86077e-10	-1.20189
38802363	chr15:38802363:C:T	5.81585e-08	-1.86077e-10	-1.1923	1.64739e-05	-1.86077e-10	-1.2019	9.54735e-05	-1.86077e-10	-1.19493
38802514	chr15:38802514:T:C	9.50479e-08	-0.191559	-0.509531	2.74882e-05	-0.13928	-0.550642	0.000174427	-0.0816342	-0.510636
38802898	chr15:38802898:T:C	5.67603e-08	-1.86077e-10	-1.21663	1.63665e-05	-1.86077e-10	-1.20844	9.3303e-05	-1.86077e-10	-1.21792
38803082	chr15:38803082:T:C	9.63462e-08	-0.206895	-0.480628	2.78302e-05	-0.154971	-0.522586	0.000176847	-0.0974727	-0.48102
38803333	chr15:38803333:G:A	4.26797e-07	1.19159	-0.390754	0.000121021	1.34972	-0.557435	0.000545074	0.991588	-0.444441
38803385	chr15:38803385:T:C	1.48592e-08	-1.38651	-1.17034	4.5755e-06	-1.33527	-1.14769	2.07517e-05	-1.56302	-1.15813
38803683	chr15:38803683:C:T	6.45507e-07	-1.86077e-10	1.21456	0.000183772	-1.86077e-10	1.21002	0.00113006	-1.86077e-10	1.27625
38803765	chr15:38803765:C:T	5.90937e-08	-1.86077e-10	-1.17635	1.69055e-05	-1.86077e-10	-1.17604	9.69758e-05	-1.86077e-10	-1.17931
38803816	chr15:38803816:C:A	1.07685e-08	-1.728	-1.15084	3.27923e-06	-1.68341	-1.13266	1.80398e-05	-1.71644	-1.14475
38803845	chr15:38803845:G:C	8.09481e-08	-1.86077e-10	-0.861663	2.39927e-05	-1.86077e-10	-0.82593	0.000135521	-1.86077e-10	-0.844651
38803956	chr15:38803956:AT:A	4.22814e-08	-0.344627	-1.1665	1.46274e-05	-0.174585	-1.1462	7.69784e-05	-0.248319	-1.16193
38804282	chr15:38804282:T:A	5.28723e-08	-1.86077e-10	-1.28759	1.512e-05	-1.86077e-10	-1.28766	8.71321e-05	-1.86077e-10	-1.28635
38804470	chr15:38804470:A:C	1.10168e-07	-0.117591	-0.43587	3.15276e-05	-0.0702128	-0.482603	0.000201135	-0.0116686	-0.438128
38804516	chr15:38804516:T:G	3.25506e-08	-1.77267	-3.08617e-10	9.52785e-06	-1.74946	-3.08617e-10	5.6035e-05	-1.7278	-3.08617e-10
38805072	chr15:38805072:T:G	4.37914e-07	1.58085	-0.7543	0.00016099	1.87761	-0.799948	0.000597602	1.40698	-0.767831
38805372	chr15:38805372:A:G	5.94035e-08	-0.135693	-1.03542	2.07461e-05	0.0330258	-1.00435	0.000107949	-0.0432116	-1.02891
38805454	chr15:38805454:G:A	6.39972e-08	-1.09663	-3.08617e-10	1.70214e-05	-1.16921	-3.08617e-10	0.000138947	-0.819681	-3.08617e-10
38806148	chr15:38806148:G:A	1.00807e-07	-0.187851	-0.454416	2.90425e-05	-0.138602	-0.496318	0.00018309	-0.0804356	-0.463359
38806214	chr15:38806214:G:A	5.4913e-08	-1.86077e-10	-1.24972	1.59379e-05	-1.86077e-10	-1.23498	9.00499e-05	-1.86077e-10	-1.25341
38806615	chr15:38806615:A:T	2.6648e-06	2.63241	-3.08617e-10	0.0011727	3.06339	-3.08617e-10	0.00370662	2.4641	-3.08617e-10
38807106	chr15:38807106:G:A	9.59252e-08	-1.86077e-10	-0.691902	2.85672e-05	-1.86077e-10	-0.65142	0.000160725	-1.86077e-10	-0.674082
38807548	chr15:38807548:T:C	1.3205e-08	-1.59345	-1.08143	4.15202e-06	-1.52413	-1.05596	2.23217e-05	-1.57523	-1.07298
38807647	chr15:38807647:G:A	5.44061e-08	-1.86077e-10	-1.25899	1.57672e-05	-1.86077e-10	-1.24575	8.9247e-05	-1.86077e-10	-1.26237
38807943	chr15:38807943:A:T	6.80707e-08	-1.86077e-10	-1.03492	1.95674e-05	-1.86077e-10	-1.02981	0.000112687	-1.86077e-10	-1.02916
38808539	chr15:38808539:G:A	4.15414e-07	1.08926	-0.315452	0.000116694	1.24433	-0.488456	0.000528164	0.88747	-0.371839
38808559	chr15:38808559:G:A	6.35701e-08	-1.86077e-10	-1.10333	1.85791e-05	-1.86077e-10	-1.08164	0.000105478	-1.86077e-10	-1.09528
38808762	chr15:38808762:G:A	7.74753e-08	-1.86077e-10	-0.905512	2.2923e-05	-1.86077e-10	-0.871538	0.000129569	-1.86077e-10	-0.889565
38809094	chr15:38809094:T:C	5.73e-08	-1.86077e-10	-1.20717	1.63938e-05	-1.86077e-10	-1.20678	9.52438e-05	-1.86077e-10	-1.19734
38809484	chr15:38809484:C:G	8.04088e-08	-1.86077e-10	-0.868347	2.3534e-05	-1.86077e-10	-0.845231	0.000132733	-1.86077e-10	-0.865439
38809495	chr15:38809495:C:T	5.48978e-08	-1.86077e-10	-1.25	1.59268e-05	-1.86077e-10	-1.23567	9.00073e-05	-1.86077e-10	-1.25388
38809932	chr15:38809932:T:C	6.404e-08	-1.86077e-10	-1.09596	1.84051e-05	-1.86077e-10	-1.09105	0.000105997	-1.86077e-10	-1.09036
38810429	chr15:38810429:G:C	5.44961e-08	-1.86077e-10	-1.25734	1.56052e-05	-1.86077e-10	-1.25607	8.9818e-05	-1.86077e-10	-1.25599
38810867	chr15:38810867:G:A	1.37632e-07	-1.86077e-10	-0.330885	3.99839e-05	-1.86077e-10	-0.315203	0.000230761	-1.86077e-10	-0.312394
38810977	chr15:38810977:C:T	1.68096e-08	-1.80885	-0.624673	4.73391e-06	-1.81204	-0.636885	2.80785e-05	-1.79879	-0.619981
38811226	chr15:38811226:T:A	7.28117e-08	-1.86077e-10	-0.967595	2.09647e-05	-1.86077e-10	-0.96084	0.000120697	-1.86077e-10	-0.960489
38811530	chr15:38811530:T:C	2.04381e-08	-1.7989	-0.439168	5.32984e-06	-1.80913	-0.521225	3.3424e-05	-1.79384	-0.45066
38811735	chr15:38811735:G:A	5.8904e-08	-1.86077e-10	-1.17956	1.69083e-05	-1.86077e-10	-1.17588	9.73936e-05	-1.86077e-10	-1.17501
38811855	chr15:38811855:T:C	6.47161e-08	-1.86077e-10	-1.08546	1.85904e-05	-1.86077e-10	-1.08104	0.000105796	-1.86077e-10	-1.09226
38811924	chr15:38811924:G:A	4.41439e-07	1.13514	-0.300566	0.000124008	1.29087	-0.474209	0.000561857	0.933741	-0.356269
38811981	chr15:38811981:G:C	1.02346e-08	-1.81486	-1.11484	2.8711e-06	-1.81201	-1.13697	1.6738e-05	-1.81498	-1.12111
38812106	chr15:38812106:A:G	4.11717e-08	-0.558964	-0.978757	1.42904e-05	-0.400646	-0.943447	7.41818e-05	-0.474802	-0.972455
38812343	chr15:38812343:G:A	8.34503e-08	-1.86077e-10	-0.831219	2.47593e-05	-1.86077e-10	-0.794476	0.000139732	-1.86077e-10	-0.81405
38812358	chr15:38812358:G:C	1.08273e-08	-1.71152	-1.16188	3.30741e-06	-1.66364	-1.14387	1.8146e-05	-1.69921	-1.15611
38812414	chr15:38812414:T:C	7.07313e-08	-1.86077e-10	-0.996582	2.01689e-05	-1.86077e-10	-0.999536	0.00011556	-1.86077e-10	-1.00398
38812488	chr15:38812488:T:C	1.05431e-08	-1.70021	-1.19979	3.21479e-06	-1.65132	-1.1846	1.76478e-05	-1.6882	-1.19496
38812534	chr15:38812534:G:A	3.61288e-08	-1.66838	-3.08617e-10	1.0885e-05	-1.61629	-3.08617e-10	5.90664e-05	-1.67511	-3.08617e-10
38812574	chr15:38812574:T:C	5.58028e-07	0.620331	0.448607	0.000168199	0.792766	0.328701	0.000766471	0.464867	0.423155
38812597	chr15:38812597:C:T	3.27518e-07	0.668681	-0.132609	9.57601e-05	0.83308	-0.274913	0.000438885	0.502611	-0.172149
38812895	chr15:38812895:C:A	7.62332e-08	-1.86077e-10	-0.921673	2.25483e-05	-1.86077e-10	-0.888021	0.000127692	-1.86077e-10	-0.904155
38813159	chr15:38813159:G:GTGACAAC	6.09574e-08	-1.86077e-10	-1.1453	1.73832e-05	-1.86077e-10	-1.14817	9.99976e-05	-1.86077e-10	-1.14863
38813330	chr15:38813330:A:C	1.06236e-08	-1.67813	-1.21426	3.24569e-06	-1.62608	-1.20027	1.77828e-05	-1.66564	-1.2099
38813409	chr15:38813409:A:G	1.81871e-08	-1.81308	-0.541681	5.13395e-06	-1.81481	-0.552995	3.03907e-05	-1.80666	-0.532977
38813604	chr15:38813604:T:A	5.40072e-08	-1.86077e-10	-1.26635	1.53082e-05	-1.86077e-10	-1.27529	8.84536e-05	-1.86077e-10	-1.2713
38813746	chr15:38813746:G:A	3.43803e-07	0.892578	-0.307978	9.60853e-05	1.04255	-0.480996	0.000440664	0.697941	-0.363434
38813752	chr15:38813752:A:G	3.29427e-07	0.860388	-0.318505	9.19542e-05	1.00915	-0.491543	0.000422871	0.667385	-0.374094
38813913	chr15:38813913:A:G	6.11047e-08	-1.86077e-10	-1.14288	1.74421e-05	-1.86077e-10	-1.14479	0.000100134	-1.86077e-10	-1.14726
38814409	chr15:38814409:T:C	8.53261e-08	-1.86077e-10	-0.80899	2.53739e-05	-1.86077e-10	-0.769958	0.000142835	-1.86077e-10	-0.792083
38814545	chr15:38814545:C:T	7.00123e-08	-1.86077e-10	-1.0068	2.01416e-05	-1.86077e-10	-1.00089	0.00011595	-1.86077e-10	-1.00062
38814558	chr15:38814558:G:A	1.01865e-07	-1.86077e-10	-0.631819	3.03618e-05	-1.86077e-10	-0.590493	0.000173045	-1.86077e-10	-0.600222
38814795	chr15:38814795:C:T	7.06199e-08	-1.86077e-10	-0.998159	2.03177e-05	-1.86077e-10	-0.992187	0.000116958	-1.86077e-10	-0.991963
38815205	chr15:38815205:A:T	8.17448e-08	-1.86077e-10	-0.851869	2.42383e-05	-1.86077e-10	-0.815746	0.000136831	-1.86077e-10	-0.835031
38815344	chr15:38815344:G:A	8.05523e-08	-1.86077e-10	-0.866565	2.40944e-05	-1.86077e-10	-0.821701	0.000134991	-1.86077e-10	-0.848564
38815401	chr15:38815401:C:T	3.92691e-08	-1.58503	-3.08617e-10	1.15575e-05	-1.55635	-3.08617e-10	6.34525e-05	-1.60348	-3.08617e-10
38815612	chr15:38815612:A:C	7.4193e-08	-1.86077e-10	-0.948801	2.17458e-05	-1.86077e-10	-0.924258	0.000122324	-1.86077e-10	-0.947103
38816021	chr15:38816021:G:A	3.25037e-08	-1.77412	-3.08617e-10	9.22158e-06	-1.78213	-3.08617e-10	5.27857e-05	-1.78754	-3.08617e-10
38816788	chr15:38816788:A:G	9.61494e-08	-0.689568	-3.08617e-10	2.79771e-05	-0.672293	-3.08617e-10	0.000152988	-0.723413	-3.08617e-10
38817032	chr15:38817032:G:A	1.97477e-08	-1.69975	-0.572685	5.12802e-06	-1.72913	-0.639827	3.24316e-05	-1.68873	-0.585917
38817069	chr15:38817069:A:G	3.01958e-07	0.77592	-0.321105	8.3296e-05	0.911268	-0.492546	0.0003881	0.584095	-0.376607
38817076	chr15:38817076:C:T	4.3911e-08	-1.47331	-3.08617e-10	1.2547e-05	-1.4742	-3.08617e-10	7.34708e-05	-1.45689	-3.08617e-10
38817440	chr15:38817440:A:G	5.75449e-08	0.0662758	-1.26918	2.06931e-05	0.293781	-1.26766	7.90609e-05	-0.115764	-1.26779
38817445	chr15:38817445:G:A	4.25542e-07	0.983611	-0.185718	0.00011691	1.12198	-0.364255	0.000540571	0.78245	-0.243599
38817644	chr15:38817644:T:C	3.1867e-07	0.865097	-0.356412	8.58559e-05	0.971923	-0.522932	0.000409466	0.666263	-0.405185
38817913	chr15:38817913:C:T	3.93041e-08	-0.401827	-1.18231	1.21341e-05	-0.28931	-1.21835	5.16398e-05	-0.610507	-1.19897
38818051	chr15:38818051:A:G	2.14651e-07	-1.86077e-10	0.113545	6.48939e-05	-1.86077e-10	0.169075	0.000372591	-1.86077e-10	0.166706
38818124	chr15:38818124:T:C	4.12452e-08	-0.455899	-1.08004	1.37046e-05	-0.335358	-1.05059	7.43376e-05	-0.371752	-1.07341
38818241	chr15:38818241:C:G	1.34227e-08	-1.36551	-1.29301	3.82293e-06	-1.36818	-1.29448	1.84136e-05	-1.54648	-1.29421
38818616	chr15:38818616:T:C	9.51635e-09	-1.73079	-1.27167	2.87618e-06	-1.68507	-1.26215	1.58721e-05	-1.71869	-1.27052
38818631	chr15:38818631:G:T	1.11488e-08	-1.81489	-1.02925	3.16905e-06	-1.81518	-1.03506	1.86137e-05	-1.81147	-1.01841
38818702	chr15:38818702:C:T	1.24697e-08	-1.8135	-0.918673	3.52849e-06	-1.81484	-0.927966	2.08791e-05	-1.80894	-0.906088
38818875	chr15:38818875:G:T	6.37217e-08	-1.86077e-10	-1.10095	1.79079e-05	-1.86077e-10	-1.11844	0.000105508	-1.86077e-10	-1.09499
38819007	chr15:38819007:C:T	7.42222e-08	-1.86077e-10	-0.948408	2.09918e-05	-1.86077e-10	-0.959549	0.000122266	-1.86077e-10	-0.947579
38819462	chr15:38819462:C:G	3.11049e-08	-0.920742	-0.897363	1.06457e-05	-0.780229	-0.858289	5.55595e-05	-0.841987	-0.894335
38819542	chr15:38819542:G:A	5.9142e-08	-1.86077e-10	-1.17553	1.6885e-05	-1.86077e-10	-1.17725	9.70473e-05	-1.86077e-10	-1.17858
38819628	chr15:38819628:G:A	1.2568e-08	-1.64377	-1.08055	3.27773e-06	-1.65857	-1.15796	1.8616e-05	-1.71807	-1.11169
38819639	chr15:38819639:C:T	1.31605e-08	-1.61672	-1.06153	3.43453e-06	-1.62933	-1.14047	1.9237e-05	-1.7039	-1.09304
38819693	chr15:38819693:G:A	6.80942e-08	-1.86077e-10	-1.03458	1.89785e-05	-1.86077e-10	-1.06037	0.00010915	-1.86077e-10	-1.06105
38819833	chr15:38819833:G:A	1.14239e-08	-1.59737	-1.2224	3.36261e-06	-1.57021	-1.22075	2.07626e-05	-1.49791	-1.22271
38820090	chr15:38820090:A:G	1.70207e-06	-1.86077e-10	2.18413	0.000467514	-1.86077e-10	2.14375	0.0027549	-1.86077e-10	2.16736
38820133	chr15:38820133:A:G	5.2596e-08	-1.86077e-10	-1.29283	1.51017e-05	-1.86077e-10	-1.28887	8.6672e-05	-1.86077e-10	-1.29164
38820272	chr15:38820272:G:A	5.25688e-08	-1.86077e-10	-1.29335	1.50344e-05	-1.86077e-10	-1.29334	8.64607e-05	-1.86077e-10	-1.29409
38820501	chr15:38820501:T:C	1.45622e-08	-1.51408	-1.06297	4.22995e-06	-1.5053	-1.05619	2.17459e-05	-1.59329	-1.08106
38820530	chr15:38820530:C:A	1.35789e-08	-1.80052	-0.846433	3.86162e-06	-1.8009	-0.851697	2.25509e-05	-1.77007	-0.867924
38820546	chr15:38820546:A:T	5.02708e-08	-1.33805	-3.08617e-10	1.41419e-05	-1.35453	-3.08617e-10	8.00755e-05	-1.37081	-3.08617e-10
38820757	chr15:38820757:A:G	2.90293e-07	-1.86077e-10	0.41542	8.91936e-05	-1.86077e-10	0.48713	0.000485949	-1.86077e-10	0.432329
38820838	chr15:38820838:A:T	6.8463e-08	-1.86077e-10	-1.02918	1.96746e-05	-1.86077e-10	-1.02435	0.000111424	-1.86077e-10	-1.04043
38821109	chr15:38821109:G:C	5.6427e-08	-1.86077e-10	-1.22252	1.62228e-05	-1.86077e-10	-1.21726	9.26023e-05	-1.86077e-10	-1.22546
38821855	chr15:38821855:A:G	2.59714e-07	-1.86077e-10	0.304109	8.0983e-05	-1.86077e-10	0.39056	0.000428844	-1.86077e-10	0.307319
38822245	chr15:38822245:C:T	2.105e-07	-0.182204	0.276221	6.55392e-05	-0.0549488	0.233919	0.000260862	-0.440012	0.25023
38822249	chr15:38822249:G:C	6.58691e-08	-0.193468	-0.874332	1.90113e-05	-0.176023	-0.882625	7.70094e-05	-0.520589	-0.889259
38822594	chr15:38822594:A:G	5.6992e-08	-1.86077e-10	-1.21256	1.62099e-05	-1.86077e-10	-1.21806	9.3893e-05	-1.86077e-10	-1.21162
38822691	chr15:38822691:T:C	1.60905e-07	-1.86077e-10	-0.174655	4.68924e-05	-1.86077e-10	-0.155823	0.000306878	-1.86077e-10	-0.027324
38822829	chr15:38822829:C:A	7.79919e-08	-1.13818	0.239315	2.52104e-05	-1.1099	0.333482	0.000160437	-0.952572	0.276696
38823136	chr15:38823136:C:G	8.61383e-08	-1.86077e-10	-0.799516	2.49872e-05	-1.86077e-10	-0.785316	0.000150115	-1.86077e-10	-0.742376
38823274	chr15:38823274:A:C	1.07372e-08	-1.63817	-1.24359	3.5223e-06	-1.48235	-1.26222	2.00237e-05	-1.50415	-1.2527
38823469	chr15:38823469:T:A	8.12787e-08	-1.86077e-10	-0.857587	2.34682e-05	-1.86077e-10	-0.848032	0.000141811	-1.86077e-10	-0.799277
38824170	chr15:38824170:T:C	6.73234e-08	-1.86077e-10	-1.04596	1.88741e-05	-1.86077e-10	-1.06589	0.000109859	-1.86077e-10	-1.05458
38824363	chr15:38824363:T:A	7.3794e-08	-1.86077e-10	-0.954193	2.13787e-05	-1.86077e-10	-0.941282	0.000127519	-1.86077e-10	-0.905509
38824387	chr15:38824387:T:C	7.42292e-08	-1.86077e-10	-0.948314	2.15044e-05	-1.86077e-10	-0.935423	0.000128321	-1.86077e-10	-0.899242
38824895	chr15:38824895:G:A	5.28613e-08	-1.86077e-10	-1.2878	1.50788e-05	-1.86077e-10	-1.29039	8.68681e-05	-1.86077e-10	-1.28938
38824969	chr15:38824969:C:G	7.80403e-08	-1.86077e-10	-0.898245	2.26782e-05	-1.86077e-10	-0.882277	0.00013256	-1.86077e-10	-0.866742
38824985	chr15:38824985:C:T	1.06814e-08	-1.72127	-1.1657	2.93026e-06	-1.70608	-1.22251	1.62771e-05	-1.77295	-1.19106
38825080	chr15:38825080:C:T	5.71236e-08	-1.86077e-10	-1.21025	1.60389e-05	-1.86077e-10	-1.22866	9.22789e-05	-1.86077e-10	-1.22896
38826062	chr15:38826062:C:A	3.58767e-08	-1.67538	-3.08617e-10	1.02968e-05	-1.67184	-3.08617e-10	5.90039e-05	-1.67617	-3.08617e-10
38826187	chr15:38826187:C:T	5.9829e-08	-1.86077e-10	-1.16398	1.71468e-05	-1.86077e-10	-1.16187	9.81792e-05	-1.86077e-10	-1.16698
38826422	chr15:38826422:T:A	3.13663e-08	-1.80974	-3.08617e-10	9.21803e-06	-1.78252	-3.08617e-10	5.20815e-05	-1.80097	-3.08617e-10
38826486	chr15:38826486:G:A	3.24495e-08	-1.77579	-3.08617e-10	8.9792e-06	-1.80877	-3.08617e-10	5.21898e-05	-1.79889	-3.08617e-10
38827109	chr15:38827109:C:T	6.1162e-08	-1.86077e-10	-1.14194	1.76659e-05	-1.86077e-10	-1.13204	0.000101429	-1.86077e-10	-1.13442
38827146	chr15:38827146:C:T	3.15494e-08	-1.80392	-3.08617e-10	9.05859e-06	-1.79997	-3.08617e-10	5.16197e-05	-1.80987	-3.08617e-10
38827518	chr15:38827518:G:T	5.25707e-08	-1.86077e-10	-1.29331	1.51249e-05	-1.86077e-10	-1.28734	8.68319e-05	-1.86077e-10	-1.2898
38827693	chr15:38827693:C:T	5.25242e-08	-1.86077e-10	-1.2942	1.50457e-05	-1.86077e-10	-1.29259	8.6448e-05	-1.86077e-10	-1.29423
38828175	chr15:38828175:A:T	5.70548e-08	-1.86077e-10	-1.21146	1.60301e-05	-1.86077e-10	-1.22921	9.21539e-05	-1.86077e-10	-1.23032
38828695	chr15:38828695:C:G	6.46395e-08	-1.86077e-10	-1.08665	1.86538e-05	-1.86077e-10	-1.07763	0.000110646	-1.86077e-10	-1.04744
38829012	chr15:38829012:G:A	3.47914e-08	-1.7061	-3.08617e-10	9.99702e-06	-1.70139	-3.08617e-10	5.72864e-05	-1.70571	-3.08617e-10
38829044	chr15:38829044:C:T	5.34455e-08	-1.86077e-10	-1.27681	1.52142e-05	-1.86077e-10	-1.28145	8.77668e-05	-1.86077e-10	-1.27909
38829112	chr15:38829112:A:C	5.25625e-08	-1.86077e-10	-1.29347	1.50525e-05	-1.86077e-10	-1.29214	8.64811e-05	-1.86077e-10	-1.29385
38829447	chr15:38829447:C:T	8.4929e-08	-1.86077e-10	-0.813655	2.40958e-05	-1.86077e-10	-0.821643	0.000139905	-1.86077e-10	-0.812809
38829518	chr15:38829518:T:C	1.30533e-08	-1.53302	-1.15341	3.71137e-06	-1.52015	-1.17213	1.88809e-05	-1.64715	-1.16847
38829668	chr15:38829668:C:T	6.36953e-08	-1.86077e-10	-1.10136	1.84367e-05	-1.86077e-10	-1.08934	0.000107124	-1.86077e-10	-1.07979
38829671	chr15:38829671:C:T	8.90757e-08	-1.86077e-10	-0.765984	2.64448e-05	-1.86077e-10	-0.728621	0.00014818	-1.86077e-10	-0.75535
38830190	chr15:38830190:A:G	8.86536e-09	-1.78348	-1.28984	2.5287e-06	-1.79183	-1.28415	1.41258e-05	-1.81469	-1.29108
38830483	chr15:38830483:T:A	9.05202e-08	-0.749897	-3.08617e-10	3.15174e-05	-0.553139	-3.08617e-10	0.000126957	-0.909926	-3.08617e-10
38830485	chr15:38830485:T:A	8.87066e-08	-0.770137	-3.08617e-10	3.08343e-05	-0.575052	-3.08617e-10	0.000124613	-0.928559	-3.08617e-10
38830488	chr15:38830488:C:CCA	9.06645e-08	-0.748305	-3.08617e-10	3.15766e-05	-0.551263	-3.08617e-10	0.000127145	-0.908446	-3.08617e-10
38830489	chr15:38830489:T:C	9.09685e-08	-0.744958	-3.08617e-10	3.16894e-05	-0.547696	-3.08617e-10	0.000127533	-0.905397	-3.08617e-10
38830492	chr15:38830492:AG:A	8.9998e-08	-0.755684	-3.08617e-10	3.13263e-05	-0.559221	-3.08617e-10	0.000126283	-0.915247	-3.08617e-10
38830517	chr15:38830517:T:C	5.28656e-08	-1.86077e-10	-1.28772	1.51488e-05	-1.86077e-10	-1.28576	8.68324e-05	-1.86077e-10	-1.2898
38830795	chr15:38830795:T:A	5.3798e-08	-1.86077e-10	-1.27023	1.54808e-05	-1.86077e-10	-1.26408	8.88831e-05	-1.86077e-10	-1.26645
38830889	chr15:38830889:G:A	2.996e-08	-0.909246	-0.946363	8.49307e-06	-0.974255	-0.890173	5.01413e-05	-0.913345	-0.925585
38831229	chr15:38831229:A:AG	5.34246e-08	-1.86077e-10	-1.2772	1.53103e-05	-1.86077e-10	-1.27515	8.85281e-05	-1.86077e-10	-1.27046
38831744	chr15:38831744:C:A	5.33428e-08	-1.86077e-10	-1.27873	1.51864e-05	-1.86077e-10	-1.28328	8.76461e-05	-1.86077e-10	-1.28047
38831966	chr15:38831966:T:A	7.785e-08	-1.86077e-10	-0.900687	2.24707e-05	-1.86077e-10	-0.891466	0.000125655	-1.86077e-10	-0.920237
38831983	chr15:38831983:A:T	8.15477e-08	-1.86077e-10	-0.854283	2.35809e-05	-1.86077e-10	-0.843241	0.000131566	-1.86077e-10	-0.874265
38832027	chr15:38832027:G:A	5.48213e-08	-1.86077e-10	-1.25139	1.56336e-05	-1.86077e-10	-1.25425	9.09112e-05	-1.86077e-10	-1.24389
38832063	chr15:38832063:A:G	5.28963e-08	-1.86077e-10	-1.28714	1.51436e-05	-1.86077e-10	-1.2861	8.74291e-05	-1.86077e-10	-1.28295
38832343	chr15:38832343:T:C	8.73296e-09	-1.79547	-1.29289	2.56759e-06	-1.76947	-1.29124	1.4621e-05	-1.78075	-1.29056
38832369	chr15:38832369:G:C	8.42366e-08	-1.86077e-10	-0.821841	2.43388e-05	-1.86077e-10	-0.811608	0.000142166	-1.86077e-10	-0.796777
38832561	chr15:38832561:G:A	7.89786e-08	-1.86077e-10	-0.886294	2.30739e-05	-1.86077e-10	-0.864976	0.000131989	-1.86077e-10	-0.871059
38832582	chr15:38832582:C:G	5.26169e-08	-1.86077e-10	-1.29243	1.50951e-05	-1.86077e-10	-1.28931	8.68159e-05	-1.86077e-10	-1.28999
38832636	chr15:38832636:C:T	7.38052e-08	-1.86077e-10	-0.954042	2.15178e-05	-1.86077e-10	-0.934799	0.000123145	-1.86077e-10	-0.940413
38833103	chr15:38833103:A:G	8.54781e-08	-1.86077e-10	-0.807211	2.38353e-05	-1.86077e-10	-0.832509	0.000143415	-1.86077e-10	-0.788029
38833242	chr15:38833242:G:T	5.25149e-08	-1.86077e-10	-1.29437	1.50355e-05	-1.86077e-10	-1.29326	8.65407e-05	-1.86077e-10	-1.29316
38833243	chr15:38833243:T:A	5.25115e-08	-1.86077e-10	-1.29444	1.50334e-05	-1.86077e-10	-1.2934	8.65283e-05	-1.86077e-10	-1.2933
38833245	chr15:38833245:T:G	7.86285e-08	-1.86077e-10	-0.890737	2.29312e-05	-1.86077e-10	-0.87118	0.000131441	-1.86077e-10	-0.875214
38833411	chr15:38833411:T:A	2.88835e-07	-1.86077e-10	0.410384	8.50767e-05	-1.86077e-10	0.439874	0.000473438	-1.86077e-10	0.406246
38833563	chr15:38833563:T:C	5.25157e-08	-1.86077e-10	-1.29436	1.50137e-05	-1.86077e-10	-1.29471	8.64069e-05	-1.86077e-10	-1.29471
38833591	chr15:38833591:G:A	3.38968e-08	-1.70673	-0.0254207	9.5389e-06	-1.73762	-0.0106817	6.00202e-05	-1.65424	-0.00485236
38834094	chr15:38834094:T:C	2.67947e-08	-1.73399	-0.233278	7.46642e-06	-1.76817	-0.225089	4.64456e-05	-1.70244	-0.213055
38834271	chr15:38834271:T:C	3.35569e-08	-1.74223	-3.08617e-10	1.04291e-05	-1.65908	-3.08617e-10	5.76142e-05	-1.70001	-3.08617e-10
38834286	chr15:38834286:T:G	8.41812e-08	-1.86077e-10	-0.8225	2.45957e-05	-1.86077e-10	-0.801108	0.000141015	-1.86077e-10	-0.804907
38834314	chr15:38834314:G:A	5.29564e-08	-1.286	-3.08617e-10	1.56187e-05	-1.25521	-3.08617e-10	8.62777e-05	-1.2962	-3.08617e-10
38834341	chr15:38834341:T:C	5.91119e-08	-1.86077e-10	-1.17604	1.70784e-05	-1.86077e-10	-1.16586	9.78525e-05	-1.86077e-10	-1.17031
38834369	chr15:38834369:C:T	4.09385e-08	-1.5434	-3.08617e-10	1.15613e-05	-1.55602	-3.08617e-10	6.466e-05	-1.58463	-3.08617e-10
38834520	chr15:38834520:G:A	7.54426e-08	-1.86077e-10	-0.932099	2.19806e-05	-1.86077e-10	-0.913517	0.000126062	-1.86077e-10	-0.917003
38834521	chr15:38834521:C:T	5.43163e-08	-1.86077e-10	-1.26065	1.56592e-05	-1.86077e-10	-1.25262	8.97411e-05	-1.86077e-10	-1.25685
38834735	chr15:38834735:A:T	3.28705e-08	-1.76289	-3.08617e-10	9.35128e-06	-1.76817	-3.08617e-10	5.42621e-05	-1.75995	-3.08617e-10
38834806	chr15:38834806:G:A	7.80616e-08	-1.86077e-10	-0.897972	2.28018e-05	-1.86077e-10	-0.876841	0.000130448	-1.86077e-10	-0.882803
38834878	chr15:38834878:C:T	5.32038e-08	-1.86077e-10	-1.28134	1.51542e-05	-1.86077e-10	-1.2854	8.74307e-05	-1.86077e-10	-1.28293
38834960	chr15:38834960:A:T	5.26854e-08	-1.86077e-10	-1.29113	1.50362e-05	-1.86077e-10	-1.29322	8.65258e-05	-1.86077e-10	-1.29333
38834992	chr15:38834992:T:C	5.25784e-08	-1.86077e-10	-1.29316	1.50186e-05	-1.86077e-10	-1.29439	8.643e-05	-1.86077e-10	-1.29444
38835003	chr15:38835003:T:TTAGTTACA	5.25292e-08	-1.86077e-10	-1.2941	1.50138e-05	-1.86077e-10	-1.29471	8.64064e-05	-1.86077e-10	-1.29471
38835316	chr15:38835316:A:G	5.25054e-08	-1.86077e-10	-1.29456	1.50643e-05	-1.86077e-10	-1.29135	8.65687e-05	-1.86077e-10	-1.29284
38835479	chr15:38835479:T:C	6.9819e-08	-1.00957	-3.08617e-10	2.37472e-05	-0.836213	-3.08617e-10	0.000101023	-1.13843	-3.08617e-10
38835487	chr15:38835487:G:C	5.25143e-08	-1.86077e-10	-1.29439	1.50374e-05	-1.86077e-10	-1.29314	8.65352e-05	-1.86077e-10	-1.29322
38835627	chr15:38835627:G:C	5.26383e-08	-1.86077e-10	-1.29203	1.50278e-05	-1.86077e-10	-1.29378	8.64796e-05	-1.86077e-10	-1.29387
38835657	chr15:38835657:AT:A	1.61547e-07	-1.86077e-10	-0.170676	4.57161e-05	-1.86077e-10	-0.181228	0.000262035	-1.86077e-10	-0.185298
38835696	chr15:38835696:T:G	5.25833e-08	-1.86077e-10	-1.29307	1.50192e-05	-1.86077e-10	-1.29435	8.64332e-05	-1.86077e-10	-1.2944
38836072	chr15:38836072:T:G	5.25849e-08	-1.86077e-10	-1.29304	1.50198e-05	-1.86077e-10	-1.29431	8.64338e-05	-1.86077e-10	-1.2944
38836118	chr15:38836118:A:G	3.37531e-08	-1.7364	-3.08617e-10	1.05173e-05	-1.65065	-3.08617e-10	5.80385e-05	-1.69267	-3.08617e-10
38836423	chr15:38836423:A:G	1.82675e-08	-1.05645	-1.29389	5.37268e-06	-1.03161	-1.29074	2.51986e-05	-1.23434	-1.29264
38836721	chr15:38836721:T:C	2.15386e-08	-1.06287	-1.12275	7.20941e-06	-0.914091	-1.1142	3.11312e-05	-1.20027	-1.11529
38836740	chr15:38836740:T:C	2.533e-08	-0.930836	-1.09265	8.50343e-06	-0.779943	-1.08327	3.5887e-05	-1.08901	-1.08439
38836843	chr15:38836843:A:G	3.60826e-08	-1.51062	-0.159042	9.76859e-06	-1.57566	-0.148842	6.16214e-05	-1.49476	-0.138008
38836874	chr15:38836874:C:T	1.16227e-08	-1.74197	-1.06054	3.63927e-06	-1.72631	-0.985585	2.08134e-05	-1.68828	-1.0299
38836892	chr15:38836892:A:G	3.48354e-08	-1.70484	-3.08617e-10	1.0995e-05	-1.60624	-3.08617e-10	6.03363e-05	-1.65384	-3.08617e-10
38836926	chr15:38836926:T:C	6.02291e-08	-1.86077e-10	-1.15732	1.73485e-05	-1.86077e-10	-1.15017	9.96674e-05	-1.86077e-10	-1.15194
38837030	chr15:38837030:G:A	5.85041e-08	-1.86077e-10	-1.18637	1.64944e-05	-1.86077e-10	-1.20066	9.48826e-05	-1.86077e-10	-1.20113
38837076	chr15:38837076:G:T	9.53474e-08	-1.86077e-10	-0.697944	2.64207e-05	-1.86077e-10	-0.729531	0.000151841	-1.86077e-10	-0.730939
38837459	chr15:38837459:T:G	5.36256e-08	-1.86077e-10	-1.27344	1.52464e-05	-1.86077e-10	-1.27934	8.77135e-05	-1.86077e-10	-1.2797
38837465	chr15:38837465:G:A	3.42333e-08	-1.55912	-0.163153	9.31849e-06	-1.61819	-0.153484	5.82607e-05	-1.54555	-0.143296
38837526	chr15:38837526:T:G	3.51036e-08	-1.69717	-3.08617e-10	1.0296e-05	-1.67193	-3.08617e-10	6.13774e-05	-1.63673	-3.08617e-10
38837694	chr15:38837694:G:A	1.56287e-08	-1.40227	-1.10409	4.67002e-06	-1.34383	-1.11868	2.37444e-05	-1.49796	-1.08847
38837717	chr15:38837717:G:A	2.02822e-08	-1.35936	-0.886373	5.85927e-06	-1.32789	-0.907767	2.98965e-05	-1.48158	-0.874452
38837725	chr15:38837725:A:T	5.2528e-08	-1.86077e-10	-1.29413	1.50138e-05	-1.86077e-10	-1.29471	8.64064e-05	-1.86077e-10	-1.29471
38837751	chr15:38837751:A:G	9.31269e-09	-1.77375	-1.25034	2.6088e-06	-1.78484	-1.25995	1.48746e-05	-1.80939	-1.24473
38837774	chr15:38837774:G:A	5.55476e-08	-1.86077e-10	-1.23823	1.59844e-05	-1.86077e-10	-1.23206	9.29303e-05	-1.86077e-10	-1.22193
38838602	chr15:38838602:A:G	1.05731e-08	-1.668	-1.22916	2.91415e-06	-1.69305	-1.24104	1.61238e-05	-1.7501	-1.22338
38838619	chr15:38838619:G:T	2.84238e-08	-0.775596	-1.13265	9.71967e-06	-0.604931	-1.1246	3.97536e-05	-0.94549	-1.12558
38838669	chr15:38838669:A:C	1.54954e-07	-1.86077e-10	-0.212341	4.42026e-05	-1.86077e-10	-0.214895	0.000273067	-1.86077e-10	-0.144058
38838731	chr15:38838731:A:C	1.1645e-07	-1.86077e-10	-0.498011	3.3817e-05	-1.86077e-10	-0.482717	0.000185834	-1.86077e-10	-0.528923
38838762	chr15:38838762:T:C	1.45479e-08	-1.69882	-0.879199	4.21075e-06	-1.72257	-0.843465	2.55429e-05	-1.62879	-0.884631
38838836	chr15:38838836:T:C	5.26925e-08	-1.86077e-10	-1.291	1.50411e-05	-1.86077e-10	-1.29289	8.65309e-05	-1.86077e-10	-1.29327
38838933	chr15:38838933:A:C	5.32675e-08	-1.86077e-10	-1.28014	1.51685e-05	-1.86077e-10	-1.28446	8.75303e-05	-1.86077e-10	-1.28179
38839229	chr15:38839229:G:T	2.5954e-08	-0.891589	-1.10756	8.81078e-06	-0.728988	-1.09872	3.67538e-05	-1.04986	-1.09968
38839250	chr15:38839250:G:C	5.32219e-08	-1.86077e-10	-1.281	1.52956e-05	-1.86077e-10	-1.27611	8.78164e-05	-1.86077e-10	-1.27853
38839408	chr15:38839408:A:G	5.38859e-08	-1.86077e-10	-1.2686	1.5468e-05	-1.86077e-10	-1.26491	8.81343e-05	-1.86077e-10	-1.27491
38839466	chr15:38839466:C:T	9.27712e-08	-1.86077e-10	-0.725335	2.60021e-05	-1.86077e-10	-0.745501	0.000159583	-1.86077e-10	-0.681212
38839582	chr15:38839582:A:G	3.15736e-08	-1.80315	-3.08617e-10	9.04429e-06	-1.80155	-3.08617e-10	5.18419e-05	-1.80558	-3.08617e-10
38839594	chr15:38839594:T:G	1.06874e-08	-1.66925	-1.21716	2.94674e-06	-1.69301	-1.22997	1.63155e-05	-1.75062	-1.21105
38839859	chr15:38839859:T:G	1.17147e-08	-1.52771	-1.26692	3.33217e-06	-1.52679	-1.27327	1.81502e-05	-1.58689	-1.2682
38839868	chr15:38839868:C:G	5.33263e-08	-1.86077e-10	-1.27904	1.52477e-05	-1.86077e-10	-1.27925	8.7618e-05	-1.86077e-10	-1.28079
38839900	chr15:38839900:T:A	7.9901e-08	-1.86077e-10	-0.874683	2.33119e-05	-1.86077e-10	-0.854717	0.000133625	-1.86077e-10	-0.858738
38839940	chr15:38839940:C:G	5.26971e-08	-1.86077e-10	-1.29091	1.50381e-05	-1.86077e-10	-1.29309	8.65366e-05	-1.86077e-10	-1.29321
38840186	chr15:38840186:A:G	1.04903e-08	-1.69684	-1.20818	2.89612e-06	-1.71828	-1.22203	1.61783e-05	-1.76839	-1.20171
38840250	chr15:38840250:T:C	1.05574e-08	-1.6157	-1.28294	3.31775e-06	-1.52004	-1.28435	1.83568e-05	-1.5569	-1.28687
38840267	chr15:38840267:C:T	4.31117e-08	-1.49168	-3.08617e-10	1.21607e-05	-1.50547	-3.08617e-10	6.7867e-05	-1.53623	-3.08617e-10
38840513	chr15:38840513:T:C	3.62668e-08	-1.66457	-3.08617e-10	9.75157e-06	-1.72625	-3.08617e-10	5.55978e-05	-1.73563	-3.08617e-10
38840589	chr15:38840589:C:T	8.224e-08	-1.86077e-10	-0.845829	2.40091e-05	-1.86077e-10	-0.825246	0.000137619	-1.86077e-10	-0.829283
38840668	chr15:38840668:C:T	8.57908e-08	-1.86077e-10	-0.803559	2.40537e-05	-1.86077e-10	-0.82339	0.000146798	-1.86077e-10	-0.764715
38840684	chr15:38840684:T:A	6.11173e-08	-1.30156	0.158881	1.61656e-05	-1.39143	0.170633	0.000104536	-1.2836	0.17935
38840685	chr15:38840685:G:A	9.73443e-08	-1.86077e-10	-0.677217	2.72255e-05	-1.86077e-10	-0.699523	0.000167265	-1.86077e-10	-0.634198
38840701	chr15:38840701:T:G	3.70481e-08	-0.987828	-0.655426	1.08233e-05	-0.933035	-0.688939	4.96299e-05	-1.20031	-0.648874
38840811	chr15:38840811:G:A	1.92598e-08	-1.27086	-1.02659	5.77815e-06	-1.19848	-1.05112	2.75728e-05	-1.42146	-1.01549
38840920	chr15:38840920:C:T	5.30112e-08	-1.86077e-10	-1.28497	1.50995e-05	-1.86077e-10	-1.28901	8.69279e-05	-1.86077e-10	-1.2887
38840922	chr15:38840922:A:G	1.0687e-08	-1.67333	-1.21311	2.94136e-06	-1.69821	-1.22659	1.63295e-05	-1.75381	-1.207
38841491	chr15:38841491:A:G	5.39667e-08	-1.86077e-10	-1.2671	1.55385e-05	-1.86077e-10	-1.26036	8.91522e-05	-1.86077e-10	-1.26343
38841608	chr15:38841608:T:C	9.31725e-08	-1.86077e-10	-0.721018	2.67413e-05	-1.86077e-10	-0.717469	0.000158715	-1.86077e-10	-0.686662
38841815	chr15:38841815:C:T	4.8317e-07	-1.86077e-10	0.924898	0.000137547	-1.86077e-10	0.920284	0.000792639	-1.86077e-10	0.921593
38841917	chr15:38841917:A:G	1.86567e-08	-1.77963	-0.549633	5.50349e-06	-1.76185	-0.536443	2.94245e-05	-1.79533	-0.576612
38842030	chr15:38842030:C:A	1.23184e-08	-1.7893	-0.955073	3.59112e-06	-1.78098	-0.944236	1.95324e-05	-1.80683	-0.974873
38842624	chr15:38842624:A:G	3.53285e-08	-1.69078	-3.08617e-10	1.06548e-05	-1.63766	-3.08617e-10	6.11134e-05	-1.64104	-3.08617e-10
38842901	chr15:38842901:C:A	1.6887e-08	-1.80291	-0.626024	4.86887e-06	-1.79418	-0.626632	2.84578e-05	-1.77661	-0.628744
38843400	chr15:38843400:T:C	1.29011e-07	-0.395575	-3.08617e-10	3.41947e-05	-0.471607	-3.08617e-10	0.000178398	-0.569755	-3.08617e-10
38843513	chr15:38843513:A:G	7.77632e-08	-1.86077e-10	-0.901803	2.15223e-05	-1.86077e-10	-0.93459	0.000124441	-1.86077e-10	-0.929944
38844103	chr15:38844103:G:A	1.01934e-08	-1.68746	-1.24628	3.00094e-06	-1.67561	-1.22914	1.62177e-05	-1.73024	-1.23744
38844849	chr15:38844849:C:G	7.91851e-08	-1.86077e-10	-0.883683	2.27873e-05	-1.86077e-10	-0.877474	0.000128704	-1.86077e-10	-0.896262
38844896	chr15:38844896:G:T	1.35094e-08	-1.407	-1.24509	4.39309e-06	-1.28889	-1.23475	2.06838e-05	-1.48538	-1.23905
38844985	chr15:38844985:C:T	5.25846e-08	-1.86077e-10	-1.29305	1.50258e-05	-1.86077e-10	-1.29391	8.65609e-05	-1.86077e-10	-1.29293
38845342	chr15:38845342:A:G	6.62928e-07	-1.86077e-10	1.2412	0.000210632	-1.86077e-10	1.34644	0.00128155	-1.86077e-10	1.40205
38845757	chr15:38845757:A:T	1.8308e-07	-1.86077e-10	-0.0455489	5.43811e-05	-1.86077e-10	-0.00766262	0.000305127	-1.86077e-10	-0.0330462
38845920	chr15:38845920:A:C	9.50302e-08	-1.86077e-10	-0.701276	2.7209e-05	-1.86077e-10	-0.70013	0.00015522	-1.86077e-10	-0.708934
38845960	chr15:38845960:C:T	9.11872e-08	-1.86077e-10	-0.742556	2.61232e-05	-1.86077e-10	-0.740854	0.000149035	-1.86077e-10	-0.749592
38846038	chr15:38846038:T:G	8.56332e-08	-1.86077e-10	-0.805398	2.46546e-05	-1.86077e-10	-0.798714	0.000148	-1.86077e-10	-0.75656
38846160	chr15:38846160:G:A	1.28943e-07	-0.396097	-3.08617e-10	3.44218e-05	-0.464988	-3.08617e-10	0.000178234	-0.570677	-3.08617e-10
38846589	chr15:38846589:G:C	1.36825e-08	-1.79623	-0.843122	4.3231e-06	-1.78619	-0.753515	2.45424e-05	-1.73413	-0.819239
38846707	chr15:38846707:C:T	1.42755e-07	-1.86077e-10	-0.294339	4.05121e-05	-1.86077e-10	-0.302079	0.000250028	-1.86077e-10	-0.232201
38847094	chr15:38847094:G:T	1.47771e-07	-1.86077e-10	-0.259806	4.19496e-05	-1.86077e-10	-0.26721	0.000259328	-1.86077e-10	-0.19568
38847227	chr15:38847227:G:A	9.15942e-09	-1.80815	-1.23254	2.69162e-06	-1.78046	-1.23307	1.52221e-05	-1.79283	-1.23819
38847926	chr15:38847926:G:A	5.25019e-08	-1.86077e-10	-1.29462	1.50165e-05	-1.86077e-10	-1.29453	8.64068e-05	-1.86077e-10	-1.29471
38848055	chr15:38848055:G:T	1.024e-08	-1.65691	-1.27226	3.19044e-06	-1.5764	-1.26712	1.61702e-05	-1.7025	-1.2681
38848127	chr15:38848127:C:T	5.48189e-08	-1.86077e-10	-1.25144	1.57441e-05	-1.86077e-10	-1.24721	9.11201e-05	-1.86077e-10	-1.2416
38848543	chr15:38848543:C:G	1.54567e-07	-0.214846	-3.08617e-10	4.10932e-05	-0.287836	-3.08617e-10	0.000212061	-0.3969	-3.08617e-10
38848626	chr15:38848626:T:A	2.83632e-08	-0.978252	-0.932126	8.85772e-06	-0.853059	-0.969331	5.64847e-05	-0.783808	-0.935998
38848834	chr15:38848834:T:G	4.418e-07	-1.75518	2.59057	0.000138234	-1.79929	2.72456	0.000837853	-1.79065	2.76772
38848895	chr15:38848895:G:A	1.06465e-08	-1.77883	-1.11141	3.20975e-06	-1.7294	-1.10809	1.79027e-05	-1.74961	-1.11921
38849405	chr15:38849405:C:T	2.249e-08	-1.78962	-0.352775	6.12894e-06	-1.79666	-0.393999	3.56397e-05	-1.80983	-0.370484
38849634	chr15:38849634:A:G	1.69811e-07	-1.86077e-10	-0.120784	5.08998e-05	-1.86077e-10	-0.07382	0.00029221	-1.86077e-10	-0.0763027
38849709	chr15:38849709:G:A	8.76075e-09	-1.7957	-1.28949	2.49625e-06	-1.81168	-1.27721	1.41903e-05	-1.81512	-1.28609
38849973	chr15:38849973:GA:G	5.25007e-08	-1.86077e-10	-1.29464	1.50141e-05	-1.86077e-10	-1.29469	8.64679e-05	-1.86077e-10	-1.294
38850089	chr15:38850089:G:A	5.2525e-08	-1.86077e-10	-1.29418	1.50383e-05	-1.86077e-10	-1.29308	8.6518e-05	-1.86077e-10	-1.29342
38850428	chr15:38850428:T:C	1.08361e-07	-1.86077e-10	-0.570006	3.04547e-05	-1.86077e-10	-0.587437	0.000186832	-1.86077e-10	-0.523567
38850563	chr15:38850563:G:A	1.49571e-07	-0.247698	-3.08617e-10	3.93377e-05	-0.331496	-3.08617e-10	0.000204796	-0.431761	-3.08617e-10
38850647	chr15:38850647:A:G	5.17134e-08	-1.30975	-3.08617e-10	1.33727e-05	-1.41047	-3.08617e-10	9.09633e-05	-1.24332	-3.08617e-10
38850685	chr15:38850685:A:C	5.2655e-08	-1.86077e-10	-1.29171	1.50919e-05	-1.86077e-10	-1.28952	8.67793e-05	-1.86077e-10	-1.29041
38850784	chr15:38850784:A:G	3.55724e-08	-1.6839	-3.08617e-10	9.51492e-06	-1.75082	-3.08617e-10	5.60678e-05	-1.72721	-3.08617e-10
38850819	chr15:38850819:C:T	9.95154e-08	-1.86077e-10	-0.655158	2.7331e-05	-1.86077e-10	-0.695656	0.000158461	-1.86077e-10	-0.688265
38850971	chr15:38850971:A:G	1.41849e-08	-1.74809	-0.855208	4.06881e-06	-1.74853	-0.851795	2.4066e-05	-1.71926	-0.853718
38851538	chr15:38851538:G:A	5.32356e-08	-1.86077e-10	-1.28074	1.52492e-05	-1.86077e-10	-1.27915	8.78207e-05	-1.86077e-10	-1.27848
38851647	chr15:38851647:G:T	5.54243e-08	-1.86077e-10	-1.24045	1.59093e-05	-1.86077e-10	-1.23678	9.22544e-05	-1.86077e-10	-1.22922
38851663	chr15:38851663:T:A	5.39144e-08	-1.26807	-3.08617e-10	1.71829e-05	-1.15976	-3.08617e-10	7.35432e-05	-1.4559	-3.08617e-10
38851677	chr15:38851677:A:G	1.06487e-08	-1.59711	-1.29292	3.32565e-06	-1.51082	-1.29119	1.65554e-05	-1.65517	-1.2919
38851723	chr15:38851723:C:T	1.45243e-07	-1.86077e-10	-0.277062	4.23059e-05	-1.86077e-10	-0.258753	0.000279095	-1.86077e-10	-0.122224
38851769	chr15:38851769:C:T	3.7132e-08	-1.64099	-3.08617e-10	1.03954e-05	-1.66231	-3.08617e-10	6.14842e-05	-1.635	-3.08617e-10
38851955	chr15:38851955:A:G	7.65875e-08	-0.917037	-3.08617e-10	1.88811e-05	-1.06552	-3.08617e-10	0.000102886	-1.12015	-3.08617e-10
38852055	chr15:38852055:G:A	5.36527e-08	-1.86077e-10	-1.27294	1.53911e-05	-1.86077e-10	-1.26989	8.856e-05	-1.86077e-10	-1.2701
38852067	chr15:38852067:T:C	7.5588e-08	-1.86077e-10	-0.930173	2.09395e-05	-1.86077e-10	-0.962043	0.000121048	-1.86077e-10	-0.957586
38852311	chr15:38852311:A:G	4.10487e-08	-1.54071	-3.08617e-10	1.13957e-05	-1.57044	-3.08617e-10	6.29693e-05	-1.61113	-3.08617e-10
38852323	chr15:38852323:T:C	9.4449e-08	-0.707411	-3.08617e-10	2.54166e-05	-0.768277	-3.08617e-10	0.000133967	-0.856182	-3.08617e-10
38852340	chr15:38852340:A:G	9.4937e-08	-0.702257	-3.08617e-10	2.54102e-05	-0.768527	-3.08617e-10	0.000133399	-0.86043	-3.08617e-10
38852354	chr15:38852354:C:T	1.40343e-07	-0.311384	-3.08617e-10	3.72309e-05	-0.386539	-3.08617e-10	0.000192546	-0.49344	-3.08617e-10
38852471	chr15:38852471:T:G	1.16462e-08	-1.81331	-0.987178	3.3196e-06	-1.81256	-0.991274	1.90057e-05	-1.81518	-0.99386
38852775	chr15:38852775:A:G	9.06552e-08	-1.86077e-10	-0.748407	2.58753e-05	-1.86077e-10	-0.750389	0.00014782	-1.86077e-10	-0.757781
38852859	chr15:38852859:C:T	7.24046e-08	-1.86077e-10	-0.973201	2.04574e-05	-1.86077e-10	-0.985337	0.000117752	-1.86077e-10	-0.985193
38852926	chr15:38852926:A:G	5.49713e-08	-1.86077e-10	-1.24866	1.58566e-05	-1.86077e-10	-1.24009	9.08096e-05	-1.86077e-10	-1.24501
38853045	chr15:38853045:A:T	5.80778e-08	-1.86077e-10	-1.19369	1.68268e-05	-1.86077e-10	-1.18071	9.62926e-05	-1.86077e-10	-1.18638
38853374	chr15:38853374:A:G	1.14515e-07	-1.80305	1.28828	3.96235e-05	-1.75514	1.43088	0.000214214	-1.77029	1.38349
38853517	chr15:38853517:G:A	6.50622e-08	-1.86077e-10	-1.08013	1.85496e-05	-1.86077e-10	-1.08323	0.000109057	-1.86077e-10	-1.0619
38853946	chr15:38853946:A:G	3.64094e-08	-0.728524	-0.93212	9.53736e-06	-0.767917	-0.980546	5.04441e-05	-0.863966	-0.968943
38854048	chr15:38854048:G:A	5.43608e-08	-1.86077e-10	-1.25983	1.56137e-05	-1.86077e-10	-1.25553	9.0553e-05	-1.86077e-10	-1.24784
38854297	chr15:38854297:A:G	1.35148e-08	-1.80284	-0.848847	3.87924e-06	-1.80057	-0.847467	2.22796e-05	-1.80983	-0.840276
38854447	chr15:38854447:G:T	5.57383e-08	-1.86077e-10	-1.2348	1.6025e-05	-1.86077e-10	-1.22953	9.17511e-05	-1.86077e-10	-1.2347
38854457	chr15:38854457:T:A	1.70927e-07	-1.86077e-10	-0.114233	4.78885e-05	-1.86077e-10	-0.134803	0.000297362	-1.86077e-10	-0.0588264
38854727	chr15:38854727:A:G	5.75163e-08	-1.86077e-10	-1.2034	1.66789e-05	-1.86077e-10	-1.18953	9.517e-05	-1.86077e-10	-1.19811
38854925	chr15:38854925:CAA:C	7.25622e-08	-1.86077e-10	-0.971026	2.12164e-05	-1.86077e-10	-0.948905	0.000121497	-1.86077e-10	-0.953883
38855148	chr15:38855148:A:C	5.75812e-08	-1.20227	-3.08617e-10	1.6241e-05	-1.21614	-3.08617e-10	8.54023e-05	-1.3064	-3.08617e-10
38855213	chr15:38855213:T:C	1.26009e-07	-0.419119	-3.08617e-10	3.34979e-05	-0.492197	-3.08617e-10	0.000173769	-0.596045	-3.08617e-10
38856221	chr15:38856221:G:A	5.81387e-08	-1.19264	-3.08617e-10	1.63656e-05	-1.2085	-3.08617e-10	8.96698e-05	-1.25764	-3.08617e-10
38856263	chr15:38856263:T:C	5.72745e-08	-1.86077e-10	-1.20762	1.67745e-05	-1.86077e-10	-1.18382	9.47971e-05	-1.86077e-10	-1.20204
38856448	chr15:38856448:T:C	8.70124e-09	-1.80213	-1.28987	2.58834e-06	-1.78204	-1.27062	1.49249e-05	-1.76684	-1.2839
38856651	chr15:38856651:A:G	9.87157e-08	-0.663226	-3.08617e-10	2.64044e-05	-0.730148	-3.08617e-10	0.000138709	-0.821398	-3.08617e-10
38856695	chr15:38856695:G:C	7.36264e-08	-1.86077e-10	-0.956468	2.04231e-05	-1.86077e-10	-0.987011	0.000118007	-1.86077e-10	-0.983031
38857037	chr15:38857037:T:C	3.22876e-08	-1.78079	-3.08617e-10	8.98717e-06	-1.80788	-3.08617e-10	5.21277e-05	-1.80008	-3.08617e-10
38857057	chr15:38857057:G:A	5.25473e-08	-1.86077e-10	-1.29376	1.51069e-05	-1.86077e-10	-1.28853	8.67261e-05	-1.86077e-10	-1.29102
38857208	chr15:38857208:A:G	1.18458e-07	-0.48091	-3.08617e-10	3.15587e-05	-0.551829	-3.08617e-10	0.000164322	-0.65195	-3.08617e-10
38857779	chr15:38857779:C:T	5.92066e-08	-1.86077e-10	-1.17444	1.71894e-05	-1.86077e-10	-1.15938	9.84765e-05	-1.86077e-10	-1.16396
38858127	chr15:38858127:T:C	1.19207e-08	-1.71137	-1.06582	3.42589e-06	-1.70951	-1.06281	2.03446e-05	-1.67521	-1.06575
38858345	chr15:38858345:A:C	5.51136e-08	-1.86077e-10	-1.24607	1.59294e-05	-1.86077e-10	-1.23551	9.13789e-05	-1.86077e-10	-1.23876
38858436	chr15:38858436:T:C	5.72601e-08	-1.86077e-10	-1.20787	1.65708e-05	-1.86077e-10	-1.19604	9.49189e-05	-1.86077e-10	-1.20075
38858723	chr15:38858723:G:A	8.9527e-09	-1.80152	-1.26199	2.54152e-06	-1.8051	-1.26581	1.47459e-05	-1.81257	-1.25024
38858967	chr15:38858967:T:C	8.6696e-08	-1.86077e-10	-0.793064	2.47769e-05	-1.86077e-10	-0.793765	0.000141488	-1.86077e-10	-0.801559
38859104	chr15:38859104:G:T	5.48537e-08	-1.86077e-10	-1.2508	1.57965e-05	-1.86077e-10	-1.24389	9.0746e-05	-1.86077e-10	-1.24571
38859117	chr15:38859117:T:C	5.29631e-08	-1.86077e-10	-1.28588	1.52054e-05	-1.86077e-10	-1.28203	8.73828e-05	-1.86077e-10	-1.28348
38859249	chr15:38859249:T:C	5.7816e-08	-1.86077e-10	-1.19821	1.67966e-05	-1.86077e-10	-1.1825	9.59821e-05	-1.86077e-10	-1.18961
38859435	chr15:38859435:G:A	5.27985e-08	-1.86077e-10	-1.28899	1.51483e-05	-1.86077e-10	-1.28579	8.70714e-05	-1.86077e-10	-1.28705
38859447	chr15:38859447:C:T	1.0233e-08	-1.79936	-1.13049	2.91326e-06	-1.80701	-1.1274	1.71311e-05	-1.78386	-1.12901
38859467	chr15:38859467:T:C	1.02148e-08	-1.80211	-1.12953	2.91024e-06	-1.80912	-1.12632	1.70782e-05	-1.78797	-1.128
38859608	chr15:38859608:A:T	1.177e-07	-0.48733	-3.08617e-10	3.11278e-05	-0.565577	-3.08617e-10	0.000162502	-0.663084	-3.08617e-10
38859612	chr15:38859612:T:C	1.88224e-08	-1.27178	-1.04864	5.33754e-06	-1.27658	-1.05233	3.21392e-05	-1.23072	-1.05298
38859857	chr15:38859857:C:A	1.6477e-08	-1.31587	-1.13764	4.6449e-06	-1.32828	-1.13963	2.7936e-05	-1.28497	-1.13889
38859875	chr15:38859875:A:G	1.10899e-07	-0.54685	-3.08617e-10	2.93552e-05	-0.624208	-3.08617e-10	0.000153551	-0.719742	-3.08617e-10
38860074	chr15:38860074:G:A	1.12936e-07	-0.528649	-3.08617e-10	2.97991e-05	-0.609201	-3.08617e-10	0.000156704	-0.699414	-3.08617e-10
38860234	chr15:38860234:T:A	1.16944e-08	-1.72167	-1.0747	3.36263e-06	-1.71894	-1.07202	1.99316e-05	-1.6868	-1.07467
38860264	chr15:38860264:C:T	5.42057e-08	-1.86077e-10	-1.26268	1.55958e-05	-1.86077e-10	-1.25668	8.96329e-05	-1.86077e-10	-1.25805
38860397	chr15:38860397:C:T	1.00838e-08	-1.73384	-1.2107	2.82554e-06	-1.7553	-1.20968	1.71182e-05	-1.70373	-1.20991
38860780	chr15:38860780:C:T	5.27599e-08	-1.86077e-10	-1.28972	1.51392e-05	-1.86077e-10	-1.28639	8.70781e-05	-1.86077e-10	-1.28697
38860965	chr15:38860965:T:C	5.40399e-08	-1.86077e-10	-1.26575	1.53943e-05	-1.86077e-10	-1.26968	8.86156e-05	-1.86077e-10	-1.26947
38861271	chr15:38861271:T:C	7.60066e-08	-1.78197	0.857321	2.32588e-05	-1.81197	0.954972	0.000135839	-1.80802	0.965718
38861542	chr15:38861542:C:T	5.36921e-08	-1.86077e-10	-1.2722	1.54323e-05	-1.86077e-10	-1.26722	8.87078e-05	-1.86077e-10	-1.26843
38861580	chr15:38861580:A:G	5.38135e-08	-1.86077e-10	-1.26995	1.54406e-05	-1.86077e-10	-1.26668	8.85092e-05	-1.86077e-10	-1.27067
38861829	chr15:38861829:C:T	5.33346e-08	-1.86077e-10	-1.27889	1.53204e-05	-1.86077e-10	-1.27449	8.8073e-05	-1.86077e-10	-1.27561
38861833	chr15:38861833:T:C	5.45877e-08	-1.25566	-3.08617e-10	1.78399e-05	-1.12224	-3.08617e-10	8.12965e-05	-1.35567	-3.08617e-10
38861889	chr15:38861889:G:A	5.6464e-08	-1.22187	-3.08617e-10	1.5729e-05	-1.24817	-3.08617e-10	9.49025e-05	-1.20092	-3.08617e-10
38862193	chr15:38862193:G:A	5.63504e-08	-1.86077e-10	-1.22388	1.62481e-05	-1.86077e-10	-1.2157	9.32937e-05	-1.86077e-10	-1.21802
38862941	chr15:38862941:CA:C	3.43848e-08	-1.71786	-3.08617e-10	9.97618e-06	-1.70348	-3.08617e-10	5.93601e-05	-1.67015	-3.08617e-10
38863013	chr15:38863013:C:A	5.34088e-08	-1.86077e-10	-1.2775	1.53622e-05	-1.86077e-10	-1.27177	8.79952e-05	-1.86077e-10	-1.27649
38863206	chr15:38863206:T:C	1.27605e-07	-0.40653	-3.08617e-10	3.37907e-05	-0.483493	-3.08617e-10	0.000173998	-0.594732	-3.08617e-10
38863434	chr15:38863434:G:T	6.13785e-08	-1.86077e-10	-1.13841	1.78481e-05	-1.86077e-10	-1.12178	0.000102144	-1.86077e-10	-1.12739
38863689	chr15:38863689:C:G	5.26118e-08	-1.86077e-10	-1.29253	1.50392e-05	-1.86077e-10	-1.29302	8.67328e-05	-1.86077e-10	-1.29094
38863760	chr15:38863760:A:C	5.26286e-08	-1.86077e-10	-1.29221	1.50146e-05	-1.86077e-10	-1.29466	8.64574e-05	-1.86077e-10	-1.29412
38864122	chr15:38864122:T:C	1.08508e-07	0.726069	-1.29472	2.36406e-05	0.453843	-1.29456	0.000126866	0.383724	-1.29437
38864347	chr15:38864347:T:C	4.86304e-07	-1.86077e-10	0.931364	0.000154438	-1.86077e-10	1.03611	0.000858168	-1.86077e-10	1.00102
38864726	chr15:38864726:G:A	3.38639e-08	-1.26819	-0.464937	9.94729e-06	-1.31269	-0.393685	4.88018e-05	-1.42624	-0.43977
38864739	chr15:38864739:C:CT	1.39559e-08	-1.72905	-0.890519	3.92721e-06	-1.73806	-0.897687	2.34097e-05	-1.70731	-0.893315
38864859	chr15:38864859:G:A	5.13359e-08	-1.31708	-3.08617e-10	1.67394e-05	-1.18591	-3.08617e-10	7.76522e-05	-1.40153	-3.08617e-10
38864942	chr15:38864942:T:C	8.8665e-08	-1.86077e-10	-0.770605	2.53383e-05	-1.86077e-10	-0.771363	0.000145104	-1.86077e-10	-0.776327
38865131	chr15:38865131:A:T	1.20492e-07	0.705906	-1.1698	2.72965e-05	0.475041	-1.17196	0.000150883	0.424045	-1.16131
38865401	chr15:38865401:A:G	3.1734e-07	-1.86077e-10	0.504503	8.80999e-05	-1.86077e-10	0.474792	0.00056481	-1.86077e-10	0.582714
38865463	chr15:38865463:G:A	1.00411e-07	-1.86077e-10	-0.646202	2.90508e-05	-1.86077e-10	-0.634633	0.000185801	-1.86077e-10	-0.5291
38865486	chr15:38865486:C:T	2.70866e-07	-0.789372	1.13552	7.97942e-05	-0.848185	1.22396	0.000400565	-0.997771	1.23687
38865646	chr15:38865646:TGTA:T	3.308e-08	-1.15277	-0.60377	1.00975e-05	-1.02943	-0.661967	4.67397e-05	-1.264	-0.64518
38865707	chr15:38865707:G:A	1.65691e-07	-0.145345	-3.08617e-10	4.34087e-05	-0.233019	-3.08617e-10	0.00022135	-0.354031	-3.08617e-10
38865711	chr15:38865711:A:C	8.96941e-08	-1.86077e-10	-0.759066	2.55952e-05	-1.86077e-10	-0.761273	0.000145638	-1.86077e-10	-0.772648
38866551	chr15:38866551:G:T	1.216e-08	-1.81506	-0.942267	3.7088e-06	-1.81258	-0.880388	2.10074e-05	-1.80186	-0.90704
38866707	chr15:38866707:T:C	5.25526e-08	-1.86077e-10	-1.29366	1.50139e-05	-1.86077e-10	-1.2947	8.64391e-05	-1.86077e-10	-1.29434
38866732	chr15:38866732:A:G	1.57371e-08	-1.41379	-1.08565	4.42888e-06	-1.41556	-1.09997	2.59687e-05	-1.3923	-1.10458
38866759	chr15:38866759:G:T	5.27949e-07	-1.86077e-10	1.01353	0.000167935	-1.86077e-10	1.1199	0.000911902	-1.86077e-10	1.06176
38866820	chr15:38866820:C:T	9.3627e-09	-1.80995	-1.20879	2.65619e-06	-1.81321	-1.21358	1.52845e-05	-1.8136	-1.21333
38866874	chr15:38866874:G:A	6.92501e-08	-1.86077e-10	-1.01775	2.1262e-05	-1.86077e-10	-0.946756	0.000115481	-1.86077e-10	-1.00467
38867055	chr15:38867055:T:C	9.35771e-09	-1.8147	-1.20457	2.61188e-06	-1.79948	-1.24413	1.54924e-05	-1.79202	-1.2214
38867115	chr15:38867115:T:C	5.41549e-08	-1.86077e-10	-1.26362	1.56321e-05	-1.86077e-10	-1.25435	8.91242e-05	-1.86077e-10	-1.26374
38867123	chr15:38867123:T:G	4.6102e-07	-1.86077e-10	0.877971	0.00013616	-1.86077e-10	0.910153	0.000851488	-1.86077e-10	0.99321
38867148	chr15:38867148:G:A	5.30341e-08	-1.44081	0.156274	1.88035e-05	-1.34229	0.27266	8.77428e-05	-1.5005	0.221138
38867389	chr15:38867389:C:T	1.03862e-08	-1.65568	-1.25931	2.7775e-06	-1.70512	-1.27701	1.48594e-05	-1.78491	-1.27023
38867724	chr15:38867724:A:G	7.70838e-08	-1.86077e-10	-0.910578	2.23565e-05	-1.86077e-10	-0.896562	0.00012756	-1.86077e-10	-0.905188
38867754	chr15:38867754:C:G	9.12446e-09	-1.79945	-1.24506	2.55022e-06	-1.80704	-1.26046	1.45424e-05	-1.81396	-1.26275
38867868	chr15:38867868:T:C	1.91814e-08	-1.13129	-1.17024	5.43572e-06	-1.1516	-1.15909	2.84525e-05	-1.26641	-1.13913
38867935	chr15:38867935:G:A	1.95826e-07	-1.86077e-10	0.0217532	5.79884e-05	-1.86077e-10	0.0565633	0.000328426	-1.86077e-10	0.0405377
38868112	chr15:38868112:G:A	9.78967e-09	-1.7359	-1.23824	3.00149e-06	-1.66721	-1.23735	1.98215e-05	-1.5373	-1.2297
38868161	chr15:38868161:G:A	1.79144e-08	-1.60026	-0.769611	5.53739e-06	-1.55469	-0.73747	3.21014e-05	-1.56604	-0.718839
38868255	chr15:38868255:A:G	9.87671e-07	-1.86077e-10	1.63988	0.000269924	-1.86077e-10	1.59446	0.00164626	-1.86077e-10	1.65248
38868298	chr15:38868298:TTA:T	1.00684e-07	-1.86077e-10	-0.643479	2.7406e-05	-1.86077e-10	-0.692918	0.000157153	-1.86077e-10	-0.696557
38868670	chr15:38868670:G:A	5.44716e-08	-1.86077e-10	-1.25779	1.57347e-05	-1.86077e-10	-1.24781	9.06043e-05	-1.86077e-10	-1.24727
38868810	chr15:38868810:C:T	3.3936e-07	-0.784491	1.35608	8.44933e-05	-0.873844	1.30684	0.00049347	-0.820308	1.268
38868946	chr15:38868946:C:T	3.7054e-07	-0.803765	1.46326	9.29772e-05	-0.883361	1.41204	0.000540179	-0.834271	1.3724
38869180	chr15:38869180:T:G	3.05282e-08	-1.81089	-0.0259334	9.24535e-06	-1.80085	0.0212864	4.88527e-05	-1.78396	-0.0810062
38869526	chr15:38869526:T:G	1.10182e-08	-1.81215	-1.04377	3.2636e-06	-1.81504	-1.00581	1.96878e-05	-1.78655	-0.987221
38870025	chr15:38870025:A:G	6.06654e-08	-1.86077e-10	-1.1501	1.70649e-05	-1.86077e-10	-1.16666	9.39151e-05	-1.86077e-10	-1.21138
38870136	chr15:38870136:G:C	3.17215e-08	-1.79848	-3.08617e-10	9.93304e-06	-1.70781	-3.08617e-10	5.73853e-05	-1.70399	-3.08617e-10
38870179	chr15:38870179:T:G	8.97267e-08	-1.86077e-10	-0.758702	2.58489e-05	-1.86077e-10	-0.75141	0.000140783	-1.86077e-10	-0.806558
38870346	chr15:38870346:T:C	1.28604e-07	-1.68618	1.28745	3.66403e-05	-1.59773	1.1952	0.000215549	-1.61799	1.2374
38870429	chr15:38870429:A:G	1.30012e-07	-1.86077e-10	-0.387841	3.98259e-05	-1.86077e-10	-0.319161	0.000228209	-1.86077e-10	-0.323515
38870494	chr15:38870494:C:A	1.24438e-08	-1.66563	-1.06861	3.44785e-06	-1.69115	-1.07478	2.09343e-05	-1.6379	-1.07449
38870789	chr15:38870789:C:T	3.48068e-08	-1.70566	-3.08617e-10	1.13449e-05	-1.57491	-3.08617e-10	6.64245e-05	-1.55771	-3.08617e-10
38870961	chr15:38870961:T:C	9.34822e-08	-1.86077e-10	-0.7177	2.66959e-05	-1.86077e-10	-0.71917	0.000144895	-1.86077e-10	-0.777764
38871237	chr15:38871237:C:T	3.07308e-07	-0.807667	1.28005	8.02962e-05	-0.872125	1.25417	0.000445576	-0.837456	1.18305
38871458	chr15:38871458:G:A	5.86471e-08	-1.86077e-10	-1.18393	1.70585e-05	-1.86077e-10	-1.16703	9.82019e-05	-1.86077e-10	-1.16675
38871486	chr15:38871486:T:C	9.90749e-09	-1.80369	-1.15849	2.87241e-06	-1.81251	-1.13602	1.65114e-05	-1.8042	-1.14552
38871726	chr15:38871726:C:T	5.96246e-08	-1.86077e-10	-1.1674	1.74223e-05	-1.86077e-10	-1.14593	0.000100129	-1.86077e-10	-1.14732
38871734	chr15:38871734:T:C	9.82288e-09	-1.81182	-1.15894	2.87207e-06	-1.81518	-1.13346	1.67242e-05	-1.79072	-1.14619
38871918	chr15:38871918:G:T	5.4693e-08	-1.86077e-10	-1.25374	1.5399e-05	-1.86077e-10	-1.26937	8.8459e-05	-1.86077e-10	-1.27124
38872352	chr15:38872352:T:C	1.4085e-07	-1.86077e-10	-0.307772	4.30752e-05	-1.86077e-10	-0.240732	0.000246839	-1.86077e-10	-0.24504
38872441	chr15:38872441:T:C	5.40982e-08	-1.86077e-10	-1.26467	1.54175e-05	-1.86077e-10	-1.26818	8.91207e-05	-1.86077e-10	-1.26378
38872720	chr15:38872720:C:A	1.76509e-07	-0.272377	0.190278	4.09467e-05	-0.415855	0.124448	0.000230782	-0.459389	0.147087
38872782	chr15:38872782:T:C	1.67701e-07	-0.337432	0.204142	3.90862e-05	-0.475655	0.137747	0.000220354	-0.519565	0.161023
38872852	chr15:38872852:A:G	2.02704e-07	-0.362648	0.418924	4.70933e-05	-0.497333	0.345785	0.000265109	-0.54153	0.367895
38872960	chr15:38872960:C:A	1.41542e-07	-1.86077e-10	-0.302874	4.31822e-05	-1.86077e-10	-0.238251	0.000232201	-1.86077e-10	-0.30617
38873009	chr15:38873009:G:A	6.8818e-08	-1.86077e-10	-1.02401	2.01059e-05	-1.86077e-10	-1.00266	0.000116786	-1.86077e-10	-0.993432
38873153	chr15:38873153:G:GA	1.25525e-07	-1.86077e-10	-0.422966	3.37506e-05	-1.86077e-10	-0.48468	0.0001955	-1.86077e-10	-0.478213
38873177	chr15:38873177:A:G	1.27178e-07	-1.86077e-10	-0.409882	3.38295e-05	-1.86077e-10	-0.482344	0.000211528	-1.86077e-10	-0.399417
38873380	chr15:38873380:T:C	1.54242e-07	-0.268666	0.0517176	3.62754e-05	-0.409241	-0.0032969	0.000202547	-0.452588	0.00978526
38873441	chr15:38873441:G:C	1.57682e-07	-1.86077e-10	-0.194887	4.8884e-05	-1.86077e-10	-0.114229	0.000279529	-1.86077e-10	-0.12067
38873451	chr15:38873451:G:A	1.60426e-07	-1.86077e-10	-0.177639	4.97653e-05	-1.86077e-10	-0.096361	0.000284554	-1.86077e-10	-0.102851
38873736	chr15:38873736:C:T	1.16614e-07	-1.78347	1.28687	3.19613e-05	-1.73664	1.19749	0.000189448	-1.74799	1.23833
38873805	chr15:38873805:C:G	1.63373e-07	-1.86077e-10	-0.159434	4.66723e-05	-1.86077e-10	-0.160528	0.00025538	-1.86077e-10	-0.211021
38873872	chr15:38873872:T:C	1.00138e-08	-1.65713	-1.29437	2.72508e-06	-1.70693	-1.29425	1.61444e-05	-1.67787	-1.29434
38874216	chr15:38874216:T:C	1.13584e-08	-1.6122	-1.21331	2.94689e-06	-1.69467	-1.22825	1.58764e-05	-1.78258	-1.20636
38874237	chr15:38874237:C:T	8.54761e-08	-1.86077e-10	-0.807235	2.52796e-05	-1.86077e-10	-0.77368	0.000150577	-1.86077e-10	-0.7393
38874249	chr15:38874249:A:G	5.25904e-08	-1.86077e-10	-1.29294	1.50817e-05	-1.86077e-10	-1.29019	8.66819e-05	-1.86077e-10	-1.29153
38874301	chr15:38874301:T:A	9.70126e-08	-1.86077e-10	-0.68063	2.63082e-05	-1.86077e-10	-0.733798	0.000161619	-1.86077e-10	-0.668533
38874311	chr15:38874311:TTTTA:T	6.08746e-08	-1.86077e-10	-1.14666	1.77291e-05	-1.86077e-10	-1.12847	0.000102124	-1.86077e-10	-1.12759
38875088	chr15:38875088:T:C	6.08672e-08	-1.86077e-10	-1.14678	1.69888e-05	-1.86077e-10	-1.17112	0.000100638	-1.86077e-10	-1.14224
38875182	chr15:38875182:G:A	3.11497e-08	-1.28041	-0.536259	8.35884e-06	-1.36753	-0.512834	3.93085e-05	-1.54504	-0.537296
38875572	chr15:38875572:C:T	4.21495e-07	-1.86077e-10	0.788337	0.000118196	-1.86077e-10	0.768666	0.000732365	-1.86077e-10	0.842504
38875715	chr15:38875715:G:A	3.09518e-08	-1.27092	-0.552115	8.15707e-06	-1.36135	-0.543441	3.88798e-05	-1.5434	-0.549895
38876224	chr15:38876224:ATTAT:A	8.119e-08	-1.77863	0.919955	2.31218e-05	-1.81114	0.948234	0.000118239	-1.8085	0.827434
38876259	chr15:38876259:G:A	2.41666e-08	-1.24977	-0.820728	6.37285e-06	-1.34554	-0.806089	2.99832e-05	-1.52504	-0.828102
38876767	chr15:38876767:G:C	5.47376e-08	-1.86077e-10	-1.25292	1.55482e-05	-1.86077e-10	-1.25973	9.11807e-05	-1.86077e-10	-1.24093
38876799	chr15:38876799:C:T	4.38733e-07	-1.86077e-10	0.828419	0.000116897	-1.86077e-10	0.757611	0.000716994	-1.86077e-10	0.821293
38876800	chr15:38876800:G:A	5.36457e-08	-1.86077e-10	-1.27307	1.53145e-05	-1.86077e-10	-1.27488	8.90954e-05	-1.86077e-10	-1.26407
38877294	chr15:38877294:G:A	1.62308e-07	-1.86077e-10	-0.165975	4.76998e-05	-1.86077e-10	-0.138752	0.000271768	-1.86077e-10	-0.148827
38877494	chr15:38877494:A:G	2.01758e-08	-1.78144	-0.469549	6.45411e-06	-1.71102	-0.427941	3.55533e-05	-1.71797	-0.464774
38877578	chr15:38877578:G:A	4.53652e-08	-1.03099	-0.40974	8.38742e-06	-1.33952	-0.537424	4.09527e-05	-1.51665	-0.524706
38877585	chr15:38877585:C:A	3.68721e-08	-1.04268	-0.60534	9.53618e-06	-1.17506	-0.57353	4.90772e-05	-1.25522	-0.605164
38877684	chr15:38877684:C:T	1.92642e-08	-1.79151	-0.505715	6.10457e-06	-1.72921	-0.465428	3.36785e-05	-1.73556	-0.501361
38877713	chr15:38877713:T:C	4.32989e-08	-1.48734	-3.08617e-10	9.92461e-06	-1.70866	-3.08617e-10	5.5913e-05	-1.72998	-3.08617e-10
38877759	chr15:38877759:T:C	1.94674e-08	-1.78169	-0.505043	6.2209e-06	-1.71107	-0.464699	3.4296e-05	-1.71807	-0.500678
38877921	chr15:38877921:C:T	3.93986e-08	-1.58174	-3.08617e-10	1.36587e-05	-1.3893	-3.08617e-10	8.00813e-05	-1.37073	-3.08617e-10
38878590	chr15:38878590:TATGTATC:T	3.45941e-08	-1.00561	-0.706175	8.90013e-06	-1.10771	-0.7099	5.09557e-05	-1.19424	-0.628577
38878686	chr15:38878686:T:G	8.99477e-09	-1.7795	-1.27933	2.52727e-06	-1.79697	-1.27957	1.42447e-05	-1.81039	-1.287
38878688	chr15:38878688:T:G	1.47386e-07	1.00528	-1.26769	3.45919e-05	0.802999	-1.26306	0.000120163	0.32003	-1.28496
38878727	chr15:38878727:G:A	5.24972e-08	-1.86077e-10	-1.29471	1.50256e-05	-1.86077e-10	-1.29393	8.64362e-05	-1.86077e-10	-1.29437
38878839	chr15:38878839:T:G	8.41524e-08	-1.86077e-10	-0.822841	2.47148e-05	-1.86077e-10	-0.796276	0.000147232	-1.86077e-10	-0.761765
38878858	chr15:38878858:G:A	9.6305e-09	-1.76295	-1.22759	2.6921e-06	-1.78589	-1.22747	1.49424e-05	-1.80506	-1.24451
38879311	chr15:38879311:T:C	5.48675e-08	-1.86077e-10	-1.25055	1.55889e-05	-1.86077e-10	-1.25712	8.74118e-05	-1.86077e-10	-1.28314
38879413	chr15:38879413:A:T	1.0922e-08	-1.64259	-1.22211	2.88911e-06	-1.7231	-1.21963	1.5282e-05	-1.79474	-1.23236
38879561	chr15:38879561:A:T	2.9443e-08	-1.77055	-0.102465	9.21553e-06	-1.70151	-0.0812769	5.32348e-05	-1.70902	-0.0700405
38879733	chr15:38879733:C:T	5.87407e-08	-1.86077e-10	-1.18234	1.69624e-05	-1.86077e-10	-1.17268	0.000100979	-1.86077e-10	-1.13886
38879848	chr15:38879848:G:A	1.11885e-07	0.214718	-0.752718	3.22801e-05	0.283328	-0.812557	0.00016458	0.129722	-0.780103
38879962	chr15:38879962:G:A	2.71868e-07	-1.86077e-10	0.349846	6.80473e-05	-1.86077e-10	0.216523	0.000406722	-1.86077e-10	0.254355
38879984	chr15:38879984:G:A	9.94658e-08	-1.21335	0.557688	2.85003e-05	-1.21964	0.565878	0.0001715	-1.16057	0.551381
38880004	chr15:38880004:A:T	5.5005e-08	-1.86077e-10	-1.24805	1.58996e-05	-1.86077e-10	-1.23739	9.00425e-05	-1.86077e-10	-1.25349
38880441	chr15:38880441:T:C	2.83246e-07	-0.138855	0.529701	6.48128e-05	-0.306617	0.47444	0.000353963	-0.410318	0.525737
38880555	chr15:38880555:G:C	1.7814e-07	-1.86077e-10	-0.0729027	5.27247e-05	-1.86077e-10	-0.0385948	0.000272316	-1.86077e-10	-0.146811
38881067	chr15:38881067:G:A	9.7848e-09	-1.72154	-1.2531	2.71143e-06	-1.75321	-1.25299	1.49387e-05	-1.78352	-1.2663
38881221	chr15:38881221:T:C	2.91019e-08	-1.78659	-0.0980748	9.00857e-06	-1.72885	-0.0766519	5.20973e-05	-1.73521	-0.0654518
38881222	chr15:38881222:G:A	2.91102e-08	-1.78631	-0.0980748	9.01075e-06	-1.72861	-0.0766519	5.21093e-05	-1.73498	-0.0654518
38881367	chr15:38881367:C:A	2.87481e-08	-1.78145	-0.115452	8.91973e-06	-1.72031	-0.0951032	5.15644e-05	-1.72733	-0.0836122
38881527	chr15:38881527:G:A	5.40888e-08	-1.86077e-10	-1.26484	1.55784e-05	-1.86077e-10	-1.25779	8.97536e-05	-1.86077e-10	-1.25671
38881641	chr15:38881641:C:G	8.40966e-08	-1.86077e-10	-0.823505	2.2491e-05	-1.86077e-10	-0.890563	0.000126374	-1.86077e-10	-0.914533
38881881	chr15:38881881:T:C	2.88958e-08	-1.78527	-0.106505	8.94356e-06	-1.72664	-0.0861073	5.171e-05	-1.73357	-0.0745568
38881895	chr15:38881895:A:G	7.69464e-08	-1.86077e-10	-0.912362	2.2554e-05	-1.86077e-10	-0.887765	0.000133809	-1.86077e-10	-0.857363
38882174	chr15:38882174:G:A	2.95761e-08	-1.79952	-0.0689816	8.91612e-06	-1.75343	-0.0623841	5.11741e-05	-1.75916	-0.0593854
38882704	chr15:38882704:T:C	1.33337e-07	-1.86077e-10	-0.362591	3.77469e-05	-1.86077e-10	-0.372775	0.000243244	-1.86077e-10	-0.259712
38882853	chr15:38882853:C:G	6.18801e-08	-1.80369	0.673422	1.73447e-05	-1.76169	0.611298	0.000102663	-1.76732	0.644991
38882861	chr15:38882861:G:C	1.53728e-08	-1.44898	-1.07389	3.88809e-06	-1.56634	-1.07942	2.04243e-05	-1.70413	-1.03292
38882872	chr15:38882872:A:G	2.19653e-07	-0.715664	0.852242	5.42033e-05	-0.846631	0.835695	0.000302846	-0.920088	0.879538
38883205	chr15:38883205:G:C	4.02501e-07	-0.409563	1.15179	9.30147e-05	-0.55553	1.08461	0.000512303	-0.638715	1.12386
38883381	chr15:38883381:T:TA	2.36063e-07	-0.644775	0.853405	5.55104e-05	-0.776765	0.789657	0.000308307	-0.852623	0.829944
38883480	chr15:38883480:T:A	5.42345e-08	-1.86077e-10	-1.26215	1.54923e-05	-1.86077e-10	-1.26333	8.97254e-05	-1.86077e-10	-1.25702
38883499	chr15:38883499:T:C	1.525e-07	-1.86077e-10	-0.228308	4.41731e-05	-1.86077e-10	-0.215562	0.000241894	-1.86077e-10	-0.265274
38883630	chr15:38883630:T:C	6.2778e-08	-1.86077e-10	-1.11587	1.77515e-05	-1.86077e-10	-1.12721	0.000105559	-1.86077e-10	-1.09451
38883866	chr15:38883866:T:C	2.42432e-07	-1.86077e-10	0.235252	6.86273e-05	-1.86077e-10	0.225011	0.000461447	-1.86077e-10	0.380591
38883869	chr15:38883869:TTTATC:T	6.37252e-08	-1.86077e-10	-1.10089	1.8015e-05	-1.86077e-10	-1.11247	0.00010726	-1.86077e-10	-1.07852
38883874	chr15:38883874:C:T	1.39369e-08	-1.73913	-0.881795	3.91617e-06	-1.76405	-0.874517	2.1165e-05	-1.79187	-0.909563
38884090	chr15:38884090:C:T	2.16243e-07	-0.601783	0.722717	5.00323e-05	-0.749129	0.658118	0.000276908	-0.824214	0.694124
38884164	chr15:38884164:A:G	1.83971e-07	-0.708732	0.668042	4.48612e-05	-0.852227	0.652122	0.000250756	-0.922341	0.693048
38884699	chr15:38884699:G:A	1.33805e-08	-1.79496	-0.866718	3.82587e-06	-1.80521	-0.856687	2.15264e-05	-1.8099	-0.874595
38884720	chr15:38884720:T:A	3.48159e-08	-1.74185	0.0364516	1.10346e-05	-1.65808	0.0554432	6.46789e-05	-1.66716	0.0828242
38884721	chr15:38884721:G:T	1.49282e-07	-1.86077e-10	-0.249636	4.25476e-05	-1.86077e-10	-0.253055	0.000275741	-1.86077e-10	-0.134315
38884763	chr15:38884763:G:A	2.41673e-08	-1.14639	-0.924082	6.12479e-06	-1.28575	-0.905584	3.18605e-05	-1.36253	-0.92988
38884804	chr15:38884804:G:A	5.48358e-08	-1.86077e-10	-1.25113	1.57494e-05	-1.86077e-10	-1.24687	9.24922e-05	-1.86077e-10	-1.22665
38884807	chr15:38884807:T:G	9.41711e-08	-1.86077e-10	-0.710357	2.79311e-05	-1.86077e-10	-0.673939	0.000167255	-1.86077e-10	-0.634254
38884826	chr15:38884826:T:G	1.15154e-07	0.659352	-1.16855	3.35483e-05	0.702778	-1.19347	0.000164535	0.532833	-1.18349
38884932	chr15:38884932:C:T	9.08408e-09	-1.77366	-1.27529	2.48187e-06	-1.81479	-1.27988	1.44717e-05	-1.81516	-1.26642
38885029	chr15:38885029:G:A	8.216e-08	-1.86077e-10	-0.846802	2.34499e-05	-1.86077e-10	-0.848812	0.000140112	-1.86077e-10	-0.811336
38885358	chr15:38885358:T:C	7.46893e-08	-1.86077e-10	-0.942134	2.0532e-05	-1.86077e-10	-0.981695	0.000125151	-1.86077e-10	-0.924251
38885946	chr15:38885946:A:G	1.11731e-07	-0.218771	-0.320603	3.20911e-05	-0.191837	-0.343264	0.000164234	-0.3284	-0.324081
38886132	chr15:38886132:G:A	5.66654e-08	-1.86077e-10	-1.21831	1.61488e-05	-1.86077e-10	-1.22183	9.41123e-05	-1.86077e-10	-1.20929
38886235	chr15:38886235:T:A	7.27459e-08	-1.86077e-10	-0.968498	2.02702e-05	-1.86077e-10	-0.994527	0.000117959	-1.86077e-10	-0.983438
38886237	chr15:38886237:TA:T	7.06886e-08	-1.86077e-10	-0.997187	1.97213e-05	-1.86077e-10	-1.02198	0.000114686	-1.86077e-10	-1.01157
38886316	chr15:38886316:A:T	2.86955e-08	-1.64945	-0.249278	7.90886e-06	-1.65727	-0.278424	4.31311e-05	-1.62166	-0.367869
38886420	chr15:38886420:A:G	3.51063e-08	-1.54504	-0.152049	9.63602e-06	-1.53207	-0.206103	4.68411e-05	-1.60897	-0.298042
38886553	chr15:38886553:G:A	1.96778e-08	-1.62947	-0.646505	5.64818e-06	-1.61325	-0.659098	2.8233e-05	-1.67651	-0.736773
38886587	chr15:38886587:G:A	3.55726e-08	-1.6212	-0.0626917	9.80943e-06	-1.63064	-0.0896956	5.30293e-05	-1.59454	-0.188395
38887084	chr15:38887084:T:C	1.32585e-08	-1.66483	-1.006	3.72046e-06	-1.76266	-0.927175	1.98673e-05	-1.79736	-0.96734
38887106	chr15:38887106:A:G	1.07813e-08	-1.7503	-1.12735	3.0713e-06	-1.7565	-1.12508	1.66246e-05	-1.78745	-1.15544
38887156	chr15:38887156:T:C	8.67682e-08	0.0464412	-0.838672	2.45292e-05	0.050668	-0.854482	0.000123852	-0.0934603	-0.841231
38887235	chr15:38887235:C:T	9.01411e-08	0.0944763	-0.848571	2.55237e-05	0.099803	-0.863876	0.000128327	-0.0482208	-0.850973
38887437	chr15:38887437:A:G	9.83605e-08	0.213177	-0.880008	2.71892e-05	0.197696	-0.898556	0.000136584	0.0516004	-0.888438
38888006	chr15:38888006:A:G	1.42445e-08	-1.58444	-1.01466	3.6376e-06	-1.73851	-0.973842	1.9537e-05	-1.78509	-0.996371
38888160	chr15:38888160:A:G	5.61677e-08	-1.86077e-10	-1.22713	1.57798e-05	-1.86077e-10	-1.24495	8.95241e-05	-1.86077e-10	-1.25927
38888488	chr15:38888488:G:T	5.81676e-08	-1.86077e-10	-1.19214	1.6468e-05	-1.86077e-10	-1.20226	9.4296e-05	-1.86077e-10	-1.20734
38888549	chr15:38888549:A:G	5.31209e-08	-1.86077e-10	-1.2829	1.53294e-05	-1.86077e-10	-1.27391	8.78331e-05	-1.86077e-10	-1.27834
38888925	chr15:38888925:C:T	6.30466e-08	-1.86077e-10	-1.1116	1.70356e-05	-1.86077e-10	-1.16837	0.000100383	-1.86077e-10	-1.14478
38889811	chr15:38889811:T:TA	1.68033e-08	-1.72958	-0.704316	4.37767e-06	-1.81265	-0.714508	2.81491e-05	-1.7261	-0.690155
38890334	chr15:38890334:T:G	6.60183e-08	-1.86077e-10	-1.06554	1.87478e-05	-1.86077e-10	-1.0726	0.00010969	-1.86077e-10	-1.05612
38890455	chr15:38890455:C:T	1.17139e-07	-1.86077e-10	-0.492112	3.50791e-05	-1.86077e-10	-0.446073	0.000189012	-1.86077e-10	-0.511963
38890474	chr15:38890474:A:T	1.46782e-08	-1.7893	-0.779813	4.0808e-06	-1.80938	-0.788009	2.46541e-05	-1.7853	-0.763529
38890486	chr15:38890486:T:C	1.39299e-08	-1.78262	-0.838817	3.84038e-06	-1.81203	-0.846078	2.3407e-05	-1.77789	-0.822847
38890598	chr15:38890598:A:G	1.28854e-08	-1.80761	-0.891765	3.57604e-06	-1.76007	-0.969355	1.93997e-05	-1.81518	-0.973338
38890939	chr15:38890939:G:A	5.25057e-08	-1.86077e-10	-1.29455	1.50476e-05	-1.86077e-10	-1.29246	8.67861e-05	-1.86077e-10	-1.29033
38891081	chr15:38891081:T:A	5.31084e-08	-1.86077e-10	-1.28314	1.51764e-05	-1.86077e-10	-1.28394	8.71929e-05	-1.86077e-10	-1.28565
38891114	chr15:38891114:A:C	5.45821e-08	-1.86077e-10	-1.25577	1.53481e-05	-1.86077e-10	-1.27269	8.93027e-05	-1.86077e-10	-1.26174
38891169	chr15:38891169:A:G	1.3761e-08	-1.79818	-0.83545	3.88071e-06	-1.80386	-0.843797	2.30709e-05	-1.7947	-0.820501
38891229	chr15:38891229:C:T	1.51139e-08	-1.79334	-0.746514	4.22367e-06	-1.80752	-0.755452	2.53851e-05	-1.78904	-0.730567
38891299	chr15:38891299:T:C	6.7555e-08	-1.86077e-10	-1.04253	1.91667e-05	-1.86077e-10	-1.0505	0.000112238	-1.86077e-10	-1.03315
38891350	chr15:38891350:A:C	1.43708e-08	-1.79308	-0.797189	4.01598e-06	-1.80764	-0.805757	2.41305e-05	-1.78878	-0.781522
38891475	chr15:38891475:G:A	1.20005e-08	-1.81511	-0.955408	3.54713e-06	-1.76796	-0.969584	1.98618e-05	-1.81359	-0.951389
38891528	chr15:38891528:A:G	1.58672e-08	-1.79011	-0.701107	4.40991e-06	-1.80929	-0.710534	2.67449e-05	-1.78549	-0.681938
38891701	chr15:38891701:A:G	9.45261e-08	-1.86077e-10	-0.706594	2.91663e-05	-1.86077e-10	-0.630665	0.000182217	-1.86077e-10	-0.548577
38891838	chr15:38891838:G:C	1.34605e-08	-1.76947	-0.886245	3.64387e-06	-1.8148	-0.895835	2.26713e-05	-1.7619	-0.870776
38891977	chr15:38891977:C:T	5.81315e-08	-1.86077e-10	-1.19276	1.67734e-05	-1.86077e-10	-1.18388	9.5089e-05	-1.86077e-10	-1.19896
38892251	chr15:38892251:T:C	6.77078e-07	-1.86077e-10	1.26232	0.000163058	-1.86077e-10	1.09043	0.00111988	-1.86077e-10	1.2672
38892510	chr15:38892510:C:T	2.27191e-08	-1.6941	-0.438163	6.41962e-06	-1.78892	-0.355396	3.94298e-05	-1.64648	-0.43277
38892695	chr15:38892695:C:T	9.16182e-08	-1.86077e-10	-0.737841	2.54067e-05	-1.86077e-10	-0.768666	0.000156814	-1.86077e-10	-0.698712
38892725	chr15:38892725:G:T	2.66048e-08	-1.61824	-0.356135	7.68533e-06	-1.67938	-0.284982	5.85446e-05	-1.43621	-0.247771
38893243	chr15:38893243:G:A	9.41755e-08	-1.86077e-10	-0.710311	2.66042e-05	-1.86077e-10	-0.722611	0.000156992	-1.86077e-10	-0.697582
38893454	chr15:38893454:G:A	6.43065e-08	-1.86077e-10	-1.09181	1.8208e-05	-1.86077e-10	-1.10182	0.000106218	-1.86077e-10	-1.08828
38893480	chr15:38893480:T:C	6.61175e-08	-1.86077e-10	-1.06404	1.89365e-05	-1.86077e-10	-1.06259	0.000110241	-1.86077e-10	-1.05111
38894367	chr15:38894367:G:A	1.77424e-08	-1.17268	-1.20683	3.20687e-06	-1.60576	-1.23262	1.81876e-05	-1.64481	-1.20822
38894438	chr15:38894438:G:GA	6.39742e-08	-1.86077e-10	-1.09699	1.82963e-05	-1.86077e-10	-1.09698	0.00010609	-1.86077e-10	-1.08949
38894909	chr15:38894909:C:T	9.49361e-08	-1.86077e-10	-0.702267	2.3552e-05	-1.86077e-10	-0.844467	0.000128855	-1.86077e-10	-0.895084
38894984	chr15:38894984:A:G	8.99587e-08	-1.86077e-10	-0.75612	2.47471e-05	-1.86077e-10	-0.794973	0.000151809	-1.86077e-10	-0.73115
38895081	chr15:38895081:T:C	6.75267e-08	-1.86077e-10	-1.04295	2.02065e-05	-1.86077e-10	-0.997674	0.000122369	-1.86077e-10	-0.946734
38895088	chr15:38895088:A:G	9.59987e-08	-1.86077e-10	-0.691136	2.37739e-05	-1.86077e-10	-0.83509	0.00013001	-1.86077e-10	-0.88616
38895137	chr15:38895137:G:A	7.35748e-08	-1.86077e-10	-0.957169	2.08658e-05	-1.86077e-10	-0.965566	0.000122218	-1.86077e-10	-0.947969
38895240	chr15:38895240:A:C	1.6238e-08	-1.80491	-0.663207	4.63692e-06	-1.79693	-0.672693	2.73624e-05	-1.80203	-0.642572
38895699	chr15:38895699:A:T	1.14677e-08	-1.81067	-1.00527	3.37502e-06	-1.78611	-1.00117	1.92562e-05	-1.80903	-0.986914
38896309	chr15:38896309:C:T	3.31955e-08	-1.75306	-3.08617e-10	9.70716e-06	-1.73082	-3.08617e-10	5.79956e-05	-1.69341	-3.08617e-10
38896328	chr15:38896328:C:T	3.01153e-08	-1.75925	-0.0911878	7.60815e-06	-1.7943	-0.180156	4.71445e-05	-1.78603	-0.11453
38896408	chr15:38896408:A:G	1.69498e-08	-1.45304	-0.972171	4.46681e-06	-1.56248	-0.944526	2.49251e-05	-1.56735	-0.970548
38896424	chr15:38896424:G:T	3.43652e-08	-1.73693	0.0185025	8.5868e-06	-1.7797	-0.0737518	5.3459e-05	-1.76923	-0.0056344
38896586	chr15:38896586:T:C	3.38517e-08	-1.73348	-3.08617e-10	9.92299e-06	-1.70882	-3.08617e-10	5.95455e-05	-1.66703	-3.08617e-10
38896724	chr15:38896724:C:T	7.06365e-08	-1.86077e-10	-0.997924	1.92884e-05	-1.86077e-10	-1.04418	0.000117616	-1.86077e-10	-0.986354
38896764	chr15:38896764:T:C	2.37718e-08	-1.15611	-0.930857	5.94527e-06	-1.31942	-0.901667	3.3032e-05	-1.32711	-0.929192
38896852	chr15:38896852:C:T	1.30416e-08	-1.78986	-0.897463	3.41015e-06	-1.8149	-0.962027	2.08365e-05	-1.75188	-0.965191
38897277	chr15:38897277:T:C	1.09683e-08	-1.65062	-1.20983	3.11533e-06	-1.68716	-1.18018	1.68119e-05	-1.73164	-1.20004
38897491	chr15:38897491:G:A	1.66248e-08	-1.17336	-1.27121	4.11675e-06	-1.36709	-1.22152	2.02847e-05	-1.50234	-1.24157
38897859	chr15:38897859:T:C	2.38974e-08	-1.27733	-0.804365	6.22528e-06	-1.41055	-0.764507	3.4338e-05	-1.41971	-0.797813
38898589	chr15:38898589:G:C	3.8185e-08	-1.61303	-3.08617e-10	1.48653e-05	-1.30465	-3.08617e-10	8.79794e-05	-1.27667	-3.08617e-10
38898701	chr15:38898701:G:A	6.14388e-08	-1.86077e-10	-1.13743	1.69951e-05	-1.86077e-10	-1.17076	0.000101958	-1.86077e-10	-1.12922
38898725	chr15:38898725:G:T	4.77059e-07	-1.86077e-10	0.91217	0.000116937	-1.86077e-10	0.757961	0.000787227	-1.86077e-10	0.914742
38899171	chr15:38899171:A:C	5.29815e-08	-1.86077e-10	-1.28553	1.50519e-05	-1.86077e-10	-1.29218	8.71785e-05	-1.86077e-10	-1.28582
38899201	chr15:38899201:A:T	1.77054e-07	-1.86077e-10	-0.0790158	4.86002e-05	-1.86077e-10	-0.120052	0.000297139	-1.86077e-10	-0.0595746
38899211	chr15:38899211:C:T	1.04026e-08	-1.79528	-1.11813	3.00383e-06	-1.81371	-1.09009	1.85095e-05	-1.77095	-1.06454
38899672	chr15:38899672:C:G	3.55314e-08	-1.68505	-3.08617e-10	1.02875e-05	-1.67275	-3.08617e-10	6.2105e-05	-1.62495	-3.08617e-10
38899726	chr15:38899726:C:T	8.25644e-08	-1.86077e-10	-0.841892	2.0832e-05	-1.86077e-10	-0.967189	0.00011499	-1.86077e-10	-1.00893
38899816	chr15:38899816:A:G	1.40761e-08	-1.78543	-0.825565	3.88703e-06	-1.81126	-0.834773	2.36469e-05	-1.78018	-0.810367
38899875	chr15:38899875:TTAG:T	5.2534e-08	-1.86077e-10	-1.29401	1.50146e-05	-1.86077e-10	-1.29466	8.64711e-05	-1.86077e-10	-1.29396
38899892	chr15:38899892:T:TCTA	8.81381e-09	-1.81033	-1.26882	2.57774e-06	-1.80367	-1.25309	1.51234e-05	-1.79539	-1.24214
38900031	chr15:38900031:T:C	1.57888e-08	-1.81253	-0.683635	4.86287e-06	-1.81489	-0.607157	3.02694e-05	-1.81045	-0.533188
38900166	chr15:38900166:G:A	2.12359e-07	-1.5396	1.64241	4.74725e-05	-1.63038	1.48685	0.000335262	-1.60597	1.6671
38900477	chr15:38900477:C:T	1.88441e-08	-1.80161	-0.51766	5.16497e-06	-1.77973	-0.582049	3.09009e-05	-1.75301	-0.569983
38900885	chr15:38900885:T:C	1.08676e-08	-1.81407	-1.05561	3.27916e-06	-1.80633	-1.00976	2.00368e-05	-1.79353	-0.96268
38900910	chr15:38900910:AT:A	7.32207e-08	-1.86077e-10	-0.961992	2.20631e-05	-1.86077e-10	-0.909774	0.000134663	-1.86077e-10	-0.851003
38900982	chr15:38900982:T:C	9.85216e-09	-1.81103	-1.15675	2.95521e-06	-1.7987	-1.1214	1.79312e-05	-1.78299	-1.08425
38900983	chr15:38900983:T:C	9.96327e-09	-1.81085	-1.14572	2.99298e-06	-1.79835	-1.10906	1.81848e-05	-1.7825	-1.07069
38901041	chr15:38901041:C:T	1.771e-08	-1.34648	-1.03486	4.58301e-06	-1.41089	-1.07044	2.4535e-05	-1.52116	-1.03251
38901061	chr15:38901061:A:G	3.16806e-08	-1.79977	-3.08617e-10	9.15118e-06	-1.7898	-3.08617e-10	5.37181e-05	-1.77002	-3.08617e-10
38901141	chr15:38901141:G:T	2.98431e-08	-1.62666	-0.232861	7.28464e-06	-1.69898	-0.318931	4.54279e-05	-1.68035	-0.257294
38901231	chr15:38901231:C:CT	1.06477e-08	-1.81405	-1.07608	3.20698e-06	-1.80608	-1.03227	1.95554e-05	-1.79335	-0.987174
38901392	chr15:38901392:G:C	9.88979e-09	-1.80113	-1.16283	3.01745e-06	-1.78152	-1.11775	1.85805e-05	-1.7576	-1.07406
38901839	chr15:38901839:A:C	1.76335e-08	-1.18793	-1.19774	4.4493e-06	-1.3318	-1.17914	2.47948e-05	-1.3466	-1.19654
38902109	chr15:38902109:T:C	2.86366e-08	-1.80913	-0.0916559	7.02357e-06	-1.81015	-0.244254	4.94805e-05	-1.71511	-0.137081
38902577	chr15:38902577:G:A	1.10111e-08	-1.78222	-1.07435	3.03395e-06	-1.81518	-1.07863	1.87816e-05	-1.75405	-1.06685
38902733	chr15:38902733:A:G	4.15432e-08	-1.52874	-3.08617e-10	1.06957e-05	-1.63384	-3.08617e-10	5.81991e-05	-1.68991	-3.08617e-10
38902835	chr15:38902835:G:T	7.16549e-08	-1.86077e-10	-0.983609	1.96419e-05	-1.86077e-10	-1.02601	0.000118442	-1.86077e-10	-0.979351
38902960	chr15:38902960:C:A	5.25028e-08	-1.86077e-10	-1.2946	1.50174e-05	-1.86077e-10	-1.29447	8.64451e-05	-1.86077e-10	-1.29427
38903023	chr15:38903023:T:C	6.1813e-08	-1.86077e-10	-1.13136	1.72744e-05	-1.86077e-10	-1.15445	0.000101247	-1.86077e-10	-1.13622
38903889	chr15:38903889:C:T	1.15886e-07	-1.86077e-10	-0.502863	2.91399e-05	-1.86077e-10	-0.631569	0.000151287	-1.86077e-10	-0.734597
38904249	chr15:38904249:T:A	3.16685e-07	-1.86077e-10	0.502436	8.70544e-05	-1.86077e-10	0.462854	0.000499939	-1.86077e-10	0.460711
38904367	chr15:38904367:G:GA	6.02272e-08	-1.86077e-10	-1.15735	1.82224e-05	-1.86077e-10	-1.10103	0.000105007	-1.86077e-10	-1.09975
38904404	chr15:38904404:G:A	1.8671e-08	-1.65716	-0.67134	6.11873e-06	-1.52011	-0.672213	4.71498e-05	-1.48156	-0.418886
38904456	chr15:38904456:C:T	4.76154e-07	-1.86077e-10	0.910271	0.000130818	-1.86077e-10	0.870125	0.000755728	-1.86077e-10	0.873907
38904463	chr15:38904463:G:A	1.9377e-08	-1.62408	-0.667299	6.42872e-06	-1.47501	-0.667898	4.96984e-05	-1.43432	-0.413482
38904814	chr15:38904814:A:G	2.27266e-08	-1.52566	-0.606271	7.79908e-06	-1.33808	-0.611594	6.16001e-05	-1.28402	-0.349096
38905817	chr15:38905817:C:T	2.0256e-08	-1.47501	-0.772007	5.78933e-06	-1.35845	-0.889216	4.50711e-05	-1.02769	-0.917845
38905823	chr15:38905823:C:T	5.85518e-08	-1.86077e-10	-1.18556	1.65257e-05	-1.86077e-10	-1.19876	9.74286e-05	-1.86077e-10	-1.17466
38906031	chr15:38906031:T:A	5.86195e-07	-1.86077e-10	1.11818	0.00013707	-1.86077e-10	0.91681	0.000994097	-1.86077e-10	1.14806
38906066	chr15:38906066:CTT:C	1.01428e-08	-1.65269	-1.28602	2.50117e-06	-1.79251	-1.29441	1.66416e-05	-1.64717	-1.2947
38906223	chr15:38906223:A:G	1.26776e-07	-1.61353	1.20048	4.46497e-05	-1.4168	1.21197	0.000500832	-1.40408	1.86658
38906236	chr15:38906236:T:C	5.54302e-08	-1.86077e-10	-1.24035	1.54868e-05	-1.86077e-10	-1.26369	9.04306e-05	-1.86077e-10	-1.24919
38906335	chr15:38906335:G:A	5.732e-08	-1.86077e-10	-1.20682	1.67658e-05	-1.86077e-10	-1.18434	0.000100916	-1.86077e-10	-1.13948
38906487	chr15:38906487:A:G	1.71703e-07	-1.31758	1.20787	6.63158e-05	-0.999922	1.19067	0.000891187	-0.938161	1.97694
38906556	chr15:38906556:A:G	3.51556e-07	-1.86077e-10	0.606897	8.9865e-05	-1.86077e-10	0.494629	0.000719592	-1.86077e-10	0.82491
38906638	chr15:38906638:T:C	5.9654e-08	-1.16691	-3.08617e-10	1.86869e-05	-1.07586	-3.08617e-10	0.000122843	-0.942866	-3.08617e-10
38907207	chr15:38907207:C:T	5.89451e-08	-1.86077e-10	-1.17886	1.73271e-05	-1.86077e-10	-1.15141	0.000102943	-1.86077e-10	-1.1196
38907285	chr15:38907285:G:T	9.33805e-08	-1.86077e-10	-0.718788	2.47723e-05	-1.86077e-10	-0.793953	0.00015755	-1.86077e-10	-0.694031
38907409	chr15:38907409:A:G	2.29661e-07	-1.38784	1.56898	8.5336e-05	-1.08101	1.52392	0.00127226	-1.02206	2.41684
38907606	chr15:38907606:C:G	1.849e-08	-1.34835	-0.989895	5.64617e-06	-1.23027	-1.04243	4.32009e-05	-0.876537	-1.11138
38907620	chr15:38907620:C:T	5.63519e-08	-1.86077e-10	-1.22385	1.76882e-05	-1.86077e-10	-1.13078	0.000114319	-1.86077e-10	-1.01478
38907822	chr15:38907822:A:AT	5.73802e-08	-1.86077e-10	-1.20577	1.63054e-05	-1.86077e-10	-1.21218	9.56737e-05	-1.86077e-10	-1.19283
38907916	chr15:38907916:T:C	5.67003e-08	-1.21769	-3.08617e-10	1.76883e-05	-1.13078	-3.08617e-10	0.000115669	-1.00304	-3.08617e-10
38908256	chr15:38908256:G:C	1.74221e-07	-1.09879	1.00364	6.71556e-05	-0.753905	0.957239	0.00092824	-0.687736	1.76725
38908813	chr15:38908813:A:T	2.09352e-08	-1.12735	-1.08668	6.57569e-06	-1.0326	-1.0877	6.36253e-05	-0.608695	-0.992068
38908820	chr15:38908820:TG:T	2.13148e-08	-1.09739	-1.09868	6.70164e-06	-1.00151	-1.09982	6.51688e-05	-0.570171	-1.00662
38908839	chr15:38908839:T:A	1.05733e-07	-1.86077e-10	-0.594554	2.89505e-05	-1.86077e-10	-0.638092	0.000223804	-1.86077e-10	-0.343003
38908970	chr15:38908970:G:A	9.58594e-08	-1.86077e-10	-0.692588	2.45445e-05	-1.86077e-10	-0.803189	0.000151315	-1.86077e-10	-0.734411
38909230	chr15:38909230:G:A	2.1054e-08	-1.15272	-1.05566	6.67452e-06	-1.04421	-1.06117	6.40077e-05	-0.634023	-0.960748
38910295	chr15:38910295:G:A	2.15301e-08	-0.926577	-1.25944	7.07287e-06	-0.80116	-1.24625	6.18308e-05	-0.349914	-1.27946
38910329	chr15:38910329:C:T	3.83595e-08	-1.60847	-3.08617e-10	1.65594e-05	-1.19672	-3.08617e-10	8.49703e-05	-1.31147	-3.08617e-10
38910466	chr15:38910466:T:C	1.06579e-07	-1.86077e-10	-0.586582	2.8601e-05	-1.86077e-10	-0.650237	0.000190358	-1.86077e-10	-0.504868
38911621	chr15:38911621:T:C	2.59204e-08	-1.81514	-0.185298	6.69183e-06	-1.80734	-0.295448	6.45417e-05	-1.80143	0.214962
38912415	chr15:38912415:G:T	7.49304e-08	-1.40469	0.465779	1.66868e-05	-1.67931	0.49025	0.000141214	-1.41544	0.611945
38912521	chr15:38912521:A:G	1.25857e-08	-1.8136	-0.909307	3.99741e-06	-1.60456	-1.01347	2.79682e-05	-1.38296	-1.03975
38912736	chr15:38912736:T:C	6.15954e-08	-1.13488	-3.08617e-10	1.92909e-05	-1.04404	-3.08617e-10	0.000127428	-0.906227	-3.08617e-10
38912782	chr15:38912782:A:C	6.1933e-08	-1.12942	-3.08617e-10	1.9424e-05	-1.03717	-3.08617e-10	0.000128362	-0.898917	-3.08617e-10
38912915	chr15:38912915:T:C	5.28825e-08	-1.86077e-10	-1.2874	1.50344e-05	-1.86077e-10	-1.29334	8.73475e-05	-1.86077e-10	-1.28388
38913267	chr15:38913267:C:T	3.6417e-08	-1.30841	-0.352021	1.78825e-05	-0.683949	-0.435909	0.000131272	-0.561244	-0.315256
38913336	chr15:38913336:C:G	5.57036e-08	-1.86077e-10	-1.23543	1.58465e-05	-1.86077e-10	-1.24073	9.2664e-05	-1.86077e-10	-1.22479
38913553	chr15:38913553:T:A	1.10891e-07	-1.86077e-10	-0.546926	2.98075e-05	-1.86077e-10	-0.608917	0.000192343	-1.86077e-10	-0.494495
38914093	chr15:38914093:A:T	2.14296e-08	-1.26188	-0.928814	6.69991e-06	-1.15798	-0.9436	5.41175e-05	-0.788531	-0.974087
38914104	chr15:38914104:T:G	5.96743e-08	-1.86077e-10	-1.16657	1.79964e-05	-1.86077e-10	-1.11351	0.000104377	-1.86077e-10	-1.10576
38914138	chr15:38914138:T:C	6.37471e-08	-0.422146	-0.6784	2.50475e-05	-0.193249	-0.589655	0.00020389	0.00965184	-0.445846
38914308	chr15:38914308:C:T	2.32496e-08	-1.19867	-0.910513	7.29488e-06	-1.09097	-0.925533	5.97562e-05	-0.70488	-0.958622
38914331	chr15:38914331:A:G	7.76963e-08	-1.86077e-10	-0.902663	2.37073e-05	-1.86077e-10	-0.837895	0.000129084	-1.86077e-10	-0.893313
38914367	chr15:38914367:G:C	1.51577e-07	-1.86077e-10	-0.234378	4.8513e-05	-1.86077e-10	-0.121848	0.000260869	-1.86077e-10	-0.189757
38914429	chr15:38914429:A:G	8.00461e-08	-1.86077e-10	-0.872868	2.25825e-05	-1.86077e-10	-0.886505	0.000132421	-1.86077e-10	-0.867786
38914434	chr15:38914434:G:A	2.54458e-08	-1.66971	-0.349206	7.65212e-06	-1.51088	-0.457811	7.20424e-05	-1.50064	0.0241221
38914456	chr15:38914456:C:T	5.25162e-08	-1.86077e-10	-1.29435	1.50152e-05	-1.86077e-10	-1.29462	8.64508e-05	-1.86077e-10	-1.2942
38914568	chr15:38914568:A:C	2.49763e-08	-1.68617	-0.351371	7.10367e-06	-1.58572	-0.457343	6.94114e-05	-1.53471	0.0209904
38914891	chr15:38914891:T:A	1.91414e-07	-1.86077e-10	-0.00103416	5.10007e-05	-1.86077e-10	-0.0718389	0.000381543	-1.86077e-10	0.190447
38915046	chr15:38915046:G:A	1.78219e-08	-1.09439	-1.28065	5.8242e-06	-0.951484	-1.29017	5.05765e-05	-0.53577	-1.29452
38915380	chr15:38915380:T:C	2.90202e-08	-1.72853	-0.158952	7.62666e-06	-1.79387	-0.178159	6.17418e-05	-1.68295	0.0521347
38915491	chr15:38915491:CA:C	1.03046e-07	-1.86077e-10	-0.620298	2.84126e-05	-1.86077e-10	-0.656845	0.000176234	-1.86077e-10	-0.58196
38915494	chr15:38915494:G:T	1.03187e-07	-1.86077e-10	-0.61893	2.84507e-05	-1.86077e-10	-0.655506	0.000176481	-1.86077e-10	-0.580561
38915562	chr15:38915562:A:C	1.32244e-08	-1.66172	-1.01169	3.6982e-06	-1.79946	-0.896372	2.87877e-05	-1.67079	-0.723034
38915636	chr15:38915636:T:A	1.59802e-08	-1.2115	-1.27262	5.15869e-06	-1.07769	-1.2853	4.35639e-05	-0.685077	-1.29447
38915914	chr15:38915914:T:A	7.33007e-08	-1.86077e-10	-0.960901	1.97175e-05	-1.86077e-10	-1.02217	0.000123885	-1.86077e-10	-0.934424
38916056	chr15:38916056:T:C	1.31405e-08	-1.778	-0.901778	3.76777e-06	-1.75833	-0.91887	2.36579e-05	-1.63874	-0.951334
38916241	chr15:38916241:C:A	1.42602e-08	-1.30336	-1.29464	4.58314e-06	-1.19019	-1.2911	3.91521e-05	-0.811423	-1.2749
38916352	chr15:38916352:A:G	6.31392e-08	-1.11013	-3.08617e-10	2.01745e-05	-0.999261	-3.08617e-10	0.000134975	-0.848682	-3.08617e-10
38916602	chr15:38916602:T:C	8.26167e-08	-1.86077e-10	-0.84126	2.28785e-05	-1.86077e-10	-0.873481	0.000114249	-1.86077e-10	-1.01539
38916894	chr15:38916894:C:T	2.83488e-08	-1.54344	-0.367446	6.64798e-06	-1.74765	-0.361718	5.11199e-05	-1.55267	-0.266936
38917073	chr15:38917073:G:C	5.4386e-08	-1.86077e-10	-1.25936	1.5697e-05	-1.86077e-10	-1.25021	8.85396e-05	-1.86077e-10	-1.27033
38917172	chr15:38917172:C:G	8.77257e-08	-1.75908	0.977822	2.10791e-05	-1.79805	0.84265	0.000223997	-1.6966	1.35446
38917207	chr15:38917207:A:G	1.77721e-08	-1.60965	-0.768193	4.89416e-06	-1.72601	-0.68963	3.67871e-05	-1.54882	-0.599808
38917384	chr15:38917384:A:G	6.03629e-08	-1.1551	-3.08617e-10	1.92487e-05	-1.04623	-3.08617e-10	0.000128252	-0.899776	-3.08617e-10
38917654	chr15:38917654:T:C	2.20441e-07	0.140159	-3.08617e-10	3.67287e-05	-0.400121	-3.08617e-10	0.000236956	-0.285899	-3.08617e-10
38917812	chr15:38917812:A:C	5.50952e-08	-1.86077e-10	-1.24641	1.55631e-05	-1.86077e-10	-1.25878	9.15186e-05	-1.86077e-10	-1.23723
38917855	chr15:38917855:A:G	5.72058e-08	-1.20881	-3.08617e-10	1.81135e-05	-1.10702	-3.08617e-10	0.000120264	-0.964083	-3.08617e-10
38917968	chr15:38917968:T:C	5.54034e-08	-1.24083	-3.08617e-10	1.74885e-05	-1.14213	-3.08617e-10	0.000115741	-1.00242	-3.08617e-10
38918003	chr15:38918003:T:A	9.3314e-08	-1.86077e-10	-0.719501	2.68296e-05	-1.86077e-10	-0.714173	0.000188923	-1.86077e-10	-0.512434
38918070	chr15:38918070:C:T	1.01503e-07	-1.86077e-10	-0.635378	2.73655e-05	-1.86077e-10	-0.694396	0.00019108	-1.86077e-10	-0.501085
38918093	chr15:38918093:T:A	1.48387e-07	-1.44367	1.18803	3.32352e-05	-1.52632	1.02625	0.000472281	-1.22612	1.62992
38918146	chr15:38918146:A:G	6.80872e-08	-1.86077e-10	-1.03468	1.90311e-05	-1.86077e-10	-1.0576	9.86736e-05	-1.86077e-10	-1.16196
38918311	chr15:38918311:G:A	6.14224e-08	-1.86077e-10	-1.1377	1.71734e-05	-1.86077e-10	-1.16032	9.23904e-05	-1.86077e-10	-1.22775
38918422	chr15:38918422:A:G	1.47858e-07	-1.86077e-10	-0.259216	3.91279e-05	-1.86077e-10	-0.336843	0.00028851	-1.86077e-10	-0.0890443
38918876	chr15:38918876:C:G	5.27797e-08	-1.66795	0.37861	1.57046e-05	-1.5515	0.301771	0.000161836	-1.53439	0.867194
38919204	chr15:38919204:G:A	3.12471e-08	-1.81354	-3.08617e-10	9.34509e-06	-1.76883	-3.08617e-10	5.36154e-05	-1.77194	-3.08617e-10
38919925	chr15:38919925:A:T	3.31483e-08	-1.75448	-3.08617e-10	9.15381e-06	-1.78951	-3.08617e-10	5.38334e-05	-1.76788	-3.08617e-10
38920180	chr15:38920180:C:T	9.66655e-08	-1.86077e-10	-0.684214	2.55991e-05	-1.86077e-10	-0.761121	0.000163139	-1.86077e-10	-0.65917
38920291	chr15:38920291:A:G	2.03862e-08	-0.979851	-1.26076	6.6815e-06	-0.832101	-1.27224	4.57372e-05	-0.670439	-1.26042
38920542	chr15:38920542:A:G	1.21249e-07	-1.86077e-10	-0.457622	3.68879e-05	-1.86077e-10	-0.395796	0.000241987	-1.86077e-10	-0.264891
38920659	chr15:38920659:C:T	7.6801e-08	-1.86077e-10	-0.914253	2.32789e-05	-1.86077e-10	-0.856131	0.000129681	-1.86077e-10	-0.888701
38920690	chr15:38920690:C:T	7.63736e-07	-1.45432	2.83707	0.000241637	-1.21397	2.69773	0.00438889	-1.19017	3.82323
38920701	chr15:38920701:A:G	6.08978e-08	-1.14627	-3.08617e-10	1.94612e-05	-1.03525	-3.08617e-10	0.000129614	-0.889211	-3.08617e-10
38920894	chr15:38920894:A:C	1.85954e-07	-1.86077e-10	-0.0299719	5.79974e-05	-1.86077e-10	0.0567192	0.000319719	-1.86077e-10	0.0136685
38920941	chr15:38920941:G:A	1.30728e-07	-1.4442	1.06185	3.95161e-05	-1.20477	0.877796	0.000499778	-1.1743	1.63469
38920980	chr15:38920980:C:T	2.22369e-08	-0.931206	-1.22251	7.62492e-06	-0.763902	-1.20835	7.44101e-05	-0.294474	-1.14971
38921337	chr15:38921337:G:A	1.1572e-07	-1.86077e-10	-0.504297	3.03684e-05	-1.86077e-10	-0.590278	0.000196058	-1.86077e-10	-0.475363
38921533	chr15:38921533:T:C	4.4137e-07	-1.45068	2.28509	0.000184915	-1.23586	2.45207	0.00248245	-1.21324	3.27646
38921537	chr15:38921537:C:A	5.52317e-08	-1.86077e-10	-1.24393	1.57242e-05	-1.86077e-10	-1.24848	9.17399e-05	-1.86077e-10	-1.23482
38921650	chr15:38921650:C:A	3.41579e-07	-0.286341	0.864448	0.000165863	0.220693	0.886791	0.00433412	0.946343	1.67416
38921671	chr15:38921671:T:C	1.31119e-07	-1.86077e-10	-0.379362	3.57873e-05	-1.86077e-10	-0.426086	0.000225689	-1.86077e-10	-0.334618
38922370	chr15:38922370:T:C	1.65482e-07	-1.86077e-10	-0.146611	4.49753e-05	-1.86077e-10	-0.197566	0.000286956	-1.86077e-10	-0.0944461
38922798	chr15:38922798:A:G	5.31804e-08	-1.86077e-10	-1.28178	1.53374e-05	-1.86077e-10	-1.27339	8.70321e-05	-1.86077e-10	-1.2875
38923031	chr15:38923031:G:T	1.81241e-07	-1.86077e-10	-0.0556446	4.84763e-05	-1.86077e-10	-0.122605	0.000336105	-1.86077e-10	0.0636473
38923306	chr15:38923306:A:T	7.94883e-08	-0.879861	-3.08617e-10	2.65974e-05	-0.722866	-3.08617e-10	0.000182677	-0.546058	-3.08617e-10
38923394	chr15:38923394:A:G	8.8117e-07	-1.60738	3.13316	0.000424087	-1.18217	3.22843	0.00858589	-1.11055	4.41465
38923590	chr15:38923590:A:G	1.56626e-07	-1.86077e-10	-0.201612	5.02678e-05	-1.86077e-10	-0.0863137	0.000345127	-1.86077e-10	0.0901385
38923694	chr15:38923694:T:C	3.93341e-07	-1.65106	2.37027	0.000176041	-1.29387	2.46091	0.00323857	-1.22202	3.55114
38923701	chr15:38923701:C:T	2.86658e-08	-1.48143	-0.418332	8.63945e-06	-1.67671	-0.170632	4.75631e-05	-1.66043	-0.231284
38923775	chr15:38923775:T:G	9.43604e-08	-1.86077e-10	-0.708349	2.51216e-05	-1.86077e-10	-0.779951	0.000159065	-1.86077e-10	-0.684462
38923787	chr15:38923787:A:G	1.94482e-08	-1.07515	-1.21257	6.85297e-06	-0.828442	-1.25055	6.24917e-05	-0.351673	-1.26707
38923847	chr15:38923847:C:G	7.90462e-08	-1.86077e-10	-0.885439	2.1106e-05	-1.86077e-10	-0.95412	0.000133374	-1.86077e-10	-0.860617
38923987	chr15:38923987:A:T	1.38462e-07	-1.86077e-10	-0.324873	4.41624e-05	-1.86077e-10	-0.215805	0.000300568	-1.86077e-10	-0.048102
38924129	chr15:38924129:G:A	2.17174e-08	-0.928814	-1.24855	7.3821e-06	-0.719638	-1.28498	7.03928e-05	-0.210842	-1.28884
38924260	chr15:38924260:T:TTATC	5.34639e-08	-1.86077e-10	-1.27646	1.54738e-05	-1.86077e-10	-1.26453	8.97698e-05	-1.86077e-10	-1.25653
38924270	chr15:38924270:A:G	2.88998e-07	-1.76176	2.17271	0.00011457	-1.5218	2.25931	0.00144355	-1.47196	2.99304
38924430	chr15:38924430:G:A	1.30661e-07	-1.86077e-10	-0.382865	4.15859e-05	-1.86077e-10	-0.275919	0.000281275	-1.86077e-10	-0.114441
38924502	chr15:38924502:T:C	1.35384e-07	-1.86077e-10	-0.347357	3.55758e-05	-1.86077e-10	-0.432014	0.000264455	-1.86077e-10	-0.176103
38924550	chr15:38924550:G:T	5.6321e-08	-1.86077e-10	-1.2244	1.76165e-05	-1.86077e-10	-1.13484	0.000114232	-1.86077e-10	-1.01554
38924794	chr15:38924794:A:G	3.91686e-07	-1.61857	2.33356	0.000187292	-1.19927	2.42826	0.00339944	-1.12776	3.50535
38924907	chr15:38924907:C:T	9.46899e-08	-1.86077e-10	-0.704863	3.11505e-05	-1.86077e-10	-0.564848	0.00016194	-1.86077e-10	-0.666547
38924958	chr15:38924958:A:G	5.3492e-08	-0.724534	-0.551405	2.09334e-05	-0.503007	-0.459327	0.000169941	-0.310505	-0.307818
38925132	chr15:38925132:T:C	1.87254e-07	-1.86077e-10	-0.0230041	5.06318e-05	-1.86077e-10	-0.0790991	0.000326024	-1.86077e-10	0.033197
38925271	chr15:38925271:T:A	1.23554e-07	-1.86077e-10	-0.438795	3.25962e-05	-1.86077e-10	-0.519484	0.000239217	-1.86077e-10	-0.276404
38925405	chr15:38925405:G:C	2.47986e-08	-1.03526	-1.00942	7.97699e-06	-0.838991	-1.08813	7.08285e-05	-0.358563	-1.13495
38925422	chr15:38925422:T:C	1.61263e-07	-1.86077e-10	-0.172435	5.13748e-05	-1.86077e-10	-0.0645309	0.000352412	-1.86077e-10	0.111025
38925592	chr15:38925592:G:A	1.64827e-07	-1.86077e-10	-0.150574	5.25467e-05	-1.86077e-10	-0.0419759	0.000361085	-1.86077e-10	0.135337
38925789	chr15:38925789:G:A	1.64827e-07	-1.86077e-10	-0.150574	5.25467e-05	-1.86077e-10	-0.0419759	0.000361085	-1.86077e-10	0.135337
38925900	chr15:38925900:T:G	3.87849e-08	-1.59744	-3.08617e-10	1.08385e-05	-1.62058	-3.08617e-10	5.94321e-05	-1.66894	-3.08617e-10
38925931	chr15:38925931:C:T	6.25321e-08	-1.11979	-3.08617e-10	1.10374e-05	-1.60239	-3.08617e-10	7.47398e-05	-1.43976	-3.08617e-10
38926280	chr15:38926280:T:C	2.02963e-08	-1.44711	-0.797921	5.73037e-06	-1.6518	-0.606103	3.19665e-05	-1.6353	-0.653788
38926303	chr15:38926303:A:G	2.36103e-08	-1.22333	-0.870456	7.50843e-06	-1.03192	-0.955733	6.34035e-05	-0.589636	-1.01462
38926794	chr15:38926794:C:T	7.56369e-08	-1.86077e-10	-0.929527	2.02941e-05	-1.86077e-10	-0.993347	0.000139231	-1.86077e-10	-0.817638
38926915	chr15:38926915:A:T	2.64115e-08	-1.2387	-0.74297	8.16113e-06	-1.0501	-0.854195	6.77224e-05	-0.612121	-0.926238
38927211	chr15:38927211:G:A	1.98607e-07	-1.05015	1.08601	8.10905e-05	-0.692022	1.08391	0.00243423	-0.213068	2.25668
38927239	chr15:38927239:A:T	1.44205e-07	-1.26294	0.978706	5.59449e-05	-0.956645	0.977334	0.00154773	-0.532401	2.12317
38927243	chr15:38927243:A:G	9.20629e-08	-1.36623	0.633226	3.49114e-05	-1.08459	0.633721	0.000866689	-0.686094	1.697
38927304	chr15:38927304:C:T	5.26863e-08	-1.29111	-3.08617e-10	1.68054e-05	-1.18198	-3.08617e-10	0.000111369	-1.04093	-3.08617e-10
38927503	chr15:38927503:T:C	1.77849e-07	-1.04531	0.970776	7.29775e-05	-0.681665	0.968137	0.00214224	-0.199833	2.11566
38927590	chr15:38927590:A:G	3.39012e-08	-1.81518	0.0831617	1.51513e-05	-1.65832	0.372732	0.000141154	-1.62646	0.822541
38928586	chr15:38928586:T:C	4.643e-08	-1.41753	-3.08617e-10	1.45907e-05	-1.32329	-3.08617e-10	9.50965e-05	-1.19888	-3.08617e-10
38928643	chr15:38928643:A:G	4.57407e-06	-1.86077e-10	3.17269	0.00112958	-1.86077e-10	3.02592	0.0106522	-1.86077e-10	3.51975
38928649	chr15:38928649:T:C	5.5159e-08	-1.86077e-10	-1.24525	1.56231e-05	-1.86077e-10	-1.25493	9.13908e-05	-1.86077e-10	-1.23863
38928745	chr15:38928745:TCA:T	9.71566e-09	-1.69045	-1.29128	2.4559e-06	-1.81404	-1.29114	1.41575e-05	-1.81396	-1.28957
38928828	chr15:38928828:G:A	5.60063e-08	-1.86077e-10	-1.23001	1.70783e-05	-1.86077e-10	-1.16587	9.31148e-05	-1.86077e-10	-1.21994
38928924	chr15:38928924:A:C	4.18541e-08	-1.68536	0.164077	1.16503e-05	-1.62022	0.0718687	0.00016131	-1.37555	0.705107
38928988	chr15:38928988:T:C	1.58933e-08	-1.29445	-1.19513	5.22616e-06	-1.11952	-1.23048	4.47234e-05	-0.697485	-1.25579
38929197	chr15:38929197:A:G	6.83192e-08	-1.7824	0.751119	2.04024e-05	-1.7579	0.769879	0.00015656	-1.7394	1.03907
38929506	chr15:38929506:CTTA:C	8.71872e-08	-1.86077e-10	-0.787414	2.30149e-05	-1.86077e-10	-0.867537	0.000147062	-1.86077e-10	-0.762919
38929509	chr15:38929509:A:G	2.00007e-07	-1.20396	1.24684	8.08173e-05	-0.884171	1.27268	0.00232422	-0.437784	2.43515
38929791	chr15:38929791:T:G	4.92199e-08	-1.35917	-3.08617e-10	1.55883e-05	-1.25716	-3.08617e-10	0.000102325	-1.12562	-3.08617e-10
38930055	chr15:38930055:A:C	8.08137e-08	-1.86077e-10	-0.863324	2.16712e-05	-1.86077e-10	-0.927697	0.000135649	-1.86077e-10	-0.843704
38930339	chr15:38930339:T:C	1.5157e-08	-1.36791	-1.1691	4.90085e-06	-1.20457	-1.2097	4.07753e-05	-0.806371	-1.23933
38930476	chr15:38930476:A:G	8.78794e-08	-1.86077e-10	-0.779505	2.35415e-05	-1.86077e-10	-0.844916	0.000146482	-1.86077e-10	-0.766873
38930697	chr15:38930697:C:G	2.93325e-08	-1.63744	-0.239335	8.46198e-06	-1.55775	-0.310349	0.000130125	-1.2816	0.396319
38930852	chr15:38930852:C:CTAG	4.9175e-08	-1.36009	-3.08617e-10	1.55875e-05	-1.25721	-3.08617e-10	0.000102323	-1.12564	-3.08617e-10
38930881	chr15:38930881:C:T	4.61206e-07	-1.76564	2.64401	0.000189193	-1.5163	2.75539	0.00351315	-1.46932	3.87982
38931077	chr15:38931077:T:C	6.54261e-08	-1.86077e-10	-1.07455	1.91825e-05	-1.86077e-10	-1.04968	0.000115916	-1.86077e-10	-1.00091
38931219	chr15:38931219:T:C	2.47186e-07	-1.86077e-10	0.254671	8.38457e-05	-1.86077e-10	0.4253	0.000603775	-1.86077e-10	0.649426
38931336	chr15:38931336:G:A	1.01489e-07	-1.86077e-10	-0.635521	2.71916e-05	-1.86077e-10	-0.700771	0.000192527	-1.86077e-10	-0.49354
38931484	chr15:38931484:G:A	1.01891e-07	-1.86077e-10	-0.631564	2.72947e-05	-1.86077e-10	-0.696987	0.00019337	-1.86077e-10	-0.48917
38931638	chr15:38931638:T:C	5.72582e-08	-1.86077e-10	-1.2079	1.57872e-05	-1.86077e-10	-1.24448	9.30678e-05	-1.86077e-10	-1.22045
38931759	chr15:38931759:A:G	5.48096e-08	-1.86077e-10	-1.25161	1.53306e-05	-1.86077e-10	-1.27383	9.13747e-05	-1.86077e-10	-1.23881
38931768	chr15:38931768:C:T	5.51751e-08	-1.86077e-10	-1.24496	1.54124e-05	-1.86077e-10	-1.26851	9.05932e-05	-1.86077e-10	-1.2474
38931836	chr15:38931836:A:G	5.4633e-08	-1.86077e-10	-1.25483	1.56759e-05	-1.86077e-10	-1.25155	8.94395e-05	-1.86077e-10	-1.26021
38931936	chr15:38931936:C:T	2.45462e-07	-0.689608	0.937278	0.000111276	-0.210464	0.918803	0.00388197	0.446906	2.06342
38932229	chr15:38932229:G:T	6.9501e-08	-1.86077e-10	-1.01413	1.94296e-05	-1.86077e-10	-1.03688	0.000100077	-1.86077e-10	-1.14784
38932230	chr15:38932230:C:T	6.9501e-08	-1.86077e-10	-1.01413	1.94296e-05	-1.86077e-10	-1.03688	0.000100077	-1.86077e-10	-1.14784
38932314	chr15:38932314:A:G	6.1352e-08	-1.86077e-10	-1.13884	1.67038e-05	-1.86077e-10	-1.18804	0.000103528	-1.86077e-10	-1.11393
38932441	chr15:38932441:G:A	7.55106e-08	-1.86077e-10	-0.931198	2.27238e-05	-1.86077e-10	-0.880264	0.000124676	-1.86077e-10	-0.928059
38932685	chr15:38932685:T:C	2.78085e-07	-1.70533	2.07779	6.47676e-05	-1.6105	1.77763	0.00124992	-1.6217	2.99876
38932696	chr15:38932696:C:A	2.19036e-07	-0.584775	0.718541	0.000102453	-0.0883917	0.714117	0.00339708	0.580441	1.79645
38932744	chr15:38932744:G:C	3.77648e-08	-1.62409	-3.08617e-10	1.64817e-05	-1.20143	-3.08617e-10	8.46226e-05	-1.31557	-3.08617e-10
38932785	chr15:38932785:T:G	4.99294e-08	-1.34486	-3.08617e-10	1.58421e-05	-1.24101	-3.08617e-10	0.000104229	-1.10718	-3.08617e-10
38933163	chr15:38933163:A:G	6.71669e-08	-1.86077e-10	-1.04829	1.8792e-05	-1.86077e-10	-1.07025	9.76761e-05	-1.86077e-10	-1.17212
38933716	chr15:38933716:T:C	5.55292e-08	-1.86077e-10	-1.23856	1.5474e-05	-1.86077e-10	-1.26452	9.27413e-05	-1.86077e-10	-1.22396
38933744	chr15:38933744:T:C	4.36093e-07	-1.50111	2.32349	0.000193684	-1.04493	2.30747	0.00374668	-0.968399	3.44325
38933787	chr15:38933787:C:T	9.08767e-08	-1.86077e-10	-0.745968	2.41588e-05	-1.86077e-10	-0.819028	0.000150815	-1.86077e-10	-0.737724
38933811	chr15:38933811:G:A	3.75023e-07	-1.60977	2.28129	0.000161816	-1.21262	2.2954	0.00307164	-1.14212	3.41831
38933969	chr15:38933969:T:TTATA	3.70909e-07	-0.870519	1.53101	0.000154621	-0.477856	1.51515	0.00534458	0.0455667	2.7845
38934018	chr15:38934018:A:G	4.96806e-08	-1.34986	-3.08617e-10	1.57508e-05	-1.24679	-3.08617e-10	0.000103511	-1.1141	-3.08617e-10
38934612	chr15:38934612:T:C	4.93996e-08	-1.35553	-3.08617e-10	1.5658e-05	-1.25269	-3.08617e-10	0.000102842	-1.12058	-3.08617e-10
38934704	chr15:38934704:A:T	9.39773e-08	-1.86077e-10	-0.712418	2.96214e-05	-1.86077e-10	-0.615181	0.000195435	-1.86077e-10	-0.478549
38934923	chr15:38934923:C:A	7.691e-08	-1.86077e-10	-0.912835	2.17363e-05	-1.86077e-10	-0.924697	0.000127295	-1.86077e-10	-0.907269
38935351	chr15:38935351:C:T	1.42059e-07	-1.86077e-10	-0.299225	4.58197e-05	-1.86077e-10	-0.178965	0.000237832	-1.86077e-10	-0.282212
38935394	chr15:38935394:C:G	6.29294e-07	-1.47122	2.66035	0.000328419	-0.968551	2.75916	0.00632126	-0.88502	3.88292
38935443	chr15:38935443:C:G	2.37883e-08	-0.814129	-1.27215	8.07876e-06	-0.641078	-1.27336	8.07058e-05	-0.0708357	-1.29213
38935514	chr15:38935514:C:G	2.29971e-08	-0.846278	-1.27382	7.80278e-06	-0.674954	-1.27425	7.7535e-05	-0.110623	-1.29242
38935921	chr15:38935921:T:C	5.42877e-07	-1.58488	2.62629	0.000250848	-1.19802	2.71919	0.00482479	-1.1187	3.84645
38936002	chr15:38936002:G:C	2.47815e-08	-0.763457	-1.28192	8.4574e-06	-0.585961	-1.28268	8.61454e-05	-0.00321686	-1.29452
38936270	chr15:38936270:A:G	5.65399e-07	-0.441114	1.52318	0.000274814	0.0711372	1.54128	0.0122749	0.828151	2.83338
38936386	chr15:38936386:T:C	2.22459e-08	-0.876792	-1.27652	7.50957e-06	-0.709553	-1.27795	7.40904e-05	-0.154998	-1.29349
38936409	chr15:38936409:T:C	8.15921e-08	-1.10429	0.250552	2.91269e-05	-0.80042	0.168402	0.000650882	-0.299685	1.02424
38936535	chr15:38936535:A:G	1.18182e-07	-1.86077e-10	-0.483245	3.23919e-05	-1.86077e-10	-0.525771	0.000203897	-1.86077e-10	-0.436159
38936902	chr15:38936902:T:C	5.1608e-07	-0.417639	1.40843	0.000251785	0.103432	1.42147	0.0110388	0.863889	2.69151
38936903	chr15:38936903:T:G	1.67673e-07	-1.86077e-10	-0.133454	4.26755e-05	-1.86077e-10	-0.250053	0.00027793	-1.86077e-10	-0.126407
38937075	chr15:38937075:A:G	4.70679e-07	-0.421488	1.32019	0.000205891	-0.0102525	1.33392	0.00859775	0.726982	2.5785
38937081	chr15:38937081:T:C	5.28865e-07	-0.403652	1.41891	0.000257237	0.11772	1.4286	0.0113296	0.881699	2.6997
38937245	chr15:38937245:T:C	3.66839e-07	-0.790744	1.4402	0.000157717	-0.398557	1.45568	0.00577108	0.182102	2.72474
38937246	chr15:38937246:A:C	2.4087e-08	-0.787451	-1.28635	8.21342e-06	-0.61108	-1.28683	8.34762e-05	-0.0345498	-1.29466
38937352	chr15:38937352:G:A	5.07158e-07	-0.364723	1.33808	0.000249396	0.164371	1.35099	0.0108955	0.936514	2.60582
38937410	chr15:38937410:A:G	5.365e-07	-0.323687	1.35328	0.000265783	0.212731	1.36627	0.0117246	0.991402	2.62427
38937539	chr15:38937539:G:A	3.36802e-08	-0.991431	-0.747129	1.08352e-05	-0.810677	-0.8102	9.69897e-05	-0.27957	-0.899601
38937604	chr15:38937604:A:G	4.67358e-08	-1.41096	-3.08617e-10	1.47229e-05	-1.31427	-3.08617e-10	9.59964e-05	-1.18946	-3.08617e-10
38937723	chr15:38937723:C:T	2.42508e-08	-0.802869	-1.26415	8.23923e-06	-0.629307	-1.26547	8.2043e-05	-0.0575366	-1.289
38937746	chr15:38937746:A:G	9.00962e-08	-1.86077e-10	-0.754592	2.48942e-05	-1.86077e-10	-0.789045	0.000154027	-1.86077e-10	-0.716647
38938186	chr15:38938186:C:T	5.27336e-07	-0.360768	1.37313	0.000259974	0.168715	1.38819	0.0114195	0.940595	2.64871
38938491	chr15:38938491:G:C	1.10711e-08	-1.5652	-1.28593	2.49682e-06	-1.80305	-1.2856	1.4657e-05	-1.78559	-1.28327
38938553	chr15:38938553:A:C	6.0201e-08	-1.86077e-10	-1.15778	1.81066e-05	-1.86077e-10	-1.1074	9.96904e-05	-1.86077e-10	-1.15171
38938848	chr15:38938848:C:CAGACAAAGA	1.13858e-07	-1.86077e-10	-0.520522	2.96268e-05	-1.86077e-10	-0.615001	0.000218215	-1.86077e-10	-0.368296
38938996	chr15:38938996:G:T	5.25021e-08	-1.86077e-10	-1.29462	1.50318e-05	-1.86077e-10	-1.29351	8.64798e-05	-1.86077e-10	-1.29386
38939096	chr15:38939096:C:T	2.71864e-07	-1.43791	1.78774	0.000122495	-0.992263	1.79665	0.00220166	-0.902138	2.84533
38939256	chr15:38939256:C:T	3.67466e-07	-0.412852	1.06401	0.000180816	0.111443	1.08236	0.00725935	0.873367	2.2629
38939346	chr15:38939346:C:T	3.83727e-07	-1.86077e-10	0.69446	0.000101068	-1.86077e-10	0.612118	0.000669733	-1.86077e-10	0.753104
38939815	chr15:38939815:A:T	6.28943e-08	-0.479381	-0.634635	7.80807e-06	-1.31622	-0.632305	4.58128e-05	-1.40523	-0.523986
38939966	chr15:38939966:T:C	5.29775e-07	-0.379992	1.39697	0.000250311	0.11191	1.40711	0.0109644	0.876427	2.67221
38940386	chr15:38940386:G:T	6.62875e-08	-1.86077e-10	-1.06147	1.9407e-05	-1.86077e-10	-1.03805	0.000106285	-1.86077e-10	-1.08766
38940451	chr15:38940451:C:T	5.78386e-08	-1.86077e-10	-1.19781	1.72997e-05	-1.86077e-10	-1.15299	9.57156e-05	-1.86077e-10	-1.19239
38940658	chr15:38940658:A:G	7.65085e-07	-1.72821	3.11273	0.000313593	-1.46753	3.21195	0.00622309	-1.41621	4.39846
38941479	chr15:38941479:T:C	5.92871e-08	-1.86077e-10	-1.17308	1.7838e-05	-1.86077e-10	-1.12235	9.82164e-05	-1.86077e-10	-1.1666
38941613	chr15:38941613:G:T	2.28542e-08	-0.895134	-1.2312	7.85267e-06	-0.710224	-1.2326	7.67597e-05	-0.142712	-1.27038
38941623	chr15:38941623:T:C	2.45745e-07	-0.693027	0.94185	0.000113698	-0.220977	0.950846	0.00418078	0.4844	2.10008
38941740	chr15:38941740:C:T	2.31269e-07	-0.743641	0.931752	0.000106155	-0.279619	0.940842	0.00384554	0.413117	2.08778
38941762	chr15:38941762:G:A	1.03924e-07	-1.86077e-10	-0.611815	2.89606e-05	-1.86077e-10	-0.637743	0.000179034	-1.86077e-10	-0.566202
38941788	chr15:38941788:C:G	5.94662e-08	-0.954218	-0.215845	2.39449e-05	-0.745959	-0.0819643	0.000198714	-0.575082	0.113175
38942104	chr15:38942104:T:C	4.40446e-07	-0.655146	1.48746	0.000198646	-0.197274	1.48512	0.00762197	0.431872	2.75314
38942133	chr15:38942133:T:C	1.02429e-07	-1.86077e-10	-0.626304	2.69859e-05	-1.86077e-10	-0.708366	0.000170695	-1.86077e-10	-0.613899
38942295	chr15:38942295:A:G	6.24524e-08	-1.12107	-3.08617e-10	1.964e-05	-1.02611	-3.08617e-10	0.000112885	-1.02741	-3.08617e-10
38942312	chr15:38942312:T:C	6.2134e-08	-1.86077e-10	-1.12618	1.88222e-05	-1.86077e-10	-1.06864	0.000102908	-1.86077e-10	-1.11994
38942479	chr15:38942479:G:C	4.79389e-06	-1.86077e-10	3.21963	0.0011841	-1.86077e-10	3.07306	0.0111479	-1.86077e-10	3.56523
38942694	chr15:38942694:T:C	5.7331e-08	-1.20663	-3.08617e-10	1.79396e-05	-1.11667	-3.08617e-10	0.00010319	-1.11721	-3.08617e-10
38942909	chr15:38942909:G:A	3.14594e-08	-1.80677	-3.08617e-10	9.36559e-06	-1.76664	-3.08617e-10	5.61721e-05	-1.72536	-3.08617e-10
38943156	chr15:38943156:C:A	8.93636e-08	-1.22522	0.462465	3.06184e-05	-0.941483	0.359404	0.000687039	-0.475583	1.2542
38943370	chr15:38943370:C:CTGTTT	5.81215e-08	-1.86077e-10	-1.19293	1.85256e-05	-1.86077e-10	-1.08453	0.000122153	-1.86077e-10	-0.948498
38943395	chr15:38943395:G:T	2.24368e-08	-0.866733	-1.27803	6.77863e-06	-0.819494	-1.27041	6.93509e-05	-0.356485	-1.15811
38943499	chr15:38943499:C:T	3.35862e-08	-0.580983	-1.16037	1.22121e-05	-0.304059	-1.19719	6.63881e-05	-0.324188	-1.23407
38943571	chr15:38943571:A:G	6.5343e-08	-1.86077e-10	-1.07582	1.79671e-05	-1.86077e-10	-1.11514	0.000106766	-1.86077e-10	-1.08314
38943657	chr15:38943657:C:G	6.54239e-08	-1.86077e-10	-1.07458	1.97094e-05	-1.86077e-10	-1.02258	0.00010923	-1.86077e-10	-1.06032
38943669	chr15:38943669:C:T	6.40672e-08	-1.86077e-10	-1.09554	1.88187e-05	-1.86077e-10	-1.06883	0.000106405	-1.86077e-10	-1.08653
38943800	chr15:38943800:C:T	5.45254e-08	-1.86077e-10	-1.25681	1.53269e-05	-1.86077e-10	-1.27407	8.9603e-05	-1.86077e-10	-1.25839
38943883	chr15:38943883:A:G	5.25117e-08	-1.86077e-10	-1.29443	1.5016e-05	-1.86077e-10	-1.29456	8.65268e-05	-1.86077e-10	-1.29332
38943928	chr15:38943928:T:C	7.53815e-08	-1.86077e-10	-0.932909	1.98627e-05	-1.86077e-10	-1.01484	0.000121854	-1.86077e-10	-0.95095
38943970	chr15:38943970:A:T	1.04534e-07	0.080138	-0.686096	6.42161e-05	0.877969	-0.719394	0.000565532	1.10172	-0.517727
38944404	chr15:38944404:C:T	6.83996e-08	-1.86077e-10	-1.0301	1.9199e-05	-1.86077e-10	-1.04882	0.000112452	-1.86077e-10	-1.03125
38944589	chr15:38944589:T:C	5.4926e-08	-1.86077e-10	-1.24948	1.53298e-05	-1.86077e-10	-1.27388	8.86173e-05	-1.86077e-10	-1.26945
38944891	chr15:38944891:C:T	7.07777e-07	-1.86077e-10	1.30666	0.000171245	-1.86077e-10	1.13942	0.00103089	-1.86077e-10	1.18441
38944981	chr15:38944981:T:C	8.52299e-08	-0.810119	-3.08617e-10	1.27046e-05	-1.46171	-3.08617e-10	7.27588e-05	-1.46663	-3.08617e-10
38945267	chr15:38945267:C:T	8.98684e-07	2.42944	-0.883982	1.28074e-05	-0.640141	-0.813514	6.24691e-05	-0.786525	-0.832579
38945459	chr15:38945459:A:T	5.50299e-08	-1.86077e-10	-1.2476	1.68318e-05	-1.86077e-10	-1.18041	9.61309e-05	-1.86077e-10	-1.18806
38945476	chr15:38945476:T:A	0.00208909	7.91401	1.38276	0.000739786	0.453839	2.14884	0.00257531	-0.0972899	2.19724
38945720	chr15:38945720:C:T	7.42326e-08	-1.86077e-10	-0.948268	2.11815e-05	-1.86077e-10	-0.950553	0.000128329	-1.86077e-10	-0.89918
38945794	chr15:38945794:T:G	1.49722e-07	-1.26293	1.01624	4.47036e-05	-1.37343	1.16981	0.00032315	-1.27542	1.29977
38945881	chr15:38945881:C:A	1.37339e-07	-1.86077e-10	-0.333017	3.54127e-05	-1.86077e-10	-0.436607	0.000216505	-1.86077e-10	-0.376162
38945929	chr15:38945929:C:G	7.55373e-08	-1.86077e-10	-0.930845	2.05052e-05	-1.86077e-10	-0.983001	0.000115115	-1.86077e-10	-1.00784
38946333	chr15:38946333:A:G	1.24386e-07	-1.86077e-10	-0.432084	3.41158e-05	-1.86077e-10	-0.473919	0.000198181	-1.86077e-10	-0.464594
38946618	chr15:38946618:A:G	1.44684e-05	4.86608	-0.541827	5.53129e-06	-1.43963	-0.853627	3.37519e-05	-1.42785	-0.806886
38946747	chr15:38946747:A:G	5.58602e-08	-1.86077e-10	-1.23262	1.54278e-05	-1.86077e-10	-1.26751	8.83292e-05	-1.86077e-10	-1.2727
38946763	chr15:38946763:A:G	5.77466e-08	-1.86077e-10	-1.19941	1.7401e-05	-1.86077e-10	-1.14715	9.97899e-05	-1.86077e-10	-1.15071
38946813	chr15:38946813:A:C	8.4325e-06	4.38927	-0.604894	5.32131e-06	-1.52412	-0.807838	3.19334e-05	-1.50708	-0.783047
38946848	chr15:38946848:T:C	5.25621e-08	-1.86077e-10	-1.29348	1.51723e-05	-1.86077e-10	-1.28421	8.71841e-05	-1.86077e-10	-1.28575
38946961	chr15:38946961:C:T	1.18167e-07	-0.483375	-3.08617e-10	1.02151e-05	-1.67981	-3.08617e-10	5.4985e-05	-1.74671	-3.08617e-10
38947334	chr15:38947334:A:G	1.21331e-07	-0.456952	-3.08617e-10	7.40836e-05	0.301515	-3.08617e-10	0.00053567	0.529742	-3.08617e-10
38947465	chr15:38947465:CA:C	7.87759e-08	-1.86077e-10	-0.888864	2.38397e-05	-1.86077e-10	-0.832326	0.000138807	-1.86077e-10	-0.82069
38947644	chr15:38947644:C:G	5.35218e-08	-1.86077e-10	-1.27538	1.55956e-05	-1.86077e-10	-1.25669	8.96663e-05	-1.86077e-10	-1.25768
38947785	chr15:38947785:A:G	1.69389e-05	5.48883	-1.00694	1.00303e-05	-0.951185	-0.746885	4.22181e-05	-1.26034	-0.750587
38947909	chr15:38947909:C:A	4.0845e-08	-1.47584	-0.0698492	1.10617e-05	-1.63125	0.0310567	6.02007e-05	-1.75722	0.10113
38947985	chr15:38947985:T:C	3.99857e-08	-1.55179	-0.015161	1.06809e-05	-1.56572	-0.0695011	6.97515e-05	-1.46881	-0.0400281
38948103	chr15:38948103:T:G	5.7243e-08	-1.86077e-10	-1.20816	1.68039e-05	-1.86077e-10	-1.18207	9.66765e-05	-1.86077e-10	-1.18241
38948558	chr15:38948558:A:G	4.03905e-08	-1.62031	0.0634322	1.26362e-05	-1.60903	0.141916	7.51205e-05	-1.52641	0.091725
38948866	chr15:38948866:C:T	4.77516e-08	-1.38946	-3.08617e-10	2.00271e-05	-1.00659	-3.08617e-10	0.000112152	-1.03392	-3.08617e-10
38948867	chr15:38948867:A:G	2.15474e-07	-1.6581	1.77547	4.52843e-05	-1.73272	1.542	0.000278575	-1.68857	1.56448
38948908	chr15:38948908:T:G	0.000371955	8.08125	-0.510195	6.7333e-06	-1.13109	-0.965522	3.39418e-05	-1.27491	-0.954214
38948979	chr15:38948979:C:A	4.23437e-08	-1.50965	-3.08617e-10	9.37693e-06	-1.76543	-3.08617e-10	5.39846e-05	-1.76508	-3.08617e-10
38949651	chr15:38949651:A:C	0.0763535	14.1312	-1.23581	4.34933e-06	-1.29325	-1.2404	2.17055e-05	-1.44348	-1.23273
38949854	chr15:38949854:AT:A	6.32226e-08	-1.86077e-10	-1.10881	1.99222e-05	-1.86077e-10	-1.01184	0.000120708	-1.86077e-10	-0.960401
38949981	chr15:38949981:C:T	5.26235e-08	-1.86077e-10	-1.29231	1.51005e-05	-1.86077e-10	-1.28895	8.66601e-05	-1.86077e-10	-1.29178
38950122	chr15:38950122:CAT:C	2.59218e-07	-1.86077e-10	0.302199	7.03796e-05	-1.86077e-10	0.250225	0.000449468	-1.86077e-10	0.354289
38950159	chr15:38950159:T:A	7.21681e-08	-1.86077e-10	-0.976472	1.95186e-05	-1.86077e-10	-1.03231	0.000119778	-1.86077e-10	-0.968137
38950523	chr15:38950523:A:T	0.101489	14.2987	-1.11867	4.04675e-06	-1.336	-1.26977	2.01675e-05	-1.48301	-1.26669
38950921	chr15:38950921:A:G	5.70621e-08	-1.86077e-10	-1.21133	1.54963e-05	-1.86077e-10	-1.26308	9.01759e-05	-1.86077e-10	-1.25201
38950956	chr15:38950956:T:C	7.22054e-08	-1.86077e-10	-0.975956	1.95278e-05	-1.86077e-10	-1.03184	0.00011984	-1.86077e-10	-0.967618
38951225	chr15:38951225:T:C	3.17786e-08	-1.79668	-3.08617e-10	9.0226e-06	-1.80395	-3.08617e-10	5.14997e-05	-1.8122	-3.08617e-10
38951256	chr15:38951256:A:G	8.40978e-07	2.1235	-0.644408	8.5243e-06	-1.79391	-0.0668455	5.84005e-05	-1.70767	0.02122
38951281	chr15:38951281:C:T	1.79572e-06	2.65589	-0.418204	9.74098e-06	-1.81007	0.0827356	6.53954e-05	-1.77661	0.203286
38951298	chr15:38951298:G:C	0.102066	12.5598	0.625854	5.2327e-06	-1.61106	-0.737694	2.76427e-05	-1.69914	-0.735274
38951474	chr15:38951474:A:C	2.92213e-07	-1.86077e-10	0.422011	7.7336e-05	-1.86077e-10	0.34448	0.000498869	-1.86077e-10	0.458568
38951667	chr15:38951667:CTG:C	7.21045e-08	-1.86077e-10	-0.977355	1.93585e-05	-1.86077e-10	-1.04055	0.00011083	-1.86077e-10	-1.04578
38952594	chr15:38952594:A:T	0.053674	12.0926	0.450352	4.49239e-06	-1.66704	-0.834251	2.41437e-05	-1.73826	-0.831491
38952857	chr15:38952857:G:C	1.6096e-07	-1.86077e-10	-0.174317	2.74353e-05	-1.86077e-10	-0.691848	0.000146984	-1.86077e-10	-0.763455
38953149	chr15:38953149:CATGTCTGTCTCTCCAAAAAAAAAAAAAAAAAAA:C	1.01213e-07	-1.86077e-10	-0.638246	2.78708e-05	-1.86077e-10	-0.6761	0.000170303	-1.86077e-10	-0.616197
38953374	chr15:38953374:G:C	8.37614e-08	-1.86077e-10	-0.827498	2.58286e-05	-1.86077e-10	-0.752196	0.000148855	-1.86077e-10	-0.750801
38953515	chr15:38953515:C:T	9.97982e-08	-1.86077e-10	-0.652321	3.23098e-05	-1.86077e-10	-0.52831	0.00018312	-1.86077e-10	-0.543633
38953699	chr15:38953699:G:A	8.27814e-06	3.45544	0.310465	2.04366e-05	-0.862204	-0.124145	0.000130833	-0.832109	-0.0477438
38953834	chr15:38953834:A:T	2.12712e-07	-1.86077e-10	0.10447	6.52768e-05	-1.86077e-10	0.174957	0.000511805	-1.86077e-10	0.484168
38953900	chr15:38953900:G:A	2.80002e-08	-0.939299	-0.983958	5.43441e-06	-1.39467	-0.916255	4.29412e-05	-1.17472	-0.819225
38954132	chr15:38954132:T:G	1.85843e-07	0.673193	-0.703763	9.6489e-06	-1.40567	-0.33116	7.92254e-05	-1.10702	-0.274458
38954192	chr15:38954192:A:G	4.49004e-07	1.25852	-0.406958	1.17329e-05	-1.61304	0.0717521	9.03258e-05	-1.48256	0.232206
38954303	chr15:38954303:T:C	1.0214e-07	-1.86077e-10	-0.629123	2.74463e-05	-1.86077e-10	-0.691449	0.000149882	-1.86077e-10	-0.743928
38954511	chr15:38954511:G:A	1.32121e-07	0.210538	-0.582294	1.20743e-05	-1.32396	-0.188637	9.83317e-05	-1.03528	-0.130144
38954553	chr15:38954553:A:G	0.0767483	12.468	0.432563	4.66818e-06	-1.62466	-0.838248	2.46571e-05	-1.7124	-0.836309
38954568	chr15:38954568:G:A	0.0441887	12.1426	0.205955	4.02067e-06	-1.65995	-0.952277	2.14368e-05	-1.73793	-0.950734
38954728	chr15:38954728:C:T	3.45633e-07	0.823191	-0.233284	1.65077e-05	-1.48275	0.282897	0.000132496	-1.31551	0.448283
38954841	chr15:38954841:AATATCTGTTTAATCTATTTGCCAT:A	6.0894e-08	-1.86077e-10	-1.14634	1.64122e-05	-1.86077e-10	-1.20565	9.55127e-05	-1.86077e-10	-1.19452
38954911	chr15:38954911:C:T	1.22897e-07	-1.86077e-10	-0.444125	4.16219e-05	-1.86077e-10	-0.275053	0.000227114	-1.86077e-10	-0.328321
38955404	chr15:38955404:C:A	6.6564e-08	-1.05731	-3.08617e-10	1.181e-05	-1.53473	-3.08617e-10	7.03258e-05	-1.50064	-3.08617e-10
38955472	chr15:38955472:T:C	8.10891e-08	-1.86077e-10	-0.859922	2.43934e-05	-1.86077e-10	-0.809368	0.000164835	-1.86077e-10	-0.64883
38955914	chr15:38955914:A:G	0.0579316	12.202	0.417267	4.48253e-06	-1.65327	-0.850223	2.38716e-05	-1.73385	-0.847241
38956048	chr15:38956048:A:G	8.58509e-08	-1.86077e-10	-0.802859	2.36619e-05	-1.86077e-10	-0.839814	0.000134292	-1.86077e-10	-0.853758
38956205	chr15:38956205:G:A	1.58984e-06	3.40977	-1.29385	2.77779e-06	-1.71214	-1.26988	1.48938e-05	-1.79228	-1.26055
38956240	chr15:38956240:C:T	1.14821e-07	0.656503	-1.1686	5.07101e-06	-1.40143	-0.978708	4.04435e-05	-1.09333	-0.960543
38956479	chr15:38956479:A:G	1.24397e-07	-1.86077e-10	-0.431994	4.21412e-05	-1.86077e-10	-0.262653	0.000230404	-1.86077e-10	-0.31394
38956597	chr15:38956597:T:A	1.01628e-07	0.607166	-1.24131	4.54651e-06	-1.38184	-1.10748	3.62552e-05	-1.07016	-1.09303
38956722	chr15:38956722:G:A	9.78701e-08	0.551546	-1.22338	4.83529e-06	-1.35726	-1.07048	3.8983e-05	-1.0356	-1.05505
38956758	chr15:38956758:C:T	9.83869e-08	0.554771	-1.22133	4.8449e-06	-1.35915	-1.0666	3.90674e-05	-1.03749	-1.05099
38957468	chr15:38957468:T:C	6.31682e-08	-1.86077e-10	-1.10967	1.74934e-05	-1.86077e-10	-1.14185	0.000102721	-1.86077e-10	-1.12176
38957806	chr15:38957806:G:A	9.93184e-08	-1.86077e-10	-0.65714	2.35305e-05	-1.86077e-10	-0.845381	0.000143178	-1.86077e-10	-0.789683
38957896	chr15:38957896:G:C	0.00413429	9.81827	0.161089	4.67193e-06	-1.76825	-0.693855	2.70876e-05	-1.81175	-0.642954
38957898	chr15:38957898:T:C	9.19687e-08	-1.86077e-10	-0.734023	2.2791e-05	-1.86077e-10	-0.877313	0.000135445	-1.86077e-10	-0.84521
38957927	chr15:38957927:G:T	3.96424e-07	1.97539	-1.24837	2.57618e-06	-1.76909	-1.28828	1.67499e-05	-1.64285	-1.29254
38957928	chr15:38957928:G:C	0.006221	9.95275	0.43522	4.18434e-06	-1.77328	-0.79905	2.30325e-05	-1.813	-0.803869
38957978	chr15:38957978:G:T	9.51845e-07	1.69655	-0.0936162	5.71353e-06	-1.5755	-0.68534	3.58076e-05	-1.55324	-0.622372
38958370	chr15:38958370:T:G	7.35597e-07	-1.86077e-10	1.34521	5.71123e-05	-1.86077e-10	0.0413413	0.000349297	-1.86077e-10	0.102147
38958379	chr15:38958379:GAC:G	3.96442e-07	2.01666	-1.2896	2.56011e-06	-1.77288	-1.29075	1.67368e-05	-1.65089	-1.28528
38958416	chr15:38958416:A:G	0.00347474	9.57073	0.234829	3.69616e-06	-1.79345	-0.902938	2.07068e-05	-1.8151	-0.908212
38958441	chr15:38958441:A:G	0.00443836	9.79904	0.251284	3.7675e-06	-1.78232	-0.894945	2.08885e-05	-1.81458	-0.899994
38958780	chr15:38958780:G:T	7.85631e-08	-1.86077e-10	-0.891569	2.17576e-05	-1.86077e-10	-0.923716	0.000130712	-1.86077e-10	-0.880776
38958941	chr15:38958941:T:C	1.34761e-07	-1.86077e-10	-0.35197	3.04677e-05	-1.86077e-10	-0.587012	0.000188447	-1.86077e-10	-0.514957
38958989	chr15:38958989:T:C	3.28032e-06	3.41299	-0.572769	1.22462e-05	-0.747359	-0.751107	7.69055e-05	-0.632248	-0.778949
38959121	chr15:38959121:T:C	5.67647e-08	-1.86077e-10	-1.21656	1.91483e-05	-1.86077e-10	-1.05147	0.000106364	-1.86077e-10	-1.08691
38959205	chr15:38959205:T:C	6.12952e-08	-1.86077e-10	-1.13977	1.66154e-05	-1.86077e-10	-1.19335	9.81475e-05	-1.86077e-10	-1.1673
38959261	chr15:38959261:T:G	3.15577e-06	3.45804	-0.656524	1.16489e-05	-0.72548	-0.822988	7.33201e-05	-0.609193	-0.849747
38959600	chr15:38959600:A:T	7.2371e-08	-1.86077e-10	-0.973665	2.23727e-05	-1.86077e-10	-0.895835	0.000141901	-1.86077e-10	-0.798649
38959684	chr15:38959684:G:A	2.09646e-08	-1.42105	-0.79159	3.11711e-06	-1.71728	-1.1495	1.89325e-05	-1.71967	-1.09323
38959830	chr15:38959830:A:G	1.21826e-06	3.13929	-1.28958	2.63972e-06	-1.74121	-1.29179	1.42993e-05	-1.80547	-1.2881
38960080	chr15:38960080:T:C	8.86748e-08	-1.86077e-10	-0.770495	2.87798e-05	-1.86077e-10	-0.644005	0.000159985	-1.86077e-10	-0.678693
38960833	chr15:38960833:T:C	6.20843e-08	-1.86077e-10	-1.12698	1.87855e-05	-1.86077e-10	-1.07059	0.000116942	-1.86077e-10	-0.992095
38961051	chr15:38961051:T:C	7.97578e-08	-1.86077e-10	-0.876476	2.13592e-05	-1.86077e-10	-0.942198	0.000122483	-1.86077e-10	-0.945803
38961242	chr15:38961242:G:A	7.61232e-08	-1.86077e-10	-0.923118	2.11159e-05	-1.86077e-10	-0.953653	0.000126655	-1.86077e-10	-0.912306
38961414	chr15:38961414:T:C	7.22127e-08	-1.86077e-10	-0.975855	2.17194e-05	-1.86077e-10	-0.925472	0.000122124	-1.86077e-10	-0.948735
38961628	chr15:38961628:A:T	1.08902e-07	-1.86077e-10	-0.565024	3.01156e-05	-1.86077e-10	-0.598636	0.000183202	-1.86077e-10	-0.543183
38961670	chr15:38961670:T:C	1.3279e-07	-1.86077e-10	-0.366704	4.01327e-05	-1.86077e-10	-0.311486	0.000300798	-1.86077e-10	-0.0473368
38961703	chr15:38961703:C:T	3.27802e-08	-1.76565	-3.08617e-10	1.75652e-05	-1.13776	-3.08617e-10	0.000101666	-1.13208	-3.08617e-10
38962188	chr15:38962188:G:A	5.22943e-07	2.27791	-1.27391	2.73574e-06	-1.79223	-1.20505	1.83089e-05	-1.69162	-1.15477
38962215	chr15:38962215:C:G	1.2945e-07	-1.86077e-10	-0.392174	2.94507e-05	-1.86077e-10	-0.620963	0.000181726	-1.86077e-10	-0.551274
38962349	chr15:38962349:C:T	6.70754e-08	-1.86077e-10	-1.04965	2.04962e-05	-1.86077e-10	-0.983441	0.000129342	-1.86077e-10	-0.891318
38962509	chr15:38962509:C:T	6.68658e-08	-1.86077e-10	-1.05278	1.83485e-05	-1.86077e-10	-1.09413	0.000111307	-1.86077e-10	-1.04149
38962636	chr15:38962636:T:C	0.000424232	8.8923	-1.18973	2.54607e-06	-1.79203	-1.2771	1.41529e-05	-1.81516	-1.28869
38962706	chr15:38962706:A:C	6.07838e-08	-1.08489	-0.063262	6.16637e-06	-1.51244	-0.672125	4.01736e-05	-1.52159	-0.538973
38962758	chr15:38962758:T:C	8.9094e-08	-1.86077e-10	-0.765779	2.89279e-05	-1.86077e-10	-0.638871	0.000160689	-1.86077e-10	-0.674303
38962794	chr15:38962794:G:A	1.28287e-06	1.72222	0.179158	6.54229e-06	-1.49969	-0.625702	4.38845e-05	-1.44205	-0.53016
38962800	chr15:38962800:T:A	5.84001e-08	-1.86077e-10	-1.18815	1.56724e-05	-1.86077e-10	-1.25178	9.09957e-05	-1.86077e-10	-1.24296
38962940	chr15:38962940:C:T	5.48914e-08	-1.16866	-0.08146	5.7868e-06	-1.56488	-0.683222	3.76446e-05	-1.57353	-0.552052
38962998	chr15:38962998:AC:A	0.00553687	10.2709	0.000571449	3.37832e-06	-1.75255	-1.03375	1.83729e-05	-1.80699	-1.03591
38963134	chr15:38963134:T:C	0.000290813	8.57114	-1.24618	2.47047e-06	-1.80537	-1.2939	1.41243e-05	-1.81178	-1.2941
38963270	chr15:38963270:T:C	7.76782e-08	-1.86077e-10	-0.902896	2.14189e-05	-1.86077e-10	-0.939407	0.000128921	-1.86077e-10	-0.894576
38963425	chr15:38963425:C:G	5.33245e-08	-1.04451	-0.234566	5.61352e-06	-1.48624	-0.792264	3.6089e-05	-1.49599	-0.671801
38963547	chr15:38963547:T:C	1.16313e-07	-1.86077e-10	-0.499188	2.7544e-05	-1.86077e-10	-0.687894	0.000171867	-1.86077e-10	-0.607056
38964159	chr15:38964159:G:A	5.51232e-07	2.32891	-1.27222	2.48503e-06	-1.79893	-1.29446	1.56649e-05	-1.70799	-1.29436
38964227	chr15:38964227:T:A	9.59929e-08	-1.86077e-10	-0.691197	3.08289e-05	-1.86077e-10	-0.575228	0.000175305	-1.86077e-10	-0.587247
38964320	chr15:38964320:G:C	5.3162e-08	-1.86077e-10	-1.28213	1.504e-05	-1.86077e-10	-1.29297	8.64074e-05	-1.86077e-10	-1.2947
38964359	chr15:38964359:G:A	7.15766e-08	-1.86077e-10	-0.984703	2.20588e-05	-1.86077e-10	-0.909967	0.000140492	-1.86077e-10	-0.808625
38964384	chr15:38964384:C:A	2.94764e-07	-1.86077e-10	0.430705	9.2425e-05	-1.86077e-10	0.522718	0.000711083	-1.86077e-10	0.813014
38964504	chr15:38964504:C:T	0.00310655	9.94397	-0.250419	3.01584e-06	-1.7725	-1.12731	1.65815e-05	-1.81292	-1.13257
38964730	chr15:38964730:G:C	3.8843e-06	3.29535	-0.286121	8.31723e-06	-0.897918	-0.987432	5.5608e-05	-0.773337	-0.962111
38964736	chr15:38964736:A:T	3.27113e-06	3.15494	-0.317524	7.70696e-06	-0.956884	-1.00467	5.12951e-05	-0.836047	-0.980134
38964955	chr15:38964955:A:G	1.84757e-07	-1.86077e-10	-0.036427	5.66712e-05	-1.86077e-10	0.033588	0.000429612	-1.86077e-10	0.309108
38965194	chr15:38965194:A:C	0.00276034	9.54594	0.029454	3.2753e-06	-1.79481	-1.02246	1.84513e-05	-1.81493	-1.02372
38965204	chr15:38965204:T:C	1.27704e-06	2.84595	-0.949119	6.89257e-06	-0.986643	-1.08659	4.25951e-05	-0.860024	-1.14201
38965220	chr15:38965220:C:T	7.58066e-08	-1.86077e-10	-0.927285	2.10672e-05	-1.86077e-10	-0.955961	0.000126433	-1.86077e-10	-0.914064
38965617	chr15:38965617:G:A	5.72286e-08	-1.86077e-10	-1.20842	1.70891e-05	-1.86077e-10	-1.16524	0.00010419	-1.86077e-10	-1.10756
38966669	chr15:38966669:C:A	5.98136e-07	1.63515	-0.496802	4.04411e-06	-1.5169	-1.08951	2.49048e-05	-1.46679	-1.07192
38966749	chr15:38966749:C:T	7.77721e-08	-1.86077e-10	-0.901688	2.15527e-05	-1.86077e-10	-0.93318	0.000129392	-1.86077e-10	-0.890927
38967182	chr15:38967182:A:G	5.52122e-08	-1.86077e-10	-1.24429	1.63322e-05	-1.86077e-10	-1.21054	9.85931e-05	-1.86077e-10	-1.16277
38967214	chr15:38967214:A:C	1.96412e-07	1.01623	-0.991485	3.50239e-06	-1.63197	-1.11826	1.99837e-05	-1.58798	-1.17088
38967217	chr15:38967217:G:A	2.59879e-07	0.79322	-0.488476	5.22121e-06	-1.67872	-0.672228	3.00774e-05	-1.64113	-0.708867
38967303	chr15:38967303:A:G	3.05808e-07	0.874868	-0.407383	5.71696e-06	-1.65953	-0.600707	3.29449e-05	-1.61979	-0.639151
38967627	chr15:38967627:C:G	6.41415e-08	-1.86077e-10	-1.09438	1.99449e-05	-1.86077e-10	-1.0107	0.000111704	-1.86077e-10	-1.03793
38967864	chr15:38967864:TG:T	0.00103883	8.55376	0.0443789	3.54202e-06	-1.81442	-0.924563	2.15263e-05	-1.79828	-0.886219
38967908	chr15:38967908:C:T	0.00304509	9.05161	0.621963	5.0697e-06	-1.80644	-0.573957	3.10981e-05	-1.81034	-0.506289
38968195	chr15:38968195:C:T	7.81322e-08	-1.86077e-10	-0.897069	2.16531e-05	-1.86077e-10	-0.92853	0.000130048	-1.86077e-10	-0.885873
38968319	chr15:38968319:A:C	7.32467e-08	-0.961637	-3.08617e-10	0.000102992	0.630972	-3.08617e-10	0.000640906	0.709107	-3.08617e-10
38968375	chr15:38968375:G:A	1.08093e-07	-1.86077e-10	-0.572476	2.58801e-05	-1.86077e-10	-0.750204	0.000160899	-1.86077e-10	-0.672995
38968397	chr15:38968397:T:A	4.58757e-08	-1.42953	-3.08617e-10	8.94108e-06	-1.81302	-3.08617e-10	5.2524e-05	-1.7925	-3.08617e-10
38968634	chr15:38968634:C:T	3.58759e-07	0.950721	-0.32354	6.26949e-06	-1.6418	-0.526185	3.61627e-05	-1.59919	-0.566555
38968640	chr15:38968640:C:G	1.26229e-06	3.17383	-1.28861	2.6422e-06	-1.7396	-1.29246	1.43042e-05	-1.80405	-1.28917
38968835	chr15:38968835:A:C	0.00200792	9.50019	-0.243053	3.2297e-06	-1.79302	-1.03826	1.86818e-05	-1.81511	-1.01112
38969049	chr15:38969049:C:A	5.29848e-08	-1.86077e-10	-1.28547	1.63153e-05	-1.86077e-10	-1.21157	9.22164e-05	-1.86077e-10	-1.22964
38969079	chr15:38969079:A:C	1.21867e-07	-1.86077e-10	-0.452537	2.88812e-05	-1.86077e-10	-0.640487	0.000174515	-1.86077e-10	-0.591765
38969186	chr15:38969186:A:G	5.8392e-08	-1.86077e-10	-1.18829	1.75258e-05	-1.86077e-10	-1.14001	0.000107236	-1.86077e-10	-1.07875
38969467	chr15:38969467:T:A	1.46943e-06	3.03584	-0.998682	2.47456e-06	-1.81442	-1.28319	1.51754e-05	-1.76375	-1.27035
38969850	chr15:38969850:T:G	5.682e-08	-1.86077e-10	-1.21558	1.69563e-05	-1.86077e-10	-1.17304	0.000103039	-1.86077e-10	-1.11867
38969897	chr15:38969897:G:A	8.42353e-07	1.86938	-0.388657	7.69543e-06	-1.37519	-0.587863	4.47319e-05	-1.32785	-0.625239
38969923	chr15:38969923:T:C	0.0218942	11.7216	-0.0753259	3.80451e-06	-1.5994	-1.06809	1.92467e-05	-1.72719	-1.06924
38969964	chr15:38969964:G:A	7.72624e-07	1.8475	-0.45318	7.05048e-06	-1.40698	-0.643604	4.128e-05	-1.35337	-0.680026
38970064	chr15:38970064:A:G	5.89023e-07	2.40724	-1.28424	2.62506e-06	-1.80298	-1.2356	1.66877e-05	-1.71979	-1.21932
38970082	chr15:38970082:C:T	7.23673e-08	-1.86077e-10	-0.973716	2.0143e-05	-1.86077e-10	-1.00082	0.000120364	-1.86077e-10	-0.963259
38970107	chr15:38970107:A:G	2.33103e-08	-0.844045	-1.26253	2.67548e-06	-1.77748	-1.24207	1.69048e-05	-1.68859	-1.23759
38970221	chr15:38970221:T:A	1.78482e-07	-1.86077e-10	-0.0709832	5.53652e-05	-1.86077e-10	0.0102728	0.000405555	-1.86077e-10	0.251482
38970320	chr15:38970320:A:G	4.12022e-07	-1.86077e-10	0.765605	0.000106735	-1.86077e-10	0.666673	0.000589987	-1.86077e-10	0.626326
38970437	chr15:38970437:C:A	9.28445e-08	-1.86077e-10	-0.724545	2.50601e-05	-1.86077e-10	-0.782403	0.000137679	-1.86077e-10	-0.828847
38970771	chr15:38970771:A:C	0.0469774	11.4719	0.937802	6.73801e-06	-1.62562	-0.470291	3.71227e-05	-1.74417	-0.395377
38970835	chr15:38970835:G:A	6.01144e-07	2.41051	-1.26715	2.47609e-06	-1.80324	-1.29376	1.54804e-05	-1.71949	-1.29472
38971171	chr15:38971171:G:A	6.56657e-07	2.16255	-0.930859	4.41963e-06	-1.78308	-0.734546	3.20547e-05	-1.67156	-0.614768
38971432	chr15:38971432:G:A	5.22577e-07	2.12656	-1.12326	3.5539e-06	-1.77923	-0.956398	2.33093e-05	-1.66656	-0.938364
38971815	chr15:38971815:G:C	1.00972e-06	2.91801	-1.25606	2.80846e-06	-1.81516	-1.15589	1.69701e-05	-1.77698	-1.14535
38971849	chr15:38971849:G:A	6.09386e-07	2.44908	-1.2921	2.48913e-06	-1.80656	-1.28519	1.55378e-05	-1.73127	-1.27923
38971965	chr15:38971965:TGG:T	2.49305e-06	3.68782	-1.12203	2.69813e-06	-1.78516	-1.22596	1.48325e-05	-1.81447	-1.24249
38972184	chr15:38972184:A:C	5.68634e-08	-1.86077e-10	-1.21482	1.67683e-05	-1.86077e-10	-1.18419	9.60397e-05	-1.86077e-10	-1.18901
38972545	chr15:38972545:C:T	7.14294e-08	-1.86077e-10	-0.986762	2.38466e-05	-1.86077e-10	-0.832036	0.000138909	-1.86077e-10	-0.819953
38972905	chr15:38972905:T:C	3.60307e-07	0.534659	0.0968253	9.91359e-06	-1.60348	-0.106295	5.94976e-05	-1.52147	-0.146369
38973620	chr15:38973620:C:T	4.25475e-07	0.483613	0.314123	1.19587e-05	-1.61805	0.0958327	7.128e-05	-1.53847	0.0513107
38973710	chr15:38973710:A:G	4.20989e-07	0.509131	0.278004	1.16486e-05	-1.61087	0.0623782	6.95578e-05	-1.52989	0.0182681
38973808	chr15:38973808:C:T	1.02651e-08	-1.71318	-1.21354	3.15071e-06	-1.61891	-1.23715	1.59722e-05	-1.74142	-1.24151
38973855	chr15:38973855:G:A	1.64495e-06	3.4445	-1.2945	2.52556e-06	-1.79824	-1.27898	1.44547e-05	-1.81058	-1.27217
38973976	chr15:38973976:C:T	3.14734e-07	0.0758759	0.420382	1.1936e-05	-1.71895	0.194831	6.9505e-05	-1.66117	0.148799
38974107	chr15:38974107:G:A	0.00225007	9.9342	-0.563201	4.69818e-06	-1.5952	-0.861306	2.40668e-05	-1.70581	-0.867137
38974231	chr15:38974231:T:C	5.78105e-08	-1.86077e-10	-1.1983	1.61464e-05	-1.86077e-10	-1.22198	9.4192e-05	-1.86077e-10	-1.20844
38974524	chr15:38974524:G:A	1.98259e-06	3.51097	-1.17428	2.60605e-06	-1.79941	-1.24643	1.48273e-05	-1.80975	-1.24755
38974592	chr15:38974592:G:C	0.00197858	9.56453	-0.322105	5.67473e-06	-1.63329	-0.634363	2.89934e-05	-1.7305	-0.656208
38975573	chr15:38975573:C:G	7.4664e-08	-1.86077e-10	-0.942473	2.2638e-05	-1.86077e-10	-0.884049	0.000131277	-1.86077e-10	-0.876463
38975708	chr15:38975708:C:T	5.38719e-08	-1.86077e-10	-1.26886	1.57093e-05	-1.86077e-10	-1.24943	8.94825e-05	-1.86077e-10	-1.25973
38975750	chr15:38975750:C:G	6.21331e-07	0.516234	0.66016	1.79112e-05	-1.54711	0.428858	0.000103837	-1.48934	0.378381
38975925	chr15:38975925:T:TTTTACA	7.44696e-08	-1.86077e-10	-0.94508	2.23062e-05	-1.86077e-10	-0.898812	0.000129672	-1.86077e-10	-0.888769
38975973	chr15:38975973:T:C	8.11267e-08	-1.86077e-10	-0.859458	2.49186e-05	-1.86077e-10	-0.788064	0.000141716	-1.86077e-10	-0.799947
38976070	chr15:38976070:G:A	1.36409e-07	-1.86077e-10	-0.339812	3.02709e-05	-1.86077e-10	-0.593493	0.000180003	-1.86077e-10	-0.560802
38976232	chr15:38976232:T:C	8.08747e-08	-1.86077e-10	-0.86257	2.43494e-05	-1.86077e-10	-0.811173	0.000141723	-1.86077e-10	-0.799898
38976581	chr15:38976581:C:T	8.99623e-08	-1.86077e-10	-0.75608	2.71694e-05	-1.86077e-10	-0.701589	0.000158116	-1.86077e-10	-0.690448
38976711	chr15:38976711:A:T	7.42554e-07	2.04306	-0.68843	6.69487e-05	1.08522	-0.884968	0.000386857	0.989069	-0.78479
38976897	chr15:38976897:C:T	6.04936e-08	-1.86077e-10	-1.15293	1.84865e-05	-1.86077e-10	-1.08664	0.000107497	-1.86077e-10	-1.07632
38977189	chr15:38977189:T:A	5.24843e-07	2.27794	-1.27031	2.79586e-06	-1.76997	-1.20557	1.83173e-05	-1.65685	-1.18908
38977447	chr15:38977447:A:G	0.000211657	8.16708	-1.15983	2.54057e-06	-1.78974	-1.28155	1.4165e-05	-1.8151	-1.2879
38977458	chr15:38977458:A:G	6.84352e-08	-1.86077e-10	-1.02958	1.84642e-05	-1.86077e-10	-1.08785	0.000111122	-1.86077e-10	-1.04314
38977524	chr15:38977524:A:G	5.29932e-08	-1.86077e-10	-1.28531	1.504e-05	-1.86077e-10	-1.29297	8.6802e-05	-1.86077e-10	-1.29015
38977586	chr15:38977586:G:A	8.88923e-08	-1.86077e-10	-0.768045	2.69125e-05	-1.86077e-10	-0.711087	0.00015663	-1.86077e-10	-0.699892
38977848	chr15:38977848:C:A	0.000206072	8.13093	-1.15042	2.54389e-06	-1.7915	-1.27848	1.41955e-05	-1.81517	-1.28568
38978084	chr15:38978084:T:C	8.17864e-08	-1.86077e-10	-0.85136	2.46548e-05	-1.86077e-10	-0.798709	0.000143049	-1.86077e-10	-0.790588
38978089	chr15:38978089:C:T	0.000338074	8.19014	-0.714587	3.29906e-06	-1.78732	-1.02272	1.78374e-05	-1.81494	-1.05753
38978314	chr15:38978314:T:C	4.43507e-07	2.09984	-1.2606	2.90592e-06	-1.75016	-1.18677	1.93665e-05	-1.62065	-1.16958
38978426	chr15:38978426:G:T	4.81905e-07	0.145555	0.776721	1.7773e-05	-1.66333	0.53733	0.000101643	-1.61888	0.486568
38978709	chr15:38978709:TA:T	0.000219553	8.18222	-1.13834	2.56106e-06	-1.78902	-1.27424	1.42431e-05	-1.81505	-1.28245
38978886	chr15:38978886:T:C	0.000206556	8.15658	-1.17372	2.52897e-06	-1.79027	-1.2856	1.41247e-05	-1.81513	-1.29072
38978964	chr15:38978964:C:T	0.000219103	8.20492	-1.1631	2.54271e-06	-1.78788	-1.28257	1.41564e-05	-1.81496	-1.28865
38979064	chr15:38979064:G:A	0.000201422	8.12519	-1.1675	2.52922e-06	-1.79187	-1.2839	1.41402e-05	-1.81518	-1.28958
38979139	chr15:38979139:G:A	6.02868e-07	0.317626	0.828601	1.96469e-05	-1.61198	0.586221	0.000112897	-1.56199	0.534687
38979476	chr15:38979476:T:C	3.67123e-07	1.92775	-1.27753	2.88943e-06	-1.72389	-1.21873	1.95695e-05	-1.57566	-1.20414
38979606	chr15:38979606:A:G	6.43875e-07	0.405874	0.806159	1.97846e-05	-1.58418	0.565401	0.000114012	-1.53104	0.513565
38979678	chr15:38979678:T:C	5.44288e-08	-1.86077e-10	-1.25858	1.53622e-05	-1.86077e-10	-1.27177	8.94607e-05	-1.86077e-10	-1.25998
38979968	chr15:38979968:T:G	6.7805e-08	-1.86077e-10	-1.03883	2.12113e-05	-1.86077e-10	-0.949147	0.000129149	-1.86077e-10	-0.892806
38980022	chr15:38980022:C:T	0.000101208	6.75138	-0.481918	4.13752e-06	-1.81489	-0.768692	2.33194e-05	-1.78773	-0.816756
38980178	chr15:38980178:A:C	0.000114032	6.83152	-0.442755	4.31172e-06	-1.81518	-0.72716	2.38742e-05	-1.79285	-0.788124
38980256	chr15:38980256:T:C	8.85768e-05	6.67134	-0.535185	3.96818e-06	-1.81424	-0.811132	2.24996e-05	-1.78294	-0.857339
38980337	chr15:38980337:G:A	1.605e-07	-1.86077e-10	-0.177175	3.34418e-05	-1.86077e-10	-0.493871	0.000181871	-1.86077e-10	-0.55048
38980344	chr15:38980344:G:GT	5.82965e-07	0.279212	0.833444	1.96964e-05	-1.61516	0.591914	0.00011226	-1.57184	0.538885
38980363	chr15:38980363:C:T	9.71486e-05	6.69957	-0.471047	4.17568e-06	-1.81452	-0.759884	2.35832e-05	-1.7848	-0.808439
38980441	chr15:38980441:T:TG	5.30496e-08	-1.86077e-10	-1.28424	1.53342e-05	-1.86077e-10	-1.2736	8.80321e-05	-1.86077e-10	-1.27607
38980670	chr15:38980670:T:C	4.15287e-07	2.03524	-1.26174	2.94367e-06	-1.73439	-1.18963	1.97463e-05	-1.59886	-1.17194
38980932	chr15:38980932:T:G	0.00128871	9.14349	-0.329804	5.71374e-06	-1.67475	-0.586051	2.95261e-05	-1.75991	-0.608593
38981114	chr15:38981114:T:C	5.31921e-08	-1.86077e-10	-1.28156	1.50665e-05	-1.86077e-10	-1.29121	8.70622e-05	-1.86077e-10	-1.28715
38981499	chr15:38981499:C:T	1.43811e-08	-1.73001	-0.859545	3.82184e-06	-1.69064	-0.972306	2.12779e-05	-1.72894	-0.967169
38981604	chr15:38981604:T:C	5.53905e-08	-1.86077e-10	-1.24106	1.68364e-05	-1.86077e-10	-1.18014	9.86422e-05	-1.86077e-10	-1.16228
38981743	chr15:38981743:G:C	0.00010761	6.77356	-0.442763	4.31317e-06	-1.81505	-0.72696	2.39541e-05	-1.78963	-0.788007
38981858	chr15:38981858:A:G	3.15065e-07	-1.86077e-10	0.497307	0.000102101	-1.86077e-10	0.622281	0.000647748	-1.86077e-10	0.719726
38982060	chr15:38982060:C:A	0.000250647	8.28347	-1.10714	2.63705e-06	-1.78352	-1.25049	1.44578e-05	-1.81451	-1.26803
38982259	chr15:38982259:C:A	1.40623e-08	-1.71708	-0.894892	3.77384e-06	-1.67342	-1.00217	2.089e-05	-1.71729	-0.997212
38982277	chr15:38982277:T:A	9.08578e-06	4.46374	-0.604742	6.83231e-06	-1.34199	-0.740027	4.28028e-05	-1.19738	-0.799793
38982291	chr15:38982291:T:C	2.12009e-07	0.17653	-0.0753719	8.24948e-06	-1.64485	-0.248682	4.72061e-05	-1.60397	-0.295285
38982408	chr15:38982408:A:G	9.68752e-05	6.65335	-0.42764	4.37061e-06	-1.81409	-0.714686	2.44081e-05	-1.78256	-0.776298
38982469	chr15:38982469:T:C	9.20693e-05	6.63932	-0.464491	4.24233e-06	-1.81384	-0.744723	2.37445e-05	-1.78139	-0.805039
38982616	chr15:38982616:T:G	0.00010906	6.76756	-0.423378	4.3826e-06	-1.81501	-0.711026	2.4323e-05	-1.7893	-0.773055
38982761	chr15:38982761:A:T	6.97431e-07	0.455383	0.836549	2.09298e-05	-1.55763	0.595123	0.000119913	-1.50928	0.542271
38982772	chr15:38982772:G:A	5.83203e-08	-1.86077e-10	-1.18952	1.66211e-05	-1.86077e-10	-1.19301	9.67798e-05	-1.86077e-10	-1.18134
38982844	chr15:38982844:T:C	9.05088e-08	-1.86077e-10	-0.750024	2.79819e-05	-1.86077e-10	-0.672121	0.000159165	-1.86077e-10	-0.683832
38982894	chr15:38982894:A:G	0.000112616	6.86933	-0.493059	4.13848e-06	-1.81515	-0.768198	2.29174e-05	-1.79521	-0.826671
38983021	chr15:38983021:T:A	2.33261e-07	0.196688	-3.08617e-10	1.89974e-05	-1.05938	-3.08617e-10	0.000120875	-0.959015	-3.08617e-10
38983120	chr15:38983120:C:T	0.00017755	7.05701	-0.225472	5.39809e-06	-1.81518	-0.50245	3.07065e-05	-1.79235	-0.536949
38983717	chr15:38983717:T:G	5.32985e-08	-1.86077e-10	-1.27956	1.53251e-05	-1.86077e-10	-1.27419	8.70441e-05	-1.86077e-10	-1.28736
38983974	chr15:38983974:T:G	5.36897e-08	-1.86077e-10	-1.27225	1.51486e-05	-1.86077e-10	-1.28577	8.7706e-05	-1.86077e-10	-1.27979
38984027	chr15:38984027:G:A	3.34697e-08	-1.74483	-3.08617e-10	1.34102e-05	-1.40767	-3.08617e-10	8.4263e-05	-1.31983	-3.08617e-10
38984117	chr15:38984117:A:G	0.000141005	7.09997	-0.498893	4.13017e-06	-1.81321	-0.772151	2.26019e-05	-1.80441	-0.83133
38984281	chr15:38984281:A:G	5.35337e-08	-1.86077e-10	-1.27516	1.54025e-05	-1.86077e-10	-1.26915	8.73266e-05	-1.86077e-10	-1.28412
38984321	chr15:38984321:A:G	7.96676e-08	-1.86077e-10	-0.877607	2.18395e-05	-1.86077e-10	-0.91996	0.000121492	-1.86077e-10	-0.953924
38984748	chr15:38984748:T:C	3.18725e-07	1.77542	-1.26656	3.03752e-06	-1.6912	-1.20143	2.10145e-05	-1.52931	-1.17925
38984815	chr15:38984815:C:A	5.40715e-08	-1.86077e-10	-1.26516	1.5737e-05	-1.86077e-10	-1.24766	9.0381e-05	-1.86077e-10	-1.24974
38984833	chr15:38984833:C:A	3.11983e-08	-1.81511	-3.08617e-10	9.34623e-06	-1.76871	-3.08617e-10	5.69682e-05	-1.71128	-3.08617e-10
38984923	chr15:38984923:G:A	3.99827e-07	1.98123	-1.24567	3.03317e-06	-1.7268	-1.16727	2.06286e-05	-1.58664	-1.14046
38984950	chr15:38984950:G:A	0.000170056	7.79648	-1.00807	2.71736e-06	-1.80396	-1.20006	1.51614e-05	-1.81321	-1.22181
38985057	chr15:38985057:A:AGAG	9.07756e-05	6.7364	-0.575722	3.87464e-06	-1.81495	-0.834271	2.16655e-05	-1.78843	-0.889624
38985178	chr15:38985178:A:G	0.000107219	6.87235	-0.545198	3.97006e-06	-1.81512	-0.80978	2.20134e-05	-1.79549	-0.866633
38985307	chr15:38985307:T:C	2.2671e-06	0.865651	1.60514	4.07062e-05	-1.60382	1.30652	0.000239296	-1.51921	1.24313
38985791	chr15:38985791:T:C	5.42415e-08	-1.86077e-10	-1.26202	1.62067e-05	-1.86077e-10	-1.21825	9.34596e-05	-1.86077e-10	-1.21625
38986060	chr15:38986060:C:T	0.000100711	6.85894	-0.594403	3.78309e-06	-1.81518	-0.857958	2.12889e-05	-1.79358	-0.902009
38986061	chr15:38986061:A:G	0.000125619	7.07122	-0.585674	3.81456e-06	-1.8137	-0.851151	2.12189e-05	-1.80316	-0.895721
38986095	chr15:38986095:C:T	0.00497603	10.6392	-0.474545	3.34676e-06	-1.62561	-1.17008	1.7277e-05	-1.73698	-1.16742
38986407	chr15:38986407:T:G	8.30365e-08	-1.86077e-10	-0.836191	2.54586e-05	-1.86077e-10	-0.766624	0.000155383	-1.86077e-10	-0.707884
38986960	chr15:38986960:C:CTTTAAA	0.000195797	7.44681	-0.51745	4.06252e-06	-1.80694	-0.794937	2.21571e-05	-1.81202	-0.843601
38987240	chr15:38987240:T:C	3.15143e-08	-1.80503	-3.08617e-10	1.29359e-05	-1.44367	-3.08617e-10	8.70168e-05	-1.28767	-3.08617e-10
38987274	chr15:38987274:A:C	5.27067e-08	-1.86077e-10	-1.29073	1.51203e-05	-1.86077e-10	-1.28764	8.64721e-05	-1.86077e-10	-1.29395
38987476	chr15:38987476:T:G	6.75532e-08	-1.86077e-10	-1.04256	1.83259e-05	-1.86077e-10	-1.09536	0.000108535	-1.86077e-10	-1.06671
38987596	chr15:38987596:AT:A	0.00504317	10.582	-0.403897	3.38649e-06	-1.64144	-1.14245	1.75865e-05	-1.74744	-1.1392
38987702	chr15:38987702:A:G	0.000219556	8.00294	-0.95905	2.79373e-06	-1.7982	-1.1781	1.54594e-05	-1.81484	-1.20072
38987717	chr15:38987717:C:T	5.66826e-08	-1.86077e-10	-1.218	1.66892e-05	-1.86077e-10	-1.18892	9.57117e-05	-1.86077e-10	-1.19243
38987730	chr15:38987730:C:G	5.98159e-08	-1.86077e-10	-1.1642	1.6545e-05	-1.86077e-10	-1.19759	9.57773e-05	-1.86077e-10	-1.19175
38988024	chr15:38988024:A:G	1.07969e-07	-1.86077e-10	-0.573623	2.41134e-05	-1.86077e-10	-0.820909	0.000145415	-1.86077e-10	-0.774185
38988052	chr15:38988052:G:A	5.32649e-08	-1.86077e-10	-1.28019	1.56678e-05	-1.86077e-10	-1.25207	9.1382e-05	-1.86077e-10	-1.23873
38988102	chr15:38988102:T:C	6.14151e-08	-1.86077e-10	-1.13782	1.70824e-05	-1.86077e-10	-1.16563	0.000101184	-1.86077e-10	-1.13683
38988127	chr15:38988127:C:T	5.87132e-08	-1.86077e-10	-1.18281	1.73857e-05	-1.86077e-10	-1.14803	9.96227e-05	-1.86077e-10	-1.15238
38988599	chr15:38988599:T:G	1.01191e-07	-1.86077e-10	-0.638458	2.28849e-05	-1.86077e-10	-0.873201	0.000137673	-1.86077e-10	-0.82889
38988766	chr15:38988766:T:G	5.92247e-08	-1.86077e-10	-1.17413	1.75699e-05	-1.86077e-10	-1.13749	0.000100662	-1.86077e-10	-1.14201
38989231	chr15:38989231:C:T	4.54367e-07	2.15608	-1.29264	2.72774e-06	-1.74364	-1.25656	1.79793e-05	-1.61921	-1.24534
38989588	chr15:38989588:T:C	7.83439e-08	-1.86077e-10	-0.894363	2.41363e-05	-1.86077e-10	-0.819962	0.00013865	-1.86077e-10	-0.821823
38989840	chr15:38989840:G:T	7.13774e-08	-1.86077e-10	-0.98749	1.97199e-05	-1.86077e-10	-1.02205	0.000110065	-1.86077e-10	-1.0527
38990280	chr15:38990280:T:C	4.52806e-07	2.02398	-1.16399	3.52571e-06	-1.72335	-1.02025	2.39693e-05	-1.58381	-0.993187
38990565	chr15:38990565:C:G	6.10935e-07	0.390361	0.769159	1.90965e-05	-1.58903	0.534852	0.000109376	-1.54042	0.481441
38990739	chr15:38990739:C:T	8.09408e-08	-1.86077e-10	-0.861753	2.50159e-05	-1.86077e-10	-0.784167	0.000143636	-1.86077e-10	-0.78649
38990778	chr15:38990778:T:A	6.08667e-07	2.42805	-1.27225	2.77262e-06	-1.77916	-1.20472	1.7964e-05	-1.6776	-1.18781
38990782	chr15:38990782:G:A	7.25171e-08	-1.86077e-10	-0.971648	2.08718e-05	-1.86077e-10	-0.965281	0.00011965	-1.86077e-10	-0.969201
38990787	chr15:38990787:G:A	3.78359e-07	0.659636	0.0207365	1.03191e-05	-1.507	-0.162686	6.53061e-05	-1.44802	-0.12667
38990805	chr15:38990805:A:G	5.50775e-08	-1.86077e-10	-1.24673	1.56297e-05	-1.86077e-10	-1.2545	8.86296e-05	-1.86077e-10	-1.26931
38990900	chr15:38990900:C:T	0.000217131	8.21447	-1.18168	2.51542e-06	-1.7924	-1.28884	1.40958e-05	-1.81518	-1.29272
38990951	chr15:38990951:G:A	3.9472e-07	0.244669	0.478036	1.38827e-05	-1.63463	0.261597	7.94967e-05	-1.59149	0.213432
38991510	chr15:38991510:G:A	2.23524e-07	-1.86077e-10	0.154047	4.67241e-05	-1.86077e-10	-0.159419	0.000280594	-1.86077e-10	-0.116867
38991535	chr15:38991535:T:A	0.000364509	8.64974	-1.0989	2.68427e-06	-1.76306	-1.25321	1.45688e-05	-1.80892	-1.26597
38991566	chr15:38991566:T:C	0.00027542	8.29381	-1.02323	2.80609e-06	-1.78096	-1.19093	1.5582e-05	-1.8138	-1.19386
38991748	chr15:38991748:G:A	8.39797e-08	-1.86077e-10	-0.824896	1.98129e-05	-1.86077e-10	-1.01735	0.000118169	-1.86077e-10	-0.981659
38991778	chr15:38991778:C:T	0.00392294	11.1665	-1.23966	3.28623e-06	-1.5197	-1.29424	1.64098e-05	-1.66463	-1.29127
38992120	chr15:38992120:A:G	5.29734e-08	-1.86077e-10	-1.28568	1.52143e-05	-1.86077e-10	-1.28144	8.67073e-05	-1.86077e-10	-1.29124
38992244	chr15:38992244:A:G	5.22592e-07	1.1637	-0.160371	5.25836e-06	-1.80836	-0.535503	3.13918e-05	-1.80777	-0.499453
38992312	chr15:38992312:A:C	0.0162735	11.761	-0.411431	3.97755e-06	-1.47901	-1.144	1.96111e-05	-1.63622	-1.14146
38992374	chr15:38992374:T:G	7.78104e-08	-1.86077e-10	-0.901196	2.13717e-05	-1.86077e-10	-0.941612	0.000118999	-1.86077e-10	-0.974658
38992562	chr15:38992562:G:A	0.00307387	10.8455	-1.16252	3.21217e-06	-1.55735	-1.27938	1.60388e-05	-1.69198	-1.28678
38992586	chr15:38992586:C:T	1.14808e-07	-1.86077e-10	-0.512212	3.18485e-05	-1.86077e-10	-0.542688	0.000191929	-1.86077e-10	-0.49665
38992884	chr15:38992884:C:A	0.220599	15.156	-1.19958	5.52102e-06	-1.01072	-1.2844	2.49448e-05	-1.2483	-1.28882
38992940	chr15:38992940:A:G	5.2953e-08	-1.86077e-10	-1.28607	1.54771e-05	-1.86077e-10	-1.26432	9.00371e-05	-1.86077e-10	-1.25355
38993400	chr15:38993400:C:T	3.95931e-08	-1.57681	-3.08617e-10	9.92009e-06	-1.70912	-3.08617e-10	5.46579e-05	-1.75268	-3.08617e-10
38993434	chr15:38993434:C:A	0.00413924	11.1395	-1.15896	3.35556e-06	-1.51476	-1.2783	1.65681e-05	-1.66045	-1.28584
38993487	chr15:38993487:G:A	6.00506e-08	-1.86077e-10	-1.16028	1.61519e-05	-1.86077e-10	-1.22164	9.24296e-05	-1.86077e-10	-1.22733
38994360	chr15:38994360:C:A	6.32188e-08	-1.86077e-10	-1.10887	1.53456e-05	-1.86077e-10	-1.27285	8.73042e-05	-1.86077e-10	-1.28438
38994427	chr15:38994427:C:T	0.00150925	10.043	-1.07137	3.08316e-06	-1.65446	-1.22326	1.60412e-05	-1.75375	-1.22486
38994531	chr15:38994531:G:T	0.00365858	11.0099	-1.15273	3.29111e-06	-1.53634	-1.27611	1.6345e-05	-1.67567	-1.28418
38994658	chr15:38994658:G:T	2.43707e-08	-1.35404	-0.708048	4.25308e-05	0.265359	-0.51881	0.000259456	0.376477	-0.571664
38994718	chr15:38994718:C:T	2.42377e-06	1.67789	0.859718	3.13948e-05	-1.13338	0.576341	0.00018581	-1.0626	0.533551
38994760	chr15:38994760:G:A	4.31461e-08	-1.49088	-3.08617e-10	5.07435e-05	-0.0768946	-3.08617e-10	0.000275173	-0.136374	-3.08617e-10
38994785	chr15:38994785:T:C	9.58043e-07	1.89518	-0.285753	1.18789e-05	-1.05242	-0.476501	7.55004e-05	-0.989129	-0.440508
38995085	chr15:38995085:C:T	0.00431014	10.6185	-0.597519	4.70368e-06	-1.57272	-0.88261	2.38238e-05	-1.69924	-0.883852
38995183	chr15:38995183:T:C	0.00440605	10.607	-0.564018	4.82411e-06	-1.57375	-0.8563	2.44124e-05	-1.7	-0.858687
38995251	chr15:38995251:T:A	0.00289719	10.5266	-0.902809	3.6476e-06	-1.58993	-1.11967	1.85454e-05	-1.71145	-1.12211
38995309	chr15:38995309:C:T	5.2775e-08	-1.86077e-10	-1.28943	1.51767e-05	-1.86077e-10	-1.28392	8.77996e-05	-1.86077e-10	-1.27872
38995310	chr15:38995310:G:A	6.08546e-08	-1.86077e-10	-1.14698	1.68056e-05	-1.86077e-10	-1.18197	9.72729e-05	-1.86077e-10	-1.17626
38995752	chr15:38995752:T:C	1.12966e-06	0.492717	1.28148	3.20252e-05	-1.54558	1.00843	0.000183787	-1.4992	0.959207
38995979	chr15:38995979:T:C	1.12218e-07	-1.86077e-10	-0.535027	3.46074e-05	-1.86077e-10	-0.45961	0.000200131	-1.86077e-10	-0.454804
38996400	chr15:38996400:A:C	0.00747483	11.522	-0.950408	3.34552e-06	-1.5059	-1.29016	1.65584e-05	-1.65559	-1.2913
38996627	chr15:38996627:A:C	7.18177e-08	-1.86077e-10	-0.98134	1.98229e-05	-1.86077e-10	-1.01684	0.000110764	-1.86077e-10	-1.04637
38996816	chr15:38996816:T:C	3.22086e-08	-1.78324	-3.08617e-10	1.08037e-05	-1.62379	-3.08617e-10	6.58786e-05	-1.56596	-3.08617e-10
38996828	chr15:38996828:G:A	0.00353439	11.1167	-1.2941	3.50914e-06	-1.50903	-1.23928	1.78094e-05	-1.65904	-1.21501
38997053	chr15:38997053:C:T	0.000447992	8.51566	-0.758603	3.43324e-06	-1.76887	-1.0013	1.88098e-05	-1.81099	-1.00841
38997406	chr15:38997406:C:T	5.28157e-08	-1.86077e-10	-1.28866	1.50138e-05	-1.86077e-10	-1.29471	8.64921e-05	-1.86077e-10	-1.29372
38997507	chr15:38997507:G:T	1.04787e-06	2.42664	-0.727599	1.09366e-05	-0.759794	-0.851774	6.78495e-05	-0.700101	-0.836381
38997633	chr15:38997633:T:C	6.4751e-07	2.49146	-1.2738	2.75528e-06	-1.78189	-1.20827	1.77754e-05	-1.684	-1.19196
38997987	chr15:38997987:TC:T	8.26448e-07	2.72588	-1.26422	2.74684e-06	-1.80121	-1.19202	1.7352e-05	-1.72709	-1.17298
38998540	chr15:38998540:C:G	3.1382e-07	0.578061	-0.0847112	1.0737e-05	-1.50558	-0.124408	6.08879e-05	-1.45816	-0.186578
38999046	chr15:38999046:A:G	6.24231e-08	-1.86077e-10	-1.12154	1.80584e-05	-1.86077e-10	-1.11007	9.95919e-05	-1.86077e-10	-1.15269
38999334	chr15:38999334:C:T	0.00357349	11.0948	-1.26124	3.30253e-06	-1.53206	-1.27693	1.66584e-05	-1.67295	-1.26791
38999437	chr15:38999437:G:A	1.8598e-07	-1.86077e-10	-0.0298305	3.97787e-05	-1.86077e-10	-0.320348	0.000238542	-1.86077e-10	-0.279231
38999795	chr15:38999795:G:T	0.00527989	11.4449	-1.22094	3.46928e-06	-1.46691	-1.29282	1.70418e-05	-1.62908	-1.28902
39000089	chr15:39000089:C:G	0.000535499	8.85944	-0.923958	3.4152e-06	-1.71288	-1.06256	1.79396e-05	-1.78565	-1.08112
39000192	chr15:39000192:G:A	6.49384e-08	-1.86077e-10	-1.08203	1.80537e-05	-1.86077e-10	-1.11033	0.000101425	-1.86077e-10	-1.13446
39000233	chr15:39000233:C:T	0.0158085	11.3206	-3.08617e-10	1.19279e-05	-1.5248	-3.08617e-10	5.92473e-05	-1.67205	-3.08617e-10
39000300	chr15:39000300:A:G	5.89051e-07	0.614754	0.508287	1.69818e-05	-1.47201	0.300471	9.63526e-05	-1.42436	0.238601
39000523	chr15:39000523:G:A	0.000396702	8.55137	-0.915901	3.34192e-06	-1.74075	-1.05639	1.77972e-05	-1.79969	-1.07505
39000668	chr15:39000668:C:G	2.89794e-06	-1.86077e-10	2.71628	0.000859595	-1.86077e-10	2.75278	0.00987473	-1.86077e-10	3.44396
39001366	chr15:39001366:T:C	1.02907e-07	0.669493	-1.29114	1.29796e-05	-0.208914	-1.23139	7.00789e-05	-0.279609	-1.22454
39001478	chr15:39001478:T:C	0.000720732	8.17255	0.0600068	6.76263e-06	-1.76846	-0.323804	3.49181e-05	-1.81036	-0.39041
39001507	chr15:39001507:A:G	6.89304e-08	-1.86077e-10	-1.02237	1.76653e-05	-1.86077e-10	-1.13208	0.000104147	-1.86077e-10	-1.10797
39001756	chr15:39001756:T:C	7.75382e-08	-1.86077e-10	-0.9047	2.13954e-05	-1.86077e-10	-0.940505	0.000127543	-1.86077e-10	-0.905323
39001862	chr15:39001862:G:C	6.50036e-08	-1.86077e-10	-1.08103	1.76656e-05	-1.86077e-10	-1.13206	0.000103289	-1.86077e-10	-1.11624
39002092	chr15:39002092:G:T	0.00475055	11.1604	-1.04213	3.46575e-06	-1.50384	-1.25691	1.68255e-05	-1.65649	-1.27439
39002159	chr15:39002159:G:A	0.000761478	8.5045	-0.216954	5.4074e-06	-1.74731	-0.568597	2.78544e-05	-1.80221	-0.624572
39002176	chr15:39002176:G:T	5.67278e-08	-1.86077e-10	-1.21721	1.57709e-05	-1.86077e-10	-1.24551	9.23484e-05	-1.86077e-10	-1.22821
39003188	chr15:39003188:T:C	7.804e-08	-1.86077e-10	-0.89825	2.28965e-05	-1.86077e-10	-0.872694	0.000123555	-1.86077e-10	-0.937092
39003294	chr15:39003294:T:C	9.56608e-08	-1.86077e-10	-0.694662	2.5916e-05	-1.86077e-10	-0.748817	0.000155698	-1.86077e-10	-0.705854
39003639	chr15:39003639:ACAAT:A	6.8066e-08	-1.03499	-3.08617e-10	1.27286e-05	-1.45983	-3.08617e-10	8.68878e-05	-1.28916	-3.08617e-10
39003748	chr15:39003748:A:T	5.52101e-08	-1.86077e-10	-1.24433	1.54423e-05	-1.86077e-10	-1.26657	8.93317e-05	-1.86077e-10	-1.26142
39004293	chr15:39004293:C:T	6.76251e-08	-1.86077e-10	-1.04149	2.03282e-05	-1.86077e-10	-0.991672	0.000117483	-1.86077e-10	-0.987478
39004444	chr15:39004444:G:T	6.09359e-08	-1.86077e-10	-1.14565	1.76185e-05	-1.86077e-10	-1.13473	9.74622e-05	-1.86077e-10	-1.17431
39004594	chr15:39004594:C:T	6.02021e-08	-1.86077e-10	-1.15776	1.73973e-05	-1.86077e-10	-1.14736	9.64137e-05	-1.86077e-10	-1.18513
39004635	chr15:39004635:G:A	5.88912e-08	-1.86077e-10	-1.17978	1.70158e-05	-1.86077e-10	-1.16954	9.4616e-05	-1.86077e-10	-1.20395
39004711	chr15:39004711:C:T	3.32395e-08	-1.75173	-3.08617e-10	9.20402e-06	-1.78404	-3.08617e-10	5.21143e-05	-1.80034	-3.08617e-10
39004713	chr15:39004713:A:G	7.61788e-08	-1.86077e-10	-0.922387	2.23165e-05	-1.86077e-10	-0.898352	0.000120735	-1.86077e-10	-0.960181
39004872	chr15:39004872:G:A	6.02194e-08	-1.86077e-10	-1.15748	1.74037e-05	-1.86077e-10	-1.147	9.64334e-05	-1.86077e-10	-1.18492
39005585	chr15:39005585:C:T	0.0246375	12.6484	-0.884088	3.90996e-06	-1.39758	-1.24258	1.96482e-05	-1.54517	-1.23062
39005594	chr15:39005594:C:T	5.54277e-08	-1.86077e-10	-1.24039	1.56392e-05	-1.86077e-10	-1.2539	8.92111e-05	-1.86077e-10	-1.26277
39005665	chr15:39005665:G:A	0.00466461	11.2397	-1.13969	3.51924e-06	-1.45656	-1.28888	1.70797e-05	-1.62333	-1.29256
39005671	chr15:39005671:G:A	0.0108243	11.5813	-0.639505	3.88279e-06	-1.43947	-1.20766	1.86682e-05	-1.61369	-1.21327
39005684	chr15:39005684:C:T	1.82701e-07	-1.86077e-10	-0.0476204	3.96202e-05	-1.86077e-10	-0.324339	0.000260566	-1.86077e-10	-0.19092
39006011	chr15:39006011:T:C	2.76224e-06	-1.86077e-10	2.66833	0.000819567	-1.86077e-10	2.7051	0.00937216	-1.86077e-10	3.39172
39006186	chr15:39006186:TTAAAC:T	5.4798e-08	-1.86077e-10	-1.25182	1.77758e-05	-1.86077e-10	-1.12584	0.000102263	-1.86077e-10	-1.12623
39006533	chr15:39006533:G:A	5.56862e-08	-1.86077e-10	-1.23574	1.83249e-05	-1.86077e-10	-1.09542	0.000105414	-1.86077e-10	-1.09588
39006915	chr15:39006915:G:A	5.45133e-08	-1.86077e-10	-1.25703	1.77225e-05	-1.86077e-10	-1.12884	0.000102031	-1.86077e-10	-1.1285
39007102	chr15:39007102:T:C	5.25673e-08	-1.86077e-10	-1.29338	1.51715e-05	-1.86077e-10	-1.28426	8.70161e-05	-1.86077e-10	-1.28768
39007139	chr15:39007139:T:C	8.79565e-08	-1.86077e-10	-0.778629	2.45731e-05	-1.86077e-10	-0.802028	0.000146688	-1.86077e-10	-0.765466
39007206	chr15:39007206:T:A	5.59946e-08	-1.86077e-10	-1.23022	1.85177e-05	-1.86077e-10	-1.08495	0.00010649	-1.86077e-10	-1.08572
39007293	chr15:39007293:T:C	4.23263e-08	-1.51006	-3.08617e-10	2.07892e-05	-0.969246	-3.08617e-10	0.000104534	-1.10426	-3.08617e-10
39007483	chr15:39007483:AAT:A	1.86053e-07	-1.86077e-10	-0.0294399	4.02764e-05	-1.86077e-10	-0.307913	0.000265102	-1.86077e-10	-0.17366
39007846	chr15:39007846:TTTATC:T	1.88902e-07	-1.86077e-10	-0.014245	4.08173e-05	-1.86077e-10	-0.294572	0.00026883	-1.86077e-10	-0.159695
39008191	chr15:39008191:G:A	5.74728e-08	-1.86077e-10	-1.20416	1.93887e-05	-1.86077e-10	-1.03899	0.000111475	-1.86077e-10	-1.03998
39008367	chr15:39008367:C:G	5.31007e-08	-1.86077e-10	-1.28328	1.51304e-05	-1.86077e-10	-1.28697	8.65963e-05	-1.86077e-10	-1.29252
39008395	chr15:39008395:G:A	5.97236e-08	-1.86077e-10	-1.16574	1.72562e-05	-1.86077e-10	-1.15551	9.57426e-05	-1.86077e-10	-1.19211
39008442	chr15:39008442:T:C	7.5398e-08	-1.86077e-10	-0.93269	2.25995e-05	-1.86077e-10	-0.885749	0.000131063	-1.86077e-10	-0.878097
39008596	chr15:39008596:C:T	5.65738e-08	-1.86077e-10	-1.21993	1.88583e-05	-1.86077e-10	-1.06673	0.000108453	-1.86077e-10	-1.06746
39008610	chr15:39008610:T:C	3.74364e-08	-1.63283	-3.08617e-10	1.06621e-05	-1.63699	-3.08617e-10	6.78611e-05	-1.53631	-3.08617e-10
39008716	chr15:39008716:A:T	6.36002e-07	2.45742	-1.25769	2.69471e-06	-1.79417	-1.21822	1.71938e-05	-1.70393	-1.20529
39008757	chr15:39008757:G:T	5.37616e-08	-1.86077e-10	-1.27091	1.52469e-05	-1.86077e-10	-1.2793	8.72986e-05	-1.86077e-10	-1.28444
39008828	chr15:39008828:A:C	5.25177e-08	-1.86077e-10	-1.29432	1.50915e-05	-1.86077e-10	-1.28955	8.66283e-05	-1.86077e-10	-1.29215
39008954	chr15:39008954:C:T	6.70101e-08	-1.86077e-10	-1.05063	2.00454e-05	-1.86077e-10	-1.00568	0.000116051	-1.86077e-10	-0.999748
39009045	chr15:39009045:A:G	0.00954914	11.6264	-0.809937	3.51809e-06	-1.48316	-1.2626	1.72772e-05	-1.63847	-1.26591
39009084	chr15:39009084:G:A	4.53854e-08	-1.405	-0.0352841	5.96146e-05	0.0908397	-0.00661802	0.000378897	0.212041	-0.0285515
39009126	chr15:39009126:T:C	1.17312e-07	-1.86077e-10	-0.490631	3.25039e-05	-1.86077e-10	-0.52232	0.000195957	-1.86077e-10	-0.475878
39009236	chr15:39009236:GA:G	6.39307e-08	-1.86077e-10	-1.09767	1.9107e-05	-1.86077e-10	-1.05362	0.000110448	-1.86077e-10	-1.04923
39009330	chr15:39009330:T:C	5.27757e-08	-1.86077e-10	-1.28942	1.52309e-05	-1.86077e-10	-1.28035	8.74032e-05	-1.86077e-10	-1.28324
39009467	chr15:39009467:G:T	1.07081e-06	2.87844	-1.15774	2.54968e-06	-1.80366	-1.26406	1.59219e-05	-1.72761	-1.25846
39009653	chr15:39009653:C:T	5.24988e-08	-1.86077e-10	-1.29468	1.50915e-05	-1.86077e-10	-1.28955	8.66559e-05	-1.86077e-10	-1.29183
39010016	chr15:39010016:A:G	5.41667e-08	-1.86077e-10	-1.2634	1.53925e-05	-1.86077e-10	-1.2698	8.75943e-05	-1.86077e-10	-1.28106
39010063	chr15:39010063:T:C	6.33711e-08	-1.86077e-10	-1.10646	1.75523e-05	-1.86077e-10	-1.1385	9.85535e-05	-1.86077e-10	-1.16318
39010313	chr15:39010313:A:G	8.68989e-08	-1.86077e-10	-0.790725	2.03509e-05	-1.86077e-10	-0.990556	0.000121496	-1.86077e-10	-0.953897
39010437	chr15:39010437:T:G	9.53854e-08	0.572409	-1.26995	1.27144e-05	-0.29742	-1.16352	6.92222e-05	-0.362995	-1.15346
39010999	chr15:39010999:G:A	4.79787e-08	-1.38471	-3.08617e-10	9.10172e-06	-1.79522	-3.08617e-10	5.50635e-05	-1.74529	-3.08617e-10
39011011	chr15:39011011:G:C	1.45791e-08	-1.71106	-0.864825	3.91609e-06	-1.66109	-0.977498	2.16704e-05	-1.70685	-0.97098
39011041	chr15:39011041:A:G	1.02709e-07	0.634654	-1.25823	1.36971e-05	-0.248383	-1.13812	7.44317e-05	-0.316937	-1.12696
39011512	chr15:39011512:C:T	2.65318e-07	-1.86077e-10	0.325459	0.00010587	-1.86077e-10	0.658531	0.000729773	-1.86077e-10	0.838958
39011513	chr15:39011513:G:A	6.79848e-08	-1.86077e-10	-1.03619	1.69821e-05	-1.86077e-10	-1.17152	0.00010015	-1.86077e-10	-1.1471
39011875	chr15:39011875:G:C	7.34418e-08	-1.86077e-10	-0.958978	2.20174e-05	-1.86077e-10	-0.911846	0.000127523	-1.86077e-10	-0.905476
39011918	chr15:39011918:A:T	6.55719e-07	2.48078	-1.25051	2.52549e-06	-1.78624	-1.29101	1.59378e-05	-1.69096	-1.29412
39012138	chr15:39012138:T:G	2.93786e-07	-1.86077e-10	0.42738	6.1256e-05	-1.86077e-10	0.111383	0.000390204	-1.86077e-10	0.212896
39012143	chr15:39012143:C:T	2.13265e-06	1.97208	0.437567	2.58736e-05	-0.954037	0.203581	0.000154454	-0.875433	0.161555
39012379	chr15:39012379:A:C	5.32117e-07	2.30864	-1.28725	2.57602e-06	-1.76642	-1.29101	1.66128e-05	-1.65884	-1.28476
39012720	chr15:39012720:GATAA:G	4.09948e-07	-1.86077e-10	0.76056	0.000174865	-1.86077e-10	1.16034	0.00121615	-1.86077e-10	1.34967
39012730	chr15:39012730:T:C	5.27674e-08	-1.86077e-10	-1.28958	1.50595e-05	-1.86077e-10	-1.29167	8.64248e-05	-1.86077e-10	-1.2945
39012930	chr15:39012930:A:T	3.10677e-07	-1.86077e-10	0.483284	6.10654e-05	-1.86077e-10	0.108266	0.000372432	-1.86077e-10	0.16628
39012959	chr15:39012959:C:A	1.23352e-06	-1.86077e-10	1.86216	0.000461206	-1.86077e-10	2.13017	0.00337605	-1.86077e-10	2.37069
39013019	chr15:39013019:A:C	2.39668e-07	-1.86077e-10	0.223782	9.34001e-05	-1.86077e-10	0.533214	0.000639449	-1.86077e-10	0.706831
39013145	chr15:39013145:A:G	4.46116e-07	2.12208	-1.27697	3.0196e-06	-1.76426	-1.13429	2.03978e-05	-1.64242	-1.09593
39013178	chr15:39013178:C:G	2.70242e-07	0.731821	-0.387976	1.40017e-05	-1.44286	0.078361	0.000114255	-1.19387	0.17853
39013242	chr15:39013242:C:T	0.0001454	7.57188	-0.940113	2.49704e-06	-1.80614	-1.28244	1.42314e-05	-1.8116	-1.28673
39013332	chr15:39013332:G:A	5.95183e-07	0.147352	0.986046	2.22495e-05	-1.63259	0.73123	0.000127348	-1.59002	0.683166
39013567	chr15:39013567:A:G	1.51437e-07	-0.2353	-3.08617e-10	9.6769e-05	0.568648	-3.08617e-10	0.000732853	0.843171	-3.08617e-10
39013603	chr15:39013603:C:T	2.1912e-07	0.582659	-0.448512	6.21286e-06	-1.49982	-0.677233	3.74965e-05	-1.45959	-0.669934
39013653	chr15:39013653:G:A	7.15802e-08	-0.961603	-0.023049	1.71759e-05	-1.42793	0.267755	9.97837e-05	-1.46315	0.312376
39013799	chr15:39013799:G:A	2.63209e-06	-1.86077e-10	2.62006	0.000782936	-1.86077e-10	2.65937	0.00884482	-1.86077e-10	3.33381
39013819	chr15:39013819:C:T	7.75955e-08	-1.86077e-10	-0.903961	2.08197e-05	-1.86077e-10	-0.96778	0.000121761	-1.86077e-10	-0.951712
39013849	chr15:39013849:TC:T	2.08605e-07	0.0849723	-3.08617e-10	1.77854e-05	-1.1253	-3.08617e-10	0.000112854	-1.02768	-3.08617e-10
39013869	chr15:39013869:G:A	2.04261e-07	-1.86077e-10	0.0639275	4.32625e-05	-1.86077e-10	-0.236394	0.000260233	-1.86077e-10	-0.192199
39013947	chr15:39013947:C:T	6.59603e-08	-1.86077e-10	-1.06642	1.56214e-05	-1.86077e-10	-1.25504	8.84364e-05	-1.86077e-10	-1.27149
39013991	chr15:39013991:A:G	4.73102e-07	2.11889	-1.21505	4.92502e-05	1.1576	-1.26437	0.000250594	1.04405	-1.27399
39014043	chr15:39014043:C:G	3.96905e-07	2.02252	-1.29429	4.46552e-05	1.08149	-1.2862	0.000233939	0.985415	-1.28413
39014108	chr15:39014108:G:A	5.96541e-08	-1.86077e-10	-1.16691	1.83119e-05	-1.86077e-10	-1.09613	0.000109959	-1.86077e-10	-1.05366
39014170	chr15:39014170:G:A	2.05404e-07	1.15631	-1.08681	4.0813e-06	-1.64322	-0.954045	2.91147e-05	-1.46205	-0.920485
39014182	chr15:39014182:C:T	3.68495e-08	-1.64863	-3.08617e-10	9.62476e-06	-1.73934	-3.08617e-10	5.14447e-05	-1.81327	-3.08617e-10
39014253	chr15:39014253:C:T	1.88373e-07	0.891646	-0.908692	5.96459e-06	-1.54674	-0.671095	4.70233e-05	-1.32647	-0.576658
39014305	chr15:39014305:T:C	2.55241e-07	1.33846	-1.05172	4.09229e-06	-1.68507	-0.909503	2.86225e-05	-1.5252	-0.874378
39014632	chr15:39014632:A:G	4.66972e-08	-0.123069	-1.28872	4.65454e-06	-1.17495	-1.29089	2.39536e-05	-1.2963	-1.28136
39014644	chr15:39014644:G:A	6.32831e-08	-1.86077e-10	-1.10785	1.97207e-05	-1.86077e-10	-1.02201	0.000119156	-1.86077e-10	-0.973338
39014665	chr15:39014665:A:G	5.95159e-07	2.39852	-1.26516	2.46842e-06	-1.80539	-1.29471	1.52012e-05	-1.73865	-1.29376
39014717	chr15:39014717:G:A	2.71859e-06	-1.86077e-10	2.6524	0.000806771	-1.86077e-10	2.68936	0.0091607	-1.86077e-10	3.3689
39015286	chr15:39015286:C:T	5.33766e-08	-1.86077e-10	-1.2781	1.51198e-05	-1.86077e-10	-1.28767	8.71386e-05	-1.86077e-10	-1.28628
39015419	chr15:39015419:T:C	5.36119e-08	-1.86077e-10	-1.2737	1.57845e-05	-1.86077e-10	-1.24465	9.12215e-05	-1.86077e-10	-1.24048
39015600	chr15:39015600:C:T	8.46768e-08	-1.86077e-10	-0.816629	2.72055e-05	-1.86077e-10	-0.700259	0.000170158	-1.86077e-10	-0.617046
39015607	chr15:39015607:C:T	5.44089e-08	-1.86077e-10	-1.25894	1.61456e-05	-1.86077e-10	-1.22203	9.18295e-05	-1.86077e-10	-1.23384
39015728	chr15:39015728:C:T	2.52262e-06	-1.86077e-10	2.57758	0.000743605	-1.86077e-10	2.60783	0.0084755	-1.86077e-10	3.29116
39015968	chr15:39015968:T:G	6.22475e-08	-1.86077e-10	-1.12435	1.94866e-05	-1.86077e-10	-1.03395	0.000108772	-1.86077e-10	-1.06453
39016176	chr15:39016176:G:A	6.78739e-08	-1.86077e-10	-1.03782	2.14627e-05	-1.86077e-10	-0.937362	0.000130593	-1.86077e-10	-0.881691
39016667	chr15:39016667:G:A	6.35885e-07	1.04256	0.156982	1.73475e-05	-1.60339	0.453161	0.00013148	-1.40845	0.533534
39016694	chr15:39016694:G:A	6.81772e-08	-1.86077e-10	-1.03336	2.15558e-05	-1.86077e-10	-0.933033	0.000131209	-1.86077e-10	-0.876982
39016881	chr15:39016881:C:A	5.23933e-07	0.845517	0.160376	1.80187e-05	-1.54806	0.435788	0.000139526	-1.33228	0.516757
39016905	chr15:39016905:G:C	1.27058e-07	-1.86077e-10	-0.41083	4.36116e-05	-1.86077e-10	-0.228357	0.00022711	-1.86077e-10	-0.328339
39017165	chr15:39017165:T:A	2.50125e-06	3.44692	-0.877849	4.1938e-06	-1.59557	-0.974505	1.9843e-05	-1.72586	-1.04007
39017415	chr15:39017415:C:G	0.000134928	7.39166	-0.834639	3.14105e-06	-1.78251	-1.07661	1.72364e-05	-1.81454	-1.09221
39017560	chr15:39017560:T:C	5.55682e-08	-1.86077e-10	-1.23786	1.66019e-05	-1.86077e-10	-1.19416	9.60428e-05	-1.86077e-10	-1.18898
39017614	chr15:39017614:T:C	8.17303e-05	7.2134	-1.15769	2.48576e-06	-1.81172	-1.28138	1.44273e-05	-1.80645	-1.27821
39017637	chr15:39017637:C:T	2.51098e-07	1.23108	-0.960702	4.9388e-06	-1.65105	-0.755504	3.44614e-05	-1.478	-0.735934
39018017	chr15:39018017:C:T	5.32946e-08	-1.86077e-10	-1.27964	1.51706e-05	-1.86077e-10	-1.28432	8.76278e-05	-1.86077e-10	-1.28068
39018362	chr15:39018362:T:C	5.43575e-08	-1.86077e-10	-1.25989	1.61055e-05	-1.86077e-10	-1.22452	9.30646e-05	-1.86077e-10	-1.22048
39018853	chr15:39018853:A:G	2.20076e-07	-1.86077e-10	0.138502	7.03049e-05	-1.86077e-10	0.249163	0.000439897	-1.86077e-10	0.332765
39019349	chr15:39019349:T:C	1.66562e-07	1.10624	-1.24634	3.32701e-06	-1.62931	-1.1723	2.35442e-05	-1.44313	-1.15177
39019428	chr15:39019428:A:G	7.89273e-07	0.256258	1.15938	2.83587e-05	-1.57982	0.921069	0.000161005	-1.53848	0.866138
39019652	chr15:39019652:G:A	6.76681e-08	-1.04086	-3.08617e-10	1.28219e-05	-1.45253	-3.08617e-10	8.7288e-05	-1.28456	-3.08617e-10
39020140	chr15:39020140:C:A	7.43491e-08	-1.86077e-10	-0.946699	1.99767e-05	-1.86077e-10	-1.00911	0.000116825	-1.86077e-10	-0.993099
39020389	chr15:39020389:C:T	1.10732e-07	0.671676	-1.22003	3.97848e-06	-1.49414	-1.12864	2.96461e-05	-1.25735	-1.10709
39020462	chr15:39020462:T:A	1.47412e-07	-1.86077e-10	-0.262239	4.49985e-05	-1.86077e-10	-0.197051	0.000336296	-1.86077e-10	0.064218
39020463	chr15:39020463:T:A	1.9752e-06	1.66719	0.665767	2.92124e-05	-1.05976	0.430671	0.000173179	-0.991067	0.391615
39020529	chr15:39020529:T:C	1.41416e-07	-1.86077e-10	-0.303765	3.2834e-05	-1.86077e-10	-0.512216	0.000198914	-1.86077e-10	-0.460903
39020639	chr15:39020639:C:T	1.09504e-07	-1.86077e-10	-0.55951	3.69414e-05	-1.86077e-10	-0.394345	0.000193692	-1.86077e-10	-0.487506
39020912	chr15:39020912:T:C	1.78459e-08	-1.16481	-1.20889	7.2362e-06	-0.757752	-1.26683	5.51599e-05	-0.478174	-1.26536
39021141	chr15:39021141:T:C	1.27143e-08	-1.52934	-1.18341	2.86577e-06	-1.7038	-1.24704	1.65055e-05	-1.71519	-1.23489
39021179	chr15:39021179:A:G	6.7944e-08	-1.86077e-10	-1.03679	1.69938e-05	-1.86077e-10	-1.17083	0.000100191	-1.86077e-10	-1.14669
39021201	chr15:39021201:C:G	0.000533112	7.78842	0.142594	6.46165e-06	-1.73989	-0.397909	3.61601e-05	-1.7938	-0.372019
39021254	chr15:39021254:C:G	1.23675e-08	-1.5868	-1.1536	5.09152e-06	-1.32537	-1.05073	3.76294e-05	-1.12853	-0.997465
39021562	chr15:39021562:G:A	1.23942e-08	-1.45709	-1.28115	5.136e-06	-1.1256	-1.24181	3.6386e-05	-0.912716	-1.24687
39021953	chr15:39021953:A:T	1.76062e-07	1.12931	-1.21394	3.40789e-06	-1.65223	-1.12535	2.31676e-05	-1.51187	-1.09915
39021979	chr15:39021979:C:T	2.36224e-07	-1.86077e-10	0.20931	7.58106e-05	-1.86077e-10	0.32456	0.000475273	-1.86077e-10	0.410114
39022944	chr15:39022944:T:C	7.12733e-08	-1.86077e-10	-0.988949	1.75698e-05	-1.86077e-10	-1.1375	0.000103809	-1.86077e-10	-1.11122
39023157	chr15:39023157:G:C	3.21664e-07	1.74111	-1.22308	3.30005e-06	-1.55036	-1.25938	2.18318e-05	-1.41763	-1.25278
39023288	chr15:39023288:G:C	3.4559e-08	-1.81378	0.100976	9.59236e-06	-1.7888	0.0460909	5.16282e-05	-1.80915	-0.000561387
39023437	chr15:39023437:A:G	1.66532e-08	-1.20788	-1.23499	6.64557e-06	-0.8298	-1.27993	5.07527e-05	-0.547126	-1.27968
39023624	chr15:39023624:G:A	6.24365e-08	-1.86077e-10	-1.12132	1.80535e-05	-1.86077e-10	-1.11034	0.000101268	-1.86077e-10	-1.136
39023885	chr15:39023885:A:G	1.9907e-07	1.19365	-1.15546	2.32493e-05	0.365671	-1.22307	0.000120566	0.277593	-1.23917
39024734	chr15:39024734:G:A	1.14964e-08	-1.51985	-1.29358	4.45594e-06	-1.22156	-1.28788	3.1427e-05	-1.0162	-1.28991
39025788	chr15:39025788:G:A	8.03131e-08	-1.86077e-10	-0.869539	2.23898e-05	-1.86077e-10	-0.895072	0.000129104	-1.86077e-10	-0.893158
39025836	chr15:39025836:C:T	1.04163e-07	-0.609515	-3.08617e-10	1.01875e-05	-1.68251	-3.08617e-10	5.72993e-05	-1.70549	-3.08617e-10
39025869	chr15:39025869:G:A	8.68335e-08	-1.86077e-10	-0.791478	2.62678e-05	-1.86077e-10	-0.735333	0.000152504	-1.86077e-10	-0.726586
39025952	chr15:39025952:A:G	1.09586e-07	-1.86077e-10	-0.558765	3.18849e-05	-1.86077e-10	-0.541547	0.000176525	-1.86077e-10	-0.580315
39026257	chr15:39026257:CA:C	2.64732e-08	-1.80226	-0.177076	5.69446e-06	-1.80188	-0.462307	3.41944e-05	-1.81447	-0.407244
39026549	chr15:39026549:A:G	1.43908e-07	-0.286295	-3.08617e-10	4.59028e-05	-0.177153	-3.08617e-10	0.00030042	-0.0485937	-3.08617e-10
39026754	chr15:39026754:C:T	2.58203e-08	-1.81453	-0.189786	7.13755e-06	-1.76313	-0.275184	3.85332e-05	-1.79673	-0.30552
39027000	chr15:39027000:T:C	5.7176e-08	-1.86077e-10	-1.20934	1.74705e-05	-1.86077e-10	-1.14317	9.68658e-05	-1.86077e-10	-1.18045
39027220	chr15:39027220:A:G	2.04427e-07	1.23059	-1.16585	2.63167e-05	0.352119	-1.0856	0.000136309	0.290153	-1.12901
39027372	chr15:39027372:A:G	5.16793e-07	2.2726	-1.28043	2.99066e-06	-1.70343	-1.20476	1.87779e-05	-1.64107	-1.18003
39027499	chr15:39027499:A:G	1.34097e-07	-1.86077e-10	-0.356909	3.97407e-05	-1.86077e-10	-0.321302	0.00022464	-1.86077e-10	-0.339278
39027902	chr15:39027902:C:T	6.77996e-08	-1.86077e-10	-1.03891	1.76933e-05	-1.86077e-10	-1.13049	0.000105914	-1.86077e-10	-1.09115
39027970	chr15:39027970:A:C	1.03687e-07	-1.86077e-10	-0.614099	2.88041e-05	-1.86077e-10	-0.643162	0.000172255	-1.86077e-10	-0.604798
39028052	chr15:39028052:A:C	1.03327e-07	-1.86077e-10	-0.617573	2.87062e-05	-1.86077e-10	-0.646566	0.000171656	-1.86077e-10	-0.608284
39028723	chr15:39028723:T:C	6.92081e-08	-0.88794	-0.130412	0.000154614	0.94648	0.0907701	0.000758281	0.858039	0.0192397
39028990	chr15:39028990:A:G	4.61587e-08	-1.42339	-3.08617e-10	9.06215e-06	-1.79957	-3.08617e-10	5.46245e-05	-1.75329	-3.08617e-10
39029280	chr15:39029280:A:G	1.09857e-08	-1.73545	-1.12342	5.06751e-06	-1.16541	-1.21542	2.60257e-05	-1.28931	-1.20538
39029388	chr15:39029388:G:A	1.83859e-08	-1.7128	-0.631089	5.62066e-06	-1.58798	-0.689252	2.91234e-05	-1.66725	-0.714981
39029418	chr15:39029418:C:T	5.46344e-08	-1.86077e-10	-1.25481	1.62215e-05	-1.86077e-10	-1.21734	9.21725e-05	-1.86077e-10	-1.23011
39030148	chr15:39030148:T:C	6.7156e-08	-1.86077e-10	-1.04845	1.76449e-05	-1.86077e-10	-1.13323	0.000105407	-1.86077e-10	-1.09595
39030221	chr15:39030221:A:G	1.07211e-06	3.00048	-1.27857	2.6118e-06	-1.77407	-1.26957	1.56681e-05	-1.7358	-1.26635
39030754	chr15:39030754:G:A	5.31294e-08	-1.86077e-10	-1.28274	1.55559e-05	-1.86077e-10	-1.25924	8.87485e-05	-1.86077e-10	-1.26797
39031241	chr15:39031241:G:A	5.26478e-08	-1.86077e-10	-1.29185	1.52794e-05	-1.86077e-10	-1.27717	8.74151e-05	-1.86077e-10	-1.28311
39031256	chr15:39031256:A:G	1.88651e-07	-1.86077e-10	-0.0155713	4.71859e-05	-1.86077e-10	-0.149583	0.000284345	-1.86077e-10	-0.103587
39031577	chr15:39031577:A:G	3.69777e-08	-1.64516	-3.08617e-10	1.05339e-05	-1.64908	-3.08617e-10	6.37642e-05	-1.59858	-3.08617e-10
39031820	chr15:39031820:T:A	5.3635e-08	-1.86077e-10	-1.27327	1.58733e-05	-1.86077e-10	-1.23904	9.03869e-05	-1.86077e-10	-1.24968
39032425	chr15:39032425:A:C	1.13847e-08	-1.72258	-1.10062	3.06191e-06	-1.78083	-1.10381	1.68713e-05	-1.81015	-1.11801
39032489	chr15:39032489:G:A	6.13049e-07	2.14277	-0.979791	3.68644e-06	-1.6535	-1.04552	2.39692e-05	-1.57363	-1.00338
39032679	chr15:39032679:A:C	2.36196e-06	3.38068	-0.8689	9.30449e-06	-0.884095	-0.889088	3.82593e-05	-1.17078	-0.938609
39033156	chr15:39033156:G:A	1.78367e-08	-1.75572	-0.618495	5.18947e-06	-1.80046	-0.556584	3.11486e-05	-1.7566	-0.558403
39033286	chr15:39033286:A:T	9.19767e-09	-1.81445	-1.22207	2.61531e-06	-1.77745	-1.26484	1.49293e-05	-1.79444	-1.256
39033416	chr15:39033416:A:G	8.91421e-09	-1.77343	-1.29439	3.1037e-06	-1.58312	-1.28797	1.84352e-05	-1.54823	-1.29129
39034263	chr15:39034263:A:G	5.79821e-08	-1.86077e-10	-1.19534	1.65002e-05	-1.86077e-10	-1.20031	9.36332e-05	-1.86077e-10	-1.21439
39034638	chr15:39034638:G:A	2.26272e-08	-1.03186	-1.10446	2.84304e-05	0.377881	-1.0341	0.00029932	0.932659	-0.984921
39035706	chr15:39035706:T:G	5.60741e-08	-1.86077e-10	-1.2288	1.54892e-05	-1.86077e-10	-1.26353	8.90795e-05	-1.86077e-10	-1.26425
39035712	chr15:39035712:A:G	4.09247e-07	-1.35819	2.11704	0.000121701	-1.23823	2.03612	0.000719175	-1.24359	2.06792
39035819	chr15:39035819:C:T	5.49202e-08	-1.86077e-10	-1.24959	1.56324e-05	-1.86077e-10	-1.25434	8.94134e-05	-1.86077e-10	-1.2605
39036073	chr15:39036073:A:G	5.72511e-08	-1.86077e-10	-1.20802	1.69756e-05	-1.86077e-10	-1.1719	9.48121e-05	-1.86077e-10	-1.20188
39036284	chr15:39036284:G:C	7.54619e-08	-0.931843	-3.08617e-10	2.8911e-05	-0.639457	-3.08617e-10	0.000111832	-1.03678	-3.08617e-10
39036352	chr15:39036352:C:A	1.17431e-07	-0.489616	-3.08617e-10	5.11617e-05	-0.0686886	-3.08617e-10	0.000191601	-0.498358	-3.08617e-10
39036428	chr15:39036428:A:G	1.20279e-08	-1.53387	-1.23438	3.77086e-06	-1.44872	-1.22765	2.12331e-05	-1.45898	-1.23924
39036656	chr15:39036656:G:C	1.35079e-06	-1.86077e-10	1.95297	0.000356621	-1.86077e-10	1.873	0.0020885	-1.86077e-10	1.89043
39036715	chr15:39036715:A:T	7.61455e-08	-1.86077e-10	-0.922826	2.08357e-05	-1.86077e-10	-0.96701	0.000123764	-1.86077e-10	-0.935401
39036791	chr15:39036791:T:C	1.35546e-07	-1.86077e-10	-0.346162	3.75436e-05	-1.86077e-10	-0.378176	0.000217307	-1.86077e-10	-0.372464
39036947	chr15:39036947:C:T	4.35945e-07	1.41944	-0.597399	0.00019885	1.7681	-0.479227	0.000485603	1.00363	-0.572013
39037210	chr15:39037210:T:A	5.29839e-08	-1.86077e-10	-1.28548	1.5224e-05	-1.86077e-10	-1.2808	8.82573e-05	-1.86077e-10	-1.27352
39037437	chr15:39037437:G:A	1.4087e-07	-1.86077e-10	-0.307632	3.74101e-05	-1.86077e-10	-0.381738	0.000231635	-1.86077e-10	-0.308614
39037503	chr15:39037503:G:A	8.31425e-07	-1.86077e-10	1.46767	0.000248667	-1.86077e-10	1.51244	0.00230258	-1.86077e-10	1.98801
39037718	chr15:39037718:T:C	2.79264e-07	-1.37739	1.75407	8.62451e-05	-1.21991	1.67343	0.000497827	-1.24954	1.70602
39037825	chr15:39037825:C:T	1.59107e-08	-1.20096	-1.28752	1.86859e-05	0.218777	-1.29469	0.000169173	0.671828	-1.29468
39037918	chr15:39037918:G:C	5.89453e-08	-1.86077e-10	-1.17886	1.69253e-05	-1.86077e-10	-1.17487	0.00010046	-1.86077e-10	-1.14401
39037973	chr15:39037973:T:C	2.40424e-08	-0.882513	-1.19314	3.23976e-05	0.727785	-1.25338	0.000316526	1.24286	-1.23923
39038017	chr15:39038017:T:G	1.28443e-07	-1.86077e-10	-0.399987	3.55336e-05	-1.86077e-10	-0.433199	0.000205623	-1.86077e-10	-0.427729
39038113	chr15:39038113:G:A	8.51827e-08	-1.86077e-10	-0.810672	2.25706e-05	-1.86077e-10	-0.887033	0.000138212	-1.86077e-10	-0.824988
39038560	chr15:39038560:A:G	1.86353e-08	-1.04298	-1.28743	2.57385e-05	0.512151	-1.26784	0.000243349	1.00861	-1.26789
39038590	chr15:39038590:G:A	2.63416e-08	-0.976317	-1.008	3.22469e-05	0.605897	-1.13615	0.000317601	1.1201	-1.11308
39038919	chr15:39038919:A:G	1.06006e-07	-0.591977	-3.08617e-10	2.05009e-05	-0.983209	-3.08617e-10	9.20808e-05	-1.23111	-3.08617e-10
39039139	chr15:39039139:G:A	2.07963e-07	0.0818902	-3.08617e-10	9.85384e-05	0.586767	-3.08617e-10	0.000340968	0.0780121	-3.08617e-10
39039244	chr15:39039244:A:G	5.25001e-08	-1.86077e-10	-1.29466	1.50176e-05	-1.86077e-10	-1.29445	8.64868e-05	-1.86077e-10	-1.29378
39039495	chr15:39039495:T:C	5.48691e-08	-1.86077e-10	-1.25052	1.56127e-05	-1.86077e-10	-1.2556	9.18705e-05	-1.86077e-10	-1.23339
39039593	chr15:39039593:G:T	7.24591e-08	-0.968814	-0.00363465	7.28817e-05	0.599378	-0.314219	0.000755885	1.10879	-0.234676
39039963	chr15:39039963:C:T	9.94746e-08	-1.86077e-10	-0.655568	2.77074e-05	-1.86077e-10	-0.681979	0.000157686	-1.86077e-10	-0.693169
39040530	chr15:39040530:A:G	1.01625e-07	-1.86077e-10	-0.634182	2.80369e-05	-1.86077e-10	-0.670157	0.000162618	-1.86077e-10	-0.662369
39040664	chr15:39040664:A:G	5.61148e-08	-1.86077e-10	-1.22807	1.65996e-05	-1.86077e-10	-1.1943	9.73474e-05	-1.86077e-10	-1.17549
39041112	chr15:39041112:A:T	9.51837e-08	-0.699662	-3.08617e-10	4.00075e-05	-0.314612	-3.08617e-10	0.000154379	-0.714361	-3.08617e-10
39041454	chr15:39041454:C:T	8.05255e-08	-1.86077e-10	-0.866897	2.20202e-05	-1.86077e-10	-0.91172	0.000126958	-1.86077e-10	-0.909919
39041751	chr15:39041751:T:C	8.81978e-08	-0.775889	-3.08617e-10	3.658e-05	-0.404178	-3.08617e-10	0.000142762	-0.792595	-3.08617e-10
39042186	chr15:39042186:G:A	2.58142e-08	-0.791666	-1.21288	3.82268e-05	0.884247	-1.24439	0.000365835	1.3985	-1.25009
39042220	chr15:39042220:A:G	8.33396e-08	-1.86077e-10	-0.832547	2.35935e-05	-1.86077e-10	-0.842709	0.00013218	-1.86077e-10	-0.869609
39042328	chr15:39042328:A:G	9.72063e-08	-0.678635	-3.08617e-10	4.10957e-05	-0.287775	-3.08617e-10	0.000158011	-0.691111	-3.08617e-10
39042360	chr15:39042360:T:C	2.63661e-08	-0.771245	-1.21215	6.08071e-06	-0.980567	-1.21799	3.5084e-05	-0.984825	-1.2112
39042371	chr15:39042371:G:A	9.6015e-08	-1.86077e-10	-0.690966	2.6846e-05	-1.86077e-10	-0.713563	0.000157886	-1.86077e-10	-0.691901
39042381	chr15:39042381:A:T	5.25574e-08	-1.86077e-10	-1.29357	1.50948e-05	-1.86077e-10	-1.28933	8.66036e-05	-1.86077e-10	-1.29243
39042930	chr15:39042930:A:G	5.36759e-08	-1.86077e-10	-1.27251	1.56604e-05	-1.86077e-10	-1.25254	8.86561e-05	-1.86077e-10	-1.26901
39043064	chr15:39043064:C:T	1.74532e-07	-1.86077e-10	-0.0933622	4.81112e-05	-1.86077e-10	-0.130165	0.000277957	-1.86077e-10	-0.126309
39043543	chr15:39043543:G:C	5.25688e-08	-1.86077e-10	-1.29335	1.50138e-05	-1.86077e-10	-1.29471	8.6453e-05	-1.86077e-10	-1.29417
39043566	chr15:39043566:CTT:C	2.09778e-08	-0.920544	-1.29146	3.44344e-06	-1.47269	-1.29452	2.03583e-05	-1.44633	-1.29396
39043736	chr15:39043736:T:C	1.04856e-08	-1.62401	-1.28146	6.22482e-06	-0.880677	-1.29446	3.23964e-05	-0.983533	-1.29219
39044018	chr15:39044018:T:A	7.55761e-08	-1.86077e-10	-0.930331	2.24663e-05	-1.86077e-10	-0.891661	0.000130043	-1.86077e-10	-0.885907
39044464	chr15:39044464:A:G	5.63462e-08	-1.86077e-10	-1.22396	1.5747e-05	-1.86077e-10	-1.24703	9.1445e-05	-1.86077e-10	-1.23804
39044523	chr15:39044523:C:T	5.99194e-08	-1.86077e-10	-1.16247	1.79568e-05	-1.86077e-10	-1.11571	0.000100426	-1.86077e-10	-1.14435
39044689	chr15:39044689:T:C	6.31144e-08	-1.86077e-10	-1.11052	1.71982e-05	-1.86077e-10	-1.15887	0.000102556	-1.86077e-10	-1.12337
39045020	chr15:39045020:T:C	6.86757e-08	-1.86077e-10	-1.02608	1.75646e-05	-1.86077e-10	-1.13779	0.00010403	-1.86077e-10	-1.1091
39045271	chr15:39045271:T:C	9.50824e-08	-0.700727	-3.08617e-10	3.98192e-05	-0.319329	-3.08617e-10	0.000151933	-0.730338	-3.08617e-10
39045520	chr15:39045520:G:A	8.01769e-08	-1.86077e-10	-0.871236	2.3816e-05	-1.86077e-10	-0.833323	0.000137135	-1.86077e-10	-0.83281
39045627	chr15:39045627:A:G	1.28368e-07	-1.86077e-10	-0.400568	3.68809e-05	-1.86077e-10	-0.395984	0.00020001	-1.86077e-10	-0.45541
39046062	chr15:39046062:A:G	3.78703e-08	-0.34528	-1.27602	8.91635e-06	-0.536932	-1.27886	5.03071e-05	-0.560129	-1.2755
39046618	chr15:39046618:C:T	6.60896e-08	-1.86077e-10	-1.06446	1.83048e-05	-1.86077e-10	-1.09651	0.000104463	-1.86077e-10	-1.10494
39046619	chr15:39046619:G:A	6.27517e-08	-1.86077e-10	-1.11628	1.71028e-05	-1.86077e-10	-1.16444	0.000101965	-1.86077e-10	-1.12915
39046753	chr15:39046753:AAAAAT:A	3.5656e-08	-0.489233	-1.19232	8.42247e-06	-0.674426	-1.19835	4.78844e-05	-0.694203	-1.19078
39048064	chr15:39048064:G:A	1.49401e-06	-1.86077e-10	2.05375	0.000448188	-1.86077e-10	2.10153	0.00434785	-1.86077e-10	2.62366
39048380	chr15:39048380:G:A	1.07528e-07	-1.86077e-10	-0.577717	3.04956e-05	-1.86077e-10	-0.586097	0.00016814	-1.86077e-10	-0.628981
39048458	chr15:39048458:C:A	5.70111e-08	-1.86077e-10	-1.21223	1.62468e-05	-1.86077e-10	-1.21579	9.26039e-05	-1.86077e-10	-1.22544
39048531	chr15:39048531:T:G	1.60661e-08	-1.19468	-1.28407	3.87325e-06	-1.36319	-1.28639	2.20281e-05	-1.38456	-1.27689
39048546	chr15:39048546:C:T	3.51403e-07	0.606462	-3.08617e-10	0.000126334	0.83525	-3.08617e-10	0.000436729	0.325539	-3.08617e-10
39048554	chr15:39048554:C:T	5.28827e-08	-1.86077e-10	-1.28739	1.50367e-05	-1.86077e-10	-1.29319	8.66809e-05	-1.86077e-10	-1.29154
39049688	chr15:39049688:C:G	1.27577e-08	-1.76566	-0.94368	3.95947e-06	-1.67544	-0.952131	2.09863e-05	-1.78148	-0.928425
39049899	chr15:39049899:G:C	5.76509e-08	-1.86077e-10	-1.20106	1.60615e-05	-1.86077e-10	-1.22725	9.18116e-05	-1.86077e-10	-1.23404
39049927	chr15:39049927:T:C	5.13592e-08	-0.883852	-0.432776	4.11852e-05	-0.116986	-0.168614	0.000461092	0.558164	-0.17834
39050113	chr15:39050113:G:A	5.32619e-08	-1.86077e-10	-1.28025	1.5496e-05	-1.86077e-10	-1.2631	8.79135e-05	-1.86077e-10	-1.27742
39050502	chr15:39050502:AGAAACTCAC:A	4.1861e-08	-0.227935	-1.29318	8.55696e-05	1.73476	-1.28911	0.000862543	2.29916	-1.29305
39050525	chr15:39050525:G:A	1.78206e-06	-1.86077e-10	2.23005	0.000538213	-1.86077e-10	2.28458	0.00526537	-1.86077e-10	2.81513
39050576	chr15:39050576:A:G	6.66399e-08	-1.05617	-3.08617e-10	1.16754e-05	-1.5462	-3.08617e-10	6.8415e-05	-1.52818	-3.08617e-10
39050612	chr15:39050612:T:C	5.69567e-08	-1.86077e-10	-1.21318	1.61069e-05	-1.86077e-10	-1.22443	9.25742e-05	-1.86077e-10	-1.22576
39050794	chr15:39050794:G:A	9.42889e-08	-0.709107	-3.08617e-10	2.02444e-05	-0.995802	-3.08617e-10	9.37479e-05	-1.21317	-3.08617e-10
39050831	chr15:39050831:T:C	3.21597e-08	-1.29923	-0.485531	2.80566e-05	-0.0192481	-0.650207	0.000283251	0.52809	-0.635533
39051023	chr15:39051023:A:T	6.90959e-08	-1.86077e-10	-1.01998	2.04495e-05	-1.86077e-10	-0.98572	0.000115016	-1.86077e-10	-1.00871
39052031	chr15:39052031:T:C	9.95729e-09	-1.81445	-1.14272	2.94432e-06	-1.80423	-1.11958	1.65344e-05	-1.81007	-1.13826
39052416	chr15:39052416:A:G	8.90219e-08	-1.86077e-10	-0.766588	2.39961e-05	-1.86077e-10	-0.825788	0.000135559	-1.86077e-10	-0.844367
39052558	chr15:39052558:A:G	1.68327e-08	-1.15106	-1.28109	6.20153e-06	-0.898046	-1.28084	3.04471e-05	-1.05338	-1.28441
39052728	chr15:39052728:A:G	1.03703e-07	-0.613936	-3.08617e-10	2.65944e-05	-0.722977	-3.08617e-10	0.000205546	-0.428104	-3.08617e-10
39053089	chr15:39053089:C:A	6.29153e-08	-1.86077e-10	-1.11368	1.74738e-05	-1.86077e-10	-1.14298	9.99526e-05	-1.86077e-10	-1.14908
39053772	chr15:39053772:G:A	5.27481e-08	-1.86077e-10	-1.28994	1.51394e-05	-1.86077e-10	-1.28638	8.76412e-05	-1.86077e-10	-1.28052
39053876	chr15:39053876:A:G	1.44092e-08	-1.37986	-1.20775	5.02132e-06	-1.19161	-1.19838	2.86681e-05	-1.20999	-1.188
39054236	chr15:39054236:G:A	5.64754e-08	0.0579471	-1.27961	1.49495e-05	-0.0193902	-1.27961	6.85406e-05	-0.247872	-1.27848
39054273	chr15:39054273:T:C	7.08961e-07	1.30833	-3.08617e-10	0.000180202	1.1904	-3.08617e-10	0.00118802	1.32627	-3.08617e-10
39054582	chr15:39054582:T:C	5.61855e-08	-1.86077e-10	-1.22681	1.5991e-05	-1.86077e-10	-1.23165	9.48633e-05	-1.86077e-10	-1.20134
39054620	chr15:39054620:T:C	7.37768e-08	-1.86077e-10	-0.954427	2.20526e-05	-1.86077e-10	-0.910247	0.000126268	-1.86077e-10	-0.915371
39054813	chr15:39054813:T:C	9.38786e-08	-1.86077e-10	-0.713468	2.46952e-05	-1.86077e-10	-0.79707	0.000152233	-1.86077e-10	-0.728365
39054838	chr15:39054838:G:A	9.10545e-09	-1.75191	-1.29469	2.85356e-06	-1.66107	-1.29405	1.47584e-05	-1.76731	-1.29465
39054845	chr15:39054845:A:G	1.3401e-08	-1.41316	-1.24698	4.627e-06	-1.234	-1.23777	2.64103e-05	-1.24896	-1.23107
39054923	chr15:39054923:A:G	2.38327e-08	-0.814878	-1.26953	3.56518e-05	0.85417	-1.28405	0.000341964	1.36834	-1.28741
39054991	chr15:39054991:T:C	4.6748e-08	-0.146821	-1.26388	0.000100171	1.89405	-1.29084	0.00102442	2.46393	-1.28582
39055114	chr15:39055114:A:G	7.66457e-08	0.360511	-1.27679	2.02963e-05	0.28325	-1.27649	9.11514e-05	0.0343073	-1.27556
39055321	chr15:39055321:A:C	9.7676e-08	-0.673815	-3.08617e-10	4.08554e-05	-0.293639	-3.08617e-10	0.000155712	-0.70577	-3.08617e-10
39056088	chr15:39056088:T:C	1.18753e-07	-1.86077e-10	-0.478425	3.58025e-05	-1.86077e-10	-0.425661	0.000206221	-1.86077e-10	-0.424824
39056705	chr15:39056705:A:G	2.07182e-06	-1.86077e-10	2.38071	0.000628727	-1.86077e-10	2.44002	0.00618885	-1.86077e-10	2.97673
39056917	chr15:39056917:C:G	5.33987e-08	-1.86077e-10	-1.27769	1.53663e-05	-1.86077e-10	-1.2715	8.92524e-05	-1.86077e-10	-1.26231
39057151	chr15:39057151:A:G	5.44353e-08	-1.86077e-10	-1.25846	1.59402e-05	-1.86077e-10	-1.23484	9.0345e-05	-1.86077e-10	-1.25014
39057358	chr15:39057358:A:C	1.21409e-07	-0.456309	-3.08617e-10	5.26125e-05	-0.0407249	-3.08617e-10	0.000192901	-0.491596	-3.08617e-10
39057561	chr15:39057561:A:G	5.37679e-08	0.0221895	-1.29298	0.000120282	2.08075	-1.29459	0.00123915	2.66309	-1.29468
39057665	chr15:39057665:C:T	5.57747e-08	-1.86077e-10	-1.23415	1.58348e-05	-1.86077e-10	-1.24147	9.06299e-05	-1.86077e-10	-1.24699
39057692	chr15:39057692:CCA:C	1.02015e-08	-1.81514	-1.1178	3.4681e-06	-1.69	-1.07007	1.9234e-05	-1.69977	-1.09733
39057959	chr15:39057959:G:T	4.26059e-08	-0.209771	-1.29371	9.98863e-06	-0.409295	-1.29294	5.59373e-05	-0.435744	-1.2938
39058383	chr15:39058383:C:T	3.16738e-07	-1.37416	1.87677	9.42773e-05	-1.25765	1.80021	0.000553797	-1.26675	1.82978
39058544	chr15:39058544:T:C	7.90797e-08	-1.86077e-10	-0.885015	2.14819e-05	-1.86077e-10	-0.93647	0.000121554	-1.86077e-10	-0.953413
39058950	chr15:39058950:T:C	6.9048e-08	-1.86077e-10	-1.02067	1.903e-05	-1.86077e-10	-1.05766	0.000112613	-1.86077e-10	-1.02982
39059736	chr15:39059736:A:T	1.37675e-08	-1.81364	-0.819518	4.86744e-06	-1.3829	-1.03821	4.63699e-05	-0.924255	-0.99287
39060190	chr15:39060190:C:T	5.26496e-08	-1.86077e-10	-1.29181	1.50186e-05	-1.86077e-10	-1.29439	8.66001e-05	-1.86077e-10	-1.29247
39060487	chr15:39060487:T:G	6.61405e-08	-1.86077e-10	-1.06369	1.83088e-05	-1.86077e-10	-1.0963	0.000108013	-1.86077e-10	-1.07152
39060906	chr15:39060906:T:C	3.18862e-08	-1.7933	-3.08617e-10	9.90567e-06	-1.71057	-3.08617e-10	5.5049e-05	-1.74555	-3.08617e-10
39061118	chr15:39061118:A:C	2.05041e-08	-0.979121	-1.25573	2.66114e-05	0.551718	-1.27406	0.000248397	1.04035	-1.2791
39061771	chr15:39061771:TG:T	1.44346e-07	-1.86077e-10	-0.283255	3.76123e-05	-1.86077e-10	-0.376347	0.000213757	-1.86077e-10	-0.388936
39062332	chr15:39062332:G:A	5.32884e-08	-1.86077e-10	-1.27975	1.52404e-05	-1.86077e-10	-1.27973	8.89217e-05	-1.86077e-10	-1.26602
39062798	chr15:39062798:G:C	5.38478e-08	-1.86077e-10	-1.26931	1.53406e-05	-1.86077e-10	-1.27318	8.88486e-05	-1.86077e-10	-1.26684
39062923	chr15:39062923:C:T	5.31894e-08	-1.86077e-10	-1.28161	1.50887e-05	-1.86077e-10	-1.28973	8.72319e-05	-1.86077e-10	-1.2852
39063142	chr15:39063142:A:C	5.27435e-08	-1.86077e-10	-1.29003	1.50624e-05	-1.86077e-10	-1.29148	8.69172e-05	-1.86077e-10	-1.28882
39063531	chr15:39063531:T:C	2.26799e-08	-1.32611	-0.807881	4.44926e-06	-1.70625	-0.80469	2.54685e-05	-1.68817	-0.828167
39063536	chr15:39063536:C:A	9.97305e-09	-1.71423	-1.24136	5.18332e-06	-1.11263	-1.2456	3.66786e-05	-0.922709	-1.22887
39063659	chr15:39063659:G:A	9.25735e-08	-1.06439	0.33692	5.76041e-05	-0.00616838	0.0560834	0.000725784	0.709542	0.123935
39064070	chr15:39064070:C:A	9.3953e-09	-1.81096	-1.2043	2.61373e-06	-1.81258	-1.23032	1.52885e-05	-1.81109	-1.21558
39064552	chr15:39064552:A:G	1.43326e-08	-1.81489	-0.778048	3.9299e-06	-1.81218	-0.822882	2.36458e-05	-1.81252	-0.778065
39064610	chr15:39064610:C:T	5.85598e-08	-1.86077e-10	-1.18542	1.61116e-05	-1.86077e-10	-1.22414	9.41806e-05	-1.86077e-10	-1.20856
39064726	chr15:39064726:C:T	5.67284e-08	-1.86077e-10	-1.2172	1.57095e-05	-1.86077e-10	-1.24942	9.15743e-05	-1.86077e-10	-1.23662
39065010	chr15:39065010:T:A	1.56155e-07	0.897334	-1.10196	3.71011e-05	0.699701	-1.08973	0.000426947	1.3992	-1.09632
39065039	chr15:39065039:T:C	1.33158e-08	-1.81391	-0.852612	3.52447e-06	-1.81443	-0.929516	2.20695e-05	-1.77491	-0.884675
39065080	chr15:39065080:C:T	3.51904e-07	-1.86077e-10	0.607888	9.48965e-05	-1.86077e-10	0.549108	0.000535328	-1.86077e-10	0.529104
39065508	chr15:39065508:A:G	1.24523e-08	-1.67955	-1.05402	6.74081e-06	-1.04457	-1.05093	4.63361e-05	-0.829105	-1.08875
39066003	chr15:39066003:C:T	6.23471e-08	-0.997255	-0.125499	4.33285e-05	0.0872521	-0.32212	0.000544569	0.830108	-0.283888
39066536	chr15:39066536:G:A	9.73849e-09	-1.75182	-1.22756	4.82611e-06	-1.21048	-1.21916	3.36511e-05	-1.03567	-1.20206
39066888	chr15:39066888:C:T	6.73952e-08	-1.86077e-10	-1.0449	1.83082e-05	-1.86077e-10	-1.09633	0.000109806	-1.86077e-10	-1.05506
39066981	chr15:39066981:A:C	6.74035e-08	-1.86077e-10	-1.04477	2.05092e-05	-1.86077e-10	-0.982805	0.000122624	-1.86077e-10	-0.944652
39067160	chr15:39067160:T:C	5.38884e-08	-1.86077e-10	-1.26856	1.51707e-05	-1.86077e-10	-1.28431	8.74255e-05	-1.86077e-10	-1.28299
39067269	chr15:39067269:A:G	3.95032e-08	-0.312679	-1.26641	1.00636e-05	-0.42363	-1.27113	5.57424e-05	-0.464183	-1.26885
39067294	chr15:39067294:A:T	5.40438e-08	-1.86077e-10	-1.26568	1.51986e-05	-1.86077e-10	-1.28247	8.75947e-05	-1.86077e-10	-1.28105
39067553	chr15:39067553:T:G	2.29038e-06	-1.86077e-10	2.481	0.00059813	-1.86077e-10	2.39013	0.00363312	-1.86077e-10	2.44407
39067577	chr15:39067577:C:G	1.43021e-08	-1.80886	-0.786208	3.75792e-06	-1.81003	-0.869783	2.31764e-05	-1.79105	-0.819585
39067928	chr15:39067928:A:G	6.76191e-08	-1.86077e-10	-1.04158	1.9746e-05	-1.86077e-10	-1.02073	0.000111254	-1.86077e-10	-1.04196
39067968	chr15:39067968:C:T	1.09049e-08	-1.57601	-1.29025	4.67386e-06	-1.176	-1.28569	3.43546e-05	-0.923228	-1.29381
39067997	chr15:39067997:G:A	9.85132e-09	-1.72628	-1.24159	5.12607e-06	-1.13533	-1.23401	3.60364e-05	-0.950674	-1.21857
39068323	chr15:39068323:T:A	7.89963e-07	-1.86077e-10	1.41652	0.000213495	-1.86077e-10	1.35993	0.00121744	-1.86077e-10	1.35073
39068596	chr15:39068596:G:A	5.63858e-08	-1.70746	0.484204	1.44645e-05	-1.72008	0.388104	7.861e-05	-1.80822	0.418945
39068634	chr15:39068634:C:A	1.02294e-08	-1.81517	-1.11504	2.81495e-06	-1.80765	-1.16109	1.66911e-05	-1.80727	-1.13164
39068644	chr15:39068644:G:A	1.00531e-08	-1.71056	-1.23703	5.3747e-06	-1.09356	-1.22842	3.78221e-05	-0.907624	-1.21326
39068670	chr15:39068670:G:T	3.33646e-07	-1.86077e-10	0.554608	9.0075e-05	-1.86077e-10	0.496964	0.000508202	-1.86077e-10	0.477104
39068712	chr15:39068712:T:G	2.26028e-08	-1.51783	-0.619567	1.02856e-05	-0.921334	-0.751605	0.000136437	-0.136042	-0.701871
39068828	chr15:39068828:A:AT	9.56679e-09	-1.7296	-1.26757	4.44429e-06	-1.227	-1.28506	3.05398e-05	-1.05109	-1.28365
39069140	chr15:39069140:G:GA	6.06363e-07	-1.86077e-10	1.15201	0.000164233	-1.86077e-10	1.09761	0.000936454	-1.86077e-10	1.08832
39069162	chr15:39069162:TGTA:T	9.89643e-09	-1.73582	-1.22748	4.98271e-06	-1.17802	-1.21968	3.51304e-05	-0.992588	-1.20212
39069388	chr15:39069388:C:A	6.27402e-08	-1.86077e-10	-1.11647	1.70593e-05	-1.86077e-10	-1.16698	9.85476e-05	-1.86077e-10	-1.16324
39069941	chr15:39069941:G:C	1.38396e-08	-1.78624	-0.841691	3.64718e-06	-1.789	-0.920723	2.15298e-05	-1.81091	-0.873422
39070064	chr15:39070064:C:T	1.0192e-08	-1.73246	-1.2014	5.01969e-06	-1.1828	-1.20751	3.53585e-05	-1.002	-1.18624
39070234	chr15:39070234:G:T	5.29002e-08	-1.86077e-10	-1.28706	1.50974e-05	-1.86077e-10	-1.28915	8.72024e-05	-1.86077e-10	-1.28554
39070271	chr15:39070271:C:G	3.11826e-07	-1.86077e-10	0.486974	9.06465e-05	-1.86077e-10	0.503289	0.000774239	-1.86077e-10	0.898106
39070633	chr15:39070633:C:T	1.06992e-08	-1.75113	-1.13417	5.11494e-06	-1.23472	-1.13679	3.58331e-05	-1.0632	-1.1117
39070701	chr15:39070701:C:T	1.01841e-08	-1.73004	-1.2046	5.04741e-06	-1.16892	-1.21588	3.6012e-05	-0.978928	-1.19099
39070964	chr15:39070964:T:G	6.81279e-08	-1.86077e-10	-1.03408	2.07628e-05	-1.86077e-10	-0.970515	0.000124149	-1.86077e-10	-0.932291
39071051	chr15:39071051:C:T	2.57715e-07	-1.86077e-10	0.296384	7.56833e-05	-1.86077e-10	0.322879	0.000413059	-1.86077e-10	0.269816
39071123	chr15:39071123:C:CT	1.05182e-08	-1.76416	-1.1382	4.89079e-06	-1.27547	-1.14085	3.40505e-05	-1.10991	-1.11602
39071288	chr15:39071288:T:C	2.44798e-07	-1.86077e-10	0.244962	7.09348e-05	-1.86077e-10	0.258082	0.000379899	-1.86077e-10	0.186131
39071535	chr15:39071535:G:A	1.52703e-08	-1.79808	-0.73148	3.996e-06	-1.79974	-0.818649	2.41046e-05	-1.80463	-0.766746
39071644	chr15:39071644:C:A	1.01491e-08	-1.74888	-1.18921	4.99752e-06	-1.22004	-1.1747	3.46913e-05	-1.05161	-1.15567
39071972	chr15:39071972:C:T	1.04737e-08	-1.75155	-1.15506	5.00339e-06	-1.23617	-1.15739	3.50029e-05	-1.06439	-1.13395
39071978	chr15:39071978:A:G	1.06538e-08	-1.75181	-1.13774	5.08551e-06	-1.23706	-1.14022	3.56171e-05	-1.06554	-1.11541
39072038	chr15:39072038:A:G	3.12654e-08	-1.81296	-3.08617e-10	8.95895e-06	-1.81103	-3.08617e-10	5.28953e-05	-1.78546	-3.08617e-10
39072067	chr15:39072067:T:C	8.88069e-09	-1.77821	-1.29338	2.45792e-06	-1.80981	-1.29455	1.41214e-05	-1.81158	-1.2945
39072588	chr15:39072588:A:G	5.4194e-08	-1.81509	0.552185	1.35197e-05	-1.813	0.413473	8.37774e-05	-1.81299	0.48738
39072751	chr15:39072751:G:A	1.96345e-08	-1.80307	-0.475115	5.02844e-06	-1.81308	-0.575486	3.08261e-05	-1.81348	-0.511938
39072869	chr15:39072869:C:T	2.12113e-07	1.04423	-0.942579	5.08181e-05	0.843291	-0.918717	0.000592719	1.56329	-0.93234
39072983	chr15:39072983:A:G	1.04767e-08	-1.74767	-1.15865	5.05035e-06	-1.22312	-1.1611	3.53571e-05	-1.05028	-1.13799
39073029	chr15:39073029:C:A	5.92955e-08	-1.17294	-3.08617e-10	1.19902e-05	-1.51959	-3.08617e-10	8.15867e-05	-1.35211	-3.08617e-10
39073089	chr15:39073089:A:C	1.0848e-08	-1.7363	-1.13519	5.34234e-06	-1.19032	-1.1377	3.76615e-05	-1.01223	-1.11291
39073117	chr15:39073117:T:G	6.62483e-07	-1.86077e-10	1.24052	0.000179403	-1.86077e-10	1.18595	0.00102289	-1.86077e-10	1.17661
39073183	chr15:39073183:CT:C	9.14537e-09	-1.758	-1.28422	2.48584e-06	-1.80117	-1.2919	1.43253e-05	-1.80352	-1.28823
39073189	chr15:39073189:A:C	1.08576e-08	-1.73689	-1.13371	5.34095e-06	-1.19206	-1.13621	3.76312e-05	-1.01464	-1.1113
39073213	chr15:39073213:C:T	1.04904e-08	-1.61587	-1.28913	4.25922e-06	-1.25988	-1.29471	3.10732e-05	-1.02759	-1.28984
39073255	chr15:39073255:G:A	1.08201e-08	-1.73596	-1.13811	5.32872e-06	-1.19017	-1.1404	3.75606e-05	-1.01199	-1.11583
39073382	chr15:39073382:C:T	1.91323e-08	-1.81173	-0.492364	4.93705e-06	-1.81515	-0.591758	3.02708e-05	-1.81508	-0.528509
39073650	chr15:39073650:A:G	2.05144e-08	-1.8026	-0.431747	5.23155e-06	-1.81283	-0.536136	3.20464e-05	-1.81328	-0.473313
39073683	chr15:39073683:T:C	1.92743e-08	-1.81357	-0.483127	4.98482e-06	-1.81462	-0.582664	3.05669e-05	-1.81437	-0.519485
39073934	chr15:39073934:A:G	7.60862e-08	-1.86077e-10	-0.923604	2.0858e-05	-1.86077e-10	-0.96594	0.000125872	-1.86077e-10	-0.918512
39074298	chr15:39074298:C:T	3.26847e-08	-1.76856	-3.08617e-10	8.93136e-06	-1.81411	-3.08617e-10	5.15356e-05	-1.8115	-3.08617e-10
39074477	chr15:39074477:G:A	6.79325e-08	-1.86077e-10	-1.03696	1.94099e-05	-1.86077e-10	-1.0379	0.00011212	-1.86077e-10	-1.0342
39074491	chr15:39074491:C:T	1.19946e-08	-1.71555	-1.05547	5.5345e-06	-1.18894	-1.10374	3.80866e-05	-1.015	-1.09891
39074698	chr15:39074698:C:A	1.08321e-08	-1.73854	-1.13442	5.3024e-06	-1.19859	-1.13693	3.73588e-05	-1.0212	-1.11201
39074742	chr15:39074742:A:T	9.93435e-09	-1.81513	-1.14434	2.726e-06	-1.80561	-1.19523	1.62614e-05	-1.8025	-1.16248
39074867	chr15:39074867:T:C	2.54377e-08	-1.80669	-0.212551	6.23319e-06	-1.81368	-0.360113	3.96293e-05	-1.81409	-0.260113
39074994	chr15:39074994:C:T	1.09606e-08	-1.73413	-1.12703	5.41232e-06	-1.18542	-1.12959	3.82037e-05	-1.00668	-1.10416
39075098	chr15:39075098:G:A	1.50919e-07	-1.86077e-10	-0.238727	4.34711e-05	-1.86077e-10	-0.231582	0.000241707	-1.86077e-10	-0.266047
39075112	chr15:39075112:A:G	1.49198e-08	-1.72725	-0.825533	6.51932e-06	-1.21047	-0.918435	4.56324e-05	-1.04045	-0.892703
39075119	chr15:39075119:T:G	7.39244e-08	-1.86077e-10	-0.952428	2.05437e-05	-1.86077e-10	-0.981123	0.000117563	-1.86077e-10	-0.986799
39075313	chr15:39075313:C:T	1.15842e-08	-1.67832	-1.12751	6.25153e-06	-1.04069	-1.13016	4.51243e-05	-0.839754	-1.1046
39075331	chr15:39075331:T:C	1.35593e-06	-1.86077e-10	1.95677	0.000368607	-1.86077e-10	1.90605	0.00283332	-1.86077e-10	2.19543
39075334	chr15:39075334:A:G	1.15401e-08	-1.67782	-1.13183	6.23032e-06	-1.03969	-1.13456	4.49702e-05	-0.838539	-1.10924
39075354	chr15:39075354:A:G	1.52307e-08	-1.68731	-0.84485	7.09561e-06	-1.10866	-0.935544	5.04401e-05	-0.922299	-0.910689
39075405	chr15:39075405:T:A	5.3556e-08	-1.27474	-3.08617e-10	1.38916e-05	-1.3724	-3.08617e-10	7.00988e-05	-1.50387	-3.08617e-10
39075444	chr15:39075444:A:G	5.39396e-08	-1.86077e-10	-1.26761	1.54662e-05	-1.86077e-10	-1.26502	8.85793e-05	-1.86077e-10	-1.26988
39075445	chr15:39075445:C:T	1.54172e-08	-1.72343	-0.796561	6.76851e-06	-1.19933	-0.892064	4.7456e-05	-1.02824	-0.865729
39075655	chr15:39075655:T:C	2.0675e-07	1.12929	-1.05325	4.71921e-05	0.903028	-1.05248	0.000572698	1.63745	-1.04086
39075722	chr15:39075722:G:A	2.99772e-08	-1.81121	-0.043828	7.38495e-06	-1.80191	-0.202323	4.73443e-05	-1.80055	-0.0957817
39075811	chr15:39075811:A:G	2.98497e-08	-1.81491	-0.0443901	7.32314e-06	-1.81047	-0.202174	4.69066e-05	-1.80964	-0.0959763
39075823	chr15:39075823:C:T	1.15282e-08	-1.69402	-1.11665	6.08504e-06	-1.07855	-1.11929	4.37449e-05	-0.882389	-1.09301
39076189	chr15:39076189:T:C	1.09314e-08	-1.66525	-1.19858	6.01121e-06	-1.009	-1.20105	4.36037e-05	-0.797005	-1.18163
39076191	chr15:39076191:A:G	1.1091e-08	-1.66623	-1.18311	6.07813e-06	-1.01351	-1.18547	4.40815e-05	-0.803255	-1.16448
39076290	chr15:39076290:G:A	1.14782e-08	-1.66187	-1.15315	6.3344e-06	-1.00212	-1.15556	4.58335e-05	-0.796692	-1.13207
39076297	chr15:39076297:G:A	5.3978e-08	-1.86077e-10	-1.26689	1.55258e-05	-1.86077e-10	-1.26118	8.96554e-05	-1.86077e-10	-1.2578
39076812	chr15:39076812:G:A	6.50903e-08	-1.86077e-10	-1.0797	1.76043e-05	-1.86077e-10	-1.13554	0.000101714	-1.86077e-10	-1.13161
39077025	chr15:39077025:C:T	6.30942e-08	-1.86077e-10	-1.11084	1.65909e-05	-1.86077e-10	-1.19482	9.76518e-05	-1.86077e-10	-1.17237
39077078	chr15:39077078:G:C	2.22364e-07	-1.86077e-10	0.148847	6.5255e-05	-1.86077e-10	0.174624	0.000356986	-1.86077e-10	0.123921
39077196	chr15:39077196:C:A	1.1401e-08	-1.6572	-1.16458	6.22246e-06	-0.996194	-1.17932	4.53512e-05	-0.790262	-1.14908
39077373	chr15:39077373:T:C	9.97543e-09	-1.67062	-1.28473	5.46105e-06	-1.02199	-1.28405	3.88542e-05	-0.81789	-1.27607
39077734	chr15:39077734:T:C	1.18305e-08	-1.64772	-1.13707	6.62332e-06	-0.972793	-1.14029	4.8269e-05	-0.761392	-1.11559
39078023	chr15:39078023:C:T	5.36996e-08	-1.86077e-10	-1.27206	1.5395e-05	-1.86077e-10	-1.26964	8.82123e-05	-1.86077e-10	-1.27403
39078110	chr15:39078110:T:G	6.74949e-08	-1.86077e-10	-1.04342	2.05525e-05	-1.86077e-10	-0.980697	0.000122846	-1.86077e-10	-0.942845
39078154	chr15:39078154:C:T	1.22161e-08	-1.63866	-1.11406	6.9143e-06	-0.952703	-1.11738	5.05283e-05	-0.740219	-1.09102
39078173	chr15:39078173:A:G	1.58124e-08	-1.66651	-0.828172	7.53371e-06	-1.06417	-0.920116	5.388e-05	-0.872146	-0.894869
39078270	chr15:39078270:T:G	2.15968e-08	-1.67814	-0.504787	9.70785e-06	-1.08767	-0.643074	7.11384e-05	-0.897926	-0.591222
39078319	chr15:39078319:A:C	1.02996e-08	-1.81015	-1.11321	2.77364e-06	-1.8138	-1.16972	1.65735e-05	-1.81273	-1.13324
39078333	chr15:39078333:T:C	2.56182e-07	1.35117	-1.06075	5.79925e-05	1.11603	-1.0594	0.000722418	1.87708	-1.04825
39078541	chr15:39078541:C:G	1.24919e-08	-1.62571	-1.10468	7.17603e-06	-0.92449	-1.10844	5.26749e-05	-0.708281	-1.08135
39078547	chr15:39078547:A:G	2.23489e-07	-1.86077e-10	0.15389	6.55404e-05	-1.86077e-10	0.178987	0.000358867	-1.86077e-10	0.129178
39078676	chr15:39078676:A:G	1.78857e-07	1.19769	-1.26657	4.17711e-05	0.988731	-1.26021	0.000502937	1.72984	-1.26315
39078755	chr15:39078755:G:A	2.19856e-07	1.40773	-1.27023	4.9116e-05	1.17044	-1.27993	0.000610965	1.93655	-1.27529
39078891	chr15:39078891:G:A	1.27154e-08	-1.61117	-1.10148	7.43304e-06	-0.892592	-1.10515	5.46655e-05	-0.674761	-1.07778
39078935	chr15:39078935:G:C	5.42254e-08	-1.86077e-10	-1.26232	1.5695e-05	-1.86077e-10	-1.25034	9.12197e-05	-1.86077e-10	-1.2405
39078989	chr15:39078989:G:T	1.19296e-08	-1.59743	-1.17902	6.98245e-06	-0.867544	-1.19274	5.16252e-05	-0.645108	-1.16466
39079093	chr15:39079093:T:C	1.23348e-08	-1.6333	-1.10974	7.02424e-06	-0.940946	-1.11337	5.14219e-05	-0.727147	-1.08656
39079098	chr15:39079098:G:T	3.12067e-08	-1.81484	-3.08617e-10	8.93069e-06	-1.81419	-3.08617e-10	5.35293e-05	-1.77355	-3.08617e-10
39079144	chr15:39079144:T:G	1.78011e-07	1.09065	-1.16428	4.2101e-05	0.884933	-1.14854	0.000498125	1.61403	-1.15695
39079308	chr15:39079308:G:A	6.12738e-08	-1.86077e-10	-1.14012	1.66508e-05	-1.86077e-10	-1.19122	9.69251e-05	-1.86077e-10	-1.17984
39079859	chr15:39079859:C:T	1.15546e-08	-1.62285	-1.18553	6.76231e-06	-0.911127	-1.18119	4.94252e-05	-0.697601	-1.15571
39079860	chr15:39079860:C:T	1.55279e-08	-1.68253	-0.830306	7.24068e-06	-1.09972	-0.924243	5.16432e-05	-0.91132	-0.898097
39080037	chr15:39080037:G:C	1.20634e-08	-1.63351	-1.13178	6.7685e-06	-0.945416	-1.14598	4.98077e-05	-0.731921	-1.11368
39080173	chr15:39080173:T:C	5.66608e-08	-1.86077e-10	-1.21839	1.60496e-05	-1.86077e-10	-1.228	9.41468e-05	-1.86077e-10	-1.20892
39080193	chr15:39080193:C:T	5.80129e-08	-0.0363293	-1.15848	9.13726e-06	-0.651834	-1.13948	4.59605e-05	-0.760489	-1.1655
39081422	chr15:39081422:A:G	3.16203e-08	-0.550137	-1.25154	2.84567e-05	0.624277	-1.27957	0.000310928	1.25994	-1.27415
39081434	chr15:39081434:A:G	3.03461e-08	-0.621153	-1.22165	2.62481e-05	0.524296	-1.26038	0.000284329	1.14886	-1.25251
39081444	chr15:39081444:A:G	6.38929e-08	-0.459227	-0.639035	6.42402e-05	0.81775	-0.6588	0.000770782	1.48615	-0.592519
39081468	chr15:39081468:T:A	1.23056e-08	-1.61811	-1.1273	6.73761e-06	-0.952766	-1.14321	5.04856e-05	-0.722117	-1.10997
39081665	chr15:39081665:G:C	3.12005e-08	-1.81504	-3.08617e-10	8.92741e-06	-1.81455	-3.08617e-10	5.36722e-05	-1.77088	-3.08617e-10
39081790	chr15:39081790:T:C	2.9016e-07	1.20771	-0.792749	6.73993e-05	0.98296	-0.776003	0.000819954	1.72646	-0.770986
39081893	chr15:39081893:T:C	6.55016e-08	-0.450272	-0.623124	6.62694e-05	0.831795	-0.641746	0.000796309	1.50189	-0.575675
39082164	chr15:39082164:C:A	1.60977e-07	1.09568	-1.26989	3.58983e-05	0.855818	-1.27881	0.000432298	1.5913	-1.27596
39082514	chr15:39082514:T:A	3.17991e-08	-1.79603	-3.08617e-10	9.06617e-06	-1.79913	-3.08617e-10	5.86559e-05	-1.68209	-3.08617e-10
39082680	chr15:39082680:A:G	1.89283e-08	-1.29613	-1.01868	3.69977e-06	-1.68147	-1.01394	2.12338e-05	-1.66586	-1.03232
39082925	chr15:39082925:C:T	2.05908e-07	-1.86077e-10	0.0719608	6.00769e-05	-1.86077e-10	0.0919465	0.000331199	-1.86077e-10	0.0489438
39082950	chr15:39082950:T:C	2.95892e-07	1.20861	-0.774092	6.8842e-05	0.985093	-0.756958	0.000837101	1.72799	-0.751823
39083010	chr15:39083010:A:G	3.2303e-08	-1.78031	-3.08617e-10	9.90321e-06	-1.71082	-3.08617e-10	6.1727e-05	-1.63105	-3.08617e-10
39083099	chr15:39083099:A:G	3.12295e-08	-1.81411	-3.08617e-10	8.94154e-06	-1.81297	-3.08617e-10	5.32128e-05	-1.77948	-3.08617e-10
39083142	chr15:39083142:T:C	3.2253e-08	-1.78186	-3.08617e-10	1.11452e-05	-1.59267	-3.08617e-10	5.54241e-05	-1.73876	-3.08617e-10
39083157	chr15:39083157:G:A	6.10864e-08	-1.86077e-10	-1.14318	1.83464e-05	-1.86077e-10	-1.09425	0.00010236	-1.86077e-10	-1.12528
39083456	chr15:39083456:T:C	4.96266e-08	-0.631083	-0.719861	3.97857e-05	0.522228	-0.842399	0.000435178	1.14625	-0.824266
39083878	chr15:39083878:A:G	6.59805e-08	-1.86077e-10	-1.06611	1.77254e-05	-1.86077e-10	-1.12868	0.00010342	-1.86077e-10	-1.11498
39084300	chr15:39084300:T:C	3.55246e-08	-0.390532	-1.29471	3.16128e-05	0.743881	-1.294	0.000351501	1.40269	-1.29426
39084438	chr15:39084438:C:G	6.92395e-08	-1.86077e-10	-1.0179	1.84687e-05	-1.86077e-10	-1.0876	0.000107923	-1.86077e-10	-1.07236
39084576	chr15:39084576:C:T	5.79745e-07	-1.86077e-10	1.10712	0.000139658	-1.86077e-10	0.935515	0.000889482	-1.86077e-10	1.03686
39084674	chr15:39084674:A:C	5.72783e-08	-1.20755	-3.08617e-10	2.35133e-05	-0.846113	-3.08617e-10	0.000102766	-1.12132	-3.08617e-10
39084799	chr15:39084799:G:C	1.73107e-07	0.956974	-1.05853	3.52094e-05	0.614789	-1.05715	0.000409065	1.3067	-1.04661
39085371	chr15:39085371:G:A	3.07002e-08	-1.05468	-0.77652	5.57706e-06	-1.52162	-0.763401	3.18985e-05	-1.50856	-0.782656
39085433	chr15:39085433:G:A	2.35262e-07	-1.86077e-10	0.205227	6.81184e-05	-1.86077e-10	0.217569	0.000563768	-1.86077e-10	0.580867
39085535	chr15:39085535:C:T	1.25032e-08	-1.54236	-1.18712	7.19671e-06	-0.841235	-1.18882	5.48587e-05	-0.587364	-1.16165
39085685	chr15:39085685:T:C	2.04127e-07	-1.86077e-10	0.0632727	5.9701e-05	-1.86077e-10	0.0856693	0.00032782	-1.86077e-10	0.0386887
39085745	chr15:39085745:T:C	2.0334e-07	-1.86077e-10	0.0594066	5.9467e-05	-1.86077e-10	0.0817428	0.000326566	-1.86077e-10	0.0348557
39085938	chr15:39085938:A:G	2.28354e-08	-0.832553	-1.2946	5.09992e-06	-1.08305	-1.29141	3.68695e-05	-0.851905	-1.29449
39086100	chr15:39086100:T:C	5.21157e-08	-0.555589	-0.746415	4.35241e-05	0.568244	-0.798608	0.000472034	1.1969	-0.793626
39086381	chr15:39086381:A:G	1.58641e-08	-1.22203	-1.26938	7.44885e-06	-0.717162	-1.27846	6.24386e-05	-0.362723	-1.25687
39086628	chr15:39086628:C:G	7.51716e-08	-1.86077e-10	-0.935697	2.02354e-05	-1.86077e-10	-0.996246	0.000122222	-1.86077e-10	-0.947935
39086868	chr15:39086868:A:G	1.43333e-07	0.952745	-1.24304	2.8485e-05	0.581732	-1.23604	0.000325401	1.27756	-1.24628
39086873	chr15:39086873:T:C	1.6303e-08	-1.52538	-0.938738	9.84301e-06	-0.775932	-0.940985	7.11068e-05	-0.540002	-0.949589
39086971	chr15:39086971:A:G	7.24275e-08	-1.86077e-10	-0.972885	1.93317e-05	-1.86077e-10	-1.04193	0.000116212	-1.86077e-10	-0.998361
39087052	chr15:39087052:G:A	4.47706e-08	-1.45392	-3.08617e-10	1.08032e-05	-1.62384	-3.08617e-10	5.89825e-05	-1.67653	-3.08617e-10
39087114	chr15:39087114:C:T	3.76163e-07	-1.86077e-10	0.674551	0.000105104	-1.86077e-10	0.651268	0.000630462	-1.86077e-10	0.692677
39087248	chr15:39087248:G:A	1.66524e-07	-1.86077e-10	-0.140333	4.60818e-05	-1.86077e-10	-0.17326	0.000280033	-1.86077e-10	-0.118867
39087373	chr15:39087373:T:C	6.60437e-08	-1.86077e-10	-1.06515	1.8041e-05	-1.86077e-10	-1.11103	0.000108252	-1.86077e-10	-1.06931
39087430	chr15:39087430:A:G	1.14111e-07	-1.86077e-10	-0.518297	3.18283e-05	-1.86077e-10	-0.543322	0.000191801	-1.86077e-10	-0.497319
39087728	chr15:39087728:T:A	2.09319e-07	-1.86077e-10	0.0883904	5.92965e-05	-1.86077e-10	0.0788715	0.000501232	-1.86077e-10	0.463294
39087743	chr15:39087743:A:G	7.02818e-08	-1.86077e-10	-1.00296	2.01794e-05	-1.86077e-10	-0.999015	0.000113655	-1.86077e-10	-1.0206
39087875	chr15:39087875:T:C	5.32465e-08	-1.86077e-10	-1.28054	1.52574e-05	-1.86077e-10	-1.27861	8.74825e-05	-1.86077e-10	-1.28234
39087897	chr15:39087897:T:C	4.12789e-08	-1.72403	0.18891	9.68958e-06	-1.78808	0.0554516	5.94615e-05	-1.79567	0.127225
39087992	chr15:39087992:GTACTTAT:G	1.42877e-08	-1.46337	-1.1327	8.66237e-06	-0.712599	-1.13209	6.77187e-05	-0.43793	-1.10048
39088304	chr15:39088304:A:G	2.24561e-08	-1.51511	-0.628799	1.26806e-05	-0.747294	-0.716311	9.56341e-05	-0.467908	-0.725338
39088325	chr15:39088325:T:C	8.29154e-08	-0.494929	-0.342722	5.90782e-05	0.605845	-0.530662	0.00068849	1.26157	-0.480842
39088446	chr15:39088446:A:T	2.17545e-08	-1.5162	-0.659447	1.22798e-05	-0.750696	-0.745024	9.28173e-05	-0.469712	-0.75343
39088606	chr15:39088606:G:T	9.04149e-07	-1.86077e-10	1.55152	0.000242416	-1.86077e-10	1.48698	0.00138981	-1.86077e-10	1.48315
39088911	chr15:39088911:A:G	9.16729e-08	-1.86077e-10	-0.737244	2.53053e-05	-1.86077e-10	-0.772663	0.000144187	-1.86077e-10	-0.782661
39089110	chr15:39089110:A:T	2.36766e-08	-1.49544	-0.595544	1.35562e-05	-0.71227	-0.684564	0.000102734	-0.427083	-0.694548
39089285	chr15:39089285:C:T	2.22014e-08	-1.52627	-0.629051	1.24e-05	-0.77069	-0.715289	9.34534e-05	-0.491805	-0.724508
39089405	chr15:39089405:A:C	5.69434e-08	-1.86077e-10	-1.21341	1.55192e-05	-1.86077e-10	-1.2616	8.99469e-05	-1.86077e-10	-1.25456
39089471	chr15:39089471:A:G	1.90296e-08	-1.452	-0.85747	1.16977e-05	-0.63383	-0.910458	8.82639e-05	-0.338847	-0.934597
39089530	chr15:39089530:A:G	1.83548e-08	-1.46166	-0.883917	1.12239e-05	-0.650123	-0.935512	8.4659e-05	-0.356434	-0.958709
39089584	chr15:39089584:T:C	2.6339e-07	-0.590828	0.908993	6.74395e-05	-0.8482	1.05575	0.000483195	-0.590465	1.01711
39090049	chr15:39090049:T:C	1.54854e-08	-1.40897	-1.10661	4.18997e-06	-1.43602	-1.13497	1.97752e-05	-1.65995	-1.1094
39090129	chr15:39090129:C:T	1.22113e-08	-1.51137	-1.24174	3.434e-06	-1.51451	-1.25545	1.65552e-05	-1.7046	-1.24248
39090341	chr15:39090341:C:G	1.09447e-08	-1.72146	-1.14115	3.0017e-06	-1.72247	-1.18203	1.65586e-05	-1.80792	-1.13895
39090660	chr15:39090660:A:G	1.51789e-07	-1.86077e-10	-0.232978	3.88505e-05	-1.86077e-10	-0.343959	0.000246566	-1.86077e-10	-0.246147
39090745	chr15:39090745:T:C	8.32353e-08	-0.978054	0.144255	5.68865e-05	-0.0596973	0.0970757	0.000490317	0.264525	0.176751
39090756	chr15:39090756:G:A	2.37645e-07	-1.86077e-10	0.215307	6.61808e-05	-1.86077e-10	0.188711	0.000379289	-1.86077e-10	0.184525
39090838	chr15:39090838:T:C	5.28245e-08	-1.86077e-10	-1.28849	1.51315e-05	-1.86077e-10	-1.2869	8.74595e-05	-1.86077e-10	-1.2826
39090843	chr15:39090843:A:G	6.76755e-08	-1.86077e-10	-1.04075	1.92865e-05	-1.86077e-10	-1.04427	0.000115389	-1.86077e-10	-1.00547
39090879	chr15:39090879:C:T	6.17096e-08	-1.86077e-10	-1.13303	1.7566e-05	-1.86077e-10	-1.13772	0.000104282	-1.86077e-10	-1.10667
39090993	chr15:39090993:G:A	1.97519e-07	0.706996	-0.67663	3.74088e-05	0.330849	-0.712622	0.000474019	1.04684	-0.639365
39091136	chr15:39091136:G:A	1.44931e-08	-1.63598	-0.945821	4.60236e-06	-1.61533	-0.861783	2.68381e-05	-1.58365	-0.880306
39091220	chr15:39091220:T:C	1.53953e-08	-1.6948	-0.826611	4.93162e-06	-1.67945	-0.728559	2.80061e-05	-1.65084	-0.77051
39091242	chr15:39091242:C:T	5.59426e-08	-1.86077e-10	-1.23114	1.65812e-05	-1.86077e-10	-1.19541	9.33627e-05	-1.86077e-10	-1.21728
39091315	chr15:39091315:A:G	5.25618e-08	-1.86077e-10	-1.29348	1.50477e-05	-1.86077e-10	-1.29245	8.68214e-05	-1.86077e-10	-1.28992
39091369	chr15:39091369:A:G	5.27775e-08	-1.30716	0.0177714	1.25242e-05	-1.34184	-0.134169	7.52313e-05	-1.35686	-0.0763438
39091396	chr15:39091396:G:A	9.07655e-07	1.05755	0.497845	0.000163254	0.760356	0.331275	0.00194868	1.29245	0.528686
39091775	chr15:39091775:C:T	1.57697e-07	0.455994	-0.650786	3.04164e-05	0.0982482	-0.686945	0.000372206	0.777523	-0.61185
39091791	chr15:39091791:A:G	1.26676e-07	-1.86077e-10	-0.41384	3.64495e-05	-1.86077e-10	-0.407752	0.000196065	-1.86077e-10	-0.475327
39091997	chr15:39091997:T:C	5.24972e-08	-1.86077e-10	-1.29471	1.50152e-05	-1.86077e-10	-1.29462	8.65094e-05	-1.86077e-10	-1.29352
39092226	chr15:39092226:T:G	2.56161e-07	-1.86077e-10	0.290334	7.47082e-05	-1.86077e-10	0.309911	0.000403028	-1.86077e-10	0.245232
39092318	chr15:39092318:G:A	1.70445e-06	1.07676	1.10877	0.000278685	0.718753	0.907651	0.00321406	1.24256	1.07896
39092590	chr15:39092590:G:C	5.25384e-08	-1.86077e-10	-1.29393	1.50207e-05	-1.86077e-10	-1.29425	8.64078e-05	-1.86077e-10	-1.2947
39092604	chr15:39092604:T:C	5.50504e-08	-0.967002	-0.280219	1.05245e-05	-1.07486	-0.57511	9.36109e-05	-0.738972	-0.475656
39092700	chr15:39092700:G:T	5.24971e-08	-1.86077e-10	-1.29471	1.5015e-05	-1.86077e-10	-1.29463	8.64814e-05	-1.86077e-10	-1.29385
39092736	chr15:39092736:T:C	7.58568e-08	-1.86077e-10	-0.926624	2.06253e-05	-1.86077e-10	-0.977161	0.000124189	-1.86077e-10	-0.931973
39092894	chr15:39092894:G:C	8.16907e-08	-1.86077e-10	-0.852531	2.2001e-05	-1.86077e-10	-0.912593	0.000133679	-1.86077e-10	-0.858335
39093106	chr15:39093106:G:A	7.2407e-08	-1.86077e-10	-0.973168	1.9712e-05	-1.86077e-10	-1.02245	0.000113389	-1.86077e-10	-1.02295
39093220	chr15:39093220:G:A	5.78176e-08	-1.86077e-10	-1.19818	1.71249e-05	-1.86077e-10	-1.16314	9.67975e-05	-1.86077e-10	-1.18115
39093305	chr15:39093305:A:G	3.35656e-08	-0.623283	-1.11869	8.40176e-06	-0.748159	-1.12708	4.6906e-05	-0.791888	-1.11374
39093307	chr15:39093307:T:C	6.56516e-08	-1.86077e-10	-1.07111	1.8073e-05	-1.86077e-10	-1.10926	0.000108026	-1.86077e-10	-1.07141
39093344	chr15:39093344:T:C	1.77762e-08	-1.42261	-0.955002	5.72198e-06	-1.40477	-0.854589	3.28452e-05	-1.36933	-0.89264
39093490	chr15:39093490:T:C	1.64298e-08	-1.54943	-0.906945	5.30224e-06	-1.53819	-0.797356	2.96688e-05	-1.50492	-0.858762
39093604	chr15:39093604:A:G	6.273e-08	-1.86077e-10	-1.11663	1.84668e-05	-1.86077e-10	-1.08771	0.000115267	-1.86077e-10	-1.00652
39093670	chr15:39093670:A:G	5.67402e-08	-1.86077e-10	-1.21699	1.57345e-05	-1.86077e-10	-1.24783	9.2392e-05	-1.86077e-10	-1.22774
39093720	chr15:39093720:A:C	7.8647e-08	-0.455367	-0.435135	1.43398e-05	-0.670798	-0.669843	0.00011108	-0.426511	-0.617014
39093932	chr15:39093932:G:T	7.08936e-08	-1.86077e-10	-0.994291	1.93428e-05	-1.86077e-10	-1.04136	0.000115898	-1.86077e-10	-1.00107
39094309	chr15:39094309:T:C	5.55562e-08	-1.86077e-10	-1.23808	1.52948e-05	-1.86077e-10	-1.27616	8.7938e-05	-1.86077e-10	-1.27714
39094595	chr15:39094595:C:T	6.01065e-08	-1.86077e-10	-1.15935	1.62474e-05	-1.86077e-10	-1.21575	9.40745e-05	-1.86077e-10	-1.20969
39094704	chr15:39094704:T:A	3.62685e-08	-1.78803	0.123509	1.12683e-05	-1.77005	0.18837	6.22831e-05	-1.75762	0.13554
39094902	chr15:39094902:C:G	6.21534e-08	-1.86077e-10	-1.12586	1.89519e-05	-1.86077e-10	-1.06178	0.000104234	-1.86077e-10	-1.10714
39095299	chr15:39095299:T:C	1.15921e-06	1.03615	0.763869	0.000199289	0.811793	0.479285	0.00234021	1.34676	0.657463
39095317	chr15:39095317:A:G	1.07424e-07	-0.523423	-0.0552661	2.7223e-05	-0.628954	-0.0706635	0.000145423	-0.667002	-0.107124
39095380	chr15:39095380:G:A	6.13479e-08	-1.86077e-10	-1.13891	1.8661e-05	-1.86077e-10	-1.07724	0.000102882	-1.86077e-10	-1.12019
39095493	chr15:39095493:A:G	5.25009e-08	-1.86077e-10	-1.29464	1.51405e-05	-1.86077e-10	-1.2863	8.68612e-05	-1.86077e-10	-1.28946
39095830	chr15:39095830:T:C	4.43969e-08	-1.4623	-3.08617e-10	9.97346e-06	-1.70375	-3.08617e-10	6.45638e-05	-1.58612	-3.08617e-10
39096128	chr15:39096128:C:T	1.54736e-07	0.167008	-0.380759	2.94719e-05	-0.136488	-0.483752	0.000252508	0.171326	-0.393659
39096167	chr15:39096167:T:C	6.30797e-08	-1.86077e-10	-1.11107	1.8581e-05	-1.86077e-10	-1.08154	0.000116074	-1.86077e-10	-0.999545
39096282	chr15:39096282:A:G	6.72061e-08	-1.86077e-10	-1.04771	1.94359e-05	-1.86077e-10	-1.03656	0.00011321	-1.86077e-10	-1.02453
39096453	chr15:39096453:A:C	1.63839e-07	-0.904798	0.748211	3.87755e-05	-0.962279	0.616389	0.000224915	-0.99642	0.65837
39096681	chr15:39096681:G:C	3.31182e-07	1.76102	-1.21382	6.48884e-05	1.36051	-1.19153	0.000908373	2.23721	-1.17933
39097158	chr15:39097158:G:A	1.68887e-07	-0.730011	0.603769	3.99667e-05	-0.79036	0.474728	0.00023091	-0.82897	0.517224
39097218	chr15:39097218:T:C	1.24462e-07	-0.3494	-0.0820718	2.10737e-05	-0.550583	-0.405072	0.000177251	-0.29073	-0.285481
39097820	chr15:39097820:T:C	9.16032e-09	-1.77497	-1.26562	2.67889e-06	-1.75056	-1.26771	1.54556e-05	-1.74275	-1.27306
39098052	chr15:39098052:A:G	1.10852e-08	-1.57921	-1.27066	2.55475e-06	-1.80841	-1.25732	1.43441e-05	-1.81506	-1.27537
39098085	chr15:39098085:A:G	1.1479e-07	-0.395427	-0.11694	1.94401e-05	-0.590449	-0.445892	0.000162484	-0.336796	-0.326399
39098278	chr15:39098278:T:C	1.24381e-07	-0.604356	0.172233	3.14927e-05	-0.706703	0.152779	0.000168621	-0.742724	0.116602
39098490	chr15:39098490:G:A	4.7324e-07	-1.86077e-10	0.904132	0.000143841	-1.86077e-10	0.96503	0.000784831	-1.86077e-10	0.911693
39098539	chr15:39098539:G:A	1.2801e-08	-1.81047	-0.895476	3.68269e-06	-1.80462	-0.895416	2.10021e-05	-1.80224	-0.906915
39098737	chr15:39098737:T:C	1.29474e-08	-1.60579	-1.08879	4.13006e-06	-1.54482	-1.04056	2.41069e-05	-1.51431	-1.05696
39099104	chr15:39099104:T:C	1.34005e-07	-0.284573	-0.0730186	2.25708e-05	-0.490448	-0.396575	0.000191539	-0.222161	-0.276523
39099503	chr15:39099503:G:A	2.05082e-07	-0.757858	0.825796	4.91618e-05	-0.816457	0.707896	0.000287183	-0.854385	0.76073
39100584	chr15:39100584:G:A	8.89878e-08	-1.86077e-10	-0.766972	2.49904e-05	-1.86077e-10	-0.785187	0.00013948	-1.86077e-10	-0.815856
39100606	chr15:39100606:G:T	7.97237e-08	-1.86077e-10	-0.876904	1.94796e-05	-1.86077e-10	-1.03431	0.000112912	-1.86077e-10	-1.02717
39100613	chr15:39100613:G:A	1.86989e-07	-1.86077e-10	-0.0244202	5.01015e-05	-1.86077e-10	-0.089628	0.000311848	-1.86077e-10	-0.0112596
39100751	chr15:39100751:T:C	5.27287e-08	-1.86077e-10	-1.29031	1.52101e-05	-1.86077e-10	-1.28172	8.7393e-05	-1.86077e-10	-1.28336
39101514	chr15:39101514:T:C	1.87661e-07	-1.86077e-10	-0.0208346	5.54492e-05	-1.86077e-10	0.0117892	0.000306404	-1.86077e-10	-0.0288703
39101880	chr15:39101880:T:C	2.85258e-07	-0.773252	1.17118	6.68864e-05	-0.841559	1.04088	0.000395752	-0.875478	1.10249
39102097	chr15:39102097:A:G	5.26106e-08	-1.86077e-10	-1.29255	1.51045e-05	-1.86077e-10	-1.28869	8.7494e-05	-1.86077e-10	-1.2822
39102189	chr15:39102189:T:C	8.18717e-08	-1.86077e-10	-0.850317	1.98852e-05	-1.86077e-10	-1.0137	0.000115388	-1.86077e-10	-1.00547
39102218	chr15:39102218:A:T	8.19808e-08	-1.86077e-10	-0.848986	1.99066e-05	-1.86077e-10	-1.01263	0.000115516	-1.86077e-10	-1.00437
39102311	chr15:39102311:C:G	5.52668e-08	-1.86077e-10	-1.2433	1.64e-05	-1.86077e-10	-1.2064	9.19523e-05	-1.86077e-10	-1.23251
39102329	chr15:39102329:C:T	6.11618e-08	-1.86077e-10	-1.14195	1.64824e-05	-1.86077e-10	-1.20139	9.54874e-05	-1.86077e-10	-1.19478
39103220	chr15:39103220:G:A	8.57595e-09	-1.81262	-1.29388	2.47577e-06	-1.80313	-1.294	1.42906e-05	-1.79953	-1.29464
39103343	chr15:39103343:T:C	3.29358e-08	-0.66867	-1.09224	8.23132e-06	-0.768585	-1.12715	4.34874e-05	-0.816578	-1.16473
39103530	chr15:39103530:CCAGAGTAATCCTTAACT:C	1.0712e-08	-1.60876	-1.27535	3.07143e-06	-1.63964	-1.24189	2.03795e-05	-1.48413	-1.25511
39103744	chr15:39103744:G:A	6.56583e-08	-1.86077e-10	-1.07101	1.78085e-05	-1.86077e-10	-1.12401	0.000105079	-1.86077e-10	-1.09906
39104361	chr15:39104361:G:A	5.2952e-08	-1.86077e-10	-1.28609	1.505e-05	-1.86077e-10	-1.2923	8.65239e-05	-1.86077e-10	-1.29335
39104382	chr15:39104382:T:C	9.83445e-09	-1.67755	-1.29203	2.79037e-06	-1.70344	-1.27407	1.80693e-05	-1.5773	-1.28227
39104404	chr15:39104404:A:G	5.24972e-08	-1.86077e-10	-1.29471	1.50651e-05	-1.86077e-10	-1.2913	8.64518e-05	-1.86077e-10	-1.29419
39104560	chr15:39104560:C:T	4.46205e-07	0.663155	0.182152	6.24842e-05	0.302853	-0.171619	0.000647243	0.757416	-0.038469
39104660	chr15:39104660:C:A	5.62974e-08	-1.86077e-10	-1.22482	1.67904e-05	-1.86077e-10	-1.18287	9.36954e-05	-1.86077e-10	-1.21373
39104720	chr15:39104720:A:G	3.44324e-07	0.736315	-0.150204	5.90513e-05	0.257203	-0.182476	0.000609668	0.764859	-0.105719
39104921	chr15:39104921:C:G	5.24974e-08	-1.86077e-10	-1.29471	1.50901e-05	-1.86077e-10	-1.28964	8.64524e-05	-1.86077e-10	-1.29418
39105124	chr15:39105124:G:A	4.79569e-07	1.28457	-0.367151	7.87181e-05	0.97518	-0.612985	0.000808757	1.46042	-0.518694
39105127	chr15:39105127:T:C	6.49802e-07	-1.86077e-10	1.2212	0.000204157	-1.86077e-10	1.31521	0.00105239	-1.86077e-10	1.20504
39105324	chr15:39105324:C:T	6.22707e-08	-1.86077e-10	-1.12398	1.93056e-05	-1.86077e-10	-1.04328	0.000107706	-1.86077e-10	-1.07437
39105378	chr15:39105378:C:T	2.33583e-07	1.40349	-1.20542	4.7433e-05	1.08185	-1.22621	0.000617457	1.87194	-1.20011
39105669	chr15:39105669:C:T	1.71719e-07	-1.86077e-10	-0.109614	4.65199e-05	-1.86077e-10	-0.163798	0.000285332	-1.86077e-10	-0.100121
39105786	chr15:39105786:C:T	1.25674e-07	0.734312	-1.1561	2.55744e-05	0.421395	-1.18348	0.000311278	1.13868	-1.15176
39105787	chr15:39105787:G:A	9.28545e-09	-1.75246	-1.27456	2.51882e-06	-1.79139	-1.2885	1.43354e-05	-1.80368	-1.28737
39105835	chr15:39105835:C:T	1.14827e-07	-1.86077e-10	-0.512043	3.32178e-05	-1.86077e-10	-0.500593	0.00024385	-1.86077e-10	-0.25722
39105871	chr15:39105871:G:A	1.09152e-08	-1.73157	-1.13374	2.8502e-06	-1.77781	-1.17848	1.6165e-05	-1.79426	-1.17666
39106125	chr15:39106125:C:T	1.11996e-08	-1.57587	-1.26372	2.93852e-06	-1.6678	-1.25798	1.93325e-05	-1.53095	-1.26104
39106433	chr15:39106433:C:T	1.33617e-08	-1.38284	-1.28023	3.43675e-06	-1.51014	-1.25901	1.87792e-05	-1.54271	-1.27832
39106612	chr15:39106612:G:T	2.9865e-08	-1.3501	-0.508687	6.70136e-06	-1.46618	-0.635193	4.35769e-05	-1.43373	-0.54552
39106733	chr15:39106733:C:T	5.30409e-08	-1.86077e-10	-1.28441	1.50919e-05	-1.86077e-10	-1.28952	8.66269e-05	-1.86077e-10	-1.29217
39107229	chr15:39107229:C:T	6.27519e-08	-1.11628	-3.08617e-10	1.24145e-05	-1.48481	-3.08617e-10	8.58809e-05	-1.30081	-3.08617e-10
39108003	chr15:39108003:C:T	1.81342e-07	0.102399	-0.157485	3.44915e-05	-0.309929	-0.153036	0.000368984	0.328757	-0.17178
39108210	chr15:39108210:T:C	6.5213e-08	-1.86077e-10	-1.07781	1.72524e-05	-1.86077e-10	-1.15573	0.00010038	-1.86077e-10	-1.14481
39108685	chr15:39108685:T:C	8.79968e-08	-1.86077e-10	-0.778171	2.54975e-05	-1.86077e-10	-0.765098	0.000176993	-1.86077e-10	-0.577667
39108757	chr15:39108757:A:G	2.01598e-08	-1.56952	-0.682263	4.4271e-06	-1.65805	-0.857883	3.24161e-05	-1.50704	-0.768083
39108971	chr15:39108971:C:T	2.42188e-08	-0.78937	-1.27897	5.10678e-06	-1.09909	-1.27402	4.2338e-05	-0.736332	-1.27176
39109369	chr15:39109369:AG:A	3.82275e-08	-1.61192	-3.08617e-10	1.18235e-05	-1.53359	-3.08617e-10	6.99039e-05	-1.50665	-3.08617e-10
39109600	chr15:39109600:G:A	1.81086e-08	-1.5749	-0.784187	4.24912e-06	-1.66796	-0.889009	2.53773e-05	-1.70038	-0.819545
39109649	chr15:39109649:A:G	2.44158e-08	-1.417	-0.643244	5.17027e-06	-1.53658	-0.824172	3.95699e-05	-1.34439	-0.731318
39109978	chr15:39109978:T:A	5.64841e-08	-1.86077e-10	-1.22151	1.58875e-05	-1.86077e-10	-1.23814	9.2705e-05	-1.86077e-10	-1.22435
39110050	chr15:39110050:A:G	2.40577e-08	-1.43265	-0.642368	5.1096e-06	-1.54913	-0.82343	3.89365e-05	-1.36133	-0.730513
39110178	chr15:39110178:T:C	7.86482e-08	-1.86077e-10	-0.890486	2.11741e-05	-1.86077e-10	-0.950902	0.000128186	-1.86077e-10	-0.900292
39110302	chr15:39110302:C:T	1.54738e-08	-1.24188	-1.27444	3.55846e-06	-1.45161	-1.28274	2.50991e-05	-1.24917	-1.28177
39110788	chr15:39110788:A:G	5.27266e-08	-1.86077e-10	-1.29035	1.50694e-05	-1.86077e-10	-1.29101	8.70306e-05	-1.86077e-10	-1.28752
39110866	chr15:39110866:C:T	5.64899e-08	-1.86077e-10	-1.22141	1.56759e-05	-1.86077e-10	-1.25155	9.21574e-05	-1.86077e-10	-1.23028
39110879	chr15:39110879:C:T	1.37248e-08	-1.66891	-0.967358	3.34499e-06	-1.743	-1.05321	1.99996e-05	-1.76396	-0.9941
39110909	chr15:39110909:T:A	1.69361e-07	-1.86077e-10	-0.123438	5.00219e-05	-1.86077e-10	-0.091219	0.000275712	-1.86077e-10	-0.134418
39110991	chr15:39110991:T:A	1.41252e-08	-1.66298	-0.944527	3.42642e-06	-1.73883	-1.03333	2.05132e-05	-1.76044	-0.972268
39111249	chr15:39111249:C:T	3.58367e-08	-1.6765	-3.08617e-10	1.09694e-05	-1.60857	-3.08617e-10	6.46151e-05	-1.58533	-3.08617e-10
39111917	chr15:39111917:T:G	7.79152e-08	-1.86077e-10	-0.89985	2.0997e-05	-1.86077e-10	-0.959301	0.00012702	-1.86077e-10	-0.909432
39111987	chr15:39111987:A:T	5.82362e-08	-1.86077e-10	-1.19096	1.6327e-05	-1.86077e-10	-1.21086	9.55859e-05	-1.86077e-10	-1.19375
39112136	chr15:39112136:C:T	3.87277e-08	-1.59892	-3.08617e-10	1.20003e-05	-1.51875	-3.08617e-10	7.10231e-05	-1.49077	-3.08617e-10
39112192	chr15:39112192:T:C	3.80739e-08	-1.61594	-3.08617e-10	1.18033e-05	-1.5353	-3.08617e-10	6.98475e-05	-1.50746	-3.08617e-10
39112869	chr15:39112869:A:G	3.83907e-08	-1.60765	-3.08617e-10	1.19267e-05	-1.5249	-3.08617e-10	7.05969e-05	-1.49679	-3.08617e-10
39113166	chr15:39113166:A:G	5.25e-08	-1.86077e-10	-1.29466	1.50139e-05	-1.86077e-10	-1.2947	8.64695e-05	-1.86077e-10	-1.29398
39113707	chr15:39113707:C:T	1.33388e-07	-1.86077e-10	-0.362208	3.44141e-05	-1.86077e-10	-0.465213	0.000216622	-1.86077e-10	-0.375621
39114019	chr15:39114019:A:G	5.25983e-08	-1.86077e-10	-1.29279	1.51979e-05	-1.86077e-10	-1.28252	8.6727e-05	-1.86077e-10	-1.29101
39114042	chr15:39114042:G:A	3.8643e-08	-1.60111	-3.08617e-10	1.20223e-05	-1.51692	-3.08617e-10	7.11605e-05	-1.48884	-3.08617e-10
39114061	chr15:39114061:T:C	5.25996e-08	-1.86077e-10	-1.29276	1.50367e-05	-1.86077e-10	-1.29318	8.6747e-05	-1.86077e-10	-1.29078
39114233	chr15:39114233:A:G	1.70667e-07	-1.86077e-10	-0.115754	4.41585e-05	-1.86077e-10	-0.215894	0.000278075	-1.86077e-10	-0.125884
39114735	chr15:39114735:C:G	3.73667e-08	-1.63469	-3.08617e-10	1.15511e-05	-1.5569	-3.08617e-10	6.82151e-05	-1.53111	-3.08617e-10
39114766	chr15:39114766:C:T	1.58888e-08	-1.33517	-1.15469	4.91345e-06	-1.32819	-1.08351	2.68573e-05	-1.31504	-1.14819
39114834	chr15:39114834:T:C	3.79555e-08	-1.61906	-3.08617e-10	1.17695e-05	-1.53817	-3.08617e-10	6.95647e-05	-1.51152	-3.08617e-10
39114912	chr15:39114912:GATCTCC:G	2.71181e-08	-1.3238	-0.631472	9.2572e-06	-1.30399	-0.474291	4.98811e-05	-1.28691	-0.557218
39114976	chr15:39114976:CA:C	4.90031e-08	-0.071585	-1.292	1.40578e-05	-0.0695952	-1.29091	0.000138492	0.465847	-1.28881
39115079	chr15:39115079:A:C	4.35725e-07	0.306729	0.514812	0.000143723	0.454648	0.50956	0.00146581	1.04493	0.491461
39115163	chr15:39115163:A:G	2.62683e-08	-1.50401	-0.483097	8.81296e-06	-1.51361	-0.313845	4.84701e-05	-1.50457	-0.368256
39115333	chr15:39115333:C:T	9.56542e-09	-1.81483	-1.18249	3.16967e-06	-1.67867	-1.17138	1.8775e-05	-1.61444	-1.20681
39115396	chr15:39115396:G:A	7.92376e-08	-0.88302	-3.08617e-10	1.4735e-05	-1.31345	-3.08617e-10	0.000105576	-1.09434	-3.08617e-10
39115420	chr15:39115420:T:A	4.10645e-08	-1.54033	-3.08617e-10	1.20053e-05	-1.51833	-3.08617e-10	7.72025e-05	-1.40734	-3.08617e-10
39115648	chr15:39115648:C:A	1.97519e-07	0.273468	-0.243103	3.74221e-05	-0.0820208	-0.299398	0.000415018	0.537397	-0.262849
39116391	chr15:39116391:G:A	3.81812e-08	-1.61313	-3.08617e-10	1.18532e-05	-1.53108	-3.08617e-10	7.01141e-05	-1.50365	-3.08617e-10
39116410	chr15:39116410:G:A	5.67373e-07	0.798161	0.287385	0.000102877	0.353289	0.27657	0.00136138	1.1233	0.339184
39116564	chr15:39116564:C:T	1.42008e-07	-1.86077e-10	-0.29959	3.85839e-05	-1.86077e-10	-0.350843	0.000234773	-1.86077e-10	-0.295154
39116896	chr15:39116896:G:A	5.40688e-07	1.49798	-0.460612	8.88768e-05	0.980576	-0.497004	0.00143377	1.98929	-0.475008
39116969	chr15:39116969:G:A	7.82187e-08	-1.86077e-10	-0.895962	1.94571e-05	-1.86077e-10	-1.03547	0.00011299	-1.86077e-10	-1.02648
39117055	chr15:39117055:C:T	6.30466e-08	-1.86077e-10	-1.1116	1.6793e-05	-1.86077e-10	-1.18272	9.7576e-05	-1.86077e-10	-1.17314
39117137	chr15:39117137:G:T	6.5246e-08	-1.07731	-3.08617e-10	2.75538e-05	-0.687539	-3.08617e-10	0.000114124	-1.01649	-3.08617e-10
39117474	chr15:39117474:T:C	1.43422e-07	-1.86077e-10	-0.289681	3.90631e-05	-1.86077e-10	-0.338501	0.000237798	-1.86077e-10	-0.282355
39117975	chr15:39117975:A:G	1.89135e-07	-1.86077e-10	-0.0130087	5.36725e-05	-1.86077e-10	-0.020779	0.000443905	-1.86077e-10	0.341835
39117976	chr15:39117976:T:A	1.60942e-08	-1.33657	-1.14044	3.71085e-06	-1.47016	-1.22226	2.73055e-05	-1.26562	-1.18107
39118129	chr15:39118129:C:T	3.73621e-08	-1.4165	-0.218311	7.57325e-06	-1.54435	-0.434712	5.82404e-05	-1.35933	-0.329869
39119070	chr15:39119070:C:A	6.35332e-08	-1.86077e-10	-1.10391	1.7443e-05	-1.86077e-10	-1.14474	0.000103811	-1.86077e-10	-1.1112
39119431	chr15:39119431:G:T	1.6865e-08	-1.1539	-1.27634	4.22602e-06	-1.31805	-1.24437	2.32812e-05	-1.34458	-1.26155
39120059	chr15:39120059:T:C	1.19216e-07	-1.86077e-10	-0.474538	3.0943e-05	-1.86077e-10	-0.571532	0.000193638	-1.86077e-10	-0.487786
39120149	chr15:39120149:A:G	3.57658e-08	-1.67848	-3.08617e-10	9.14586e-06	-1.79038	-3.08617e-10	5.17423e-05	-1.8075	-3.08617e-10
39120199	chr15:39120199:G:A	6.03699e-08	-1.86077e-10	-1.15498	1.73436e-05	-1.86077e-10	-1.15045	9.98764e-05	-1.86077e-10	-1.14984
39120318	chr15:39120318:G:A	1.11279e-08	-1.55506	-1.29095	2.89319e-06	-1.65253	-1.28879	1.91663e-05	-1.51063	-1.28999
39120368	chr15:39120368:T:C	4.88121e-07	1.42502	-0.489922	9.68938e-05	1.098	-0.528064	0.00133127	1.9438	-0.50368
39120557	chr15:39120557:C:T	1.67084e-07	-1.86077e-10	-0.136976	4.53602e-05	-1.86077e-10	-0.189043	0.000277947	-1.86077e-10	-0.126346
39120560	chr15:39120560:T:C	1.51436e-07	-1.86077e-10	-0.235305	4.86006e-05	-1.86077e-10	-0.120043	0.00026689	-1.86077e-10	-0.16694
39120601	chr15:39120601:C:T	1.12533e-08	-1.55627	-1.27855	2.93297e-06	-1.65341	-1.27425	1.94142e-05	-1.51132	-1.27645
39120945	chr15:39120945:T:C	6.94767e-08	-1.86077e-10	-1.01448	1.89035e-05	-1.86077e-10	-1.06433	0.000113427	-1.86077e-10	-1.02261
39120995	chr15:39120995:A:G	1.53046e-07	-1.86077e-10	-0.22473	4.15289e-05	-1.86077e-10	-0.277289	0.000253925	-1.86077e-10	-0.216736
39121374	chr15:39121374:G:A	1.60695e-07	-1.86077e-10	-0.17596	4.3655e-05	-1.86077e-10	-0.227362	0.000267174	-1.86077e-10	-0.165873
39121572	chr15:39121572:A:G	3.82535e-08	-1.61124	-3.08617e-10	1.18616e-05	-1.53038	-3.08617e-10	7.02511e-05	-1.5017	-3.08617e-10
39122060	chr15:39122060:A:C	7.0022e-08	-1.86077e-10	-1.00666	1.9077e-05	-1.86077e-10	-1.0552	0.000105023	-1.86077e-10	-1.09959
39122076	chr15:39122076:C:T	5.64848e-08	-1.86077e-10	-1.2215	1.60141e-05	-1.86077e-10	-1.23021	9.03626e-05	-1.86077e-10	-1.24994
39122182	chr15:39122182:G:A	6.01141e-08	-1.81387	0.65464	1.7515e-05	-1.80085	0.660228	9.05257e-05	-1.79767	0.549528
39122225	chr15:39122225:AT:A	6.14411e-08	-1.86077e-10	-1.13739	1.67018e-05	-1.86077e-10	-1.18816	9.74185e-05	-1.86077e-10	-1.17476
39122369	chr15:39122369:G:C	1.33335e-06	-1.86077e-10	1.93998	0.000306465	-1.86077e-10	1.72142	0.00216193	-1.86077e-10	1.92498
39122438	chr15:39122438:A:G	3.12629e-08	-1.81304	-3.08617e-10	1.01137e-05	-1.68979	-3.08617e-10	5.46286e-05	-1.75322	-3.08617e-10
39122568	chr15:39122568:G:C	5.98442e-08	-1.86077e-10	-1.16373	1.74293e-05	-1.86077e-10	-1.14552	0.000107413	-1.86077e-10	-1.07709
39122600	chr15:39122600:G:A	7.27108e-08	-1.86077e-10	-0.968981	2.15154e-05	-1.86077e-10	-0.934908	0.000136112	-1.86077e-10	-0.840296
39122625	chr15:39122625:G:T	6.80575e-08	-1.86077e-10	-1.03512	2.00697e-05	-1.86077e-10	-1.00447	0.000125812	-1.86077e-10	-0.918989
39123085	chr15:39123085:G:C	4.03041e-08	-1.62479	0.0657758	1.10574e-05	-1.57018	-0.0303997	6.38913e-05	-1.52411	-0.0724819
39123148	chr15:39123148:T:C	1.16688e-07	-1.86077e-10	-0.495971	3.29443e-05	-1.86077e-10	-0.50886	0.000210901	-1.86077e-10	-0.402386
39123211	chr15:39123211:G:A	5.51531e-08	-1.86077e-10	-1.24536	1.56655e-05	-1.86077e-10	-1.25222	9.00444e-05	-1.86077e-10	-1.25347
39123319	chr15:39123319:A:G	9.15998e-08	-1.86077e-10	-0.738042	2.42084e-05	-1.86077e-10	-0.816979	0.000134395	-1.86077e-10	-0.852989
39123715	chr15:39123715:G:A	2.35241e-07	-1.86077e-10	0.205141	6.87514e-05	-1.86077e-10	0.226818	0.000525724	-1.86077e-10	0.511001
39123993	chr15:39123993:G:C	1.29319e-07	-1.86077e-10	-0.393188	3.64574e-05	-1.86077e-10	-0.407534	0.000234941	-1.86077e-10	-0.294442
39124390	chr15:39124390:A:G	1.24325e-07	-1.86077e-10	-0.432575	3.50572e-05	-1.86077e-10	-0.446699	0.000225312	-1.86077e-10	-0.336288
39124545	chr15:39124545:T:C	1.00939e-07	-1.86077e-10	-0.640955	3.06389e-05	-1.86077e-10	-0.581408	0.000167901	-1.86077e-10	-0.630401
39124669	chr15:39124669:A:G	5.54099e-08	-1.86077e-10	-1.24071	1.61079e-05	-1.86077e-10	-1.22437	9.70008e-05	-1.86077e-10	-1.17906
39124687	chr15:39124687:G:A	2.41451e-07	-1.86077e-10	0.231198	7.05779e-05	-1.86077e-10	0.253038	0.000540954	-1.86077e-10	0.539559
39124989	chr15:39124989:A:C	8.63927e-08	-1.86077e-10	-0.796567	2.31728e-05	-1.86077e-10	-0.8607	0.00014064	-1.86077e-10	-0.807574
39125031	chr15:39125031:C:T	5.72004e-08	-1.86077e-10	-1.20891	1.66932e-05	-1.86077e-10	-1.18868	0.000101438	-1.86077e-10	-1.13432
39125275	chr15:39125275:G:A	2.39095e-07	-1.86077e-10	0.22139	6.98935e-05	-1.86077e-10	0.243293	0.000535059	-1.86077e-10	0.528603
39125754	chr15:39125754:A:C	3.68667e-08	-0.415012	-1.23315	1.02806e-05	-0.399935	-1.27349	9.8174e-05	0.0790491	-1.24608
39125798	chr15:39125798:T:A	1.33822e-07	-1.86077e-10	-0.358963	3.77502e-05	-1.86077e-10	-0.37269	0.000244353	-1.86077e-10	-0.255161
39125834	chr15:39125834:G:A	5.92656e-08	-1.86077e-10	-1.17344	1.7295e-05	-1.86077e-10	-1.15326	0.000106135	-1.86077e-10	-1.08906
39125846	chr15:39125846:T:C	5.73509e-08	-1.86077e-10	-1.20628	1.67617e-05	-1.86077e-10	-1.18459	0.000101385	-1.86077e-10	-1.13485
39125974	chr15:39125974:G:A	6.84195e-08	-1.86077e-10	-1.02981	1.83095e-05	-1.86077e-10	-1.09626	0.000107405	-1.86077e-10	-1.07717
39126254	chr15:39126254:T:C	6.71656e-08	-1.86077e-10	-1.04831	2.02951e-05	-1.86077e-10	-0.993298	0.000117781	-1.86077e-10	-0.984948
39126451	chr15:39126451:A:C	5.48382e-08	-1.86077e-10	-1.25108	1.59425e-05	-1.86077e-10	-1.23469	9.24946e-05	-1.86077e-10	-1.22662
39126517	chr15:39126517:A:C	5.45601e-08	-1.86077e-10	-1.25617	1.60417e-05	-1.86077e-10	-1.22849	9.40309e-05	-1.86077e-10	-1.21015
39126704	chr15:39126704:TTATTTATTTC:T	8.38977e-08	-1.86077e-10	-0.825872	2.39082e-05	-1.86077e-10	-0.829459	0.000172076	-1.86077e-10	-0.605841
39126708	chr15:39126708:TTATTTC:T	6.38086e-08	-1.86077e-10	-1.09958	1.91873e-05	-1.86077e-10	-1.04943	0.00011055	-1.86077e-10	-1.04831
39126980	chr15:39126980:C:A	4.48611e-08	-0.446578	-1.00532	1.14432e-05	-0.540797	-1.02549	9.07215e-05	-0.206562	-1.03942
39127154	chr15:39127154:A:G	5.25716e-08	-1.86077e-10	-1.2933	1.50258e-05	-1.86077e-10	-1.29391	8.67246e-05	-1.86077e-10	-1.29104
39127233	chr15:39127233:G:A	2.94332e-07	-1.86077e-10	0.429239	7.33285e-05	-1.86077e-10	0.29127	0.000478015	-1.86077e-10	0.415868
39127337	chr15:39127337:A:T	4.23368e-08	-1.73056	0.22075	1.01626e-05	-1.6251	-0.0598627	0.000110721	-1.04647	-0.000290778
39127343	chr15:39127343:T:C	3.14627e-07	-1.86077e-10	0.495916	7.8209e-05	-1.86077e-10	0.355705	0.000510922	-1.86077e-10	0.482441
39127556	chr15:39127556:C:T	3.53454e-08	-1.70395	0.0136452	9.59043e-06	-1.75599	0.0130739	6.85209e-05	-1.63642	0.109784
39127708	chr15:39127708:A:G	3.09939e-07	-1.86077e-10	0.480904	7.70888e-05	-1.86077e-10	0.34128	0.00050336	-1.86077e-10	0.46753
39127882	chr15:39127882:TTAAA:T	5.55932e-08	-1.86077e-10	-1.23741	1.64005e-05	-1.86077e-10	-1.20637	9.36977e-05	-1.86077e-10	-1.2137
39128575	chr15:39128575:G:A	5.80774e-08	-1.86077e-10	-1.19369	1.61223e-05	-1.86077e-10	-1.22348	9.48434e-05	-1.86077e-10	-1.20155
39129411	chr15:39129411:C:T	5.42202e-08	-1.86077e-10	-1.26242	1.58028e-05	-1.86077e-10	-1.24349	8.99077e-05	-1.86077e-10	-1.25499
39129431	chr15:39129431:T:C	1.89109e-07	-0.0237133	0.0105664	4.78044e-05	-0.12564	-0.0109216	0.000385141	0.264033	-0.064199
39129679	chr15:39129679:G:A	2.50593e-07	-1.86077e-10	0.26836	6.18422e-05	-1.86077e-10	0.120907	0.000406524	-1.86077e-10	0.253868
39129701	chr15:39129701:T:C	3.90212e-08	-1.73951	0.148146	1.0507e-05	-1.76403	0.112386	8.27183e-05	-1.65846	0.320131
39129844	chr15:39129844:G:A	3.6261e-08	-1.73595	0.0712223	9.75695e-06	-1.77572	0.0500244	6.93867e-05	-1.6754	0.161324
39129923	chr15:39129923:C:T	1.66271e-08	-1.7129	-0.731537	4.48717e-06	-1.75895	-0.743511	3.11507e-05	-1.64434	-0.670596
39130144	chr15:39130144:T:G	5.32203e-08	-1.75738	0.476347	1.42069e-05	-1.77828	0.428332	0.000113716	-1.6858	0.665726
39130931	chr15:39130931:C:T	3.38789e-08	-1.73268	-3.08617e-10	1.03817e-05	-1.66363	-3.08617e-10	6.49637e-05	-1.57995	-3.08617e-10
39130948	chr15:39130948:C:G	5.25479e-08	-1.86077e-10	-1.29375	1.50181e-05	-1.86077e-10	-1.29442	8.64952e-05	-1.86077e-10	-1.29369
39131102	chr15:39131102:T:C	1.73956e-08	-1.7852	-0.614051	4.74744e-06	-1.80576	-0.640316	3.16293e-05	-1.7405	-0.559188
39131208	chr15:39131208:A:C	2.08271e-08	-1.77262	-0.446595	5.66725e-06	-1.79872	-0.470255	3.8774e-05	-1.72169	-0.374338
39131212	chr15:39131212:G:A	9.30069e-08	-1.86077e-10	-0.722797	2.78368e-05	-1.86077e-10	-0.677319	0.000156068	-1.86077e-10	-0.703481
39131271	chr15:39131271:C:G	2.3129e-07	-1.86077e-10	0.188203	6.38984e-05	-1.86077e-10	0.153616	0.000349043	-1.86077e-10	0.10142
39131334	chr15:39131334:G:A	5.25334e-08	-1.86077e-10	-1.29402	1.50209e-05	-1.86077e-10	-1.29424	8.65238e-05	-1.86077e-10	-1.29336
39131497	chr15:39131497:C:T	1.86124e-08	-1.7597	-0.571944	5.0274e-06	-1.78973	-0.599051	3.42479e-05	-1.70475	-0.5154
39131637	chr15:39131637:G:A	2.14667e-08	-1.64855	-0.540415	5.72288e-06	-1.71089	-0.548311	4.13986e-05	-1.56387	-0.466661
39131663	chr15:39131663:T:C	2.1157e-08	-1.64824	-0.555259	5.64031e-06	-1.71067	-0.563072	4.07761e-05	-1.5635	-0.482178
39131712	chr15:39131712:G:A	1.85209e-08	-1.63817	-0.698403	4.91435e-06	-1.70083	-0.710686	3.51839e-05	-1.55029	-0.642898
39131715	chr15:39131715:G:A	3.88427e-07	-1.86077e-10	0.706634	0.000110548	-1.86077e-10	0.701774	0.000982612	-1.86077e-10	1.13644
39131836	chr15:39131836:C:A	2.90753e-07	-1.86077e-10	0.417004	8.29802e-05	-1.86077e-10	0.414922	0.000712909	-1.86077e-10	0.815578
39131891	chr15:39131891:T:C	6.48301e-08	-1.86077e-10	-1.0837	1.91064e-05	-1.86077e-10	-1.05366	0.000107325	-1.86077e-10	-1.07792
39132091	chr15:39132091:C:T	1.55196e-07	-1.86077e-10	-0.210784	3.95826e-05	-1.86077e-10	-0.325289	0.000253013	-1.86077e-10	-0.220335
39132169	chr15:39132169:C:T	1.07998e-08	-1.81035	-1.06559	3.19872e-06	-1.80029	-1.04064	1.80609e-05	-1.79521	-1.06481
39132239	chr15:39132239:G:A	5.25374e-08	-1.86077e-10	-1.29394	1.502e-05	-1.86077e-10	-1.2943	8.65151e-05	-1.86077e-10	-1.29346
39132264	chr15:39132264:CTGGAGG:C	5.26154e-08	-1.86077e-10	-1.29246	1.51877e-05	-1.86077e-10	-1.28319	8.68323e-05	-1.86077e-10	-1.2898
39132351	chr15:39132351:C:G	2.28365e-07	-1.86077e-10	0.175475	5.73846e-05	-1.86077e-10	0.0460965	0.000367744	-1.86077e-10	0.153611
39132806	chr15:39132806:C:T	9.03858e-08	-1.86077e-10	-0.751383	2.32421e-05	-1.86077e-10	-0.857716	0.000134165	-1.86077e-10	-0.854704
39133538	chr15:39133538:A:C	1.53206e-08	-1.68165	-0.844626	4.12686e-06	-1.7442	-0.841962	2.89832e-05	-1.60824	-0.77882
39133547	chr15:39133547:G:A	5.27761e-08	-1.86077e-10	-1.28941	1.53128e-05	-1.86077e-10	-1.27499	8.7122e-05	-1.86077e-10	-1.28647
39133920	chr15:39133920:T:C	1.22542e-07	-0.5107	0.0636816	2.83537e-05	-0.583192	-0.0757287	0.000282594	-0.0924395	-0.0173257
39133950	chr15:39133950:G:A	6.28382e-08	-1.86077e-10	-1.11491	1.80185e-05	-1.86077e-10	-1.11228	0.000101505	-1.86077e-10	-1.13366
39134129	chr15:39134129:A:G	9.05675e-08	-1.86077e-10	-0.749375	2.32836e-05	-1.86077e-10	-0.855929	0.000134404	-1.86077e-10	-0.852923
39134315	chr15:39134315:A:G	6.18451e-08	-1.13084	-3.08617e-10	1.46696e-05	-1.3179	-3.08617e-10	6.90179e-05	-1.51941	-3.08617e-10
39134350	chr15:39134350:G:T	5.75701e-08	-1.86077e-10	-1.20247	1.58657e-05	-1.86077e-10	-1.23952	9.21959e-05	-1.86077e-10	-1.22986
39134607	chr15:39134607:C:G	6.49022e-08	-1.86077e-10	-1.08259	1.71918e-05	-1.86077e-10	-1.15925	9.99662e-05	-1.86077e-10	-1.14894
39134647	chr15:39134647:G:A	6.51854e-08	-1.86077e-10	-1.07824	1.83049e-05	-1.86077e-10	-1.09651	0.000104947	-1.86077e-10	-1.10031
39134850	chr15:39134850:T:C	5.34368e-08	-1.86077e-10	-1.27697	1.51896e-05	-1.86077e-10	-1.28307	8.74796e-05	-1.86077e-10	-1.28237
39135070	chr15:39135070:T:C	2.49719e-08	-1.5443	-0.493421	6.44542e-06	-1.62447	-0.515837	4.92245e-05	-1.43547	-0.421918
39135169	chr15:39135169:G:A	1.07759e-07	-1.86077e-10	-0.575575	3.11302e-05	-1.86077e-10	-0.5655	0.000169168	-1.86077e-10	-0.622883
39135464	chr15:39135464:G:A	8.87017e-09	-1.77982	-1.29296	2.65503e-06	-1.74105	-1.28617	1.66595e-05	-1.64767	-1.29313
39135601	chr15:39135601:C:T	5.69366e-08	-1.86077e-10	-1.21353	1.57608e-05	-1.86077e-10	-1.24615	9.13296e-05	-1.86077e-10	-1.2393
39135709	chr15:39135709:T:TTCTC	1.8319e-08	-1.32302	-1.02451	4.64042e-06	-1.43268	-1.0362	3.63252e-05	-1.18095	-0.980315
39135903	chr15:39135903:C:A	5.25326e-08	-1.86077e-10	-1.29404	1.50324e-05	-1.86077e-10	-1.29347	8.64071e-05	-1.86077e-10	-1.2947
39135947	chr15:39135947:C:T	8.51147e-08	-1.86077e-10	-0.811471	2.27788e-05	-1.86077e-10	-0.877848	0.000137276	-1.86077e-10	-0.83178
39135961	chr15:39135961:T:C	1.07557e-06	0.666433	1.0587	0.000245097	0.488949	1.00903	0.00316339	1.15535	1.15027
39136096	chr15:39136096:G:A	5.57052e-08	-1.86077e-10	-1.2354	1.60661e-05	-1.86077e-10	-1.22697	9.1511e-05	-1.86077e-10	-1.23732
39136492	chr15:39136492:C:G	6.65387e-08	-0.124061	-0.933625	1.8085e-05	-0.0890642	-1.01953	0.000189896	0.458897	-0.966194
39136547	chr15:39136547:G:T	9.02273e-08	-1.86077e-10	-0.753138	2.32058e-05	-1.86077e-10	-0.859278	0.000133955	-1.86077e-10	-0.856273
39136747	chr15:39136747:GTGT:G	1.48658e-08	-1.63622	-0.920187	4.00432e-06	-1.69994	-0.916369	2.83739e-05	-1.55015	-0.858155
39136808	chr15:39136808:G:A	7.55532e-08	-1.86077e-10	-0.930634	2.15136e-05	-1.86077e-10	-0.934992	0.000120845	-1.86077e-10	-0.959266
39136866	chr15:39136866:C:T	2.73009e-07	-1.86077e-10	0.354036	7.79635e-05	-1.86077e-10	0.352561	0.000664144	-1.86077e-10	0.744724
39136962	chr15:39136962:C:T	1.47665e-08	-1.6342	-0.928912	3.97563e-06	-1.69823	-0.925262	2.81843e-05	-1.54733	-0.867677
39136963	chr15:39136963:G:A	8.60939e-08	-1.86077e-10	-0.800032	2.4329e-05	-1.86077e-10	-0.812011	0.000152706	-1.86077e-10	-0.725264
39137064	chr15:39137064:C:T	1.59522e-08	-1.59907	-0.886806	4.2707e-06	-1.66924	-0.882666	3.08634e-05	-1.50215	-0.822052
39137101	chr15:39137101:T:C	1.31587e-08	-1.70758	-0.970803	3.59825e-06	-1.75541	-0.967825	2.46304e-05	-1.63626	-0.913536
39137772	chr15:39137772:T:C	1.34336e-08	-1.63408	-1.02363	3.61336e-06	-1.69813	-1.02091	2.54756e-05	-1.5452	-0.970854
39137791	chr15:39137791:C:T	1.56549e-07	-1.86077e-10	-0.202103	4.53753e-05	-1.86077e-10	-0.188711	0.000242742	-1.86077e-10	-0.261777
39137972	chr15:39137972:C:T	1.34961e-08	-1.63478	-1.01828	3.63354e-06	-1.69887	-1.0146	2.56263e-05	-1.54594	-0.964222
39138024	chr15:39138024:T:C	1.33608e-08	-1.65021	-1.01293	3.60778e-06	-1.71083	-1.00976	2.52925e-05	-1.56454	-0.958731
39138261	chr15:39138261:A:G	2.77559e-07	-1.86077e-10	0.370561	6.84547e-05	-1.86077e-10	0.222493	0.000459184	-1.86077e-10	0.375677
39138605	chr15:39138605:C:T	3.62634e-08	-1.66466	-3.08617e-10	1.12133e-05	-1.58658	-3.08617e-10	6.45453e-05	-1.58641	-3.08617e-10
39138664	chr15:39138664:C:T	3.06858e-07	-1.86077e-10	0.470916	7.53242e-05	-1.86077e-10	0.318122	0.000507868	-1.86077e-10	0.476447
39138701	chr15:39138701:G:A	6.34798e-08	-1.86077e-10	-1.10475	1.68874e-05	-1.86077e-10	-1.17711	9.81945e-05	-1.86077e-10	-1.16683
39138869	chr15:39138869:T:G	1.40483e-07	-1.86077e-10	-0.310381	4.0641e-05	-1.86077e-10	-0.298902	0.000218422	-1.86077e-10	-0.367348
39138885	chr15:39138885:G:A	5.2591e-08	-1.86077e-10	-1.29293	1.51803e-05	-1.86077e-10	-1.28368	8.67045e-05	-1.86077e-10	-1.29127
39139047	chr15:39139047:G:A	1.33541e-08	-1.64957	-1.01408	3.60507e-06	-1.71101	-1.01032	2.51998e-05	-1.56719	-0.959743
39139345	chr15:39139345:T:A	5.91395e-08	-1.86077e-10	-1.17557	1.67617e-05	-1.86077e-10	-1.18458	9.58303e-05	-1.86077e-10	-1.1912
39139855	chr15:39139855:T:C	1.57187e-07	-0.142057	-0.0559778	4.15838e-05	-0.189662	-0.0863057	0.000334253	0.18396	-0.125836
39140154	chr15:39140154:T:C	1.26147e-08	-1.66283	-1.05778	3.41583e-06	-1.72041	-1.05484	2.37105e-05	-1.57989	-1.00796
39140315	chr15:39140315:GTC:G	5.27443e-08	-1.86077e-10	-1.29002	1.52955e-05	-1.86077e-10	-1.27612	8.70608e-05	-1.86077e-10	-1.28717
39140571	chr15:39140571:T:G	3.13699e-08	-1.80962	-3.08617e-10	9.36395e-06	-1.76681	-3.08617e-10	5.48286e-05	-1.74956	-3.08617e-10
39140639	chr15:39140639:G:C	1.31144e-08	-1.66725	-1.01451	3.55611e-06	-1.72348	-1.01153	2.47324e-05	-1.58472	-0.960939
39140649	chr15:39140649:T:C	1.56556e-07	-1.86077e-10	-0.202057	3.97188e-05	-1.86077e-10	-0.321855	0.00021985	-1.86077e-10	-0.360828
39140768	chr15:39140768:T:C	7.21902e-08	-1.86077e-10	-0.976166	2.05933e-05	-1.86077e-10	-0.978714	0.000115859	-1.86077e-10	-1.0014
39140821	chr15:39140821:A:T	1.28336e-08	-1.68429	-1.01912	3.49268e-06	-1.73684	-1.01617	2.40915e-05	-1.60594	-0.965969
39140905	chr15:39140905:T:C	9.64757e-08	-1.86077e-10	-0.68618	2.46824e-05	-1.86077e-10	-0.797587	0.000142458	-1.86077e-10	-0.79473
39141236	chr15:39141236:A:G	1.29064e-08	-1.67655	-1.02119	3.50645e-06	-1.7308	-1.01827	2.42776e-05	-1.59599	-0.968229
39141499	chr15:39141499:G:A	8.07972e-08	-1.86077e-10	-0.863528	2.25182e-05	-1.86077e-10	-0.889356	0.000129543	-1.86077e-10	-0.889765
39141712	chr15:39141712:C:T	1.2635e-08	-1.69822	-1.02078	3.44973e-06	-1.74755	-1.01784	2.3638e-05	-1.62313	-0.967787
39141746	chr15:39141746:A:G	7.85501e-08	-0.175113	-0.716621	2.04255e-05	-0.240535	-0.746361	0.000167062	0.128485	-0.763895
39141856	chr15:39141856:T:G	5.94476e-08	-1.86077e-10	-1.17038	1.62688e-05	-1.86077e-10	-1.21443	9.47527e-05	-1.86077e-10	-1.2025
39141873	chr15:39141873:G:A	2.4798e-08	-1.72632	-0.318393	6.81696e-06	-1.75428	-0.329987	5.16028e-05	-1.64147	-0.168725
39141918	chr15:39141918:T:C	5.82613e-08	-1.86077e-10	-1.19053	1.60171e-05	-1.86077e-10	-1.23002	9.31501e-05	-1.86077e-10	-1.21956
39142162	chr15:39142162:A:G	6.2581e-08	-0.0884228	-1.03059	1.71669e-05	-0.0584265	-1.10227	0.000183464	0.513156	-1.05491
39142257	chr15:39142257:A:G	4.48061e-07	0.0918221	0.757637	0.000113444	0.00147475	0.726158	0.00122037	0.613443	0.739688
39142481	chr15:39142481:C:T	5.41353e-08	-0.842414	-0.421571	1.1924e-05	-1.11463	-0.410491	7.95192e-05	-0.81617	-0.561606
39142561	chr15:39142561:G:T	1.26112e-07	-1.86077e-10	-0.418303	3.67556e-05	-1.86077e-10	-0.399388	0.00020298	-1.86077e-10	-0.440669
39142878	chr15:39142878:A:G	1.28311e-08	-1.72745	-0.976149	3.50149e-06	-1.76798	-0.982508	2.38268e-05	-1.65809	-0.924876
39142944	chr15:39142944:C:T	3.85852e-07	-0.371032	1.07101	7.77389e-05	-0.696016	1.04569	0.000779857	-0.15333	1.05867
39142996	chr15:39142996:G:T	6.52153e-08	-1.86077e-10	-1.07778	1.72685e-05	-1.86077e-10	-1.15479	0.000100406	-1.86077e-10	-1.14455
39143039	chr15:39143039:G:A	1.11059e-07	-1.86077e-10	-0.54541	2.8711e-05	-1.86077e-10	-0.6464	0.000183544	-1.86077e-10	-0.541323
39143079	chr15:39143079:A:G	5.38329e-07	-0.777096	1.81009	0.00010117	-1.00826	1.62138	0.000988446	-0.547412	1.68977
39143402	chr15:39143402:G:A	1.05269e-08	-1.7033	-1.19823	2.8786e-06	-1.75079	-1.19559	1.92593e-05	-1.62936	-1.16642
39143416	chr15:39143416:T:A	1.20859e-07	-0.333478	-0.127372	2.40717e-05	-0.676927	-0.145715	0.000242514	-0.133359	-0.129358
39143422	chr15:39143422:G:A	2.67478e-07	-1.86077e-10	0.333567	7.63752e-05	-1.86077e-10	0.331979	0.000649532	-1.86077e-10	0.722477
39143661	chr15:39143661:A:G	2.23451e-07	-1.86077e-10	0.153723	5.59493e-05	-1.86077e-10	0.0207671	0.000368305	-1.86077e-10	0.155136
39143748	chr15:39143748:C:A	5.73162e-08	-1.86077e-10	-1.20689	1.58583e-05	-1.86077e-10	-1.23999	9.18599e-05	-1.86077e-10	-1.23351
39144102	chr15:39144102:C:G	2.23373e-08	-0.958094	-1.19112	5.40495e-06	-1.06994	-1.24642	4.77424e-05	-0.677761	-1.21019
39144180	chr15:39144180:C:T	4.38876e-08	-0.7211	-0.752739	9.97998e-06	-0.856026	-0.847071	9.70282e-05	-0.385548	-0.793225
39144366	chr15:39144366:TAG:T	2.40495e-07	-1.86077e-10	0.227228	5.99895e-05	-1.86077e-10	0.0904907	0.000396383	-1.86077e-10	0.228607
39144525	chr15:39144525:G:A	1.40252e-08	-1.6834	-0.931211	3.82126e-06	-1.7376	-0.925493	2.627e-05	-1.60752	-0.877826
39144843	chr15:39144843:G:A	5.32078e-08	-1.86077e-10	-1.28127	1.51901e-05	-1.86077e-10	-1.28303	8.75358e-05	-1.86077e-10	-1.28173
39145069	chr15:39145069:T:G	1.85094e-07	-1.86077e-10	-0.0346083	5.30933e-05	-1.86077e-10	-0.031629	0.000286783	-1.86077e-10	-0.0950478
39145334	chr15:39145334:T:C	5.25182e-08	-1.86077e-10	-1.29431	1.50363e-05	-1.86077e-10	-1.29321	8.64065e-05	-1.86077e-10	-1.29471
39145496	chr15:39145496:C:A	1.38146e-08	-1.72916	-0.900586	4.1222e-06	-1.71382	-0.873467	2.50137e-05	-1.60325	-0.931103
39145512	chr15:39145512:G:A	1.76629e-08	-1.64894	-0.735061	5.31378e-06	-1.63022	-0.703153	3.28226e-05	-1.48887	-0.773783
39146017	chr15:39146017:G:A	9.87407e-09	-1.68618	-1.27938	2.68251e-06	-1.73693	-1.28	1.7777e-05	-1.60843	-1.26744
39146232	chr15:39146232:G:A	2.51144e-08	-0.804029	-1.228	6.09147e-06	-0.926398	-1.27039	5.47471e-05	-0.507907	-1.24314
39146288	chr15:39146288:G:A	4.82171e-08	-0.0892392	-1.29052	1.09653e-05	-0.321698	-1.28725	0.000111817	0.254372	-1.29128
39146999	chr15:39146999:C:T	3.60059e-08	-1.67179	-3.08617e-10	1.11059e-05	-1.5962	-3.08617e-10	6.3876e-05	-1.59683	-3.08617e-10
39147068	chr15:39147068:C:T	1.05223e-08	-1.63527	-1.26671	2.82723e-06	-1.69685	-1.26753	1.92625e-05	-1.54461	-1.251
39147371	chr15:39147371:T:C	9.55233e-08	-1.86077e-10	-0.696101	2.78517e-05	-1.86077e-10	-0.676786	0.000155582	-1.86077e-10	-0.7066
39147394	chr15:39147394:T:A	1.73034e-07	-1.86077e-10	-0.101985	4.11842e-05	-1.86077e-10	-0.285624	0.000252912	-1.86077e-10	-0.220732
39147525	chr15:39147525:C:A	9.48583e-08	-1.86077e-10	-0.703087	2.74e-05	-1.86077e-10	-0.693138	0.000149735	-1.86077e-10	-0.74491
39147763	chr15:39147763:A:G	6.49641e-08	-1.86077e-10	-1.08164	1.82596e-05	-1.86077e-10	-1.09899	0.000101387	-1.86077e-10	-1.13483
39147786	chr15:39147786:A:T	5.8967e-08	-1.86077e-10	-1.17849	1.62431e-05	-1.86077e-10	-1.21601	9.41379e-05	-1.86077e-10	-1.20901
39147865	chr15:39147865:G:A	5.40885e-08	-1.86077e-10	-1.26485	1.51783e-05	-1.86077e-10	-1.28381	8.85858e-05	-1.86077e-10	-1.2698
39147929	chr15:39147929:G:A	2.54931e-07	-1.86077e-10	0.285521	6.33167e-05	-1.86077e-10	0.144469	0.000419588	-1.86077e-10	0.285498
39148096	chr15:39148096:C:T	1.01601e-08	-1.6592	-1.2778	2.74297e-06	-1.71621	-1.27843	1.84449e-05	-1.57379	-1.26519
39148863	chr15:39148863:G:A	6.82665e-08	-1.03205	-3.08617e-10	1.23786e-05	-1.48771	-3.08617e-10	8.49569e-05	-1.31163	-3.08617e-10
39148911	chr15:39148911:C:T	1.22701e-07	-1.86077e-10	-0.44572	3.58055e-05	-1.86077e-10	-0.425578	0.000197991	-1.86077e-10	-0.465554
39149002	chr15:39149002:C:G	1.06138e-07	-1.86077e-10	-0.590733	2.90776e-05	-1.86077e-10	-0.633711	0.000169512	-1.86077e-10	-0.620853
39149028	chr15:39149028:T:C	3.69146e-08	-1.64686	-3.08617e-10	8.93223e-06	-1.81401	-3.08617e-10	5.48733e-05	-1.74875	-3.08617e-10
39149055	chr15:39149055:A:G	5.96748e-08	-1.16656	-3.08617e-10	1.37218e-05	-1.38469	-3.08617e-10	6.59713e-05	-1.56455	-3.08617e-10
39149153	chr15:39149153:C:T	5.42512e-08	-1.86077e-10	-1.26185	1.53195e-05	-1.86077e-10	-1.27455	8.884e-05	-1.86077e-10	-1.26694
39149661	chr15:39149661:G:A	3.18063e-08	-1.79581	-3.08617e-10	9.02246e-06	-1.80396	-3.08617e-10	5.15132e-05	-1.81194	-3.08617e-10
39149775	chr15:39149775:A:G	2.38598e-07	-1.86077e-10	0.219309	5.8555e-05	-1.86077e-10	0.0662872	0.000336435	-1.86077e-10	0.0646301
39149810	chr15:39149810:G:T	7.61383e-08	-1.86077e-10	-0.922919	2.17219e-05	-1.86077e-10	-0.925358	0.000134884	-1.86077e-10	-0.849358
39149835	chr15:39149835:A:G	5.21467e-08	-1.30141	-3.08617e-10	1.53268e-05	-1.27407	-3.08617e-10	0.000102363	-1.12525	-3.08617e-10
39149903	chr15:39149903:G:A	1.11981e-08	-1.74457	-1.09515	3.08983e-06	-1.72438	-1.15119	1.72453e-05	-1.79579	-1.11045
39150113	chr15:39150113:G:A	6.4234e-08	-1.86077e-10	-1.09294	1.8058e-05	-1.86077e-10	-1.11009	0.000100383	-1.86077e-10	-1.14478
39150273	chr15:39150273:G:A	2.59702e-08	-1.64513	-0.35339	7.71465e-06	-1.63311	-0.327443	4.77002e-05	-1.48655	-0.402292
39150709	chr15:39150709:T:C	5.74575e-08	-1.86077e-10	-1.20443	1.58958e-05	-1.86077e-10	-1.23762	9.21091e-05	-1.86077e-10	-1.2308
39150808	chr15:39150808:C:T	2.41494e-08	-1.6942	-0.377005	7.15587e-06	-1.68478	-0.350965	4.34349e-05	-1.55675	-0.425763
39150850	chr15:39150850:A:G	1.17725e-08	-1.57626	-1.21345	2.90639e-06	-1.72346	-1.21331	1.57168e-05	-1.76725	-1.2318
39150870	chr15:39150870:C:T	5.89127e-08	-1.86077e-10	-1.17941	1.66986e-05	-1.86077e-10	-1.18835	9.54541e-05	-1.86077e-10	-1.19513
39150937	chr15:39150937:G:A	9.11018e-09	-1.75544	-1.29063	2.51553e-06	-1.79031	-1.29089	1.59567e-05	-1.70039	-1.28351
39151142	chr15:39151142:A:T	2.45241e-08	-1.71159	-0.344224	7.26197e-06	-1.70289	-0.318135	4.37368e-05	-1.58229	-0.393292
39151266	chr15:39151266:C:G	1.57167e-07	-1.86077e-10	-0.198161	4.61896e-05	-1.86077e-10	-0.170924	0.000254252	-1.86077e-10	-0.215451
39151340	chr15:39151340:C:T	1.54538e-07	-1.86077e-10	-0.215028	4.54184e-05	-1.86077e-10	-0.187763	0.000250242	-1.86077e-10	-0.231346
39151361	chr15:39151361:T:C	4.50687e-08	-1.62089	0.173605	1.09548e-05	-1.64448	0.0345734	8.14641e-05	-1.52567	0.172059
39151362	chr15:39151362:T:A	2.18513e-07	0.139453	-0.00808072	4.23107e-05	-0.251688	-0.00695035	0.000354158	0.189569	-0.0736008
39151522	chr15:39151522:C:CCAA	8.3846e-08	-1.86077e-10	-0.826489	2.24597e-05	-1.86077e-10	-0.891958	0.000135157	-1.86077e-10	-0.847339
39151912	chr15:39151912:T:C	6.07094e-08	0.144449	-1.29382	1.33022e-05	-0.123363	-1.29238	0.000142994	0.5033	-1.29427
39151922	chr15:39151922:C:A	1.12467e-08	-1.75325	-1.08215	3.11483e-06	-1.79022	-1.07729	2.03435e-05	-1.70011	-1.04091
39151939	chr15:39151939:T:C	8.65832e-08	-1.86077e-10	-0.794366	2.21734e-05	-1.86077e-10	-0.904784	0.000129694	-1.86077e-10	-0.8886
39152000	chr15:39152000:T:C	1.02749e-07	-1.86077e-10	-0.623183	3.02597e-05	-1.86077e-10	-0.593862	0.00016867	-1.86077e-10	-0.625829
39152390	chr15:39152390:G:A	5.01916e-08	-0.0586769	-1.28095	1.22644e-05	-0.221566	-1.27542	0.000106144	0.18982	-1.27879
39152478	chr15:39152478:T:G	1.76542e-08	-1.09941	-1.28509	4.68683e-06	-1.17645	-1.28247	4.36523e-05	-0.691027	-1.28649
39152619	chr15:39152619:A:G	1.25289e-08	-1.7538	-0.973632	3.45923e-06	-1.79114	-0.971493	2.28569e-05	-1.70068	-0.923841
39152653	chr15:39152653:T:C	5.40392e-08	-1.86077e-10	-1.26576	1.51816e-05	-1.86077e-10	-1.2836	8.77177e-05	-1.86077e-10	-1.27965
39152897	chr15:39152897:G:T	5.74551e-08	-1.86077e-10	-1.20447	1.63014e-05	-1.86077e-10	-1.21243	9.32442e-05	-1.86077e-10	-1.21855
39152913	chr15:39152913:T:C	3.32431e-08	-1.75162	-3.08617e-10	9.78732e-06	-1.72259	-3.08617e-10	5.38718e-05	-1.76717	-3.08617e-10
39153887	chr15:39153887:C:G	7.03172e-08	-1.86077e-10	-1.00245	1.98481e-05	-1.86077e-10	-1.01557	0.000122434	-1.86077e-10	-0.9462
39153926	chr15:39153926:C:T	8.79701e-08	-1.86077e-10	-0.778474	2.24652e-05	-1.86077e-10	-0.891713	0.000131554	-1.86077e-10	-0.874356
39154010	chr15:39154010:A:G	2.03765e-08	-1.30038	-0.940708	5.21523e-06	-1.3412	-1.01089	4.76561e-05	-0.914841	-0.974924
39154176	chr15:39154176:A:G	5.96964e-08	-1.86077e-10	-1.1662	1.64076e-05	-1.86077e-10	-1.20594	9.51856e-05	-1.86077e-10	-1.19795
39154619	chr15:39154619:C:A	2.13932e-08	-1.79141	-0.400993	6.17125e-06	-1.78275	-0.401025	3.76922e-05	-1.67903	-0.445296
39155030	chr15:39155030:C:T	2.07942e-07	-1.86077e-10	0.0817864	5.98889e-05	-1.86077e-10	0.0888118	0.000472126	-1.86077e-10	0.403471
39155328	chr15:39155328:A:G	1.21283e-08	-1.4666	-1.29332	3.33506e-06	-1.50731	-1.29188	2.63304e-05	-1.18837	-1.29468
39155979	chr15:39155979:C:T	3.15527e-08	-1.8112	0.00738688	9.16276e-06	-1.80073	0.0122006	5.41809e-05	-1.74996	-0.0114893
39156033	chr15:39156033:C:G	1.23944e-08	-1.73078	-1.00744	3.42656e-06	-1.75869	-1.01343	2.26224e-05	-1.65129	-0.98354
39156087	chr15:39156087:C:T	1.22045e-07	-0.173191	-0.277893	2.30892e-05	-0.583862	-0.28045	0.000174272	-0.252206	-0.34095
39156118	chr15:39156118:G:T	1.13276e-08	-1.7261	-1.10213	3.11611e-06	-1.77166	-1.09543	2.06681e-05	-1.6646	-1.06058
39156486	chr15:39156486:A:C	6.0609e-08	-0.525082	-0.625944	1.2376e-05	-0.864111	-0.623805	8.42447e-05	-0.569283	-0.750766
39156802	chr15:39156802:T:C	1.6692e-08	-1.46989	-0.970653	4.95607e-06	-1.49043	-0.912639	3.85048e-05	-1.22586	-0.877134
39156930	chr15:39156930:T:C	3.33918e-08	-1.74716	-3.08617e-10	9.83556e-06	-1.71767	-3.08617e-10	5.40511e-05	-1.76384	-3.08617e-10
39157288	chr15:39157288:T:A	9.16409e-08	-1.05706	0.319471	1.9772e-05	-1.27582	0.256409	0.000170415	-0.931678	0.316141
39157304	chr15:39157304:C:T	2.77089e-07	-1.86077e-10	0.368869	7.85965e-05	-1.86077e-10	0.360648	0.000435501	-1.86077e-10	0.322722
39157602	chr15:39157602:T:C	1.27654e-07	-0.40615	-3.08617e-10	2.53637e-05	-0.770358	-3.08617e-10	0.000200275	-0.454085	-3.08617e-10
39157770	chr15:39157770:T:C	7.07807e-08	-1.86077e-10	-0.995885	2.0135e-05	-1.86077e-10	-1.00122	0.000113155	-1.86077e-10	-1.02501
39158003	chr15:39158003:A:G	8.4497e-08	-1.08591	0.26716	1.82825e-05	-1.30162	0.203888	0.000156459	-0.962716	0.261736
39158158	chr15:39158158:A:C	1.94828e-07	-1.86077e-10	0.0166448	4.84734e-05	-1.86077e-10	-0.122663	0.000278693	-1.86077e-10	-0.123664
39158375	chr15:39158375:G:A	4.81768e-07	-1.86077e-10	0.921992	0.000114302	-1.86077e-10	0.735162	0.000781252	-1.86077e-10	0.907122
39158395	chr15:39158395:A:G	7.30083e-08	-1.86077e-10	-0.964897	1.98492e-05	-1.86077e-10	-1.01551	0.000111	-1.86077e-10	-1.04425
39158411	chr15:39158411:G:T	1.32444e-08	-1.81514	-0.856763	3.96812e-06	-1.81107	-0.814319	2.35818e-05	-1.77512	-0.818174
39158969	chr15:39158969:G:A	9.31902e-09	-1.73843	-1.28498	3.16464e-06	-1.57488	-1.27676	1.88824e-05	-1.53001	-1.28554
39159009	chr15:39159009:A:G	2.63456e-08	-0.693362	-1.29081	3.41682e-06	-1.48368	-1.29129	2.43311e-05	-1.27313	-1.28889
39159071	chr15:39159071:G:T	9.22202e-08	-1.86077e-10	-0.731292	2.7072e-05	-1.86077e-10	-0.705179	0.000151303	-1.86077e-10	-0.734489
39159256	chr15:39159256:T:C	3.89784e-08	-1.59246	-3.08617e-10	1.15456e-05	-1.55738	-3.08617e-10	8.09289e-05	-1.3602	-3.08617e-10
39159463	chr15:39159463:C:A	5.68456e-08	-1.86077e-10	-1.21513	1.61788e-05	-1.86077e-10	-1.21998	9.33556e-05	-1.86077e-10	-1.21736
39159971	chr15:39159971:T:C	2.1791e-07	-1.86077e-10	0.128613	6.27355e-05	-1.86077e-10	0.135249	0.000496788	-1.86077e-10	0.454387
39160109	chr15:39160109:A:T	2.04628e-07	-0.502838	0.568559	3.55328e-05	-0.876874	0.443651	0.000336766	-0.405354	0.470968
39161126	chr15:39161126:C:G	1.11655e-07	-1.86077e-10	-0.540055	3.30188e-05	-1.86077e-10	-0.506602	0.000183613	-1.86077e-10	-0.540943
39161580	chr15:39161580:T:G	9.85636e-08	-0.664769	-3.08617e-10	4.56925e-05	-0.181745	-3.08617e-10	0.000171876	-0.607005	-3.08617e-10
39161769	chr15:39161769:G:T	1.4194e-07	0.13031	-0.430378	2.49938e-05	-0.36157	-0.423481	0.000197285	0.0193351	-0.488462
39162292	chr15:39162292:A:G	1.522e-07	-1.86077e-10	-0.230274	3.88801e-05	-1.86077e-10	-0.343196	0.000222205	-1.86077e-10	-0.350173
39162304	chr15:39162304:T:C	7.78848e-08	-1.86077e-10	-0.90024	2.16703e-05	-1.86077e-10	-0.927735	0.000124744	-1.86077e-10	-0.927511
39162523	chr15:39162523:T:C	5.41679e-08	-1.86077e-10	-1.26338	1.58752e-05	-1.86077e-10	-1.23892	8.99586e-05	-1.86077e-10	-1.25443
39162659	chr15:39162659:T:C	1.76929e-08	-1.61794	-0.764364	4.286e-06	-1.65164	-0.896689	3.32241e-05	-1.41786	-0.832633
39163141	chr15:39163141:G:A	6.02744e-08	-1.86077e-10	-1.15656	1.75997e-05	-1.86077e-10	-1.1358	0.000106581	-1.86077e-10	-1.08487
39163159	chr15:39163159:A:T	5.80132e-08	-1.86077e-10	-1.1948	1.59555e-05	-1.86077e-10	-1.23388	9.28832e-05	-1.86077e-10	-1.22243
39163770	chr15:39163770:A:G	6.49215e-08	-1.86077e-10	-1.08229	1.74019e-05	-1.86077e-10	-1.1471	0.000100961	-1.86077e-10	-1.13904
39164047	chr15:39164047:C:G	6.49687e-08	-1.86077e-10	-1.08156	1.74124e-05	-1.86077e-10	-1.14649	0.000101022	-1.86077e-10	-1.13843
39164265	chr15:39164265:T:C	8.45448e-08	-0.481266	-0.336923	1.62613e-05	-0.83505	-0.379837	0.000147926	-0.35457	-0.402495
39164301	chr15:39164301:T:A	1.10984e-07	-1.86077e-10	-0.546087	2.85621e-05	-1.86077e-10	-0.651597	0.000160509	-1.86077e-10	-0.675424
39164430	chr15:39164430:A:G	9.66919e-08	-0.675411	-0.00852948	1.78194e-05	-1.00748	-0.115915	0.000151428	-0.562577	-0.17109
39164772	chr15:39164772:A:T	1.0623e-07	-0.588099	-0.00176958	1.91689e-05	-0.934454	-0.115934	0.000166075	-0.473184	-0.168152
39164933	chr15:39164933:CTTCA:C	1.09868e-07	-1.86077e-10	-0.556193	2.82925e-05	-1.86077e-10	-0.661081	0.000159034	-1.86077e-10	-0.684655
39165335	chr15:39165335:C:T	1.09025e-07	-1.86077e-10	-0.563892	2.80857e-05	-1.86077e-10	-0.66842	0.000157894	-1.86077e-10	-0.691854
39165387	chr15:39165387:ATT:A	1.0798e-07	-1.86077e-10	-0.573522	2.78371e-05	-1.86077e-10	-0.67731	0.000156515	-1.86077e-10	-0.700625
39165424	chr15:39165424:G:A	1.05533e-07	-1.86077e-10	-0.596447	2.72526e-05	-1.86077e-10	-0.69853	0.000153298	-1.86077e-10	-0.721393
39165831	chr15:39165831:C:A	1.07694e-07	-1.86077e-10	-0.57618	2.77681e-05	-1.86077e-10	-0.679791	0.000156142	-1.86077e-10	-0.70301
39165857	chr15:39165857:G:A	6.22228e-08	-1.86077e-10	-1.12475	1.82629e-05	-1.86077e-10	-1.09881	0.000111076	-1.86077e-10	-1.04356
39165884	chr15:39165884:C:T	5.78472e-08	-1.86077e-10	-1.19767	1.66469e-05	-1.86077e-10	-1.19145	9.63336e-05	-1.86077e-10	-1.18596
39166049	chr15:39166049:A:G	1.69029e-07	-1.86077e-10	-0.125402	4.73783e-05	-1.86077e-10	-0.145514	0.000310291	-1.86077e-10	-0.0162639
39166091	chr15:39166091:C:A	1.2454e-08	-1.50977	-1.22366	3.26062e-06	-1.55646	-1.2653	2.52375e-05	-1.28103	-1.24441
39166145	chr15:39166145:TAGA:T	7.90116e-08	-1.86077e-10	-0.885877	2.28824e-05	-1.86077e-10	-0.873312	0.000133457	-1.86077e-10	-0.859995
39166214	chr15:39166214:A:G	5.32232e-08	-1.86077e-10	-1.28098	1.51537e-05	-1.86077e-10	-1.28544	8.69413e-05	-1.86077e-10	-1.28854
39166282	chr15:39166282:A:C	1.07999e-07	-1.86077e-10	-0.573347	2.78621e-05	-1.86077e-10	-0.676413	0.000156625	-1.86077e-10	-0.699921
39166443	chr15:39166443:T:C	2.24668e-07	0.159151	-3.08617e-10	5.65349e-05	0.0311792	-3.08617e-10	0.000248373	-0.238842	-3.08617e-10
39166701	chr15:39166701:G:A	6.2194e-08	-1.86077e-10	-1.12521	1.69891e-05	-1.86077e-10	-1.17111	9.87015e-05	-1.86077e-10	-1.16168
39166752	chr15:39166752:T:C	1.52673e-07	-1.86077e-10	-0.227173	3.89329e-05	-1.86077e-10	-0.34184	0.000222549	-1.86077e-10	-0.348627
39166773	chr15:39166773:A:G	5.24972e-08	-1.86077e-10	-1.29471	1.50243e-05	-1.86077e-10	-1.29401	8.65282e-05	-1.86077e-10	-1.29331
39166778	chr15:39166778:G:A	6.83478e-08	-1.86077e-10	-1.03086	1.86985e-05	-1.86077e-10	-1.07523	0.000104783	-1.86077e-10	-1.10188
39166847	chr15:39166847:G:T	1.03071e-07	-1.86077e-10	-0.620051	2.66611e-05	-1.86077e-10	-0.720475	0.000150035	-1.86077e-10	-0.742909
39166917	chr15:39166917:G:T	1.08081e-07	-1.86077e-10	-0.572588	2.78603e-05	-1.86077e-10	-0.676476	0.000156649	-1.86077e-10	-0.699765
39167154	chr15:39167154:A:G	1.52857e-08	-1.73915	-0.789399	4.56928e-06	-1.76584	-0.718485	2.48977e-05	-1.80472	-0.734282
39167157	chr15:39167157:A:G	1.80289e-08	-1.45145	-0.91204	4.52464e-06	-1.50647	-0.987672	3.65551e-05	-1.19292	-0.962034
39167444	chr15:39167444:C:T	9.40819e-08	-1.86077e-10	-0.711306	2.46602e-05	-1.86077e-10	-0.798486	0.000139101	-1.86077e-10	-0.818572
39167501	chr15:39167501:T:C	1.0494e-07	-1.86077e-10	-0.602077	2.73722e-05	-1.86077e-10	-0.69415	0.000165975	-1.86077e-10	-0.641938
39167901	chr15:39167901:A:AC	5.27182e-08	-1.86077e-10	-1.29051	1.51379e-05	-1.86077e-10	-1.28648	8.73105e-05	-1.86077e-10	-1.2843
39168386	chr15:39168386:C:T	1.69135e-08	-1.2933	-1.13406	4.63515e-06	-1.34596	-1.12405	3.54429e-05	-1.09694	-1.08891
39168538	chr15:39168538:A:C	5.48782e-08	-1.86077e-10	-1.25036	1.52145e-05	-1.86077e-10	-1.28143	8.83781e-05	-1.86077e-10	-1.27215
39168586	chr15:39168586:G:A	9.64479e-08	-1.86077e-10	-0.686468	2.52768e-05	-1.86077e-10	-0.773793	0.000142516	-1.86077e-10	-0.794322
39168761	chr15:39168761:A:G	1.38134e-07	-1.86077e-10	-0.327248	3.66102e-05	-1.86077e-10	-0.403352	0.000227606	-1.86077e-10	-0.326158
39168798	chr15:39168798:G:A	1.4995e-07	-1.86077e-10	-0.24517	3.82299e-05	-1.86077e-10	-0.360061	0.000218557	-1.86077e-10	-0.36673
39169539	chr15:39169539:T:C	9.28746e-08	-1.86077e-10	-0.724221	2.69939e-05	-1.86077e-10	-0.70807	0.000157957	-1.86077e-10	-0.691455
39169839	chr15:39169839:T:C	2.72304e-08	-1.72651	-0.224622	7.0852e-06	-1.75446	-0.291205	4.86478e-05	-1.63916	-0.230004
39170035	chr15:39170035:C:T	9.65806e-08	-1.86077e-10	-0.685093	2.52855e-05	-1.86077e-10	-0.773449	0.000142603	-1.86077e-10	-0.793707
39170103	chr15:39170103:C:T	5.42676e-08	-1.86077e-10	-1.26154	1.53551e-05	-1.86077e-10	-1.27223	8.79392e-05	-1.86077e-10	-1.27713
39170151	chr15:39170151:A:G	4.16888e-07	-1.86077e-10	0.777346	0.00010738	-1.86077e-10	0.672695	0.0007945	-1.86077e-10	0.923938
39170173	chr15:39170173:A:G	2.90135e-07	-0.270371	0.685247	5.40123e-05	-0.611337	0.596869	0.000554575	-0.10369	0.668117
39170273	chr15:39170273:A:G	6.3527e-08	-1.86077e-10	-1.10401	1.71732e-05	-1.86077e-10	-1.16033	0.000100546	-1.86077e-10	-1.14316
39170322	chr15:39170322:T:A	1.04208e-07	-0.609081	-3.08617e-10	1.77431e-05	-1.12768	-3.08617e-10	0.000133654	-0.858524	-3.08617e-10
39170710	chr15:39170710:CCT:C	3.10253e-07	-1.86077e-10	0.481919	7.66467e-05	-1.86077e-10	0.335528	0.000509901	-1.86077e-10	0.480441
39170906	chr15:39170906:A:G	1.32431e-07	-1.86077e-10	-0.369409	3.81265e-05	-1.86077e-10	-0.362769	0.000208586	-1.86077e-10	-0.413424
39171113	chr15:39171113:A:G	7.743e-08	0.388344	-1.29444	1.34517e-05	-0.111176	-1.2934	0.000119449	0.32259	-1.29347
39171471	chr15:39171471:T:C	1.41401e-08	-1.37506	-1.23139	3.61644e-06	-1.47023	-1.24796	2.85468e-05	-1.1514	-1.25083
39171492	chr15:39171492:C:T	9.23085e-08	-1.86077e-10	-0.730335	2.42524e-05	-1.86077e-10	-0.815165	0.000136901	-1.86077e-10	-0.834514
39171516	chr15:39171516:A:AC	9.46192e-08	-1.86077e-10	-0.705611	2.50662e-05	-1.86077e-10	-0.782159	0.000143619	-1.86077e-10	-0.786611
39171656	chr15:39171656:C:G	9.67063e-08	0.0532329	-0.737026	1.74753e-05	-0.370967	-0.771926	0.000172089	0.189217	-0.794977
39171688	chr15:39171688:G:A	7.70326e-07	-1.86077e-10	1.39134	0.000180174	-1.86077e-10	1.19024	0.00125773	-1.86077e-10	1.38329
39171771	chr15:39171771:C:T	5.9334e-08	-1.86077e-10	-1.17229	1.68219e-05	-1.86077e-10	-1.181	9.42921e-05	-1.86077e-10	-1.20738
39171914	chr15:39171914:A:G	3.87782e-08	-1.59761	-3.08617e-10	1.06287e-05	-1.64012	-3.08617e-10	5.9811e-05	-1.66258	-3.08617e-10
39171966	chr15:39171966:A:G	2.61457e-08	-1.43202	-0.55977	7.32934e-06	-1.49723	-0.514561	5.85687e-05	-1.24766	-0.435917
39172298	chr15:39172298:T:G	1.81371e-07	-1.86077e-10	-0.0549276	4.65533e-05	-1.86077e-10	-0.16308	0.000303744	-1.86077e-10	-0.0375906
39172483	chr15:39172483:T:C	1.21939e-07	-1.86077e-10	-0.451948	3.18261e-05	-1.86077e-10	-0.543392	0.000181914	-1.86077e-10	-0.550241
39172551	chr15:39172551:A:C	3.19565e-08	-1.50028	-0.290814	7.14055e-06	-1.59206	-0.44583	5.65761e-05	-1.28596	-0.43223
39172605	chr15:39172605:C:T	1.80826e-07	-1.86077e-10	-0.0579331	4.64184e-05	-1.86077e-10	-0.165983	0.000302826	-1.86077e-10	-0.0406178
39173080	chr15:39173080:A:C	5.55768e-08	-1.86077e-10	-1.2377	1.54125e-05	-1.86077e-10	-1.2685	8.96772e-05	-1.86077e-10	-1.25756
39173143	chr15:39173143:G:T	3.69268e-07	0.0854527	0.5706	6.51711e-05	-0.415988	0.589325	0.000751257	0.110704	0.757268
39173144	chr15:39173144:C:T	3.67699e-07	0.0886743	0.563119	6.48579e-05	-0.413287	0.581807	0.000747766	0.113894	0.749422
39173156	chr15:39173156:T:A	6.15121e-08	-1.86077e-10	-1.13624	1.67553e-05	-1.86077e-10	-1.18496	9.77168e-05	-1.86077e-10	-1.1717
39173262	chr15:39173262:C:G	8.92042e-08	-1.86077e-10	-0.764543	2.5897e-05	-1.86077e-10	-0.749552	0.000141448	-1.86077e-10	-0.801844
39173397	chr15:39173397:T:C	3.09012e-07	-1.86077e-10	0.477909	9.06343e-05	-1.86077e-10	0.503154	0.000597766	-1.86077e-10	0.639424
39173727	chr15:39173727:G:A	5.25196e-08	-1.86077e-10	-1.29428	1.50181e-05	-1.86077e-10	-1.29442	8.64536e-05	-1.86077e-10	-1.29417
39173804	chr15:39173804:G:A	5.37409e-08	-1.2713	-3.08617e-10	1.86365e-05	-1.07856	-3.08617e-10	7.26761e-05	-1.46776	-3.08617e-10
39173907	chr15:39173907:A:G	8.85414e-08	-1.86077e-10	-0.772001	2.36757e-05	-1.86077e-10	-0.839231	0.000135711	-1.86077e-10	-0.843247
39174089	chr15:39174089:C:A	1.87849e-08	-1.0952	-1.22722	5.77321e-06	-1.02294	-1.22751	3.74905e-05	-0.894142	-1.23555
39174122	chr15:39174122:G:A	1.07256e-07	-1.86077e-10	-0.58025	2.93701e-05	-1.86077e-10	-0.623702	0.000170341	-1.86077e-10	-0.615972
39174137	chr15:39174137:C:T	1.69471e-08	-1.16911	-1.25626	5.18607e-06	-1.1017	-1.256	3.35043e-05	-0.979403	-1.2627
39174301	chr15:39174301:T:C	5.28849e-08	-1.86077e-10	-1.28735	1.5031e-05	-1.86077e-10	-1.29357	8.66153e-05	-1.86077e-10	-1.2923
39174337	chr15:39174337:T:C	3.34979e-07	-1.86077e-10	0.558598	8.5538e-05	-1.86077e-10	0.445282	0.000547577	-1.86077e-10	0.551728
39174367	chr15:39174367:C:T	3.3608e-06	-1.86077e-10	2.86446	0.00088238	-1.86077e-10	2.77894	0.00556016	-1.86077e-10	2.86961
39174406	chr15:39174406:A:G	5.26338e-08	-1.86077e-10	-1.29211	1.50459e-05	-1.86077e-10	-1.29257	8.65656e-05	-1.86077e-10	-1.29287
39174596	chr15:39174596:G:A	5.24971e-08	-1.86077e-10	-1.29471	1.50137e-05	-1.86077e-10	-1.29471	8.64103e-05	-1.86077e-10	-1.29467
39174622	chr15:39174622:T:A	5.40203e-08	-1.86077e-10	-1.26611	1.51582e-05	-1.86077e-10	-1.28514	8.77685e-05	-1.86077e-10	-1.27907
39174752	chr15:39174752:C:A	5.79227e-08	-1.86077e-10	-1.19636	1.65484e-05	-1.86077e-10	-1.19739	9.48848e-05	-1.86077e-10	-1.20111
39174770	chr15:39174770:G:C	5.50807e-08	-1.86077e-10	-1.24667	1.571e-05	-1.86077e-10	-1.24938	9.02971e-05	-1.86077e-10	-1.25067
39174893	chr15:39174893:C:T	8.80958e-08	-1.86077e-10	-0.777046	2.35442e-05	-1.86077e-10	-0.844801	0.000135	-1.86077e-10	-0.848502
39174978	chr15:39174978:T:C	5.66313e-08	-1.86077e-10	-1.21891	1.67584e-05	-1.86077e-10	-1.18478	9.4251e-05	-1.86077e-10	-1.20781
39175075	chr15:39175075:A:G	5.39996e-08	-1.86077e-10	-1.26649	1.54118e-05	-1.86077e-10	-1.26854	8.86166e-05	-1.86077e-10	-1.26946
39175232	chr15:39175232:C:T	5.72179e-08	-1.86077e-10	-1.2086	1.65707e-05	-1.86077e-10	-1.19604	9.57194e-05	-1.86077e-10	-1.19235
39175270	chr15:39175270:T:C	5.41106e-08	-1.86077e-10	-1.26444	1.5441e-05	-1.86077e-10	-1.26665	8.87656e-05	-1.86077e-10	-1.26778
39175498	chr15:39175498:C:T	1.3444e-07	-1.86077e-10	-0.354356	3.87701e-05	-1.86077e-10	-0.34603	0.0002473	-1.86077e-10	-0.243172
39175500	chr15:39175500:A:G	8.39313e-08	-1.86077e-10	-0.825472	2.31034e-05	-1.86077e-10	-0.863698	0.000132821	-1.86077e-10	-0.864771
39175569	chr15:39175569:T:C	4.49075e-08	-0.27658	-1.17429	1.42987e-05	-0.162156	-1.18135	0.000100639	0.0257324	-1.16796
39175597	chr15:39175597:A:G	4.63986e-08	-0.243948	-1.17425	1.48044e-05	-0.127465	-1.18129	0.00010439	0.0623791	-1.16802
39175599	chr15:39175599:A:G	9.16931e-08	-1.86077e-10	-0.737024	2.44119e-05	-1.86077e-10	-0.808607	0.000140128	-1.86077e-10	-0.81122
39175719	chr15:39175719:T:A	5.28975e-08	-1.86077e-10	-1.28711	1.53566e-05	-1.86077e-10	-1.27213	8.74334e-05	-1.86077e-10	-1.2829
39175846	chr15:39175846:T:C	6.46723e-07	-1.86077e-10	1.21645	0.000170686	-1.86077e-10	1.13615	0.00100892	-1.86077e-10	1.16287
39176051	chr15:39176051:C:T	5.31202e-08	-1.86077e-10	-1.28291	1.52105e-05	-1.86077e-10	-1.28169	8.79748e-05	-1.86077e-10	-1.27672
39176104	chr15:39176104:T:C	5.28864e-08	-1.86077e-10	-1.28732	1.51492e-05	-1.86077e-10	-1.28573	8.74691e-05	-1.86077e-10	-1.28249
39176139	chr15:39176139:A:AT	5.25681e-08	-1.86077e-10	-1.29336	1.50382e-05	-1.86077e-10	-1.29308	8.67336e-05	-1.86077e-10	-1.29093
39176148	chr15:39176148:A:T	5.29216e-08	-1.86077e-10	-1.28666	1.54686e-05	-1.86077e-10	-1.26487	8.82142e-05	-1.86077e-10	-1.27401
39176268	chr15:39176268:T:C	1.61449e-07	0.555553	-0.726836	2.90482e-05	0.178499	-0.813222	0.000494092	1.23578	-0.786835
39176277	chr15:39176277:C:A	5.25902e-08	-1.86077e-10	-1.29294	1.50354e-05	-1.86077e-10	-1.29327	8.6432e-05	-1.86077e-10	-1.29442
39176496	chr15:39176496:T:C	2.73917e-07	-1.86077e-10	0.357354	7.03592e-05	-1.86077e-10	0.249934	0.000449127	-1.86077e-10	0.353531
39176630	chr15:39176630:G:C	8.17686e-08	0.231378	-1.08296	1.55296e-05	-0.121547	-1.13938	0.000239778	0.837159	-1.11122
39176685	chr15:39176685:T:C	9.26165e-08	-1.86077e-10	-0.727003	2.45669e-05	-1.86077e-10	-0.80228	0.000141184	-1.86077e-10	-0.803714
39176911	chr15:39176911:T:C	5.44251e-08	-1.86077e-10	-1.25865	1.55807e-05	-1.86077e-10	-1.25765	8.92105e-05	-1.86077e-10	-1.26278
39177074	chr15:39177074:G:C	7.33309e-08	-1.86077e-10	-0.960489	1.97062e-05	-1.86077e-10	-1.02275	0.000118071	-1.86077e-10	-0.982491
39177613	chr15:39177613:T:A	1.22626e-07	-1.86077e-10	-0.446331	3.59838e-05	-1.86077e-10	-0.42061	0.000193645	-1.86077e-10	-0.48775
39178062	chr15:39178062:G:A	1.27441e-07	-1.86077e-10	-0.40782	3.74112e-05	-1.86077e-10	-0.381708	0.000201253	-1.86077e-10	-0.449212
39178254	chr15:39178254:T:C	1.09592e-08	-1.65041	-1.21088	3.08558e-06	-1.64336	-1.23358	1.70428e-05	-1.69987	-1.21817
39178413	chr15:39178413:G:C	8.95742e-08	-1.86077e-10	-0.760404	2.60855e-05	-1.86077e-10	-0.7423	0.000150695	-1.86077e-10	-0.738518
39178424	chr15:39178424:C:T	9.00636e-08	-1.86077e-10	-0.754955	2.62274e-05	-1.86077e-10	-0.736874	0.000151483	-1.86077e-10	-0.733305
39178507	chr15:39178507:A:G	8.05359e-08	-1.86077e-10	-0.866768	2.30543e-05	-1.86077e-10	-0.865826	0.000131583	-1.86077e-10	-0.87414
39178528	chr15:39178528:T:C	5.27505e-08	-1.2899	-3.08617e-10	1.22345e-05	-1.49942	-3.08617e-10	6.15663e-05	-1.63366	-3.08617e-10
39178619	chr15:39178619:G:A	1.83711e-08	-1.05622	-1.28848	6.94624e-06	-0.778723	-1.28676	4.147e-05	-0.739304	-1.2895
39178761	chr15:39178761:A:G	5.27352e-08	-1.86077e-10	-1.29019	1.50674e-05	-1.86077e-10	-1.29115	8.68417e-05	-1.86077e-10	-1.28969
39178830	chr15:39178830:C:T	1.04021e-07	-1.86077e-10	-0.610882	3.04306e-05	-1.86077e-10	-0.58823	0.000175807	-1.86077e-10	-0.584389
39178984	chr15:39178984:A:G	5.42191e-08	-1.86077e-10	-1.26244	1.54445e-05	-1.86077e-10	-1.26643	8.92753e-05	-1.86077e-10	-1.26205
39179184	chr15:39179184:A:G	1.21096e-07	-0.458891	-3.08617e-10	2.0156e-05	-1.00018	-3.08617e-10	0.000154116	-0.716069	-3.08617e-10
39179531	chr15:39179531:T:A	5.50947e-08	-1.86077e-10	-1.24642	1.57796e-05	-1.86077e-10	-1.24496	8.90241e-05	-1.86077e-10	-1.26487
39179543	chr15:39179543:T:C	1.13337e-07	-1.86077e-10	-0.525109	2.93553e-05	-1.86077e-10	-0.624207	0.000178527	-1.86077e-10	-0.569038
39179798	chr15:39179798:A:C	1.09882e-07	-1.86077e-10	-0.556065	2.8511e-05	-1.86077e-10	-0.653388	0.000184379	-1.86077e-10	-0.536783
39179907	chr15:39179907:C:A	6.79383e-07	-1.86077e-10	1.26571	0.000229113	-1.86077e-10	1.43054	0.00115803	-1.86077e-10	1.3007
39179956	chr15:39179956:GA:G	1.1456e-07	-0.0571059	-0.457266	2.27223e-05	-0.375285	-0.505049	9.36184e-05	-0.775754	-0.438793
39180373	chr15:39180373:ATGAC:A	1.39807e-07	-1.86077e-10	-0.31521	4.08841e-05	-1.86077e-10	-0.292939	0.000225975	-1.86077e-10	-0.333352
39180429	chr15:39180429:A:G	7.97643e-08	-1.86077e-10	-0.876395	2.10716e-05	-1.86077e-10	-0.95575	0.000122653	-1.86077e-10	-0.944412
39180464	chr15:39180464:T:C	3.53153e-08	-0.654484	-1.03667	8.19723e-06	-0.866722	-1.03316	3.45246e-05	-1.17591	-1.03619
39181013	chr15:39181013:C:T	8.03499e-08	-1.86077e-10	-0.86908	2.28266e-05	-1.86077e-10	-0.875753	0.000139114	-1.86077e-10	-0.818481
39181082	chr15:39181082:C:A	1.36787e-07	-1.86077e-10	-0.337044	3.99953e-05	-1.86077e-10	-0.314918	0.000221102	-1.86077e-10	-0.35515
39181405	chr15:39181405:G:A	5.98801e-08	-1.86077e-10	-1.16313	1.63778e-05	-1.86077e-10	-1.20775	9.4063e-05	-1.86077e-10	-1.20981
39181627	chr15:39181627:G:A	5.95167e-08	-1.86077e-10	-1.16921	1.73779e-05	-1.86077e-10	-1.14848	9.77881e-05	-1.86077e-10	-1.17097
39181688	chr15:39181688:A:G	2.84125e-07	-1.86077e-10	0.393942	8.00931e-05	-1.86077e-10	0.379511	0.000440984	-1.86077e-10	0.335234
39182137	chr15:39182137:T:C	1.26989e-07	-1.86077e-10	-0.411367	3.69545e-05	-1.86077e-10	-0.393991	0.00020495	-1.86077e-10	-0.431008
39182406	chr15:39182406:A:G	1.64906e-08	-1.68857	-0.764113	4.23718e-06	-1.7886	-0.771181	2.41715e-05	-1.80726	-0.761347
39182491	chr15:39182491:T:C	1.54756e-08	-1.29644	-1.21976	5.05098e-06	-1.14851	-1.23558	3.73879e-05	-0.905637	-1.22679
39182928	chr15:39182928:C:G	2.00823e-07	-1.86077e-10	0.046951	5.45973e-05	-1.86077e-10	-0.00369414	0.00033424	-1.86077e-10	0.0580846
39184026	chr15:39184026:G:A	7.99511e-08	-1.86077e-10	-0.874056	2.06216e-05	-1.86077e-10	-0.977342	0.000127171	-1.86077e-10	-0.908246
39184095	chr15:39184095:A:G	1.19456e-07	-1.86077e-10	-0.472526	3.51374e-05	-1.86077e-10	-0.444414	0.000188903	-1.86077e-10	-0.512542
39184203	chr15:39184203:C:T	8.86154e-08	-1.86077e-10	-0.771165	2.38826e-05	-1.86077e-10	-0.83053	0.00013286	-1.86077e-10	-0.864481
39184281	chr15:39184281:C:T	5.62994e-08	-1.86077e-10	-1.22479	1.65676e-05	-1.86077e-10	-1.19623	9.38432e-05	-1.86077e-10	-1.21215
39184514	chr15:39184514:A:G	4.08158e-07	-1.86077e-10	0.756183	0.000121037	-1.86077e-10	0.792417	0.000646539	-1.86077e-10	0.717858
39184674	chr15:39184674:C:T	7.62515e-08	-1.86077e-10	-0.921433	2.35313e-05	-1.86077e-10	-0.845348	0.000128548	-1.86077e-10	-0.897472
39184897	chr15:39184897:C:T	5.58603e-08	-1.86077e-10	-1.23262	1.62186e-05	-1.86077e-10	-1.21752	9.17094e-05	-1.86077e-10	-1.23515
39185278	chr15:39185278:T:C	5.26522e-08	-1.86077e-10	-1.29176	1.50591e-05	-1.86077e-10	-1.2917	8.64485e-05	-1.86077e-10	-1.29423
39185338	chr15:39185338:T:A	5.70151e-08	-1.86077e-10	-1.21215	1.56495e-05	-1.86077e-10	-1.25324	9.07079e-05	-1.86077e-10	-1.24613
39186208	chr15:39186208:A:G	2.09699e-07	0.801251	-0.71105	4.68802e-05	0.494352	-0.650435	0.000148871	-0.0121187	-0.73858
39186314	chr15:39186314:CA:C	3.29405e-08	-1.76077	-3.08617e-10	9.33352e-06	-1.77007	-3.08617e-10	5.22098e-05	-1.7985	-3.08617e-10
39186541	chr15:39186541:C:T	3.05904e-08	-1.6386	-0.19619	8.64498e-06	-1.60891	-0.237794	7.50241e-05	-1.28377	-0.152196
39186667	chr15:39186667:A:C	6.2706e-08	-1.86077e-10	-1.11701	1.89467e-05	-1.86077e-10	-1.06205	0.000105146	-1.86077e-10	-1.09842
39186915	chr15:39186915:A:G	1.29312e-08	-1.75191	-0.943919	3.89849e-06	-1.708	-0.935085	2.47492e-05	-1.62422	-0.920764
39187400	chr15:39187400:C:T	7.95169e-08	-1.86077e-10	-0.879501	2.09528e-05	-1.86077e-10	-0.961409	0.000131102	-1.86077e-10	-0.877802
39187896	chr15:39187896:C:A	1.00145e-07	-1.86077e-10	-0.648851	2.87789e-05	-1.86077e-10	-0.644038	0.00016106	-1.86077e-10	-0.672
39187904	chr15:39187904:T:C	1.02939e-07	-1.86077e-10	-0.621337	2.81705e-05	-1.86077e-10	-0.665405	0.000168891	-1.86077e-10	-0.624524
39187942	chr15:39187942:C:T	1.05966e-07	-1.86077e-10	-0.592351	3.04579e-05	-1.86077e-10	-0.587333	0.000170251	-1.86077e-10	-0.616501
39188103	chr15:39188103:T:C	5.77287e-08	-1.86077e-10	-1.19972	1.68026e-05	-1.86077e-10	-1.18215	9.466e-05	-1.86077e-10	-1.20348
39188256	chr15:39188256:G:C	1.11429e-07	-1.86077e-10	-0.542083	3.28613e-05	-1.86077e-10	-0.511384	0.000189745	-1.86077e-10	-0.508094
39188424	chr15:39188424:A:T	1.46376e-06	-1.86077e-10	2.03329	0.000408413	-1.86077e-10	2.0086	0.0029343	-1.86077e-10	2.23045
39188872	chr15:39188872:C:T	6.44015e-08	-1.86077e-10	-1.09033	1.95803e-05	-1.86077e-10	-1.02915	0.000109004	-1.86077e-10	-1.06239
39189024	chr15:39189024:A:G	6.10842e-08	-1.86077e-10	-1.14322	1.65442e-05	-1.86077e-10	-1.19765	9.88583e-05	-1.86077e-10	-1.16009
39189108	chr15:39189108:ATTCTT:A	1.27799e-08	-1.48345	-1.22414	3.99242e-06	-1.38656	-1.23272	2.40851e-05	-1.35023	-1.22195
39189556	chr15:39189556:G:A	5.70702e-08	-1.86077e-10	-1.21119	1.58026e-05	-1.86077e-10	-1.24351	9.09871e-05	-1.86077e-10	-1.24306
39189645	chr15:39189645:A:T	5.76093e-08	-1.86077e-10	-1.20179	1.5838e-05	-1.86077e-10	-1.24126	9.31624e-05	-1.86077e-10	-1.21943
39189749	chr15:39189749:T:C	2.25961e-07	0.915038	-0.750145	5.03638e-05	0.620884	-0.705291	0.000153997	0.0577378	-0.774577
39189938	chr15:39189938:T:C	5.31708e-08	-1.86077e-10	-1.28196	1.58383e-05	-1.86077e-10	-1.24125	8.84704e-05	-1.86077e-10	-1.27111
39189981	chr15:39189981:T:C	5.85463e-08	-1.86077e-10	-1.18565	1.60365e-05	-1.86077e-10	-1.22881	9.4531e-05	-1.86077e-10	-1.20485
39190241	chr15:39190241:T:C	7.25372e-08	-1.86077e-10	-0.971371	1.93206e-05	-1.86077e-10	-1.0425	0.000116477	-1.86077e-10	-0.996078
39190250	chr15:39190250:C:A	1.14533e-08	-1.80004	-1.01716	3.39611e-06	-1.77671	-1.00434	2.11469e-05	-1.72656	-0.975724
39191234	chr15:39191234:C:A	6.18017e-08	-1.86077e-10	-1.13154	1.71166e-05	-1.86077e-10	-1.16363	9.82484e-05	-1.86077e-10	-1.16628
39191639	chr15:39191639:T:C	6.03032e-08	-1.86077e-10	-1.15609	1.72361e-05	-1.86077e-10	-1.15667	9.7346e-05	-1.86077e-10	-1.1755
39192149	chr15:39192149:T:A	3.36508e-08	-0.52288	-1.21655	6.10874e-06	-0.987771	-1.20619	9.16531e-05	-0.0103095	-1.22546
39192555	chr15:39192555:G:A	4.4025e-08	-0.825152	-0.645561	1.69805e-05	-0.51773	-0.653885	0.000126225	-0.300136	-0.615571
39192815	chr15:39192815:T:C	3.29796e-08	-1.75958	-3.08617e-10	9.36959e-06	-1.76621	-3.08617e-10	5.15122e-05	-1.81196	-3.08617e-10
39193077	chr15:39193077:G:C	1.01715e-07	-1.86077e-10	-0.633298	2.91871e-05	-1.86077e-10	-0.629951	0.000163358	-1.86077e-10	-0.65783
39193544	chr15:39193544:T:C	1.14342e-08	-1.56241	-1.25646	3.39921e-06	-1.50853	-1.2716	2.22828e-05	-1.39847	-1.25149
39193781	chr15:39193781:A:G	3.25612e-08	-1.77235	-3.08617e-10	9.5537e-06	-1.74675	-3.08617e-10	5.29024e-05	-1.78533	-3.08617e-10
39194534	chr15:39194534:T:G	5.54195e-08	-1.86077e-10	-1.24054	1.55592e-05	-1.86077e-10	-1.25903	8.91452e-05	-1.86077e-10	-1.26351
39194734	chr15:39194734:A:G	3.17148e-07	0.766725	-0.262827	6.74732e-05	0.402886	-0.194834	0.000235685	0.00633247	-0.297613
39194738	chr15:39194738:C:G	3.71569e-07	-1.86077e-10	0.662265	0.000108263	-1.86077e-10	0.680887	0.000611906	-1.86077e-10	0.662803
39194751	chr15:39194751:A:G	5.62049e-08	-1.86077e-10	-1.22647	1.56098e-05	-1.86077e-10	-1.25578	8.98944e-05	-1.86077e-10	-1.25514
39194924	chr15:39194924:G:A	1.87335e-07	-1.86077e-10	-0.0225742	5.06894e-05	-1.86077e-10	-0.0779613	0.000334974	-1.86077e-10	0.0602784
39195496	chr15:39195496:A:G	1.02217e-08	-1.70751	-1.22345	3.09527e-06	-1.65895	-1.21485	1.60558e-05	-1.75109	-1.22661
39196016	chr15:39196016:G:A	5.2497e-08	-1.86077e-10	-1.29471	1.50466e-05	-1.86077e-10	-1.29253	8.64313e-05	-1.86077e-10	-1.29442
39196668	chr15:39196668:C:T	5.2688e-08	-1.86077e-10	-1.29108	1.50518e-05	-1.86077e-10	-1.29218	8.67956e-05	-1.86077e-10	-1.29022
39196964	chr15:39196964:G:A	6.55751e-08	-1.86077e-10	-1.07228	1.97148e-05	-1.86077e-10	-1.02231	0.000108969	-1.86077e-10	-1.06271
39197095	chr15:39197095:G:A	7.48131e-08	-1.86077e-10	-0.940477	2.2429e-05	-1.86077e-10	-0.893325	0.000123407	-1.86077e-10	-0.938288
39198355	chr15:39198355:A:G	1.35071e-08	-1.66936	-0.982901	3.89139e-06	-1.62575	-1.01916	2.54672e-05	-1.53558	-0.980805
39198436	chr15:39198436:G:A	6.20618e-08	-1.86077e-10	-1.12734	1.69369e-05	-1.86077e-10	-1.17418	9.96778e-05	-1.86077e-10	-1.15183
39198604	chr15:39198604:T:C	5.31662e-08	-1.86077e-10	-1.28205	1.50865e-05	-1.86077e-10	-1.28988	8.66731e-05	-1.86077e-10	-1.29163
39198770	chr15:39198770:A:G	8.14202e-08	-1.86077e-10	-0.855847	2.34994e-05	-1.86077e-10	-0.846706	0.000132804	-1.86077e-10	-0.864902
39199262	chr15:39199262:A:G	1.30817e-07	-1.66149	1.27981	2.94416e-05	-1.67856	1.05729	0.00015565	-1.81058	1.10441
39199271	chr15:39199271:A:G	6.15804e-08	-1.86077e-10	-1.13513	1.88264e-05	-1.86077e-10	-1.06842	0.000104426	-1.86077e-10	-1.10529
39199752	chr15:39199752:G:A	4.32983e-08	-1.48736	-3.08617e-10	9.08182e-06	-1.7974	-3.08617e-10	5.6923e-05	-1.71208	-3.08617e-10
39199798	chr15:39199798:T:C	2.39739e-07	1.17513	-0.951056	5.00959e-05	0.893791	-0.983532	0.000163036	0.334568	-0.994369
39199846	chr15:39199846:A:G	1.33002e-07	0.797723	-1.16283	2.92725e-05	0.555796	-1.18283	0.000101597	0.0523503	-1.18512
39199898	chr15:39199898:G:C	7.88304e-08	-1.86077e-10	-0.888172	2.05879e-05	-1.86077e-10	-0.978976	0.000129475	-1.86077e-10	-0.89029
39200033	chr15:39200033:C:T	5.72145e-08	-1.86077e-10	-1.20866	1.65487e-05	-1.86077e-10	-1.19737	9.31531e-05	-1.86077e-10	-1.21953
39200066	chr15:39200066:T:C	1.69671e-08	-1.37288	-1.05132	5.38644e-06	-1.25983	-1.05997	3.23148e-05	-1.23295	-1.0453
39200108	chr15:39200108:A:G	3.21834e-08	-0.77009	-1.01393	9.35973e-06	-0.842049	-0.925213	3.82452e-05	-1.13104	-0.978713
39200181	chr15:39200181:T:C	7.54868e-08	-1.86077e-10	-0.931513	2.40561e-05	-1.86077e-10	-0.823292	0.000128784	-1.86077e-10	-0.895635
39200225	chr15:39200225:C:T	1.03605e-08	-1.62637	-1.2911	2.94958e-06	-1.63167	-1.29035	1.57063e-05	-1.708	-1.29171
39200575	chr15:39200575:T:C	3.67229e-07	0.728685	-0.0781693	7.87369e-05	0.367178	-0.00474563	0.000272238	-0.0331508	-0.113949
39200978	chr15:39200978:T:C	7.75096e-08	-1.86077e-10	-0.905069	2.0519e-05	-1.86077e-10	-0.982329	0.000130322	-1.86077e-10	-0.883771
39201118	chr15:39201118:C:T	6.34603e-08	-1.86077e-10	-1.10506	1.94101e-05	-1.86077e-10	-1.03788	0.000106627	-1.86077e-10	-1.08444
39201262	chr15:39201262:A:G	7.57918e-08	-0.927481	-3.08617e-10	2.29018e-05	-0.872461	-3.08617e-10	0.000179687	-0.562557	-3.08617e-10
39201264	chr15:39201264:C:T	8.26148e-08	-0.841282	-3.08617e-10	2.35896e-05	-0.842872	-3.08617e-10	0.00010844	-1.06758	-3.08617e-10
39201327	chr15:39201327:T:C	1.15768e-08	-1.69036	-1.11611	3.50509e-06	-1.64038	-1.10908	1.79805e-05	-1.73712	-1.12737
39201453	chr15:39201453:G:A	1.11042e-08	-1.70721	-1.14093	3.34624e-06	-1.661	-1.13484	1.73228e-05	-1.75026	-1.15149
39201536	chr15:39201536:T:A	1.33363e-08	-1.37819	-1.28679	4.30736e-06	-1.26613	-1.27722	2.53549e-05	-1.23507	-1.28573
39201666	chr15:39201666:T:C	6.59588e-08	-1.86077e-10	-1.06644	2.05315e-05	-1.86077e-10	-0.981718	0.000111326	-1.86077e-10	-1.04131
39202222	chr15:39202222:A:G	1.16244e-08	-1.6241	-1.17826	3.5477e-06	-1.56328	-1.1741	1.78724e-05	-1.68224	-1.18828
39202246	chr15:39202246:G:T	1.07113e-08	-1.62738	-1.25679	3.27781e-06	-1.56464	-1.25187	1.65379e-05	-1.68391	-1.26422
39202520	chr15:39202520:T:A	1.159e-08	-1.58782	-1.21751	3.57533e-06	-1.51935	-1.21027	1.77163e-05	-1.6505	-1.22878
39202775	chr15:39202775:A:C	1.51637e-07	0.644048	-0.878031	3.05061e-05	0.279558	-0.865311	0.000114343	-0.114864	-0.899707
39203081	chr15:39203081:G:T	5.25887e-08	-1.86077e-10	-1.29297	1.50901e-05	-1.86077e-10	-1.28964	8.68909e-05	-1.86077e-10	-1.28912
39203791	chr15:39203791:T:C	6.26281e-08	-1.11826	-3.08617e-10	2.20046e-05	-0.912429	-3.08617e-10	0.000134926	-0.849049	-3.08617e-10
39203973	chr15:39203973:T:C	1.54509e-08	-1.56376	-0.954049	4.16928e-06	-1.57468	-1.00126	2.22535e-05	-1.66232	-0.988958
39204009	chr15:39204009:G:A	5.36126e-08	-1.86077e-10	-1.27369	1.5422e-05	-1.86077e-10	-1.26788	8.7793e-05	-1.86077e-10	-1.27879
39204324	chr15:39204324:G:C	1.99347e-07	1.19546	-1.15588	4.26534e-05	0.916301	-1.16687	0.000132547	0.316443	-1.18328
39204394	chr15:39204394:C:T	2.62969e-07	-1.86077e-10	0.316563	7.0287e-05	-1.86077e-10	0.248909	0.000430636	-1.86077e-10	0.311487
39204479	chr15:39204479:A:G	1.47133e-07	-1.86077e-10	-0.264135	3.81299e-05	-1.86077e-10	-0.36268	0.000240913	-1.86077e-10	-0.269341
39204483	chr15:39204483:C:A	5.76398e-08	-1.86077e-10	-1.20126	1.66766e-05	-1.86077e-10	-1.18967	9.37863e-05	-1.86077e-10	-1.21276
39205008	chr15:39205008:T:A	6.93819e-08	-1.01584	-3.08617e-10	1.36569e-05	-1.38944	-3.08617e-10	9.84169e-05	-1.16456	-3.08617e-10
39205213	chr15:39205213:G:A	2.0069e-08	-1.74175	-0.514544	6.2049e-06	-1.70109	-0.477254	3.108e-05	-1.77521	-0.542
39205285	chr15:39205285:C:T	1.40611e-08	-1.35071	-1.26136	4.46527e-06	-1.23883	-1.26852	2.68112e-05	-1.20431	-1.26065
39206172	chr15:39206172:G:A	1.67429e-07	-1.86077e-10	-0.134911	4.26914e-05	-1.86077e-10	-0.249682	0.000270271	-1.86077e-10	-0.154349
39206280	chr15:39206280:A:T	6.58369e-08	-1.06829	-3.08617e-10	1.31138e-05	-1.43001	-3.08617e-10	9.37319e-05	-1.21334	-3.08617e-10
39206346	chr15:39206346:T:C	5.39842e-08	-1.86077e-10	-1.26678	1.53927e-05	-1.86077e-10	-1.26978	8.91222e-05	-1.86077e-10	-1.26377
39206441	chr15:39206441:A:C	1.4828e-08	-1.52725	-1.03171	4.67966e-06	-1.47838	-0.982072	2.29444e-05	-1.6187	-1.002
39206581	chr15:39206581:G:A	2.43092e-08	-1.12816	-0.936452	6.3515e-06	-1.24331	-0.911673	4.59289e-05	-1.00759	-0.919088
39206632	chr15:39206632:A:T	5.38523e-08	-1.86077e-10	-1.26923	1.54893e-05	-1.86077e-10	-1.26353	8.81026e-05	-1.86077e-10	-1.27527
39206761	chr15:39206761:C:A	5.35746e-08	-1.86077e-10	-1.2744	1.51407e-05	-1.86077e-10	-1.2863	8.78606e-05	-1.86077e-10	-1.27802
39206989	chr15:39206989:A:T	5.7563e-08	-0.275891	-0.926699	1.20448e-05	-0.670606	-0.844438	8.75113e-05	-0.376139	-0.905868
39207230	chr15:39207230:A:G	5.77031e-08	-1.86077e-10	-1.20016	1.60989e-05	-1.86077e-10	-1.22493	9.20335e-05	-1.86077e-10	-1.23162
39207332	chr15:39207332:AG:A	5.52977e-08	-1.86077e-10	-1.24274	1.54209e-05	-1.86077e-10	-1.26795	8.87798e-05	-1.86077e-10	-1.26762
39207548	chr15:39207548:T:C	5.55217e-08	-1.86077e-10	-1.2387	1.54867e-05	-1.86077e-10	-1.2637	9.05599e-05	-1.86077e-10	-1.24776
39207816	chr15:39207816:A:G	7.57251e-08	-1.86077e-10	-0.928361	2.18587e-05	-1.86077e-10	-0.919079	0.000123673	-1.86077e-10	-0.936131
39207939	chr15:39207939:T:C	6.85839e-08	-1.86077e-10	-1.02741	1.81689e-05	-1.86077e-10	-1.10397	0.000110614	-1.86077e-10	-1.04773
39208417	chr15:39208417:A:G	5.26548e-08	-1.86077e-10	-1.29171	1.51195e-05	-1.86077e-10	-1.28769	8.75062e-05	-1.86077e-10	-1.28207
39208420	chr15:39208420:G:A	5.28898e-08	-1.86077e-10	-1.28726	1.51788e-05	-1.86077e-10	-1.28378	8.67978e-05	-1.86077e-10	-1.29019
39208748	chr15:39208748:C:T	9.23499e-08	-0.729886	-3.08617e-10	2.44163e-05	-0.808427	-3.08617e-10	0.000114995	-1.00888	-3.08617e-10
39209287	chr15:39209287:G:A	6.32739e-08	-1.86077e-10	-1.108	1.89215e-05	-1.86077e-10	-1.06338	0.000105175	-1.86077e-10	-1.09815
39209383	chr15:39209383:C:T	5.2781e-08	-1.86077e-10	-1.28932	1.50208e-05	-1.86077e-10	-1.29424	8.64206e-05	-1.86077e-10	-1.29455
39209456	chr15:39209456:G:A	5.46013e-08	-1.86077e-10	-1.25541	1.53443e-05	-1.86077e-10	-1.27293	8.80486e-05	-1.86077e-10	-1.27589
39209529	chr15:39209529:TTA:T	2.39936e-07	-1.86077e-10	0.2249	7.18263e-05	-1.86077e-10	0.270571	0.000396805	-1.86077e-10	0.229671
39209573	chr15:39209573:TAAC:T	5.51369e-08	-1.86077e-10	-1.24565	1.5308e-05	-1.86077e-10	-1.2753	8.98324e-05	-1.86077e-10	-1.25583
39209729	chr15:39209729:A:G	5.53669e-08	-1.86077e-10	-1.24149	1.54286e-05	-1.86077e-10	-1.26746	9.03233e-05	-1.86077e-10	-1.25038
39209846	chr15:39209846:A:G	6.43137e-08	-0.053562	-1.03814	1.26606e-05	-0.38166	-1.08352	5.53088e-05	-0.679191	-1.06165
39210180	chr15:39210180:CTATACACATACA:C	1.12398e-08	-1.69082	-1.14519	2.93167e-06	-1.76348	-1.16463	1.72822e-05	-1.76067	-1.14342
39210181	chr15:39210181:TATACAC:T	8.34969e-08	-1.86077e-10	-0.830661	2.20985e-05	-1.86077e-10	-0.908169	0.000131261	-1.86077e-10	-0.876589
39210263	chr15:39210263:G:T	6.4652e-08	-1.86077e-10	-1.08645	1.76345e-05	-1.86077e-10	-1.13382	0.000101159	-1.86077e-10	-1.13708
39210369	chr15:39210369:T:C	5.92263e-08	-1.86077e-10	-1.1741	1.74804e-05	-1.86077e-10	-1.1426	9.78574e-05	-1.86077e-10	-1.17026
39210991	chr15:39210991:C:T	1.21522e-08	-1.51546	-1.2425	3.75032e-06	-1.44593	-1.23591	1.80493e-05	-1.60821	-1.25245
39211074	chr15:39211074:A:T	5.2641e-08	-1.86077e-10	-1.29198	1.51331e-05	-1.86077e-10	-1.28679	8.67757e-05	-1.86077e-10	-1.29045
39211230	chr15:39211230:C:T	1.33988e-07	-1.86077e-10	-0.357719	3.47316e-05	-1.86077e-10	-0.456029	0.000219004	-1.86077e-10	-0.364684
39211307	chr15:39211307:T:G	1.86436e-08	-1.12001	-1.20996	5.50504e-06	-1.06278	-1.23523	1.88128e-05	-1.60038	-1.21886
39211323	chr15:39211323:T:C	5.70777e-08	-1.86077e-10	-1.21106	1.61482e-05	-1.86077e-10	-1.22187	9.44401e-05	-1.86077e-10	-1.20581
39211944	chr15:39211944:G:A	5.27813e-08	-0.242421	-1.04689	1.56218e-05	-0.243719	-1.0113	0.000120649	0.0513438	-1.01223
39211992	chr15:39211992:T:TG	2.55869e-08	-1.74812	-0.265268	6.24465e-06	-1.7958	-0.376155	4.13643e-05	-1.74024	-0.291115
39212766	chr15:39212766:GA:G	2.27673e-08	-0.873229	-1.25692	6.17592e-06	-0.933059	-1.24996	5.3609e-05	-0.530087	-1.24197
39212851	chr15:39212851:T:C	5.98093e-08	-1.86077e-10	-1.16431	1.63552e-05	-1.86077e-10	-1.20913	9.79756e-05	-1.86077e-10	-1.16906
39213614	chr15:39213614:A:G	7.20726e-08	-0.592104	-0.385693	1.34785e-05	-1.0404	-0.36218	0.000117132	-0.622692	-0.367779
39213974	chr15:39213974:G:A	8.32357e-08	-1.86077e-10	-0.833795	2.44412e-05	-1.86077e-10	-0.80741	0.000131371	-1.86077e-10	-0.875751
39214159	chr15:39214159:C:A	2.11651e-08	-1.09803	-1.10509	6.54652e-06	-1.00296	-1.12178	4.3338e-05	-0.869982	-1.11476
39214206	chr15:39214206:A:AATT	5.82993e-08	-1.86077e-10	-1.18988	1.68731e-05	-1.86077e-10	-1.17796	9.4807e-05	-1.86077e-10	-1.20193
39214564	chr15:39214564:T:C	5.25287e-08	-1.86077e-10	-1.29411	1.50171e-05	-1.86077e-10	-1.29449	8.65287e-05	-1.86077e-10	-1.2933
39214587	chr15:39214587:T:C	6.17019e-08	0.00721171	-1.14037	1.69165e-05	-0.08844	-1.08695	0.000221092	0.771489	-1.12668
39214845	chr15:39214845:C:T	1.60071e-08	-1.18831	-1.29413	4.10572e-06	-1.2966	-1.29469	2.96656e-05	-1.06925	-1.29454
39215249	chr15:39215249:GC:G	8.20715e-08	-0.164835	-0.683045	2.01961e-05	-0.209178	-0.789012	0.000176913	0.0972916	-0.675411
39215643	chr15:39215643:A:G	1.05912e-08	-1.60264	-1.29281	3.18233e-06	-1.55353	-1.29253	1.63193e-05	-1.66822	-1.29321
39215923	chr15:39215923:A:G	1.58808e-07	-1.86077e-10	-0.187777	3.9283e-05	-1.86077e-10	-0.332888	0.00026001	-1.86077e-10	-0.193054
39215999	chr15:39215999:A:C	5.26201e-08	-1.86077e-10	-1.29237	1.50417e-05	-1.86077e-10	-1.29285	8.70302e-05	-1.86077e-10	-1.28752
39216070	chr15:39216070:A:G	1.39913e-08	-1.33827	-1.27877	4.30604e-06	-1.26134	-1.28232	2.01588e-05	-1.46717	-1.28296
39216188	chr15:39216188:T:C	5.29411e-08	-1.86077e-10	-1.28629	1.50446e-05	-1.86077e-10	-1.29266	8.69348e-05	-1.86077e-10	-1.28862
39216514	chr15:39216514:C:T	5.55393e-08	-1.86077e-10	-1.23838	1.57748e-05	-1.86077e-10	-1.24527	9.09995e-05	-1.86077e-10	-1.24292
39216544	chr15:39216544:A:G	1.43117e-08	-1.51425	-1.08015	4.39531e-06	-1.45173	-1.07141	2.10625e-05	-1.61428	-1.092
39216621	chr15:39216621:C:T	1.62316e-07	0.00761731	-0.173541	2.95658e-05	-0.329044	-0.288017	0.000309784	0.166669	-0.184569
39216717	chr15:39216717:C:T	2.81464e-07	-1.86077e-10	0.384534	6.84634e-05	-1.86077e-10	0.22262	0.000464485	-1.86077e-10	0.387154
39216746	chr15:39216746:C:A	5.25223e-08	-1.86077e-10	-1.29423	1.50186e-05	-1.86077e-10	-1.29439	8.64227e-05	-1.86077e-10	-1.29453
39216815	chr15:39216815:G:A	6.06786e-08	-1.86077e-10	-1.14988	1.7619e-05	-1.86077e-10	-1.1347	9.85575e-05	-1.86077e-10	-1.16313
39216895	chr15:39216895:C:T	1.78611e-07	-1.86077e-10	-0.0702624	4.58934e-05	-1.86077e-10	-0.177358	0.000301079	-1.86077e-10	-0.0464019
39217181	chr15:39217181:C:G	5.25062e-08	-1.86077e-10	-1.29454	1.50338e-05	-1.86077e-10	-1.29338	8.64064e-05	-1.86077e-10	-1.29471
39217218	chr15:39217218:C:A	5.55601e-08	-1.86077e-10	-1.23801	1.60458e-05	-1.86077e-10	-1.22823	9.07059e-05	-1.86077e-10	-1.24615
39217345	chr15:39217345:T:A	6.11882e-08	-1.86077e-10	-1.14152	1.77739e-05	-1.86077e-10	-1.12595	9.93461e-05	-1.86077e-10	-1.15517
39217414	chr15:39217414:T:A	1.46256e-07	-1.86077e-10	-0.27011	3.68692e-05	-1.86077e-10	-0.396301	0.000241679	-1.86077e-10	-0.266167
39217449	chr15:39217449:C:A	5.34009e-08	-1.86077e-10	-1.27764	1.52433e-05	-1.86077e-10	-1.27954	8.72128e-05	-1.86077e-10	-1.28542
39217829	chr15:39217829:C:A	3.27647e-08	-1.76612	-3.08617e-10	9.3064e-06	-1.77298	-3.08617e-10	5.14088e-05	-1.81397	-3.08617e-10
39218015	chr15:39218015:A:C	5.35872e-08	-1.68576	0.411601	1.21288e-05	-1.67353	0.165427	6.56357e-05	-1.809	0.239342
39218167	chr15:39218167:C:G	1.62386e-08	-1.17423	-1.29385	2.60453e-06	-1.75214	-1.29428	1.70548e-05	-1.62445	-1.29289
39218277	chr15:39218277:A:T	5.53495e-08	-1.86077e-10	-1.2418	1.54728e-05	-1.86077e-10	-1.26459	8.90947e-05	-1.86077e-10	-1.26407
39218573	chr15:39218573:G:A	1.4228e-07	-1.86077e-10	-0.297677	3.54839e-05	-1.86077e-10	-0.4346	0.000232556	-1.86077e-10	-0.304645
39218632	chr15:39218632:G:C	5.63844e-08	-1.86077e-10	-1.22328	1.6292e-05	-1.86077e-10	-1.21301	9.19384e-05	-1.86077e-10	-1.23266
39218680	chr15:39218680:G:A	1.48541e-07	-1.86077e-10	-0.25461	4.12808e-05	-1.86077e-10	-0.283282	0.000258246	-1.86077e-10	-0.199861
39219333	chr15:39219333:T:C	5.38642e-08	-1.86077e-10	-1.269	1.53273e-05	-1.86077e-10	-1.27404	8.83762e-05	-1.86077e-10	-1.27217
39219366	chr15:39219366:G:C	5.81419e-08	-1.86077e-10	-1.19258	1.74606e-05	-1.86077e-10	-1.14373	9.74734e-05	-1.86077e-10	-1.1742
39219479	chr15:39219479:A:T	1.28548e-07	-1.86077e-10	-0.399168	3.24403e-05	-1.86077e-10	-0.524279	0.00021163	-1.86077e-10	-0.398937
39219483	chr15:39219483:T:A	5.99825e-08	-1.86077e-10	-1.16142	1.74145e-05	-1.86077e-10	-1.14638	9.75733e-05	-1.86077e-10	-1.17317
39219486	chr15:39219486:AC:A	5.83932e-08	-1.86077e-10	-1.18827	1.74902e-05	-1.86077e-10	-1.14204	9.75435e-05	-1.86077e-10	-1.17348
39219490	chr15:39219490:T:A	5.97498e-08	-1.86077e-10	-1.16531	1.79963e-05	-1.86077e-10	-1.11351	0.000100043	-1.86077e-10	-1.14817
39219558	chr15:39219558:C:T	2.07487e-08	-1.53329	-0.6897	4.79117e-06	-1.65853	-0.778376	3.87775e-05	-1.39654	-0.699394
39219855	chr15:39219855:G:A	1.50124e-07	-1.86077e-10	-0.244012	4.95627e-05	-1.86077e-10	-0.10044	0.000261762	-1.86077e-10	-0.186338
39219898	chr15:39219898:T:C	4.79934e-08	-1.69499	0.310581	1.09392e-05	-1.68264	0.0713114	5.97469e-05	-1.80685	0.143192
39220100	chr15:39220100:T:C	1.25742e-08	-1.68806	-1.03576	3.08449e-06	-1.76326	-1.11404	2.25983e-05	-1.58441	-1.05149
39220136	chr15:39220136:G:C	1.08759e-07	-1.86077e-10	-0.566339	2.8264e-05	-1.86077e-10	-0.662089	0.000181787	-1.86077e-10	-0.550941
39220262	chr15:39220262:T:C	5.42925e-08	-1.86077e-10	-1.26109	1.54412e-05	-1.86077e-10	-1.26664	8.90447e-05	-1.86077e-10	-1.26464
39220736	chr15:39220736:T:C	5.95136e-08	-1.86077e-10	-1.16927	1.79146e-05	-1.86077e-10	-1.11806	9.88118e-05	-1.86077e-10	-1.16056
39220989	chr15:39220989:C:T	1.69102e-08	-1.67678	-0.75077	3.99487e-06	-1.75906	-0.859609	3.02673e-05	-1.57386	-0.769848
39221087	chr15:39221087:C:G	1.27378e-08	-1.42408	-1.28681	4.09326e-06	-1.31841	-1.27593	2.44163e-05	-1.28134	-1.27719
39221128	chr15:39221128:G:T	1.00226e-07	-1.86077e-10	-0.648047	2.86295e-05	-1.86077e-10	-0.649243	0.000176655	-1.86077e-10	-0.579576
39221550	chr15:39221550:C:T	5.84392e-08	-1.86077e-10	-1.18748	1.65704e-05	-1.86077e-10	-1.19606	9.55071e-05	-1.86077e-10	-1.19457
39221610	chr15:39221610:C:T	3.27403e-07	-1.86077e-10	0.53572	8.99928e-05	-1.86077e-10	0.496051	0.000583329	-1.86077e-10	0.614977
39221646	chr15:39221646:A:G	1.24911e-08	-1.7836	-0.946854	3.45926e-06	-1.78051	-0.982116	2.10648e-05	-1.72582	-0.980349
39221713	chr15:39221713:G:T	2.0514e-07	-1.86077e-10	0.068221	5.66945e-05	-1.86077e-10	0.0339987	0.000359604	-1.86077e-10	0.131228
39221743	chr15:39221743:T:G	1.30671e-07	-1.86077e-10	-0.382789	4.27609e-05	-1.86077e-10	-0.248056	0.000226969	-1.86077e-10	-0.32896
39221765	chr15:39221765:A:G	5.29398e-08	-1.86077e-10	-1.28632	1.50517e-05	-1.86077e-10	-1.29219	8.65219e-05	-1.86077e-10	-1.29338
39221870	chr15:39221870:G:A	5.64249e-08	-1.86077e-10	-1.22256	1.6128e-05	-1.86077e-10	-1.22312	9.19275e-05	-1.86077e-10	-1.23277
39222395	chr15:39222395:A:G	2.88583e-08	-0.645626	-1.24745	5.55803e-06	-1.02419	-1.26425	4.1099e-05	-0.784459	-1.25333
39222414	chr15:39222414:G:A	1.30454e-08	-1.59503	-1.09201	3.65062e-06	-1.59263	-1.11616	1.81954e-05	-1.75427	-1.09834
39222553	chr15:39222553:A:C	1.83321e-07	-1.86077e-10	-0.0442317	6.06815e-05	-1.86077e-10	0.10196	0.000319982	-1.86077e-10	0.0144909
39222793	chr15:39222793:A:G	1.99092e-08	-1.604	-0.660296	6.14756e-06	-1.56698	-0.620645	3.8387e-05	-1.5454	-0.560654
39223052	chr15:39223052:G:A	1.34017e-08	-1.53724	-1.12285	4.32903e-06	-1.44137	-1.09697	2.48125e-05	-1.42106	-1.12137
39223191	chr15:39223191:G:T	3.14601e-07	-1.86077e-10	0.495833	7.97295e-05	-1.86077e-10	0.37496	0.000457785	-1.86077e-10	0.372626
39223212	chr15:39223212:G:T	9.4289e-09	-1.8122	-1.19949	2.74353e-06	-1.76744	-1.227	1.52255e-05	-1.81348	-1.21733
39223227	chr15:39223227:C:A	6.77216e-08	-1.86077e-10	-1.04007	2.08156e-05	-1.86077e-10	-0.967978	0.000113608	-1.86077e-10	-1.02102
39223452	chr15:39223452:C:A	2.92959e-07	-1.86077e-10	0.424562	7.4481e-05	-1.86077e-10	0.306865	0.00042754	-1.86077e-10	0.304272
39224013	chr15:39224013:A:G	3.83852e-08	-1.6078	-3.08617e-10	1.04227e-05	-1.65969	-3.08617e-10	5.33301e-05	-1.77727	-3.08617e-10
39224044	chr15:39224044:C:A	5.45807e-08	-1.86077e-10	-1.25579	1.55289e-05	-1.86077e-10	-1.26097	8.94593e-05	-1.86077e-10	-1.25999
39224081	chr15:39224081:A:T	1.18848e-07	-1.86077e-10	-0.477627	3.38958e-05	-1.86077e-10	-0.480388	0.000211323	-1.86077e-10	-0.400389
39224367	chr15:39224367:C:A	2.61797e-07	-1.86077e-10	0.312098	6.58317e-05	-1.86077e-10	0.183423	0.000380042	-1.86077e-10	0.186507
39224541	chr15:39224541:G:A	8.53004e-08	-1.86077e-10	-0.809291	2.21658e-05	-1.86077e-10	-0.905127	0.000137174	-1.86077e-10	-0.832522
39224770	chr15:39224770:A:G	5.71129e-08	-1.86077e-10	-1.21044	1.6181e-05	-1.86077e-10	-1.21984	9.42556e-05	-1.86077e-10	-1.20777
39225050	chr15:39225050:T:A	5.73362e-08	-1.86077e-10	-1.20654	1.66192e-05	-1.86077e-10	-1.19312	9.35448e-05	-1.86077e-10	-1.21534
39225054	chr15:39225054:C:A	3.17548e-07	0.505159	-3.08617e-10	0.000147656	0.991207	-3.08617e-10	0.000481294	0.422703	-3.08617e-10
39225215	chr15:39225215:T:C	6.20798e-08	-1.86077e-10	-1.12705	1.72846e-05	-1.86077e-10	-1.15386	0.00010183	-1.86077e-10	-1.13047
39225627	chr15:39225627:T:G	3.14464e-07	-1.86077e-10	0.4954	9.67299e-05	-1.86077e-10	0.568244	0.000691532	-1.86077e-10	0.785134
39225839	chr15:39225839:C:T	5.53461e-08	-1.86077e-10	-1.24186	1.56031e-05	-1.86077e-10	-1.25621	9.05059e-05	-1.86077e-10	-1.24836
39225898	chr15:39225898:T:C	1.60077e-07	-1.86077e-10	-0.179819	4.21997e-05	-1.86077e-10	-0.261266	0.000257559	-1.86077e-10	-0.202528
39226043	chr15:39226043:G:A	4.03531e-08	-0.818203	-0.739599	9.44083e-06	-1.019	-0.73964	7.6114e-05	-0.69817	-0.723373
39226123	chr15:39226123:AC:A	1.20854e-08	-1.75341	-1.01006	3.33962e-06	-1.79564	-1.00218	2.01084e-05	-1.75683	-0.995804
39226262	chr15:39226262:T:C	7.03836e-08	-1.86077e-10	-1.00151	2.01925e-05	-1.86077e-10	-0.998368	0.0001156	-1.86077e-10	-1.00364
39226328	chr15:39226328:C:A	1.17263e-08	-1.72782	-1.06582	3.43024e-06	-1.69778	-1.07327	1.88366e-05	-1.77757	-1.0404
39226362	chr15:39226362:C:T	3.0247e-07	-0.453808	0.91032	7.75006e-05	-0.609383	0.95599	0.00023284	-1.22493	0.92151
39226406	chr15:39226406:C:T	1.07507e-07	-1.86077e-10	-0.577917	2.9044e-05	-1.86077e-10	-0.634867	0.000174456	-1.86077e-10	-0.592103
39226891	chr15:39226891:C:A	3.68706e-08	-1.45955	-0.188507	8.28911e-06	-1.67453	-0.214205	6.81732e-05	-1.39823	-0.133497
39227594	chr15:39227594:T:C	5.75389e-08	-1.86077e-10	-1.20301	1.6682e-05	-1.86077e-10	-1.18935	9.3919e-05	-1.86077e-10	-1.21134
39227665	chr15:39227665:A:G	2.12013e-08	-1.42782	-0.773585	5.15485e-06	-1.56144	-0.802305	3.03281e-05	-1.56386	-0.77784
39227724	chr15:39227724:G:A	1.47355e-07	-1.71428	1.45165	3.2895e-05	-1.69336	1.18301	0.000214988	-1.79977	1.41658
39228430	chr15:39228430:C:CA	5.40816e-08	-1.86077e-10	-1.26498	1.52913e-05	-1.86077e-10	-1.2764	8.88182e-05	-1.86077e-10	-1.26718
39228558	chr15:39228558:T:C	9.61104e-09	-1.71054	-1.28202	2.90176e-06	-1.64918	-1.28918	1.50478e-05	-1.76078	-1.28177
39228687	chr15:39228687:T:C	3.01434e-08	-1.32796	-0.521549	8.22099e-06	-1.24437	-0.652622	4.47916e-05	-1.35612	-0.595637
39228813	chr15:39228813:ATAAAT:A	5.35586e-08	-1.86077e-10	-1.27469	1.50615e-05	-1.86077e-10	-1.29154	8.6953e-05	-1.86077e-10	-1.28841
39229051	chr15:39229051:C:T	4.36472e-08	-1.47933	-3.08617e-10	1.44062e-05	-1.33602	-3.08617e-10	6.09693e-05	-1.6434	-3.08617e-10
39229201	chr15:39229201:A:G	8.9827e-09	-1.78288	-1.27729	2.78376e-06	-1.7091	-1.27077	1.44593e-05	-1.79662	-1.28582
39229245	chr15:39229245:G:T	7.72554e-08	-0.908354	-3.08617e-10	1.76805e-05	-1.13122	-3.08617e-10	0.000177701	-0.573673	-3.08617e-10
39229288	chr15:39229288:G:A	1.48476e-08	-1.7112	-0.846432	4.89847e-06	-1.60414	-0.810613	2.35056e-05	-1.81518	-0.781355
39229519	chr15:39229519:G:A	8.65511e-09	-1.8049	-1.29242	2.45931e-06	-1.81057	-1.29323	1.78709e-05	-1.57607	-1.29453
39229675	chr15:39229675:A:G	5.32459e-08	-1.86077e-10	-1.28055	1.50752e-05	-1.86077e-10	-1.29063	8.70434e-05	-1.86077e-10	-1.28737
39229835	chr15:39229835:T:C	6.06012e-08	-1.86077e-10	-1.15116	1.84976e-05	-1.86077e-10	-1.08604	0.000101866	-1.86077e-10	-1.13012
39230007	chr15:39230007:G:A	2.3704e-08	-0.882588	-1.20724	5.7296e-06	-1.05138	-1.20665	5.76199e-05	-0.495844	-1.20406
39230010	chr15:39230010:C:G	9.20293e-09	-1.74332	-1.29263	2.46573e-06	-1.80743	-1.29377	2.03387e-05	-1.44747	-1.29378
39231158	chr15:39231158:C:T	8.93387e-08	-1.86077e-10	-0.763036	2.38835e-05	-1.86077e-10	-0.83049	0.000133375	-1.86077e-10	-0.86061
39231525	chr15:39231525:A:C	5.51226e-08	-1.86077e-10	-1.24591	1.51853e-05	-1.86077e-10	-1.28335	8.77294e-05	-1.86077e-10	-1.27952
39232540	chr15:39232540:T:C	4.13187e-08	-1.53416	-3.08617e-10	1.03179e-05	-1.6698	-3.08617e-10	8.66537e-05	-1.29186	-3.08617e-10
39232668	chr15:39232668:T:C	2.29399e-08	-0.966744	-1.15585	4.0371e-06	-1.39302	-1.21513	2.82661e-05	-1.24939	-1.16273
39232946	chr15:39232946:C:G	5.2583e-08	-1.86077e-10	-1.29308	1.51097e-05	-1.86077e-10	-1.28834	8.6717e-05	-1.86077e-10	-1.29113
39233140	chr15:39233140:C:T	4.25498e-08	-1.5048	-3.08617e-10	1.05365e-05	-1.64883	-3.08617e-10	9.02066e-05	-1.25167	-3.08617e-10
39233156	chr15:39233156:C:T	5.25326e-08	-1.86077e-10	-1.29404	1.5078e-05	-1.86077e-10	-1.29044	8.65842e-05	-1.86077e-10	-1.29266
39233279	chr15:39233279:G:A	5.382e-08	-1.86077e-10	-1.26983	1.51866e-05	-1.86077e-10	-1.28326	8.77431e-05	-1.86077e-10	-1.27936
39233391	chr15:39233391:C:G	5.28931e-08	-1.86077e-10	-1.2872	1.50359e-05	-1.86077e-10	-1.29324	8.66546e-05	-1.86077e-10	-1.29184
39233550	chr15:39233550:AC:A	1.19752e-08	-1.75352	-1.01912	3.20507e-06	-1.77152	-1.06742	1.91247e-05	-1.79669	-1.00611
39233946	chr15:39233946:C:T	1.51569e-08	-1.78819	-0.74882	4.12546e-06	-1.79924	-0.787267	2.54531e-05	-1.80368	-0.713257
39233979	chr15:39233979:G:C	1.82921e-08	-1.43129	-0.917712	4.449e-06	-1.55364	-0.957358	3.21521e-05	-1.39853	-0.884771
39234227	chr15:39234227:A:G	9.72059e-08	-1.86077e-10	-0.678639	2.97874e-05	-1.86077e-10	-0.609595	0.00016541	-1.86077e-10	-0.645347
39234310	chr15:39234310:A:G	7.65345e-08	-1.86077e-10	-0.917729	2.18358e-05	-1.86077e-10	-0.92013	0.000128109	-1.86077e-10	-0.900892
39234482	chr15:39234482:A:C	9.02535e-09	-1.76124	-1.29419	2.44741e-06	-1.81439	-1.29426	1.81616e-05	-1.56097	-1.29349
39234498	chr15:39234498:T:C	5.34329e-08	-1.86077e-10	-1.27705	1.5112e-05	-1.86077e-10	-1.28819	8.72526e-05	-1.86077e-10	-1.28497
39235332	chr15:39235332:C:T	1.1681e-08	-1.78715	-1.01036	3.1003e-06	-1.81064	-1.06154	1.8617e-05	-1.81513	-1.01457
39235389	chr15:39235389:G:A	1.58048e-08	-1.72858	-0.766582	3.8323e-06	-1.80872	-0.851493	2.99464e-05	-1.53769	-0.81668
39235933	chr15:39235933:C:A	3.36938e-08	-1.75222	0.0140618	8.34937e-06	-1.79614	-0.0853535	6.09385e-05	-1.60788	-0.0360265
39236112	chr15:39236112:C:T	2.74871e-08	-1.07871	-0.863047	6.16379e-06	-1.24486	-0.940124	6.02991e-05	-0.762683	-0.891775
39236113	chr15:39236113:A:G	4.0252e-08	-1.29336	-0.266948	9.21363e-06	-1.42384	-0.35916	8.35545e-05	-1.01607	-0.312208
39236451	chr15:39236451:G:A	3.2706e-08	-1.26697	-0.500945	7.45845e-06	-1.42221	-0.572123	6.76563e-05	-0.999561	-0.539773
39236672	chr15:39236672:AAATG:A	2.12351e-08	-1.378	-0.821815	4.98019e-06	-1.48727	-0.910938	4.00163e-05	-1.22821	-0.836278
39236807	chr15:39236807:T:C	1.38016e-08	-1.36265	-1.26803	3.45721e-06	-1.47725	-1.28597	2.61571e-05	-1.2138	-1.27586
39236822	chr15:39236822:ATACTT:A	6.60065e-08	-1.86077e-10	-1.06572	1.85094e-05	-1.86077e-10	-1.0854	0.000106319	-1.86077e-10	-1.08733
39236986	chr15:39236986:C:A	6.93109e-08	-1.86077e-10	-1.01687	1.90661e-05	-1.86077e-10	-1.05577	0.000113456	-1.86077e-10	-1.02236
39237011	chr15:39237011:A:G	6.0089e-08	-1.86077e-10	-1.15964	1.77056e-05	-1.86077e-10	-1.1298	9.89639e-05	-1.86077e-10	-1.15902
39237084	chr15:39237084:T:C	1.84539e-08	-1.70527	-0.634925	4.62788e-06	-1.77941	-0.692174	3.07035e-05	-1.69354	-0.635863
39237103	chr15:39237103:G:C	8.26662e-08	-1.86077e-10	-0.840661	2.37666e-05	-1.86077e-10	-0.835397	0.000134244	-1.86077e-10	-0.854117
39237124	chr15:39237124:C:G	4.96044e-08	-1.35139	-3.08617e-10	1.21691e-05	-1.50478	-3.08617e-10	0.000103762	-1.11168	-3.08617e-10
39237360	chr15:39237360:G:C	7.48149e-08	-1.86077e-10	-0.940454	2.17023e-05	-1.86077e-10	-0.926263	0.000122361	-1.86077e-10	-0.946797
39237489	chr15:39237489:T:C	6.86537e-08	-1.86077e-10	-1.0264	1.9876e-05	-1.86077e-10	-1.01417	0.000118912	-1.86077e-10	-0.975394
39237840	chr15:39237840:A:C	7.19557e-08	-1.86077e-10	-0.979421	2.08631e-05	-1.86077e-10	-0.965698	0.000117348	-1.86077e-10	-0.988632
39237907	chr15:39237907:T:C	1.07301e-08	-1.73849	-1.14392	3.93316e-06	-1.49045	-1.14379	1.8406e-05	-1.72329	-1.1178
39238054	chr15:39238054:AATTTT:A	5.27312e-08	-1.86077e-10	-1.29026	1.51268e-05	-1.86077e-10	-1.28721	8.68427e-05	-1.86077e-10	-1.28968
39238114	chr15:39238114:AAAT:A	2.32286e-08	-0.839692	-1.2704	9.01734e-06	-0.55562	-1.24891	4.35904e-05	-0.728264	-1.25067
39238142	chr15:39238142:T:C	1.09747e-07	-1.86077e-10	-0.557289	2.68687e-05	-1.86077e-10	-0.712718	0.000166241	-1.86077e-10	-0.640337
39239112	chr15:39239112:T:C	1.00979e-08	-1.67518	-1.26796	3.0019e-06	-1.64369	-1.26074	1.93731e-05	-1.51892	-1.27097
39239328	chr15:39239328:T:C	5.3504e-08	-1.86077e-10	-1.27571	1.56413e-05	-1.86077e-10	-1.25376	8.8478e-05	-1.86077e-10	-1.27102
39239333	chr15:39239333:A:AT	5.35295e-08	-1.86077e-10	-1.27524	1.5652e-05	-1.86077e-10	-1.25308	8.85242e-05	-1.86077e-10	-1.2705
39239337	chr15:39239337:G:A	5.39201e-08	-1.86077e-10	-1.26797	1.58129e-05	-1.86077e-10	-1.24285	8.92314e-05	-1.86077e-10	-1.26254
39239339	chr15:39239339:AAT:A	5.33276e-08	-1.86077e-10	-1.27902	1.55642e-05	-1.86077e-10	-1.25871	8.81495e-05	-1.86077e-10	-1.27474
39239343	chr15:39239343:T:G	5.3507e-08	-1.86077e-10	-1.27566	1.56423e-05	-1.86077e-10	-1.2537	8.84825e-05	-1.86077e-10	-1.27097
39239344	chr15:39239344:T:C	5.35238e-08	-1.86077e-10	-1.27534	1.56495e-05	-1.86077e-10	-1.25324	8.85136e-05	-1.86077e-10	-1.27062
39239457	chr15:39239457:A:G	1.08554e-08	-1.59707	-1.27374	2.97153e-06	-1.63232	-1.28228	2e-05	-1.48026	-1.27778
39239508	chr15:39239508:T:C	8.72575e-08	-1.86077e-10	-0.786608	2.58415e-05	-1.86077e-10	-0.751696	0.000148393	-1.86077e-10	-0.753909
39239636	chr15:39239636:A:G	5.25322e-08	-1.86077e-10	-1.29404	1.50242e-05	-1.86077e-10	-1.29402	8.64524e-05	-1.86077e-10	-1.29418
39240630	chr15:39240630:C:T	1.05783e-08	-1.65037	-1.24629	2.52148e-05	0.502839	-1.27909	1.57494e-05	-1.76565	-1.23132
39240886	chr15:39240886:C:T	4.18788e-08	-0.633392	-0.887298	8.17077e-05	1.38801	-0.988539	5.99016e-05	-0.773939	-0.887133
39241137	chr15:39241137:G:A	3.43417e-08	-0.886873	-0.832238	6.05485e-05	1.04631	-0.946547	4.99033e-05	-1.01059	-0.833102
39241139	chr15:39241139:A:G	1.74391e-08	-1.59046	-0.80629	1.74661e-05	-0.297107	-0.846307	2.73846e-05	-1.67089	-0.7729
39241367	chr15:39241367:CATA:C	7.57184e-08	-1.86077e-10	-0.92845	2.27252e-05	-1.86077e-10	-0.880204	0.000128072	-1.86077e-10	-0.901181
39241585	chr15:39241585:T:G	2.33611e-08	-1.07477	-1.02963	4.24748e-06	-1.46171	-1.09564	3.72579e-05	-1.09562	-1.04029
39241687	chr15:39241687:A:C	5.3821e-08	-1.86077e-10	-1.26981	1.52706e-05	-1.86077e-10	-1.27775	8.76952e-05	-1.86077e-10	-1.27991
39241740	chr15:39241740:TTTTTA:T	5.25384e-08	-1.86077e-10	-1.29393	1.50328e-05	-1.86077e-10	-1.29345	8.64151e-05	-1.86077e-10	-1.29461
39242225	chr15:39242225:T:C	7.04988e-08	-1.86077e-10	-0.999876	1.85336e-05	-1.86077e-10	-1.08409	0.000116699	-1.86077e-10	-0.994177
39242266	chr15:39242266:A:T	5.51271e-08	-1.86077e-10	-1.24583	1.55652e-05	-1.86077e-10	-1.25864	8.91899e-05	-1.86077e-10	-1.26301
39242753	chr15:39242753:G:A	5.27356e-08	-1.86077e-10	-1.29018	1.52504e-05	-1.86077e-10	-1.27907	8.68499e-05	-1.86077e-10	-1.28959
39242921	chr15:39242921:G:C	5.31187e-08	-1.86077e-10	-1.28294	1.51138e-05	-1.86077e-10	-1.28807	8.68598e-05	-1.86077e-10	-1.28948
39243175	chr15:39243175:G:A	2.11463e-08	-0.948994	-1.25501	3.29557e-06	-1.5346	-1.2765	3.21787e-05	-1.01776	-1.26471
39243362	chr15:39243362:G:A	5.9597e-08	-1.86077e-10	-1.16787	1.65465e-05	-1.86077e-10	-1.19751	9.58382e-05	-1.86077e-10	-1.19111
39243586	chr15:39243586:T:C	9.25683e-09	-1.80423	-1.22588	4.65634e-06	-1.22131	-1.24414	1.58089e-05	-1.78312	-1.21008
39243699	chr15:39243699:A:G	1.49629e-08	-1.5529	-0.996994	1.04263e-05	-0.590694	-1.06865	2.57946e-05	-1.49892	-1.00468
39243729	chr15:39243729:T:C	1.19151e-08	-1.57608	-1.20158	2.93746e-06	-1.781	-1.14513	1.90531e-05	-1.62073	-1.18582
39244181	chr15:39244181:G:A	1.28446e-07	-1.86077e-10	-0.399964	4.21725e-05	-1.86077e-10	-0.261912	0.000219079	-1.86077e-10	-0.364344
39244989	chr15:39244989:T:C	5.83743e-08	-1.86077e-10	-1.18859	1.61216e-05	-1.86077e-10	-1.22352	9.65173e-05	-1.86077e-10	-1.18405
39245110	chr15:39245110:CTT:C	1.72944e-08	-1.13891	-1.26618	2.82465e-05	0.627477	-1.29019	2.57025e-05	-1.23635	-1.27084
39245156	chr15:39245156:C:T	5.42688e-08	-1.26152	-3.08617e-10	9.80361e-06	-1.72093	-3.08617e-10	8.44498e-05	-1.31762	-3.08617e-10
39245346	chr15:39245346:A:T	5.26193e-08	-1.86077e-10	-1.29239	1.50326e-05	-1.86077e-10	-1.29346	8.64524e-05	-1.86077e-10	-1.29418
39245389	chr15:39245389:C:T	5.47515e-08	-1.86077e-10	-1.25267	1.60875e-05	-1.86077e-10	-1.22564	9.11565e-05	-1.86077e-10	-1.2412
39245436	chr15:39245436:A:C	5.26424e-08	-1.86077e-10	-1.29195	1.50238e-05	-1.86077e-10	-1.29404	8.64298e-05	-1.86077e-10	-1.29444
39245461	chr15:39245461:C:CCT	5.58159e-08	-1.86077e-10	-1.23341	1.54061e-05	-1.86077e-10	-1.26892	9.08991e-05	-1.86077e-10	-1.24402
39245672	chr15:39245672:C:T	1.02976e-08	-1.81476	-1.10881	6.052e-06	-1.05638	-1.1469	1.71978e-05	-1.80757	-1.10143
39245675	chr15:39245675:C:T	5.24976e-08	-1.86077e-10	-1.2947	1.50279e-05	-1.86077e-10	-1.29377	8.6493e-05	-1.86077e-10	-1.29371
39246106	chr15:39246106:T:G	6.37017e-08	-1.86077e-10	-1.10126	1.89107e-05	-1.86077e-10	-1.06395	0.000109977	-1.86077e-10	-1.05351
39246403	chr15:39246403:T:C	5.8835e-08	-1.86077e-10	-1.18073	1.76459e-05	-1.86077e-10	-1.13317	9.86441e-05	-1.86077e-10	-1.16226
39246423	chr15:39246423:A:G	4.26119e-08	-1.47803	-0.0253069	1.2901e-05	-1.50855	0.0621741	8.1979e-05	-1.23036	-0.116954
39246439	chr15:39246439:T:C	5.2918e-08	-1.86077e-10	-1.28673	1.50141e-05	-1.86077e-10	-1.29469	8.67617e-05	-1.86077e-10	-1.29061
39246680	chr15:39246680:C:T	2.41371e-08	-0.825004	-1.24672	4.23025e-06	-1.28332	-1.2781	3.86778e-05	-0.84818	-1.25033
39246741	chr15:39246741:A:C	2.41068e-08	-0.969004	-1.10397	4.22161e-06	-1.39001	-1.17345	3.81779e-05	-0.99506	-1.11646
39246933	chr15:39246933:T:C	6.3667e-08	-1.86077e-10	-1.1018	1.91736e-05	-1.86077e-10	-1.05015	0.000105219	-1.86077e-10	-1.09773
39247160	chr15:39247160:G:T	5.40831e-08	-1.86077e-10	-1.26495	1.55486e-05	-1.86077e-10	-1.25971	8.86287e-05	-1.86077e-10	-1.26932
39247178	chr15:39247178:A:G	6.35229e-08	-1.86077e-10	-1.10407	1.92895e-05	-1.86077e-10	-1.04412	0.000106895	-1.86077e-10	-1.08193
39247420	chr15:39247420:T:C	8.57279e-09	-1.81248	-1.2944	5.78936e-06	-0.971127	-1.27653	1.46657e-05	-1.77396	-1.2943
39247425	chr15:39247425:A:G	1.07097e-07	-1.86077e-10	-0.581738	3.07217e-05	-1.86077e-10	-0.57871	0.000185087	-1.86077e-10	-0.532948
39247600	chr15:39247600:T:C	2.98329e-08	-1.4188	-0.441058	1.00512e-05	-1.32862	-0.367368	6.26137e-05	-1.07126	-0.545529
39247650	chr15:39247650:T:A	4.45382e-08	-0.320142	-1.13898	5.33367e-05	1.18153	-1.20859	6.21197e-05	-0.481327	-1.14338
39248102	chr15:39248102:C:T	5.64206e-08	-1.86077e-10	-1.22264	1.54285e-05	-1.86077e-10	-1.26746	9.00964e-05	-1.86077e-10	-1.25289
39248231	chr15:39248231:CCTT:C	3.82252e-08	-1.18209	-0.42989	6.64113e-06	-1.71539	-0.395004	7.98624e-05	-0.858676	-0.514794
39248322	chr15:39248322:T:C	1.30435e-07	-1.86077e-10	-0.384593	3.59803e-05	-1.86077e-10	-0.420708	0.000202006	-1.86077e-10	-0.445479
39248377	chr15:39248377:A:G	1.38801e-08	-1.62112	-1.0039	3.51471e-06	-1.79498	-0.951747	2.26045e-05	-1.65574	-0.979889
39249084	chr15:39249084:A:G	6.74487e-08	-1.86077e-10	-1.0441	2.12077e-05	-1.86077e-10	-0.949313	0.000116784	-1.86077e-10	-0.99345
39249189	chr15:39249189:A:T	1.0863e-08	-1.63713	-1.23298	2.76329e-06	-1.80118	-1.18607	1.74599e-05	-1.67361	-1.22026
39249254	chr15:39249254:T:C	4.63555e-08	-0.34436	-1.07477	5.41525e-05	1.14771	-1.15958	6.50708e-05	-0.498367	-1.07993
39249331	chr15:39249331:C:T	1.63136e-08	-1.30317	-1.1603	3.78764e-06	-1.59967	-1.07227	3.35427e-05	-1.0754	-1.16555
39249419	chr15:39249419:A:G	6.02485e-08	-1.86077e-10	-1.15699	1.65509e-05	-1.86077e-10	-1.19724	9.96452e-05	-1.86077e-10	-1.15216
39249430	chr15:39249430:G:C	6.33823e-08	-1.10629	-3.08617e-10	2.07474e-05	-0.971258	-3.08617e-10	8.19146e-05	-1.3481	-3.08617e-10
39250064	chr15:39250064:C:T	1.0556e-08	-1.81337	-1.0854	9.38987e-06	-0.792871	-0.971177	1.73231e-05	-1.8024	-1.09934
39250065	chr15:39250065:G:A	5.88273e-08	-1.86077e-10	-1.18086	1.74801e-05	-1.86077e-10	-1.14262	9.70009e-05	-1.86077e-10	-1.17906
39250174	chr15:39250174:C:T	1.57913e-08	-1.30439	-1.19162	3.65997e-06	-1.59775	-1.10848	3.23746e-05	-1.08076	-1.19564
39250321	chr15:39250321:G:A	2.25555e-08	-1.4573	-0.682191	1.89016e-05	-0.183499	-0.880931	3.14783e-05	-1.55042	-0.754054
39250718	chr15:39250718:C:T	1.15995e-08	-1.5519	-1.25261	5.21024e-05	1.18021	-1.23068	1.50757e-05	-1.76665	-1.27404
39250751	chr15:39250751:C:T	3.71359e-08	-1.64089	-3.08617e-10	9.35336e-06	-1.76794	-3.08617e-10	6.98091e-05	-1.50801	-3.08617e-10
39250761	chr15:39250761:T:C	5.4231e-08	-1.86077e-10	-1.26222	1.51706e-05	-1.86077e-10	-1.28432	8.7694e-05	-1.86077e-10	-1.27992
39250919	chr15:39250919:C:G	5.41206e-08	-1.86077e-10	-1.26426	1.51071e-05	-1.86077e-10	-1.28851	8.84336e-05	-1.86077e-10	-1.27152
39250988	chr15:39250988:C:G	6.70023e-08	-1.86077e-10	-1.05074	2.03125e-05	-1.86077e-10	-0.992443	0.000111682	-1.86077e-10	-1.03812
39251138	chr15:39251138:T:C	1.0565e-07	-1.86077e-10	-0.59534	2.7903e-05	-1.86077e-10	-0.674945	0.00017143	-1.86077e-10	-0.609599
39251231	chr15:39251231:G:A	6.81063e-08	-1.86077e-10	-1.0344	1.83525e-05	-1.86077e-10	-1.09391	0.000106949	-1.86077e-10	-1.08143
39251745	chr15:39251745:T:C	1.13257e-08	-1.57459	-1.25381	4.22661e-06	-1.28311	-1.27917	2.23908e-05	-1.39583	-1.2493
39251852	chr15:39251852:A:C	1.05423e-07	-1.86077e-10	-0.597488	2.75569e-05	-1.86077e-10	-0.687425	0.000174084	-1.86077e-10	-0.594236
39251928	chr15:39251928:C:G	1.53556e-08	-1.26308	-1.26091	8.51797e-06	-0.623377	-1.23812	2.04242e-05	-1.491	-1.24606
39252043	chr15:39252043:T:TA	8.91558e-08	-1.86077e-10	-0.765085	2.54301e-05	-1.86077e-10	-0.767746	0.00013986	-1.86077e-10	-0.813131
39252311	chr15:39252311:C:T	1.32649e-08	-1.50751	-1.16284	6.814e-06	-0.956184	-1.12852	1.87428e-05	-1.65916	-1.1638
39252947	chr15:39252947:C:T	1.6582e-08	-1.54455	-0.902604	1.05061e-05	-0.673785	-0.977935	2.61467e-05	-1.58336	-0.906693
39253067	chr15:39253067:G:A	8.79959e-09	-1.79789	-1.28287	2.70234e-06	-1.75201	-1.25755	1.43719e-05	-1.81065	-1.27785
39253081	chr15:39253081:G:A	1.22139e-08	-1.46611	-1.28678	6.38439e-06	-0.879721	-1.2701	1.70913e-05	-1.62755	-1.28765
39253256	chr15:39253256:C:T	1.27914e-08	-1.5237	-1.183	6.50489e-06	-0.98017	-1.15096	1.81612e-05	-1.67021	-1.18428
39253280	chr15:39253280:A:G	1.31702e-08	-1.49862	-1.17889	6.81612e-06	-0.938207	-1.14618	1.85643e-05	-1.65243	-1.18011
39253358	chr15:39253358:T:C	9.50118e-08	-1.86077e-10	-0.701469	2.49194e-05	-1.86077e-10	-0.788034	0.000157261	-1.86077e-10	-0.695866
39253699	chr15:39253699:C:T	1.05938e-07	-1.86077e-10	-0.592617	3.35718e-05	-1.86077e-10	-0.489992	0.000179086	-1.86077e-10	-0.565907
39253848	chr15:39253848:A:C	2.44794e-07	-1.86077e-10	0.244946	5.53577e-05	-1.86077e-10	0.0101373	0.000371478	-1.86077e-10	0.163714
39254132	chr15:39254132:G:A	7.56479e-08	-1.86077e-10	-0.929381	2.29413e-05	-1.86077e-10	-0.870742	0.000125582	-1.86077e-10	-0.920819
39254706	chr15:39254706:ATAAT:A	7.85418e-08	-1.86077e-10	-0.89184	2.32829e-05	-1.86077e-10	-0.85596	0.000128439	-1.86077e-10	-0.898321
39254732	chr15:39254732:T:G	8.42612e-08	-1.86077e-10	-0.82155	2.29132e-05	-1.86077e-10	-0.871967	0.000136784	-1.86077e-10	-0.835369
39255171	chr15:39255171:A:G	1.5308e-08	-1.69686	-0.830233	9.20717e-06	-1.02483	-0.758864	2.33343e-05	-1.74997	-0.853886
39255325	chr15:39255325:A:C	1.68505e-08	-1.56813	-0.86296	0.00041063	2.76965	-0.755632	2.17081e-05	-1.74241	-0.933673
39255457	chr15:39255457:A:G	1.56681e-08	-1.71138	-0.792468	9.22355e-06	-1.06356	-0.718356	2.39525e-05	-1.76063	-0.817076
39255669	chr15:39255669:C:G	1.20005e-07	-1.86077e-10	-0.467939	3.44505e-05	-1.86077e-10	-0.464157	0.00018641	-1.86077e-10	-0.525828
39255785	chr15:39255785:G:T	7.56479e-08	-1.86077e-10	-0.929381	2.29413e-05	-1.86077e-10	-0.870742	0.000125582	-1.86077e-10	-0.920819
39256107	chr15:39256107:C:T	5.57183e-08	-1.86077e-10	-1.23516	1.55957e-05	-1.86077e-10	-1.25669	8.97215e-05	-1.86077e-10	-1.25707
39256126	chr15:39256126:A:G	1.87832e-08	-1.73189	-0.590621	1.03378e-05	-1.10908	-0.558797	2.75893e-05	-1.77971	-0.656638
39256542	chr15:39256542:G:C	9.34993e-09	-1.73073	-1.28938	3.57615e-06	-1.46047	-1.26893	1.60025e-05	-1.69202	-1.28902
39256834	chr15:39256834:C:A	7.04872e-08	-1.86077e-10	-1.00004	2.16707e-05	-1.86077e-10	-0.927719	0.000117971	-1.86077e-10	-0.983334
39257373	chr15:39257373:G:A	1.80486e-08	-1.67609	-0.686316	1.03033e-05	-0.99179	-0.679422	2.61237e-05	-1.73891	-0.752018
39257540	chr15:39257540:A:G	9.22144e-08	-1.86077e-10	-0.731355	2.87792e-05	-1.86077e-10	-0.644025	0.000155704	-1.86077e-10	-0.70582
39257985	chr15:39257985:C:A	5.65882e-08	-1.86077e-10	-1.21967	1.65772e-05	-1.86077e-10	-1.19565	9.60435e-05	-1.86077e-10	-1.18897
39258023	chr15:39258023:A:G	5.26762e-08	-1.86077e-10	-1.29131	1.522e-05	-1.86077e-10	-1.28107	8.7363e-05	-1.86077e-10	-1.2837
39258188	chr15:39258188:C:T	4.13337e-07	0.768793	-3.08617e-10	0.00020788	1.33328	-3.08617e-10	0.000402777	0.244607	-3.08617e-10
39258245	chr15:39258245:T:C	5.25095e-08	-1.86077e-10	-1.29448	1.50338e-05	-1.86077e-10	-1.29337	8.64093e-05	-1.86077e-10	-1.29468
39258356	chr15:39258356:C:A	4.7053e-08	-0.53964	-0.864556	4.88023e-05	0.87289	-0.988792	6.57477e-05	-0.692402	-0.87555
39258564	chr15:39258564:T:C	1.09485e-07	-1.86077e-10	-0.559685	3.49369e-05	-1.86077e-10	-0.450136	0.000185	-1.86077e-10	-0.533419
39258728	chr15:39258728:C:T	6.61102e-08	-1.06415	-3.08617e-10	1.53335e-05	-1.27364	-3.08617e-10	0.000124909	-0.926193	-3.08617e-10
39258861	chr15:39258861:C:G	5.79954e-08	-1.86077e-10	-1.19511	1.70492e-05	-1.86077e-10	-1.16757	9.63027e-05	-1.86077e-10	-1.18628
39259037	chr15:39259037:T:G	8.69042e-09	-1.80099	-1.29226	2.62547e-06	-1.74534	-1.29308	1.4121e-05	-1.8122	-1.29391
39259044	chr15:39259044:A:G	1.4405e-08	-1.45397	-1.13392	7.68006e-06	-0.868594	-1.09646	2.00484e-05	-1.62079	-1.13484
39259248	chr15:39259248:T:G	8.23145e-08	-1.86077e-10	-0.844923	2.18957e-05	-1.86077e-10	-0.917387	0.000134275	-1.86077e-10	-0.853888
39259282	chr15:39259282:A:G	1.13129e-07	-1.86077e-10	-0.52694	2.9438e-05	-1.86077e-10	-0.621393	0.000186837	-1.86077e-10	-0.523538
39259913	chr15:39259913:T:C	5.91172e-08	-1.86077e-10	-1.17595	1.60353e-05	-1.86077e-10	-1.22889	9.33527e-05	-1.86077e-10	-1.21739
39260187	chr15:39260187:T:C	1.06933e-07	-0.583273	-3.08617e-10	4.41819e-05	-0.215363	-3.08617e-10	0.00012663	-0.912507	-3.08617e-10
39260281	chr15:39260281:T:C	6.25665e-08	-1.86077e-10	-1.11924	1.73297e-05	-1.86077e-10	-1.15126	0.000103283	-1.86077e-10	-1.1163
39260300	chr15:39260300:A:G	5.4679e-08	-1.86077e-10	-1.25399	1.52899e-05	-1.86077e-10	-1.27648	8.94506e-05	-1.86077e-10	-1.26009
39260966	chr15:39260966:G:A	7.21875e-07	1.32638	-3.08617e-10	0.000803936	2.68584	-3.08617e-10	0.00123031	1.36125	-3.08617e-10
39261425	chr15:39261425:T:C	5.25489e-08	-1.86077e-10	-1.29373	1.51243e-05	-1.86077e-10	-1.28738	8.69455e-05	-1.86077e-10	-1.28849
39261775	chr15:39261775:T:C	4.80296e-08	-1.38365	-3.08617e-10	1.07684e-05	-1.62706	-3.08617e-10	7.89886e-05	-1.38447	-3.08617e-10
39261896	chr15:39261896:C:T	2.11138e-08	-1.52442	-0.681123	1.04287e-05	-1.00666	-0.652457	2.85152e-05	-1.67897	-0.724365
39261957	chr15:39261957:G:A	6.08771e-08	-1.86077e-10	-1.14661	1.81701e-05	-1.86077e-10	-1.1039	0.000100864	-1.86077e-10	-1.14
39262175	chr15:39262175:C:A	9.78655e-08	-1.86077e-10	-0.671877	3.07465e-05	-1.86077e-10	-0.577904	0.000165459	-1.86077e-10	-0.645054
39262210	chr15:39262210:G:C	5.74335e-08	-1.86077e-10	-1.20484	1.60905e-05	-1.86077e-10	-1.22545	9.21083e-05	-1.86077e-10	-1.23081
39262413	chr15:39262413:A:G	5.07291e-08	-1.39559	0.0666179	2.40907e-05	-0.834685	0.0128306	6.49656e-05	-1.59704	0.0171264
39262417	chr15:39262417:G:A	3.27768e-08	-1.76575	-3.08617e-10	9.15155e-06	-1.78976	-3.08617e-10	5.26615e-05	-1.78989	-3.08617e-10
39262757	chr15:39262757:A:G	6.6128e-08	-1.86077e-10	-1.06388	1.9707e-05	-1.86077e-10	-1.02271	0.000114668	-1.86077e-10	-1.01173
39262951	chr15:39262951:T:C	5.35242e-08	-1.86077e-10	-1.27534	1.55904e-05	-1.86077e-10	-1.25702	8.87663e-05	-1.86077e-10	-1.26777
39262981	chr15:39262981:A:G	1.51301e-08	-1.57135	-0.967432	0.000358678	2.73777	-0.859021	1.99002e-05	-1.74307	-1.01997
39263072	chr15:39263072:A:G	5.24973e-08	-1.86077e-10	-1.29471	1.50535e-05	-1.86077e-10	-1.29207	8.65785e-05	-1.86077e-10	-1.29272
39263462	chr15:39263462:T:C	9.05102e-09	-1.7629	-1.28969	3.88993e-06	-1.38242	-1.26287	1.53751e-05	-1.73269	-1.28834
39263557	chr15:39263557:A:G	9.98831e-08	-1.86077e-10	-0.65147	2.68593e-05	-1.86077e-10	-0.713067	0.000161624	-1.86077e-10	-0.668503
39263792	chr15:39263792:G:T	8.2976e-08	-0.836919	-3.08617e-10	2.79524e-05	-0.673177	-3.08617e-10	0.000102719	-1.12177	-3.08617e-10
39263822	chr15:39263822:T:G	5.2934e-08	-1.86077e-10	-1.28643	1.5049e-05	-1.86077e-10	-1.29236	8.65839e-05	-1.86077e-10	-1.29266
39263948	chr15:39263948:CACAT:C	8.7265e-08	-1.86077e-10	-0.786522	2.5547e-05	-1.86077e-10	-0.76316	0.000139365	-1.86077e-10	-0.816681
39263950	chr15:39263950:CAT:C	4.87122e-08	-1.36954	-3.08617e-10	0.00163727	3.39711	-3.08617e-10	6.24964e-05	-1.61867	-3.08617e-10
39264128	chr15:39264128:A:G	1.39082e-08	-1.41982	-1.20317	7.45358e-06	-0.819428	-1.17556	1.90617e-05	-1.59812	-1.20797
39264234	chr15:39264234:G:A	1.66714e-08	-1.7927	-0.649081	1.0729e-05	-0.960474	-0.670254	2.77085e-05	-1.69079	-0.741248
39264439	chr15:39264439:C:T	5.70189e-08	-1.86077e-10	-1.21209	1.58851e-05	-1.86077e-10	-1.2383	9.48468e-05	-1.86077e-10	-1.20151
39264536	chr15:39264536:C:T	5.31067e-08	-1.86077e-10	-1.28317	1.50794e-05	-1.86077e-10	-1.29035	8.67408e-05	-1.86077e-10	-1.29085
39265119	chr15:39265119:C:A	1.3671e-07	-1.86077e-10	-0.337612	4.2645e-05	-1.86077e-10	-0.250769	0.000223917	-1.86077e-10	-0.342498
39265459	chr15:39265459:G:A	1.43408e-07	-1.86077e-10	-0.289774	4.1329e-05	-1.86077e-10	-0.282114	0.000227464	-1.86077e-10	-0.326784
39266181	chr15:39266181:C:T	6.87779e-08	-1.86077e-10	-1.02459	1.82618e-05	-1.86077e-10	-1.09887	0.000111653	-1.86077e-10	-1.03838
39266182	chr15:39266182:G:A	5.6867e-08	-1.86077e-10	-1.21476	1.57372e-05	-1.86077e-10	-1.24765	9.43367e-05	-1.86077e-10	-1.2069
39266229	chr15:39266229:A:C	3.67678e-08	-1.25921	-0.391642	8.39748e-06	-1.51148	-0.364272	5.50326e-05	-1.29991	-0.445935
39266293	chr15:39266293:A:G	5.29365e-08	-1.86077e-10	-1.28638	1.50168e-05	-1.86077e-10	-1.29451	8.6977e-05	-1.86077e-10	-1.28813
39266425	chr15:39266425:A:G	6.49542e-08	-1.86077e-10	-1.08179	1.82235e-05	-1.86077e-10	-1.10097	0.000112103	-1.86077e-10	-1.03435
39266665	chr15:39266665:CAT:C	1.27823e-08	-1.42567	-1.28174	2.99665e-06	-1.67405	-1.23214	2.20388e-05	-1.38164	-1.27932
39266827	chr15:39266827:ACAC:A	5.85456e-08	-1.86077e-10	-1.18567	1.57468e-05	-1.86077e-10	-1.24704	9.46791e-05	-1.86077e-10	-1.20328
39266864	chr15:39266864:A:G	1.25412e-08	-1.4424	-1.28404	3.00552e-06	-1.66503	-1.2382	2.16215e-05	-1.39819	-1.2819
39267051	chr15:39267051:T:C	6.82686e-08	-1.86077e-10	-1.03202	1.90917e-05	-1.86077e-10	-1.05443	0.000111849	-1.86077e-10	-1.03662
39267188	chr15:39267188:T:C	1.28311e-08	-1.42388	-1.27972	2.99965e-06	-1.67635	-1.22883	2.21662e-05	-1.37798	-1.27722
39267238	chr15:39267238:A:G	9.60289e-09	-1.80518	-1.18822	1.4006e-05	-0.233796	-1.1304	1.54856e-05	-1.80926	-1.2046
39267410	chr15:39267410:G:T	2.80418e-08	-1.37985	-0.54192	6.73507e-06	-1.60797	-0.488382	4.2177e-05	-1.42556	-0.586339
39267739	chr15:39267739:A:G	5.28178e-08	-1.86077e-10	-1.28862	1.50137e-05	-1.86077e-10	-1.29471	8.6808e-05	-1.86077e-10	-1.29008
39267914	chr15:39267914:T:A	3.43626e-08	-1.40043	-0.318072	8.73679e-06	-1.67207	-0.164069	5.94612e-05	-1.31603	-0.352419
39268027	chr15:39268027:A:G	3.98689e-08	-1.14174	-0.428134	7.00131e-06	-1.77577	-0.281812	6.71584e-05	-1.08885	-0.457873
39268170	chr15:39268170:T:C	1.51478e-08	-1.50652	-1.0311	3.70934e-06	-1.68295	-1.00988	2.35841e-05	-1.53412	-1.05908
39268196	chr15:39268196:G:T	6.71116e-08	-1.86077e-10	-1.04911	1.97038e-05	-1.86077e-10	-1.02287	0.00011551	-1.86077e-10	-1.00442
39268399	chr15:39268399:G:A	5.28586e-08	-1.86077e-10	-1.28785	1.55724e-05	-1.86077e-10	-1.25818	8.74552e-05	-1.86077e-10	-1.28265
39268669	chr15:39268669:A:G	6.36297e-08	-1.86077e-10	-1.10239	1.75582e-05	-1.86077e-10	-1.13816	0.000104305	-1.86077e-10	-1.10646
39268761	chr15:39268761:ATT:A	6.34289e-08	-1.86077e-10	-1.10555	1.78065e-05	-1.86077e-10	-1.12412	0.000109188	-1.86077e-10	-1.06071
39268803	chr15:39268803:G:A	1.30045e-08	-1.39862	-1.29156	2.74375e-06	-1.70564	-1.28872	2.2706e-05	-1.33847	-1.29267
39268989	chr15:39268989:T:C	9.98803e-08	-1.86077e-10	-0.651499	3.13775e-05	-1.86077e-10	-0.557589	0.000164942	-1.86077e-10	-0.648184
39269002	chr15:39269002:C:T	1.31515e-08	-1.38448	-1.29445	2.7131e-06	-1.71234	-1.29325	2.30045e-05	-1.32343	-1.29466
39269180	chr15:39269180:T:C	1.09561e-08	-1.60108	-1.2605	3.27102e-06	-1.56015	-1.25843	1.88611e-05	-1.55241	-1.26427
39269520	chr15:39269520:G:A	3.55504e-08	-1.68452	-3.08617e-10	9.35101e-06	-1.76819	-3.08617e-10	5.62051e-05	-1.72477	-3.08617e-10
39270297	chr15:39270297:G:A	4.02712e-08	-1.28705	-0.272785	9.42501e-06	-1.53298	-0.227332	6.04109e-05	-1.3269	-0.325708
39270301	chr15:39270301:T:C	1.07838e-08	-1.58281	-1.29461	3.64359e-06	-1.41827	-1.29244	1.92925e-05	-1.49982	-1.29424
39270752	chr15:39270752:T:C	3.7647e-08	-1.62722	-3.08617e-10	9.30047e-06	-1.77361	-3.08617e-10	6.49153e-05	-1.58069	-3.08617e-10
39270771	chr15:39270771:G:T	1.4494e-08	-1.80307	-0.778663	6.4059e-06	-1.18133	-0.965132	2.35572e-05	-1.80466	-0.789682
39270953	chr15:39270953:T:C	5.60387e-08	-1.86077e-10	-1.22943	1.54623e-05	-1.86077e-10	-1.26527	9.15107e-05	-1.86077e-10	-1.23732
39271156	chr15:39271156:T:C	2.43699e-08	-1.34249	-0.719632	5.81386e-06	-1.57147	-0.671962	3.72581e-05	-1.37998	-0.755932
39271347	chr15:39271347:G:A	5.37174e-08	-1.86077e-10	-1.27173	1.50912e-05	-1.86077e-10	-1.28957	8.80986e-05	-1.86077e-10	-1.27532
39272092	chr15:39272092:G:A	4.58833e-08	-0.138769	-1.2906	0.000105936	1.93643	-1.27727	4.46362e-05	-0.672447	-1.28278
39272093	chr15:39272093:C:T	4.50021e-08	-0.695297	-0.753465	4.22123e-05	0.633748	-0.894716	6.33174e-05	-0.837295	-0.76832
39272354	chr15:39272354:T:C	9.89701e-09	-1.79175	-1.17149	2.74934e-06	-1.78663	-1.20569	1.58379e-05	-1.81435	-1.17701
39272401	chr15:39272401:A:C	9.84105e-09	-1.80109	-1.16782	2.72901e-06	-1.79706	-1.20268	1.58795e-05	-1.81515	-1.17359
39272501	chr15:39272501:A:G	1.00711e-08	-1.81416	-1.13164	2.76503e-06	-1.81505	-1.17158	1.6836e-05	-1.79186	-1.13839
39272508	chr15:39272508:CATCTAGTT:C	1.02668e-08	-1.81389	-1.11267	2.81854e-06	-1.81243	-1.15503	1.68847e-05	-1.80758	-1.11978
39272566	chr15:39272566:G:A	4.73338e-08	-0.332787	-1.06546	6.03989e-05	1.25358	-1.15629	6.71576e-05	-0.470511	-1.07622
39272693	chr15:39272693:G:C	7.4378e-08	-1.86077e-10	-0.94631	2.29156e-05	-1.86077e-10	-0.871863	0.000124016	-1.86077e-10	-0.933364
39272862	chr15:39272862:T:A	1.0771e-07	-1.86077e-10	-0.576032	2.79e-05	-1.86077e-10	-0.675052	0.000174779	-1.86077e-10	-0.590255
39273765	chr15:39273765:G:A	5.25128e-08	-1.86077e-10	-1.29441	1.50551e-05	-1.86077e-10	-1.29196	8.66824e-05	-1.86077e-10	-1.29152
39273832	chr15:39273832:A:T	5.27933e-08	-1.86077e-10	-1.28909	1.50276e-05	-1.86077e-10	-1.29379	8.67382e-05	-1.86077e-10	-1.29088
39274320	chr15:39274320:T:C	5.55373e-08	-1.86077e-10	-1.23842	1.55488e-05	-1.86077e-10	-1.2597	9.1125e-05	-1.86077e-10	-1.24154
39274481	chr15:39274481:A:G	5.30873e-08	-1.86077e-10	-1.28353	1.51546e-05	-1.86077e-10	-1.28538	8.775e-05	-1.86077e-10	-1.27928
39275104	chr15:39275104:A:C	1.53523e-08	-1.3092	-1.21501	3.06263e-06	-1.69324	-1.19117	2.91376e-05	-1.14937	-1.23238
39275209	chr15:39275209:T:TA	3.07216e-08	-0.917733	-0.912771	2.45507e-05	0.224277	-1.02722	4.25171e-05	-1.08067	-0.923203
39275557	chr15:39275557:C:T	5.27762e-08	-1.86077e-10	-1.28941	1.5109e-05	-1.86077e-10	-1.28839	8.67727e-05	-1.86077e-10	-1.29048
39276053	chr15:39276053:G:A	5.10778e-08	-1.32212	-3.08617e-10	1.91535e-05	-1.05119	-3.08617e-10	6.23505e-05	-1.621	-3.08617e-10
39276180	chr15:39276180:T:C	1.058e-08	-1.71693	-1.17957	5.38331e-06	-1.22371	-1.09666	1.86474e-05	-1.6413	-1.18677
39276313	chr15:39276313:A:G	6.82719e-08	-1.86077e-10	-1.03197	2.0791e-05	-1.86077e-10	-0.969161	0.000113323	-1.86077e-10	-1.02353
39276486	chr15:39276486:A:G	5.73235e-08	-1.86077e-10	-1.20676	1.56762e-05	-1.86077e-10	-1.25154	9.41895e-05	-1.86077e-10	-1.20847
39276783	chr15:39276783:G:A	7.95598e-08	-1.86077e-10	-0.878962	2.40903e-05	-1.86077e-10	-0.821869	0.000126313	-1.86077e-10	-0.915009
39276984	chr15:39276984:A:G	6.0012e-08	-1.86077e-10	-1.16093	1.60898e-05	-1.86077e-10	-1.2255	9.71061e-05	-1.86077e-10	-1.17797
39277016	chr15:39277016:G:A	8.58516e-08	-1.86077e-10	-0.802851	2.43362e-05	-1.86077e-10	-0.811716	0.000143631	-1.86077e-10	-0.786526
39277049	chr15:39277049:C:T	8.1125e-08	-0.859479	-3.08617e-10	1.82009e-05	-1.10221	-3.08617e-10	0.000154808	-0.711593	-3.08617e-10
39277134	chr15:39277134:A:C	3.14453e-08	-1.80722	-3.08617e-10	1.04081e-05	-1.66109	-3.08617e-10	5.16127e-05	-1.81001	-3.08617e-10
39277179	chr15:39277179:G:T	1.3785e-08	-1.75415	-0.877744	3.42448e-05	0.289771	-0.759915	2.09504e-05	-1.81209	-0.899531
39277850	chr15:39277850:C:T	2.34429e-08	-1.7646	-0.336297	1.48684e-05	-1.26512	-0.0393194	4.24642e-05	-1.68389	-0.321228
39278028	chr15:39278028:A:G	1.06694e-08	-1.78471	-1.10338	3.02054e-05	0.462649	-1.05831	1.65224e-05	-1.81514	-1.13392
39278043	chr15:39278043:C:T	1.99194e-08	-1.30619	-0.957586	4.71267e-06	-1.53374	-0.91968	3.06066e-05	-1.33124	-1.00132
39278538	chr15:39278538:T:C	1.39943e-08	-1.45864	-1.15819	8.49741e-06	-0.756754	-1.10716	2.06488e-05	-1.58117	-1.14495
39278548	chr15:39278548:G:A	3.12091e-08	-1.81476	-3.08617e-10	1.0997e-05	-1.60606	-3.08617e-10	5.23656e-05	-1.79553	-3.08617e-10
39278675	chr15:39278675:C:T	5.25746e-08	-1.86077e-10	-1.29324	1.50916e-05	-1.86077e-10	-1.28954	8.69968e-05	-1.86077e-10	-1.2879
39278738	chr15:39278738:A:G	2.64246e-08	-1.70623	-0.274948	1.29235e-05	-1.42125	-0.0233737	4.6291e-05	-1.5693	-0.349526
39279019	chr15:39279019:G:A	2.41646e-08	-1.21509	-0.855492	1.77793e-05	-0.360541	-0.765105	3.47546e-05	-1.35778	-0.847681
39279033	chr15:39279033:G:A	8.928e-08	-0.763693	-3.08617e-10	1.21282e-05	-1.50815	-3.08617e-10	0.000112416	-1.03157	-3.08617e-10
39279092	chr15:39279092:G:A	2.81003e-08	-1.14021	-0.779485	2.16668e-05	-0.246584	-0.681313	4.00984e-05	-1.29228	-0.770163
39279122	chr15:39279122:T:C	2.10438e-08	-1.24915	-0.95971	4.90771e-06	-1.49106	-0.921811	3.23029e-05	-1.27532	-1.00329
39279155	chr15:39279155:G:A	7.79409e-08	-1.86077e-10	-0.89952	2.01973e-05	-1.86077e-10	-0.998128	0.000125975	-1.86077e-10	-0.917691
39279945	chr15:39279945:A:G	3.09708e-08	-1.11825	-0.704178	6.88912e-06	-1.41174	-0.661992	4.66419e-05	-1.17401	-0.737267
39280152	chr15:39280152:A:G	5.07075e-08	-1.3294	-3.08617e-10	1.1654e-05	-1.54803	-3.08617e-10	9.89933e-05	-1.15872	-3.08617e-10
39281106	chr15:39281106:T:C	9.22316e-09	-1.79101	-1.24274	2.48697e-05	0.425261	-1.21529	1.46123e-05	-1.81481	-1.2571
39281278	chr15:39281278:G:A	5.46901e-08	-1.86077e-10	-1.25379	1.6051e-05	-1.86077e-10	-1.22791	9.01421e-05	-1.86077e-10	-1.25239
39281334	chr15:39281334:A:G	1.23795e-08	-1.59248	-1.14695	6.82895e-06	-0.988271	-1.09424	1.88939e-05	-1.6816	-1.13333
39281485	chr15:39281485:A:G	2.42557e-08	-1.17459	-0.892229	5.57022e-06	-1.43581	-0.850429	3.6956e-05	-1.20411	-0.939936
39282001	chr15:39282001:T:C	5.64262e-08	-1.86077e-10	-1.22254	1.61256e-05	-1.86077e-10	-1.22327	9.28267e-05	-1.86077e-10	-1.22304
39282079	chr15:39282079:T:G	5.69363e-08	-1.86077e-10	-1.21354	1.62707e-05	-1.86077e-10	-1.21431	9.3663e-05	-1.86077e-10	-1.21407
39282713	chr15:39282713:A:C	9.63244e-09	-1.76989	-1.22045	3.03339e-05	0.596883	-1.1883	1.49142e-05	-1.81393	-1.23753
39282832	chr15:39282832:G:A	7.05614e-08	-1.86077e-10	-0.998987	2.06617e-05	-1.86077e-10	-0.975395	0.000116164	-1.86077e-10	-0.998772
39282965	chr15:39282965:C:T	1.11081e-08	-1.77798	-1.06981	3.30635e-05	0.524478	-1.02973	1.6985e-05	-1.81501	-1.10644
39283018	chr15:39283018:G:A	3.66414e-08	-1.12028	-0.534013	2.80887e-05	-0.310759	-0.357552	4.91078e-05	-1.30693	-0.552826
39283193	chr15:39283193:C:T	1.20747e-08	-1.77702	-0.987346	3.48162e-05	0.523117	-0.976715	1.81994e-05	-1.81493	-1.03745
39284043	chr15:39284043:A:C	5.28187e-08	-1.86077e-10	-1.28861	1.52036e-05	-1.86077e-10	-1.28215	8.77176e-05	-1.86077e-10	-1.27965
39284359	chr15:39284359:A:C	1.14555e-08	-1.5724	-1.24461	6.20962e-06	-0.962833	-1.21475	1.72759e-05	-1.66792	-1.23654
39284504	chr15:39284504:T:C	9.61551e-08	-0.689508	-3.08617e-10	6.16873e-05	0.118399	-3.08617e-10	0.000228831	-0.320792	-3.08617e-10
39284589	chr15:39284589:G:A	5.26438e-08	-1.86077e-10	-1.29192	1.51875e-05	-1.86077e-10	-1.28321	8.67026e-05	-1.86077e-10	-1.29129
39284899	chr15:39284899:C:T	4.60762e-08	-1.42517	-3.08617e-10	9.02732e-06	-1.80342	-3.08617e-10	7.22009e-05	-1.47432	-3.08617e-10
39284959	chr15:39284959:A:T	5.69183e-08	-1.86077e-10	-1.21385	1.57421e-05	-1.86077e-10	-1.24734	9.45129e-05	-1.86077e-10	-1.20504
39285146	chr15:39285146:T:C	1.1202e-08	-1.79656	-1.04282	6.8361e-06	-1.15788	-0.923584	1.97326e-05	-1.72911	-1.04239
39285340	chr15:39285340:T:C	8.94493e-08	-1.86077e-10	-0.761799	2.48335e-05	-1.86077e-10	-0.791487	0.000145294	-1.86077e-10	-0.775019
39285562	chr15:39285562:T:C	8.80683e-08	-1.86077e-10	-0.777358	2.46747e-05	-1.86077e-10	-0.797899	0.000146633	-1.86077e-10	-0.765841
39285724	chr15:39285724:A:C	3.13781e-08	-1.80936	-3.08617e-10	1.0514e-05	-1.65097	-3.08617e-10	5.1713e-05	-1.80807	-3.08617e-10
39286330	chr15:39286330:T:C	1.73736e-08	-1.44814	-0.952378	4.25785e-06	-1.63837	-0.916544	2.67584e-05	-1.47129	-0.99564
39286434	chr15:39286434:T:C	1.15143e-08	-1.69566	-1.11622	4.19938e-06	-1.39538	-1.17336	1.88219e-05	-1.70993	-1.10883
39286697	chr15:39286697:C:T	3.14647e-08	-1.80661	-3.08617e-10	1.03734e-05	-1.66444	-3.08617e-10	5.15835e-05	-1.81057	-3.08617e-10
39287229	chr15:39287229:C:T	1.65513e-08	-1.42931	-1.0197	0.000621903	3.37554	-0.946438	1.97871e-05	-1.68805	-1.08069
39287492	chr15:39287492:G:A	1.12978e-07	-1.86077e-10	-0.528281	3.20569e-05	-1.86077e-10	-0.536165	0.000190076	-1.86077e-10	-0.506352
39288063	chr15:39288063:A:G	1.73444e-08	-1.35913	-1.04307	1.1359e-05	-0.592376	-0.981295	2.54319e-05	-1.48562	-1.03215
39288194	chr15:39288194:G:A	3.14732e-08	-1.80633	-3.08617e-10	1.03621e-05	-1.66553	-3.08617e-10	5.15742e-05	-1.81075	-3.08617e-10
39288545	chr15:39288545:A:G	1.84227e-08	-1.34197	-0.999922	1.21578e-05	-0.565327	-0.940384	2.68106e-05	-1.47152	-0.993458
39288866	chr15:39288866:G:A	7.82406e-08	-1.86077e-10	-0.895682	2.03888e-05	-1.86077e-10	-0.988696	0.000126524	-1.86077e-10	-0.913341
39288900	chr15:39288900:G:A	7.01454e-08	-1.86077e-10	-1.0049	2.05183e-05	-1.86077e-10	-0.982364	0.000115509	-1.86077e-10	-1.00443
39289070	chr15:39289070:C:T	1.79671e-08	-1.36936	-0.997566	1.1649e-05	-0.612562	-0.935897	2.63152e-05	-1.49315	-0.990479
39289305	chr15:39289305:T:G	5.25526e-08	-1.86077e-10	-1.29366	1.50498e-05	-1.86077e-10	-1.29231	8.64429e-05	-1.86077e-10	-1.29429
39290183	chr15:39290183:T:C	1.47335e-08	-1.37591	-1.18943	8.51312e-06	-0.729308	-1.13276	2.09717e-05	-1.53358	-1.17703
39290526	chr15:39290526:C:A	2.83571e-07	-1.86077e-10	0.39199	7.56466e-05	-1.86077e-10	0.322394	0.000457711	-1.86077e-10	0.372463
39290569	chr15:39290569:G:C	1.01328e-08	-1.78331	-1.15638	4.78055e-05	0.849286	-0.985826	1.63904e-05	-1.81007	-1.14701
39291212	chr15:39291212:C:G	5.26023e-08	-1.86077e-10	-1.29271	1.51065e-05	-1.86077e-10	-1.28855	8.70709e-05	-1.86077e-10	-1.28705
39291830	chr15:39291830:T:G	8.82914e-09	-1.81005	-1.26736	9.35375e-06	-0.592065	-1.17584	1.47624e-05	-1.80172	-1.25997
39291922	chr15:39291922:T:C	1.57423e-08	-1.31879	-1.18033	9.28474e-06	-0.677897	-1.09741	2.20155e-05	-1.50012	-1.16191
39291958	chr15:39291958:C:G	1.34924e-08	-1.78881	-0.864533	1.82478e-05	-0.445806	-0.65383	2.21148e-05	-1.78549	-0.872036
39292114	chr15:39292114:T:C	6.0369e-08	-1.86077e-10	-1.155	1.71539e-05	-1.86077e-10	-1.16145	9.92213e-05	-1.86077e-10	-1.15642
39292546	chr15:39292546:T:C	9.92206e-09	-1.72299	-1.23772	6.76708e-06	-0.977498	-1.11411	1.68426e-05	-1.70193	-1.22793
39292716	chr15:39292716:G:A	8.39939e-08	-1.86077e-10	-0.824727	2.37839e-05	-1.86077e-10	-0.834672	0.000127536	-1.86077e-10	-0.90538
39292823	chr15:39292823:T:C	1.01856e-08	-1.73602	-1.19847	7.46914e-06	-0.956031	-1.03687	1.75157e-05	-1.70838	-1.1823
39293176	chr15:39293176:T:C	9.92369e-09	-1.77951	-1.18103	4.27639e-06	-1.38458	-1.16599	1.7676e-05	-1.70179	-1.17978
39293182	chr15:39293182:A:G	3.13062e-08	-1.81166	-3.08617e-10	1.0648e-05	-1.6383	-3.08617e-10	5.18672e-05	-1.80509	-3.08617e-10
39293334	chr15:39293334:T:C	3.24321e-08	-1.78759	0.011263	5.06247e-05	-0.473995	0.394755	5.0048e-05	-1.78024	-0.0605484
39293488	chr15:39293488:T:G	3.12903e-08	-1.81216	-3.08617e-10	1.06837e-05	-1.63496	-3.08617e-10	5.19115e-05	-1.80423	-3.08617e-10
39293646	chr15:39293646:C:T	3.17692e-08	-1.79182	-0.00515616	3.5364e-05	-0.781526	0.343541	5.00881e-05	-1.7619	-0.0780943
39293664	chr15:39293664:G:A	2.64641e-08	-1.30548	-0.674206	1.90251e-05	-0.495461	-0.562462	3.87447e-05	-1.43569	-0.661094
39293692	chr15:39293692:C:T	2.72079e-08	-1.74885	-0.203114	2.28223e-05	-0.987207	0.111266	4.42691e-05	-1.70167	-0.261823
39293951	chr15:39293951:T:C	3.1286e-08	-1.8123	-3.08617e-10	1.06951e-05	-1.63389	-3.08617e-10	5.19246e-05	-1.80398	-3.08617e-10
39294153	chr15:39294153:C:T	3.12597e-08	-1.81314	-3.08617e-10	1.07852e-05	-1.6255	-3.08617e-10	5.20305e-05	-1.80195	-3.08617e-10
39294337	chr15:39294337:T:A	5.70431e-08	-1.86077e-10	-1.21166	1.62062e-05	-1.86077e-10	-1.21828	9.37098e-05	-1.86077e-10	-1.21357
39294493	chr15:39294493:C:T	9.66069e-09	-1.80986	-1.17754	3.73845e-06	-1.52302	-1.16199	1.64757e-05	-1.77512	-1.17677
39294804	chr15:39294804:T:G	2.85063e-08	-1.80981	-0.0955317	5.54795e-05	-0.252608	0.264943	4.38669e-05	-1.80635	-0.166268
39294906	chr15:39294906:T:C	5.26262e-08	-1.86077e-10	-1.29226	1.51185e-05	-1.86077e-10	-1.28776	8.71464e-05	-1.86077e-10	-1.28619
39294920	chr15:39294920:C:G	3.04926e-08	-1.78318	-0.0548033	3.15929e-05	-0.836033	0.285288	4.82181e-05	-1.74876	-0.129279
39295092	chr15:39295092:G:C	3.20749e-08	-1.7874	-3.08617e-10	8.97833e-06	-1.80887	-3.08617e-10	5.41606e-05	-1.76182	-3.08617e-10
39295206	chr15:39295206:T:C	2.46859e-08	-1.76735	-0.281883	2.29506e-05	-0.905882	0.0355466	3.95259e-05	-1.72873	-0.348093
39295287	chr15:39295287:T:G	5.24989e-08	-1.86077e-10	-1.29468	1.50683e-05	-1.86077e-10	-1.29109	8.64181e-05	-1.86077e-10	-1.29458
39295578	chr15:39295578:G:A	7.65659e-08	-1.86077e-10	-0.917319	1.99988e-05	-1.86077e-10	-1.00801	0.000123779	-1.86077e-10	-0.935276
39295584	chr15:39295584:G:A	8.36253e-08	-1.86077e-10	-0.829125	2.45258e-05	-1.86077e-10	-0.803953	0.000130185	-1.86077e-10	-0.884815
39295710	chr15:39295710:C:T	2.36453e-08	-1.76948	-0.322826	2.21223e-05	-0.897057	-0.0100382	3.78745e-05	-1.73182	-0.387673
39295787	chr15:39295787:G:A	5.71419e-08	-1.86077e-10	-1.20993	1.62331e-05	-1.86077e-10	-1.21663	9.38716e-05	-1.86077e-10	-1.21185
39295847	chr15:39295847:A:G	5.82189e-08	-1.86077e-10	-1.19126	1.66293e-05	-1.86077e-10	-1.19251	9.57567e-05	-1.86077e-10	-1.19196
39295989	chr15:39295989:G:A	3.9875e-07	-1.86077e-10	0.732863	0.00013548	-1.86077e-10	0.905142	0.000688613	-1.86077e-10	0.780905
39296116	chr15:39296116:A:G	3.13167e-08	-1.81132	-3.08617e-10	1.06314e-05	-1.63987	-3.08617e-10	5.18469e-05	-1.80548	-3.08617e-10
39296216	chr15:39296216:C:T	1.85159e-08	-1.28017	-1.05667	1.1758e-05	-0.575667	-0.963481	2.61036e-05	-1.45811	-1.0336
39296306	chr15:39296306:C:T	1.00889e-08	-1.73667	-1.20737	4.73572e-06	-1.25408	-1.19446	1.84766e-05	-1.63101	-1.20626
39296353	chr15:39296353:C:T	6.89456e-08	-1.86077e-10	-1.02215	1.95483e-05	-1.86077e-10	-1.03079	0.000113038	-1.86077e-10	-1.02605
39296408	chr15:39296408:G:C	1.68985e-08	-1.31048	-1.11777	1.03912e-05	-0.624891	-1.03782	2.38583e-05	-1.48334	-1.09831
39296633	chr15:39296633:A:G	1.04838e-08	-1.73279	-1.17286	9.21579e-05	1.63757	-1.11775	1.61325e-05	-1.77927	-1.19367
39296763	chr15:39296763:T:G	1.04229e-08	-1.7215	-1.18997	5.02187e-06	-1.21434	-1.17553	1.92365e-05	-1.60817	-1.1888
39296771	chr15:39296771:G:C	3.12749e-08	-1.81266	-3.08617e-10	1.07471e-05	-1.62904	-3.08617e-10	5.19795e-05	-1.80292	-3.08617e-10
39296889	chr15:39296889:C:G	5.26864e-08	-1.86077e-10	-1.29111	1.51463e-05	-1.86077e-10	-1.28592	8.73252e-05	-1.86077e-10	-1.28414
39296925	chr15:39296925:T:C	1.03011e-08	-1.72685	-1.19637	4.91924e-06	-1.22838	-1.18215	1.89537e-05	-1.6166	-1.19517
39296994	chr15:39296994:G:A	3.11959e-08	-1.81518	-3.08617e-10	1.1329e-05	-1.57631	-3.08617e-10	5.27747e-05	-1.78774	-3.08617e-10
39297045	chr15:39297045:A:G	1.03964e-08	-1.69978	-1.21423	0.000107654	1.84063	-1.16539	1.59161e-05	-1.75604	-1.2304
39297068	chr15:39297068:G:A	5.28912e-08	-1.86077e-10	-1.28723	1.50212e-05	-1.86077e-10	-1.29421	8.69531e-05	-1.86077e-10	-1.28841
39297079	chr15:39297079:T:C	1.03403e-08	-1.73072	-1.18869	4.91125e-06	-1.238	-1.17415	1.89983e-05	-1.62194	-1.18749
39297186	chr15:39297186:C:G	4.08444e-08	-1.17626	-0.369438	3.21816e-05	-0.393621	-0.138663	5.56767e-05	-1.35491	-0.379299
39297532	chr15:39297532:A:C	1.27777e-08	-1.41891	-1.28886	7.66962e-06	-0.671741	-1.29467	1.76907e-05	-1.59046	-1.29028
39297537	chr15:39297537:G:A	9.86239e-09	-1.78058	-1.18617	4.10364e-06	-1.37554	-1.21626	1.76074e-05	-1.69825	-1.1872
39297847	chr15:39297847:A:G	1.64925e-08	-1.2263	-1.22627	1.03238e-05	-0.500693	-1.16853	2.28181e-05	-1.41205	-1.21417
39297856	chr15:39297856:A:G	1.09749e-08	-1.76091	-1.09895	4.45143e-05	0.842615	-1.05048	1.67666e-05	-1.80936	-1.12503
39298110	chr15:39298110:AATATC:A	7.10654e-08	-1.86077e-10	-0.991871	1.95938e-05	-1.86077e-10	-1.02846	0.000115799	-1.86077e-10	-1.00192
39298299	chr15:39298299:C:T	3.30914e-08	-1.7562	-3.08617e-10	8.92478e-06	-1.81485	-3.08617e-10	5.32337e-05	-1.77908	-3.08617e-10
39298350	chr15:39298350:A:C	6.18678e-08	-1.86077e-10	-1.13047	1.79332e-05	-1.86077e-10	-1.11703	0.000102578	-1.86077e-10	-1.12316
39298489	chr15:39298489:G:A	6.25894e-08	-1.86077e-10	-1.11887	1.76658e-05	-1.86077e-10	-1.13205	0.000107942	-1.86077e-10	-1.07218
39298559	chr15:39298559:C:T	6.90502e-08	-1.86077e-10	-1.02064	2.10069e-05	-1.86077e-10	-0.958826	0.000110511	-1.86077e-10	-1.04866
39298868	chr15:39298868:C:A	5.563e-08	-1.86077e-10	-1.23675	1.54755e-05	-1.86077e-10	-1.26442	9.2218e-05	-1.86077e-10	-1.22962
39298947	chr15:39298947:T:C	9.64595e-09	-1.8052	-1.18373	3.69366e-06	-1.48308	-1.21398	1.6765e-05	-1.74994	-1.18454
39299143	chr15:39299143:A:G	9.88895e-09	-1.79119	-1.17286	3.97787e-06	-1.41819	-1.20475	1.74724e-05	-1.71932	-1.17383
39299296	chr15:39299296:G:T	1.03806e-08	-1.74219	-1.17334	4.64002e-06	-1.2638	-1.20516	1.89897e-05	-1.63558	-1.1743
39299409	chr15:39299409:C:A	5.3905e-08	-1.86077e-10	-1.26825	1.51652e-05	-1.86077e-10	-1.28467	8.82829e-05	-1.86077e-10	-1.27323
39299664	chr15:39299664:A:G	5.27762e-08	-1.86077e-10	-1.28941	1.50142e-05	-1.86077e-10	-1.29468	8.67583e-05	-1.86077e-10	-1.29065
39299756	chr15:39299756:G:A	1.00285e-08	-1.77667	-1.17336	4.20233e-06	-1.36286	-1.20518	1.7953e-05	-1.69169	-1.17432
39299801	chr15:39299801:G:C	1.0048e-08	-1.77476	-1.17334	4.22966e-06	-1.35639	-1.20516	1.80147e-05	-1.68828	-1.1743
39299954	chr15:39299954:G:A	1.00095e-08	-1.77733	-1.17461	4.18807e-06	-1.36517	-1.20627	1.79093e-05	-1.69288	-1.17557
39300257	chr15:39300257:A:G	5.59284e-08	-1.86077e-10	-1.2314	1.52949e-05	-1.86077e-10	-1.27616	8.9363e-05	-1.86077e-10	-1.26107
39300353	chr15:39300353:C:T	9.94178e-09	-1.77995	-1.17877	4.13539e-06	-1.37427	-1.20982	1.7751e-05	-1.69762	-1.17972
39300454	chr15:39300454:C:T	4.75882e-08	-1.39289	-3.08617e-10	2.84263e-05	-0.656363	-3.08617e-10	8.50762e-05	-1.31023	-3.08617e-10
39300494	chr15:39300494:G:A	1.00753e-08	-1.77353	-1.17185	4.24724e-06	-1.35353	-1.20388	1.8074e-05	-1.68649	-1.17281
39300538	chr15:39300538:T:C	8.70162e-09	-1.81378	-1.27818	3.30771e-06	-1.5487	-1.25872	1.48902e-05	-1.77726	-1.27581
39300877	chr15:39300877:A:T	2.04201e-08	-1.45105	-0.787901	1.31604e-05	-0.760732	-0.665739	3.05394e-05	-1.55903	-0.775728
39300905	chr15:39300905:T:C	1.70506e-08	-1.81132	-0.607967	6.03029e-06	-1.53279	-0.674093	2.92491e-05	-1.77345	-0.604479
39300958	chr15:39300958:A:G	2.38132e-08	-1.17965	-0.905584	2.38214e-05	0.167136	-1.00023	3.49474e-05	-1.28606	-0.913866
39301236	chr15:39301236:G:T	9.88198e-09	-1.80877	-1.15599	3.71365e-06	-1.49866	-1.19301	1.69933e-05	-1.76337	-1.15759
39301961	chr15:39301961:G:C	9.06911e-08	-1.58929	0.841277	4.68268e-05	-0.67488	0.517657	0.000159081	-1.41368	0.729319
39302022	chr15:39302022:C:T	7.03978e-08	-1.86077e-10	-1.00131	2.20677e-05	-1.86077e-10	-0.909562	0.00011465	-1.86077e-10	-1.0119
39302046	chr15:39302046:T:A	1.34437e-08	-1.64324	-1.01372	9.64617e-06	-0.829519	-0.907599	2.23604e-05	-1.67494	-0.971539
39302271	chr15:39302271:T:C	1.19027e-07	-1.86077e-10	-0.476117	3.20852e-05	-1.86077e-10	-0.535284	0.000191308	-1.86077e-10	-0.49989
39302364	chr15:39302364:T:A	1.97772e-07	-1.86077e-10	0.0316446	5.96004e-05	-1.86077e-10	0.0839839	0.000330342	-1.86077e-10	0.0463548
39302480	chr15:39302480:T:C	1.37986e-08	-1.6553	-0.975604	9.78827e-06	-0.85951	-0.862984	2.30393e-05	-1.68588	-0.930694
39302579	chr15:39302579:G:T	8.39423e-08	-1.86077e-10	-0.825341	2.60243e-05	-1.86077e-10	-0.744649	0.000141792	-1.86077e-10	-0.799417
39302865	chr15:39302865:A:G	5.85931e-08	-1.86077e-10	-1.18485	1.82881e-05	-1.86077e-10	-1.09743	9.87575e-05	-1.86077e-10	-1.16111
39303025	chr15:39303025:C:T	5.85507e-08	-1.86077e-10	-1.18558	1.78409e-05	-1.86077e-10	-1.12219	9.6937e-05	-1.86077e-10	-1.17971
39303080	chr15:39303080:C:T	2.92685e-08	-1.23044	-0.648519	2.19182e-05	-0.145635	-0.770725	4.0782e-05	-1.34662	-0.698918
39303139	chr15:39303139:A:G	2.18184e-08	-1.08074	-1.09197	1.32729e-05	-0.244409	-1.17355	2.88207e-05	-1.29791	-1.09477
39303146	chr15:39303146:A:G	1.72659e-08	-1.23287	-1.17387	1.00338e-05	-0.467461	-1.23026	2.35016e-05	-1.42245	-1.17426
39303376	chr15:39303376:T:C	1.64563e-08	-1.72999	-0.724767	7.58785e-06	-1.13531	-0.841821	2.57519e-05	-1.73763	-0.767639
39303483	chr15:39303483:G:A	1.57664e-08	-1.70949	-0.788097	7.54419e-06	-1.08411	-0.89879	2.46422e-05	-1.72014	-0.829176
39303871	chr15:39303871:A:G	1.40449e-08	-1.71271	-0.900498	3.71782e-06	-1.78182	-0.908727	2.05002e-05	-1.79182	-0.941523
39303968	chr15:39303968:G:A	5.30016e-08	-1.86077e-10	-1.28515	1.54116e-05	-1.86077e-10	-1.26856	8.73234e-05	-1.86077e-10	-1.28416
39304121	chr15:39304121:CT:C	4.92468e-08	-1.35863	-3.08617e-10	1.90254e-05	-1.05791	-3.08617e-10	8.04706e-05	-1.36588	-3.08617e-10
39304179	chr15:39304179:G:A	5.28297e-08	-1.86077e-10	-1.2884	1.51407e-05	-1.86077e-10	-1.2863	8.69638e-05	-1.86077e-10	-1.28828
39304373	chr15:39304373:C:T	3.14102e-08	-1.80834	-3.08617e-10	1.0477e-05	-1.6545	-3.08617e-10	5.17718e-05	-1.80693	-3.08617e-10
39304505	chr15:39304505:T:G	5.28733e-08	-1.86077e-10	-1.28757	1.5348e-05	-1.86077e-10	-1.2727	8.70954e-05	-1.86077e-10	-1.28677
39304532	chr15:39304532:A:G	1.05022e-07	-1.86077e-10	-0.601305	3.00561e-05	-1.86077e-10	-0.600612	0.00016609	-1.86077e-10	-0.641243
39304689	chr15:39304689:T:A	5.34283e-08	-1.86077e-10	-1.27713	1.52328e-05	-1.86077e-10	-1.28023	8.74095e-05	-1.86077e-10	-1.28317
39304813	chr15:39304813:C:G	4.64828e-08	-1.73522	0.318828	1.71835e-05	-1.24379	0.0840615	7.27996e-05	-1.74392	0.277857
39304982	chr15:39304982:C:T	1.82395e-07	-1.86077e-10	-0.0492963	5.48794e-05	-1.86077e-10	0.00145874	0.000305631	-1.86077e-10	-0.0313982
39305092	chr15:39305092:C:T	1.05386e-08	-1.6887	-1.21172	6.27497e-06	-0.990976	-1.17613	1.74998e-05	-1.68973	-1.20185
39305244	chr15:39305244:A:G	5.37201e-08	-1.86077e-10	-1.27168	1.53101e-05	-1.86077e-10	-1.27517	8.78e-05	-1.86077e-10	-1.27871
39305259	chr15:39305259:T:G	5.65952e-08	-1.86077e-10	-1.21955	1.71019e-05	-1.86077e-10	-1.16449	9.36248e-05	-1.86077e-10	-1.21448
39305260	chr15:39305260:T:G	8.56934e-09	-1.81276	-1.29453	3.20513e-06	-1.54618	-1.29274	1.47328e-05	-1.76918	-1.29452
39305326	chr15:39305326:C:A	6.97463e-08	-1.86077e-10	-1.01061	1.87286e-05	-1.86077e-10	-1.07363	0.000112906	-1.86077e-10	-1.02722
39305376	chr15:39305376:A:G	3.20369e-08	-1.78858	-3.08617e-10	8.93387e-06	-1.81383	-3.08617e-10	5.26594e-05	-1.78993	-3.08617e-10
39305425	chr15:39305425:T:G	5.33365e-08	-1.86077e-10	-1.27885	1.5017e-05	-1.86077e-10	-1.2945	8.77059e-05	-1.86077e-10	-1.27979
39305815	chr15:39305815:A:G	3.82774e-08	-0.387818	-1.22279	0.0226448	7.17663	-1.15262	3.82969e-05	-0.859089	-1.24932
39305910	chr15:39305910:A:T	9.85085e-09	-1.69395	-1.27396	5.2284e-06	-1.0559	-1.29368	1.58289e-05	-1.70823	-1.2837
39306191	chr15:39306191:C:A	1.08221e-08	-1.63302	-1.24086	6.10463e-06	-0.913959	-1.28067	1.71932e-05	-1.65134	-1.25792
39306203	chr15:39306203:A:G	5.37266e-08	-1.86077e-10	-1.27156	1.51162e-05	-1.86077e-10	-1.28791	8.80977e-05	-1.86077e-10	-1.27533
39306328	chr15:39306328:G:A	4.21819e-08	-1.75647	0.242988	1.56125e-05	-1.30567	0.0500645	6.47835e-05	-1.76482	0.182095
39306395	chr15:39306395:T:C	9.77814e-09	-1.72391	-1.25141	5.36966e-06	-1.078	-1.24491	1.63671e-05	-1.72821	-1.23029
39306471	chr15:39306471:C:T	9.66059e-09	-1.70642	-1.281	3.94985e-06	-1.35584	-1.27417	1.51985e-05	-1.76514	-1.26744
39306764	chr15:39306764:A:G	1.03605e-08	-1.62283	-1.29463	4.53929e-06	-1.19654	-1.29437	1.57336e-05	-1.70488	-1.29309
39306816	chr15:39306816:C:T	1.33296e-08	-1.51878	-1.1467	0.000238206	2.41265	-0.943193	1.88201e-05	-1.68054	-1.13831
39307118	chr15:39307118:C:T	1.02136e-08	-1.63895	-1.2928	4.42899e-06	-1.22583	-1.28968	1.56507e-05	-1.71713	-1.28613
39307617	chr15:39307617:C:T	1.45286e-08	-1.4659	-1.11345	0.000302207	2.60092	-0.893491	2.01423e-05	-1.64632	-1.10463
39307677	chr15:39307677:G:A	3.13268e-08	-1.811	-3.08617e-10	1.06337e-05	-1.63965	-3.08617e-10	5.19589e-05	-1.80332	-3.08617e-10
39307709	chr15:39307709:C:T	6.452e-08	-1.86077e-10	-1.0885	1.69024e-05	-1.86077e-10	-1.17623	0.000108029	-1.86077e-10	-1.07137
39307835	chr15:39307835:T:C	6.32531e-08	-1.86077e-10	-1.10833	1.9263e-05	-1.86077e-10	-1.04549	0.000105026	-1.86077e-10	-1.09957
39308090	chr15:39308090:C:T	1.26618e-08	-1.80928	-0.907602	4.12859e-06	-1.65515	-0.930598	2.0494e-05	-1.80662	-0.927021
39308185	chr15:39308185:C:G	3.12257e-08	-1.81423	-3.08617e-10	1.09478e-05	-1.61054	-3.08617e-10	5.24007e-05	-1.79485	-3.08617e-10
39308290	chr15:39308290:G:A	5.38404e-08	-1.86077e-10	-1.26945	1.51343e-05	-1.86077e-10	-1.28671	8.82623e-05	-1.86077e-10	-1.27346
39308340	chr15:39308340:G:A	6.08449e-08	-1.86077e-10	-1.14714	1.81741e-05	-1.86077e-10	-1.10368	0.000100046	-1.86077e-10	-1.14814
39308371	chr15:39308371:T:C	3.21025e-08	-1.78654	-3.08617e-10	1.06633e-05	-1.63687	-3.08617e-10	5.25665e-05	-1.7917	-3.08617e-10
39308804	chr15:39308804:T:C	3.20596e-07	-1.86077e-10	0.514711	0.00010846	-1.86077e-10	0.682702	0.000532876	-1.86077e-10	0.524513
39308845	chr15:39308845:A:C	5.2602e-08	-1.86077e-10	-1.29272	1.50262e-05	-1.86077e-10	-1.29388	8.64461e-05	-1.86077e-10	-1.29425
39308939	chr15:39308939:A:G	6.48623e-08	-1.86077e-10	-1.0832	1.69795e-05	-1.86077e-10	-1.17167	0.000108584	-1.86077e-10	-1.06625
39309176	chr15:39309176:T:A	6.49156e-08	-1.86077e-10	-1.08238	1.69907e-05	-1.86077e-10	-1.17102	0.000108682	-1.86077e-10	-1.06535
39309312	chr15:39309312:G:C	1.01062e-08	-1.65794	-1.28438	5.68809e-06	-0.970756	-1.29455	1.62005e-05	-1.67779	-1.29094
39309371	chr15:39309371:C:T	6.35086e-08	-1.86077e-10	-1.1043	1.8742e-05	-1.86077e-10	-1.07291	0.000103981	-1.86077e-10	-1.10957
39309393	chr15:39309393:A:G	5.63487e-08	-1.86077e-10	-1.22391	1.63869e-05	-1.86077e-10	-1.2072	9.45376e-05	-1.86077e-10	-1.20478
39309479	chr15:39309479:G:T	6.38891e-08	-1.86077e-10	-1.09832	1.75832e-05	-1.86077e-10	-1.13674	0.000105316	-1.86077e-10	-1.09681
39309545	chr15:39309545:G:A	6.37324e-08	-1.86077e-10	-1.10078	1.6764e-05	-1.86077e-10	-1.18445	0.000106752	-1.86077e-10	-1.08327
39309620	chr15:39309620:A:G	5.70452e-08	-1.86077e-10	-1.21163	1.72779e-05	-1.86077e-10	-1.15425	9.39939e-05	-1.86077e-10	-1.21055
39309677	chr15:39309677:CCTT:C	1.45159e-08	-1.79698	-0.783241	4.62958e-06	-1.70079	-0.770419	2.31796e-05	-1.81413	-0.796372
39309719	chr15:39309719:T:A	5.42567e-08	-1.86077e-10	-1.26174	1.52025e-05	-1.86077e-10	-1.28222	8.88889e-05	-1.86077e-10	-1.26639
39310179	chr15:39310179:A:G	1.5738e-08	-1.3912	-1.1082	0.000401745	2.86716	-0.875027	2.13804e-05	-1.59216	-1.09915
39311170	chr15:39311170:G:A	5.581e-08	-1.23352	-3.08617e-10	2.70653e-05	-0.705428	-3.08617e-10	8.05175e-05	-1.3653	-3.08617e-10
39311936	chr15:39311936:G:A	3.12053e-08	-1.81488	-3.08617e-10	1.10727e-05	-1.5992	-3.08617e-10	5.26018e-05	-1.79102	-3.08617e-10
39312066	chr15:39312066:C:T	5.26473e-08	-1.86077e-10	-1.29186	1.51389e-05	-1.86077e-10	-1.28641	8.6412e-05	-1.86077e-10	-1.29465
39312091	chr15:39312091:C:T	1.96041e-08	-1.26483	-1.0149	0.000684888	3.28344	-0.757864	2.58216e-05	-1.49745	-1.00512
39312190	chr15:39312190:C:T	3.1882e-08	-1.79343	-3.08617e-10	9.11584e-06	-1.79367	-3.08617e-10	5.22667e-05	-1.79742	-3.08617e-10
39312328	chr15:39312328:T:C	1.99624e-08	-1.25799	-1.00363	0.000705668	3.2973	-0.741836	2.62355e-05	-1.49313	-0.99353
39312634	chr15:39312634:C:T	1.68589e-08	-1.3245	-1.10609	0.000510216	3.10286	-0.871708	2.25597e-05	-1.54069	-1.09691
39312745	chr15:39312745:TA:T	1.62882e-08	-1.34063	-1.12441	0.000463163	3.04442	-0.910015	2.18401e-05	-1.55395	-1.11608
39313143	chr15:39313143:A:G	3.83639e-08	-0.806317	-0.802036	0.0309239	6.98618	-0.650573	4.19867e-05	-1.16784	-0.848588
39313187	chr15:39313187:C:A	2.22736e-08	-1.21539	-0.936675	0.000883851	3.42655	-0.645944	2.90674e-05	-1.4602	-0.923954
39313203	chr15:39313203:T:C	2.17814e-08	-1.2701	-0.904312	0.000783411	3.26368	-0.603697	2.88654e-05	-1.50161	-0.889526
39313264	chr15:39313264:C:T	3.22966e-08	-1.78051	-3.08617e-10	9.01878e-06	-1.80437	-3.08617e-10	5.299e-05	-1.78367	-3.08617e-10
39313292	chr15:39313292:C:T	1.95904e-08	-1.17123	-1.1092	0.000781773	3.56348	-0.905598	2.52343e-05	-1.42679	-1.09878
39313733	chr15:39313733:C:G	7.28047e-08	-1.86077e-10	-0.96769	2.20179e-05	-1.86077e-10	-0.911824	0.000119501	-1.86077e-10	-0.970446
39313745	chr15:39313745:C:T	5.45205e-08	-0.103833	-1.15306	0.00725466	5.78037	-0.894654	6.66963e-05	-0.422929	-1.1307
39313825	chr15:39313825:C:T	3.98402e-08	-1.08851	-0.482086	0.00283932	3.8923	0.0553413	5.28436e-05	-1.35443	-0.432008
39313888	chr15:39313888:A:T	3.37302e-08	-1.07605	-0.661028	0.00236536	3.94171	-0.176706	4.43617e-05	-1.34344	-0.617955
39313989	chr15:39313989:G:GCTGA	2.52279e-08	-1.19302	-0.834501	0.00122144	3.592	-0.487891	3.35281e-05	-1.43949	-0.801902
39314663	chr15:39314663:T:C	6.17285e-08	-1.86077e-10	-1.13272	1.88297e-05	-1.86077e-10	-1.06825	0.000101846	-1.86077e-10	-1.13031
39314805	chr15:39314805:G:A	5.84864e-08	-1.86077e-10	-1.18668	1.55819e-05	-1.86077e-10	-1.25757	9.69456e-05	-1.86077e-10	-1.17962
39314818	chr15:39314818:A:G	6.9304e-08	-1.01697	-3.08617e-10	3.18145e-05	-0.543756	-3.08617e-10	8.5202e-05	-1.30875	-3.08617e-10
39315188	chr15:39315188:T:C	2.25729e-08	-1.26286	-0.875864	0.00147065	4.13428	-0.844503	2.81786e-05	-1.51327	-0.901948
39315200	chr15:39315200:C:T	8.94582e-09	-1.77909	-1.2852	3.09196e-06	-1.64866	-1.22622	1.47945e-05	-1.78115	-1.27837
39315241	chr15:39315241:A:G	3.36601e-08	-1.35719	-0.381973	0.00160394	3.35354	0.0229951	4.51717e-05	-1.58216	-0.361149
39315388	chr15:39315388:C:A	3.86099e-08	-1.60196	-3.08617e-10	9.03077e-06	-1.80304	-3.08617e-10	6.31428e-05	-1.60838	-3.08617e-10
39315429	chr15:39315429:A:G	2.40148e-08	-1.36813	-0.708671	0.00113169	3.33334	-0.305559	3.25897e-05	-1.58745	-0.682326
39315937	chr15:39315937:C:T	1.03352e-07	-1.86077e-10	-0.617326	4.10971e-05	-1.86077e-10	-0.287742	0.000171367	-1.86077e-10	-0.609966
39315991	chr15:39315991:T:A	3.28663e-08	-1.3546	-0.408426	0.00156949	3.3637	-0.00887413	4.40761e-05	-1.58006	-0.387796
39316190	chr15:39316190:T:C	3.81171e-08	-0.694557	-0.920251	0.0633334	7.92108	-0.868594	4.10616e-05	-1.08394	-0.954761
39316262	chr15:39316262:TATGAAGTGA:T	4.72346e-08	-1.19807	-0.202277	0.00334497	4.31738	-0.205843	5.57366e-05	-1.46946	-0.263682
39316419	chr15:39316419:T:G	5.2896e-08	-1.86077e-10	-1.28714	1.53329e-05	-1.86077e-10	-1.27368	8.75101e-05	-1.86077e-10	-1.28202
39316443	chr15:39316443:T:A	7.45178e-08	-1.86077e-10	-0.944433	1.95861e-05	-1.86077e-10	-1.02886	0.000120416	-1.86077e-10	-0.962823
39316458	chr15:39316458:T:A	2.28016e-08	-1.40132	-0.727321	0.00090133	3.22531	-0.425115	3.08019e-05	-1.61283	-0.713368
39316459	chr15:39316459:T:A	2.2132e-08	-1.41457	-0.743877	0.000843069	3.17893	-0.445564	3.0003e-05	-1.62224	-0.730238
39316914	chr15:39316914:T:C	9.16776e-09	-1.75252	-1.28726	3.05116e-06	-1.60411	-1.28405	1.4934e-05	-1.758	-1.29214
39317003	chr15:39317003:A:T	5.25441e-08	-1.86077e-10	-1.29382	1.53217e-05	-1.86077e-10	-1.27441	8.6472e-05	-1.86077e-10	-1.29395
39317098	chr15:39317098:G:T	6.44413e-08	-1.86077e-10	-1.08972	1.78505e-05	-1.86077e-10	-1.12165	0.000108824	-1.86077e-10	-1.06404
39317192	chr15:39317192:C:T	9.21426e-09	-1.75608	-1.27864	3.0114e-06	-1.61058	-1.2907	1.49696e-05	-1.76133	-1.28642
39317397	chr15:39317397:T:C	9.46997e-09	-1.72498	-1.28236	3.18802e-06	-1.5558	-1.28847	1.53814e-05	-1.73159	-1.28902
39317620	chr15:39317620:C:G	9.49324e-09	-1.72179	-1.2831	3.20687e-06	-1.55046	-1.28793	1.54207e-05	-1.72854	-1.28952
39317706	chr15:39317706:A:G	9.58471e-09	-1.71937	-1.27593	3.20659e-06	-1.54659	-1.29188	1.55343e-05	-1.72628	-1.28445
39317836	chr15:39317836:G:C	5.28947e-08	-1.86077e-10	-1.28717	1.54607e-05	-1.86077e-10	-1.26538	8.70421e-05	-1.86077e-10	-1.28738
39318024	chr15:39318024:C:T	5.55331e-08	-1.86077e-10	-1.23849	1.50436e-05	-1.86077e-10	-1.29273	9.10662e-05	-1.86077e-10	-1.24219
39318030	chr15:39318030:T:A	2.26037e-08	-0.886316	-1.25104	0.0251477	7.3173	-1.18845	2.54366e-05	-1.24577	-1.27181
39318091	chr15:39318091:A:G	9.32919e-09	-1.73478	-1.28754	3.14941e-06	-1.57277	-1.28369	1.51857e-05	-1.74109	-1.29233
39318123	chr15:39318123:G:C	9.55737e-09	-1.72041	-1.27775	3.20501e-06	-1.54783	-1.29114	1.55023e-05	-1.72703	-1.28575
39318159	chr15:39318159:C:T	9.39194e-09	-1.73689	-1.27873	3.11716e-06	-1.57609	-1.29067	1.52471e-05	-1.74293	-1.28646
39318172	chr15:39318172:C:A	9.30987e-09	-1.74017	-1.28423	3.11035e-06	-1.58193	-1.28702	1.51414e-05	-1.74608	-1.29027
39318176	chr15:39318176:T:C	3.04327e-08	-1.24439	-0.59556	0.00194466	4.17108	-0.60191	3.70248e-05	-1.50262	-0.639568
39318322	chr15:39318322:G:A	7.44338e-08	-1.86077e-10	-0.945561	2.22369e-05	-1.86077e-10	-0.901926	0.000124136	-1.86077e-10	-0.932395
39318465	chr15:39318465:A:T	9.36413e-09	-1.7338	-1.28478	3.14725e-06	-1.57062	-1.28653	1.52308e-05	-1.73984	-1.29062
39318845	chr15:39318845:A:G	3.13795e-08	-1.26699	-0.542326	0.00189881	4.09382	-0.54852	3.82434e-05	-1.52176	-0.588047
39318880	chr15:39318880:C:T	9.44421e-09	-1.73444	-1.27563	3.12712e-06	-1.57157	-1.292	1.53202e-05	-1.74042	-1.28419
39318900	chr15:39318900:T:C	2.28811e-08	-0.868927	-1.25623	0.026457	7.37621	-1.19661	2.57116e-05	-1.23139	-1.27545
39319153	chr15:39319153:A:T	3.13168e-08	-1.81132	-3.08617e-10	1.20785e-05	-1.51225	-3.08617e-10	5.43644e-05	-1.75807	-3.08617e-10
39319226	chr15:39319226:T:C	3.15821e-08	-1.80288	-3.08617e-10	9.97312e-06	-1.70379	-3.08617e-10	5.15512e-05	-1.8112	-3.08617e-10
39319272	chr15:39319272:C:G	6.39604e-08	-1.86077e-10	-1.09721	1.7255e-05	-1.86077e-10	-1.15558	0.000104578	-1.86077e-10	-1.10384
39319502	chr15:39319502:A:G	9.47527e-09	-1.72857	-1.27822	3.16234e-06	-1.56141	-1.29095	1.53788e-05	-1.73468	-1.2861
39319641	chr15:39319641:C:T	9.52738e-09	-1.72355	-1.27775	3.18189e-06	-1.55506	-1.29114	1.54108e-05	-1.73292	-1.28578
39319675	chr15:39319675:CA:C	9.53844e-09	-1.72197	-1.27818	3.19107e-06	-1.55238	-1.29094	1.54294e-05	-1.73141	-1.28609
39319690	chr15:39319690:G:A	9.66652e-09	-1.70598	-1.28082	3.28147e-06	-1.52588	-1.28951	1.56361e-05	-1.71623	-1.28796
39319703	chr15:39319703:A:G	9.84539e-09	-1.692	-1.27646	3.3452e-06	-1.50446	-1.2917	1.58887e-05	-1.70332	-1.28484
39319742	chr15:39319742:A:G	5.96281e-08	-1.86077e-10	-1.16734	1.62976e-05	-1.86077e-10	-1.21266	9.76395e-05	-1.86077e-10	-1.17249
39319822	chr15:39319822:G:A	1.01887e-08	-1.64218	-1.29201	2.60765e-06	-1.76113	-1.28411	1.4933e-05	-1.76303	-1.28717
39319952	chr15:39319952:T:C	5.96983e-08	-1.86077e-10	-1.16617	1.63129e-05	-1.86077e-10	-1.21173	9.77507e-05	-1.86077e-10	-1.17135
39320002	chr15:39320002:A:ATC	7.8512e-08	-1.86077e-10	-0.892219	2.58099e-05	-1.86077e-10	-0.75292	0.000132267	-1.86077e-10	-0.868951
39320012	chr15:39320012:A:G	2.04678e-08	-1.3989	-0.837716	0.000856512	3.2226	-0.473414	2.79532e-05	-1.61013	-0.813114
39320027	chr15:39320027:A:T	8.97859e-09	-1.76618	-1.29445	3.03025e-06	-1.62263	-1.2724	1.47148e-05	-1.77048	-1.29444
39320063	chr15:39320063:C:T	9.05683e-09	-1.75817	-1.29379	3.06557e-06	-1.60704	-1.2764	1.4824e-05	-1.76282	-1.29471
39320094	chr15:39320094:A:C	1.42314e-07	-1.86077e-10	-0.297432	3.47217e-05	-1.86077e-10	-0.456315	0.000242569	-1.86077e-10	-0.262488
39320224	chr15:39320224:T:G	5.26493e-08	-1.86077e-10	-1.29182	1.52079e-05	-1.86077e-10	-1.28187	8.6529e-05	-1.86077e-10	-1.2933
39320242	chr15:39320242:G:A	3.26522e-08	-1.76956	-3.08617e-10	8.9223e-06	-1.81513	-3.08617e-10	5.3417e-05	-1.77565	-3.08617e-10
39320838	chr15:39320838:C:A	5.4739e-08	-1.86077e-10	-1.25289	1.50397e-05	-1.86077e-10	-1.29299	8.98733e-05	-1.86077e-10	-1.25537
39320842	chr15:39320842:T:C	2.52557e-08	-1.34858	-0.677838	0.00114943	3.37755	-0.334205	3.38535e-05	-1.57694	-0.654791
39321033	chr15:39321033:T:C	2.6615e-08	-1.33608	-0.637915	0.00125497	3.41615	-0.284963	3.55404e-05	-1.5689	-0.61421
39321037	chr15:39321037:G:A	3.13436e-08	-1.81046	-3.08617e-10	1.21705e-05	-1.50467	-3.08617e-10	5.45423e-05	-1.7548	-3.08617e-10
39321066	chr15:39321066:C:T	2.64989e-08	-1.34175	-0.636621	0.00122924	3.39371	-0.283245	3.54203e-05	-1.5735	-0.612993
39321138	chr15:39321138:A:G	2.31527e-08	-1.38976	-0.723597	0.000941095	3.23531	-0.391947	3.13807e-05	-1.60631	-0.701274
39321421	chr15:39321421:C:T	6.25648e-08	-1.86077e-10	-1.11927	1.91177e-05	-1.86077e-10	-1.05307	0.00010323	-1.86077e-10	-1.11681
39321658	chr15:39321658:G:A	3.35788e-08	-1.74158	-3.08617e-10	8.95165e-06	-1.81184	-3.08617e-10	5.48261e-05	-1.74961	-3.08617e-10
39321663	chr15:39321663:C:T	5.25328e-08	-1.86077e-10	-1.29403	1.5365e-05	-1.86077e-10	-1.27159	8.64306e-05	-1.86077e-10	-1.29443
39321800	chr15:39321800:T:A	8.28793e-08	-1.86077e-10	-0.838085	2.625e-05	-1.86077e-10	-0.736014	0.000134945	-1.86077e-10	-0.848904
39321821	chr15:39321821:G:A	2.64241e-08	-1.35356	-0.627634	0.00119827	3.35615	-0.271192	3.54997e-05	-1.58114	-0.603111
39321873	chr15:39321873:C:T	9.44954e-08	-1.86077e-10	-0.70692	3.67999e-05	-1.86077e-10	-0.398183	0.000156454	-1.86077e-10	-0.701016
39321914	chr15:39321914:A:G	2.87362e-08	-1.27039	-0.626923	0.0015549	3.61676	-0.271272	3.77297e-05	-1.52126	-0.602063
39321946	chr15:39321946:T:C	9.5131e-08	-1.86077e-10	-0.700216	3.71134e-05	-1.86077e-10	-0.389701	0.00015752	-1.86077e-10	-0.694223
39322037	chr15:39322037:C:T	2.59466e-08	-1.32059	-0.678838	0.00124944	3.46284	-0.33607	3.44843e-05	-1.55766	-0.655614
39322089	chr15:39322089:A:G	5.92767e-08	-1.86077e-10	-1.17325	1.62222e-05	-1.86077e-10	-1.2173	9.70739e-05	-1.86077e-10	-1.1783
39322114	chr15:39322114:T:C	3.91285e-08	-1.36369	-0.224931	0.00171332	3.67468	-0.232169	4.90241e-05	-1.58466	-0.276806
39322130	chr15:39322130:A:G	2.63754e-08	-1.33732	-0.645718	0.00123286	3.40713	-0.293712	3.52483e-05	-1.56987	-0.621488
39322339	chr15:39322339:C:T	5.29351e-08	-1.86077e-10	-1.2864	1.50491e-05	-1.86077e-10	-1.29236	8.72364e-05	-1.86077e-10	-1.28515
39322535	chr15:39322535:T:C	2.7636e-08	-1.33343	-0.602926	0.00131801	3.4212	-0.240997	3.69517e-05	-1.56674	-0.577418
39322786	chr15:39322786:G:C	5.89991e-08	-1.86077e-10	-1.17795	1.61616e-05	-1.86077e-10	-1.22104	9.66289e-05	-1.86077e-10	-1.1829
39322793	chr15:39322793:T:C	7.93521e-08	-1.86077e-10	-0.881576	2.28313e-05	-1.86077e-10	-0.875547	0.000130008	-1.86077e-10	-0.886177
39322815	chr15:39322815:G:A	4.69026e-08	-1.4074	-3.08617e-10	2.79142e-05	-0.674542	-3.08617e-10	8.38498e-05	-1.32475	-3.08617e-10
39322944	chr15:39322944:C:A	3.26928e-08	-1.24382	-0.524497	0.00207674	4.16547	-0.530592	3.95874e-05	-1.50486	-0.570407
39322994	chr15:39322994:G:A	6.37957e-08	-1.86077e-10	-1.09978	1.6503e-05	-1.86077e-10	-1.20014	0.000106295	-1.86077e-10	-1.08756
39323336	chr15:39323336:TTAA:GTAA	9.20119e-09	-1.79401	-1.24213	2.81481e-06	-1.67866	-1.29012	1.49163e-05	-1.79464	-1.25668
39323398	chr15:39323398:C:G	9.33445e-09	-1.78881	-1.23295	2.8603e-06	-1.66553	-1.28722	1.51105e-05	-1.78951	-1.24888
39323426	chr15:39323426:G:A	3.16153e-08	-1.80183	-3.08617e-10	9.61698e-06	-1.74015	-3.08617e-10	5.15456e-05	-1.81131	-3.08617e-10
39323435	chr15:39323435:T:C	9.2988e-09	-1.79001	-1.23557	2.85033e-06	-1.66814	-1.28811	1.50599e-05	-1.79061	-1.25113
39323552	chr15:39323552:C:A	5.27738e-08	-1.86077e-10	-1.28946	1.5263e-05	-1.86077e-10	-1.27825	8.68342e-05	-1.86077e-10	-1.28978
39323695	chr15:39323695:TA:T	1.00174e-08	-1.80862	-1.14253	4.16323e-06	-1.68483	-0.892554	1.70366e-05	-1.79741	-1.121
39323734	chr15:39323734:C:T	9.60263e-09	-1.7827	-1.21073	3.30763e-06	-1.81097	-0.996479	1.55765e-05	-1.81514	-1.19287
39323888	chr15:39323888:A:C	6.62102e-08	-1.86077e-10	-1.06264	1.8803e-05	-1.86077e-10	-1.06966	0.00010905	-1.86077e-10	-1.06197
39323979	chr15:39323979:C:T	5.25685e-08	-1.86077e-10	-1.29335	1.5019e-05	-1.86077e-10	-1.29436	8.6819e-05	-1.86077e-10	-1.28995
39323988	chr15:39323988:T:C	1.22788e-08	-1.77347	-0.974121	3.64426e-06	-1.74114	-0.969387	1.92945e-05	-1.81376	-0.980195
39324078	chr15:39324078:G:C	9.24508e-09	-1.78825	-1.24313	2.97125e-06	-1.77693	-1.13777	1.49133e-05	-1.8111	-1.24042
39324778	chr15:39324778:T:G	7.74982e-08	-1.86077e-10	-0.905216	2.57179e-05	-1.86077e-10	-0.756493	0.000131	-1.86077e-10	-0.878577
39324941	chr15:39324941:T:A	2.0058e-08	-1.8113	-0.445538	6.15514e-06	-1.64022	-0.54617	3.36967e-05	-1.80385	-0.432527
39325030	chr15:39325030:G:A	6.39394e-08	-1.86077e-10	-1.09753	1.75901e-05	-1.86077e-10	-1.13634	0.000107315	-1.86077e-10	-1.078
39325061	chr15:39325061:A:G	3.12136e-08	-1.81462	-3.08617e-10	1.16041e-05	-1.55232	-3.08617e-10	5.33869e-05	-1.77621	-3.08617e-10
39325094	chr15:39325094:T:C	8.81932e-08	-1.761	0.985057	3.22042e-05	-1.23344	0.701861	0.000141273	-1.75	0.946918
39325311	chr15:39325311:C:T	6.18652e-08	-1.86077e-10	-1.13051	1.61856e-05	-1.86077e-10	-1.21956	0.000100889	-1.86077e-10	-1.13975
39325495	chr15:39325495:A:G	8.80606e-09	-1.78545	-1.29458	2.60161e-06	-1.81166	-1.23589	1.40868e-05	-1.8149	-1.29363
39325612	chr15:39325612:G:A	5.2909e-08	-1.86077e-10	-1.2869	1.50296e-05	-1.86077e-10	-1.29366	8.70743e-05	-1.86077e-10	-1.28701
39326217	chr15:39326217:A:T	5.6341e-08	-1.86077e-10	-1.22405	1.57586e-05	-1.86077e-10	-1.2463	9.1563e-05	-1.86077e-10	-1.23675
39326580	chr15:39326580:T:G	6.75612e-08	-1.86077e-10	-1.04244	2.08553e-05	-1.86077e-10	-0.966072	0.000111416	-1.86077e-10	-1.04051
39326684	chr15:39326684:C:T	3.70046e-08	-0.863189	-0.781239	0.28448	8.31476	0.239975	4.72613e-05	-1.11929	-0.778796
39326698	chr15:39326698:T:C	2.83121e-08	-0.946148	-0.966035	0.151085	8.03324	-0.111327	3.67389e-05	-1.18766	-0.962281
39326769	chr15:39326769:A:T	6.52397e-08	-1.86077e-10	-1.0774	1.75506e-05	-1.86077e-10	-1.13859	0.000108175	-1.86077e-10	-1.07003
39326903	chr15:39326903:G:C	5.83098e-08	-1.86077e-10	-1.1897	1.54158e-05	-1.86077e-10	-1.26828	9.64663e-05	-1.86077e-10	-1.18458
39327105	chr15:39327105:G:A	5.31551e-08	-1.86077e-10	-1.28226	1.55821e-05	-1.86077e-10	-1.25756	8.76271e-05	-1.86077e-10	-1.28069
39327199	chr15:39327199:G:A	3.24874e-07	-1.86077e-10	0.527968	0.000128508	-1.86077e-10	0.852316	0.000494858	-1.86077e-10	0.450495
39327255	chr15:39327255:C:A	2.45833e-08	-1.7334	-0.320005	8.70234e-06	-1.3609	-0.479192	3.83414e-05	-1.77163	-0.335618
39327257	chr15:39327257:C:T	1.4961e-08	-1.25566	-1.29436	0.0116191	6.59063	-1.2339	1.94895e-05	-1.48921	-1.29469
39327298	chr15:39327298:G:T	5.79427e-08	-1.86077e-10	-1.19602	1.53535e-05	-1.86077e-10	-1.27234	9.57034e-05	-1.86077e-10	-1.19252
39327415	chr15:39327415:C:T	6.61843e-08	-1.86077e-10	-1.06303	1.64161e-05	-1.86077e-10	-1.20542	0.000106991	-1.86077e-10	-1.08103
39327624	chr15:39327624:C:CT	1.53012e-08	-1.23469	-1.29285	0.0133253	6.70031	-1.20658	1.9862e-05	-1.47082	-1.29414
39327756	chr15:39327756:T:C	1.49715e-08	-1.25461	-1.29471	0.0115456	6.59255	-1.24217	1.94895e-05	-1.48963	-1.29427
39327774	chr15:39327774:G:A	8.29784e-08	-1.86077e-10	-0.836891	2.15383e-05	-1.86077e-10	-0.933845	0.000135732	-1.86077e-10	-0.843096
39327779	chr15:39327779:T:C	1.54532e-08	-1.22621	-1.29145	0.013863	6.73139	-1.19809	2.00062e-05	-1.46446	-1.29328
39327800	chr15:39327800:C:T	6.3264e-08	-1.86077e-10	-1.10815	1.61454e-05	-1.86077e-10	-1.22204	0.000104782	-1.86077e-10	-1.10189
39327827	chr15:39327827:G:A	1.52356e-08	-1.25002	-1.28182	0.0112839	6.60909	-1.28164	1.99127e-05	-1.48638	-1.27603
39328046	chr15:39328046:A:G	1.72293e-08	-1.1499	-1.25896	0.0188433	7.11503	-1.2748	2.25137e-05	-1.38885	-1.2508
39328133	chr15:39328133:T:C	2.26249e-08	-0.986988	-1.14943	0.0323716	7.42323	-1.04188	2.62326e-05	-1.29865	-1.18812
39328326	chr15:39328326:A:G	1.63834e-08	-1.81483	-0.64437	8.14392e-06	-1.59782	-0.308585	2.77507e-05	-1.79727	-0.63324
39328555	chr15:39328555:G:A	7.59682e-08	-1.86077e-10	-0.925157	2.45273e-05	-1.86077e-10	-0.80389	0.000126051	-1.86077e-10	-0.91709
39328593	chr15:39328593:C:G	5.26785e-08	-1.86077e-10	-1.29126	1.50426e-05	-1.86077e-10	-1.29279	8.66199e-05	-1.86077e-10	-1.29225
39328620	chr15:39328620:T:G	5.48088e-08	-1.86077e-10	-1.25162	1.51923e-05	-1.86077e-10	-1.28289	9.07418e-05	-1.86077e-10	-1.24576
39328653	chr15:39328653:G:T	8.89421e-09	-1.79136	-1.27871	2.75749e-06	-1.71588	-1.27347	1.43231e-05	-1.81518	-1.27672
39328665	chr15:39328665:T:G	3.12633e-08	-1.81303	-3.08617e-10	1.0853e-05	-1.61923	-3.08617e-10	5.21592e-05	-1.79948	-3.08617e-10
39328719	chr15:39328719:A:T	1.60884e-08	-1.21452	-1.26286	0.014627	6.8586	-1.27165	2.12484e-05	-1.44231	-1.25519
39328928	chr15:39328928:T:C	6.39288e-08	-1.86077e-10	-1.0977	1.60691e-05	-1.86077e-10	-1.22678	0.000103444	-1.86077e-10	-1.11474
39328932	chr15:39328932:A:G	2.20826e-07	-1.86077e-10	0.141903	9.33135e-05	-1.86077e-10	0.532285	0.00034421	-1.86077e-10	0.0874768
39329053	chr15:39329053:T:C	5.46071e-08	-1.86077e-10	-1.25531	1.51664e-05	-1.86077e-10	-1.2846	9.03972e-05	-1.86077e-10	-1.24956
39329103	chr15:39329103:A:G	6.40419e-08	-1.86077e-10	-1.09593	1.60871e-05	-1.86077e-10	-1.22566	0.000103547	-1.86077e-10	-1.11375
39329217	chr15:39329217:G:A	1.66334e-08	-1.77882	-0.665242	5.66116e-06	-1.41955	-0.850497	2.73721e-05	-1.79563	-0.648624
39329371	chr15:39329371:G:A	9.58631e-08	-1.86077e-10	-0.692549	2.41278e-05	-1.86077e-10	-0.820316	0.00015499	-1.86077e-10	-0.710412
39329572	chr15:39329572:T:C	1.33227e-08	-1.78658	-0.879419	4.54283e-06	-1.44327	-1.04686	2.16576e-05	-1.80076	-0.87766
39329943	chr15:39329943:T:G	6.94866e-08	-1.86077e-10	-1.01434	1.84353e-05	-1.86077e-10	-1.08941	0.000117291	-1.86077e-10	-0.989121
39330231	chr15:39330231:A:C	5.86768e-08	-1.86077e-10	-1.18343	1.53687e-05	-1.86077e-10	-1.27135	9.52639e-05	-1.86077e-10	-1.19712
39330247	chr15:39330247:G:A	1.08724e-07	-1.86077e-10	-0.566659	3.46289e-05	-1.86077e-10	-0.458989	0.000183394	-1.86077e-10	-0.542139
39330271	chr15:39330271:G:A	1.19264e-08	-1.52027	-1.25644	5.06957e-05	1.01977	-1.0976	1.75125e-05	-1.64004	-1.25082
39330471	chr15:39330471:C:T	5.26342e-08	-1.86077e-10	-1.2921	1.51259e-05	-1.86077e-10	-1.28727	8.64792e-05	-1.86077e-10	-1.29387
39330486	chr15:39330486:T:C	1.29744e-08	-1.51312	-1.17937	4.0656e-05	0.89854	-1.19707	1.85637e-05	-1.65312	-1.17945
39330781	chr15:39330781:G:A	5.25875e-08	-1.86077e-10	-1.29299	1.50502e-05	-1.86077e-10	-1.29229	8.64406e-05	-1.86077e-10	-1.29432
39330896	chr15:39330896:C:T	1.45337e-08	-1.5099	-1.0691	4.54813e-05	0.907389	-1.09377	2.07601e-05	-1.65094	-1.0698
39330973	chr15:39330973:C:T	6.83272e-08	-1.86077e-10	-1.03116	1.79732e-05	-1.86077e-10	-1.1148	0.000114233	-1.86077e-10	-1.01553
39331086	chr15:39331086:G:A	5.2608e-08	-1.86077e-10	-1.2926	1.52226e-05	-1.86077e-10	-1.2809	8.6663e-05	-1.86077e-10	-1.29175
39331308	chr15:39331308:C:T	7.54897e-08	-1.6529	0.721429	0.000121178	-0.405252	1.19884	0.000115934	-1.72138	0.720632
39331387	chr15:39331387:G:A	5.82847e-08	-1.67903	0.488902	2.80805e-05	-1.31147	0.642867	9.81143e-05	-1.74133	0.573685
39331459	chr15:39331459:G:T	2.64195e-07	-1.86077e-10	0.321216	8.86009e-05	-1.86077e-10	0.480463	0.000452004	-1.86077e-10	0.359916
39331646	chr15:39331646:C:G	1.5341e-08	-1.49264	-1.0323	3.8013e-05	0.421849	-0.787601	2.18224e-05	-1.61869	-1.05215
39331958	chr15:39331958:C:A	5.67613e-08	-1.86077e-10	-1.21662	1.5197e-05	-1.86077e-10	-1.28258	9.35929e-05	-1.86077e-10	-1.21482
39332067	chr15:39332067:C:A	1.37201e-08	-1.55368	-1.08293	4.12733e-05	0.570207	-0.85367	2.04621e-05	-1.63566	-1.09954
39332524	chr15:39332524:A:G	3.59147e-08	-1.67432	-3.08617e-10	8.92681e-06	-1.81462	-3.08617e-10	5.50617e-05	-1.74532	-3.08617e-10
39332573	chr15:39332573:G:A	5.80297e-08	-1.86077e-10	-1.19452	1.57323e-05	-1.86077e-10	-1.24796	9.45039e-05	-1.86077e-10	-1.20513
39332663	chr15:39332663:C:G	9.26381e-09	-1.77844	-1.25092	4.6204e-06	-1.32786	-1.14534	1.48958e-05	-1.79386	-1.25883
39333000	chr15:39333000:G:A	1.03406e-07	-0.616809	-3.08617e-10	6.1749e-05	0.119399	-3.08617e-10	0.000156995	-0.697563	-3.08617e-10
39333345	chr15:39333345:A:G	1.05786e-08	-1.68227	-1.21437	3.05791e-05	0.432939	-1.0163	1.62607e-05	-1.75789	-1.20714
39333417	chr15:39333417:T:C	2.23776e-08	-1.44871	-0.698698	6.81865e-05	0.538898	-0.320331	3.13018e-05	-1.58574	-0.724358
39333577	chr15:39333577:G:A	2.06809e-08	-1.48899	-0.737278	5.84933e-05	0.435311	-0.370078	2.91972e-05	-1.61763	-0.762069
39333681	chr15:39333681:G:A	5.30268e-08	-1.86077e-10	-1.28467	1.51462e-05	-1.86077e-10	-1.28593	8.77527e-05	-1.86077e-10	-1.27925
39333804	chr15:39333804:G:C	5.30815e-08	-1.86077e-10	-1.28364	1.54911e-05	-1.86077e-10	-1.26341	8.75614e-05	-1.86077e-10	-1.28144
39333832	chr15:39333832:G:A	2.028e-07	-1.86077e-10	0.0567515	6.7046e-05	-1.86077e-10	0.2017	0.000345317	-1.86077e-10	0.0906872
39333918	chr15:39333918:A:G	5.29103e-08	-1.86077e-10	-1.28687	1.5121e-05	-1.86077e-10	-1.2876	8.75248e-05	-1.86077e-10	-1.28185
39334024	chr15:39334024:C:T	5.28885e-08	-1.86077e-10	-1.28728	1.5109e-05	-1.86077e-10	-1.28839	8.74643e-05	-1.86077e-10	-1.28254
39334202	chr15:39334202:C:T	5.29189e-08	-1.86077e-10	-1.28671	1.50158e-05	-1.86077e-10	-1.29458	8.70502e-05	-1.86077e-10	-1.28729
39334391	chr15:39334391:CTAAG:C	1.18633e-08	-1.75935	-1.02267	1.05673e-05	-0.615331	-1.03059	1.9193e-05	-1.78483	-1.01441
39334896	chr15:39334896:C:T	3.7656e-08	-1.62698	-3.08617e-10	8.93178e-06	-1.81406	-3.08617e-10	5.69309e-05	-1.71194	-3.08617e-10
39335129	chr15:39335129:A:C	1.37386e-08	-1.6302	-1.00506	1.27313e-05	-0.438396	-1.02122	2.09356e-05	-1.71339	-0.998933
39335142	chr15:39335142:A:G	1.36492e-08	-1.63477	-1.00702	1.25685e-05	-0.44931	-1.02317	2.08318e-05	-1.7163	-1.00099
39335212	chr15:39335212:CCACCACTCTTCCTCATGGCCCCT:C	7.85801e-08	-1.86077e-10	-0.891353	2.30402e-05	-1.86077e-10	-0.86644	0.000133835	-1.86077e-10	-0.857165
39335237	chr15:39335237:A:C	9.95252e-08	-1.86077e-10	-0.65506	3.24176e-05	-1.86077e-10	-0.524978	0.000166057	-1.86077e-10	-0.641445
39335254	chr15:39335254:G:A	5.87141e-08	-1.86077e-10	-1.18279	1.86316e-05	-1.86077e-10	-1.07882	9.69273e-05	-1.86077e-10	-1.17981
39335391	chr15:39335391:C:A	5.99051e-08	-1.86077e-10	-1.16271	1.66148e-05	-1.86077e-10	-1.19339	9.74845e-05	-1.86077e-10	-1.17408
39335608	chr15:39335608:A:G	1.00844e-08	-1.70386	-1.24062	1.44486e-05	-0.104341	-1.22874	1.58265e-05	-1.76627	-1.22581
39335665	chr15:39335665:G:A	1.69639e-08	-1.18989	-1.23449	0.00527968	5.73965	-1.17171	2.00396e-05	-1.49779	-1.25827
39336108	chr15:39336108:G:A	9.2976e-09	-1.73987	-1.28584	7.57456e-06	-0.744669	-1.23422	1.46998e-05	-1.78137	-1.28457
39336202	chr15:39336202:G:A	9.02782e-09	-1.76187	-1.29329	6.82287e-06	-0.824641	-1.25876	1.43787e-05	-1.79529	-1.29274
39336246	chr15:39336246:AAAG:A	3.57047e-08	-1.68019	-3.08617e-10	8.92971e-06	-1.8143	-3.08617e-10	5.49052e-05	-1.74817	-3.08617e-10
39336467	chr15:39336467:G:A	1.35339e-08	-1.4324	-1.21787	5.41268e-05	1.14391	-1.15626	1.9294e-05	-1.57471	-1.21927
39336474	chr15:39336474:C:T	1.83685e-08	-1.63223	-0.712601	7.34112e-06	-1.12651	-0.883677	2.93185e-05	-1.67891	-0.696649
39336665	chr15:39336665:A:G	3.56192e-08	-1.68259	-3.08617e-10	8.93146e-06	-1.8141	-3.08617e-10	5.48049e-05	-1.75	-3.08617e-10
39336708	chr15:39336708:C:T	1.20227e-08	-1.58537	-1.1833	4.38303e-05	0.749208	-0.972561	1.80525e-05	-1.68521	-1.17528
39336849	chr15:39336849:A:G	2.16977e-08	-1.04692	-1.13134	0.00983394	6.21129	-1.02137	2.45488e-05	-1.38735	-1.16576
39337302	chr15:39337302:G:A	9.53374e-08	-1.86077e-10	-0.698049	2.46198e-05	-1.86077e-10	-0.800127	0.000155787	-1.86077e-10	-0.705284
39337370	chr15:39337370:C:T	3.39015e-08	-1.73201	-3.08617e-10	8.95749e-06	-1.81119	-3.08617e-10	5.50887e-05	-1.74483	-3.08617e-10
39337469	chr15:39337469:C:T	6.06901e-08	-1.86077e-10	-1.14969	1.7283e-05	-1.86077e-10	-1.15396	0.000100782	-1.86077e-10	-1.14081
39337513	chr15:39337513:G:A	6.8377e-08	-1.86077e-10	-1.03043	2.05458e-05	-1.86077e-10	-0.981023	0.000113996	-1.86077e-10	-1.01761
39337751	chr15:39337751:A:G	1.84614e-08	-1.31704	-1.02275	0.000550307	3.38035	-1.07355	2.64359e-05	-1.50729	-0.971763
39338070	chr15:39338070:T:C	1.16345e-08	-1.63564	-1.16586	1.99872e-05	0.190778	-1.19937	1.85361e-05	-1.68699	-1.14707
39338260	chr15:39338260:C:T	3.98363e-08	-0.392902	-1.17779	0.000975868	4.09263	-1.21298	3.81508e-05	-0.967761	-1.14447
39338261	chr15:39338261:G:A	1.89571e-07	-1.86077e-10	-0.0107091	8.46517e-05	-1.86077e-10	0.434867	0.000315778	-1.86077e-10	0.00126503
39339001	chr15:39339001:G:C	5.55449e-08	-1.86077e-10	-1.23828	1.68599e-05	-1.86077e-10	-1.17874	9.1734e-05	-1.86077e-10	-1.23488
39339004	chr15:39339004:G:A	5.55449e-08	-1.86077e-10	-1.23828	1.68599e-05	-1.86077e-10	-1.17874	9.1734e-05	-1.86077e-10	-1.23488
39339049	chr15:39339049:G:A	1.15016e-08	-1.63803	-1.17495	3.6232e-06	-1.52386	-1.19246	1.84679e-05	-1.67465	-1.16309
39339597	chr15:39339597:G:C	5.92488e-08	-1.86077e-10	-1.17373	1.80813e-05	-1.86077e-10	-1.1088	9.81217e-05	-1.86077e-10	-1.16757
39339793	chr15:39339793:AAGAG:A	2.30422e-07	0.59708	-0.412638	0.000322231	2.25013	-0.47854	0.000189357	-0.0603777	-0.449765
39339812	chr15:39339812:C:G	2.66036e-08	-0.785233	-1.18919	9.15284e-06	-0.573899	-1.21572	3.58049e-05	-0.993043	-1.18265
39340042	chr15:39340042:G:A	5.32185e-08	-1.86077e-10	-1.28106	1.50456e-05	-1.86077e-10	-1.29259	8.74454e-05	-1.86077e-10	-1.28276
39340289	chr15:39340289:C:T	2.83718e-08	-0.672327	-1.23775	3.0239e-05	0.67261	-1.26715	3.44361e-05	-0.978798	-1.23587
39340621	chr15:39340621:T:A	5.64237e-08	-1.86077e-10	-1.22258	1.55494e-05	-1.86077e-10	-1.25966	9.29584e-05	-1.86077e-10	-1.22162
39340836	chr15:39340836:G:A	5.25082e-08	-1.86077e-10	-1.2945	1.50888e-05	-1.86077e-10	-1.28973	8.64084e-05	-1.86077e-10	-1.29469
39341433	chr15:39341433:C:T	5.58156e-08	-1.86077e-10	-1.23342	1.67894e-05	-1.86077e-10	-1.18293	9.25649e-05	-1.86077e-10	-1.22586
39341564	chr15:39341564:G:A	6.01808e-07	0.247665	0.896802	0.000652489	1.79969	0.677425	0.000621624	-0.191836	0.870396
39341676	chr15:39341676:A:AG	2.76406e-08	-0.858725	-1.07746	9.23577e-06	-0.666675	-1.11392	3.76957e-05	-1.05579	-1.06844
39342020	chr15:39342020:T:TG	9.87303e-09	-1.67697	-1.28869	3.11455e-06	-1.57526	-1.29233	1.57671e-05	-1.71006	-1.28579
39342140	chr15:39342140:G:T	5.63729e-08	-1.86077e-10	-1.22348	1.5841e-05	-1.86077e-10	-1.24108	9.39124e-05	-1.86077e-10	-1.21141
39342389	chr15:39342389:G:A	5.83528e-08	-1.86077e-10	-1.18896	1.5863e-05	-1.86077e-10	-1.23969	9.58195e-05	-1.86077e-10	-1.19131
39342923	chr15:39342923:T:C	1.54581e-08	-1.42482	-1.09252	4.82168e-06	-1.30803	-1.12253	2.21467e-05	-1.57482	-1.08127
39344026	chr15:39344026:T:C	2.53331e-08	-0.86766	-1.1557	8.41751e-06	-0.688014	-1.18535	3.4795e-05	-1.0552	-1.1491
39344146	chr15:39344146:A:G	5.33935e-08	-1.86077e-10	-1.27778	1.54692e-05	-1.86077e-10	-1.26483	8.811e-05	-1.86077e-10	-1.27519
39344545	chr15:39344545:G:A	5.45238e-08	-1.86077e-10	-1.25683	1.52454e-05	-1.86077e-10	-1.2794	9.04169e-05	-1.86077e-10	-1.24934
39344676	chr15:39344676:C:T	2.42507e-07	0.702843	-0.467282	0.00034325	2.36767	-0.532889	0.000198411	0.0392178	-0.502652
39344762	chr15:39344762:A:G	7.36649e-08	-0.955945	-3.08617e-10	1.69262e-05	-1.17481	-3.08617e-10	9.38765e-05	-1.21179	-3.08617e-10
39345029	chr15:39345029:G:C	3.80126e-07	0.0890294	0.596002	0.000397952	1.60352	0.379135	0.000400935	-0.329298	0.569322
39345243	chr15:39345243:C:T	5.95562e-08	-1.86077e-10	-1.16855	1.91257e-05	-1.86077e-10	-1.05265	0.000100474	-1.86077e-10	-1.14388
39345269	chr15:39345269:A:C	5.42149e-08	-1.86077e-10	-1.26252	1.65992e-05	-1.86077e-10	-1.19432	9.04226e-05	-1.86077e-10	-1.24928
39345922	chr15:39345922:T:A	7.48018e-08	-1.86077e-10	-0.940629	1.97983e-05	-1.86077e-10	-1.01808	0.000122722	-1.86077e-10	-0.943855
39346025	chr15:39346025:T:C	5.25106e-08	-1.86077e-10	-1.29446	1.51696e-05	-1.86077e-10	-1.28439	8.65162e-05	-1.86077e-10	-1.29344
39346140	chr15:39346140:C:A	5.52446e-08	-1.86077e-10	-1.2437	1.71562e-05	-1.86077e-10	-1.16132	9.24906e-05	-1.86077e-10	-1.22667
39346194	chr15:39346194:C:G	3.76483e-07	-0.0508264	0.726229	0.000371971	1.41202	0.503121	0.000402007	-0.456228	0.698922
39346230	chr15:39346230:G:A	6.27597e-08	-1.86077e-10	-1.11616	1.91106e-05	-1.86077e-10	-1.05344	0.000103961	-1.86077e-10	-1.10976
39346342	chr15:39346342:T:C	3.37087e-08	-1.73772	-3.08617e-10	8.96434e-06	-1.81042	-3.08617e-10	5.30789e-05	-1.782	-3.08617e-10
39346790	chr15:39346790:G:C	2.32673e-07	0.536327	-0.342164	0.000316384	2.16434	-0.411066	0.000192534	-0.111477	-0.382027
39346970	chr15:39346970:C:G	1.12228e-07	0.323335	-0.858271	0.00492576	5.36831	-0.869759	9.84208e-05	-0.388416	-0.776108
39347002	chr15:39347002:T:C	2.90706e-07	-0.059358	0.4762	0.000290113	1.40221	0.264377	0.000311111	-0.463337	0.449711
39347027	chr15:39347027:G:A	2.80242e-07	-0.0643019	0.444486	0.000279756	1.39418	0.236054	0.000300374	-0.467784	0.419037
39347048	chr15:39347048:AAAATG:A	5.92979e-08	-1.86077e-10	-1.1729	1.79666e-05	-1.86077e-10	-1.11516	9.86658e-05	-1.86077e-10	-1.16204
39347125	chr15:39347125:A:G	2.22359e-07	-0.458868	0.607692	0.000238424	0.863414	0.606957	0.000255268	-0.838678	0.627216
39347194	chr15:39347194:C:A	5.80254e-08	-1.86077e-10	-1.19459	1.76165e-05	-1.86077e-10	-1.13485	9.60563e-05	-1.86077e-10	-1.18884
39347274	chr15:39347274:C:CA	5.5161e-08	-1.86077e-10	-1.24522	1.70931e-05	-1.86077e-10	-1.165	9.2275e-05	-1.86077e-10	-1.229
39347432	chr15:39347432:A:T	3.35332e-08	-1.74294	-3.08617e-10	1.05982e-05	-1.64299	-3.08617e-10	5.15432e-05	-1.81136	-3.08617e-10
39347697	chr15:39347697:A:C	4.86493e-08	-0.261856	-1.10898	1.96526e-05	0.127542	-1.15301	5.88633e-05	-0.565674	-1.11288
39347749	chr15:39347749:G:A	5.49798e-08	-1.86077e-10	-1.24851	1.64231e-05	-1.86077e-10	-1.20499	9.13076e-05	-1.86077e-10	-1.23954
39347791	chr15:39347791:G:A	3.43488e-08	-0.657403	-1.0615	1.15273e-05	-0.445482	-1.11348	4.58387e-05	-0.87367	-1.05498
39347909	chr15:39347909:G:C	7.18348e-08	-1.86077e-10	-0.981102	2.31073e-05	-1.86077e-10	-0.863529	0.000118793	-1.86077e-10	-0.976396
39348476	chr15:39348476:A:G	7.87035e-08	-1.86077e-10	-0.889784	2.48058e-05	-1.86077e-10	-0.792603	0.000132659	-1.86077e-10	-0.865996
39348487	chr15:39348487:A:T	5.33748e-08	-1.86077e-10	-1.27813	1.56568e-05	-1.86077e-10	-1.25277	8.84901e-05	-1.86077e-10	-1.27088
39348509	chr15:39348509:T:C	5.44243e-08	-1.86077e-10	-1.25866	1.58038e-05	-1.86077e-10	-1.24343	8.88069e-05	-1.86077e-10	-1.26731
39348848	chr15:39348848:C:T	5.46973e-08	-1.86077e-10	-1.25366	1.69171e-05	-1.86077e-10	-1.17535	9.03986e-05	-1.86077e-10	-1.24955
39348857	chr15:39348857:G:A	3.55808e-07	0.163244	0.455676	0.000384569	1.69892	0.249522	0.000369908	-0.268681	0.42816
39348904	chr15:39348904:G:A	1.57478e-07	-1.86077e-10	-0.196184	4.96037e-05	-1.86077e-10	-0.0996141	0.000265138	-1.86077e-10	-0.173524
39349042	chr15:39349042:A:C	2.71338e-07	-0.0705988	0.418492	0.000271101	1.38401	0.2148	0.000289951	-0.474715	0.390653
39349137	chr15:39349137:C:T	2.90618e-07	0.0871503	0.329388	0.000306804	1.59343	0.129106	0.000305399	-0.334234	0.302078
39349195	chr15:39349195:G:A	5.34554e-08	-1.86077e-10	-1.27662	1.57656e-05	-1.86077e-10	-1.24585	8.83736e-05	-1.86077e-10	-1.2722
39349202	chr15:39349202:T:A	5.75583e-08	-1.86077e-10	-1.20267	1.74699e-05	-1.86077e-10	-1.1432	9.60954e-05	-1.86077e-10	-1.18843
39349266	chr15:39349266:G:A	5.42312e-08	-1.86077e-10	-1.26222	1.57091e-05	-1.86077e-10	-1.24944	8.89427e-05	-1.86077e-10	-1.26578
39349397	chr15:39349397:C:T	6.09752e-08	-1.86077e-10	-1.145	1.87132e-05	-1.86077e-10	-1.07445	0.000101002	-1.86077e-10	-1.13863
39349533	chr15:39349533:T:C	5.72096e-08	-1.86077e-10	-1.20875	1.81229e-05	-1.86077e-10	-1.1065	9.45993e-05	-1.86077e-10	-1.20413
39349578	chr15:39349578:T:A	5.73966e-08	-1.86077e-10	-1.20549	1.82107e-05	-1.86077e-10	-1.10167	9.49177e-05	-1.86077e-10	-1.20076
39349598	chr15:39349598:GTTTA:G	7.51084e-08	-1.86077e-10	-0.936539	2.43591e-05	-1.86077e-10	-0.810774	0.000124137	-1.86077e-10	-0.932387
39349746	chr15:39349746:T:C	8.2571e-08	-1.86077e-10	-0.841813	2.48244e-05	-1.86077e-10	-0.791853	0.000140222	-1.86077e-10	-0.810549
39349757	chr15:39349757:G:A	2.85742e-08	-0.630796	-1.27217	3.39039e-05	0.752571	-1.23272	3.45351e-05	-0.939072	-1.27273
39349930	chr15:39349930:C:T	7.68832e-08	-1.86077e-10	-0.913183	2.30755e-05	-1.86077e-10	-0.86491	0.000130898	-1.86077e-10	-0.879357
39349993	chr15:39349993:C:T	7.70774e-08	-1.86077e-10	-0.91066	2.31377e-05	-1.86077e-10	-0.862216	0.000131239	-1.86077e-10	-0.876752
39350240	chr15:39350240:T:G	6.0143e-08	-1.86077e-10	-1.15875	1.83615e-05	-1.86077e-10	-1.09342	9.85095e-05	-1.86077e-10	-1.16362
39350277	chr15:39350277:A:G	2.68197e-07	-0.0636269	0.399878	0.000274612	1.40035	0.211332	0.000287499	-0.461422	0.368865
39350506	chr15:39350506:G:A	5.2497e-08	-1.86077e-10	-1.29471	1.50315e-05	-1.86077e-10	-1.29353	8.64402e-05	-1.86077e-10	-1.29432
39350891	chr15:39350891:G:A	4.80128e-08	-1.32664	-0.0573594	8.97896e-05	0.77378	-0.27999	6.80852e-05	-1.477	-0.0560196
39350893	chr15:39350893:TAA:T	6.56291e-08	-1.86077e-10	-1.07145	2.12565e-05	-1.86077e-10	-0.947015	0.000108078	-1.86077e-10	-1.07092
39350967	chr15:39350967:T:C	3.91877e-08	-0.296176	-1.29093	1.12552e-05	-0.29226	-1.29059	5.5571e-05	-0.443698	-1.29242
39351080	chr15:39351080:A:G	5.78704e-08	-1.86077e-10	-1.19727	1.8318e-05	-1.86077e-10	-1.09579	9.55749e-05	-1.86077e-10	-1.19387
39351473	chr15:39351473:G:A	5.24975e-08	-1.86077e-10	-1.29471	1.50378e-05	-1.86077e-10	-1.29311	8.64116e-05	-1.86077e-10	-1.29465
39351494	chr15:39351494:A:G	1.17317e-07	-0.974227	0.483637	7.03497e-05	0.0321175	0.217682	0.000147866	-1.22145	0.463978
39351497	chr15:39351497:A:G	5.65923e-08	-1.86077e-10	-1.2196	1.59267e-05	-1.86077e-10	-1.23568	9.42737e-05	-1.86077e-10	-1.20757
39351555	chr15:39351555:C:A	8.55242e-08	-1.86077e-10	-0.806671	2.22813e-05	-1.86077e-10	-0.899929	0.000140224	-1.86077e-10	-0.810533
39351640	chr15:39351640:C:G	5.50046e-08	-1.86077e-10	-1.24805	1.55397e-05	-1.86077e-10	-1.26028	9.14236e-05	-1.86077e-10	-1.23827
39351890	chr15:39351890:C:T	5.44184e-08	-1.86077e-10	-1.25877	1.52452e-05	-1.86077e-10	-1.27941	8.88235e-05	-1.86077e-10	-1.26712
39351978	chr15:39351978:T:C	5.5604e-08	-1.86077e-10	-1.23722	1.65063e-05	-1.86077e-10	-1.19994	9.11607e-05	-1.86077e-10	-1.24115
39352226	chr15:39352226:G:T	9.99839e-08	0.50635	-1.15681	0.00615512	5.83331	-1.11195	9.07519e-05	-0.0873914	-1.15825
39352249	chr15:39352249:A:G	5.59204e-08	-1.86077e-10	-1.23154	1.75019e-05	-1.86077e-10	-1.14137	9.24623e-05	-1.86077e-10	-1.22697
39352367	chr15:39352367:C:T	5.58087e-08	-1.86077e-10	-1.23354	1.74474e-05	-1.86077e-10	-1.14449	9.2287e-05	-1.86077e-10	-1.22887
39352368	chr15:39352368:A:G	5.30862e-08	-1.86077e-10	-1.28355	1.58668e-05	-1.86077e-10	-1.23945	8.7437e-05	-1.86077e-10	-1.28286
39352499	chr15:39352499:A:G	5.72784e-08	-1.86077e-10	-1.20755	1.81279e-05	-1.86077e-10	-1.10622	9.47486e-05	-1.86077e-10	-1.20255
39352658	chr15:39352658:G:A	5.74628e-08	-1.86077e-10	-1.20433	1.82314e-05	-1.86077e-10	-1.10053	9.51081e-05	-1.86077e-10	-1.19876
39353399	chr15:39353399:G:A	5.24971e-08	-1.86077e-10	-1.29471	1.504e-05	-1.86077e-10	-1.29297	8.64388e-05	-1.86077e-10	-1.29434
39353492	chr15:39353492:C:T	5.38624e-08	-1.86077e-10	-1.26904	1.56659e-05	-1.86077e-10	-1.25219	8.90003e-05	-1.86077e-10	-1.26514
39353493	chr15:39353493:G:A	5.66137e-08	-1.86077e-10	-1.21922	1.78378e-05	-1.86077e-10	-1.12236	9.36755e-05	-1.86077e-10	-1.21394
39353625	chr15:39353625:A:G	1.20938e-07	-0.593304	0.133111	9.8366e-05	0.6165	-0.0314835	0.000144697	-0.886447	0.107316
39353849	chr15:39353849:G:A	5.62029e-08	-1.86077e-10	-1.2265	1.76382e-05	-1.86077e-10	-1.13361	9.2963e-05	-1.86077e-10	-1.22157
39354022	chr15:39354022:A:G	5.97382e-08	-0.107182	-1.05832	0.00230705	4.68946	-0.949419	5.61523e-05	-0.665592	-1.06012
39354168	chr15:39354168:A:G	5.67835e-08	-1.86077e-10	-1.21622	1.79047e-05	-1.86077e-10	-1.11862	9.39388e-05	-1.86077e-10	-1.21113
39354246	chr15:39354246:C:T	6.80873e-08	-1.86077e-10	-1.03468	1.83348e-05	-1.86077e-10	-1.09488	0.000112875	-1.86077e-10	-1.0275
39354515	chr15:39354515:T:C	6.63912e-08	-1.86077e-10	-1.05991	1.81801e-05	-1.86077e-10	-1.10335	0.00010874	-1.86077e-10	-1.06481
39354835	chr15:39354835:C:T	5.07153e-08	-0.282883	-1.04636	0.00127988	4.20672	-1.05588	5.04122e-05	-0.847744	-0.985797
39355693	chr15:39355693:T:C	3.04367e-08	-0.753188	-1.08663	1.56014e-05	-0.253434	-1.00289	4.10614e-05	-0.967672	-1.07103
39355743	chr15:39355743:A:C	5.30731e-08	-1.86077e-10	-1.2838	1.53673e-05	-1.86077e-10	-1.27143	8.76457e-05	-1.86077e-10	-1.28047
39356033	chr15:39356033:C:T	2.23129e-08	-1.07059	-1.07971	1.46458e-05	-0.188667	-1.13086	2.99424e-05	-1.25649	-1.09801
39356040	chr15:39356040:T:C	3.42514e-08	-0.707954	-1.01379	1.34117e-05	-0.457452	-0.9501	7.47927e-05	-0.466892	-0.972163
39356045	chr15:39356045:C:T	3.44727e-08	-0.615364	-1.09994	1.34306e-05	-0.357444	-1.0487	7.53822e-05	-0.366182	-1.06502
39356494	chr15:39356494:A:G	6.75e-08	-1.86077e-10	-1.04334	2.03278e-05	-1.86077e-10	-0.991691	0.0001127	-1.86077e-10	-1.02905
39356572	chr15:39356572:T:A	5.2547e-08	-1.86077e-10	-1.29376	1.51196e-05	-1.86077e-10	-1.28769	8.65442e-05	-1.86077e-10	-1.29312
39356675	chr15:39356675:G:A	6.65597e-08	-1.86077e-10	-1.05737	2.02799e-05	-1.86077e-10	-0.99405	0.000110872	-1.86077e-10	-1.0454
39356711	chr15:39356711:G:A	5.25174e-08	-1.86077e-10	-1.29433	1.50153e-05	-1.86077e-10	-1.29461	8.65895e-05	-1.86077e-10	-1.2926
39356768	chr15:39356768:T:C	2.78484e-08	-0.773003	-1.15569	0.000127426	2.04872	-1.20487	3.78575e-05	-0.963997	-1.15595
39357105	chr15:39357105:T:G	9.63656e-09	-1.79307	-1.19684	2.95727e-06	-1.70647	-1.21294	1.59913e-05	-1.78883	-1.1929
39357272	chr15:39357272:T:C	6.22772e-08	-1.86077e-10	-1.12388	1.85304e-05	-1.86077e-10	-1.08426	0.0001011	-1.86077e-10	-1.13766
39357308	chr15:39357308:T:C	1.34756e-07	-1.09386	0.741851	5.73959e-05	-0.772737	0.81903	0.000231827	-1.00487	0.697085
39357349	chr15:39357349:G:A	6.23316e-08	-1.86077e-10	-1.123	1.9301e-05	-1.86077e-10	-1.04352	0.000102677	-1.86077e-10	-1.12219
39357464	chr15:39357464:T:C	7.41654e-08	-1.86077e-10	-0.949173	2.22086e-05	-1.86077e-10	-0.903201	0.000123609	-1.86077e-10	-0.936654
39357774	chr15:39357774:T:C	5.4071e-08	-1.86077e-10	-1.26517	1.52669e-05	-1.86077e-10	-1.27799	8.81913e-05	-1.86077e-10	-1.27427
39358072	chr15:39358072:G:A	5.56619e-08	-1.86077e-10	-1.23618	1.57603e-05	-1.86077e-10	-1.24618	9.26459e-05	-1.86077e-10	-1.22499
39359162	chr15:39359162:C:T	4.2274e-08	-0.306486	-1.20481	0.000252901	2.75881	-1.22949	5.34908e-05	-0.569791	-1.20447
39359333	chr15:39359333:G:A	3.81585e-08	-0.413257	-1.20046	0.000209872	2.568	-1.22518	4.86233e-05	-0.669639	-1.20003
39359436	chr15:39359436:C:T	5.04675e-08	-1.33414	-3.08617e-10	1.36256e-05	-1.39173	-3.08617e-10	9.76657e-05	-1.17222	-3.08617e-10
39359549	chr15:39359549:A:G	6.46729e-08	-1.08613	-3.08617e-10	1.23382e-05	-1.49098	-3.08617e-10	9.90755e-05	-1.15789	-3.08617e-10
39359674	chr15:39359674:T:C	2.41407e-07	-1.11442	1.34544	0.000111156	-0.814326	1.52158	0.000413994	-1.04162	1.3137
39359779	chr15:39359779:G:C	4.20802e-08	-0.538013	-0.977882	0.00046188	3.09644	-0.964818	4.46891e-05	-1.04452	-0.909522
39359855	chr15:39359855:T:C	1.06155e-07	-1.86077e-10	-0.590572	3.22391e-05	-1.86077e-10	-0.530498	0.0001783	-1.86077e-10	-0.570305
39359971	chr15:39359971:G:A	8.41719e-08	-1.86077e-10	-0.82261	2.71648e-05	-1.86077e-10	-0.701758	0.000137692	-1.86077e-10	-0.828753
39360037	chr15:39360037:T:C	4.37428e-08	-0.358303	-1.11884	0.000249312	2.67517	-1.16014	5.56719e-05	-0.621282	-1.11302
39360107	chr15:39360107:G:A	3.93186e-08	-0.428383	-1.15539	0.000211769	2.54382	-1.19201	5.02949e-05	-0.685148	-1.15072
39360225	chr15:39360225:G:C	7.63452e-08	-1.86077e-10	-0.920206	2.16963e-05	-1.86077e-10	-0.92654	0.000127249	-1.86077e-10	-0.907633
39360617	chr15:39360617:T:C	5.29915e-08	-1.86077e-10	-1.28534	1.55355e-05	-1.86077e-10	-1.26055	8.7951e-05	-1.86077e-10	-1.277
39360712	chr15:39360712:G:C	1.60882e-07	-0.826776	0.651973	7.31317e-05	-0.449716	0.738299	0.000278432	-0.713194	0.588592
39361137	chr15:39361137:GA:G	5.48114e-08	-1.86077e-10	-1.25157	1.55625e-05	-1.86077e-10	-1.25882	9.04633e-05	-1.86077e-10	-1.24883
39361289	chr15:39361289:G:A	5.26249e-08	-1.86077e-10	-1.29228	1.50145e-05	-1.86077e-10	-1.29467	8.65739e-05	-1.86077e-10	-1.29278
39362079	chr15:39362079:C:T	6.0255e-08	-1.86077e-10	-1.15689	1.69185e-05	-1.86077e-10	-1.17527	9.74552e-05	-1.86077e-10	-1.17438
39362116	chr15:39362116:G:A	3.24254e-07	-1.86077e-10	0.526058	0.000120325	-1.86077e-10	0.786517	0.000508673	-1.86077e-10	0.47803
39362147	chr15:39362147:A:T	1.04583e-07	-1.86077e-10	-0.605489	3.16653e-05	-1.86077e-10	-0.548458	0.000175541	-1.86077e-10	-0.585905
39362352	chr15:39362352:G:A	7.37228e-08	-1.62457	0.669412	2.87442e-05	-1.50456	0.859313	0.000121669	-1.59132	0.638847
39362755	chr15:39362755:G:A	4.36775e-08	-0.436098	-1.04254	0.000231742	2.53128	-1.08933	5.58211e-05	-0.688186	-1.04344
39363155	chr15:39363155:A:C	1.71673e-08	-1.61237	-0.800095	1.03519e-05	-0.710676	-0.955837	2.79369e-05	-1.60397	-0.819851
39363351	chr15:39363351:T:C	5.39262e-08	-1.86077e-10	-1.26785	1.52721e-05	-1.86077e-10	-1.27765	8.94054e-05	-1.86077e-10	-1.26059
39363374	chr15:39363374:T:G	2.46983e-07	-1.1513	1.40515	0.000113161	-0.857825	1.58295	0.000422166	-1.08143	1.37306
39363421	chr15:39363421:A:G	2.04148e-07	-0.750619	0.813992	9.42828e-05	-0.366442	0.909062	0.00035464	-0.636988	0.754317
39363719	chr15:39363719:C:T	2.55879e-07	0.289233	-3.08617e-10	0.00016125	1.07927	-3.08617e-10	0.000416173	0.277327	-3.08617e-10
39363723	chr15:39363723:T:C	4.36695e-08	-0.214644	-1.26418	0.000639086	3.71353	-1.25717	4.07568e-05	-0.772063	-1.27409
39363841	chr15:39363841:G:C	3.13275e-07	0.412063	0.079548	0.0101276	5.06735	0.15199	0.000284538	-0.217729	0.114819
39363965	chr15:39363965:C:T	3.12901e-07	0.407019	0.0833956	0.0100313	5.05638	0.153411	0.000283531	-0.224176	0.117723
39364014	chr15:39364014:G:C	7.15687e-08	-1.86077e-10	-0.984813	1.96186e-05	-1.86077e-10	-1.0272	0.000116125	-1.86077e-10	-0.999104
39364021	chr15:39364021:A:C	3.55026e-07	0.542994	0.0737249	0.0121672	5.30377	0.09905	0.000309293	-0.102076	0.0825894
39364730	chr15:39364730:GC:G	4.10039e-08	-0.348778	-1.19303	0.00023595	2.66759	-1.20765	5.18823e-05	-0.612639	-1.19216
39364976	chr15:39364976:G:A	4.00887e-08	-0.286025	-1.27835	0.000548214	3.57706	-1.27408	3.79572e-05	-0.831649	-1.28567
39365037	chr15:39365037:T:C	3.85873e-08	-0.324735	-1.27781	0.000508876	3.50199	-1.27346	3.67727e-05	-0.863772	-1.28525
39365263	chr15:39365263:A:G	1.3715e-08	-1.63356	-1.00342	5.76957e-06	-1.22977	-1.02132	2.07057e-05	-1.72609	-0.997278
39365445	chr15:39365445:G:A	1.44128e-08	-1.61762	-0.969735	6.17144e-06	-1.19501	-0.988733	2.1626e-05	-1.71695	-0.962933
39365972	chr15:39365972:G:A	6.33341e-08	-1.86077e-10	-1.10705	1.91919e-05	-1.86077e-10	-1.04919	0.000105293	-1.86077e-10	-1.09703
39365990	chr15:39365990:G:C	1.66255e-07	-1.17094	1.02899	7.47329e-05	-0.883638	1.19388	0.000283952	-1.1025	0.997534
39366242	chr15:39366242:T:G	5.12068e-08	-0.202116	-1.11748	0.000325138	2.93303	-1.15246	6.40737e-05	-0.475179	-1.11856
39366334	chr15:39366334:C:A	5.86973e-07	-1.86077e-10	1.11951	0.00016619	-1.86077e-10	1.10946	0.000964266	-1.86077e-10	1.11759
39366540	chr15:39366540:T:C	5.89293e-08	-1.86077e-10	-1.17913	1.68972e-05	-1.86077e-10	-1.17653	9.70569e-05	-1.86077e-10	-1.17848
39366784	chr15:39366784:G:A	1.0404e-08	-1.65924	-1.25405	3.73883e-06	-1.43775	-1.24716	1.77821e-05	-1.61677	-1.25882
39367038	chr15:39367038:A:C	5.63423e-08	-1.86077e-10	-1.22403	1.58617e-05	-1.86077e-10	-1.23977	9.15292e-05	-1.86077e-10	-1.23712
39368034	chr15:39368034:G:T	5.75472e-08	-1.86077e-10	-1.20287	1.61433e-05	-1.86077e-10	-1.22218	9.5959e-05	-1.86077e-10	-1.18985
39368084	chr15:39368084:A:G	9.45154e-08	-0.803908	0.0971998	0.000369977	1.76363	0.146129	0.000122378	-1.05637	0.109705
39368530	chr15:39368530:G:A	5.63351e-08	-1.86077e-10	-1.22415	1.58947e-05	-1.86077e-10	-1.23769	9.1592e-05	-1.86077e-10	-1.23643
39368914	chr15:39368914:A:C	4.40497e-08	-0.405417	-1.06474	0.00024915	2.62778	-1.1134	5.69584e-05	-0.644156	-1.0673
39368937	chr15:39368937:G:A	8.07487e-08	0.42919	-1.29332	5.36811e-05	1.27148	-1.2921	0.00011417	0.27684	-1.29292
39368959	chr15:39368959:C:T	1.16392e-07	-1.86077e-10	-0.498505	3.59119e-05	-1.86077e-10	-0.422609	0.000193523	-1.86077e-10	-0.488381
39369578	chr15:39369578:C:T	5.14753e-08	-0.0291807	-1.28519	3.19751e-05	0.750855	-1.28958	7.49922e-05	-0.15198	-1.28441
39369619	chr15:39369619:T:C	7.59592e-08	-1.86077e-10	-0.925275	2.09626e-05	-1.86077e-10	-0.960937	0.000121293	-1.86077e-10	-0.955567
39369739	chr15:39369739:G:A	5.54951e-08	-1.86077e-10	-1.23918	1.56608e-05	-1.86077e-10	-1.25252	9.22232e-05	-1.86077e-10	-1.22956
39369837	chr15:39369837:T:C	5.45491e-08	-1.86077e-10	-1.25637	1.60086e-05	-1.86077e-10	-1.23056	9.01359e-05	-1.86077e-10	-1.25246
39369961	chr15:39369961:A:G	6.18101e-08	-1.86077e-10	-1.1314	1.88267e-05	-1.86077e-10	-1.06841	0.000102509	-1.86077e-10	-1.12383
39370418	chr15:39370418:A:T	3.12054e-08	-1.81488	-3.08617e-10	1.03091e-05	-1.67065	-3.08617e-10	5.14211e-05	-1.81373	-3.08617e-10
39370468	chr15:39370468:G:T	9.84097e-08	-0.974384	0.308053	0.000348072	1.4232	0.425526	0.000131241	-1.20989	0.333146
39370681	chr15:39370681:C:T	5.41989e-08	-1.86077e-10	-1.26281	1.5285e-05	-1.86077e-10	-1.2768	8.88651e-05	-1.86077e-10	-1.26666
39370906	chr15:39370906:G:A	5.7194e-08	-1.86077e-10	-1.20902	1.60537e-05	-1.86077e-10	-1.22774	9.53109e-05	-1.86077e-10	-1.19663
39371019	chr15:39371019:G:C	5.35335e-08	-1.86077e-10	-1.27516	1.57829e-05	-1.86077e-10	-1.24475	8.8641e-05	-1.86077e-10	-1.26918
39371028	chr15:39371028:A:G	2.45391e-07	-1.2313	1.47869	0.000109171	-0.946167	1.6354	0.000422709	-1.16001	1.45292
39371317	chr15:39371317:G:A	5.52124e-08	-1.86077e-10	-1.24428	1.64696e-05	-1.86077e-10	-1.20216	9.17772e-05	-1.86077e-10	-1.23441
39371555	chr15:39371555:A:G	1.68827e-07	-1.03464	0.908039	7.49588e-05	-0.702681	1.01594	0.000289098	-0.94371	0.8567
39371799	chr15:39371799:C:A	4.7592e-08	-0.207385	-1.18542	2.82389e-05	0.520384	-1.18336	6.877e-05	-0.332547	-1.19046
39371801	chr15:39371801:A:G	5.7814e-08	-1.86077e-10	-1.19824	1.62125e-05	-1.86077e-10	-1.21789	9.64366e-05	-1.86077e-10	-1.18489
39372009	chr15:39372009:A:G	1.69463e-07	-1.10248	0.979645	7.46414e-05	-0.786787	1.0958	0.000289802	-1.01217	0.927597
39372291	chr15:39372291:G:A	6.06532e-08	-1.86077e-10	-1.1503	1.79331e-05	-1.86077e-10	-1.11703	9.88241e-05	-1.86077e-10	-1.16043
39372346	chr15:39372346:ACTCT:A	5.44064e-08	-1.86077e-10	-1.25899	1.54628e-05	-1.86077e-10	-1.26524	8.98147e-05	-1.86077e-10	-1.25603
39372403	chr15:39372403:C:T	1.51452e-07	-1.86077e-10	-0.235204	4.87526e-05	-1.86077e-10	-0.116921	0.000251161	-1.86077e-10	-0.227683
39372425	chr15:39372425:T:TA	5.77056e-08	-1.8012	0.601086	1.93501e-05	-1.36755	0.326566	9.67744e-05	-1.74625	0.564859
39372453	chr15:39372453:T:C	4.53539e-08	-1.44097	-3.08617e-10	9.05493e-06	-1.80037	-3.08617e-10	7.31926e-05	-1.46068	-3.08617e-10
39373095	chr15:39373095:G:C	5.42514e-08	-1.86077e-10	-1.26184	1.53856e-05	-1.86077e-10	-1.27025	8.84969e-05	-1.86077e-10	-1.27081
39373264	chr15:39373264:C:T	5.97607e-08	-0.26218	-0.902943	0.000360141	2.82443	-0.941617	7.41531e-05	-0.545356	-0.902287
39373298	chr15:39373298:G:C	6.52236e-08	-0.195478	-0.882172	0.00040997	2.93455	-0.922144	8.03462e-05	-0.486561	-0.88087
39373740	chr15:39373740:C:T	5.95108e-08	-1.73637	0.567058	2.20704e-05	-1.65403	0.744593	9.75866e-05	-1.71483	0.541792
39373801	chr15:39373801:A:G	2.28454e-07	-1.27979	1.45566	0.000101223	-1.00894	1.62259	0.000390855	-1.21772	1.43228
39373882	chr15:39373882:T:C	5.39377e-08	-1.86077e-10	-1.26764	1.56616e-05	-1.86077e-10	-1.25247	8.93215e-05	-1.86077e-10	-1.26153
39374196	chr15:39374196:T:C	7.86403e-08	-1.86077e-10	-0.890586	2.48886e-05	-1.86077e-10	-0.789268	0.000130893	-1.86077e-10	-0.879395
39374279	chr15:39374279:T:C	1.22995e-07	-0.443328	-3.08617e-10	4.1468e-05	-0.278756	-3.08617e-10	0.000183387	-0.542177	-3.08617e-10
39374411	chr15:39374411:C:T	5.32886e-08	-1.86077e-10	-1.27975	1.54332e-05	-1.86077e-10	-1.26716	8.81249e-05	-1.86077e-10	-1.27502
39374578	chr15:39374578:T:C	5.2814e-08	-1.86077e-10	-1.28869	1.54164e-05	-1.86077e-10	-1.26825	8.71264e-05	-1.86077e-10	-1.28642
39374636	chr15:39374636:T:C	6.53876e-08	-1.86077e-10	-1.07514	1.80543e-05	-1.86077e-10	-1.11029	0.000106367	-1.86077e-10	-1.08688
39374771	chr15:39374771:G:A	9.29206e-08	-1.86077e-10	-0.723726	2.71385e-05	-1.86077e-10	-0.702727	0.000157717	-1.86077e-10	-0.692974
39374985	chr15:39374985:G:A	6.5061e-08	-1.86077e-10	-1.08015	1.93957e-05	-1.86077e-10	-1.03863	0.000108041	-1.86077e-10	-1.07127
39375000	chr15:39375000:A:G	2.95171e-07	-1.13709	1.56917	0.000130958	-0.865165	1.73636	0.000506421	-1.07069	1.54429
39375161	chr15:39375161:A:G	2.58155e-07	-1.11663	1.41472	0.000114529	-0.840977	1.57813	0.000444029	-1.0488	1.39091
39375192	chr15:39375192:C:T	6.84473e-08	-1.86077e-10	-1.02941	1.88345e-05	-1.86077e-10	-1.06799	0.000111247	-1.86077e-10	-1.04202
39375681	chr15:39375681:T:G	1.5148e-08	-1.49539	-1.04221	3.06172e-06	-1.81518	-1.06952	2.46017e-05	-1.51666	-1.0343
39375720	chr15:39375720:G:A	1.79094e-07	-1.1543	1.08673	7.73779e-05	-0.854976	1.2	0.000306015	-1.07757	1.04743
39376127	chr15:39376127:C:T	1.42118e-07	-0.0275461	-0.271266	0.00398337	4.52425	-0.238049	0.000135989	-0.57235	-0.268853
39376128	chr15:39376128:G:A	1.85864e-07	-1.09892	1.06846	7.8887e-05	-0.819826	1.18416	0.000316999	-1.02442	1.02955
39376151	chr15:39376151:G:A	5.26678e-08	-1.86077e-10	-1.29147	1.50913e-05	-1.86077e-10	-1.28956	8.66133e-05	-1.86077e-10	-1.29232
39376293	chr15:39376293:A:G	1.57788e-06	-1.86077e-10	2.10837	0.000628845	-1.86077e-10	2.44021	0.00249554	-1.86077e-10	2.06848
39376339	chr15:39376339:A:G	2.66568e-08	-0.835909	-1.13652	0.000257015	2.67668	-1.13123	2.99119e-05	-1.2662	-1.08932
39376512	chr15:39376512:A:G	2.025e-07	-1.05887	1.11414	8.65515e-05	-0.774737	1.2318	0.000346408	-0.981036	1.07488
39376655	chr15:39376655:G:A	2.21484e-07	-1.08319	1.22807	9.44694e-05	-0.801776	1.34637	0.000377728	-1.00759	1.18799
39376669	chr15:39376669:C:T	1.51609e-08	-1.4323	-1.10445	1.92713e-05	0.184659	-1.22972	2.20656e-05	-1.53933	-1.12043
39376819	chr15:39376819:C:A	6.95359e-08	-1.86077e-10	-1.01363	1.84915e-05	-1.86077e-10	-1.08637	0.000110527	-1.86077e-10	-1.04852
39376938	chr15:39376938:G:A	5.34743e-08	-1.86077e-10	-1.27627	1.5505e-05	-1.86077e-10	-1.26252	8.84818e-05	-1.86077e-10	-1.27098
39376953	chr15:39376953:G:A	7.0597e-08	-1.86077e-10	-0.998483	2.01663e-05	-1.86077e-10	-0.999666	0.000117392	-1.86077e-10	-0.988255
39376995	chr15:39376995:AAG:A	5.90192e-08	-1.86077e-10	-1.17761	1.60844e-05	-1.86077e-10	-1.22583	9.65075e-05	-1.86077e-10	-1.18415
39377751	chr15:39377751:A:G	3.42805e-07	-0.705517	1.28721	0.000149656	-0.351248	1.35591	0.000597815	-0.603306	1.24281
39377814	chr15:39377814:T:C	6.82155e-08	-1.86077e-10	-1.0328	1.92028e-05	-1.86077e-10	-1.04862	0.000115291	-1.86077e-10	-1.00631
39377924	chr15:39377924:T:C	5.25667e-08	-1.86077e-10	-1.29339	1.50555e-05	-1.86077e-10	-1.29193	8.64761e-05	-1.86077e-10	-1.29391
39377974	chr15:39377974:C:A	1.83695e-08	-1.13475	-1.21003	0.000142743	2.16666	-1.20929	2.27072e-05	-1.45483	-1.17626
39378261	chr15:39378261:A:C	6.91138e-08	-1.86077e-10	-1.01972	1.90484e-05	-1.86077e-10	-1.0567	0.000111756	-1.86077e-10	-1.03746
39378777	chr15:39378777:G:C	5.45809e-08	-1.86077e-10	-1.25579	1.61047e-05	-1.86077e-10	-1.22457	9.00662e-05	-1.86077e-10	-1.25323
39378808	chr15:39378808:A:C	9.00751e-08	-1.86077e-10	-0.754828	2.78401e-05	-1.86077e-10	-0.677203	0.000151166	-1.86077e-10	-0.735398
39379148	chr15:39379148:A:T	1.311e-06	1.92308	-3.08617e-10	0.000707347	2.55784	-3.08617e-10	0.00117906	1.3187	-3.08617e-10
39379366	chr15:39379366:C:A	5.81625e-08	-1.86077e-10	-1.19223	1.62738e-05	-1.86077e-10	-1.21412	9.48237e-05	-1.86077e-10	-1.20176
39379601	chr15:39379601:T:C	5.59248e-08	-1.86077e-10	-1.23146	1.61742e-05	-1.86077e-10	-1.22026	9.15276e-05	-1.86077e-10	-1.23713
39379678	chr15:39379678:G:A	1.03312e-08	-1.80811	-1.11219	2.93861e-06	-1.81107	-1.11467	1.73562e-05	-1.79852	-1.1013
39379729	chr15:39379729:G:A	6.05816e-08	-1.86077e-10	-1.15148	1.84293e-05	-1.86077e-10	-1.08974	0.00010051	-1.86077e-10	-1.14352
39379886	chr15:39379886:C:A	1.50951e-08	-1.50898	-1.03211	3.85759e-06	-1.5904	-1.06323	2.26875e-05	-1.59906	-1.0329
39379984	chr15:39379984:G:A	3.09699e-08	-1.18598	-0.636476	7.77429e-06	-1.3357	-0.617154	5.28432e-05	-1.17325	-0.613192
39380030	chr15:39380030:A:T	6.7701e-08	0.229508	-1.26988	1.86153e-05	0.208228	-1.28792	8.69916e-05	-0.0134073	-1.27456
39380061	chr15:39380061:C:T	1.21713e-08	-1.78716	-0.969235	3.58282e-06	-1.74473	-0.982799	2.03877e-05	-1.77212	-0.966722
39380076	chr15:39380076:C:T	1.68273e-07	-1.86077e-10	-0.129885	5.45878e-05	-1.86077e-10	-0.00386816	0.000291349	-1.86077e-10	-0.0792529
39380258	chr15:39380258:A:T	3.48751e-07	-1.86077e-10	0.598888	0.000101356	-1.86077e-10	0.614965	0.000637425	-1.86077e-10	0.703662
39380358	chr15:39380358:G:A	5.35578e-08	-1.86077e-10	-1.27471	1.52503e-05	-1.86077e-10	-1.27908	8.82461e-05	-1.86077e-10	-1.27365
39380613	chr15:39380613:C:T	5.29759e-08	-1.86077e-10	-1.28563	1.50957e-05	-1.86077e-10	-1.28927	8.70505e-05	-1.86077e-10	-1.28729
39381869	chr15:39381869:T:C	5.83993e-08	-1.86077e-10	-1.18817	1.72193e-05	-1.86077e-10	-1.15765	9.87106e-05	-1.86077e-10	-1.16158
39381916	chr15:39381916:G:T	4.97617e-08	-1.34823	-3.08617e-10	1.92469e-05	-1.04633	-3.08617e-10	9.08887e-05	-1.24414	-3.08617e-10
39382136	chr15:39382136:G:A	3.21439e-08	-1.78525	-3.08617e-10	8.9362e-06	-1.81357	-3.08617e-10	5.70284e-05	-1.71023	-3.08617e-10
39382760	chr15:39382760:T:C	6.09416e-08	-1.86077e-10	-1.14556	1.78697e-05	-1.86077e-10	-1.12057	0.000103538	-1.86077e-10	-1.11384
39383239	chr15:39383239:A:G	1.85696e-08	-1.28581	-1.04814	6.34116e-06	-1.11586	-1.04076	3.54429e-05	-1.14405	-1.04181
39384183	chr15:39384183:G:C	9.30331e-08	-1.86077e-10	-0.722516	2.66545e-05	-1.86077e-10	-0.720721	0.000154849	-1.86077e-10	-0.711325
39384467	chr15:39384467:C:G	1.13651e-07	-1.86077e-10	-0.522336	3.5001e-05	-1.86077e-10	-0.448303	0.000184153	-1.86077e-10	-0.538009
39384902	chr15:39384902:A:T	6.00696e-08	-1.86077e-10	-1.15997	1.6709e-05	-1.86077e-10	-1.18773	9.78828e-05	-1.86077e-10	-1.17
39385102	chr15:39385102:G:T	4.18039e-08	-0.256507	-1.26598	1.06283e-05	-0.369559	-1.2706	9.43463e-05	0.0522196	-1.25902
39385203	chr15:39385203:T:A	5.93181e-08	-1.86077e-10	-1.17256	1.65991e-05	-1.86077e-10	-1.19433	9.69909e-05	-1.86077e-10	-1.17916
39385243	chr15:39385243:A:G	9.82106e-08	-1.86077e-10	-0.668357	2.81294e-05	-1.86077e-10	-0.666863	0.000166034	-1.86077e-10	-0.641585
39385322	chr15:39385322:T:C	6.01005e-08	-1.86077e-10	-1.15945	1.67167e-05	-1.86077e-10	-1.18727	9.79314e-05	-1.86077e-10	-1.16951
39385525	chr15:39385525:C:T	3.40716e-08	-1.72701	-3.08617e-10	1.21304e-05	-1.50797	-3.08617e-10	5.61137e-05	-1.72639	-3.08617e-10
39385623	chr15:39385623:A:G	1.49175e-07	-1.86077e-10	-0.250354	4.42779e-05	-1.86077e-10	-0.213192	0.000268788	-1.86077e-10	-0.159852
39385699	chr15:39385699:T:C	4.28e-08	-0.721263	-0.777669	1.17115e-05	-0.823569	-0.719538	9.55098e-05	-0.459573	-0.734973
39386004	chr15:39386004:A:G	5.35295e-08	-1.86077e-10	-1.27524	1.52178e-05	-1.86077e-10	-1.28122	8.80402e-05	-1.86077e-10	-1.27598
39387221	chr15:39387221:C:CA	6.85176e-08	-1.86077e-10	-1.02838	2.03082e-05	-1.86077e-10	-0.992656	0.000113767	-1.86077e-10	-1.01962
39387577	chr15:39387577:G:A	5.25175e-08	-1.86077e-10	-1.29432	1.50143e-05	-1.86077e-10	-1.29468	8.64725e-05	-1.86077e-10	-1.29395
39387604	chr15:39387604:C:T	4.69399e-08	-1.4066	-3.08617e-10	1.19594e-05	-1.52216	-3.08617e-10	8.2343e-05	-1.34288	-3.08617e-10
39387623	chr15:39387623:T:C	6.24126e-08	-1.86077e-10	-1.1217	1.70535e-05	-1.86077e-10	-1.16732	9.9303e-05	-1.86077e-10	-1.1556
39387713	chr15:39387713:G:T	5.24971e-08	-1.86077e-10	-1.29471	1.50296e-05	-1.86077e-10	-1.29366	8.64165e-05	-1.86077e-10	-1.2946
39387795	chr15:39387795:G:A	2.22478e-08	-0.86449	-1.28874	7.32167e-06	-0.72264	-1.2902	3.43571e-05	-0.928976	-1.28799
39388139	chr15:39388139:C:G	5.25572e-08	-1.86077e-10	-1.29357	1.50764e-05	-1.86077e-10	-1.29055	8.65659e-05	-1.86077e-10	-1.29287
39388460	chr15:39388460:T:C	5.96476e-08	-1.86077e-10	-1.16702	1.80963e-05	-1.86077e-10	-1.10797	9.97958e-05	-1.86077e-10	-1.15065
39388609	chr15:39388609:A:G	2.45765e-08	-1.45581	-0.597875	8.19611e-06	-1.30348	-0.596537	4.62861e-05	-1.32508	-0.593853
39389035	chr15:39389035:C:T	1.25138e-07	-0.426054	-3.08617e-10	5.06623e-05	-0.0784965	-3.08617e-10	0.000230965	-0.311507	-3.08617e-10
39389104	chr15:39389104:C:T	7.95865e-08	-1.86077e-10	-0.878626	2.35165e-05	-1.86077e-10	-0.845978	0.000138561	-1.86077e-10	-0.822467
39389136	chr15:39389136:C:T	6.08223e-08	-1.14751	-3.08617e-10	2.01644e-05	-0.99976	-3.08617e-10	9.68118e-05	-1.18101	-3.08617e-10
39389360	chr15:39389360:T:C	5.29472e-08	-1.86077e-10	-1.28618	1.53259e-05	-1.86077e-10	-1.27413	8.79443e-05	-1.86077e-10	-1.27707
39389440	chr15:39389440:G:A	5.2497e-08	-1.86077e-10	-1.29471	1.5029e-05	-1.86077e-10	-1.2937	8.64155e-05	-1.86077e-10	-1.29461
39390021	chr15:39390021:A:AT	1.19369e-08	-1.70412	-1.07171	2.91203e-06	-1.78405	-1.15078	1.82512e-05	-1.75168	-1.09786
39390565	chr15:39390565:G:T	8.46727e-08	-1.86077e-10	-0.816678	2.54069e-05	-1.86077e-10	-0.768657	0.00014635	-1.86077e-10	-0.767776
39390810	chr15:39390810:G:T	3.73953e-08	-1.3536	-0.280322	1.27265e-05	-1.1898	-0.270194	7.30978e-05	-1.20682	-0.255156
39390823	chr15:39390823:A:T	2.32063e-08	-1.32893	-0.782119	8.05713e-06	-1.17403	-0.743087	4.5789e-05	-1.18161	-0.748119
39391476	chr15:39391476:C:T	2.60853e-08	-0.731335	-1.26276	8.62958e-06	-0.582586	-1.2659	3.99248e-05	-0.806103	-1.26067
39391848	chr15:39391848:T:C	7.01929e-08	-1.86077e-10	-1.00422	1.93675e-05	-1.86077e-10	-1.04008	0.000113212	-1.86077e-10	-1.02451
39392042	chr15:39392042:T:C	6.21526e-08	-1.86077e-10	-1.12588	1.69798e-05	-1.86077e-10	-1.17166	9.89592e-05	-1.86077e-10	-1.15907
39392261	chr15:39392261:C:T	5.69596e-08	-1.86077e-10	-1.21313	1.57921e-05	-1.86077e-10	-1.24417	9.16503e-05	-1.86077e-10	-1.23579
39392944	chr15:39392944:C:T	5.48477e-08	-1.86077e-10	-1.25091	1.55437e-05	-1.86077e-10	-1.26002	8.98966e-05	-1.86077e-10	-1.25511
39393029	chr15:39393029:A:G	3.12483e-08	-1.81351	-3.08617e-10	8.96004e-06	-1.8109	-3.08617e-10	5.21547e-05	-1.79956	-3.08617e-10
39393633	chr15:39393633:G:A	5.69038e-08	-1.86077e-10	-1.21411	1.70747e-05	-1.86077e-10	-1.16608	9.4893e-05	-1.86077e-10	-1.20103
39394387	chr15:39394387:AC:A	5.41482e-08	-1.86077e-10	-1.26375	1.55248e-05	-1.86077e-10	-1.26124	8.88151e-05	-1.86077e-10	-1.26722
39394447	chr15:39394447:G:A	9.28971e-08	-1.86077e-10	-0.723979	2.71025e-05	-1.86077e-10	-0.704053	0.000161984	-1.86077e-10	-0.666276
39394747	chr15:39394747:C:A	1.25308e-08	-1.54845	-1.17884	2.90153e-06	-1.69641	-1.24203	1.85895e-05	-1.63378	-1.1974
39394926	chr15:39394926:G:A	2.63902e-08	-1.34488	-0.637597	8.95583e-06	-1.18173	-0.629643	5.05967e-05	-1.20058	-0.62931
39395201	chr15:39395201:A:C	1.71687e-08	-1.332	-1.08038	5.9938e-06	-1.16791	-1.04505	3.35341e-05	-1.17854	-1.06267
39395328	chr15:39395328:C:T	5.86283e-08	-1.86077e-10	-1.18425	1.70168e-05	-1.86077e-10	-1.16948	9.9271e-05	-1.86077e-10	-1.15592
39395818	chr15:39395818:G:A	9.76623e-08	-1.86077e-10	-0.673956	2.80206e-05	-1.86077e-10	-0.670741	0.000162706	-1.86077e-10	-0.661828
39396250	chr15:39396250:C:G	1.35896e-07	-1.86077e-10	-0.343577	3.86076e-05	-1.86077e-10	-0.35023	0.000230581	-1.86077e-10	-0.313175
39396498	chr15:39396498:G:A	1.01934e-07	-1.86077e-10	-0.631142	3.11259e-05	-1.86077e-10	-0.565638	0.000165213	-1.86077e-10	-0.646538
39396520	chr15:39396520:A:G	5.3004e-08	-1.86077e-10	-1.2851	1.50343e-05	-1.86077e-10	-1.29335	8.71741e-05	-1.86077e-10	-1.28587
39397232	chr15:39397232:G:A	5.25096e-08	-1.86077e-10	-1.29447	1.50146e-05	-1.86077e-10	-1.29465	8.64085e-05	-1.86077e-10	-1.29469
39397691	chr15:39397691:C:T	5.69949e-08	-1.86077e-10	-1.21251	1.68271e-05	-1.86077e-10	-1.18069	9.31223e-05	-1.86077e-10	-1.21986
39397808	chr15:39397808:T:A	1.16353e-07	-1.86077e-10	-0.498838	3.3307e-05	-1.86077e-10	-0.497913	0.000197117	-1.86077e-10	-0.469975
39397885	chr15:39397885:A:G	1.16291e-08	-1.59839	-1.20357	2.79753e-06	-1.72378	-1.25116	1.74595e-05	-1.67301	-1.22088
39397992	chr15:39397992:AC:A	1.12368e-08	-1.61127	-1.225	2.73477e-06	-1.73227	-1.26536	1.69509e-05	-1.68353	-1.23993
39398338	chr15:39398338:G:A	1.74412e-07	-1.86077e-10	-0.0940483	5.20205e-05	-1.86077e-10	-0.0520406	0.000317506	-1.86077e-10	0.00672047
39399118	chr15:39399118:C:T	7.12104e-08	-0.989832	-3.08617e-10	1.41906e-05	-1.3511	-3.08617e-10	0.000101364	-1.13506	-3.08617e-10
39399262	chr15:39399262:A:C	1.59725e-07	-1.86077e-10	-0.18202	4.74519e-05	-1.86077e-10	-0.143963	0.000288615	-1.86077e-10	-0.0886832
39399507	chr15:39399507:T:C	7.73629e-08	-1.86077e-10	-0.906963	2.37664e-05	-1.86077e-10	-0.835407	0.000131018	-1.86077e-10	-0.878441
39399999	chr15:39399999:A:AT	2.68238e-08	-0.792949	-1.17323	8.23483e-06	-0.689412	-1.20589	3.91099e-05	-0.896547	-1.19085
39400007	chr15:39400007:G:C	5.29218e-08	-1.86077e-10	-1.28666	1.51014e-05	-1.86077e-10	-1.28889	8.7222e-05	-1.86077e-10	-1.28532
39400131	chr15:39400131:A:T	1.08108e-07	-1.86077e-10	-0.572343	3.26778e-05	-1.86077e-10	-0.516983	0.000177434	-1.86077e-10	-0.575178
39400446	chr15:39400446:T:C	4.33647e-08	-1.48583	-3.08617e-10	1.24162e-05	-1.48468	-3.08617e-10	6.62795e-05	-1.5599	-3.08617e-10
39401040	chr15:39401040:A:G	2.41327e-08	-0.949462	-1.12244	7.25202e-06	-0.856984	-1.16542	3.5191e-05	-1.04785	-1.14513
39401114	chr15:39401114:T:C	9.62155e-08	-1.86077e-10	-0.688881	2.72603e-05	-1.86077e-10	-0.698246	0.000159045	-1.86077e-10	-0.68459
39401232	chr15:39401232:A:T	6.11936e-08	-1.86077e-10	-1.14143	1.70834e-05	-1.86077e-10	-1.16557	0.000100032	-1.86077e-10	-1.14828
39401429	chr15:39401429:T:C	6.26421e-08	-1.86077e-10	-1.11803	1.76284e-05	-1.86077e-10	-1.13417	0.000102652	-1.86077e-10	-1.12243
39401991	chr15:39401991:G:A	5.72678e-08	-1.86077e-10	-1.20773	1.64527e-05	-1.86077e-10	-1.20319	9.50816e-05	-1.86077e-10	-1.19904
39402451	chr15:39402451:G:A	3.14774e-08	-0.681891	-1.12431	1.0221e-05	-0.541708	-1.13752	4.77143e-05	-0.76703	-1.12152
39402671	chr15:39402671:G:A	4.31752e-08	-1.49021	-3.08617e-10	1.04406e-05	-1.65798	-3.08617e-10	7.05918e-05	-1.49686	-3.08617e-10
39403191	chr15:39403191:T:C	6.95997e-08	-1.86077e-10	-1.01271	2.02299e-05	-1.86077e-10	-0.996518	0.000114055	-1.86077e-10	-1.0171
39403250	chr15:39403250:A:T	4.7836e-08	-0.290727	-1.09696	1.14511e-05	-0.457483	-1.10811	0.000105548	-0.0198724	-1.07474
39403802	chr15:39403802:A:G	3.55136e-08	-1.32807	-0.357482	9.69408e-06	-1.33792	-0.394246	4.89445e-05	-1.46088	-0.402209
39403950	chr15:39403950:G:C	7.2027e-08	-0.793078	-0.185352	2.58405e-05	-0.68425	-0.0674859	0.000105322	-0.910129	-0.186623
39404428	chr15:39404428:G:A	5.27413e-08	-1.86077e-10	-1.29007	1.50139e-05	-1.86077e-10	-1.2947	8.67055e-05	-1.86077e-10	-1.29126
39404704	chr15:39404704:C:G	5.31625e-08	-1.86077e-10	-1.28212	1.50479e-05	-1.86077e-10	-1.29244	8.73288e-05	-1.86077e-10	-1.28409
39404746	chr15:39404746:C:T	3.1025e-07	-1.86077e-10	0.481906	9.0701e-05	-1.86077e-10	0.503889	0.00049966	-1.86077e-10	0.460152
39405568	chr15:39405568:GA:G	2.52799e-07	-1.86077e-10	0.277122	7.38183e-05	-1.86077e-10	0.297928	0.000407497	-1.86077e-10	0.256257
39406466	chr15:39406466:A:G	5.5241e-08	-1.86077e-10	-1.24377	1.6397e-05	-1.86077e-10	-1.20658	9.2524e-05	-1.86077e-10	-1.22631
39406546	chr15:39406546:G:A	7.09416e-08	-1.86077e-10	-0.993614	1.94455e-05	-1.86077e-10	-1.03606	0.00011532	-1.86077e-10	-1.00606
39406675	chr15:39406675:G:A	5.1172e-08	-1.02584	-0.294435	1.81105e-05	-0.92719	-0.179995	7.64044e-05	-1.12288	-0.294855
39406823	chr15:39406823:C:T	6.8627e-08	-1.86077e-10	-1.02679	1.90083e-05	-1.86077e-10	-1.0588	0.000114155	-1.86077e-10	-1.01622
39407511	chr15:39407511:C:T	2.96356e-08	-1.29292	-0.573574	9.45474e-06	-1.24327	-0.513897	4.36404e-05	-1.39565	-0.582139
39407584	chr15:39407584:G:T	1.35457e-07	-1.86077e-10	-0.346813	3.92301e-05	-1.86077e-10	-0.334234	0.000227741	-1.86077e-10	-0.325565
39408142	chr15:39408142:GA:G	5.40052e-08	-1.86077e-10	-1.26639	1.54081e-05	-1.86077e-10	-1.26878	8.93273e-05	-1.86077e-10	-1.26147
39408190	chr15:39408190:T:C	3.01947e-08	-0.564272	-1.28353	7.65612e-06	-0.677107	-1.29107	5.19923e-05	-0.516957	-1.28572
39408477	chr15:39408477:C:T	2.58007e-07	-1.86077e-10	0.297518	7.52213e-05	-1.86077e-10	0.316755	0.000417716	-1.86077e-10	0.281027
39408579	chr15:39408579:ATGT:A	5.25e-08	-1.86077e-10	-1.29466	1.50389e-05	-1.86077e-10	-1.29304	8.64469e-05	-1.86077e-10	-1.29425
39409092	chr15:39409092:G:A	3.91545e-07	-1.86077e-10	0.71463	0.000114004	-1.86077e-10	0.73255	0.000632432	-1.86077e-10	0.695798
39409656	chr15:39409656:T:C	4.55003e-08	-1.03059	-0.40716	1.58471e-05	-0.939894	-0.300796	6.72689e-05	-1.13611	-0.408966
39409814	chr15:39409814:C:A	2.80344e-07	-1.86077e-10	0.380547	8.09883e-05	-1.86077e-10	0.390625	0.000452497	-1.86077e-10	0.361006
39409839	chr15:39409839:A:T	3.86619e-08	-0.514428	-1.08619	8.28039e-06	-0.758535	-1.13125	5.33328e-05	-0.674314	-1.10291
39409870	chr15:39409870:C:G	1.3759e-07	-0.33119	-3.08617e-10	2.38115e-05	-0.83351	-3.08617e-10	0.000177417	-0.575274	-3.08617e-10
39410482	chr15:39410482:TA:T	3.45814e-07	-1.86077e-10	0.59043	0.000100583	-1.86077e-10	0.607304	0.000559637	-1.86077e-10	0.573513
39410513	chr15:39410513:G:C	5.69857e-08	-1.86077e-10	-1.21267	1.62187e-05	-1.86077e-10	-1.21751	9.30237e-05	-1.86077e-10	-1.22092
39411058	chr15:39411058:T:C	4.09406e-08	-1.1405	-0.402846	1.40715e-05	-1.052	-0.307525	6.12982e-05	-1.22901	-0.409018
39411294	chr15:39411294:T:C	5.84657e-08	-0.13266	-1.05437	1.20511e-05	-0.444052	-1.07047	8.04999e-05	-0.304325	-1.06119
39411373	chr15:39411373:G:A	5.48624e-08	-1.1194	-0.131241	1.90068e-05	-1.02894	-0.029947	8.15949e-05	-1.20986	-0.142151
39411781	chr15:39411781:C:T	1.12191e-08	-1.5432	-1.29465	2.81142e-06	-1.67528	-1.29471	1.89794e-05	-1.51662	-1.2938
39411923	chr15:39411923:C:T	2.52938e-08	-0.835771	-1.18914	6.87862e-06	-0.908199	-1.16706	5.51074e-05	-0.570688	-1.1738
39412284	chr15:39412284:T:A	9.9167e-08	-0.658665	-3.08617e-10	3.97815e-05	-0.320277	-3.08617e-10	0.000184892	-0.534003	-3.08617e-10
39412507	chr15:39412507:C:T	4.86868e-08	-1.16044	-0.209627	1.69208e-05	-1.07061	-0.104528	7.29774e-05	-1.24729	-0.216332
39412674	chr15:39412674:T:C	1.54754e-08	-1.26976	-1.24646	3.5015e-06	-1.47453	-1.27596	2.4527e-05	-1.299	-1.255
39412772	chr15:39412772:T:A	5.10592e-08	-1.1967	-0.125785	1.7616e-05	-1.11008	-0.024797	7.6271e-05	-1.28186	-0.137618
39412930	chr15:39412930:C:T	1.79249e-08	-1.53539	-0.833893	4.60887e-06	-1.672	-0.8037	2.98262e-05	-1.51186	-0.846531
39413081	chr15:39413081:TA:T	3.01009e-08	-1.36564	-0.485276	9.5338e-06	-1.31345	-0.435386	4.4591e-05	-1.45541	-0.500838
39413206	chr15:39413206:A:G	9.38769e-09	-1.72443	-1.29164	2.85155e-06	-1.66484	-1.29098	1.58383e-05	-1.70234	-1.289
39413380	chr15:39413380:A:G	2.33013e-07	-1.86077e-10	0.195624	6.93439e-05	-1.86077e-10	0.2354	0.000436705	-1.86077e-10	0.325483
39413520	chr15:39413520:G:A	1.90851e-08	-1.12593	-1.18063	4.30768e-06	-1.34906	-1.19422	3.0578e-05	-1.14863	-1.18487
39413731	chr15:39413731:T:A	3.23596e-07	-1.86077e-10	0.524024	9.67066e-05	-1.86077e-10	0.568003	0.000614789	-1.86077e-10	0.667503
39413760	chr15:39413760:C:A	4.49969e-08	-1.08422	-0.364653	1.07416e-05	-1.30124	-0.328316	7.60116e-05	-1.09178	-0.331109
39414060	chr15:39414060:G:T	5.33228e-08	-1.86077e-10	-1.27911	1.53301e-05	-1.86077e-10	-1.27386	8.79003e-05	-1.86077e-10	-1.27757
39414082	chr15:39414082:A:G	5.31827e-08	-1.86077e-10	-1.28174	1.50628e-05	-1.86077e-10	-1.29145	8.7339e-05	-1.86077e-10	-1.28398
39414216	chr15:39414216:A:G	5.2806e-08	-1.86077e-10	-1.28885	1.50721e-05	-1.86077e-10	-1.29084	8.70178e-05	-1.86077e-10	-1.28766
39414349	chr15:39414349:G:C	8.21465e-08	-1.86077e-10	-0.846966	2.27339e-05	-1.86077e-10	-0.879822	0.00013353	-1.86077e-10	-0.85945
39414522	chr15:39414522:G:T	3.72265e-08	-1.38163	-0.256821	1.20338e-05	-1.32494	-0.191014	5.55986e-05	-1.46591	-0.269705
39415252	chr15:39415252:A:G	5.83481e-08	-1.0733	-0.115739	2.03312e-05	-0.976566	-0.0149589	8.64944e-05	-1.16592	-0.127773
39415315	chr15:39415315:C:T	3.09907e-08	-1.31628	-0.505501	9.85222e-06	-1.25991	-0.456068	4.56992e-05	-1.41047	-0.521226
39415438	chr15:39415438:G:A	1.13482e-08	-1.53621	-1.2902	2.83432e-06	-1.67074	-1.29114	1.92597e-05	-1.50949	-1.28627
39415657	chr15:39415657:G:T	5.71939e-08	-1.86077e-10	-1.20902	1.7132e-05	-1.86077e-10	-1.16273	9.44759e-05	-1.86077e-10	-1.20543
39415927	chr15:39415927:C:T	5.77694e-08	-1.86077e-10	-1.19901	1.73517e-05	-1.86077e-10	-1.14999	9.54528e-05	-1.86077e-10	-1.19514
39416344	chr15:39416344:T:C	3.28895e-08	-1.76232	-3.08617e-10	9.29829e-06	-1.77385	-3.08617e-10	5.69256e-05	-1.71203	-3.08617e-10
39416481	chr15:39416481:A:G	8.15656e-08	-1.86077e-10	-0.854064	2.43216e-05	-1.86077e-10	-0.812313	0.000134745	-1.86077e-10	-0.850392
39416507	chr15:39416507:T:A	5.25077e-08	-1.86077e-10	-1.29451	1.50157e-05	-1.86077e-10	-1.29459	8.64451e-05	-1.86077e-10	-1.29427
39416578	chr15:39416578:G:T	1.21424e-08	-1.49879	-1.25998	2.99696e-06	-1.64344	-1.26264	2.07687e-05	-1.46951	-1.25082
39416695	chr15:39416695:C:T	1.91047e-08	-1.10976	-1.19577	4.30469e-06	-1.33548	-1.20849	3.06172e-05	-1.13273	-1.19949
39416729	chr15:39416729:G:A	7.68029e-08	-1.86077e-10	-0.914228	2.40912e-05	-1.86077e-10	-0.82183	0.000127932	-1.86077e-10	-0.902276
39417501	chr15:39417501:T:C	1.51639e-08	-1.24218	-1.29437	3.56891e-06	-1.44816	-1.28325	2.47056e-05	-1.25328	-1.29347
39417776	chr15:39417776:T:C	1.48622e-08	-1.26283	-1.29382	3.5214e-06	-1.46399	-1.28083	2.42212e-05	-1.27395	-1.2926
39417799	chr15:39417799:G:C	5.60683e-08	-1.2289	-3.08617e-10	1.83018e-05	-1.09668	-3.08617e-10	9.04532e-05	-1.24894	-3.08617e-10
39417809	chr15:39417809:G:A	1.22331e-08	-1.55526	-1.19606	3.04605e-06	-1.68421	-1.20562	2.1102e-05	-1.52111	-1.1833
39417810	chr15:39417810:G:A	1.41789e-07	-1.86077e-10	-0.301132	4.32151e-05	-1.86077e-10	-0.237488	0.000232254	-1.86077e-10	-0.305944
39418243	chr15:39418243:CTG:C	3.58211e-07	-1.86077e-10	0.625652	0.000107091	-1.86077e-10	0.670004	0.00068269	-1.86077e-10	0.772265
39418260	chr15:39418260:C:T	3.12689e-08	-1.81285	-3.08617e-10	8.94963e-06	-1.81207	-3.08617e-10	5.14008e-05	-1.81412	-3.08617e-10
39418315	chr15:39418315:G:A	7.38449e-08	-1.86077e-10	-0.953504	2.30679e-05	-1.86077e-10	-0.865237	0.000122912	-1.86077e-10	-0.942306
39418345	chr15:39418345:C:A	3.32984e-08	-1.26485	-0.485109	1.12815e-05	-1.17978	-0.400732	5.009e-05	-1.34554	-0.494409
39418453	chr15:39418453:G:A	1.23094e-08	-1.57284	-1.17226	3.08104e-06	-1.69626	-1.18215	2.11955e-05	-1.54273	-1.15726
39418532	chr15:39418532:T:A	4.17407e-07	-1.86077e-10	0.778591	0.000125153	-1.86077e-10	0.825855	0.000800788	-1.86077e-10	0.931821
39418764	chr15:39418764:C:G	5.71551e-08	-1.86077e-10	-1.2097	1.71162e-05	-1.86077e-10	-1.16365	9.44171e-05	-1.86077e-10	-1.20605
39418974	chr15:39418974:T:C	1.21393e-08	-1.59231	-1.16671	3.19087e-06	-1.71749	-1.12589	2.03083e-05	-1.57614	-1.1666
39418975	chr15:39418975:G:T	1.26381e-08	-1.57341	-1.14535	3.15916e-06	-1.69709	-1.15628	2.17559e-05	-1.54503	-1.12886
39418987	chr15:39418987:C:A	1.19341e-08	-1.6071	-1.16897	3.01946e-06	-1.71952	-1.17908	2.05023e-05	-1.57932	-1.15392
39419278	chr15:39419278:G:A	6.3395e-08	-1.86077e-10	-1.10609	1.75987e-05	-1.86077e-10	-1.13585	0.000103093	-1.86077e-10	-1.11814
39419298	chr15:39419298:G:A	3.89017e-08	-1.59443	-3.08617e-10	1.02987e-05	-1.67166	-3.08617e-10	6.198e-05	-1.62696	-3.08617e-10
39419553	chr15:39419553:T:G	4.15801e-07	-1.86077e-10	0.774737	0.000124673	-1.86077e-10	0.822017	0.000797639	-1.86077e-10	0.927881
39419920	chr15:39419920:C:T	1.90391e-07	-1.86077e-10	-0.00639341	5.87817e-05	-1.86077e-10	0.0701522	0.000327389	-1.86077e-10	0.0373732
39419975	chr15:39419975:C:A	9.30813e-08	-1.86077e-10	-0.721997	2.60107e-05	-1.86077e-10	-0.745171	0.000152298	-1.86077e-10	-0.727934
39420085	chr15:39420085:C:T	3.12156e-08	-1.81455	-3.08617e-10	9.01701e-06	-1.80457	-3.08617e-10	5.13494e-05	-1.81512	-3.08617e-10
39420091	chr15:39420091:T:C	2.02927e-07	-1.86077e-10	0.0573742	6.52943e-05	-1.86077e-10	0.175225	0.000343806	-1.86077e-10	0.0863019
39420198	chr15:39420198:T:C	1.48446e-07	-1.86077e-10	-0.255249	4.53568e-05	-1.86077e-10	-0.189118	0.000242522	-1.86077e-10	-0.262683
39420261	chr15:39420261:G:C	5.25815e-08	-1.86077e-10	-1.29311	1.50261e-05	-1.86077e-10	-1.29389	8.65691e-05	-1.86077e-10	-1.29283
39420301	chr15:39420301:G:A	1.76495e-07	-1.86077e-10	-0.0821758	5.44799e-05	-1.86077e-10	-0.00584743	0.000303402	-1.86077e-10	-0.0387158
39420692	chr15:39420692:G:A	1.03258e-07	0.124772	-0.743015	1.9152e-05	-0.186107	-0.865163	0.00013594	-0.0662977	-0.775263
39420717	chr15:39420717:T:C	9.09216e-08	-0.337035	-0.408438	1.96886e-05	-0.605621	-0.418017	0.000130225	-0.461809	-0.4227
39420728	chr15:39420728:T:C	2.50319e-08	-1.03708	-0.998243	5.59987e-06	-1.26081	-1.02012	4.08063e-05	-1.04085	-1.00409
39420729	chr15:39420729:G:A	1.50286e-08	-1.46038	-1.08513	3.65295e-06	-1.61137	-1.09677	2.61395e-05	-1.42506	-1.06526
39421160	chr15:39421160:C:A	3.11894e-07	-1.86077e-10	0.487193	9.29699e-05	-1.86077e-10	0.528597	0.000591431	-1.86077e-10	0.62877
39421404	chr15:39421404:A:G	1.27248e-07	-1.86077e-10	-0.409329	3.87492e-05	-1.86077e-10	-0.346568	0.000208122	-1.86077e-10	-0.415652
39421528	chr15:39421528:C:A	5.56436e-08	-1.86077e-10	-1.2365	1.59792e-05	-1.86077e-10	-1.23239	9.18921e-05	-1.86077e-10	-1.23316
39423581	chr15:39423581:G:A	1.66738e-07	-1.86077e-10	-0.139044	5.12667e-05	-1.86077e-10	-0.0666376	0.000271598	-1.86077e-10	-0.149453
39423749	chr15:39423749:C:T	5.80402e-08	-1.86077e-10	-1.19433	1.74261e-05	-1.86077e-10	-1.14571	9.58995e-05	-1.86077e-10	-1.19047
39423800	chr15:39423800:C:T	5.34977e-08	-1.86077e-10	-1.27583	1.53895e-05	-1.86077e-10	-1.27	8.83951e-05	-1.86077e-10	-1.27196
39423827	chr15:39423827:A:G	1.33397e-07	-1.86077e-10	-0.362138	3.70346e-05	-1.86077e-10	-0.391826	0.000217669	-1.86077e-10	-0.370801
39424116	chr15:39424116:A:G	1.88462e-07	0.103047	-0.119622	5.62788e-05	0.0591333	-0.0324938	0.000372754	0.288291	-0.121148
39424175	chr15:39424175:T:TA	1.69534e-07	-1.86077e-10	-0.122418	5.26917e-05	-1.86077e-10	-0.0392212	0.000278426	-1.86077e-10	-0.124622
39424603	chr15:39424603:G:T	8.76425e-09	-1.79041	-1.29438	2.62355e-06	-1.74564	-1.29351	1.46172e-05	-1.7771	-1.29447
39425291	chr15:39425291:C:A	6.30943e-08	-1.86077e-10	-1.11084	1.78922e-05	-1.86077e-10	-1.11931	0.000103077	-1.86077e-10	-1.1183
39425759	chr15:39425759:G:T	5.325e-08	-1.86077e-10	-1.28047	1.52809e-05	-1.86077e-10	-1.27707	8.75291e-05	-1.86077e-10	-1.2818
39426139	chr15:39426139:C:T	3.34937e-07	-1.86077e-10	0.558472	0.000100098	-1.86077e-10	0.60247	0.000636443	-1.86077e-10	0.70212
39426607	chr15:39426607:G:A	1.057e-07	-1.86077e-10	-0.59487	2.9451e-05	-1.86077e-10	-0.620952	0.00017261	-1.86077e-10	-0.602742
39427081	chr15:39427081:T:G	8.98071e-08	-0.138753	-0.619055	2.34549e-05	-0.218853	-0.629745	0.000164776	-0.0134081	-0.635781
39427154	chr15:39427154:C:A	5.89511e-08	-1.86077e-10	-1.17876	1.73595e-05	-1.86077e-10	-1.14954	9.7025e-05	-1.86077e-10	-1.17881
39427193	chr15:39427193:G:A	4.58893e-08	-1.42924	-3.08617e-10	1.46521e-05	-1.3191	-3.08617e-10	7.43474e-05	-1.44503	-3.08617e-10
39427579	chr15:39427579:C:T	8.74273e-09	-1.79254	-1.29471	2.60355e-06	-1.75209	-1.29471	1.45458e-05	-1.78222	-1.29425
39428102	chr15:39428102:T:C	9.40194e-08	-1.86077e-10	-0.71197	2.85634e-05	-1.86077e-10	-0.651552	0.000157264	-1.86077e-10	-0.695849
39428357	chr15:39428357:A:T	7.59431e-08	-1.86077e-10	-0.925487	2.17609e-05	-1.86077e-10	-0.923563	0.000127992	-1.86077e-10	-0.901804
39428399	chr15:39428399:G:C	1.66194e-07	0.0298918	-0.172207	4.95856e-05	-0.0139231	-0.086055	0.000326959	0.210868	-0.174808
39428933	chr15:39428933:T:C	5.27342e-08	-1.86077e-10	-1.29021	1.51357e-05	-1.86077e-10	-1.28662	8.68981e-05	-1.86077e-10	-1.28904
39429043	chr15:39429043:G:A	5.53219e-08	-1.86077e-10	-1.2423	1.59176e-05	-1.86077e-10	-1.23625	9.01627e-05	-1.86077e-10	-1.25216
39429046	chr15:39429046:G:C	1.05236e-07	-1.86077e-10	-0.59927	3.08979e-05	-1.86077e-10	-0.572992	0.00017507	-1.86077e-10	-0.588588
39429171	chr15:39429171:A:T	5.8429e-08	-1.86077e-10	-1.18766	1.72004e-05	-1.86077e-10	-1.15874	9.64493e-05	-1.86077e-10	-1.18476
39429318	chr15:39429318:A:T	3.27045e-08	-0.855941	-0.912018	7.88718e-06	-0.977236	-0.961204	6.43823e-05	-0.665937	-0.923
39429335	chr15:39429335:G:A	6.67211e-08	-0.720794	-0.334156	1.5966e-05	-0.834834	-0.398386	0.000136823	-0.492948	-0.342141
39429620	chr15:39429620:A:C	3.21008e-08	-0.866836	-0.919755	7.72608e-06	-0.990916	-0.968161	6.29833e-05	-0.680098	-0.930808
39429995	chr15:39429995:G:C	3.50516e-08	-0.791025	-0.907624	8.39099e-06	-0.918834	-0.957686	6.92669e-05	-0.596736	-0.919072
39430124	chr15:39430124:C:T	3.51833e-08	-0.771369	-0.923531	8.42101e-06	-0.901106	-0.971844	6.97053e-05	-0.575364	-0.934135
39430216	chr15:39430216:G:T	5.30797e-08	-1.86077e-10	-1.28368	1.52615e-05	-1.86077e-10	-1.27835	8.75152e-05	-1.86077e-10	-1.28196
39430371	chr15:39430371:G:C	9.59174e-09	-1.76728	-1.22729	2.87911e-06	-1.72233	-1.22387	1.61878e-05	-1.75322	-1.2163
39430416	chr15:39430416:A:G	5.32103e-08	-1.86077e-10	-1.28122	1.53102e-05	-1.86077e-10	-1.27516	8.79276e-05	-1.86077e-10	-1.27726
39430669	chr15:39430669:G:A	1.3111e-08	-1.80934	-0.87268	3.80326e-06	-1.74725	-0.920572	2.11297e-05	-1.81274	-0.890351
39430844	chr15:39430844:C:A	2.3946e-08	-1.1839	-0.895764	5.41784e-06	-1.38785	-0.926134	3.90193e-05	-1.18468	-0.905039
39430963	chr15:39430963:G:T	5.27024e-08	-1.86077e-10	-1.29081	1.51251e-05	-1.86077e-10	-1.28732	8.69431e-05	-1.86077e-10	-1.28852
39431082	chr15:39431082:G:A	9.45481e-08	-1.86077e-10	-0.706362	2.60264e-05	-1.86077e-10	-0.744567	0.000153538	-1.86077e-10	-0.719827
39431110	chr15:39431110:C:T	8.33115e-08	-0.18581	-0.647074	2.2257e-05	-0.259396	-0.641627	0.000150638	-0.0565779	-0.682318
39431476	chr15:39431476:A:T	9.72876e-08	-0.164728	-0.513071	2.59291e-05	-0.239001	-0.509311	0.000175601	-0.0350746	-0.550484
39432199	chr15:39432199:C:A	5.28485e-08	-1.86077e-10	-1.28804	1.51783e-05	-1.86077e-10	-1.28381	8.71045e-05	-1.86077e-10	-1.28667
39432363	chr15:39432363:C:T	6.92696e-08	-1.86077e-10	-1.01746	2.13984e-05	-1.86077e-10	-0.940362	0.000115076	-1.86077e-10	-1.00819
39432708	chr15:39432708:G:A	6.07466e-07	1.15382	-3.08617e-10	0.000235341	1.45736	-3.08617e-10	0.000563795	0.580915	-3.08617e-10
39432880	chr15:39432880:A:G	1.7344e-08	-1.17575	-1.22648	3.86073e-06	-1.3872	-1.26562	2.78177e-05	-1.19267	-1.23543
39432917	chr15:39432917:T:C	8.29751e-08	-1.86077e-10	-0.83693	2.50789e-05	-1.86077e-10	-0.781652	0.00013847	-1.86077e-10	-0.823118
39433001	chr15:39433001:G:A	9.12344e-09	-1.77601	-1.26862	2.72705e-06	-1.73063	-1.26983	1.53207e-05	-1.76191	-1.26266
39433041	chr15:39433041:T:C	5.82519e-08	0.0636917	-1.25439	1.44277e-05	-0.0641584	-1.27037	0.000105113	0.165487	-1.26423
39433104	chr15:39433104:C:T	7.25627e-08	-1.86077e-10	-0.971019	2.03786e-05	-1.86077e-10	-0.989193	0.000118464	-1.86077e-10	-0.979167
39434050	chr15:39434050:A:G	8.30655e-08	-1.86077e-10	-0.835841	2.623e-05	-1.86077e-10	-0.736775	0.000139436	-1.86077e-10	-0.816171
39434228	chr15:39434228:A:G	8.67792e-08	-1.86077e-10	-0.792104	2.58017e-05	-1.86077e-10	-0.753237	0.000142508	-1.86077e-10	-0.794375
39434282	chr15:39434282:A:G	1.62776e-06	-1.86077e-10	2.13949	0.000500459	-1.86077e-10	2.21185	0.00329435	-1.86077e-10	2.34619
39434384	chr15:39434384:T:G	8.8537e-09	-1.79403	-1.28061	2.6138e-06	-1.76106	-1.28181	1.4799e-05	-1.78338	-1.27583
39434620	chr15:39434620:A:G	5.25808e-08	-1.86077e-10	-1.29312	1.50169e-05	-1.86077e-10	-1.2945	8.6488e-05	-1.86077e-10	-1.29377
39435222	chr15:39435222:CT:C	5.54172e-08	-1.86077e-10	-1.24058	1.54862e-05	-1.86077e-10	-1.26373	9.07669e-05	-1.86077e-10	-1.24548
39435272	chr15:39435272:A:T	1.22603e-07	-1.86077e-10	-0.446518	3.72643e-05	-1.86077e-10	-0.385644	0.000199614	-1.86077e-10	-0.457387
39435494	chr15:39435494:C:T	2.3805e-07	-1.86077e-10	0.217011	7.14028e-05	-1.86077e-10	0.264659	0.000401142	-1.86077e-10	0.240541
39435712	chr15:39435712:C:T	5.00443e-07	-0.181285	1.14131	0.00013798	-0.248652	1.17208	0.000945832	-0.0258029	1.12409
39435772	chr15:39435772:A:G	6.90514e-08	-1.86077e-10	-1.02062	1.92788e-05	-1.86077e-10	-1.04467	0.000112404	-1.86077e-10	-1.03167
39436101	chr15:39436101:T:G	5.75148e-08	-1.86077e-10	-1.20343	1.60495e-05	-1.86077e-10	-1.228	9.4185e-05	-1.86077e-10	-1.20851
39436251	chr15:39436251:C:T	3.15253e-08	-1.80468	-3.08617e-10	8.98731e-06	-1.80787	-3.08617e-10	5.24045e-05	-1.79478	-3.08617e-10
39436291	chr15:39436291:T:C	6.34718e-07	0.0644254	1.13328	0.00018098	-0.00300409	1.19771	0.00121045	0.235884	1.10909
39437001	chr15:39437001:C:T	1.33438e-08	-1.70095	-0.963468	3.25368e-06	-1.77267	-1.05122	2.13047e-05	-1.70781	-0.987041
39437057	chr15:39437057:C:T	1.08664e-06	-1.86077e-10	1.73538	0.000334729	-1.86077e-10	1.80964	0.00217991	-1.86077e-10	1.93326
39437862	chr15:39437862:C:T	1.9612e-07	-0.173523	0.196779	5.22565e-05	-0.255417	0.207903	0.000357979	-0.0389763	0.165675
39437953	chr15:39437953:A:G	7.90384e-07	0.156449	1.2606	0.000225955	0.0877205	1.32894	0.001515	0.33199	1.2374
39438157	chr15:39438157:TAAC:T	9.55861e-08	-1.86077e-10	-0.695444	2.63054e-05	-1.86077e-10	-0.733906	0.000155081	-1.86077e-10	-0.709828
39438299	chr15:39438299:TGTTC:T	1.26594e-08	-1.61884	-1.09822	3.08817e-06	-1.72646	-1.14964	2.0639e-05	-1.61738	-1.10921
39438969	chr15:39438969:G:A	6.67025e-08	-1.86077e-10	-1.05523	1.86529e-05	-1.86077e-10	-1.07768	0.00010866	-1.86077e-10	-1.06555
39439187	chr15:39439187:G:A	5.82714e-08	-1.86077e-10	-1.19036	1.69479e-05	-1.86077e-10	-1.17354	9.6588e-05	-1.86077e-10	-1.18332
39439419	chr15:39439419:C:T	5.26696e-08	-1.86077e-10	-1.29143	1.50835e-05	-1.86077e-10	-1.29008	8.66551e-05	-1.86077e-10	-1.29184
39439837	chr15:39439837:T:C	9.50813e-09	-1.73944	-1.26388	2.86352e-06	-1.68945	-1.26218	1.59891e-05	-1.72498	-1.25688
39439857	chr15:39439857:G:A	5.25069e-08	-1.86077e-10	-1.29453	1.50391e-05	-1.86077e-10	-1.29302	8.64081e-05	-1.86077e-10	-1.29469
39439966	chr15:39439966:G:A	8.75897e-09	-1.7919	-1.2935	2.59757e-06	-1.75519	-1.29391	1.45888e-05	-1.78158	-1.29195
39440017	chr15:39440017:TTGAC:T	5.2505e-08	-1.86077e-10	-1.29456	1.50408e-05	-1.86077e-10	-1.29291	8.64072e-05	-1.86077e-10	-1.2947
39440052	chr15:39440052:A:C	7.4308e-08	-0.58767	-0.359582	1.80634e-05	-0.685204	-0.424588	0.000129921	-0.4945	-0.392348
39440218	chr15:39440218:A:G	5.25069e-08	-1.86077e-10	-1.29453	1.50847e-05	-1.86077e-10	-1.28999	8.64511e-05	-1.86077e-10	-1.2942
39440326	chr15:39440326:A:T	5.67564e-08	-1.86077e-10	-1.2167	1.64698e-05	-1.86077e-10	-1.20215	9.39985e-05	-1.86077e-10	-1.2105
39440406	chr15:39440406:G:A	5.92805e-08	-1.86077e-10	-1.17319	1.73098e-05	-1.86077e-10	-1.15241	9.78045e-05	-1.86077e-10	-1.1708
39440535	chr15:39440535:C:T	7.37168e-07	-0.0818305	1.42918	0.000206078	-0.150478	1.47505	0.00137756	0.0794422	1.39485
39440572	chr15:39440572:C:G	8.67762e-09	-1.8111	-1.28362	2.52449e-06	-1.80268	-1.27496	1.45654e-05	-1.79181	-1.28332
39440823	chr15:39440823:T:A	5.70953e-08	-1.86077e-10	-1.21075	1.65763e-05	-1.86077e-10	-1.1957	9.45802e-05	-1.86077e-10	-1.20433
39441368	chr15:39441368:C:T	1.13061e-06	-1.86077e-10	1.77504	0.000348349	-1.86077e-10	1.84953	0.00227055	-1.86077e-10	1.974
39441398	chr15:39441398:G:C	6.28078e-08	-1.86077e-10	-1.11539	1.76189e-05	-1.86077e-10	-1.1347	0.000102447	-1.86077e-10	-1.12443
39441413	chr15:39441413:G:A	3.6992e-08	-1.24676	-0.398004	1.00989e-05	-1.35419	-0.337064	5.9492e-05	-1.28829	-0.379647
39441683	chr15:39441683:A:G	5.14169e-08	-1.3155	-3.08617e-10	1.65199e-05	-1.19911	-3.08617e-10	8.33767e-05	-1.33041	-3.08617e-10
39441746	chr15:39441746:G:A	9.1772e-09	-1.76386	-1.27489	2.74471e-06	-1.7201	-1.2739	1.52206e-05	-1.76209	-1.26904
39441790	chr15:39441790:G:A	8.23905e-08	-1.13016	0.28616	1.58894e-05	-1.35044	0.112415	0.000136052	-1.09393	0.253189
39442058	chr15:39442058:T:C	5.56688e-08	-1.86077e-10	-1.23605	1.61121e-05	-1.86077e-10	-1.22411	9.21793e-05	-1.86077e-10	-1.23004
39442068	chr15:39442068:T:C	1.28816e-06	-1.86077e-10	1.9055	0.000397527	-1.86077e-10	1.98158	0.00259756	-1.86077e-10	2.10855
39442378	chr15:39442378:G:A	5.87636e-08	-1.86077e-10	-1.18195	1.71013e-05	-1.86077e-10	-1.16453	9.74414e-05	-1.86077e-10	-1.17452
39442410	chr15:39442410:G:T	5.90854e-08	-1.86077e-10	-1.17649	1.72029e-05	-1.86077e-10	-1.1586	9.79685e-05	-1.86077e-10	-1.16913
39442543	chr15:39442543:G:A	5.69268e-08	-1.86077e-10	-1.2137	1.65244e-05	-1.86077e-10	-1.19884	9.42907e-05	-1.86077e-10	-1.20739
39442848	chr15:39442848:A:C	5.94047e-08	-1.86077e-10	-1.1711	1.73472e-05	-1.86077e-10	-1.15025	9.88764e-05	-1.86077e-10	-1.1599
39442960	chr15:39442960:C:T	5.70323e-08	-1.86077e-10	-1.21185	1.65594e-05	-1.86077e-10	-1.19672	9.44587e-05	-1.86077e-10	-1.20561
39442973	chr15:39442973:C:T	5.37967e-08	-1.86077e-10	-1.27026	1.55181e-05	-1.86077e-10	-1.26167	8.88718e-05	-1.86077e-10	-1.26658
39442974	chr15:39442974:C:G	5.82423e-08	-1.86077e-10	-1.19086	1.69384e-05	-1.86077e-10	-1.1741	9.65362e-05	-1.86077e-10	-1.18386
39443193	chr15:39443193:A:T	3.35944e-08	-0.527103	-1.21401	8.07143e-06	-0.675841	-1.23951	7.00036e-05	-0.290743	-1.21449
39443289	chr15:39443289:G:A	4.81738e-08	-1.03217	-0.348489	1.6673e-05	-0.938581	-0.251304	7.16712e-05	-1.12495	-0.356736
39443301	chr15:39443301:T:G	5.72625e-08	-1.86077e-10	-1.20782	1.66312e-05	-1.86077e-10	-1.1924	9.4848e-05	-1.86077e-10	-1.2015
39443349	chr15:39443349:A:T	5.60642e-08	-1.86077e-10	-1.22897	1.62516e-05	-1.86077e-10	-1.21549	9.27922e-05	-1.86077e-10	-1.22341
39443402	chr15:39443402:G:A	5.74635e-08	-1.86077e-10	-1.20432	1.66947e-05	-1.86077e-10	-1.18859	9.51986e-05	-1.86077e-10	-1.19781
39443672	chr15:39443672:G:T	1.62471e-07	-1.86077e-10	-0.164969	4.85351e-05	-1.86077e-10	-0.121393	0.000273678	-1.86077e-10	-0.141822
39443901	chr15:39443901:G:C	5.32864e-08	-1.86077e-10	-1.27979	1.5344e-05	-1.86077e-10	-1.27295	8.79586e-05	-1.86077e-10	-1.27691
39444082	chr15:39444082:A:G	9.09133e-09	-1.75387	-1.29428	2.5273e-06	-1.78249	-1.29404	1.51998e-05	-1.73799	-1.29451
39444108	chr15:39444108:T:C	4.62502e-08	-1.42141	-3.08617e-10	1.20536e-05	-1.51431	-3.08617e-10	7.34434e-05	-1.45726	-3.08617e-10
39444188	chr15:39444188:T:C	1.23855e-06	-1.86077e-10	1.86623	0.000382047	-1.86077e-10	1.94186	0.00249449	-1.86077e-10	2.06806
39444271	chr15:39444271:T:G	2.00403e-07	-1.86077e-10	0.0448604	6.18215e-05	-1.86077e-10	0.120571	0.000343681	-1.86077e-10	0.0859389
39444423	chr15:39444423:C:G	6.64564e-08	-1.14917	0.0902482	1.27304e-05	-1.37242	-0.0872723	0.00010745	-1.12498	0.0482308
39444963	chr15:39444963:C:T	5.9769e-08	-1.86077e-10	-1.16498	1.65602e-05	-1.86077e-10	-1.19667	9.75492e-05	-1.86077e-10	-1.17342
39445258	chr15:39445258:A:G	3.44678e-08	-0.489715	-1.22573	8.32662e-06	-0.635093	-1.24913	7.22903e-05	-0.246959	-1.22613
39445712	chr15:39445712:A:T	6.08374e-08	-1.86077e-10	-1.14727	1.79113e-05	-1.86077e-10	-1.11825	0.000103401	-1.86077e-10	-1.11516
39445799	chr15:39445799:A:G	5.84915e-08	-1.86077e-10	-1.18659	1.71637e-05	-1.86077e-10	-1.16088	9.64077e-05	-1.86077e-10	-1.18519
39445805	chr15:39445805:A:G	2.60005e-08	-1.01727	-0.980086	7.14749e-06	-1.16305	-0.873866	5.09225e-05	-0.877187	-0.946283
39446083	chr15:39446083:G:A	5.61986e-08	-1.86077e-10	-1.22658	1.6374e-05	-1.86077e-10	-1.20798	9.46321e-05	-1.86077e-10	-1.20378
39446216	chr15:39446216:G:A	5.92093e-08	-1.86077e-10	-1.17439	1.73975e-05	-1.86077e-10	-1.14735	9.75983e-05	-1.86077e-10	-1.17292
39446268	chr15:39446268:C:A	6.45004e-08	0.186693	-1.27549	1.52222e-05	0.00676038	-1.28768	0.00011392	0.264776	-1.28306
39447086	chr15:39447086:C:T	5.50149e-08	-1.86077e-10	-1.24787	1.60039e-05	-1.86077e-10	-1.23085	9.0605e-05	-1.86077e-10	-1.24727
39447210	chr15:39447210:T:A	2.60028e-08	-0.84153	-1.15573	6.83282e-06	-0.989084	-1.09286	5.20685e-05	-0.663633	-1.13758
39448037	chr15:39448037:G:C	5.64533e-08	-1.86077e-10	-1.22206	1.65173e-05	-1.86077e-10	-1.19927	9.30994e-05	-1.86077e-10	-1.22011
39448050	chr15:39448050:C:T	9.27581e-08	-1.86077e-10	-0.725476	2.58885e-05	-1.86077e-10	-0.749879	0.000151461	-1.86077e-10	-0.733445
39448100	chr15:39448100:A:G	5.59476e-08	-1.86077e-10	-1.23106	1.58753e-05	-1.86077e-10	-1.23892	9.18864e-05	-1.86077e-10	-1.23322
39448496	chr15:39448496:C:T	5.32315e-08	-1.86077e-10	-1.28082	1.536e-05	-1.86077e-10	-1.27191	8.86027e-05	-1.86077e-10	-1.26961
39449827	chr15:39449827:C:T	1.98356e-07	0.0345946	-3.08617e-10	4.7627e-05	-0.140279	-3.08617e-10	0.000296286	-0.0624504	-3.08617e-10
39449975	chr15:39449975:C:T	5.46002e-08	-1.86077e-10	-1.25543	1.56542e-05	-1.86077e-10	-1.25294	9.00575e-05	-1.86077e-10	-1.25333
39449995	chr15:39449995:A:G	5.54983e-08	-1.86077e-10	-1.23912	1.61528e-05	-1.86077e-10	-1.22159	9.3254e-05	-1.86077e-10	-1.21845
39450089	chr15:39450089:A:T	3.1272e-08	-1.81275	-3.08617e-10	9.23795e-06	-1.78036	-3.08617e-10	5.14987e-05	-1.81222	-3.08617e-10
39450239	chr15:39450239:G:GGATCACTTTC	5.78308e-08	-1.86077e-10	-1.19795	1.69296e-05	-1.86077e-10	-1.17461	9.78196e-05	-1.86077e-10	-1.17065
39450499	chr15:39450499:G:A	5.90491e-08	-1.86077e-10	-1.1771	1.64258e-05	-1.86077e-10	-1.20483	9.66301e-05	-1.86077e-10	-1.18288
39450776	chr15:39450776:G:A	1.84239e-07	0.649375	-0.688614	4.36822e-05	0.493548	-0.720286	0.000346476	0.792696	-0.698658
39451054	chr15:39451054:T:C	6.06418e-08	-1.86077e-10	-1.15049	1.79406e-05	-1.86077e-10	-1.11662	9.98699e-05	-1.86077e-10	-1.14991
39451060	chr15:39451060:T:TTTGCAGCAC	6.78015e-08	-1.86077e-10	-1.03889	2.01325e-05	-1.86077e-10	-1.00134	0.000111559	-1.86077e-10	-1.03922
39451720	chr15:39451720:G:C	6.58693e-08	-1.86077e-10	-1.0678	1.94521e-05	-1.86077e-10	-1.03572	0.000112981	-1.86077e-10	-1.02656
39451928	chr15:39451928:G:A	9.71284e-08	-1.86077e-10	-0.679438	2.70543e-05	-1.86077e-10	-0.705835	0.00015861	-1.86077e-10	-0.687328
39451931	chr15:39451931:G:T	1.70655e-07	-1.86077e-10	-0.115827	5.34305e-05	-1.86077e-10	-0.0252976	0.000280791	-1.86077e-10	-0.116163
39452071	chr15:39452071:C:T	6.98586e-08	0.279956	-1.28895	1.65104e-05	0.0946377	-1.29433	0.000124945	0.366808	-1.29271
39452171	chr15:39452171:G:A	6.03152e-07	1.1467	-3.08617e-10	0.000228433	1.42756	-3.08617e-10	0.000556841	0.568504	-3.08617e-10
39453328	chr15:39453328:C:A	4.92599e-08	-0.581752	-0.776609	1.28902e-05	-0.777317	-0.669897	9.92518e-05	-0.396613	-0.759502
39453360	chr15:39453360:G:C	6.50636e-08	0.080861	-1.16097	1.52244e-05	-0.0881628	-1.19262	0.000114533	0.170611	-1.18352
39453579	chr15:39453579:C:T	5.95669e-08	-1.86077e-10	-1.16837	1.73879e-05	-1.86077e-10	-1.1479	9.87419e-05	-1.86077e-10	-1.16127
39453597	chr15:39453597:T:C	5.2419e-08	-1.02982	-0.266381	1.81241e-05	-0.939248	-0.167188	7.80305e-05	-1.12368	-0.272998
39453674	chr15:39453674:T:C	9.06087e-08	-1.86077e-10	-0.748921	2.49926e-05	-1.86077e-10	-0.785098	0.000147155	-1.86077e-10	-0.762287
39453802	chr15:39453802:A:G	1.65976e-07	-1.86077e-10	-0.143627	5.04946e-05	-1.86077e-10	-0.081812	0.000270713	-1.86077e-10	-0.152716
39454006	chr15:39454006:G:A	6.14035e-08	-1.86077e-10	-1.138	1.79564e-05	-1.86077e-10	-1.11573	0.000101973	-1.86077e-10	-1.12907
39454142	chr15:39454142:TTAG:T	8.73656e-08	-0.785369	-3.08617e-10	1.6347e-05	-1.20963	-3.08617e-10	0.000151529	-0.733	-3.08617e-10
39454190	chr15:39454190:A:G	9.99605e-08	-1.86077e-10	-0.650696	2.70739e-05	-1.86077e-10	-0.705107	0.000160801	-1.86077e-10	-0.673606
39454351	chr15:39454351:T:C	1.0114e-07	-1.86077e-10	-0.638965	3.04511e-05	-1.86077e-10	-0.587557	0.00016527	-1.86077e-10	-0.646196
39454467	chr15:39454467:C:T	5.25372e-08	-1.86077e-10	-1.29395	1.51178e-05	-1.86077e-10	-1.2878	8.65255e-05	-1.86077e-10	-1.29334
39454847	chr15:39454847:T:C	3.12539e-08	-1.81333	-3.08617e-10	8.93327e-06	-1.8139	-3.08617e-10	5.13723e-05	-1.81468	-3.08617e-10
39455037	chr15:39455037:A:T	6.34187e-08	0.117307	-1.22302	1.46515e-05	-0.134523	-1.18462	0.000142161	0.422799	-1.21961
39455147	chr15:39455147:A:C	7.17433e-08	0.0922747	-1.07465	1.68393e-05	-0.165564	-1.0144	0.000159743	0.388915	-1.06912
39455224	chr15:39455224:C:T	5.0338e-08	-1.33671	-3.08617e-10	1.28661e-05	-1.44909	-3.08617e-10	7.90758e-05	-1.38337	-3.08617e-10
39455366	chr15:39455366:G:A	2.05981e-07	-1.86077e-10	0.0723132	6.21759e-05	-1.86077e-10	0.126289	0.000383582	-1.86077e-10	0.195779
39455794	chr15:39455794:C:T	4.66418e-08	-0.143832	-1.26914	1.10751e-05	-0.351022	-1.24796	9.7907e-05	0.0985341	-1.26829
39456188	chr15:39456188:A:G	5.74546e-08	0.0733896	-1.27787	1.29841e-05	-0.180551	-1.2594	0.000127987	0.375185	-1.27703
39456289	chr15:39456289:A:G	7.59472e-08	-1.86077e-10	-0.925432	2.11975e-05	-1.86077e-10	-0.949795	0.000123446	-1.86077e-10	-0.93797
39456427	chr15:39456427:A:G	8.4767e-08	-1.86077e-10	-0.815564	2.52919e-05	-1.86077e-10	-0.773195	0.000142143	-1.86077e-10	-0.79694
39456518	chr15:39456518:T:C	5.26914e-08	-1.86077e-10	-1.29102	1.50139e-05	-1.86077e-10	-1.2947	8.66159e-05	-1.86077e-10	-1.29229
39456956	chr15:39456956:C:T	8.43487e-08	-1.86077e-10	-0.820511	2.35724e-05	-1.86077e-10	-0.843601	0.000137907	-1.86077e-10	-0.827195
39457139	chr15:39457139:G:A	7.06715e-08	-1.86077e-10	-0.997428	1.97566e-05	-1.86077e-10	-1.02019	0.000114944	-1.86077e-10	-1.00933
39457606	chr15:39457606:T:C	5.19042e-08	-0.0415849	-1.26449	1.21543e-05	-0.262303	-1.2437	0.000108373	0.195491	-1.26369
39457697	chr15:39457697:T:G	1.19596e-07	-1.86077e-10	-0.471351	3.21447e-05	-1.86077e-10	-0.533431	0.000191676	-1.86077e-10	-0.497971
39457700	chr15:39457700:A:C	6.39124e-08	-1.86077e-10	-1.09796	1.79903e-05	-1.86077e-10	-1.11385	0.000105867	-1.86077e-10	-1.09159
39457729	chr15:39457729:T:A	4.74554e-08	-0.205395	-1.19029	1.14237e-05	-0.41501	-1.15298	9.792e-05	0.0202667	-1.18989
39458224	chr15:39458224:T:G	1.51664e-06	-1.86077e-10	2.06878	0.000468792	-1.86077e-10	2.14648	0.00309177	-1.86077e-10	2.28273
39458289	chr15:39458289:T:C	4.29431e-08	-0.884411	-0.611184	1.47149e-05	-0.793562	-0.521259	6.29486e-05	-0.991731	-0.619725
39458424	chr15:39458424:A:G	5.02732e-07	-1.86077e-10	0.964586	0.000158709	-1.86077e-10	1.06339	0.000944095	-1.86077e-10	1.09645
39458472	chr15:39458472:A:G	6.73272e-08	-1.86077e-10	-1.04591	1.97993e-05	-1.86077e-10	-1.01803	0.000112128	-1.86077e-10	-1.03414
39458720	chr15:39458720:T:G	5.60341e-08	-1.86077e-10	-1.22951	1.64671e-05	-1.86077e-10	-1.20232	9.44726e-05	-1.86077e-10	-1.20547
39458774	chr15:39458774:A:G	6.58183e-08	-1.86077e-10	-1.06857	1.97787e-05	-1.86077e-10	-1.01908	0.000113047	-1.86077e-10	-1.02597
39458802	chr15:39458802:T:C	6.0725e-08	-1.86077e-10	-1.14911	1.70717e-05	-1.86077e-10	-1.16626	9.91089e-05	-1.86077e-10	-1.15756
39458960	chr15:39458960:C:CTTCT	5.52463e-08	-1.86077e-10	-1.24367	1.61885e-05	-1.86077e-10	-1.21938	9.29148e-05	-1.86077e-10	-1.22209
39459048	chr15:39459048:C:T	6.94949e-08	-1.86077e-10	-1.01422	2.08193e-05	-1.86077e-10	-0.967799	0.000120209	-1.86077e-10	-0.96454
39459178	chr15:39459178:A:G	6.07942e-08	-1.86077e-10	-1.14798	1.80968e-05	-1.86077e-10	-1.10794	0.000103256	-1.86077e-10	-1.11656
39459231	chr15:39459231:A:G	3.72578e-07	-1.86077e-10	0.664975	0.000114842	-1.86077e-10	0.739882	0.000715549	-1.86077e-10	0.819274
39459345	chr15:39459345:C:CT	6.47711e-08	-1.09175	0.00713559	2.26112e-05	-1.00572	0.120489	9.67932e-05	-1.18059	-0.000613128
39459450	chr15:39459450:T:C	6.00228e-08	-1.86077e-10	-1.16075	1.6872e-05	-1.86077e-10	-1.17803	9.79291e-05	-1.86077e-10	-1.16953
39459512	chr15:39459512:C:A	3.36825e-08	-1.73849	-3.08617e-10	9.87104e-06	-1.71407	-3.08617e-10	5.5708e-05	-1.73365	-3.08617e-10
39459528	chr15:39459528:A:G	1.88248e-08	-1.38328	-0.937012	5.7971e-06	-1.33464	-0.911683	2.77038e-05	-1.4644	-0.967811
39459801	chr15:39459801:C:A	1.80758e-07	-0.0583124	-3.08617e-10	3.48694e-05	-0.45207	-3.08617e-10	0.000273264	-0.143338	-3.08617e-10
39459960	chr15:39459960:A:G	1.29301e-06	-1.86077e-10	1.90926	0.00039939	-1.86077e-10	1.98626	0.00262851	-1.86077e-10	2.1204
39460046	chr15:39460046:C:T	5.95373e-08	-1.86077e-10	-1.16887	1.67579e-05	-1.86077e-10	-1.18481	9.72277e-05	-1.86077e-10	-1.17672
39460455	chr15:39460455:C:A	6.77312e-07	-1.86077e-10	1.26266	0.000217627	-1.86077e-10	1.3791	0.00133205	-1.86077e-10	1.4407
39460609	chr15:39460609:C:T	2.83337e-08	-0.642241	-1.26918	7.67092e-06	-0.725621	-1.24062	5.13982e-05	-0.555835	-1.25834
39460647	chr15:39460647:A:C	1.07204e-07	-1.86077e-10	-0.580742	2.89901e-05	-1.86077e-10	-0.636723	0.000172452	-1.86077e-10	-0.603654
39460755	chr15:39460755:A:C	5.25158e-08	-1.86077e-10	-1.29436	1.50976e-05	-1.86077e-10	-1.28914	8.64767e-05	-1.86077e-10	-1.2939
39460807	chr15:39460807:C:T	1.19981e-07	-1.86077e-10	-0.468137	3.22765e-05	-1.86077e-10	-0.52934	0.000192565	-1.86077e-10	-0.49334
39460920	chr15:39460920:C:T	3.21166e-07	-1.86077e-10	0.516486	9.78216e-05	-1.86077e-10	0.579466	0.000612682	-1.86077e-10	0.664071
39461323	chr15:39461323:T:TC	8.59743e-08	-1.86077e-10	-0.801422	2.40003e-05	-1.86077e-10	-0.825612	0.000140464	-1.86077e-10	-0.808823
39461355	chr15:39461355:G:A	1.46805e-08	-1.27994	-1.28901	4.07037e-06	-1.30655	-1.2934	2.83212e-05	-1.12164	-1.28852
39461580	chr15:39461580:A:G	1.05221e-07	-1.86077e-10	-0.59941	2.84748e-05	-1.86077e-10	-0.65466	0.000169306	-1.86077e-10	-0.622069
39461635	chr15:39461635:C:T	4.82549e-08	-1.07118	-0.307791	1.67413e-05	-0.975121	-0.210682	7.24138e-05	-1.15564	-0.315734
39461641	chr15:39461641:C:T	4.63764e-08	-0.227211	-1.19147	1.08983e-05	-0.394784	-1.22029	0.000103236	0.074886	-1.19165
39462159	chr15:39462159:C:T	7.83569e-07	-1.86077e-10	1.40839	0.000252697	-1.86077e-10	1.52851	0.00154715	-1.86077e-10	1.59039
39462360	chr15:39462360:A:T	7.38054e-08	0.274312	-1.22835	1.71017e-05	0.0855721	-1.25007	0.000135052	0.395578	-1.24369
39462372	chr15:39462372:A:C	5.89333e-08	-1.86077e-10	-1.17906	1.72626e-05	-1.86077e-10	-1.15514	0.000100024	-1.86077e-10	-1.14836
39462512	chr15:39462512:G:T	5.55497e-08	-1.86077e-10	-1.23819	1.61761e-05	-1.86077e-10	-1.22014	9.20041e-05	-1.86077e-10	-1.23194
39462798	chr15:39462798:T:A	1.43941e-08	-1.79513	-0.793524	4.22674e-06	-1.719	-0.843249	2.30534e-05	-1.80171	-0.814251
39462893	chr15:39462893:T:C	6.22196e-08	-1.86077e-10	-1.1248	1.74671e-05	-1.86077e-10	-1.14336	0.000101517	-1.86077e-10	-1.13355
39462989	chr15:39462989:A:T	1.45827e-06	-1.86077e-10	2.02954	0.000451084	-1.86077e-10	2.10797	0.00297608	-1.86077e-10	2.24459
39463168	chr15:39463168:C:T	3.53751e-08	-1.68946	-3.08617e-10	1.06787e-05	-1.63543	-3.08617e-10	5.82751e-05	-1.6886	-3.08617e-10
39463220	chr15:39463220:T:C	6.23868e-08	-1.86077e-10	-1.12212	1.75112e-05	-1.86077e-10	-1.14084	0.000101781	-1.86077e-10	-1.13095
39463315	chr15:39463315:T:C	6.22745e-08	-1.86077e-10	-1.12392	1.74814e-05	-1.86077e-10	-1.14254	0.000101603	-1.86077e-10	-1.1327
39463369	chr15:39463369:G:T	7.07902e-08	-1.86077e-10	-0.995751	1.97652e-05	-1.86077e-10	-1.01976	0.000115048	-1.86077e-10	-1.00842
39463468	chr15:39463468:C:T	6.23874e-08	-1.86077e-10	-1.12211	1.75112e-05	-1.86077e-10	-1.14084	0.000101782	-1.86077e-10	-1.13094
39463579	chr15:39463579:C:T	1.13735e-07	-1.86077e-10	-0.521596	3.49454e-05	-1.86077e-10	-0.449893	0.000185883	-1.86077e-10	-0.52866
39463615	chr15:39463615:T:G	6.74484e-08	-1.86077e-10	-1.04411	1.98337e-05	-1.86077e-10	-1.0163	0.000112279	-1.86077e-10	-1.03279
39463701	chr15:39463701:G:A	6.22909e-08	-1.86077e-10	-1.12366	1.74859e-05	-1.86077e-10	-1.14228	0.00010163	-1.86077e-10	-1.13244
39463775	chr15:39463775:C:T	6.21578e-08	-1.86077e-10	-1.1258	1.74507e-05	-1.86077e-10	-1.1443	0.000101419	-1.86077e-10	-1.13452
39463843	chr15:39463843:T:C	6.2779e-08	-1.86077e-10	-1.11585	1.76152e-05	-1.86077e-10	-1.13492	0.000102413	-1.86077e-10	-1.12476
39463896	chr15:39463896:T:C	6.28457e-08	-1.86077e-10	-1.11479	1.7633e-05	-1.86077e-10	-1.13391	0.000102511	-1.86077e-10	-1.1238
39464091	chr15:39464091:T:C	6.22909e-08	-1.86077e-10	-1.12366	1.74859e-05	-1.86077e-10	-1.14228	0.00010163	-1.86077e-10	-1.13244
39464265	chr15:39464265:A:G	6.23897e-08	-1.86077e-10	-1.12207	1.75142e-05	-1.86077e-10	-1.14067	0.000101776	-1.86077e-10	-1.131
39464321	chr15:39464321:T:C	6.22788e-08	-1.86077e-10	-1.12385	1.74826e-05	-1.86077e-10	-1.14247	0.000101609	-1.86077e-10	-1.13264
39464342	chr15:39464342:G:C	3.16345e-08	-0.680531	-1.12069	8.54166e-06	-0.76272	-1.096	7.32342e-05	-0.358604	-1.10151
39464353	chr15:39464353:C:T	5.82016e-08	-1.86077e-10	-1.19156	1.6412e-05	-1.86077e-10	-1.20566	9.51943e-05	-1.86077e-10	-1.19785
39464403	chr15:39464403:C:T	8.27387e-08	-1.86077e-10	-0.839783	2.61488e-05	-1.86077e-10	-0.739877	0.000138923	-1.86077e-10	-0.819853
39464469	chr15:39464469:G:A	9.80624e-08	-1.86077e-10	-0.669867	2.65833e-05	-1.86077e-10	-0.723397	0.000157847	-1.86077e-10	-0.692147
39464558	chr15:39464558:CACCATAA:C	4.16301e-08	-1.52665	-3.08617e-10	1.25457e-05	-1.4743	-3.08617e-10	6.59849e-05	-1.56435	-3.08617e-10
39464568	chr15:39464568:A:G	6.22909e-08	-1.86077e-10	-1.12366	1.74859e-05	-1.86077e-10	-1.14228	0.00010163	-1.86077e-10	-1.13244
39464569	chr15:39464569:C:T	6.22909e-08	-1.86077e-10	-1.12366	1.74859e-05	-1.86077e-10	-1.14228	0.00010163	-1.86077e-10	-1.13244
39464871	chr15:39464871:G:A	4.6656e-08	-0.3941	-1.01857	1.17233e-05	-0.521376	-1.02073	0.000102761	-0.116486	-1.00489
39465518	chr15:39465518:C:T	1.30634e-07	-1.86077e-10	-0.383071	3.58174e-05	-1.86077e-10	-0.425246	0.0002104	-1.86077e-10	-0.404762
39466130	chr15:39466130:T:G	8.74449e-08	-1.86077e-10	-0.784462	2.41769e-05	-1.86077e-10	-0.818281	0.000142196	-1.86077e-10	-0.796567
39466548	chr15:39466548:T:C	4.75214e-08	-1.12827	-0.26602	1.63497e-05	-1.0446	-0.164868	7.11991e-05	-1.21488	-0.273414
39466693	chr15:39466693:A:G	5.52558e-08	-1.86077e-10	-1.2435	1.5678e-05	-1.86077e-10	-1.25142	9.06059e-05	-1.86077e-10	-1.24726
39466985	chr15:39466985:A:G	6.71437e-08	-1.86077e-10	-1.04864	2.01665e-05	-1.86077e-10	-0.999655	0.000114941	-1.86077e-10	-1.00935
39467306	chr15:39467306:C:G	9.34981e-08	-1.86077e-10	-0.71753	2.6053e-05	-1.86077e-10	-0.743546	0.000152451	-1.86077e-10	-0.726929
39467393	chr15:39467393:T:C	1.08068e-07	-1.86077e-10	-0.572711	3.25491e-05	-1.86077e-10	-0.52093	0.000176358	-1.86077e-10	-0.581259
39467641	chr15:39467641:C:T	3.64378e-08	-1.65986	-3.08617e-10	1.0076e-05	-1.69352	-3.08617e-10	5.48435e-05	-1.74929	-3.08617e-10
39467806	chr15:39467806:G:A	5.50736e-08	-1.86077e-10	-1.2468	1.58269e-05	-1.86077e-10	-1.24197	9.05035e-05	-1.86077e-10	-1.24839
39468436	chr15:39468436:CAT:C	5.65358e-08	-1.86077e-10	-1.2206	1.60213e-05	-1.86077e-10	-1.22976	9.25513e-05	-1.86077e-10	-1.22601
39468501	chr15:39468501:A:G	6.57083e-08	-1.86077e-10	-1.07025	1.8046e-05	-1.86077e-10	-1.11075	0.000107842	-1.86077e-10	-1.07311
39468825	chr15:39468825:A:T	4.41996e-08	-0.174262	-1.29249	1.06359e-05	-0.344811	-1.29463	7.79779e-05	-0.102889	-1.29446
39469487	chr15:39469487:C:T	6.02908e-08	-1.86077e-10	-1.15629	1.68382e-05	-1.86077e-10	-1.18003	9.8352e-05	-1.86077e-10	-1.16522
39469833	chr15:39469833:A:T	8.47192e-08	-1.86077e-10	-0.816129	2.42921e-05	-1.86077e-10	-0.813529	0.000139113	-1.86077e-10	-0.818486
39470049	chr15:39470049:T:C	4.03374e-07	-1.86077e-10	0.744394	0.000124241	-1.86077e-10	0.818541	0.000776102	-1.86077e-10	0.900508
39470175	chr15:39470175:C:G	2.4549e-08	-1.19305	-0.86175	7.15305e-06	-1.17953	-0.856612	3.49658e-05	-1.30153	-0.897875
39470296	chr15:39470296:T:C	5.48492e-08	-1.86077e-10	-1.25088	1.5565e-05	-1.86077e-10	-1.25865	8.99247e-05	-1.86077e-10	-1.2548
39470468	chr15:39470468:C:T	5.27418e-08	-1.86077e-10	-1.29006	1.51041e-05	-1.86077e-10	-1.28871	8.67169e-05	-1.86077e-10	-1.29113
39470492	chr15:39470492:C:T	5.38882e-08	-1.86077e-10	-1.26856	1.53001e-05	-1.86077e-10	-1.27582	8.86229e-05	-1.86077e-10	-1.26939
39470524	chr15:39470524:G:A	3.8775e-08	-1.20181	-0.39589	1.3186e-05	-1.12008	-0.304444	5.84269e-05	-1.28336	-0.402634
39470640	chr15:39470640:C:T	5.80389e-08	-1.86077e-10	-1.19436	1.64268e-05	-1.86077e-10	-1.20476	9.49437e-05	-1.86077e-10	-1.20049
39471038	chr15:39471038:T:C	1.33577e-07	-1.86077e-10	-0.36079	4.04715e-05	-1.86077e-10	-0.30308	0.000216451	-1.86077e-10	-0.376413
39472040	chr15:39472040:C:A	6.08012e-08	-1.86077e-10	-1.14786	1.71377e-05	-1.86077e-10	-1.1624	0.000100353	-1.86077e-10	-1.14508
39472153	chr15:39472153:ATGT:A	3.82731e-08	-0.321954	-1.28877	9.49652e-06	-0.458635	-1.29412	8.29037e-05	-0.0468367	-1.28926
39472249	chr15:39472249:A:G	4.31743e-08	-1.25802	-0.232209	1.47866e-05	-1.17757	-0.132389	6.56467e-05	-1.33094	-0.238546
39472319	chr15:39472319:AAAAG:A	6.26386e-08	-0.217068	-0.901021	1.5762e-05	-0.330069	-0.916009	0.000142475	0.0948944	-0.889505
39472331	chr15:39472331:C:T	6.15774e-08	-0.228378	-0.906798	1.55108e-05	-0.34048	-0.921662	0.000139968	0.0829925	-0.895353
39472498	chr15:39472498:A:G	9.97765e-08	-1.86077e-10	-0.652538	2.76276e-05	-1.86077e-10	-0.684864	0.00016174	-1.86077e-10	-0.667787
39472644	chr15:39472644:G:A	6.33133e-08	-1.10738	-3.08617e-10	1.44273e-05	-1.33456	-3.08617e-10	8.99316e-05	-1.25473	-3.08617e-10
39473983	chr15:39473983:C:T	2.56504e-08	-0.790049	-1.22086	7.33065e-06	-0.77778	-1.23384	3.6305e-05	-0.934287	-1.22753
39474090	chr15:39474090:T:C	7.43595e-08	0.0694659	-1.01602	1.89133e-05	-0.0345495	-1.02927	0.000177063	0.416083	-0.993355
39474325	chr15:39474325:A:T	1.22044e-07	0.841953	-1.29304	3.0148e-05	0.696849	-1.29441	0.000233704	0.994691	-1.29441
39474379	chr15:39474379:C:T	5.99121e-08	-1.86077e-10	-1.16259	1.70607e-05	-1.86077e-10	-1.1669	9.92078e-05	-1.86077e-10	-1.15656
39474861	chr15:39474861:T:C	2.15227e-08	-0.899294	-1.28707	6.16008e-06	-0.894564	-1.29102	3.096e-05	-1.03266	-1.28841
39474886	chr15:39474886:T:C	4.57783e-08	-0.191176	-1.24048	1.13545e-05	-0.31332	-1.26074	0.000101072	0.101706	-1.23965
39474921	chr15:39474921:A:G	5.50227e-08	-1.86077e-10	-1.24772	1.62831e-05	-1.86077e-10	-1.21355	9.08287e-05	-1.86077e-10	-1.2448
39475377	chr15:39475377:C:A	5.35715e-08	-1.86077e-10	-1.27445	1.55652e-05	-1.86077e-10	-1.25864	8.83231e-05	-1.86077e-10	-1.27277
39475483	chr15:39475483:G:A	8.49754e-07	-1.86077e-10	1.48948	0.000275122	-1.86077e-10	1.61353	0.0016352	-1.86077e-10	1.64575
39475513	chr15:39475513:G:A	8.36914e-08	-0.828334	-3.08617e-10	1.79021e-05	-1.11876	-3.08617e-10	0.000114773	-1.01082	-3.08617e-10
39475543	chr15:39475543:GAA:G	3.9523e-08	-1.81158	0.232988	1.21288e-05	-1.79953	0.291438	6.94338e-05	-1.79649	0.283085
39475652	chr15:39475652:A:G	5.56716e-08	-1.86077e-10	-1.236	1.65317e-05	-1.86077e-10	-1.1984	9.19247e-05	-1.86077e-10	-1.23281
39475677	chr15:39475677:A:G	4.8564e-08	-0.131963	-1.24063	1.40092e-05	-0.0969662	-1.267	0.000101248	0.11387	-1.25007
39475869	chr15:39475869:T:C	5.74254e-08	0.0260188	-1.231	1.4137e-05	-0.101516	-1.25337	0.000129081	0.337059	-1.23039
39476366	chr15:39476366:C:T	2.28249e-08	-0.858382	-1.26924	6.50361e-06	-0.854153	-1.27717	3.26578e-05	-0.9959	-1.27179
39476896	chr15:39476896:C:T	1.0769e-07	-1.86077e-10	-0.576211	2.82996e-05	-1.86077e-10	-0.66083	0.000175771	-1.86077e-10	-0.584591
39476923	chr15:39476923:A:C	3.61889e-08	-1.66672	-3.08617e-10	9.46077e-06	-1.75653	-3.08617e-10	6.13839e-05	-1.63663	-3.08617e-10
39477095	chr15:39477095:A:G	3.76357e-08	-0.485289	-1.14223	1.16881e-05	-0.422765	-1.12234	5.49286e-05	-0.605831	-1.14191
39477155	chr15:39477155:T:C	1.13781e-07	-1.86077e-10	-0.521191	3.59229e-05	-1.86077e-10	-0.422305	0.000192582	-1.86077e-10	-0.493255
39477265	chr15:39477265:T:A	5.27481e-08	-1.86077e-10	-1.28994	1.50257e-05	-1.86077e-10	-1.29392	8.6768e-05	-1.86077e-10	-1.29054
39477397	chr15:39477397:G:A	5.25831e-08	-1.86077e-10	-1.29308	1.50137e-05	-1.86077e-10	-1.29472	8.65207e-05	-1.86077e-10	-1.29339
39477439	chr15:39477439:T:C	4.98198e-08	-0.0552373	-1.29182	1.24483e-05	-0.187396	-1.2947	0.00011058	0.243888	-1.29192
39477977	chr15:39477977:G:C	7.91318e-08	-1.86077e-10	-0.884356	2.22085e-05	-1.86077e-10	-0.903203	0.000129492	-1.86077e-10	-0.890154
39478016	chr15:39478016:G:A	5.24978e-08	-1.86077e-10	-1.2947	1.50444e-05	-1.86077e-10	-1.29267	8.64117e-05	-1.86077e-10	-1.29465
39478036	chr15:39478036:A:G	2.56978e-08	-0.715508	-1.29356	7.34572e-06	-0.717723	-1.29184	3.62687e-05	-0.869879	-1.29294
39478114	chr15:39478114:T:C	2.52619e-08	-0.733939	-1.29223	7.24717e-06	-0.733168	-1.2899	3.58072e-05	-0.884276	-1.29135
39478742	chr15:39478742:A:G	8.31225e-08	-1.86077e-10	-0.835155	2.28778e-05	-1.86077e-10	-0.873514	0.00013567	-1.86077e-10	-0.843547
39478982	chr15:39478982:A:T	1.02862e-07	-1.86077e-10	-0.622082	3.2307e-05	-1.86077e-10	-0.528396	0.000173743	-1.86077e-10	-0.596197
39479006	chr15:39479006:G:A	1.38305e-07	-1.86077e-10	-0.326008	4.4186e-05	-1.86077e-10	-0.215271	0.000234801	-1.86077e-10	-0.295035
39479115	chr15:39479115:T:C	8.29467e-08	-1.86077e-10	-0.837272	2.32576e-05	-1.86077e-10	-0.857048	0.000135699	-1.86077e-10	-0.843334
39479578	chr15:39479578:C:T	1.75116e-07	-1.86077e-10	-0.0900196	5.44933e-05	-1.86077e-10	-0.0056019	0.000309555	-1.86077e-10	-0.0186396
39480136	chr15:39480136:T:C	5.29852e-08	-1.86077e-10	-1.28546	1.51423e-05	-1.86077e-10	-1.28619	8.71397e-05	-1.86077e-10	-1.28626
39480444	chr15:39480444:G:A	2.49699e-08	-0.746199	-1.2916	7.14686e-06	-0.748387	-1.28862	3.54644e-05	-0.894173	-1.29107
39480542	chr15:39480542:C:T	5.2823e-08	-1.86077e-10	-1.28852	1.5098e-05	-1.86077e-10	-1.28912	8.68847e-05	-1.86077e-10	-1.28919
39480549	chr15:39480549:C:T	7.56785e-08	-0.928977	-3.08617e-10	1.64644e-05	-1.20248	-3.08617e-10	0.000104916	-1.10062	-3.08617e-10
39480558	chr15:39480558:T:C	1.50958e-08	-1.40685	-1.1342	3.3893e-06	-1.58216	-1.20089	2.48594e-05	-1.38931	-1.15123
39480648	chr15:39480648:C:T	5.91572e-08	-1.86077e-10	-1.17527	1.75148e-05	-1.86077e-10	-1.14063	9.78205e-05	-1.86077e-10	-1.17064
39480904	chr15:39480904:T:TTA	5.21418e-08	-0.0128179	-1.28869	1.30693e-05	-0.139746	-1.29367	0.000116665	0.294488	-1.28896
39480926	chr15:39480926:G:A	1.70554e-07	1.17688	-1.2933	4.25549e-05	1.03412	-1.28701	0.000337613	1.361	-1.29288
39481017	chr15:39481017:T:A	2.47219e-08	-0.761962	-1.28582	7.08607e-06	-0.764519	-1.28103	3.51595e-05	-0.908927	-1.28495
39481024	chr15:39481024:C:T	5.27524e-08	-1.86077e-10	-1.28986	1.5161e-05	-1.86077e-10	-1.28495	8.69216e-05	-1.86077e-10	-1.28877
39481067	chr15:39481067:T:C	1.4815e-07	-1.86077e-10	-0.257246	4.58615e-05	-1.86077e-10	-0.178054	0.000262603	-1.86077e-10	-0.183133
39481092	chr15:39481092:T:A	7.23051e-08	-1.86077e-10	-0.974576	2.05821e-05	-1.86077e-10	-0.979259	0.000120335	-1.86077e-10	-0.963498
39481995	chr15:39481995:T:C	6.57757e-08	-1.86077e-10	-1.06922	1.92549e-05	-1.86077e-10	-1.04591	0.000107691	-1.86077e-10	-1.07451
39482468	chr15:39482468:C:T	1.13903e-07	0.476323	-0.996447	2.97401e-05	0.300476	-0.911659	0.000214583	0.58076	-0.965841
39483119	chr15:39483119:TAAATG:T	1.015e-07	-1.86077e-10	-0.635412	2.67704e-05	-1.86077e-10	-0.716383	0.000165723	-1.86077e-10	-0.643455
39483177	chr15:39483177:A:T	3.17028e-06	-1.86077e-10	2.8061	0.00105181	-1.86077e-10	2.95459	0.0063089	-1.86077e-10	2.99594
39483393	chr15:39483393:T:C	1.05378e-07	-1.86077e-10	-0.597921	3.32693e-05	-1.86077e-10	-0.499044	0.000178697	-1.86077e-10	-0.568084
39483835	chr15:39483835:T:A	1.51077e-07	-1.86077e-10	-0.237683	4.67672e-05	-1.86077e-10	-0.158496	0.000268364	-1.86077e-10	-0.161429
39484963	chr15:39484963:T:C	2.45495e-07	-1.86077e-10	0.247805	8.23214e-05	-1.86077e-10	0.406953	0.000448551	-1.86077e-10	0.352246
39484975	chr15:39484975:C:T	2.52007e-07	-1.86077e-10	0.273987	8.46162e-05	-1.86077e-10	0.434446	0.000460849	-1.86077e-10	0.379296
39485312	chr15:39485312:TGAC:T	4.83355e-08	-0.352235	-1.02507	1.19074e-05	-0.577566	-0.948953	8.77884e-05	-0.281859	-0.996987
39485827	chr15:39485827:G:A	5.65694e-08	-1.86077e-10	-1.22	1.58999e-05	-1.86077e-10	-1.23737	9.31355e-05	-1.86077e-10	-1.21972
39486002	chr15:39486002:G:T	2.13072e-08	-1.01145	-1.18498	6.80171e-06	-0.906703	-1.1798	3.23746e-05	-1.0901	-1.1863
39486279	chr15:39486279:G:A	2.85157e-08	-0.646609	-1.25841	8.3682e-06	-0.628845	-1.25039	4.09176e-05	-0.784514	-1.2577
39486283	chr15:39486283:A:G	7.96259e-08	-1.86077e-10	-0.878132	2.2793e-05	-1.86077e-10	-0.877227	0.000130346	-1.86077e-10	-0.883585
39486790	chr15:39486790:C:T	5.27153e-08	-1.86077e-10	-1.29056	1.51844e-05	-1.86077e-10	-1.28341	8.68175e-05	-1.86077e-10	-1.28997
39486899	chr15:39486899:C:T	3.27194e-08	-0.47633	-1.29117	9.87356e-06	-0.421977	-1.29184	4.75781e-05	-0.600085	-1.29132
39486904	chr15:39486904:A:G	8.42272e-08	-1.86077e-10	-0.821953	2.4193e-05	-1.86077e-10	-0.817614	0.000137959	-1.86077e-10	-0.826817
39487019	chr15:39487019:A:G	8.37616e-08	-1.86077e-10	-0.827496	2.3479e-05	-1.86077e-10	-0.847573	0.000139113	-1.86077e-10	-0.818487
39487612	chr15:39487612:A:G	9.17066e-08	-1.86077e-10	-0.736876	2.86875e-05	-1.86077e-10	-0.647217	0.000155163	-1.86077e-10	-0.709297
39487949	chr15:39487949:T:C	6.38931e-08	-1.86077e-10	-1.09826	1.79921e-05	-1.86077e-10	-1.11375	0.000105514	-1.86077e-10	-1.09493
39488152	chr15:39488152:AG:A	7.06357e-08	-0.997935	-3.08617e-10	1.75102e-05	-1.1409	-3.08617e-10	0.000129378	-0.891038	-3.08617e-10
39488285	chr15:39488285:A:G	3.03197e-08	-0.661486	-1.18219	7.77742e-06	-0.761001	-1.19145	6.70972e-05	-0.369936	-1.1777
39488610	chr15:39488610:T:C	6.15739e-08	-1.86077e-10	-1.13523	1.68565e-05	-1.86077e-10	-1.17894	9.99421e-05	-1.86077e-10	-1.14918
39489489	chr15:39489489:C:T	8.06821e-08	-1.86077e-10	-0.864954	2.49081e-05	-1.86077e-10	-0.788485	0.000135953	-1.86077e-10	-0.841467
39489569	chr15:39489569:C:G	2.23525e-08	-0.858836	-1.2897	5.83586e-06	-0.945599	-1.29406	4.82382e-05	-0.587989	-1.28964
39489588	chr15:39489588:T:A	6.17515e-08	0.0125747	-1.14493	1.64437e-05	-0.122526	-1.08121	0.000121045	0.16604	-1.12365
39489740	chr15:39489740:A:G	4.94666e-07	0.948411	-3.08617e-10	0.000209693	1.34196	-3.08617e-10	0.000473026	0.405376	-3.08617e-10
39490279	chr15:39490279:C:T	5.77912e-08	-1.86077e-10	-1.19863	1.704e-05	-1.86077e-10	-1.16811	9.55198e-05	-1.86077e-10	-1.19444
39490587	chr15:39490587:T:C	6.87914e-08	-1.86077e-10	-1.02439	2.02928e-05	-1.86077e-10	-0.993411	0.000112737	-1.86077e-10	-1.02872
39491364	chr15:39491364:G:A	6.75816e-08	-1.86077e-10	-1.04213	1.9051e-05	-1.86077e-10	-1.05656	0.000110605	-1.86077e-10	-1.04781
39491442	chr15:39491442:T:C	5.46023e-08	-1.86077e-10	-1.25539	1.58885e-05	-1.86077e-10	-1.23808	9.03882e-05	-1.86077e-10	-1.24966
39491734	chr15:39491734:C:G	5.29489e-08	-1.86077e-10	-1.28614	1.51653e-05	-1.86077e-10	-1.28467	8.72375e-05	-1.86077e-10	-1.28514
39492249	chr15:39492249:C:T	5.69496e-08	-1.86077e-10	-1.2133	1.61266e-05	-1.86077e-10	-1.22321	9.4429e-05	-1.86077e-10	-1.20593
39492253	chr15:39492253:T:C	2.93155e-08	-1.01232	-0.865031	7.71082e-06	-1.14696	-0.814095	6.44947e-05	-0.761382	-0.82581
39492641	chr15:39492641:G:A	3.47011e-07	-1.86077e-10	0.593884	0.00010853	-1.86077e-10	0.683352	0.000624931	-1.86077e-10	0.683867
39492753	chr15:39492753:G:A	3.21084e-08	-1.78635	-3.08617e-10	9.42e-06	-1.76084	-3.08617e-10	5.48197e-05	-1.74972	-3.08617e-10
39492872	chr15:39492872:A:T	7.08053e-08	-1.86077e-10	-0.995537	2.09245e-05	-1.86077e-10	-0.962756	0.000116038	-1.86077e-10	-0.999858
```
