## Supplementary material for "Characterization of shared and ancestry-specific signals driving complex traits using multi-ancestry fine-mapping": susiex_nc3.cs80.summary

```
# chr15:38492884-39492884
CS_ID	CS_LENGTH	CS_PURITY	MAX_PIP_SNP	BP	REF_ALLELE	ALT_ALLELE	REF_FRQ	BETA	SE	-LOG10P	MAX_PIP	POST-HOC_PROB_POP1	POST-HOC_PROB_POP2
1	10	0.815004	chr15:38992884:C:A	38992884	A,A	C,C	1,1	-inf,-inf	inf,inf	8.86479,0.213406	0.220599	0.999432	0.339436
2	24	0.352138	chr15:39326684:C:T	39326684	T,T	C,C	1,1	-inf,-inf	inf,inf	5.71781,1.11647	0.28448	0.850147	0.374492
3	1848	0	chr15:38936270:A:G	38936270	G,G	A,A	1,1	inf,inf	inf,inf	1.33586,2.53787	0.0122749	0.425543	0.452038
```
