## Supplementary material for "Characterization of shared and ancestry-specific signals driving complex traits using multi-ancestry fine-mapping": s1.afreq

```
#CHROM	ID	REF	ALT	ALT_FREQS	OBS_CT
15	rs62004808	C	G	0.489066	1006
15	rs34320375	C	T	0.485089	1006
15	rs72727092	T	C	0.0815109	1006
15	rs2638012	G	A	0.0536779	1006
15	rs41424848	C	G	0.0815109	1006
15	rs35652496	C	T	0.402584	1006
15	rs16969823	C	T	0.0815109	1006
15	rs2029584	G	A	0.484095	1006
15	rs1688087	A	G	0.540755	1006
15	rs12439384	G	A	0.0427435	1006
15	rs1491625	A	T	0.0526839	1006
15	rs78553123	A	T	0.0337972	1006
15	rs1491624	G	A	0.402584	1006
15	rs76673298	T	C	0.0178926	1006
15	rs4924391	T	A	0.539761	1006
15	rs4924392	T	C	0.112326	1006
15	rs2576929	T	C	0.518887	1006
15	rs2631717	G	A	0.418489	1006
15	rs73397128	C	T	0.0497018	1006
15	rs12594027	C	T	0.00695825	1006
15	rs8026892	T	C	0.164016	1006
15	rs58312028	G	C	0.0715706	1006
15	rs145917704	G	A	0.0238569	1006
15	rs72727102	C	G	0.0964215	1006
15	rs138363802	G	A	0.0238569	1006
15	rs73397133	A	G	0.0705765	1006
15	rs66496275	T	A	0.544732	1006
15	rs34943556	A	G	0.543738	1006
15	rs72729404	G	A	0.0367793	1006
15	rs1027232	C	A	0.0715706	1006
15	rs592172	A	G	0.548708	1006
15	rs7165244	T	C	0.0715706	1006
15	rs594863	G	A	0.54672	1006
15	rs10520152	A	G	0.0974155	1006
15	rs75425881	G	A	0.0188867	1006
15	rs10520153	G	A	0.465209	1006
15	rs620407	A	T	0.545726	1006
15	rs6492919	A	C	0.543738	1006
15	rs606927	A	G	0.547714	1006
15	rs76168202	G	A	0.0139165	1006
15	rs140287226	A	C	0.026839	1006
15	rs150339509	A	C	0.026839	1006
15	rs16952190	C	T	0.300199	1006
15	rs79646376	T	C	0.0119284	1006
15	rs4923840	G	A	0.373757	1006
15	rs683676	C	T	0.492048	1006
15	rs72729408	A	G	0.0417495	1006
15	rs72729409	T	C	0.0695825	1006
15	rs12900859	T	C	0.501988	1006
15	rs117599750	C	G	0.0337972	1006
15	rs80233501	C	T	0.0318091	1006
15	rs624191	A	G	0.620278	1006
15	rs17717859	C	T	0.373757	1006
15	rs66610915	G	C	0.0367793	1006
15	rs659890	G	A	0.00994036	1006
15	rs66490630	T	C	0.0298211	1006
15	rs4923841	T	C	0.027833	1006
15	rs141742503	A	T	0.0119284	1006
15	rs79710567	T	G	0.0656064	1006
15	rs141667621	A	G	0.0149105	1006
15	rs11070234	A	G	0.595427	1006
15	rs1166777	G	T	0.484095	1006
15	rs2082939	G	A	0.0308151	1006
15	rs137937509	T	C	0.0109344	1006
15	rs116893441	G	A	0.0178926	1006
15	rs11858909	T	A	0.578529	1006
15	rs1865754	A	G	0.0705765	1006
15	rs117331963	C	T	0.0198807	1006
15	rs59234879	G	A	0.0188867	1006
15	rs388571	C	G	0.594433	1006
15	rs3784392	G	A	0.0705765	1006
15	rs172104	T	C	0.625249	1006
15	rs78095898	A	G	0.0129225	1006
15	rs676455	A	G	0.625249	1006
15	rs275715	G	A	0.0159046	1006
15	rs275716	G	A	0.622266	1006
15	rs275717	A	G	0.624254	1006
15	rs275718	G	A	0.625249	1006
15	rs12438821	T	C	0.0705765	1006
15	rs275719	T	C	0.625249	1006
15	rs275720	A	T	0.5	1006
15	rs1865755	A	C	0.0457256	1006
15	rs77030702	T	C	0.0178926	1006
15	rs79152151	C	T	0.0337972	1006
15	rs275721	A	C	0.5	1006
15	rs57713628	C	T	0.0139165	1006
15	rs275754	T	C	0.533797	1006
15	rs138096185	T	C	0.0129225	1006
15	rs76169627	C	T	0.0129225	1006
15	rs11854225	C	T	0.0159046	1006
15	rs183915	A	G	0.987078	1006
15	rs1836850	G	A	0.462227	1006
15	rs35649716	A	G	0.384692	1006
15	rs28565083	G	C	0.0775348	1006
15	rs35986028	C	T	0.382704	1006
15	rs275752	T	G	0.987078	1006
15	rs117586469	C	T	0.027833	1006
15	rs770733	T	C	0.987078	1006
15	rs17645613	C	A	0.309145	1006
15	rs17718330	T	C	0.309145	1006
15	rs72729422	C	T	0.0258449	1006
15	rs112549355	G	A	0.151093	1006
15	rs35194933	T	C	0.460239	1006
15	rs275760	T	C	0.987078	1006
15	rs4924393	T	C	0.572565	1006
15	rs12442442	G	A	0.0298211	1006
15	rs11854663	T	C	0.191849	1006
15	rs275759	A	G	0.392644	1006
15	rs12898218	T	C	0.378728	1006
15	rs10520154	A	C	0.39165	1006
15	rs62002486	C	T	0.186879	1006
15	rs183916	T	C	0.394632	1006
15	rs28451465	T	G	0.0417495	1006
15	rs35257258	G	A	0.378728	1006
15	rs2164483	T	C	0.405567	1006
15	rs148874294	C	T	0.0129225	1006
15	rs1166731	C	T	0.394632	1006
15	rs1968002	A	G	0.408549	1006
15	rs62002488	C	G	0.39165	1006
15	rs4924394	T	G	0.186879	1006
15	rs117105290	G	A	0.0129225	1006
15	rs112012183	T	C	0.0248509	1006
15	rs117714483	C	T	0.0129225	1006
15	rs41418150	C	G	0.378728	1006
15	rs440383	G	A	0.394632	1006
15	rs72729424	G	T	0.0447316	1006
15	rs275757	C	T	0.394632	1006
15	rs7181712	T	A	0.186879	1006
15	rs435224	C	G	0.987078	1006
15	rs11855441	C	T	0.183897	1006
15	rs3784391	A	G	0.408549	1006
15	rs34111687	C	T	0.378728	1006
15	rs117906784	C	T	0.0188867	1006
15	rs4923842	A	G	0.0337972	1006
15	rs4923843	T	C	0.186879	1006
15	rs2412449	G	A	0.39165	1006
15	rs117367480	T	C	0.0129225	1006
15	rs141558388	G	A	0.0238569	1006
15	rs1166729	A	G	0.597416	1006
15	rs35379877	C	T	0.38171	1006
15	rs147694580	T	C	0.00695825	1006
15	rs76832906	T	G	0.0397614	1006
15	rs62002492	T	C	0.199801	1006
15	rs78092957	A	T	0.196819	1006
15	rs275729	G	A	0.988072	1006
15	rs8030833	G	A	0.390656	1006
15	rs28624789	C	T	0.389662	1006
15	rs76509115	G	A	0.0864811	1006
15	rs141597848	C	T	0.0129225	1006
15	rs275730	G	A	0.988072	1006
15	rs11070235	A	G	0.197813	1006
15	rs77127136	T	C	0.0129225	1006
15	rs813994	G	C	0.397614	1006
15	rs62002493	C	T	0.199801	1006
15	rs35744719	T	C	0.0178926	1006
15	rs275714	C	T	0.988072	1006
15	rs1436274	C	T	0.197813	1006
15	rs35021776	T	C	0.38171	1006
15	rs118051307	G	C	0.0377734	1006
15	rs169328	G	C	0.807157	1006
15	rs7164392	T	C	0.798211	1006
15	rs12901508	C	T	0.798211	1006
15	rs12901927	G	C	0.374751	1006
15	rs34208826	C	G	0.0636183	1006
15	rs111543262	T	C	0.00994036	1006
15	rs74604358	T	C	0.0119284	1006
15	rs166703	T	C	0.946322	1006
15	rs275749	A	G	0.0109344	1006
15	rs78271729	A	G	0.0129225	1006
15	rs275747	T	C	0.911531	1006
15	rs166702	G	A	0.560636	1006
15	rs16969944	A	G	0.00994036	1006
15	rs11070236	A	C	0.557654	1006
15	rs1865751	C	T	0.919483	1006
15	rs12593001	G	C	0.410537	1006
15	rs78886557	G	A	0.026839	1006
15	rs275746	G	C	0.0636183	1006
15	rs146021838	G	A	0.0258449	1006
15	rs8027339	A	C	0.206759	1006
15	rs8027511	C	A	0.0606362	1006
15	rs275744	T	C	0.992048	1006
15	rs72729430	A	G	0.0298211	1006
15	rs118092476	T	C	0.0139165	1006
15	rs2117975	G	A	0.114314	1006
15	rs57961139	T	C	0.0447316	1006
15	rs72729433	C	T	0.0457256	1006
15	rs62002495	G	A	0.332008	1006
15	rs78911242	G	C	0.0785288	1006
15	rs275742	T	C	0.225646	1006
15	rs9630419	A	G	0.760437	1006
15	rs1865752	C	T	0.338966	1006
15	rs1865753	C	A	0.760437	1006
15	rs78998865	G	A	0.0576541	1006
15	rs994402	C	T	0.33996	1006
15	rs4924395	G	C	0.338966	1006
15	rs62002497	T	G	0.338966	1006
15	rs17719200	G	A	0.338966	1006
15	rs7497058	A	G	0.760437	1006
15	rs1369884	T	C	0.421471	1006
15	rs1369885	C	A	0.421471	1006
15	rs58397355	G	A	0.338966	1006
15	rs17719272	A	G	0.338966	1006
15	rs7173524	C	T	0.170974	1006
15	rs7173582	C	T	0.0387674	1006
15	rs1836848	C	T	0.170974	1006
15	rs4924396	C	T	0.760437	1006
15	rs1436273	G	A	0.985089	1006
15	rs7165106	G	C	0.170974	1006
15	rs9672455	T	C	0.0407555	1006
15	rs76720051	C	G	0.170974	1006
15	rs4410044	G	C	0.338966	1006
15	rs62002525	A	C	0.33499	1006
15	rs692938	G	T	0.814115	1006
15	rs113751932	A	G	0.0188867	1006
15	rs182954875	C	A	0.0129225	1006
15	rs56274936	G	T	0.338966	1006
15	rs12901700	G	A	0.421471	1006
15	rs138515629	T	C	0.0129225	1006
15	rs7164868	T	C	0.985089	1006
15	rs56023250	C	T	0.22664	1006
15	rs17646637	A	G	0.397614	1006
15	rs17719391	T	G	0.22664	1006
15	rs56049476	A	C	0.22664	1006
15	rs4924397	A	C	0.338966	1006
15	rs1821715	C	T	0.421471	1006
15	rs11633436	T	C	0.421471	1006
15	rs4924398	A	G	0.33996	1006
15	rs1836847	C	T	0.931412	1006
15	rs72729442	A	G	0.0178926	1006
15	rs408190	G	A	0.0467197	1006
15	rs62002527	C	T	0.193837	1006
15	rs4924399	T	C	0.298211	1006
15	rs41487846	G	A	0.294235	1006
15	rs275737	C	T	0.0437376	1006
15	rs17646847	A	G	0.0497018	1006
15	rs11070238	C	T	0.0437376	1006
15	rs275739	T	C	0.0596421	1006
15	rs16969970	T	C	0.0636183	1006
15	rs386220	T	C	0.984095	1006
15	rs28573294	A	C	0.296223	1006
15	rs1873920	C	G	0.054672	1006
15	rs12913155	C	G	0.442346	1006
15	rs491215	T	C	0.353877	1006
15	rs74979780	G	A	0.191849	1006
15	rs114883927	A	G	0.0437376	1006
15	rs79938608	T	C	0.0437376	1006
15	rs145919162	G	A	0.0129225	1006
15	rs275723	G	T	0.984095	1006
15	rs34549786	C	T	0.0626243	1006
15	rs770736	T	A	0.0447316	1006
15	rs275725	G	T	0.352883	1006
15	rs275728	G	T	0.0596421	1006
15	rs117383060	T	C	0.0457256	1006
15	rs62002531	C	T	0.293241	1006
15	rs172105	C	T	0.338966	1006
15	rs188020	C	G	0.0427435	1006
15	rs183914	C	T	0.352883	1006
15	rs1688092	T	C	0.0437376	1006
15	rs275733	A	G	0.354871	1006
15	rs140866046	G	A	0.0159046	1006
15	rs28495043	G	A	0.309145	1006
15	rs41497851	G	C	0.293241	1006
15	rs55859027	G	A	0.294235	1006
15	rs169329	G	A	0.352883	1006
15	rs62002533	C	T	0.293241	1006
15	rs770730	A	G	0.985089	1006
15	rs72729444	G	C	0.0497018	1006
15	rs80354500	C	G	0.0258449	1006
15	rs275732	C	T	0.352883	1006
15	rs407282	G	A	0.352883	1006
15	rs404258	T	C	0.374751	1006
15	rs413400	A	T	0.984095	1006
15	rs4923844	T	C	0.317097	1006
15	rs143625518	T	C	0.0139165	1006
15	rs62002534	G	T	0.293241	1006
15	rs71403568	C	G	0.0258449	1006
15	rs381732	G	A	0.352883	1006
15	rs34823466	C	T	0.027833	1006
15	rs57915574	G	A	0.0437376	1006
15	rs117310215	C	T	0.0437376	1006
15	rs113062247	G	A	0.294235	1006
15	rs12373003	C	T	0.295229	1006
15	rs1994864	G	C	0.437376	1006
15	rs1907564	C	T	0.0427435	1006
15	rs57489891	C	T	0.0427435	1006
15	rs812197	C	T	0.475149	1006
15	rs149970840	G	A	0.0159046	1006
15	rs2412450	C	G	0.0914513	1006
15	rs749705	C	T	0.0914513	1006
15	rs75709151	A	T	0.0188867	1006
15	rs11070239	G	C	0.11332	1006
15	rs116647050	A	T	0.0159046	1006
15	rs75126732	C	G	0.0606362	1006
15	rs114002883	C	T	0.0695825	1006
15	rs577289	A	T	0.324056	1006
15	rs140310225	C	T	0.0119284	1006
15	rs141745779	G	A	0.173956	1006
15	rs111717827	C	T	0.106362	1006
15	rs12911566	A	G	0.173956	1006
15	rs77245879	C	G	0.0437376	1006
15	rs80137374	G	A	0.0616302	1006
15	rs66690776	C	T	0.0735586	1006
15	rs3816902	G	T	0.0616302	1006
15	rs143147653	G	A	0.0755467	1006
15	rs1689605	A	C	0.0735586	1006
15	rs34860096	A	G	0.132207	1006
15	rs58498873	T	C	0.0616302	1006
15	rs12592148	G	A	0.0616302	1006
15	rs139189656	G	A	0.0168986	1006
15	rs562159	T	C	0.310139	1006
15	rs2247984	G	T	0.689861	1006
15	rs12594695	G	C	0.106362	1006
15	rs10459608	C	T	0.0526839	1006
15	rs494614	A	G	0.310139	1006
15	rs494690	A	G	0.310139	1006
15	rs581233	C	T	0.309145	1006
15	rs79959789	C	G	0.0427435	1006
15	rs142914273	A	G	0.0208748	1006
15	rs1656895	G	A	0.309145	1006
15	rs1656896	C	T	0.308151	1006
15	rs28552831	T	C	0.0427435	1006
15	rs35390951	A	C	0.0526839	1006
15	rs486816	A	G	0.310139	1006
15	rs7162965	G	A	0.0178926	1006
15	rs72729451	G	T	0.0208748	1006
15	rs72729452	G	A	0.0735586	1006
15	rs72729453	G	A	0.0208748	1006
15	rs117210124	G	A	0.0427435	1006
15	rs508281	A	G	0.299205	1006
15	rs566792	T	C	0.868787	1006
15	rs534757	T	C	0.298211	1006
15	rs75608887	C	G	0.00994036	1006
15	rs76699261	G	C	0.0228628	1006
15	rs7181860	C	T	0.0924453	1006
15	rs72729455	A	G	0.0159046	1006
15	rs72729456	A	C	0.204771	1006
15	rs76262695	A	G	0.0437376	1006
15	rs74701095	C	A	0.0924453	1006
15	rs75671548	C	T	0.0616302	1006
15	rs518770	T	C	0.298211	1006
15	rs525910	A	G	0.298211	1006
15	rs524240	A	T	0.298211	1006
15	rs500200	C	A	0.298211	1006
15	rs72729458	A	G	0.0208748	1006
15	rs74766939	G	A	0.0616302	1006
15	rs489424	T	G	0.299205	1006
15	rs74011716	C	T	0.0318091	1006
15	rs7180793	A	G	0.0616302	1006
15	rs920141	T	C	0.264414	1006
15	rs920142	G	C	0.0616302	1006
15	rs480095	G	T	0.295229	1006
15	rs480321	G	A	0.0308151	1006
15	rs2412451	G	A	0.295229	1006
15	rs34513040	T	C	0.126243	1006
15	rs78457082	G	A	0.0636183	1006
15	rs527610	A	G	0.297217	1006
15	rs535407	G	A	0.269384	1006
15	rs74501688	G	A	0.0636183	1006
15	rs2196470	G	A	0.0497018	1006
15	rs72729459	C	T	0.0497018	1006
15	rs145995680	G	A	0.0188867	1006
15	rs17720383	C	T	0.124254	1006
15	rs77820631	A	G	0.028827	1006
15	rs72729460	T	G	0.125249	1006
15	rs2917836	A	G	0.545726	1006
15	rs16970024	A	G	0.0616302	1006
15	rs2934194	G	A	0.27336	1006
15	rs17720451	A	G	0.124254	1006
15	rs2412452	C	A	0.544732	1006
15	rs7169266	A	G	0.0357853	1006
15	rs115214068	A	C	0.0616302	1006
15	rs1020028	T	C	0.0576541	1006
15	rs516009	C	T	0.544732	1006
15	rs72729462	G	C	0.0536779	1006
15	rs16970030	A	G	0.0536779	1006
15	rs552251	C	T	0.27336	1006
15	rs1656894	G	T	0.274354	1006
15	rs12439335	T	C	0.326044	1006
15	rs4924402	T	C	0.146123	1006
15	rs489508	G	A	0.390656	1006
15	rs16970033	G	A	0.0526839	1006
15	rs16970035	A	C	0.0576541	1006
15	rs17720604	G	A	0.126243	1006
15	rs59688263	G	A	0.0576541	1006
15	rs34298214	C	T	0.0347913	1006
15	rs503830	A	G	0.60835	1006
15	rs8030025	G	A	0.329026	1006
15	rs473191	T	C	0.605368	1006
15	rs580836	A	G	0.271372	1006
15	rs579044	T	C	0.606362	1006
15	rs554336	C	T	0.548708	1006
15	rs553559	T	C	0.606362	1006
15	rs17720724	A	G	0.121272	1006
15	rs62004060	G	C	0.15507	1006
15	rs11633416	T	C	0.335984	1006
15	rs10518676	T	A	0.336978	1006
15	rs77843252	G	C	0.0318091	1006
15	rs10152886	T	C	0.549702	1006
15	rs72729469	G	A	0.0536779	1006
15	rs16970049	T	C	0.0576541	1006
15	rs8041785	A	G	0.515905	1006
15	rs16970052	A	G	0.0576541	1006
15	rs140275393	T	C	0.055666	1006
15	rs112718637	A	G	0.109344	1006
15	rs141713641	A	C	0.147117	1006
15	rs78035688	A	T	0.0576541	1006
15	rs75827339	A	G	0.0576541	1006
15	rs10152402	C	T	0.515905	1006
15	rs16970054	A	G	0.0576541	1006
15	rs9302104	T	A	0.274354	1006
15	rs1436278	C	A	0.0536779	1006
15	rs17720930	A	G	0.127237	1006
15	rs536503	G	A	0.946322	1006
15	rs548091	C	G	0.946322	1006
15	rs1436276	G	T	0.946322	1006
15	rs547183	C	T	0.484095	1006
15	rs17720964	G	A	0.122266	1006
15	rs510949	A	G	0.946322	1006
15	rs509200	T	C	0.946322	1006
15	rs12915244	G	A	0.0337972	1006
15	rs518802	G	T	0.946322	1006
15	rs503671	G	A	0.946322	1006
15	rs149091684	G	T	0.0168986	1006
15	rs502720	C	T	0.392644	1006
15	rs514152	A	G	0.946322	1006
15	rs479500	C	G	0.946322	1006
15	rs2640645	T	C	0.946322	1006
15	rs4923846	G	A	0.122266	1006
15	rs564074	A	G	0.672962	1006
15	rs1627122	T	C	0.545726	1006
15	rs17721122	A	T	0.122266	1006
15	rs558662	T	C	0.454274	1006
15	rs56143280	G	A	0.27336	1006
15	rs12708400	A	T	0.672962	1006
15	rs55957853	G	A	0.27336	1006
15	rs138189253	A	G	0.0168986	1006
15	rs7170569	T	C	0.946322	1006
15	rs12906976	A	G	0.33499	1006
15	rs12438989	T	C	0.33499	1006
15	rs12441927	A	G	0.33499	1006
15	rs12439021	T	C	0.33499	1006
15	rs1689606	G	T	0.611332	1006
15	rs8035930	G	A	0.33499	1006
15	rs472027	A	G	0.946322	1006
15	rs496642	G	C	0.545726	1006
15	rs28617639	G	A	0.27336	1006
15	rs522933	G	A	0.484095	1006
15	rs2291627	A	C	0.0924453	1006
15	rs4566130	C	T	0.028827	1006
15	rs17664969	C	A	0.127237	1006
15	rs12900686	T	C	0.672962	1006
15	rs17665033	A	G	0.127237	1006
15	rs16970098	T	C	0.0536779	1006
15	rs8029465	G	C	0.946322	1006
15	rs17721366	A	G	0.12326	1006
15	rs10851392	A	G	0.335984	1006
15	rs12324733	G	C	0.335984	1006
15	rs145208062	A	C	0.0347913	1006
15	rs12912096	T	A	0.482107	1006
15	rs78572955	G	A	0.028827	1006
15	rs72729488	G	A	0.274354	1006
15	rs8036381	T	G	0.946322	1006
15	rs8036388	T	C	0.946322	1006
15	rs114325441	T	C	0.05666	1006
15	rs72729490	G	A	0.054672	1006
15	rs59551980	C	T	0.0149105	1006
15	rs2307107	T	G	0.0536779	1006
15	rs2307106	T	C	0.946322	1006
15	rs8030640	C	A	0.27336	1006
15	rs8030687	C	T	0.27336	1006
15	rs2307105	A	G	0.946322	1006
15	rs7176881	C	T	0.127237	1006
15	rs28514956	C	G	0.454274	1006
15	rs75241557	G	C	0.05666	1006
15	rs12441486	G	A	0.0536779	1006
15	rs34298786	G	A	0.33499	1006
15	rs77645462	G	T	0.05666	1006
15	rs118058246	C	G	0.0208748	1006
15	rs4923847	C	T	0.610338	1006
15	rs7174767	T	C	0.946322	1006
15	rs7173301	A	G	0.853877	1006
15	rs117778159	T	C	0.0487078	1006
15	rs12901065	C	T	0.482107	1006
15	rs3765127	A	G	0.028827	1006
15	rs3765126	T	C	0.0357853	1006
15	rs2412453	T	G	0.672962	1006
15	rs2412454	A	G	0.452286	1006
15	rs56319775	A	G	0.129225	1006
15	rs8030505	G	C	0.0347913	1006
15	rs11631801	C	T	0.270378	1006
15	rs11632930	G	A	0.269384	1006
15	rs8035396	G	A	0.540755	1006
15	rs16970112	A	G	0.05666	1006
15	rs73388549	C	T	0.0616302	1006
15	rs7175589	C	T	0.397614	1006
15	rs6492924	G	A	0.898608	1006
15	rs35647585	G	A	0.128231	1006
15	rs7166430	T	A	0.662028	1006
15	rs7165105	C	T	0.0447316	1006
15	rs9888665	T	C	0.0447316	1006
15	rs28541444	T	C	0.600398	1006
15	rs139376683	A	C	0.0208748	1006
15	rs112959206	A	G	0.05666	1006
15	rs28696728	T	C	0.600398	1006
15	rs7173315	T	C	0.645129	1006
15	rs139522876	C	T	0.0228628	1006
15	rs7496588	T	A	0.184891	1006
15	rs147926847	G	A	0.0129225	1006
15	rs67654473	G	A	0.128231	1006
15	rs62004084	C	T	0.397614	1006
15	rs34682510	T	C	0.460239	1006
15	rs117148677	C	T	0.184891	1006
15	rs111616753	A	T	0.707753	1006
15	rs113776570	A	C	0.186879	1006
15	rs28619481	A	G	0.0447316	1006
15	rs4924404	C	T	0.186879	1006
15	rs28369403	G	A	0.0447316	1006
15	rs8030980	T	C	0.707753	1006
15	rs77714225	G	A	0.05666	1006
15	rs7180126	A	C	0.478131	1006
15	rs12912442	G	A	0.128231	1006
15	rs12442731	G	A	0.578529	1006
15	rs12442713	C	A	0.645129	1006
15	rs76717407	A	G	0.128231	1006
15	rs72729494	A	T	0.0447316	1006
15	rs16970130	T	C	0.184891	1006
15	rs12899649	T	C	0.128231	1006
15	rs16970132	A	G	0.0447316	1006
15	rs2307104	T	C	0.478131	1006
15	rs16970134	G	A	0.707753	1006
15	rs17721809	A	G	0.310139	1006
15	rs16970137	T	C	0.61332	1006
15	rs55652949	A	G	0.0487078	1006
15	rs11853517	G	A	0.930417	1006
15	rs8034362	T	G	0.356859	1006
15	rs28714278	T	A	0.193837	1006
15	rs7178419	C	T	0.774354	1006
15	rs11070241	C	T	0.774354	1006
15	rs11633992	A	G	0.970179	1006
15	rs143034895	C	T	0.0258449	1006
15	rs116555373	T	A	0.0497018	1006
15	rs12591670	T	C	0.970179	1006
15	rs12901892	C	A	0.970179	1006
15	rs75931581	T	C	0.0427435	1006
15	rs34519780	G	A	0.225646	1006
15	rs12906787	C	T	0.920477	1006
15	rs11070243	G	C	0.920477	1006
15	rs7175913	G	A	0.324056	1006
15	rs7177179	T	C	0.350895	1006
15	rs2898972	G	A	0.931412	1006
15	rs2412456	A	T	0.341948	1006
15	rs11852600	T	G	0.348907	1006
15	rs2291626	G	A	0.295229	1006
15	rs68131514	T	C	0.0318091	1006
15	rs66640506	T	A	0.0318091	1006
15	rs16970164	A	C	0.0318091	1006
15	rs74765732	A	G	0.294235	1006
15	rs2307102	T	C	0.0328032	1006
15	rs138413644	G	A	0.0228628	1006
15	rs16970168	G	A	0.0328032	1006
15	rs76182620	T	C	0.0586481	1006
15	rs2412459	C	T	0.915507	1006
15	rs4924405	G	A	0.94334	1006
15	rs12912499	A	C	0.241551	1006
15	rs2412460	C	T	0.557654	1006
15	rs34394734	T	A	0.241551	1006
15	rs28515996	T	A	0.347913	1006
15	rs35707718	T	G	0.242545	1006
15	rs11629915	T	A	0.293241	1006
15	rs12899936	G	A	0.241551	1006
15	rs2898973	C	T	0.293241	1006
15	rs2291625	T	A	0.558648	1006
15	rs2291623	C	T	0.0328032	1006
15	rs2279581	T	C	0.915507	1006
15	rs2279580	G	C	0.380716	1006
15	rs2279579	T	G	0.357853	1006
15	rs12164905	G	T	0.176938	1006
15	rs74349021	A	C	0.05666	1006
15	rs117584784	C	T	0.0198807	1006
15	rs2412462	G	A	0.94334	1006
15	rs8034578	C	A	0.0328032	1006
15	rs3816900	C	T	0.5666	1006
15	rs34513107	G	A	0.241551	1006
15	rs12592831	G	A	0.5666	1006
15	rs143826858	C	T	0.00894632	1006
15	rs2412463	C	G	0.293241	1006
15	rs2412464	G	A	0.5666	1006
15	rs6492925	T	G	0.915507	1006
15	rs12903784	A	C	0.356859	1006
15	rs2898974	C	T	0.0328032	1006
15	rs73390620	C	T	0.0328032	1006
15	rs12050693	T	A	0.0328032	1006
15	rs12050884	C	A	0.209742	1006
15	rs8023482	A	C	0.916501	1006
15	rs116847130	G	A	0.0218688	1006
15	rs8028580	A	G	0.560636	1006
15	rs34754163	A	C	0.242545	1006
15	rs35602605	G	T	0.176938	1006
15	rs78312336	C	T	0.026839	1006
15	rs17848496	G	A	0.05666	1006
15	rs55735426	A	G	0.176938	1006
15	rs12916007	G	A	0.348907	1006
15	rs12916520	G	T	0.94334	1006
15	rs3207297	C	T	0.356859	1006
15	rs11635600	G	C	0.356859	1006
15	rs11635537	A	G	0.329026	1006
15	rs3816899	G	A	0.915507	1006
15	rs8030856	C	G	0.415507	1006
15	rs117394426	A	G	0.0526839	1006
15	rs4924407	A	C	0.0198807	1006
15	rs58367544	C	T	0.0337972	1006
15	rs11629850	G	A	0.529821	1006
15	rs16970197	C	T	0.0337972	1006
15	rs12591842	G	A	0.301193	1006
15	rs11070245	T	G	0.531809	1006
15	rs16970202	A	G	0.0337972	1006
15	rs17722502	A	G	0.348907	1006
15	rs17722526	A	G	0.348907	1006
15	rs72731410	C	T	0.0258449	1006
15	rs3736290	C	A	0.529821	1006
15	rs937213	T	C	0.420477	1006
15	rs2412473	C	T	0.0685885	1006
15	rs2307101	C	T	0.0606362	1006
15	rs2250402	G	T	0.925447	1006
15	rs75266116	G	C	0.0487078	1006
15	rs8031319	A	G	0.930417	1006
15	rs2898984	G	C	0.928429	1006
15	rs4432245	T	C	0.0487078	1006
15	rs2291622	G	A	0.0487078	1006
15	rs2291621	C	T	0.930417	1006
15	rs711906	C	T	0.0487078	1006
15	rs6492926	T	G	0.930417	1006
15	rs8042947	A	G	0.286282	1006
15	rs4594236	A	G	0.0487078	1006
15	rs2898985	G	A	0.0487078	1006
15	rs11763	C	G	0.173956	1006
15	rs16924528	A	G	0.335984	1006
15	rs7535	G	C	0.928429	1006
15	rs8208	G	A	0.705765	1006
15	rs2291620	A	G	0.371769	1006
15	rs2291619	A	G	0.930417	1006
15	rs72731412	T	C	0.120278	1006
15	rs17666578	T	C	0.054672	1006
15	rs1059395	T	G	0.17495	1006
15	rs7321	C	T	0.928429	1006
15	rs8041057	C	T	0.702783	1006
15	rs937215	C	T	0.918489	1006
15	rs3986354	C	T	0.0198807	1006
15	rs62621371	C	T	0.0457256	1006
15	rs72731415	A	G	0.333002	1006
15	rs12441342	C	T	0.94831	1006
15	rs75578790	A	G	0.0715706	1006
15	rs4924409	C	T	0.0506958	1006
15	rs62004114	C	G	0.261431	1006
15	rs75509561	A	G	0.261431	1006
15	rs7497289	G	A	0.261431	1006
15	rs2412474	G	A	0.549702	1006
15	rs1010879	G	A	0.261431	1006
15	rs77392419	T	G	0.0646123	1006
15	rs2412475	G	A	0.22664	1006
15	rs77534034	T	C	0.0646123	1006
15	rs2412476	T	C	0.292247	1006
15	rs2898986	T	C	0.0536779	1006
15	rs78053299	C	T	0.0238569	1006
15	rs72731416	C	T	0.166004	1006
15	rs9919974	T	G	0.263419	1006
15	rs74799483	G	A	0.0656064	1006
15	rs8026641	G	A	0.736581	1006
15	rs4924410	A	C	0.736581	1006
15	rs117588286	C	T	0.0188867	1006
15	rs12440899	T	C	0.497018	1006
15	rs75895152	C	T	0.0238569	1006
15	rs4923848	C	A	0.497018	1006
15	rs77448945	G	A	0.0238569	1006
15	rs4924412	G	A	0.476143	1006
15	rs7181985	C	A	0.45328	1006
15	rs7183386	G	T	0.497018	1006
15	rs28736699	A	C	0.262425	1006
15	rs3803361	C	T	0.497018	1006
15	rs4924413	G	A	0.262425	1006
15	rs749748	C	G	0.262425	1006
15	rs749749	T	C	0.498012	1006
15	rs17666754	A	G	0.0337972	1006
15	rs16952210	G	T	0.0238569	1006
15	rs79956839	G	A	0.0636183	1006
15	rs80103641	G	A	0.026839	1006
15	rs4923850	G	A	0.497018	1006
15	rs4923851	C	T	0.497018	1006
15	rs4924414	A	T	0.535785	1006
15	rs67501946	G	A	0.175944	1006
15	rs12441483	T	C	0.498012	1006
15	rs72731419	G	A	0.0417495	1006
15	rs77027525	A	G	0.0636183	1006
15	rs35781999	G	C	0.262425	1006
15	rs75194827	G	T	0.0636183	1006
15	rs28444847	C	T	0.262425	1006
15	rs28620926	A	G	0.326044	1006
15	rs79685644	C	G	0.0636183	1006
15	rs111681319	C	A	0.0636183	1006
15	rs79443644	C	T	0.0636183	1006
15	rs4497657	A	T	0.262425	1006
15	rs138075290	T	C	0.0636183	1006
15	rs11638521	T	C	0.673956	1006
15	rs28826672	G	T	0.262425	1006
15	rs112908280	A	G	0.0636183	1006
15	rs72731420	A	C	0.168986	1006
15	rs7181230	A	G	0.326044	1006
15	rs76119380	C	T	0.0636183	1006
15	rs12899662	T	A	0.17495	1006
15	rs2412478	C	T	0.262425	1006
15	rs147260721	A	G	0.0636183	1006
15	rs112244655	C	T	0.0636183	1006
15	rs80071636	C	A	0.0636183	1006
15	rs16970286	A	G	0.0636183	1006
15	rs17723097	A	T	0.17495	1006
15	rs148739371	T	C	0.0188867	1006
15	rs16970291	A	T	0.0636183	1006
15	rs75181802	G	C	0.0636183	1006
15	rs112493347	T	C	0.0636183	1006
15	rs117249600	C	A	0.0337972	1006
15	rs28479712	A	G	0.326044	1006
15	rs118137625	G	T	0.0337972	1006
15	rs7162269	C	T	0.474155	1006
15	rs79273702	T	C	0.0636183	1006
15	rs28587891	T	A	0.32505	1006
15	rs17723133	G	A	0.261431	1006
15	rs149942668	T	G	0.0129225	1006
15	rs9972442	T	C	0.32505	1006
15	rs11631442	A	G	0.0964215	1006
15	rs9972424	A	G	0.32505	1006
15	rs78546940	C	T	0.0636183	1006
15	rs79901470	C	T	0.0228628	1006
15	rs16970305	G	C	0.0636183	1006
15	rs148389803	G	A	0.0636183	1006
15	rs62004158	G	A	0.261431	1006
15	rs7495903	C	A	0.32505	1006
15	rs7496663	G	A	0.0218688	1006
15	rs112543101	G	A	0.0636183	1006
15	rs4924415	T	G	0.324056	1006
15	rs4924416	G	T	0.324056	1006
15	rs4924417	G	C	0.261431	1006
15	rs28379715	A	G	0.356859	1006
15	rs28361302	T	C	0.356859	1006
15	rs16970319	C	G	0.0964215	1006
15	rs79281969	A	G	0.0318091	1006
15	rs76860259	G	T	0.0964215	1006
15	rs12903594	C	T	0.0636183	1006
15	rs113139584	C	T	0.0964215	1006
15	rs3923235	A	G	0.261431	1006
15	rs11070250	G	A	0.261431	1006
15	rs80337403	C	G	0.0984095	1006
15	rs16970325	C	T	0.0974155	1006
15	rs28534747	T	C	0.313121	1006
15	rs73390668	T	G	0.0755467	1006
15	rs2927087	T	C	0.971173	1006
15	rs653543	G	C	0.971173	1006
15	rs76875574	C	A	0.0477137	1006
15	rs652196	A	G	0.757455	1006
15	rs12913170	C	T	0.166004	1006
15	rs640875	A	G	0.971173	1006
15	rs7183977	T	C	0.32008	1006
15	rs495592	C	T	0.965209	1006
15	rs4923852	G	A	0.319085	1006
15	rs62018155	C	A	0.0656064	1006
15	rs998713	A	G	0.378728	1006
15	rs571065	C	G	0.423459	1006
15	rs41500744	A	C	0.180915	1006
15	rs546220	C	A	0.409543	1006
15	rs72731425	A	G	0.180915	1006
15	rs540765	A	G	0.643141	1006
15	rs8116	T	A	0.424453	1006
15	rs1540686	A	G	0.465209	1006
15	rs2242186	G	A	0.0397614	1006
15	rs648289	T	C	0.4334	1006
15	rs34500961	C	T	0.207753	1006
15	rs10518679	T	C	0.139165	1006
15	rs117739569	C	G	0.0248509	1006
15	rs78537933	G	A	0.0129225	1006
15	rs3743129	A	C	0.444334	1006
15	rs16970349	G	A	0.0427435	1006
15	rs588739	C	G	0.571571	1006
15	rs1106508	A	G	0.261431	1006
15	rs11637595	C	T	0.263419	1006
15	rs11637681	A	G	0.264414	1006
15	rs543399	C	T	0.298211	1006
15	rs11634257	T	A	0.263419	1006
15	rs4924418	C	T	0.0457256	1006
15	rs511338	G	C	0.563618	1006
15	rs770470	C	T	0.297217	1006
15	rs11858141	T	C	0.422465	1006
15	rs569539	G	A	0.299205	1006
15	rs568652	C	A	0.299205	1006
15	rs116992981	T	A	0.0168986	1006
15	rs35603048	C	T	0.244533	1006
15	rs74684763	C	T	0.0149105	1006
15	rs500804	G	A	0.296223	1006
15	rs77880489	T	C	0.083499	1006
15	rs495654	C	G	0.297217	1006
15	rs675173	G	A	0.297217	1006
15	rs62018158	C	T	0.0139165	1006
15	rs11631335	A	G	0.688867	1006
15	rs12592048	G	A	0.281312	1006
15	rs34231574	C	T	0.434394	1006
15	rs12148376	G	A	0.264414	1006
15	rs34245505	C	G	0.180915	1006
15	rs62018159	G	A	0.184891	1006
15	rs539846	G	T	0.519881	1006
15	rs484943	T	C	0.702783	1006
15	rs144511634	T	A	0.0149105	1006
15	rs35477346	T	C	0.296223	1006
15	rs118110735	G	A	0.0407555	1006
15	rs8024033	C	G	0.479125	1006
15	rs72731428	G	A	0.0238569	1006
15	rs79658573	C	T	0.0387674	1006
15	rs62019961	G	T	0.180915	1006
15	rs580781	G	A	0.259443	1006
15	rs34079741	G	A	0.552684	1006
15	rs537455	A	C	0.255467	1006
15	rs12909145	C	T	0.553678	1006
15	rs8038982	G	A	0.17992	1006
15	rs11630670	A	G	0.553678	1006
15	rs8033229	T	G	0.733598	1006
15	rs13329231	G	A	0.0198807	1006
15	rs8023845	G	T	0.17992	1006
15	rs9635304	C	T	0.730616	1006
15	rs8031450	G	C	0.735586	1006
15	rs534304	G	T	0.261431	1006
15	rs673328	T	A	0.261431	1006
15	rs548686	G	C	0.208748	1006
15	rs117679441	G	A	0.0119284	1006
15	rs56739653	C	T	0.0397614	1006
15	rs8026797	C	A	0.688867	1006
15	rs500693	G	T	0.311133	1006
15	rs521896	G	A	0.310139	1006
15	rs4924419	A	G	0.686879	1006
15	rs4924420	G	T	0.683897	1006
15	rs12912982	A	C	0.502982	1006
15	rs597752	A	T	0.310139	1006
15	rs12913741	G	T	0.684891	1006
15	rs12913620	C	T	0.684891	1006
15	rs12913803	A	G	0.690855	1006
15	rs12899779	T	C	0.690855	1006
15	rs12898627	A	G	0.691849	1006
15	rs1471583	A	G	0.687873	1006
15	rs11853477	G	A	0.181909	1006
15	rs188870390	G	A	0.00894632	1006
15	rs12910199	G	A	0.684891	1006
15	rs4924422	C	G	0.502982	1006
15	rs4924423	G	T	0.250497	1006
15	rs4244573	C	T	0.687873	1006
15	rs4244574	T	C	0.687873	1006
15	rs1565863	G	A	0.687873	1006
15	rs1565864	C	G	0.687873	1006
15	rs1565865	T	C	0.687873	1006
15	rs4924424	A	T	0.687873	1006
15	rs4924425	C	A	0.502982	1006
15	rs2412480	C	T	0.687873	1006
15	rs12916901	G	A	0.687873	1006
15	rs10518681	A	G	0.687873	1006
15	rs12902191	A	G	0.683897	1006
15	rs16970409	G	A	0.687873	1006
15	rs12908093	C	T	0.687873	1006
15	rs12438986	C	T	0.309145	1006
15	rs79208890	C	T	0.0337972	1006
15	rs11854027	A	G	0.688867	1006
15	rs11854103	G	A	0.688867	1006
15	rs11854965	G	A	0.688867	1006
15	rs62019997	T	C	0.181909	1006
15	rs4924426	C	T	0.688867	1006
15	rs4924427	C	G	0.689861	1006
15	rs4924428	T	G	0.506958	1006
15	rs11636204	A	C	0.505964	1006
15	rs11631616	T	C	0.505964	1006
15	rs11636293	A	G	0.502982	1006
15	rs12905742	G	A	0.505964	1006
15	rs811746	G	A	0.692843	1006
15	rs797420	A	G	0.692843	1006
15	rs12912902	T	C	0.503976	1006
15	rs34191615	A	G	0.502982	1006
15	rs117016506	A	C	0.0864811	1006
15	rs62020024	C	A	0.502982	1006
15	rs117806736	G	A	0.0208748	1006
15	rs492813	A	G	0.692843	1006
15	rs4924429	A	G	0.505964	1006
15	rs12901947	C	G	0.505964	1006
15	rs12902458	A	G	0.502982	1006
15	rs876821	T	C	0.505964	1006
15	rs28453785	G	A	0.0725646	1006
15	rs2002425	T	C	0.505964	1006
15	rs117429346	G	C	0.054672	1006
15	rs55940969	C	T	0.154076	1006
15	rs2898988	A	G	0.502982	1006
15	rs12903940	C	T	0.502982	1006
15	rs148022648	C	G	0.0228628	1006
15	rs3759839	A	G	0.505964	1006
15	rs1031963	T	C	0.505964	1006
15	rs1031964	G	A	0.505964	1006
15	rs3759842	G	A	0.505964	1006
15	rs3759843	G	A	0.184891	1006
15	rs2277559	A	G	0.692843	1006
15	rs183777343	A	G	0.00894632	1006
15	rs2277560	G	A	0.5	1006
15	rs145014388	C	G	0.00894632	1006
15	rs1565866	T	G	0.558648	1006
15	rs3214012	A	C	0.692843	1006
15	rs17668261	A	C	0.134195	1006
15	rs1845477	C	T	0.554672	1006
15	rs4923856	C	T	0.557654	1006
15	rs8023415	C	T	0.134195	1006
15	rs12911157	G	T	0.691849	1006
15	rs28570325	G	A	0.0188867	1006
15	rs1801389	G	A	0.134195	1006
15	rs34823877	A	G	0.558648	1006
15	rs143227733	A	G	0.026839	1006
15	rs8043080	T	C	0.558648	1006
15	rs4924430	A	G	0.692843	1006
15	rs11636402	T	A	0.692843	1006
15	rs62020027	T	C	0.135189	1006
15	rs11858747	A	G	0.134195	1006
15	rs12916805	C	A	0.558648	1006
15	rs35216508	G	A	0.337972	1006
15	rs8023395	T	C	0.558648	1006
15	rs6492932	G	A	0.692843	1006
15	rs62020029	C	G	0.134195	1006
15	rs28620590	A	C	0.028827	1006
15	rs11070253	G	T	0.558648	1006
15	rs17668415	T	A	0.134195	1006
15	rs62020031	G	A	0.134195	1006
15	rs1801376	G	A	0.692843	1006
15	rs12148261	G	A	0.134195	1006
15	rs7170412	G	C	0.662028	1006
15	rs7171605	T	C	0.0437376	1006
15	rs4924431	G	A	0.951292	1006
15	rs11637268	T	C	0.689861	1006
15	rs112800869	C	T	0.132207	1006
15	rs150017200	G	A	0.134195	1006
15	rs8037190	G	A	0.692843	1006
15	rs7177759	G	T	0.692843	1006
15	rs118027801	A	G	0.0178926	1006
15	rs4924432	C	T	0.559642	1006
15	rs4923857	A	G	0.693837	1006
15	rs11638942	G	A	0.693837	1006
15	rs7180335	A	G	0.594433	1006
15	rs6492935	A	G	0.693837	1006
15	rs7183293	T	A	0.134195	1006
15	rs77324988	A	G	0.026839	1006
15	rs7165187	G	A	0.134195	1006
15	rs186867886	A	T	0.00894632	1006
15	rs12913994	G	A	0.559642	1006
15	rs1047130	G	A	0.327038	1006
15	rs12915249	A	G	0.693837	1006
15	rs2172742	A	G	0.55666	1006
15	rs78446594	G	T	0.0675944	1006
15	rs74011373	A	G	0.134195	1006
15	rs2305653	G	A	0.559642	1006
15	rs2412482	A	T	0.693837	1006
15	rs12898804	A	C	0.55666	1006
15	rs12899102	C	A	0.559642	1006
15	rs8026738	C	T	0.559642	1006
15	rs7495483	A	C	0.559642	1006
15	rs72731447	C	T	0.0139165	1006
15	rs7173181	T	C	0.134195	1006
15	rs12148295	C	T	0.0139165	1006
15	rs12909888	C	A	0.55666	1006
15	rs141905109	T	C	0.0248509	1006
15	rs10518682	G	A	0.693837	1006
15	rs117817085	A	G	0.0238569	1006
15	rs7164047	C	T	0.693837	1006
15	rs11630664	C	T	0.560636	1006
15	rs72731450	C	T	0.0367793	1006
15	rs72731451	T	A	0.0258449	1006
15	rs7162894	T	C	0.693837	1006
15	rs34358001	T	C	0.692843	1006
15	rs7182070	T	G	0.133201	1006
15	rs7163546	G	C	0.560636	1006
15	rs7164783	A	C	0.559642	1006
15	rs7169842	G	C	0.559642	1006
15	rs117432559	A	G	0.055666	1006
15	rs112777220	A	T	0.0576541	1006
15	rs2290551	A	G	0.55666	1006
15	rs1494533	T	C	0.133201	1006
15	rs1802286	C	T	0.0328032	1006
15	rs62020050	G	A	0.133201	1006
15	rs79046200	A	G	0.0159046	1006
15	rs28521889	G	C	0.0188867	1006
15	rs11637555	C	T	0.554672	1006
15	rs11632939	T	C	0.689861	1006
15	rs149278404	A	G	0.0397614	1006
15	rs2128013	C	T	0.553678	1006
15	rs78874384	A	G	0.0238569	1006
15	rs7169518	G	T	0.681909	1006
15	rs4924437	A	T	0.310139	1006
15	rs11070256	C	A	0.806163	1006
15	rs28496167	T	C	0.109344	1006
15	rs28634775	G	A	0.178926	1006
15	rs6492936	C	G	0.630219	1006
15	rs74545595	T	C	0.0984095	1006
15	rs142925074	C	G	0.054672	1006
15	rs74611833	C	T	0.129225	1006
15	rs77896602	G	A	0.0437376	1006
15	rs11070257	T	C	0.517893	1006
15	rs144257943	C	T	0.00994036	1006
15	rs11637822	T	C	0.027833	1006
15	rs35940251	C	A	0.054672	1006
15	rs73391312	C	T	0.11332	1006
15	rs73391315	G	A	0.10338	1006
15	rs142801697	G	A	0.00994036	1006
15	rs1017843	A	G	0.515905	1006
15	rs1971966	A	G	0.518887	1006
15	rs9920750	A	G	0.518887	1006
15	rs7177150	G	A	0.622266	1006
15	rs7178193	T	C	0.515905	1006
15	rs76439217	G	A	0.100398	1006
15	rs1545820	C	G	0.511928	1006
15	rs1545819	G	A	0.506958	1006
15	rs73391328	A	T	0.106362	1006
15	rs900056	T	C	0.984095	1006
15	rs34951613	G	A	0.210736	1006
15	rs3784394	T	C	0.514911	1006
15	rs900055	A	G	0.518887	1006
15	rs8034964	A	G	0.247515	1006
15	rs76650903	C	T	0.026839	1006
15	rs16970458	T	C	0.654076	1006
15	rs12443488	A	G	0.610338	1006
15	rs4321170	G	A	0.485089	1006
15	rs62020052	C	G	0.437376	1006
15	rs112429249	C	T	0.028827	1006
15	rs34537129	A	G	0.446322	1006
15	rs6492938	G	C	0.492048	1006
15	rs76174598	C	T	0.0188867	1006
15	rs11070258	C	T	0.494036	1006
15	rs60667177	A	T	0.0497018	1006
15	rs11070259	G	C	0.475149	1006
15	rs2306482	T	C	0.49503	1006
15	rs2306481	C	G	0.455268	1006
15	rs2306480	A	G	0.496024	1006
15	rs2306479	C	T	0.436382	1006
15	rs11638855	C	T	0.437376	1006
15	rs76685399	G	C	0.0497018	1006
15	rs11070260	A	G	0.612326	1006
15	rs67628366	G	A	0.0695825	1006
15	rs117580621	A	G	0.0298211	1006
15	rs2277562	C	T	0.205765	1006
15	rs72731469	T	C	0.308151	1006
15	rs72731470	A	C	0.308151	1006
15	rs8035733	A	G	0.207753	1006
15	rs8037066	T	C	0.213718	1006
15	rs1048164	G	A	0.305169	1006
15	rs1048163	A	G	0.311133	1006
15	rs11634409	C	A	0.305169	1006
15	rs55799438	A	G	0.307157	1006
15	rs55974545	G	C	0.305169	1006
15	rs117614422	C	G	0.0626243	1006
15	rs55863440	G	A	0.305169	1006
15	rs11636097	A	G	0.306163	1006
15	rs12909664	G	T	0.206759	1006
15	rs900054	A	G	0.307157	1006
15	rs11638662	C	T	0.307157	1006
15	rs11638733	G	A	0.306163	1006
15	rs11634057	T	C	0.308151	1006
15	rs34855281	G	A	0.149105	1006
15	rs112657491	T	C	0.0656064	1006
15	rs34705030	T	A	0.152087	1006
15	rs12050520	C	T	0.301193	1006
15	rs76209757	G	A	0.028827	1006
15	rs11631752	C	T	0.487078	1006
15	rs12901591	C	T	0.398608	1006
15	rs62020054	T	C	0.121272	1006
15	rs2068001	C	T	0.365805	1006
15	rs34239964	G	C	0.05666	1006
15	rs34071118	T	G	0.0994036	1006
15	rs12102050	C	T	0.641153	1006
15	rs117462632	C	T	0.0218688	1006
15	rs4923858	A	C	0.965209	1006
15	rs17669426	G	C	0.0467197	1006
15	rs75334015	G	A	0.0218688	1006
15	rs8037267	G	A	0.0944334	1006
15	rs12595425	G	T	0.11332	1006
15	rs57642694	G	T	0.0954274	1006
15	rs189170085	A	G	0.0377734	1006
15	rs35284033	T	C	0.135189	1006
15	rs28583146	C	G	0.00994036	1006
15	rs731497	T	C	0.335984	1006
15	rs117899716	G	C	0.00894632	1006
15	rs62020055	C	T	0.0407555	1006
15	rs1075508	G	A	0.0864811	1006
15	rs936217	G	A	0.0864811	1006
15	rs1075505	C	T	0.0934394	1006
15	rs1075506	G	A	0.0864811	1006
15	rs1075507	G	A	0.0864811	1006
15	rs7162809	A	G	0.877734	1006
15	rs12902461	T	C	0.877734	1006
15	rs2277563	A	C	0.0864811	1006
15	rs2277564	G	A	0.0864811	1006
15	rs936216	C	A	0.743539	1006
15	rs936215	G	A	0.964215	1006
15	rs77554123	G	A	0.0685885	1006
15	rs3743131	C	T	0.0864811	1006
15	rs3743132	A	G	0.0864811	1006
15	rs2412504	A	G	0.0864811	1006
15	rs3743135	A	G	0.0864811	1006
15	rs61739745	G	A	0.00994036	1006
15	rs748556	G	A	0.735586	1006
15	rs12439947	T	A	0.136183	1006
15	rs7183540	G	A	0.227634	1006
15	rs12914440	G	A	0.234592	1006
15	rs147589493	G	A	0.00596421	1006
15	rs78263552	T	C	0.0218688	1006
15	rs8042885	G	A	0.234592	1006
15	rs6492939	A	C	0.110338	1006
15	rs35114516	C	T	0.125249	1006
15	rs7161997	C	A	0.235586	1006
15	rs35118993	C	T	0.125249	1006
15	rs7162220	C	A	0.763419	1006
15	rs12905386	G	A	0.126243	1006
15	rs3784396	G	A	0.124254	1006
15	rs3825873	G	A	0.125249	1006
15	rs6492940	T	C	0.889662	1006
15	rs8034871	G	A	0.889662	1006
15	rs72731478	G	A	0.125249	1006
15	rs3743137	C	T	0.125249	1006
15	rs2253603	G	A	0.707753	1006
15	rs936214	G	A	0.0964215	1006
15	rs35644942	G	T	0.0228628	1006
15	rs56282503	T	C	0.304175	1006
15	rs7170576	C	T	0.110338	1006
15	rs56205728	G	A	0.28827	1006
15	rs4924442	C	G	0.0477137	1006
15	rs4924443	T	C	0.739563	1006
15	rs2242120	A	T	0.05666	1006
15	rs2242119	C	A	0.384692	1006
15	rs11635121	C	T	0.0129225	1006
15	rs75108621	G	A	0.0407555	1006
15	rs71472427	C	T	0.00497018	1006
15	rs28676999	C	T	0.295229	1006
15	rs7169803	G	A	0.738569	1006
15	rs11857340	T	C	0.361829	1006
15	rs11633123	A	G	0.741551	1006
15	rs55927878	G	A	0.324056	1006
15	rs76247836	T	A	0.0308151	1006
15	rs4924445	G	A	0.382704	1006
15	rs112040753	G	A	0.0119284	1006
15	rs12440450	G	T	0.229622	1006
15	rs1814567	G	C	0.38668	1006
15	rs146715298	G	A	0.00695825	1006
15	rs2412505	T	C	0.285288	1006
15	rs56203022	A	G	0.333996	1006
15	rs71472428	C	T	0.00695825	1006
15	rs113000381	C	T	0.0119284	1006
15	rs41277676	A	G	0.0506958	1006
15	rs3743138	C	A	0.329026	1006
15	rs936213	G	A	0.706759	1006
15	rs72731483	A	G	0.0387674	1006
15	rs936211	G	T	0.232604	1006
15	rs72731484	T	G	0.0506958	1006
15	rs62021888	G	T	0.336978	1006
15	rs2290550	C	A	0.217694	1006
15	rs12439272	G	A	0.199801	1006
15	rs75295219	C	T	0.0159046	1006
15	rs8025304	C	A	0.00596421	1006
15	rs72731485	G	A	0.0526839	1006
15	rs78758977	G	A	0.0248509	1006
15	rs2229691	A	G	0.2167	1006
15	rs2305650	C	G	0.224652	1006
15	rs12438880	C	G	0.22664	1006
15	rs41277680	G	A	0.0467197	1006
15	rs2305649	G	A	0.482107	1006
15	rs2229690	G	A	0.474155	1006
15	rs2305648	C	G	0.609344	1006
15	rs7162043	T	C	0.00795229	1006
15	rs79930917	G	A	0.00795229	1006
15	rs55713690	T	C	0.0526839	1006
15	rs11636491	C	T	0.39165	1006
15	rs2412508	G	A	0.939364	1006
15	rs2305647	C	T	0.939364	1006
15	rs72731487	G	A	0.0397614	1006
15	rs1869902	G	C	0.94831	1006
15	rs2305646	A	C	0.0367793	1006
15	rs2305645	C	T	0.340954	1006
15	rs1869901	G	A	0.600398	1006
15	rs4244575	C	G	0.220676	1006
15	rs2898991	G	A	0.607356	1006
15	rs3784397	C	T	0.607356	1006
15	rs3784398	C	T	0.60835	1006
15	rs4924450	G	A	0.744533	1006
15	rs3784399	C	T	0.333002	1006
15	rs1123487	C	T	0.338966	1006
15	rs72731496	T	C	0.0506958	1006
15	rs8023550	G	C	0.33996	1006
15	rs76817914	G	T	0.05666	1006
15	rs56135201	T	C	0.340954	1006
15	rs55917611	A	G	0.466203	1006
15	rs79374443	A	G	0.0188867	1006
15	rs4923862	G	C	0.758449	1006
15	rs62017969	T	C	0.0715706	1006
15	rs113003846	A	G	0.105368	1006
15	rs11070263	C	A	0.202783	1006
15	rs2412509	A	T	0.122266	1006
15	rs12441303	G	C	0.321074	1006
15	rs28602975	G	T	0.279324	1006
15	rs4277318	A	G	0.792247	1006
15	rs28405635	A	G	0.322068	1006
15	rs10163076	G	A	0.0725646	1006
15	rs4923863	A	G	0.0994036	1006
15	rs10163093	C	T	0.0705765	1006
15	rs882829	C	G	0.0904573	1006
15	rs75611059	T	C	0.282306	1006
15	rs34513772	T	C	0.353877	1006
15	rs11635059	T	C	0.353877	1006
15	rs11070264	T	C	0.0994036	1006
15	rs117164465	A	C	0.00994036	1006
15	rs80160446	G	A	0.10835	1006
15	rs79401209	G	A	0.0318091	1006
15	rs60037438	A	G	0.117296	1006
15	rs68063243	G	A	0.351889	1006
15	rs74341421	A	G	0.109344	1006
15	rs139904969	A	C	0.0119284	1006
15	rs2118961	A	G	0.0745527	1006
15	rs934937	C	T	0.380716	1006
15	rs78291781	G	A	0.109344	1006
15	rs7171143	T	C	0.602386	1006
15	rs62017972	G	C	0.0616302	1006
15	rs12907887	G	C	0.11332	1006
15	rs3743140	G	A	0.112326	1006
15	rs2289334	T	C	0.0994036	1006
15	rs11540714	G	C	0.10835	1006
15	rs2289333	C	T	0.0894632	1006
15	rs961090	T	C	0.210736	1006
15	rs34775584	A	G	0.0139165	1006
15	rs79353017	G	T	0.0178926	1006
15	rs12081	G	C	0.0994036	1006
15	rs2008462	T	A	0.109344	1006
15	rs2004251	A	G	0.602386	1006
15	rs67839313	T	C	0.114314	1006
15	rs1077476	T	G	0.0994036	1006
15	rs77276368	A	G	0.109344	1006
15	rs7173747	C	T	0.100398	1006
15	rs11856877	A	G	0.115308	1006
15	rs2412511	G	A	0.677932	1006
15	rs79246418	A	G	0.110338	1006
15	rs62017973	C	T	0.0755467	1006
15	rs4143838	T	C	0.0417495	1006
15	rs2118960	A	G	0.61332	1006
15	rs2118959	T	C	0.291252	1006
15	rs7164747	G	A	0.0904573	1006
15	rs7164564	C	T	0.100398	1006
15	rs1129264	A	G	0.333002	1006
15	rs11630891	G	A	0.280318	1006
15	rs76448349	A	G	0.10835	1006
15	rs4924454	C	G	0.808151	1006
15	rs72731500	C	A	0.280318	1006
15	rs115267228	G	A	0.0705765	1006
15	rs56289107	G	C	0.10835	1006
15	rs55641696	G	A	0.280318	1006
15	rs139041110	G	A	0.00695825	1006
15	rs140689101	C	T	0.0119284	1006
15	rs62017974	C	T	0.281312	1006
15	rs12911108	G	A	0.0586481	1006
15	rs748245	T	A	0.862823	1006
15	rs74435374	C	A	0.115308	1006
15	rs78494549	G	A	0.115308	1006
15	rs56232597	A	G	0.115308	1006
15	rs72733403	C	T	0.285288	1006
15	rs11634644	C	T	0.284294	1006
15	rs62017975	A	G	0.0377734	1006
15	rs12440659	G	C	0.681909	1006
15	rs58452154	T	G	0.055666	1006
15	rs73397306	G	T	0.055666	1006
15	rs77582559	C	T	0.055666	1006
15	rs71472430	G	A	0.0159046	1006
15	rs4924455	A	T	0.0914513	1006
15	rs34567466	A	C	0.0725646	1006
15	rs117045698	G	A	0.0467197	1006
15	rs11070265	A	G	0.335984	1006
15	rs4923864	G	A	0.0924453	1006
15	rs2118958	C	T	0.185885	1006
15	rs934935	G	A	0.638171	1006
15	rs74793470	C	T	0.0864811	1006
15	rs71472431	C	T	0.05666	1006
15	rs746673	G	A	0.138171	1006
15	rs75444270	G	C	0.0188867	1006
15	rs4441246	G	A	0.0159046	1006
15	rs34766487	C	T	0.593439	1006
15	rs34762477	G	A	0.535785	1006
15	rs17670483	T	C	0.275348	1006
15	rs79408247	G	C	0.117296	1006
15	rs16970617	C	T	0.0715706	1006
15	rs1898885	A	C	0.368787	1006
15	rs73397311	T	G	0.0168986	1006
15	rs62017977	G	A	0.0497018	1006
15	rs4375633	A	G	0.836978	1006
15	rs4924456	G	C	0.560636	1006
15	rs74013060	T	C	0.0924453	1006
15	rs77839142	G	T	0.0656064	1006
15	rs56936932	A	G	0.0477137	1006
15	rs4306473	C	T	0.0765408	1006
15	rs4605132	T	C	0.480119	1006
15	rs12899773	G	A	0.027833	1006
15	rs56044352	T	C	0.0685885	1006
15	rs35081132	G	T	0.0805169	1006
15	rs1898884	T	C	0.207753	1006
15	rs8034177	G	A	0.629225	1006
15	rs16970633	G	T	0.144135	1006
15	rs145116468	G	A	0.0188867	1006
15	rs7174448	C	T	0.0805169	1006
15	rs76315331	C	G	0.0675944	1006
15	rs4244577	A	G	0.0854871	1006
15	rs17670745	G	A	0.249503	1006
15	rs35777573	T	A	0.146123	1006
15	rs11070266	C	A	0.251491	1006
15	rs7164581	G	C	0.147117	1006
15	rs7164606	G	A	0.147117	1006
15	rs56334337	A	G	0.0666004	1006
15	rs56190115	G	A	0.0666004	1006
15	rs117045099	G	A	0.0159046	1006
15	rs62017979	G	A	0.251491	1006
15	rs77050929	G	A	0.0666004	1006
15	rs78611791	T	G	0.0576541	1006
15	rs62017981	C	T	0.218688	1006
15	rs113640277	C	T	0.0457256	1006
15	rs4575496	T	C	0.267396	1006
15	rs71472433	A	C	0.147117	1006
15	rs8033303	C	T	0.083499	1006
15	rs188206796	T	C	0.0159046	1006
15	rs76277863	A	G	0.0974155	1006
15	rs12901268	G	A	0.0129225	1006
15	rs56221586	C	G	0.153082	1006
15	rs11632012	T	G	0.631213	1006
15	rs1007177	A	G	0.631213	1006
15	rs61654142	G	A	0.212724	1006
15	rs4924457	G	A	0.631213	1006
15	rs11070267	A	G	0.629225	1006
15	rs7165012	A	G	0.532803	1006
15	rs8026523	G	T	0.0964215	1006
15	rs8027487	T	A	0.0964215	1006
15	rs7165541	C	T	0.0894632	1006
15	rs62017984	C	T	0.21173	1006
15	rs12913300	C	T	0.15507	1006
15	rs62017985	C	T	0.21173	1006
15	rs8037207	G	A	0.0974155	1006
15	rs1898883	C	G	0.629225	1006
15	rs1898882	G	C	0.418489	1006
15	rs35070171	G	A	0.0328032	1006
15	rs12443160	T	C	0.0894632	1006
15	rs149302504	G	A	0.00596421	1006
15	rs1992272	T	C	0.630219	1006
15	rs35043215	G	A	0.0755467	1006
15	rs35004278	C	T	0.0159046	1006
15	rs76331864	G	T	0.0159046	1006
15	rs8040755	C	T	0.0984095	1006
15	rs35565646	G	A	0.153082	1006
15	rs72733420	G	A	0.196819	1006
15	rs61734053	G	T	0.0437376	1006
15	rs4514650	G	A	0.0934394	1006
15	rs3803360	C	T	0.153082	1006
15	rs3803359	G	A	0.153082	1006
15	rs3803358	C	T	0.0944334	1006
15	rs4924458	C	G	0.0924453	1006
15	rs78431524	G	A	0.0487078	1006
15	rs77721109	G	A	0.0178926	1006
15	rs55788133	G	A	0.0974155	1006
15	rs117335143	T	C	0.0178926	1006
15	rs71472434	T	C	0.0864811	1006
15	rs75159543	C	T	0.0974155	1006
15	rs34088794	G	A	0.0974155	1006
15	rs11070268	G	A	0.631213	1006
15	rs11630119	G	A	0.210736	1006
15	rs34230187	G	A	0.210736	1006
15	rs58640104	G	A	0.0924453	1006
15	rs150088838	G	A	0.0198807	1006
15	rs143621713	A	G	0.0298211	1006
15	rs17671194	T	C	0.0954274	1006
15	rs12911691	A	G	0.648111	1006
15	rs12912270	G	A	0.0765408	1006
15	rs62018001	C	G	0.210736	1006
15	rs148292137	C	T	0.0298211	1006
15	rs62018002	T	G	0.219682	1006
15	rs2412513	T	C	0.0924453	1006
15	rs7166991	A	G	0.0994036	1006
15	rs12905240	C	T	0.15507	1006
15	rs17671250	T	C	0.0984095	1006
15	rs78153629	T	C	0.0974155	1006
15	rs77531164	A	G	0.0974155	1006
15	rs72733425	T	A	0.00894632	1006
15	rs17733008	T	C	0.0984095	1006
15	rs7164132	C	A	0.0984095	1006
15	rs7164321	A	G	0.0974155	1006
15	rs147559298	G	C	0.0328032	1006
15	rs7169404	G	T	0.0974155	1006
15	rs7169262	C	T	0.0974155	1006
15	rs4924462	A	G	0.930417	1006
15	rs79044944	G	T	0.0974155	1006
15	rs7176722	G	A	0.523857	1006
15	rs7176592	C	T	0.144135	1006
15	rs7177949	T	A	0.143141	1006
15	rs75278386	C	T	0.0974155	1006
15	rs111754998	C	T	0.136183	1006
15	rs8034859	T	C	0.311133	1006
15	rs11070269	T	A	0.55169	1006
15	rs113189667	C	A	0.0974155	1006
15	rs11856925	C	T	0.0328032	1006
15	rs61149329	C	T	0.16004	1006
15	rs6492944	T	A	0.144135	1006
15	rs78604110	C	G	0.0984095	1006
15	rs12916629	A	G	0.55169	1006
15	rs11541642	A	G	0.0864811	1006
15	rs2289332	G	A	0.55169	1006
15	rs72733427	G	A	0.143141	1006
15	rs72733428	T	C	0.143141	1006
15	rs8031814	A	C	0.143141	1006
15	rs74380208	A	G	0.0347913	1006
15	rs8032114	C	G	0.143141	1006
15	rs8031994	A	G	0.143141	1006
15	rs28379196	A	G	0.143141	1006
15	rs8036457	A	T	0.143141	1006
15	rs8037941	T	C	0.143141	1006
15	rs11541643	A	G	0.143141	1006
15	rs11541641	T	C	0.143141	1006
15	rs72733434	A	G	0.144135	1006
15	rs12593725	G	A	0.311133	1006
15	rs117866367	C	G	0.0308151	1006
15	rs11636361	G	A	0.549702	1006
15	rs72733437	G	A	0.141153	1006
15	rs116843395	C	T	0.0228628	1006
15	rs78480617	T	A	0.0755467	1006
15	rs6492945	T	C	0.408549	1006
15	rs62018005	C	A	0.311133	1006
15	rs55679082	G	C	0.548708	1006
15	rs12440453	C	T	0.310139	1006
15	rs35556292	G	A	0.549702	1006
15	rs12898710	G	A	0.645129	1006
15	rs7165636	G	A	0.408549	1006
15	rs59714765	T	C	0.549702	1006
15	rs12904187	G	A	0.408549	1006
15	rs8032408	A	G	0.643141	1006
15	rs34109167	G	A	0.0168986	1006
15	rs16970653	A	G	0.138171	1006
15	rs111626279	T	C	0.0457256	1006
15	rs78430826	T	C	0.138171	1006
15	rs1984793	C	A	0.627237	1006
15	rs2289331	T	C	0.627237	1006
15	rs10518693	C	T	0.389662	1006
15	rs68169695	T	G	0.141153	1006
15	rs16970660	G	A	0.141153	1006
15	rs73383135	G	A	0.141153	1006
15	rs34321039	C	T	0.0755467	1006
15	rs4924464	C	G	0.238569	1006
15	rs4924465	A	G	0.649105	1006
15	rs4244579	C	T	0.650099	1006
15	rs72733442	T	C	0.141153	1006
15	rs8033938	A	G	0.0974155	1006
15	rs9635324	A	G	0.388668	1006
15	rs8034416	C	T	0.628231	1006
15	rs4924466	A	G	0.931412	1006
15	rs12440317	G	A	0.101392	1006
15	rs2289330	A	G	0.626243	1006
15	rs2289329	T	C	0.387674	1006
15	rs2229312	C	T	0.142147	1006
15	rs2289328	G	A	0.149105	1006
15	rs113638727	C	G	0.0954274	1006
15	rs34870475	G	C	0.0387674	1006
15	rs875767	C	T	0.142147	1006
15	rs11070270	A	G	0.626243	1006
15	rs112366697	C	T	0.0954274	1006
15	rs111540938	C	T	0.0954274	1006
15	rs148359169	T	C	0.142147	1006
15	rs7172000	C	T	0.0954274	1006
15	rs2412523	C	G	0.625249	1006
15	rs11070271	G	T	0.484095	1006
15	rs11638033	A	T	0.388668	1006
15	rs2075624	G	A	0.237575	1006
15	rs2075625	C	G	0.484095	1006
15	rs4923865	G	A	0.625249	1006
15	rs11630850	C	G	0.483101	1006
15	rs11630878	C	T	0.483101	1006
15	rs11790	T	C	0.625249	1006
15	rs7207	T	C	0.483101	1006
15	rs11557072	G	A	0.0964215	1006
15	rs1001528	A	G	0.483101	1006
15	rs12914710	G	A	0.625249	1006
15	rs12914315	A	G	0.624254	1006
15	rs12593066	C	T	0.238569	1006
15	rs76994419	C	T	0.0954274	1006
15	rs142206246	C	T	0.00596421	1006
15	rs11633883	A	G	0.388668	1006
15	rs35700143	C	T	0.485089	1006
15	rs12901440	G	C	0.485089	1006
15	rs12902310	T	C	0.389662	1006
15	rs72733444	G	A	0.140159	1006
15	rs2304645	G	C	0.485089	1006
15	rs28429209	C	A	0.0924453	1006
15	rs11637756	A	T	0.488072	1006
15	rs117459566	C	A	0.0258449	1006
15	rs2034650	G	A	0.488072	1006
15	rs8040128	G	A	0.488072	1006
15	rs11858714	A	T	0.0954274	1006
15	rs8040086	A	G	0.488072	1006
15	rs10851395	T	C	0.491054	1006
15	rs117028441	C	T	0.00894632	1006
15	rs72733445	C	G	0.138171	1006
15	rs74834275	G	A	0.0139165	1006
15	rs59424629	G	T	0.493042	1006
15	rs17733719	G	A	0.395626	1006
15	rs17672016	G	A	0.244533	1006
15	rs600791	G	C	0.629225	1006
15	rs11636147	C	G	0.151093	1006
15	rs149435771	T	C	0.00894632	1006
15	rs661488	G	C	0.629225	1006
15	rs8034217	T	C	0.630219	1006
15	rs8033249	A	G	0.39662	1006
15	rs17672041	C	T	0.0954274	1006
15	rs79626713	G	A	0.0954274	1006
15	rs11634187	T	G	0.150099	1006
15	rs1979189	G	A	0.16501	1006
15	rs71472439	G	C	0.00994036	1006
15	rs34034104	C	A	0.233598	1006
15	rs11070272	A	G	0.631213	1006
15	rs72733449	A	T	0.138171	1006
15	rs72733450	C	A	0.138171	1006
15	rs12368	C	T	0.254473	1006
15	rs55982218	C	T	0.0974155	1006
15	rs1453184	A	G	0.501988	1006
15	rs72733453	G	A	0.138171	1006
15	rs896798	G	A	0.156064	1006
15	rs35189772	A	G	0.136183	1006
15	rs586558	G	A	0.303181	1006
15	rs77556692	C	A	0.0208748	1006
15	rs146455513	G	C	0.0129225	1006
15	rs603787	C	T	0.193837	1006
15	rs71472440	A	G	0.364811	1006
15	rs75855252	C	T	0.00894632	1006
15	rs4923869	C	T	0.497018	1006
15	rs1659563	A	G	0.529821	1006
15	rs12898690	G	A	0.351889	1006
15	rs4244580	C	A	0.5	1006
15	rs11853333	G	A	0.348907	1006
15	rs4924471	G	T	0.0755467	1006
15	rs2304644	T	C	0.0238569	1006
15	rs115931422	T	C	0.0218688	1006
15	rs2289326	A	C	0.498012	1006
15	rs76974745	G	A	0.0119284	1006
15	rs73387098	C	T	0.0457256	1006
15	rs12916680	A	G	0.0367793	1006
15	rs9972363	C	T	0.372763	1006
15	rs3743143	A	G	0.0238569	1006
15	rs3803357	C	A	0.474155	1006
15	rs3743144	G	A	0.0238569	1006
15	rs149965770	G	A	0.0228628	1006
15	rs113479777	C	T	0.0149105	1006
15	rs79551107	G	A	0.0218688	1006
15	rs603104	A	C	0.526839	1006
15	rs3743145	A	C	0.227634	1006
15	rs77074285	A	T	0.028827	1006
15	rs679882	G	A	0.0308151	1006
15	rs117186658	G	A	0.0228628	1006
15	rs8826	G	C	0.0745527	1006
15	rs57389306	T	A	0.0447316	1006
15	rs6492947	T	C	0.437376	1006
15	rs117634742	G	A	0.0218688	1006
15	rs79438913	G	A	0.0238569	1006
15	rs9672313	C	T	0.310139	1006
15	rs633295	T	C	0.222664	1006
15	rs118118557	A	G	0.026839	1006
15	rs582736	G	A	0.0765408	1006
15	rs667623	C	T	0.0765408	1006
15	rs654317	T	C	0.416501	1006
15	rs611933	T	G	0.0785288	1006
15	rs651131	A	C	0.0805169	1006
15	rs624486	G	A	0.0765408	1006
15	rs733299	G	T	0.33499	1006
15	rs639123	A	G	0.922465	1006
15	rs1806961	T	C	0.595427	1006
15	rs2084941	C	A	0.925447	1006
15	rs731640	C	T	0.33499	1006
15	rs62018030	G	A	0.333996	1006
15	rs76617833	A	G	0.0208748	1006
15	rs147959802	G	A	0.028827	1006
15	rs16970734	A	G	0.0715706	1006
15	rs36122190	T	A	0.346918	1006
15	rs607118	C	T	0.0695825	1006
15	rs623187	C	G	0.0715706	1006
15	rs619711	G	A	0.408549	1006
15	rs36124780	C	G	0.338966	1006
15	rs590046	T	C	0.419483	1006
15	rs3213999	A	G	0.340954	1006
15	rs588686	G	C	0.418489	1006
15	rs589650	A	G	0.0715706	1006
15	rs2444302	A	G	0.418489	1006
15	rs35030447	C	T	0.33996	1006
15	rs603623	T	C	0.417495	1006
15	rs148757580	G	C	0.0258449	1006
15	rs616937	T	C	0.417495	1006
15	rs617031	C	T	0.0715706	1006
15	rs640919	T	C	0.0715706	1006
15	rs618399	T	C	0.417495	1006
15	rs620198	T	G	0.417495	1006
15	rs35141967	C	T	0.12326	1006
15	rs2444303	C	T	0.604374	1006
15	rs12443191	C	T	0.597416	1006
15	rs12443223	C	T	0.597416	1006
15	rs7162004	G	A	0.597416	1006
15	rs7162054	G	A	0.597416	1006
15	rs4923871	G	T	0.928429	1006
15	rs4923872	T	C	0.59841	1006
15	rs140385236	A	G	0.00994036	1006
15	rs4923873	A	G	0.928429	1006
15	rs74244686	C	T	0.0765408	1006
15	rs9652415	A	G	0.59841	1006
15	rs2167795	A	G	0.59841	1006
15	rs4924472	T	G	0.596421	1006
15	rs117398507	C	T	0.0218688	1006
15	rs117171659	T	G	0.0168986	1006
15	rs11070275	C	T	0.597416	1006
15	rs12916042	G	A	0.597416	1006
15	rs2924386	G	A	0.597416	1006
15	rs1993212	T	G	0.602386	1006
15	rs2412524	G	T	0.324056	1006
15	rs999197	C	T	0.332008	1006
15	rs8043197	T	C	0.928429	1006
15	rs7183273	C	T	0.597416	1006
15	rs11852527	C	T	0.324056	1006
15	rs140643086	C	T	0.0228628	1006
15	rs1901774	C	T	0.324056	1006
15	rs7168927	T	C	0.928429	1006
15	rs8038350	A	C	0.928429	1006
15	rs1869301	G	C	0.400596	1006
15	rs11639464	C	A	0.581511	1006
15	rs4924473	G	A	0.928429	1006
15	rs4924474	T	C	0.928429	1006
15	rs2034651	G	A	0.586481	1006
15	rs2034652	A	G	0.586481	1006
15	rs75814867	G	T	0.0715706	1006
15	rs2959545	T	G	0.419483	1006
15	rs1869302	A	G	0.586481	1006
15	rs1869303	G	C	0.928429	1006
15	rs118053908	A	G	0.0119284	1006
15	rs62018045	A	G	0.0159046	1006
15	rs8033739	A	T	0.928429	1006
15	rs62018046	G	T	0.33996	1006
15	rs8040187	T	C	0.928429	1006
15	rs9783737	C	T	0.928429	1006
15	rs4924476	C	T	0.928429	1006
15	rs7494968	A	G	0.584493	1006
15	rs117286955	G	A	0.0318091	1006
15	rs2959547	C	T	0.928429	1006
15	rs9284288	C	T	0.928429	1006
15	rs2123534	T	C	0.336978	1006
15	rs6492951	T	C	0.584493	1006
15	rs138210221	A	C	0.0109344	1006
15	rs62018048	G	A	0.336978	1006
15	rs61048252	G	C	0.343936	1006
15	rs113660317	G	A	0.336978	1006
15	rs76299246	G	A	0.00894632	1006
15	rs11638742	G	A	0.584493	1006
15	rs7178756	G	A	0.584493	1006
15	rs11070276	T	A	0.928429	1006
15	rs12595610	G	C	0.584493	1006
15	rs4924478	A	G	0.584493	1006
15	rs72733469	C	T	0.341948	1006
15	rs7169872	T	C	0.928429	1006
15	rs62018051	C	T	0.341948	1006
15	rs12916218	A	G	0.928429	1006
15	rs74749768	G	C	0.0705765	1006
15	rs75893575	G	A	0.055666	1006
15	rs7164166	A	G	0.929423	1006
15	rs4923875	A	G	0.586481	1006
15	rs2034653	T	A	0.928429	1006
15	rs8029208	T	C	0.929423	1006
15	rs11070277	G	A	0.586481	1006
15	rs12594548	T	C	0.586481	1006
15	rs4924479	G	A	0.586481	1006
15	rs4924480	A	C	0.586481	1006
15	rs2959535	T	G	0.929423	1006
15	rs2959536	T	G	0.586481	1006
15	rs35598660	C	T	0.0159046	1006
15	rs12916323	C	G	0.340954	1006
15	rs117486512	T	A	0.026839	1006
15	rs2924388	C	A	0.585487	1006
15	rs11857247	C	T	0.342942	1006
15	rs2290379	G	A	0.927435	1006
15	rs78216404	G	A	0.028827	1006
15	rs28647196	C	T	0.457256	1006
15	rs8028910	G	A	0.338966	1006
15	rs149615550	C	T	0.0308151	1006
15	rs1987795	T	C	0.927435	1006
15	rs6492952	A	G	0.927435	1006
15	rs7181909	T	C	0.340954	1006
15	rs1811513	T	G	0.586481	1006
15	rs2014367	G	A	0.927435	1006
15	rs117295797	A	G	0.0188867	1006
15	rs2412534	C	T	0.586481	1006
15	rs55944373	G	C	0.105368	1006
15	rs7164385	C	T	0.340954	1006
15	rs976401	T	G	0.586481	1006
15	rs976402	A	G	0.927435	1006
15	rs2924389	C	T	0.927435	1006
15	rs11857509	T	C	0.322068	1006
15	rs11632061	A	C	0.604374	1006
15	rs34750756	C	T	0.323062	1006
15	rs11632370	G	T	0.604374	1006
15	rs8032453	C	T	0.927435	1006
15	rs8036938	C	T	0.323062	1006
15	rs2412533	A	C	0.927435	1006
15	rs2412532	C	T	0.604374	1006
15	rs2412531	G	C	0.604374	1006
15	rs4923876	A	G	0.604374	1006
15	rs75529743	T	C	0.0228628	1006
15	rs2412530	G	A	0.929423	1006
15	rs896795	T	G	0.604374	1006
15	rs896796	C	A	0.125249	1006
15	rs896797	C	T	0.929423	1006
15	rs4924481	G	A	0.604374	1006
15	rs921624	T	C	0.929423	1006
15	rs8025458	G	A	0.32505	1006
15	rs12913296	G	A	0.474155	1006
15	rs142098526	A	G	0.0377734	1006
15	rs12440468	C	T	0.130219	1006
15	rs8041816	C	A	0.929423	1006
15	rs8041991	C	A	0.0705765	1006
15	rs8042729	G	A	0.124254	1006
15	rs144621485	C	T	0.0298211	1006
15	rs6582	A	G	0.604374	1006
15	rs1044474	A	G	0.480119	1006
15	rs11637245	C	T	0.474155	1006
15	rs2278887	C	T	0.0477137	1006
15	rs2278888	C	T	0.130219	1006
15	rs34240706	G	C	0.0159046	1006
15	rs2278889	G	A	0.929423	1006
15	rs12915563	A	T	0.324056	1006
15	rs17673703	G	A	0.474155	1006
15	rs10467972	G	A	0.130219	1006
15	rs1813898	G	A	0.604374	1006
15	rs7162749	C	T	0.32505	1006
15	rs76717634	G	T	0.0347913	1006
15	rs8028999	C	T	0.130219	1006
15	rs8029384	C	G	0.604374	1006
15	rs3743146	A	G	0.32505	1006
15	rs1530942	A	G	0.929423	1006
15	rs76980373	G	A	0.00994036	1006
15	rs1530943	A	G	0.929423	1006
15	rs55640412	T	C	0.130219	1006
15	rs2412529	G	T	0.929423	1006
15	rs11637239	G	A	0.125249	1006
15	rs10444792	C	T	0.929423	1006
15	rs13329076	C	T	0.474155	1006
15	rs8042733	C	T	0.32505	1006
15	rs62019866	G	A	0.32505	1006
15	rs4924482	C	A	0.929423	1006
15	rs78020351	G	C	0.00894632	1006
15	rs11070278	C	T	0.929423	1006
15	rs10152546	T	A	0.474155	1006
15	rs28634695	G	A	0.474155	1006
15	rs8034250	A	G	0.930417	1006
15	rs147327004	T	C	0.127237	1006
15	rs8034401	A	G	0.930417	1006
15	rs8035774	T	C	0.930417	1006
15	rs12442697	T	C	0.930417	1006
15	rs12915171	A	G	0.474155	1006
15	rs28669075	C	T	0.474155	1006
15	rs3803354	C	T	0.930417	1006
15	rs3803353	G	A	0.323062	1006
15	rs4924483	C	A	0.930417	1006
15	rs8024802	G	C	0.930417	1006
15	rs8024579	A	T	0.930417	1006
15	rs7165054	T	G	0.32505	1006
15	rs7164056	C	A	0.928429	1006
15	rs7163889	A	G	0.928429	1006
15	rs7164405	G	C	0.928429	1006
15	rs6492953	A	C	0.928429	1006
15	rs4439732	G	C	0.131213	1006
15	rs4561439	A	T	0.928429	1006
15	rs4467046	G	C	0.928429	1006
15	rs72733486	C	T	0.11332	1006
15	rs7170946	T	C	0.928429	1006
15	rs7170288	G	A	0.472167	1006
15	rs117688218	T	A	0.0208748	1006
15	rs11632319	T	C	0.928429	1006
15	rs12908114	C	T	0.324056	1006
15	rs1453182	T	C	0.928429	1006
15	rs17746659	C	A	0.32505	1006
15	rs11637422	T	A	0.472167	1006
15	rs4923877	A	T	0.928429	1006
15	rs10851396	C	G	0.324056	1006
15	rs11070279	C	T	0.324056	1006
15	rs11070280	C	T	0.32505	1006
15	rs4923878	A	G	0.928429	1006
15	rs1058734	C	T	0.471173	1006
15	rs7162319	T	C	0.131213	1006
15	rs1453183	C	T	0.32505	1006
15	rs187729074	G	A	0.0198807	1006
15	rs7162509	A	T	0.131213	1006
15	rs148305327	C	T	0.0218688	1006
15	rs7167239	A	G	0.928429	1006
15	rs7168913	T	G	0.928429	1006
15	rs7167922	G	A	0.928429	1006
15	rs150907769	C	T	0.00695825	1006
15	rs12324748	G	A	0.471173	1006
15	rs148405117	C	T	0.0218688	1006
15	rs2412525	A	T	0.470179	1006
15	rs12908867	T	C	0.32505	1006
15	rs7171945	G	A	0.130219	1006
15	rs78350505	G	T	0.0139165	1006
15	rs12914501	T	A	0.326044	1006
15	rs8038407	T	C	0.602386	1006
15	rs8037417	C	G	0.131213	1006
15	rs11070281	T	C	0.928429	1006
15	rs3986349	A	G	0.928429	1006
15	rs11637275	A	G	0.927435	1006
15	rs62019876	A	G	0.471173	1006
15	rs114269897	T	G	0.0715706	1006
15	rs55954396	T	C	0.326044	1006
15	rs7163648	T	C	0.928429	1006
15	rs150745608	C	G	0.00695825	1006
15	rs1967368	G	A	0.602386	1006
15	rs34303240	T	C	0.326044	1006
15	rs1037445	C	T	0.602386	1006
15	rs56384845	C	A	0.326044	1006
15	rs78186064	C	T	0.0397614	1006
15	rs7170327	T	C	0.928429	1006
15	rs10851397	A	G	0.928429	1006
15	rs7170073	G	A	0.928429	1006
15	rs7169621	A	G	0.602386	1006
15	rs8037334	T	C	0.602386	1006
15	rs11633184	A	G	0.471173	1006
15	rs8036737	G	A	0.602386	1006
15	rs12592882	C	T	0.131213	1006
15	rs1901775	G	A	0.131213	1006
15	rs142853123	T	A	0.0397614	1006
15	rs12899408	T	C	0.326044	1006
15	rs66885559	T	A	0.131213	1006
15	rs8026605	G	A	0.602386	1006
15	rs12441451	C	T	0.786282	1006
15	rs6492955	C	T	0.928429	1006
15	rs4923879	A	G	0.928429	1006
15	rs7172947	A	G	0.142147	1006
15	rs62019879	G	A	0.457256	1006
15	rs12437696	A	G	0.471173	1006
15	rs7161968	C	T	0.142147	1006
15	rs55696999	A	T	0.00994036	1006
15	rs11630273	G	A	0.457256	1006
15	rs1814542	A	G	0.457256	1006
15	rs1814541	C	T	0.457256	1006
15	rs143086104	C	T	0.0705765	1006
15	rs4080706	A	G	0.599404	1006
15	rs62019883	G	C	0.33002	1006
15	rs7164289	G	A	0.142147	1006
15	rs10400825	A	G	0.142147	1006
15	rs16970844	C	T	0.0666004	1006
15	rs35842610	A	G	0.457256	1006
15	rs12913739	G	A	0.457256	1006
15	rs10400890	G	T	0.600398	1006
15	rs10400901	T	G	0.600398	1006
15	rs117159862	C	A	0.026839	1006
15	rs12591207	C	A	0.600398	1006
15	rs11070282	T	G	0.600398	1006
15	rs2898996	T	C	0.399602	1006
15	rs11070283	T	C	0.45825	1006
15	rs16970851	A	G	0.399602	1006
15	rs16970854	A	T	0.0695825	1006
15	rs8034726	T	C	0.0695825	1006
15	rs62019885	C	T	0.326044	1006
15	rs3751652	C	T	0.399602	1006
15	rs12148454	G	A	0.0924453	1006
15	rs3751653	T	C	0.399602	1006
15	rs76019323	C	T	0.0526839	1006
15	rs9806221	C	A	0.855865	1006
15	rs4924484	T	C	0.855865	1006
15	rs117446933	C	G	0.0248509	1006
15	rs17674454	T	C	0.457256	1006
15	rs193153434	G	A	0.0109344	1006
15	rs7176974	A	G	0.855865	1006
15	rs7178486	T	C	0.855865	1006
15	rs12438955	G	T	0.855865	1006
15	rs35884042	G	A	0.329026	1006
15	rs6492956	T	A	0.799205	1006
15	rs144069260	C	T	0.0258449	1006
15	rs11855923	G	A	0.398608	1006
15	rs138206536	C	T	0.0238569	1006
15	rs7167417	C	A	0.855865	1006
15	rs12905162	C	A	0.398608	1006
15	rs34824658	C	T	0.457256	1006
15	rs9920642	C	T	0.457256	1006
15	rs143265539	G	A	0.11332	1006
15	rs12385982	C	A	0.457256	1006
15	rs112403514	T	A	0.0119284	1006
15	rs12708401	T	C	0.855865	1006
15	rs12916082	A	G	0.874751	1006
15	rs118122124	A	G	0.0139165	1006
15	rs12907984	G	A	0.328032	1006
15	rs35127391	T	C	0.457256	1006
15	rs10518696	C	T	0.0695825	1006
15	rs7171260	A	G	0.855865	1006
15	rs7177192	G	C	0.855865	1006
15	rs74363042	G	A	0.0477137	1006
15	rs77224550	C	T	0.0934394	1006
15	rs117178361	G	A	0.026839	1006
15	rs8038416	C	G	0.874751	1006
15	rs8030491	G	A	0.0149105	1006
15	rs12911738	A	G	0.855865	1006
15	rs12912058	C	A	0.855865	1006
15	rs11854763	G	A	0.855865	1006
15	rs28798094	A	C	0.301193	1006
15	rs74793272	C	A	0.0695825	1006
15	rs17747351	T	C	0.114314	1006
15	rs79099600	A	G	0.0695825	1006
15	rs28529389	G	A	0.457256	1006
15	rs7167768	T	C	0.855865	1006
15	rs12915109	A	C	0.874751	1006
15	rs12915636	G	A	0.457256	1006
15	rs7161938	C	T	0.877734	1006
15	rs11852670	A	G	0.398608	1006
15	rs11852694	A	G	0.398608	1006
15	rs116869177	T	C	0.0248509	1006
15	rs117340862	G	T	0.0477137	1006
15	rs11852828	C	T	0.398608	1006
15	rs12907448	A	G	0.328032	1006
15	rs17747399	T	C	0.328032	1006
15	rs17747423	A	G	0.456262	1006
15	rs10518697	C	T	0.457256	1006
15	rs12914743	T	C	0.399602	1006
15	rs11070284	T	C	0.855865	1006
15	rs79276124	A	G	0.0914513	1006
15	rs4306472	A	G	0.855865	1006
15	rs2412541	G	T	0.855865	1006
15	rs11858113	T	C	0.398608	1006
15	rs11855334	C	T	0.398608	1006
15	rs33931006	C	G	0.0159046	1006
15	rs8041534	T	G	0.397614	1006
15	rs8040502	A	G	0.855865	1006
15	rs11070285	T	C	0.398608	1006
15	rs17747633	A	G	0.457256	1006
15	rs16970911	A	G	0.0934394	1006
15	rs11852479	G	T	0.327038	1006
15	rs11852506	G	T	0.0178926	1006
15	rs6492957	C	T	0.874751	1006
15	rs8035775	T	C	0.855865	1006
15	rs4924486	A	G	0.457256	1006
15	rs4924487	G	C	0.855865	1006
15	rs12912635	G	T	0.398608	1006
15	rs7181074	C	A	0.398608	1006
15	rs4924488	G	A	0.855865	1006
15	rs4924489	G	A	0.114314	1006
15	rs4457966	T	G	0.328032	1006
15	rs936580	A	G	0.856859	1006
15	rs11856802	T	A	0.398608	1006
15	rs114851468	G	A	0.0695825	1006
15	rs118089559	G	A	0.0298211	1006
15	rs4923880	G	A	0.457256	1006
15	rs11854986	C	G	0.398608	1006
15	rs3092978	A	G	0.855865	1006
15	rs148089967	C	T	0.0695825	1006
15	rs147325866	G	C	0.0168986	1006
15	rs75015446	T	A	0.0695825	1006
15	rs11070286	T	C	0.397614	1006
15	rs12908316	T	C	0.45825	1006
15	rs8031057	A	G	0.855865	1006
15	rs138043834	C	T	0.0218688	1006
15	rs12912339	A	G	0.855865	1006
15	rs150533638	A	G	0.0129225	1006
15	rs33999280	A	T	0.114314	1006
15	rs11858522	C	T	0.397614	1006
15	rs75826635	A	G	0.0695825	1006
15	rs6492958	A	G	0.874751	1006
15	rs112971506	T	G	0.0129225	1006
15	rs3092979	A	G	0.399602	1006
15	rs8041095	G	A	0.855865	1006
15	rs8041443	G	A	0.855865	1006
15	rs12908443	A	G	0.328032	1006
15	rs8037804	G	C	0.855865	1006
15	rs8038122	G	A	0.457256	1006
15	rs187102992	A	G	0.0357853	1006
15	rs7183790	G	T	0.398608	1006
15	rs3092980	C	T	0.0178926	1006
15	rs62019915	G	A	0.0159046	1006
15	rs7165509	T	C	0.45328	1006
15	rs12903817	T	G	0.45825	1006
15	rs12148185	T	A	0.326044	1006
15	rs10444817	C	T	0.397614	1006
15	rs184955282	C	T	0.0357853	1006
15	rs12899600	G	C	0.850895	1006
15	rs2412544	C	T	0.398608	1006
15	rs62019916	T	C	0.398608	1006
15	rs7168873	T	A	0.850895	1006
15	rs71472448	A	G	0.0159046	1006
15	rs551168839	G	T	0.00596421	1006
15	rs36115126	C	A	0.397614	1006
15	rs12906755	C	T	0.323062	1006
15	rs62019918	C	T	0.397614	1006
15	rs146923519	G	A	0.0218688	1006
15	rs7175747	G	A	0.45328	1006
15	rs12913697	T	G	0.397614	1006
15	rs114753428	A	G	0.0695825	1006
15	rs11858938	C	T	0.397614	1006
15	rs144239472	G	C	0.0477137	1006
15	rs35684277	G	A	0.45328	1006
15	rs1051482	A	C	0.32008	1006
15	rs4420508	C	G	0.855865	1006
15	rs8038396	A	C	0.328032	1006
15	rs143534444	C	T	0.0377734	1006
15	rs73396510	C	G	0.0705765	1006
15	rs73396515	G	A	0.0705765	1006
15	rs35047458	G	A	0.398608	1006
15	rs8029530	C	T	0.452286	1006
15	rs75301886	C	A	0.0427435	1006
15	rs12902568	G	A	0.398608	1006
15	rs10744948	T	C	0.850895	1006
15	rs4924490	C	T	0.870775	1006
15	rs8036891	C	T	0.452286	1006
15	rs8037180	G	A	0.457256	1006
15	rs8042386	T	G	0.457256	1006
15	rs34845954	G	T	0.398608	1006
15	rs4924491	A	T	0.855865	1006
15	rs36094699	T	C	0.328032	1006
15	rs7182530	A	G	0.398608	1006
15	rs12906095	T	C	0.855865	1006
15	rs12904801	A	G	0.398608	1006
15	rs57736474	C	T	0.0705765	1006
15	rs57140606	C	A	0.0695825	1006
15	rs34739056	C	T	0.457256	1006
15	rs11855517	T	C	0.329026	1006
15	rs147285907	T	G	0.0715706	1006
15	rs140914341	A	C	0.0695825	1006
15	rs187178163	A	G	0.0168986	1006
15	rs12907442	C	T	0.452286	1006
15	rs139947274	G	A	0.0695825	1006
15	rs12912742	T	C	0.527833	1006
15	rs12911989	G	A	0.111332	1006
15	rs7176221	C	G	0.855865	1006
15	rs138295731	C	T	0.0467197	1006
15	rs146904275	G	A	0.0387674	1006
15	rs62019934	G	A	0.327038	1006
15	rs189104988	G	A	0.0109344	1006
15	rs8036817	C	A	0.526839	1006
15	rs142331962	T	C	0.0367793	1006
15	rs28891195	A	G	0.479125	1006
15	rs28866515	T	A	0.452286	1006
15	rs59654927	C	T	0.0755467	1006
15	rs58458955	G	A	0.0755467	1006
15	rs61381741	C	G	0.0755467	1006
15	rs117537166	A	G	0.0178926	1006
15	rs4924492	A	C	0.429423	1006
15	rs4924493	A	T	0.505964	1006
15	rs56042757	A	G	0.505964	1006
15	rs34305357	C	G	0.429423	1006
15	rs146187191	A	T	0.00795229	1006
15	rs8031427	C	T	0.340954	1006
15	rs144443618	T	C	0.0477137	1006
15	rs187129690	C	G	0.0119284	1006
15	rs1142468	A	G	0.871769	1006
15	rs2263551	G	A	0.510934	1006
15	rs2412545	C	T	0.340954	1006
15	rs2619683	G	C	0.511928	1006
15	rs75345914	C	G	0.0765408	1006
15	rs113234496	C	G	0.0755467	1006
15	rs76446465	A	C	0.0765408	1006
15	rs2917955	G	C	0.510934	1006
15	rs2577564	G	A	0.510934	1006
15	rs60408076	C	T	0.0755467	1006
15	rs5030783	T	C	0.341948	1006
15	rs5030784	C	T	0.0149105	1006
15	rs5030786	G	T	0.0745527	1006
15	rs2619679	T	A	0.499006	1006
15	rs5030789	A	G	0.577535	1006
15	rs1801320	G	C	0.0765408	1006
15	rs1801321	G	T	0.422465	1006
15	rs3092981	C	T	0.115308	1006
15	rs45484495	C	G	0.0188867	1006
15	rs5030791	G	T	0.0119284	1006
15	rs2619680	C	A	0.499006	1006
15	rs2619681	T	C	0.850895	1006
15	rs2619682	C	T	0.424453	1006
15	rs45559631	A	C	0.0765408	1006
15	rs2928140	G	C	0.505964	1006
15	rs3101861	G	C	0.505964	1006
15	rs4924495	C	T	0.49503	1006
15	rs45623631	C	T	0.00795229	1006
15	rs34285050	A	G	0.149105	1006
15	rs45545735	T	G	0.0218688	1006
15	rs7172195	C	T	0.49503	1006
15	rs7173646	T	A	0.49503	1006
15	rs4924496	T	C	0.576541	1006
15	rs45490996	A	G	0.0218688	1006
15	rs45504895	T	C	0.0755467	1006
15	rs45457497	T	G	0.153082	1006
15	rs7175401	C	A	0.5	1006
15	rs45503494	T	C	0.0745527	1006
15	rs12908284	T	G	0.500994	1006
15	rs7182231	T	C	0.228628	1006
15	rs113514814	C	T	0.0745527	1006
15	rs11638204	C	T	0.147117	1006
15	rs45571635	C	A	0.0178926	1006
15	rs45455000	T	G	0.0745527	1006
15	rs4924498	T	C	0.570577	1006
15	rs12592524	G	A	0.571571	1006
15	rs45495293	C	T	0.49503	1006
15	rs3092982	C	G	0.500994	1006
15	rs59244061	T	C	0.571571	1006
15	rs4924499	G	A	0.779324	1006
15	rs191961842	T	G	0.0208748	1006
15	rs2412546	G	A	0.496024	1006
15	rs6492961	C	G	0.49503	1006
15	rs4144242	G	A	0.0755467	1006
15	rs56409425	C	T	0.570577	1006
15	rs45475397	C	T	0.0139165	1006
15	rs11858337	G	A	0.49006	1006
15	rs11858338	G	A	0.49006	1006
15	rs149416723	C	A	0.0149105	1006
15	rs7177265	C	T	0.565606	1006
15	rs12898552	C	G	0.341948	1006
15	rs957603	A	G	0.571571	1006
15	rs45462594	T	C	0.0238569	1006
15	rs7176590	G	A	0.5666	1006
15	rs113771463	C	G	0.343936	1006
15	rs12148915	G	A	0.5666	1006
15	rs12591044	A	G	0.565606	1006
15	rs57936990	C	T	0.0755467	1006
15	rs2412547	C	A	0.49006	1006
15	rs2412548	T	C	0.491054	1006
15	rs11070290	A	C	0.342942	1006
15	rs2412549	C	T	0.491054	1006
15	rs4924500	A	G	0.149105	1006
15	rs11070291	A	G	0.491054	1006
15	rs10775121	A	G	0.49006	1006
15	rs45532539	G	T	0.0308151	1006
15	rs12442560	A	G	0.5666	1006
15	rs150826037	C	T	0.0208748	1006
15	rs45579836	T	C	0.0735586	1006
15	rs183195018	T	C	0.00695825	1006
15	rs11343913	T	C	0.341948	1006
15	rs12439683	G	A	0.492048	1006
15	rs11633269	A	G	0.492048	1006
15	rs11633367	A	G	0.129225	1006
15	rs7182499	G	A	0.567594	1006
15	rs4417527	C	G	0.150099	1006
15	rs12593359	T	G	0.49503	1006
15	rs7180135	G	A	0.569583	1006
15	rs11855560	T	C	0.49503	1006
15	rs45507396	A	G	0.0735586	1006
15	rs45585734	C	G	0.0735586	1006
15	rs11852786	G	C	0.49503	1006
15	rs7164339	G	A	0.491054	1006
15	rs36106105	G	A	0.491054	1006
15	rs4924501	G	T	0.492048	1006
15	rs117111146	T	A	0.0387674	1006
15	rs4924502	T	C	0.572565	1006
15	rs12441514	G	A	0.489066	1006
15	rs2304580	T	C	0.148111	1006
15	rs11070292	A	G	0.132207	1006
15	rs3092983	G	A	0.497018	1006
15	rs2304583	A	G	0.343936	1006
15	rs139418925	C	G	0.0139165	1006
15	rs74824875	C	T	0.0238569	1006
15	rs57386731	C	A	0.565606	1006
15	rs147337504	G	A	0.0188867	1006
15	rs139100459	G	T	0.0208748	1006
15	rs4923884	G	A	0.49006	1006
15	rs112497439	C	G	0.112326	1006
15	rs12372947	C	G	0.491054	1006
15	rs7167854	A	G	0.492048	1006
15	rs11631563	G	C	0.489066	1006
15	rs8033829	C	T	0.489066	1006
15	rs12910784	A	C	0.341948	1006
15	rs144072547	C	T	0.0208748	1006
15	rs7176245	G	A	0.565606	1006
15	rs7175905	A	G	0.565606	1006
15	rs11070293	T	C	0.49006	1006
15	rs8025883	A	G	0.489066	1006
15	rs12438182	C	A	0.124254	1006
15	rs147077183	C	G	0.0129225	1006
15	rs752012	T	C	0.489066	1006
15	rs4924503	G	A	0.49006	1006
15	rs2004771	A	G	0.49006	1006
15	rs11558807	C	A	0.0596421	1006
15	rs7169010	G	A	0.501988	1006
15	rs12911144	G	A	0.0129225	1006
15	rs7174551	G	A	0.491054	1006
15	rs35673728	T	C	0.05666	1006
15	rs7175361	G	A	0.147117	1006
15	rs116952630	C	G	0.0387674	1006
15	rs77056045	G	A	0.0755467	1006
15	rs117527505	G	A	0.0208748	1006
15	rs116917553	A	G	0.0149105	1006
15	rs12442845	T	A	0.49006	1006
15	rs75387822	G	A	0.0755467	1006
15	rs113958397	T	C	0.104374	1006
15	rs146844628	C	T	0.0218688	1006
15	rs190375925	G	A	0.0149105	1006
15	rs17748786	G	A	0.027833	1006
15	rs6492964	G	A	0.564612	1006
15	rs111582769	A	G	0.0159046	1006
15	rs6492965	T	G	0.492048	1006
15	rs2412550	C	T	0.494036	1006
15	rs2412551	A	G	0.794235	1006
15	rs12901051	C	A	0.0129225	1006
15	rs3759796	T	C	0.347913	1006
15	rs7163862	A	T	0.468191	1006
15	rs78059614	C	T	0.0218688	1006
15	rs113114282	G	A	0.0218688	1006
15	rs2016546	G	T	0.0218688	1006
15	rs72735627	C	T	0.0675944	1006
15	rs2301176	T	C	0.0447316	1006
15	rs73398513	G	A	0.0238569	1006
15	rs76352578	A	T	0.05666	1006
15	rs115347345	C	T	0.0218688	1006
15	rs1866170	C	T	0.467197	1006
15	rs117519388	G	A	0.0208748	1006
15	rs8025558	G	A	0.0238569	1006
15	rs8031526	A	T	0.0218688	1006
15	rs75844322	C	T	0.122266	1006
15	rs2289218	T	A	0.468191	1006
15	rs2289219	C	T	0.343936	1006
15	rs3784289	C	T	0.488072	1006
15	rs79098095	C	T	0.00795229	1006
```
