## Supplementary material for "Characterization of shared and ancestry-specific signals driving complex traits using multi-ancestry fine-mapping": s1_snps.txt

```
rs62004808
rs34320375
rs72727092
rs2638012
rs41424848
rs35652496
rs16969823
rs2029584
rs1688087
rs12439384
rs1491625
rs78553123
rs1491624
rs76673298
rs4924391
rs4924392
rs2576929
rs2631717
rs73397128
rs12594027
rs8026892
rs58312028
rs145917704
rs72727102
rs138363802
rs73397133
rs66496275
rs34943556
rs72729404
rs1027232
rs592172
rs7165244
rs594863
rs10520152
rs75425881
rs10520153
rs620407
rs6492919
rs606927
rs76168202
rs140287226
rs150339509
rs16952190
rs79646376
rs4923840
rs683676
rs72729408
rs72729409
rs12900859
rs117599750
rs80233501
rs624191
rs17717859
rs66610915
rs659890
rs66490630
rs4923841
rs141742503
rs79710567
rs141667621
rs11070234
rs1166777
rs2082939
rs137937509
rs116893441
rs11858909
rs1865754
rs117331963
rs59234879
rs388571
rs3784392
rs172104
rs78095898
rs676455
rs275715
rs275716
rs275717
rs275718
rs12438821
rs275719
rs275720
rs1865755
rs77030702
rs79152151
rs275721
rs57713628
rs275754
rs138096185
rs76169627
rs11854225
rs183915
rs1836850
rs35649716
rs28565083
rs35986028
rs275752
rs117586469
rs770733
rs17645613
rs17718330
rs72729422
rs112549355
rs35194933
rs275760
rs4924393
rs12442442
rs11854663
rs275759
rs12898218
rs10520154
rs62002486
rs183916
rs28451465
rs35257258
rs2164483
rs148874294
rs1166731
rs1968002
rs62002488
rs4924394
rs117105290
rs112012183
rs117714483
rs41418150
rs440383
rs72729424
rs275757
rs7181712
rs435224
rs11855441
rs3784391
rs34111687
rs117906784
rs4923842
rs4923843
rs2412449
rs117367480
rs141558388
rs1166729
rs35379877
rs147694580
rs76832906
rs62002492
rs78092957
rs275729
rs8030833
rs28624789
rs76509115
rs141597848
rs275730
rs11070235
rs77127136
rs813994
rs62002493
rs35744719
rs275714
rs1436274
rs35021776
rs118051307
rs169328
rs7164392
rs12901508
rs12901927
rs34208826
rs111543262
rs74604358
rs166703
rs275749
rs78271729
rs275747
rs166702
rs16969944
rs11070236
rs1865751
rs12593001
rs78886557
rs275746
rs146021838
rs8027339
rs8027511
rs275744
rs72729430
rs118092476
rs2117975
rs57961139
rs72729433
rs62002495
rs78911242
rs275742
rs9630419
rs1865752
rs1865753
rs78998865
rs994402
rs4924395
rs62002497
rs17719200
rs7497058
rs1369884
rs1369885
rs58397355
rs17719272
rs7173524
rs7173582
rs1836848
rs4924396
rs1436273
rs7165106
rs9672455
rs76720051
rs4410044
rs62002525
rs692938
rs113751932
rs182954875
rs56274936
rs12901700
rs138515629
rs7164868
rs56023250
rs17646637
rs17719391
rs56049476
rs4924397
rs1821715
rs11633436
rs4924398
rs1836847
rs72729442
rs408190
rs62002527
rs4924399
rs41487846
rs275737
rs17646847
rs11070238
rs275739
rs16969970
rs386220
rs28573294
rs1873920
rs12913155
rs491215
rs74979780
rs114883927
rs79938608
rs145919162
rs275723
rs34549786
rs770736
rs275725
rs275728
rs117383060
rs62002531
rs172105
rs188020
rs183914
rs1688092
rs275733
rs140866046
rs28495043
rs41497851
rs55859027
rs169329
rs62002533
rs770730
rs72729444
rs80354500
rs275732
rs407282
rs404258
rs413400
rs4923844
rs143625518
rs62002534
rs71403568
rs381732
rs34823466
rs57915574
rs117310215
rs113062247
rs12373003
rs1994864
rs1907564
rs57489891
rs812197
rs149970840
rs2412450
rs749705
rs75709151
rs11070239
rs116647050
rs75126732
rs114002883
rs577289
rs140310225
rs141745779
rs111717827
rs12911566
rs77245879
rs80137374
rs66690776
rs3816902
rs143147653
rs1689605
rs34860096
rs58498873
rs12592148
rs139189656
rs562159
rs2247984
rs12594695
rs10459608
rs494614
rs494690
rs581233
rs79959789
rs142914273
rs1656895
rs1656896
rs28552831
rs35390951
rs486816
rs7162965
rs72729451
rs72729452
rs72729453
rs117210124
rs508281
rs566792
rs534757
rs75608887
rs76699261
rs7181860
rs72729455
rs72729456
rs76262695
rs74701095
rs75671548
rs518770
rs525910
rs524240
rs500200
rs72729458
rs74766939
rs489424
rs74011716
rs7180793
rs920141
rs920142
rs480095
rs480321
rs2412451
rs34513040
rs78457082
rs527610
rs535407
rs74501688
rs2196470
rs72729459
rs145995680
rs17720383
rs77820631
rs72729460
rs2917836
rs16970024
rs2934194
rs17720451
rs2412452
rs7169266
rs115214068
rs1020028
rs516009
rs72729462
rs16970030
rs552251
rs1656894
rs12439335
rs4924402
rs489508
rs16970033
rs16970035
rs17720604
rs59688263
rs34298214
rs503830
rs8030025
rs473191
rs580836
rs579044
rs554336
rs553559
rs17720724
rs62004060
rs11633416
rs10518676
rs77843252
rs10152886
rs72729469
rs16970049
rs8041785
rs16970052
rs140275393
rs112718637
rs141713641
rs78035688
rs75827339
rs10152402
rs16970054
rs9302104
rs1436278
rs17720930
rs536503
rs548091
rs1436276
rs547183
rs17720964
rs510949
rs509200
rs12915244
rs518802
rs503671
rs149091684
rs502720
rs514152
rs479500
rs2640645
rs4923846
rs564074
rs1627122
rs17721122
rs558662
rs56143280
rs12708400
rs55957853
rs138189253
rs7170569
rs12906976
rs12438989
rs12441927
rs12439021
rs1689606
rs8035930
rs472027
rs496642
rs28617639
rs522933
rs2291627
rs4566130
rs17664969
rs12900686
rs17665033
rs16970098
rs8029465
rs17721366
rs10851392
rs12324733
rs145208062
rs12912096
rs78572955
rs72729488
rs8036381
rs8036388
rs114325441
rs72729490
rs59551980
rs2307107
rs2307106
rs8030640
rs8030687
rs2307105
rs7176881
rs28514956
rs75241557
rs12441486
rs34298786
rs77645462
rs118058246
rs4923847
rs7174767
rs7173301
rs117778159
rs12901065
rs3765127
rs3765126
rs2412453
rs2412454
rs56319775
rs8030505
rs11631801
rs11632930
rs8035396
rs16970112
rs73388549
rs7175589
rs6492924
rs35647585
rs7166430
rs7165105
rs9888665
rs28541444
rs139376683
rs112959206
rs28696728
rs7173315
rs139522876
rs7496588
rs147926847
rs67654473
rs62004084
rs34682510
rs117148677
rs111616753
rs113776570
rs28619481
rs4924404
rs28369403
rs8030980
rs77714225
rs7180126
rs12912442
rs12442731
rs12442713
rs76717407
rs72729494
rs16970130
rs12899649
rs16970132
rs2307104
rs16970134
rs17721809
rs16970137
rs55652949
rs11853517
rs8034362
rs28714278
rs7178419
rs11070241
rs11633992
rs143034895
rs116555373
rs12591670
rs12901892
rs75931581
rs34519780
rs12906787
rs11070243
rs7175913
rs7177179
rs2898972
rs2412456
rs11852600
rs2291626
rs68131514
rs66640506
rs16970164
rs74765732
rs2307102
rs138413644
rs16970168
rs76182620
rs2412459
rs4924405
rs12912499
rs2412460
rs34394734
rs28515996
rs35707718
rs11629915
rs12899936
rs2898973
rs2291625
rs2291623
rs2279581
rs2279580
rs2279579
rs12164905
rs74349021
rs117584784
rs2412462
rs8034578
rs3816900
rs34513107
rs12592831
rs143826858
rs2412463
rs2412464
rs6492925
rs12903784
rs2898974
rs73390620
rs12050693
rs12050884
rs8023482
rs116847130
rs8028580
rs34754163
rs35602605
rs78312336
rs17848496
rs55735426
rs12916007
rs12916520
rs3207297
rs11635600
rs11635537
rs3816899
rs8030856
rs117394426
rs4924407
rs58367544
rs11629850
rs16970197
rs12591842
rs11070245
rs16970202
rs17722502
rs17722526
rs72731410
rs3736290
rs937213
rs2412473
rs2307101
rs2250402
rs75266116
rs8031319
rs2898984
rs4432245
rs2291622
rs2291621
rs711906
rs6492926
rs8042947
rs4594236
rs2898985
rs11763
rs16924528
rs7535
rs8208
rs2291620
rs2291619
rs72731412
rs17666578
rs1059395
rs7321
rs8041057
rs937215
rs3986354
rs62621371
rs72731415
rs12441342
rs75578790
rs4924409
rs62004114
rs75509561
rs7497289
rs2412474
rs1010879
rs77392419
rs2412475
rs77534034
rs2412476
rs2898986
rs78053299
rs72731416
rs9919974
rs74799483
rs8026641
rs4924410
rs117588286
rs12440899
rs75895152
rs4923848
rs77448945
rs4924412
rs7181985
rs7183386
rs28736699
rs3803361
rs4924413
rs749748
rs749749
rs17666754
rs16952210
rs79956839
rs80103641
rs4923850
rs4923851
rs4924414
rs67501946
rs12441483
rs72731419
rs77027525
rs35781999
rs75194827
rs28444847
rs28620926
rs79685644
rs111681319
rs79443644
rs4497657
rs138075290
rs11638521
rs28826672
rs112908280
rs72731420
rs7181230
rs76119380
rs12899662
rs2412478
rs147260721
rs112244655
rs80071636
rs16970286
rs17723097
rs148739371
rs16970291
rs75181802
rs112493347
rs117249600
rs28479712
rs118137625
rs7162269
rs79273702
rs28587891
rs17723133
rs149942668
rs9972442
rs11631442
rs9972424
rs78546940
rs79901470
rs16970305
rs148389803
rs62004158
rs7495903
rs7496663
rs112543101
rs4924415
rs4924416
rs4924417
rs28379715
rs28361302
rs16970319
rs79281969
rs76860259
rs12903594
rs113139584
rs3923235
rs11070250
rs80337403
rs16970325
rs28534747
rs73390668
rs2927087
rs653543
rs76875574
rs652196
rs12913170
rs640875
rs7183977
rs495592
rs4923852
rs62018155
rs998713
rs571065
rs41500744
rs546220
rs72731425
rs540765
rs8116
rs1540686
rs2242186
rs648289
rs34500961
rs10518679
rs117739569
rs78537933
rs3743129
rs16970349
rs588739
rs1106508
rs11637595
rs11637681
rs543399
rs11634257
rs4924418
rs511338
rs770470
rs11858141
rs569539
rs568652
rs116992981
rs35603048
rs74684763
rs500804
rs77880489
rs495654
rs675173
rs62018158
rs11631335
rs12592048
rs34231574
rs12148376
rs34245505
rs62018159
rs539846
rs484943
rs144511634
rs35477346
rs118110735
rs8024033
rs72731428
rs79658573
rs62019961
rs580781
rs34079741
rs537455
rs12909145
rs8038982
rs11630670
rs8033229
rs13329231
rs8023845
rs9635304
rs8031450
rs534304
rs673328
rs548686
rs117679441
rs56739653
rs8026797
rs500693
rs521896
rs4924419
rs4924420
rs12912982
rs597752
rs12913741
rs12913620
rs12913803
rs12899779
rs12898627
rs1471583
rs11853477
rs188870390
rs12910199
rs4924422
rs4924423
rs4244573
rs4244574
rs1565863
rs1565864
rs1565865
rs4924424
rs4924425
rs2412480
rs12916901
rs10518681
rs12902191
rs16970409
rs12908093
rs12438986
rs79208890
rs11854027
rs11854103
rs11854965
rs62019997
rs4924426
rs4924427
rs4924428
rs11636204
rs11631616
rs11636293
rs12905742
rs811746
rs797420
rs12912902
rs34191615
rs117016506
rs62020024
rs117806736
rs492813
rs4924429
rs12901947
rs12902458
rs876821
rs28453785
rs2002425
rs117429346
rs55940969
rs2898988
rs12903940
rs148022648
rs3759839
rs1031963
rs1031964
rs3759842
rs3759843
rs2277559
rs183777343
rs2277560
rs145014388
rs1565866
rs3214012
rs17668261
rs1845477
rs4923856
rs8023415
rs12911157
rs28570325
rs1801389
rs34823877
rs143227733
rs8043080
rs4924430
rs11636402
rs62020027
rs11858747
rs12916805
rs35216508
rs8023395
rs6492932
rs62020029
rs28620590
rs11070253
rs17668415
rs62020031
rs1801376
rs12148261
rs7170412
rs7171605
rs4924431
rs11637268
rs112800869
rs150017200
rs8037190
rs7177759
rs118027801
rs4924432
rs4923857
rs11638942
rs7180335
rs6492935
rs7183293
rs77324988
rs7165187
rs186867886
rs12913994
rs1047130
rs12915249
rs2172742
rs78446594
rs74011373
rs2305653
rs2412482
rs12898804
rs12899102
rs8026738
rs7495483
rs72731447
rs7173181
rs12148295
rs12909888
rs141905109
rs10518682
rs117817085
rs7164047
rs11630664
rs72731450
rs72731451
rs7162894
rs34358001
rs7182070
rs7163546
rs7164783
rs7169842
rs117432559
rs112777220
rs2290551
rs1494533
rs1802286
rs62020050
rs79046200
rs28521889
rs11637555
rs11632939
rs149278404
rs2128013
rs78874384
rs7169518
rs4924437
rs11070256
rs28496167
rs28634775
rs6492936
rs74545595
rs142925074
rs74611833
rs77896602
rs11070257
rs144257943
rs11637822
rs35940251
rs73391312
rs73391315
rs142801697
rs1017843
rs1971966
rs9920750
rs7177150
rs7178193
rs76439217
rs1545820
rs1545819
rs73391328
rs900056
rs34951613
rs3784394
rs900055
rs8034964
rs76650903
rs16970458
rs12443488
rs4321170
rs62020052
rs112429249
rs34537129
rs6492938
rs76174598
rs11070258
rs60667177
rs11070259
rs2306482
rs2306481
rs2306480
rs2306479
rs11638855
rs76685399
rs11070260
rs67628366
rs117580621
rs2277562
rs72731469
rs72731470
rs8035733
rs8037066
rs1048164
rs1048163
rs11634409
rs55799438
rs55974545
rs117614422
rs55863440
rs11636097
rs12909664
rs900054
rs11638662
rs11638733
rs11634057
rs34855281
rs112657491
rs34705030
rs12050520
rs76209757
rs11631752
rs12901591
rs62020054
rs2068001
rs34239964
rs34071118
rs12102050
rs117462632
rs4923858
rs17669426
rs75334015
rs8037267
rs12595425
rs57642694
rs189170085
rs35284033
rs28583146
rs731497
rs117899716
rs62020055
rs1075508
rs936217
rs1075505
rs1075506
rs1075507
rs7162809
rs12902461
rs2277563
rs2277564
rs936216
rs936215
rs77554123
rs3743131
rs3743132
rs2412504
rs3743135
rs61739745
rs748556
rs12439947
rs7183540
rs12914440
rs147589493
rs78263552
rs8042885
rs6492939
rs35114516
rs7161997
rs35118993
rs7162220
rs12905386
rs3784396
rs3825873
rs6492940
rs8034871
rs72731478
rs3743137
rs2253603
rs936214
rs35644942
rs56282503
rs7170576
rs56205728
rs4924442
rs4924443
rs2242120
rs2242119
rs11635121
rs75108621
rs71472427
rs28676999
rs7169803
rs11857340
rs11633123
rs55927878
rs76247836
rs4924445
rs112040753
rs12440450
rs1814567
rs146715298
rs2412505
rs56203022
rs71472428
rs113000381
rs41277676
rs3743138
rs936213
rs72731483
rs936211
rs72731484
rs62021888
rs2290550
rs12439272
rs75295219
rs8025304
rs72731485
rs78758977
rs2229691
rs2305650
rs12438880
rs41277680
rs2305649
rs2229690
rs2305648
rs7162043
rs79930917
rs55713690
rs11636491
rs2412508
rs2305647
rs72731487
rs1869902
rs2305646
rs2305645
rs1869901
rs4244575
rs2898991
rs3784397
rs3784398
rs4924450
rs3784399
rs1123487
rs72731496
rs8023550
rs76817914
rs56135201
rs55917611
rs79374443
rs4923862
rs62017969
rs113003846
rs11070263
rs2412509
rs12441303
rs28602975
rs4277318
rs28405635
rs10163076
rs4923863
rs10163093
rs882829
rs75611059
rs34513772
rs11635059
rs11070264
rs117164465
rs80160446
rs79401209
rs60037438
rs68063243
rs74341421
rs139904969
rs2118961
rs934937
rs78291781
rs7171143
rs62017972
rs12907887
rs3743140
rs2289334
rs11540714
rs2289333
rs961090
rs34775584
rs79353017
rs12081
rs2008462
rs2004251
rs67839313
rs1077476
rs77276368
rs7173747
rs11856877
rs2412511
rs79246418
rs62017973
rs4143838
rs2118960
rs2118959
rs7164747
rs7164564
rs1129264
rs11630891
rs76448349
rs4924454
rs72731500
rs115267228
rs56289107
rs55641696
rs139041110
rs140689101
rs62017974
rs12911108
rs748245
rs74435374
rs78494549
rs56232597
rs72733403
rs11634644
rs62017975
rs12440659
rs58452154
rs73397306
rs77582559
rs71472430
rs4924455
rs34567466
rs117045698
rs11070265
rs4923864
rs2118958
rs934935
rs74793470
rs71472431
rs746673
rs75444270
rs4441246
rs34766487
rs34762477
rs17670483
rs79408247
rs16970617
rs1898885
rs73397311
rs62017977
rs4375633
rs4924456
rs74013060
rs77839142
rs56936932
rs4306473
rs4605132
rs12899773
rs56044352
rs35081132
rs1898884
rs8034177
rs16970633
rs145116468
rs7174448
rs76315331
rs4244577
rs17670745
rs35777573
rs11070266
rs7164581
rs7164606
rs56334337
rs56190115
rs117045099
rs62017979
rs77050929
rs78611791
rs62017981
rs113640277
rs4575496
rs71472433
rs8033303
rs188206796
rs76277863
rs12901268
rs56221586
rs11632012
rs1007177
rs61654142
rs4924457
rs11070267
rs7165012
rs8026523
rs8027487
rs7165541
rs62017984
rs12913300
rs62017985
rs8037207
rs1898883
rs1898882
rs35070171
rs12443160
rs149302504
rs1992272
rs35043215
rs35004278
rs76331864
rs8040755
rs35565646
rs72733420
rs61734053
rs4514650
rs3803360
rs3803359
rs3803358
rs4924458
rs78431524
rs77721109
rs55788133
rs117335143
rs71472434
rs75159543
rs34088794
rs11070268
rs11630119
rs34230187
rs58640104
rs150088838
rs143621713
rs17671194
rs12911691
rs12912270
rs62018001
rs148292137
rs62018002
rs2412513
rs7166991
rs12905240
rs17671250
rs78153629
rs77531164
rs72733425
rs17733008
rs7164132
rs7164321
rs147559298
rs7169404
rs7169262
rs4924462
rs79044944
rs7176722
rs7176592
rs7177949
rs75278386
rs111754998
rs8034859
rs11070269
rs113189667
rs11856925
rs61149329
rs6492944
rs78604110
rs12916629
rs11541642
rs2289332
rs72733427
rs72733428
rs8031814
rs74380208
rs8032114
rs8031994
rs28379196
rs8036457
rs8037941
rs11541643
rs11541641
rs72733434
rs12593725
rs117866367
rs11636361
rs72733437
rs116843395
rs78480617
rs6492945
rs62018005
rs55679082
rs12440453
rs35556292
rs12898710
rs7165636
rs59714765
rs12904187
rs8032408
rs34109167
rs16970653
rs111626279
rs78430826
rs1984793
rs2289331
rs10518693
rs68169695
rs16970660
rs73383135
rs34321039
rs4924464
rs4924465
rs4244579
rs72733442
rs8033938
rs9635324
rs8034416
rs4924466
rs12440317
rs2289330
rs2289329
rs2229312
rs2289328
rs113638727
rs34870475
rs875767
rs11070270
rs112366697
rs111540938
rs148359169
rs7172000
rs2412523
rs11070271
rs11638033
rs2075624
rs2075625
rs4923865
rs11630850
rs11630878
rs11790
rs7207
rs11557072
rs1001528
rs12914710
rs12914315
rs12593066
rs76994419
rs142206246
rs11633883
rs35700143
rs12901440
rs12902310
rs72733444
rs2304645
rs28429209
rs11637756
rs117459566
rs2034650
rs8040128
rs11858714
rs8040086
rs10851395
rs117028441
rs72733445
rs74834275
rs59424629
rs17733719
rs17672016
rs600791
rs11636147
rs149435771
rs661488
rs8034217
rs8033249
rs17672041
rs79626713
rs11634187
rs1979189
rs71472439
rs34034104
rs11070272
rs72733449
rs72733450
rs12368
rs55982218
rs1453184
rs72733453
rs896798
rs35189772
rs586558
rs77556692
rs146455513
rs603787
rs71472440
rs75855252
rs4923869
rs1659563
rs12898690
rs4244580
rs11853333
rs4924471
rs2304644
rs115931422
rs2289326
rs76974745
rs73387098
rs12916680
rs9972363
rs3743143
rs3803357
rs3743144
rs149965770
rs113479777
rs79551107
rs603104
rs3743145
rs77074285
rs679882
rs117186658
rs8826
rs57389306
rs6492947
rs117634742
rs79438913
rs9672313
rs633295
rs118118557
rs582736
rs667623
rs654317
rs611933
rs651131
rs624486
rs733299
rs639123
rs1806961
rs2084941
rs731640
rs62018030
rs76617833
rs147959802
rs16970734
rs36122190
rs607118
rs623187
rs619711
rs36124780
rs590046
rs3213999
rs588686
rs589650
rs2444302
rs35030447
rs603623
rs148757580
rs616937
rs617031
rs640919
rs618399
rs620198
rs35141967
rs2444303
rs12443191
rs12443223
rs7162004
rs7162054
rs4923871
rs4923872
rs140385236
rs4923873
rs74244686
rs9652415
rs2167795
rs4924472
rs117398507
rs117171659
rs11070275
rs12916042
rs2924386
rs1993212
rs2412524
rs999197
rs8043197
rs7183273
rs11852527
rs140643086
rs1901774
rs7168927
rs8038350
rs1869301
rs11639464
rs4924473
rs4924474
rs2034651
rs2034652
rs75814867
rs2959545
rs1869302
rs1869303
rs118053908
rs62018045
rs8033739
rs62018046
rs8040187
rs9783737
rs4924476
rs7494968
rs117286955
rs2959547
rs9284288
rs2123534
rs6492951
rs138210221
rs62018048
rs61048252
rs113660317
rs76299246
rs11638742
rs7178756
rs11070276
rs12595610
rs4924478
rs72733469
rs7169872
rs62018051
rs12916218
rs74749768
rs75893575
rs7164166
rs4923875
rs2034653
rs8029208
rs11070277
rs12594548
rs4924479
rs4924480
rs2959535
rs2959536
rs35598660
rs12916323
rs117486512
rs2924388
rs11857247
rs2290379
rs78216404
rs28647196
rs8028910
rs149615550
rs1987795
rs6492952
rs7181909
rs1811513
rs2014367
rs117295797
rs2412534
rs55944373
rs7164385
rs976401
rs976402
rs2924389
rs11857509
rs11632061
rs34750756
rs11632370
rs8032453
rs8036938
rs2412533
rs2412532
rs2412531
rs4923876
rs75529743
rs2412530
rs896795
rs896796
rs896797
rs4924481
rs921624
rs8025458
rs12913296
rs142098526
rs12440468
rs8041816
rs8041991
rs8042729
rs144621485
rs6582
rs1044474
rs11637245
rs2278887
rs2278888
rs34240706
rs2278889
rs12915563
rs17673703
rs10467972
rs1813898
rs7162749
rs76717634
rs8028999
rs8029384
rs3743146
rs1530942
rs76980373
rs1530943
rs55640412
rs2412529
rs11637239
rs10444792
rs13329076
rs8042733
rs62019866
rs4924482
rs78020351
rs11070278
rs10152546
rs28634695
rs8034250
rs147327004
rs8034401
rs8035774
rs12442697
rs12915171
rs28669075
rs3803354
rs3803353
rs4924483
rs8024802
rs8024579
rs7165054
rs7164056
rs7163889
rs7164405
rs6492953
rs4439732
rs4561439
rs4467046
rs72733486
rs7170946
rs7170288
rs117688218
rs11632319
rs12908114
rs1453182
rs17746659
rs11637422
rs4923877
rs10851396
rs11070279
rs11070280
rs4923878
rs1058734
rs7162319
rs1453183
rs187729074
rs7162509
rs148305327
rs7167239
rs7168913
rs7167922
rs150907769
rs12324748
rs148405117
rs2412525
rs12908867
rs7171945
rs78350505
rs12914501
rs8038407
rs8037417
rs11070281
rs3986349
rs11637275
rs62019876
rs114269897
rs55954396
rs7163648
rs150745608
rs1967368
rs34303240
rs1037445
rs56384845
rs78186064
rs7170327
rs10851397
rs7170073
rs7169621
rs8037334
rs11633184
rs8036737
rs12592882
rs1901775
rs142853123
rs12899408
rs66885559
rs8026605
rs12441451
rs6492955
rs4923879
rs7172947
rs62019879
rs12437696
rs7161968
rs55696999
rs11630273
rs1814542
rs1814541
rs143086104
rs4080706
rs62019883
rs7164289
rs10400825
rs16970844
rs35842610
rs12913739
rs10400890
rs10400901
rs117159862
rs12591207
rs11070282
rs2898996
rs11070283
rs16970851
rs16970854
rs8034726
rs62019885
rs3751652
rs12148454
rs3751653
rs76019323
rs9806221
rs4924484
rs117446933
rs17674454
rs193153434
rs7176974
rs7178486
rs12438955
rs35884042
rs6492956
rs144069260
rs11855923
rs138206536
rs7167417
rs12905162
rs34824658
rs9920642
rs143265539
rs12385982
rs112403514
rs12708401
rs12916082
rs118122124
rs12907984
rs35127391
rs10518696
rs7171260
rs7177192
rs74363042
rs77224550
rs117178361
rs8038416
rs8030491
rs12911738
rs12912058
rs11854763
rs28798094
rs74793272
rs17747351
rs79099600
rs28529389
rs7167768
rs12915109
rs12915636
rs7161938
rs11852670
rs11852694
rs116869177
rs117340862
rs11852828
rs12907448
rs17747399
rs17747423
rs10518697
rs12914743
rs11070284
rs79276124
rs4306472
rs2412541
rs11858113
rs11855334
rs33931006
rs8041534
rs8040502
rs11070285
rs17747633
rs16970911
rs11852479
rs11852506
rs6492957
rs8035775
rs4924486
rs4924487
rs12912635
rs7181074
rs4924488
rs4924489
rs4457966
rs936580
rs11856802
rs114851468
rs118089559
rs4923880
rs11854986
rs3092978
rs148089967
rs147325866
rs75015446
rs11070286
rs12908316
rs8031057
rs138043834
rs12912339
rs150533638
rs33999280
rs11858522
rs75826635
rs6492958
rs112971506
rs3092979
rs8041095
rs8041443
rs12908443
rs8037804
rs8038122
rs187102992
rs7183790
rs3092980
rs62019915
rs7165509
rs12903817
rs12148185
rs10444817
rs184955282
rs12899600
rs2412544
rs62019916
rs7168873
rs71472448
rs551168839
rs36115126
rs12906755
rs62019918
rs146923519
rs7175747
rs12913697
rs114753428
rs11858938
rs144239472
rs35684277
rs1051482
rs4420508
rs8038396
rs143534444
rs73396510
rs73396515
rs35047458
rs8029530
rs75301886
rs12902568
rs10744948
rs4924490
rs8036891
rs8037180
rs8042386
rs34845954
rs4924491
rs36094699
rs7182530
rs12906095
rs12904801
rs57736474
rs57140606
rs34739056
rs11855517
rs147285907
rs140914341
rs187178163
rs12907442
rs139947274
rs12912742
rs12911989
rs7176221
rs138295731
rs146904275
rs62019934
rs189104988
rs8036817
rs142331962
rs28891195
rs28866515
rs59654927
rs58458955
rs61381741
rs117537166
rs4924492
rs4924493
rs56042757
rs34305357
rs146187191
rs8031427
rs144443618
rs187129690
rs1142468
rs2263551
rs2412545
rs2619683
rs75345914
rs113234496
rs76446465
rs2917955
rs2577564
rs60408076
rs5030783
rs5030784
rs5030786
rs2619679
rs5030789
rs1801320
rs1801321
rs3092981
rs45484495
rs5030791
rs2619680
rs2619681
rs2619682
rs45559631
rs2928140
rs3101861
rs4924495
rs45623631
rs34285050
rs45545735
rs7172195
rs7173646
rs4924496
rs45490996
rs45504895
rs45457497
rs7175401
rs45503494
rs12908284
rs7182231
rs113514814
rs11638204
rs45571635
rs45455000
rs4924498
rs12592524
rs45495293
rs3092982
rs59244061
rs4924499
rs191961842
rs2412546
rs6492961
rs4144242
rs56409425
rs45475397
rs11858337
rs11858338
rs149416723
rs7177265
rs12898552
rs957603
rs45462594
rs7176590
rs113771463
rs12148915
rs12591044
rs57936990
rs2412547
rs2412548
rs11070290
rs2412549
rs4924500
rs11070291
rs10775121
rs45532539
rs12442560
rs150826037
rs45579836
rs183195018
rs11343913
rs12439683
rs11633269
rs11633367
rs7182499
rs4417527
rs12593359
rs7180135
rs11855560
rs45507396
rs45585734
rs11852786
rs7164339
rs36106105
rs4924501
rs117111146
rs4924502
rs12441514
rs2304580
rs11070292
rs3092983
rs2304583
rs139418925
rs74824875
rs57386731
rs147337504
rs139100459
rs4923884
rs112497439
rs12372947
rs7167854
rs11631563
rs8033829
rs12910784
rs144072547
rs7176245
rs7175905
rs11070293
rs8025883
rs12438182
rs147077183
rs752012
rs4924503
rs2004771
rs11558807
rs7169010
rs12911144
rs7174551
rs35673728
rs7175361
rs116952630
rs77056045
rs117527505
rs116917553
rs12442845
rs75387822
rs113958397
rs146844628
rs190375925
rs17748786
rs6492964
rs111582769
rs6492965
rs2412550
rs2412551
rs12901051
rs3759796
rs7163862
rs78059614
rs113114282
rs2016546
rs72735627
rs2301176
rs73398513
rs76352578
rs115347345
rs1866170
rs117519388
rs8025558
rs8031526
rs75844322
rs2289218
rs2289219
rs3784289
rs79098095
```
