## Supplementary material for "Characterization of shared and ancestry-specific signals driving complex traits using multi-ancestry fine-mapping": s2.afreq

```
#CHROM	ID	REF	ALT	ALT_FREQS	OBS_CT
15	rs62004808	C	G	0.219246	1008
15	rs34320375	C	T	0.218254	1008
15	rs2638012	G	A	0.249008	1008
15	rs147885551	T	C	0.0347222	1008
15	rs35652496	C	T	0.219246	1008
15	rs2029584	G	A	0.219246	1008
15	rs1688087	A	G	0.469246	1008
15	rs12439384	G	A	0.248016	1008
15	rs1491625	A	T	0.249008	1008
15	rs1491624	G	A	0.219246	1008
15	rs145927097	C	A	0.0367063	1008
15	rs4924391	T	A	0.469246	1008
15	rs4924392	T	C	0.191468	1008
15	rs2576929	T	C	0.470238	1008
15	rs2631717	G	A	0.205357	1008
15	rs73397128	C	T	0.263889	1008
15	rs12594027	C	T	0.253968	1008
15	rs8026892	T	C	0.194444	1008
15	rs12594113	G	A	0.240079	1008
15	rs58312028	G	C	0.190476	1008
15	rs72727102	C	G	0.00694444	1008
15	rs73397133	A	G	0.189484	1008
15	rs66496275	T	A	0.459325	1008
15	rs34943556	A	G	0.459325	1008
15	rs1027232	C	A	0.189484	1008
15	rs592172	A	G	0.473214	1008
15	rs7165244	T	C	0.426587	1008
15	rs594863	G	A	0.447421	1008
15	rs10520152	A	G	0.00694444	1008
15	rs138019336	G	A	0.0208333	1008
15	rs10520153	G	A	0.0267857	1008
15	rs620407	A	T	0.447421	1008
15	rs6492919	A	C	0.47123	1008
15	rs606927	A	G	0.472222	1008
15	rs16952190	C	T	0.177579	1008
15	rs4923840	G	A	0.00892857	1008
15	rs683676	C	T	0.374008	1008
15	rs139101580	G	A	0.0128968	1008
15	rs12900859	T	C	0.281746	1008
15	rs80233501	C	T	0.175595	1008
15	rs150423274	G	C	0.0248016	1008
15	rs624191	A	G	0.656746	1008
15	rs17717859	C	T	0.0208333	1008
15	rs66610915	G	C	0.159722	1008
15	rs66490630	T	C	0.174603	1008
15	rs80103743	G	A	0.047619	1008
15	rs150512996	T	C	0.0386905	1008
15	rs112356992	T	C	0.0396825	1008
15	rs11070234	A	G	0.602183	1008
15	rs149933220	C	T	0.0228175	1008
15	rs1166777	G	T	0.313492	1008
15	rs2082939	G	A	0.130952	1008
15	rs11858909	T	A	0.452381	1008
15	rs146881260	G	A	0.0337302	1008
15	rs1865754	A	G	0.166667	1008
15	rs388571	C	G	0.457341	1008
15	rs3784392	G	A	0.166667	1008
15	rs172104	T	C	0.602183	1008
15	rs676455	A	G	0.598214	1008
15	rs275716	G	A	0.600198	1008
15	rs275717	A	G	0.599206	1008
15	rs275718	G	A	0.60119	1008
15	rs12438821	T	C	0.166667	1008
15	rs275719	T	C	0.60119	1008
15	rs275720	A	T	0.309524	1008
15	rs146838521	T	C	0.0228175	1008
15	rs1865755	A	C	0.145833	1008
15	rs74656104	T	C	0.0644841	1008
15	rs275721	A	C	0.323413	1008
15	rs275754	T	C	0.737103	1008
15	rs148097525	C	A	0.0456349	1008
15	rs183915	A	G	0.914683	1008
15	rs1836850	G	A	0.177579	1008
15	rs35649716	A	G	0.00694444	1008
15	rs28565083	G	C	0.170635	1008
15	rs35986028	C	T	0.00694444	1008
15	rs275752	T	G	0.914683	1008
15	rs770733	T	C	0.914683	1008
15	rs142157872	G	T	0.0347222	1008
15	rs78576210	C	T	0.0327381	1008
15	rs138645238	G	A	0.0128968	1008
15	rs17645613	C	A	0.00595238	1008
15	rs17718330	T	C	0.00595238	1008
15	rs77626196	G	A	0.0853175	1008
15	rs112549355	G	A	0.172619	1008
15	rs35194933	T	C	0.178571	1008
15	rs275760	T	C	0.918651	1008
15	rs4924393	T	C	0.186508	1008
15	rs12442442	G	A	0.180556	1008
15	rs11854663	T	C	0.181548	1008
15	rs275759	A	G	0.014881	1008
15	rs12898218	T	C	0.0119048	1008
15	rs10520154	A	C	0.0119048	1008
15	rs62002486	C	T	0.180556	1008
15	rs183916	T	C	0.014881	1008
15	rs35257258	G	A	0.0109127	1008
15	rs2164483	T	C	0.680556	1008
15	rs1166731	C	T	0.014881	1008
15	rs1968002	A	G	0.680556	1008
15	rs62002488	C	G	0.0168651	1008
15	rs4924394	T	G	0.180556	1008
15	rs41418150	C	G	0.0109127	1008
15	rs440383	G	A	0.014881	1008
15	rs275757	C	T	0.014881	1008
15	rs7181712	T	A	0.180556	1008
15	rs435224	C	G	0.875992	1008
15	rs11855441	C	T	0.180556	1008
15	rs3784391	A	G	0.680556	1008
15	rs34111687	C	T	0.0109127	1008
15	rs117814690	G	C	0.0585317	1008
15	rs4923842	A	G	0.180556	1008
15	rs4923843	T	C	0.180556	1008
15	rs2412449	G	A	0.0119048	1008
15	rs1166729	A	G	0.196429	1008
15	rs35379877	C	T	0.0109127	1008
15	rs76832906	T	G	0.181548	1008
15	rs62002492	T	C	0.181548	1008
15	rs78092957	A	T	0.181548	1008
15	rs275729	G	A	0.875992	1008
15	rs8030833	G	A	0.679563	1008
15	rs61652975	A	G	0.114087	1008
15	rs28624789	C	T	0.679563	1008
15	rs275730	G	A	0.990079	1008
15	rs139135335	G	A	0.0436508	1008
15	rs11070235	A	G	0.181548	1008
15	rs813994	G	C	0.014881	1008
15	rs62002493	C	T	0.176587	1008
15	rs35744719	T	C	0.232143	1008
15	rs275714	C	T	0.875992	1008
15	rs1436274	C	T	0.176587	1008
15	rs35021776	T	C	0.015873	1008
15	rs169328	G	C	0.822421	1008
15	rs7164392	T	C	0.827381	1008
15	rs12901508	C	T	0.827381	1008
15	rs12901927	G	C	0.0168651	1008
15	rs6492920	T	C	0.113095	1008
15	rs111543262	T	C	0.00992063	1008
15	rs166703	T	C	0.827381	1008
15	rs275749	A	G	0.124008	1008
15	rs275747	T	C	0.81746	1008
15	rs166702	G	A	0.681548	1008
15	rs16969944	A	G	0.121032	1008
15	rs11070236	A	C	0.758929	1008
15	rs1865751	C	T	0.698413	1008
15	rs146597398	G	A	0.014881	1008
15	rs12593001	G	C	0.792659	1008
15	rs275746	G	C	0.342262	1008
15	rs8027339	A	C	0.258929	1008
15	rs8027511	C	A	0.258929	1008
15	rs2117975	G	A	0.0704365	1008
15	rs57961139	T	C	0.265873	1008
15	rs72729433	C	T	0.0416667	1008
15	rs62002495	G	A	0.0228175	1008
15	rs275742	T	C	0.510913	1008
15	rs142518469	A	G	0.0396825	1008
15	rs76665917	A	T	0.0396825	1008
15	rs150926967	T	C	0.0396825	1008
15	rs9630419	A	G	0.498016	1008
15	rs1865752	C	T	0.0248016	1008
15	rs1865753	C	A	0.498016	1008
15	rs80351865	G	A	0.0863095	1008
15	rs994402	C	T	0.0297619	1008
15	rs77395720	C	T	0.0753968	1008
15	rs4924395	G	C	0.0248016	1008
15	rs62002497	T	G	0.0248016	1008
15	rs17719200	G	A	0.0248016	1008
15	rs7497058	A	G	0.498016	1008
15	rs1369884	T	C	0.473214	1008
15	rs1369885	C	A	0.473214	1008
15	rs58397355	G	A	0.0248016	1008
15	rs17719272	A	G	0.0248016	1008
15	rs7173524	C	T	0.205357	1008
15	rs7173582	C	T	0.0128968	1008
15	rs1836848	C	T	0.205357	1008
15	rs4924396	C	T	0.499008	1008
15	rs7165106	G	C	0.205357	1008
15	rs9672455	T	C	0.183532	1008
15	rs139452288	G	A	0.046627	1008
15	rs78768036	G	T	0.0396825	1008
15	rs76720051	C	G	0.206349	1008
15	rs4410044	G	C	0.0248016	1008
15	rs62002525	A	C	0.0248016	1008
15	rs692938	G	T	0.792659	1008
15	rs192879535	G	A	0.0238095	1008
15	rs118010066	A	G	0.0367063	1008
15	rs78514747	G	A	0.0823413	1008
15	rs74008984	A	G	0.0367063	1008
15	rs117748169	G	A	0.0367063	1008
15	rs56274936	G	T	0.0644841	1008
15	rs12901700	G	A	0.436508	1008
15	rs56023250	C	T	0.0297619	1008
15	rs79886926	A	G	0.078373	1008
15	rs17646637	A	G	0.271825	1008
15	rs17719391	T	G	0.0644841	1008
15	rs74008986	C	T	0.0347222	1008
15	rs56049476	A	C	0.0297619	1008
15	rs4924397	A	C	0.0297619	1008
15	rs1821715	C	T	0.47123	1008
15	rs11633436	T	C	0.47123	1008
15	rs4924398	A	G	0.0297619	1008
15	rs1836847	C	T	0.707341	1008
15	rs408190	G	A	0.178571	1008
15	rs62002527	C	T	0.125992	1008
15	rs4924399	T	C	0.131944	1008
15	rs41487846	G	A	0.126984	1008
15	rs275737	C	T	0.181548	1008
15	rs139569159	A	C	0.0267857	1008
15	rs11070238	C	T	0.18254	1008
15	rs275739	T	C	0.183532	1008
15	rs16969970	T	C	0.014881	1008
15	rs151100677	T	C	0.0267857	1008
15	rs28573294	A	C	0.126984	1008
15	rs77179303	C	T	0.0267857	1008
15	rs117826948	T	C	0.0277778	1008
15	rs1873920	C	G	0.181548	1008
15	rs12913155	C	G	0.419643	1008
15	rs491215	T	C	0.339286	1008
15	rs74979780	G	A	0.242063	1008
15	rs184482396	A	G	0.0267857	1008
15	rs114883927	A	G	0.18254	1008
15	rs79938608	T	C	0.18254	1008
15	rs145919162	G	A	0.0535714	1008
15	rs76114827	C	T	0.0267857	1008
15	rs148297645	C	T	0.0267857	1008
15	rs770736	T	A	0.18254	1008
15	rs140199564	A	G	0.0267857	1008
15	rs275725	G	T	0.33631	1008
15	rs275728	G	T	0.184524	1008
15	rs142026204	C	A	0.0267857	1008
15	rs116237442	G	T	0.0972222	1008
15	rs62002531	C	T	0.151786	1008
15	rs172105	C	T	0.334325	1008
15	rs188020	C	G	0.209325	1008
15	rs183914	C	T	0.34127	1008
15	rs1688092	T	C	0.214286	1008
15	rs275733	A	G	0.34127	1008
15	rs28495043	G	A	0.126984	1008
15	rs41497851	G	C	0.125	1008
15	rs75351944	C	T	0.0267857	1008
15	rs55859027	G	A	0.0277778	1008
15	rs169329	G	A	0.309524	1008
15	rs62002533	C	T	0.125	1008
15	rs79592792	T	A	0.0386905	1008
15	rs275732	C	T	0.331349	1008
15	rs77857912	C	T	0.0267857	1008
15	rs79613365	G	T	0.0267857	1008
15	rs77815267	C	A	0.0267857	1008
15	rs144137400	C	A	0.0138889	1008
15	rs407282	G	A	0.330357	1008
15	rs404258	T	C	0.330357	1008
15	rs77050584	T	C	0.0386905	1008
15	rs117035152	T	C	0.0535714	1008
15	rs146762295	G	C	0.0267857	1008
15	rs4923844	T	C	0.0277778	1008
15	rs62002534	G	T	0.124008	1008
15	rs71403568	C	G	0.0515873	1008
15	rs381732	G	A	0.327381	1008
15	rs8030654	G	T	0.0277778	1008
15	rs57915574	G	A	0.174603	1008
15	rs117310215	C	T	0.0138889	1008
15	rs113062247	G	A	0.124008	1008
15	rs12373003	C	T	0.124008	1008
15	rs1994864	G	C	0.419643	1008
15	rs1907564	C	T	0.176587	1008
15	rs57489891	C	T	0.175595	1008
15	rs812197	C	T	0.553571	1008
15	rs145263904	C	G	0.0267857	1008
15	rs146846872	T	C	0.046627	1008
15	rs2412450	C	G	0.186508	1008
15	rs749705	C	T	0.180556	1008
15	rs76925454	C	T	0.0793651	1008
15	rs75709151	A	T	0.15873	1008
15	rs140712397	A	G	0.0912698	1008
15	rs11070239	G	C	0.0634921	1008
15	rs117731985	G	C	0.0456349	1008
15	rs116984150	T	C	0.0456349	1008
15	rs75126732	C	G	0.300595	1008
15	rs114002883	C	T	0.301587	1008
15	rs118113763	T	C	0.0456349	1008
15	rs577289	A	T	0.850198	1008
15	rs150023865	T	C	0.0238095	1008
15	rs118035333	G	A	0.0456349	1008
15	rs141745779	G	A	0.289683	1008
15	rs117749400	G	A	0.0456349	1008
15	rs372476558	G	A	0.014881	1008
15	rs76167756	T	C	0.0456349	1008
15	rs117303939	A	C	0.0456349	1008
15	rs12911566	A	G	0.28869	1008
15	rs77245879	C	G	0.244048	1008
15	rs80137374	G	A	0.302579	1008
15	rs66690776	C	T	0.21131	1008
15	rs146458017	T	G	0.0456349	1008
15	rs3816902	G	T	0.302579	1008
15	rs3759837	T	C	0.0456349	1008
15	rs117312530	A	C	0.0873016	1008
15	rs1689605	A	C	0.21131	1008
15	rs139739605	C	T	0.0208333	1008
15	rs34860096	A	G	0.0505952	1008
15	rs58498873	T	C	0.311508	1008
15	rs12592148	G	A	0.309524	1008
15	rs117752544	G	C	0.0119048	1008
15	rs562159	T	C	0.848214	1008
15	rs2247984	G	T	0.151786	1008
15	rs12594695	G	C	0.549603	1008
15	rs10459608	C	T	0.196429	1008
15	rs77999840	T	C	0.0456349	1008
15	rs494614	A	G	0.850198	1008
15	rs494690	A	G	0.850198	1008
15	rs581233	C	T	0.850198	1008
15	rs57871774	C	T	0.0128968	1008
15	rs117962226	C	T	0.0456349	1008
15	rs79959789	C	G	0.240079	1008
15	rs117830765	A	G	0.0456349	1008
15	rs75642256	G	A	0.046627	1008
15	rs1656895	G	A	0.850198	1008
15	rs1656896	C	T	0.803571	1008
15	rs28552831	T	C	0.241071	1008
15	rs76370852	A	T	0.046627	1008
15	rs35390951	A	C	0.193452	1008
15	rs486816	A	G	0.850198	1008
15	rs72729452	G	A	0.197421	1008
15	rs508281	A	G	0.850198	1008
15	rs534757	T	C	0.850198	1008
15	rs77973749	G	A	0.0228175	1008
15	rs7181860	C	T	0.554563	1008
15	rs74660075	T	C	0.0436508	1008
15	rs72729456	A	C	0.25	1008
15	rs117799776	A	G	0.0456349	1008
15	rs74701095	C	A	0.554563	1008
15	rs75671548	C	T	0.304563	1008
15	rs73401143	T	G	0.0456349	1008
15	rs117963448	C	G	0.0456349	1008
15	rs518770	T	C	0.850198	1008
15	rs525910	A	G	0.804563	1008
15	rs524240	A	T	0.804563	1008
15	rs500200	C	A	0.804563	1008
15	rs117288449	A	G	0.0456349	1008
15	rs74766939	G	A	0.314484	1008
15	rs489424	T	G	0.850198	1008
15	rs74011716	C	T	0.239087	1008
15	rs7180793	A	G	0.314484	1008
15	rs150782653	A	G	0.030754	1008
15	rs117095499	T	C	0.0456349	1008
15	rs920141	T	C	0.610119	1008
15	rs920142	G	C	0.314484	1008
15	rs480095	G	T	0.850198	1008
15	rs480321	G	A	0.239087	1008
15	rs2412451	G	A	0.849206	1008
15	rs34513040	T	C	0.0515873	1008
15	rs78457082	G	A	0.313492	1008
15	rs527610	A	G	0.853175	1008
15	rs535407	G	A	0.84623	1008
15	rs74501688	G	A	0.271825	1008
15	rs145815480	A	G	0.136905	1008
15	rs2196470	G	A	0.204365	1008
15	rs117537215	G	A	0.0347222	1008
15	rs12593679	A	C	0.0367063	1008
15	rs72729459	C	T	0.203373	1008
15	rs17720383	C	T	0.0902778	1008
15	rs77820631	A	G	0.199405	1008
15	rs72729460	T	G	0.0902778	1008
15	rs2917836	A	G	0.988095	1008
15	rs16970024	A	G	0.285714	1008
15	rs2934194	G	A	0.136905	1008
15	rs17720451	A	G	0.0902778	1008
15	rs2412452	C	A	0.988095	1008
15	rs7169266	A	G	0.241071	1008
15	rs115214068	A	C	0.297619	1008
15	rs1020028	T	C	0.298611	1008
15	rs78122163	G	C	0.0297619	1008
15	rs516009	C	T	0.990079	1008
15	rs72729462	G	C	0.199405	1008
15	rs16970030	A	G	0.202381	1008
15	rs552251	C	T	0.136905	1008
15	rs117083823	A	G	0.0208333	1008
15	rs142289984	T	C	0.0208333	1008
15	rs1656894	G	T	0.137897	1008
15	rs12439335	T	C	0.137897	1008
15	rs4924402	T	C	0.765873	1008
15	rs16970033	G	A	0.201389	1008
15	rs16970035	A	C	0.300595	1008
15	rs17720604	G	A	0.0565476	1008
15	rs59688263	G	A	0.296627	1008
15	rs34298214	C	T	0.241071	1008
15	rs8030025	G	A	0.167659	1008
15	rs580836	A	G	0.822421	1008
15	rs140781111	C	G	0.0208333	1008
15	rs554336	C	T	0.686508	1008
15	rs553559	T	C	0.990079	1008
15	rs17720724	A	G	0.0565476	1008
15	rs11633416	T	C	0.167659	1008
15	rs151295307	G	A	0.0208333	1008
15	rs10518676	T	A	0.167659	1008
15	rs10152886	T	C	0.697421	1008
15	rs72729469	G	A	0.200397	1008
15	rs146624672	T	G	0.0208333	1008
15	rs16970049	T	C	0.293651	1008
15	rs8041785	A	G	0.445437	1008
15	rs16970052	A	G	0.292659	1008
15	rs141713641	A	C	0.450397	1008
15	rs78035688	A	T	0.292659	1008
15	rs75827339	A	G	0.289683	1008
15	rs10152402	C	T	0.447421	1008
15	rs16970054	A	G	0.292659	1008
15	rs9302104	T	A	0.169643	1008
15	rs1436278	C	A	0.200397	1008
15	rs117335161	C	T	0.0208333	1008
15	rs17720930	A	G	0.0565476	1008
15	rs536503	G	A	0.77877	1008
15	rs548091	C	G	0.77877	1008
15	rs1436276	G	T	0.77877	1008
15	rs547183	C	T	0.552579	1008
15	rs17720964	G	A	0.0565476	1008
15	rs510949	A	G	0.77877	1008
15	rs509200	T	C	0.77877	1008
15	rs12915244	G	A	0.25	1008
15	rs518802	G	T	0.77877	1008
15	rs503671	G	A	0.799603	1008
15	rs502720	C	T	0.00992063	1008
15	rs514152	A	G	0.77877	1008
15	rs479500	C	G	0.77877	1008
15	rs2640645	T	C	0.77877	1008
15	rs4923846	G	A	0.0565476	1008
15	rs564074	A	G	0.609127	1008
15	rs1627122	T	C	0.552579	1008
15	rs17721122	A	T	0.0565476	1008
15	rs558662	T	C	0.00992063	1008
15	rs56143280	G	A	0.169643	1008
15	rs12708400	A	T	0.609127	1008
15	rs55957853	G	A	0.169643	1008
15	rs7170569	T	C	0.799603	1008
15	rs12906976	A	G	0.169643	1008
15	rs12438989	T	C	0.169643	1008
15	rs12441927	A	G	0.169643	1008
15	rs12439021	T	C	0.169643	1008
15	rs1689606	G	T	0.609127	1008
15	rs8035930	G	A	0.169643	1008
15	rs472027	A	G	0.799603	1008
15	rs17848529	C	T	0.0267857	1008
15	rs496642	G	C	0.552579	1008
15	rs148403319	G	C	0.0208333	1008
15	rs117757749	A	G	0.0208333	1008
15	rs150962023	A	G	0.030754	1008
15	rs28617639	G	A	0.169643	1008
15	rs522933	G	A	0.548611	1008
15	rs2291627	A	C	0.53869	1008
15	rs4566130	C	T	0.197421	1008
15	rs17664969	C	A	0.0605159	1008
15	rs12900686	T	C	0.609127	1008
15	rs17665033	A	G	0.0605159	1008
15	rs16970098	T	C	0.199405	1008
15	rs146399698	A	G	0.0208333	1008
15	rs149887617	G	A	0.0208333	1008
15	rs143862337	G	A	0.0446429	1008
15	rs8029465	G	C	0.796627	1008
15	rs17721366	A	G	0.0605159	1008
15	rs10851392	A	G	0.169643	1008
15	rs12324733	G	C	0.170635	1008
15	rs12912096	T	A	0.548611	1008
15	rs78572955	G	A	0.196429	1008
15	rs72729488	G	A	0.169643	1008
15	rs8036381	T	G	0.799603	1008
15	rs8036388	T	C	0.77877	1008
15	rs114325441	T	C	0.28869	1008
15	rs138139518	G	C	0.0208333	1008
15	rs72729490	G	A	0.200397	1008
15	rs2307107	T	G	0.209325	1008
15	rs2307106	T	C	0.775794	1008
15	rs8030640	C	A	0.159722	1008
15	rs8030687	C	T	0.159722	1008
15	rs2307105	A	G	0.77877	1008
15	rs117018929	T	C	0.0208333	1008
15	rs7176881	C	T	0.0605159	1008
15	rs28514956	C	G	0.00992063	1008
15	rs117085445	A	C	0.0208333	1008
15	rs117622740	A	C	0.0257937	1008
15	rs75241557	G	C	0.28869	1008
15	rs12441486	G	A	0.199405	1008
15	rs34298786	G	A	0.170635	1008
15	rs77645462	G	T	0.28869	1008
15	rs4923847	C	T	0.608135	1008
15	rs7174767	T	C	0.775794	1008
15	rs7173301	A	G	0.238095	1008
15	rs12901065	C	T	0.547619	1008
15	rs116985790	C	T	0.0208333	1008
15	rs3765127	A	G	0.199405	1008
15	rs3765126	T	C	0.249008	1008
15	rs2412453	T	G	0.608135	1008
15	rs2412454	A	G	0.00992063	1008
15	rs56319775	A	G	0.0595238	1008
15	rs8030505	G	C	0.237103	1008
15	rs11631801	C	T	0.166667	1008
15	rs11632930	G	A	0.188492	1008
15	rs8035396	G	A	0.4375	1008
15	rs16970112	A	G	0.291667	1008
15	rs117230694	C	G	0.0178571	1008
15	rs73388549	C	T	0.286706	1008
15	rs7175589	C	T	0.251984	1008
15	rs6492924	G	A	0.478175	1008
15	rs4924403	C	T	0.00694444	1008
15	rs117547180	C	T	0.0178571	1008
15	rs140633431	C	G	0.0178571	1008
15	rs151051239	G	A	0.0634921	1008
15	rs35647585	G	A	0.00496032	1008
15	rs7166430	T	A	0.519841	1008
15	rs7165105	C	T	0.217262	1008
15	rs9888665	T	C	0.217262	1008
15	rs28541444	T	C	0.519841	1008
15	rs187773034	C	A	0.0178571	1008
15	rs112959206	A	G	0.287698	1008
15	rs28696728	T	C	0.519841	1008
15	rs7173315	T	C	0.75496	1008
15	rs149161405	T	C	0.0178571	1008
15	rs7496588	T	A	0.292659	1008
15	rs62004084	C	T	0.00992063	1008
15	rs12050879	G	A	0.212302	1008
15	rs34682510	T	C	0.00992063	1008
15	rs117148677	C	T	0.290675	1008
15	rs111616753	A	T	0.75496	1008
15	rs113776570	A	C	0.434524	1008
15	rs28619481	A	G	0.219246	1008
15	rs4924404	C	T	0.428571	1008
15	rs28369403	G	A	0.219246	1008
15	rs17848516	T	G	0.0168651	1008
15	rs17848517	G	A	0.0178571	1008
15	rs8030980	T	C	0.75496	1008
15	rs17848521	T	C	0.0178571	1008
15	rs189003005	T	G	0.0178571	1008
15	rs77714225	G	A	0.285714	1008
15	rs7180126	A	C	0.228175	1008
15	rs12592321	T	C	0.0595238	1008
15	rs12442731	G	A	0.746032	1008
15	rs12442713	C	A	0.728175	1008
15	rs116866995	G	T	0.0178571	1008
15	rs142579886	G	A	0.0625	1008
15	rs72729494	A	T	0.214286	1008
15	rs16970130	T	C	0.290675	1008
15	rs16970132	A	G	0.214286	1008
15	rs2307104	T	C	0.22619	1008
15	rs16970134	G	A	0.747024	1008
15	rs117377196	G	A	0.0178571	1008
15	rs17721809	A	G	0.222222	1008
15	rs16970137	T	C	0.496032	1008
15	rs55652949	A	G	0.237103	1008
15	rs11853517	G	A	0.501984	1008
15	rs8034362	T	G	0.270833	1008
15	rs7178419	C	T	0.696429	1008
15	rs11070241	C	T	0.696429	1008
15	rs11633992	A	G	0.702381	1008
15	rs143034895	C	T	0.015873	1008
15	rs116555373	T	A	0.212302	1008
15	rs12591670	T	C	0.703373	1008
15	rs12901892	C	A	0.702381	1008
15	rs75931581	T	C	0.242063	1008
15	rs12906787	C	T	0.487103	1008
15	rs149692868	T	G	0.030754	1008
15	rs11070243	G	C	0.490079	1008
15	rs7175913	G	A	0.530754	1008
15	rs7177179	T	C	0.00496032	1008
15	rs2898972	G	A	0.560516	1008
15	rs2412456	A	T	0.00496032	1008
15	rs11852600	T	G	0.030754	1008
15	rs2291626	G	A	0.246032	1008
15	rs68131514	T	C	0.237103	1008
15	rs66640506	T	A	0.237103	1008
15	rs16970164	A	C	0.238095	1008
15	rs74765732	A	G	0.246032	1008
15	rs2307103	C	A	0.031746	1008
15	rs2307102	T	C	0.232143	1008
15	rs142924464	C	T	0.00694444	1008
15	rs16970168	G	A	0.264881	1008
15	rs2412459	C	T	0.549603	1008
15	rs116896219	T	C	0.104167	1008
15	rs4924405	G	A	0.703373	1008
15	rs2412460	C	T	0.315476	1008
15	rs28515996	T	A	0.0168651	1008
15	rs11629915	T	A	0.235119	1008
15	rs2898973	C	T	0.235119	1008
15	rs2291625	T	A	0.322421	1008
15	rs2291623	C	T	0.274802	1008
15	rs147821128	A	T	0.0178571	1008
15	rs2279581	T	C	0.556548	1008
15	rs2279580	G	C	0.297619	1008
15	rs2279579	T	G	0.247024	1008
15	rs74349021	A	C	0.200397	1008
15	rs2412462	G	A	0.709325	1008
15	rs8034578	C	A	0.27381	1008
15	rs3816900	C	T	0.537698	1008
15	rs12592831	G	A	0.536706	1008
15	rs2412463	C	G	0.239087	1008
15	rs2412464	G	A	0.515873	1008
15	rs6492925	T	G	0.555556	1008
15	rs75276540	C	A	0.0287698	1008
15	rs12903784	A	C	0.238095	1008
15	rs2898974	C	T	0.272817	1008
15	rs73390620	C	T	0.272817	1008
15	rs12050693	T	A	0.272817	1008
15	rs12050884	C	A	0.27877	1008
15	rs8023482	A	C	0.694444	1008
15	rs8028580	A	G	0.53869	1008
15	rs17848496	G	A	0.28869	1008
15	rs12916007	G	A	0.0178571	1008
15	rs12916520	G	T	0.706349	1008
15	rs3207297	C	T	0.249008	1008
15	rs11635600	G	C	0.25	1008
15	rs11635537	A	G	0.25	1008
15	rs3816899	G	A	0.668651	1008
15	rs17848523	G	C	0.0367063	1008
15	rs8030856	C	G	0.670635	1008
15	rs117394426	A	G	0.00198413	1008
15	rs4924407	A	C	0.363095	1008
15	rs58367544	C	T	0.405754	1008
15	rs11629850	G	A	0.325397	1008
15	rs16970197	C	T	0.405754	1008
15	rs12591842	G	A	0.318452	1008
15	rs11070245	T	G	0.326389	1008
15	rs16970202	A	G	0.407738	1008
15	rs17848498	C	T	0.015873	1008
15	rs78768533	C	T	0.015873	1008
15	rs17722502	A	G	0.015873	1008
15	rs17722526	A	G	0.015873	1008
15	rs116940720	T	C	0.0416667	1008
15	rs72731410	C	T	0.0178571	1008
15	rs78848558	G	A	0.078373	1008
15	rs3736290	C	A	0.348214	1008
15	rs937213	T	C	0.0218254	1008
15	rs2412473	C	T	0.385913	1008
15	rs2307101	C	T	0.18254	1008
15	rs2250402	G	T	0.810516	1008
15	rs139969546	C	T	0.0357143	1008
15	rs75266116	G	C	0.463294	1008
15	rs8031319	A	G	0.797619	1008
15	rs2898984	G	C	0.796627	1008
15	rs4432245	T	C	0.463294	1008
15	rs2291622	G	A	0.463294	1008
15	rs76920174	A	C	0.0357143	1008
15	rs2291621	C	T	0.796627	1008
15	rs711906	C	T	0.463294	1008
15	rs6492926	T	G	0.796627	1008
15	rs8042947	A	G	0.488095	1008
15	rs138200902	G	A	0.0357143	1008
15	rs4594236	A	G	0.465278	1008
15	rs2898985	G	A	0.464286	1008
15	rs11763	C	G	0.0248016	1008
15	rs17848506	C	A	0.0357143	1008
15	rs16924528	A	G	0.0178571	1008
15	rs7535	G	C	0.796627	1008
15	rs8208	G	A	0.272817	1008
15	rs7179904	A	G	0.0357143	1008
15	rs118134816	C	G	0.0357143	1008
15	rs2291620	A	G	0.253968	1008
15	rs2291619	A	G	0.796627	1008
15	rs72731412	T	C	0.0248016	1008
15	rs1059395	T	G	0.0248016	1008
15	rs7321	C	T	0.760913	1008
15	rs8041057	C	T	0.27381	1008
15	rs937215	C	T	0.791667	1008
15	rs3986354	C	T	0.395833	1008
15	rs72731415	A	G	0.0178571	1008
15	rs12441342	C	T	0.542659	1008
15	rs75578790	A	G	0.203373	1008
15	rs4924409	C	T	0.529762	1008
15	rs62004114	C	G	0.015873	1008
15	rs75509561	A	G	0.0198413	1008
15	rs3759836	G	A	0.0337302	1008
15	rs7497289	G	A	0.015873	1008
15	rs2412474	G	A	0.75496	1008
15	rs1010879	G	A	0.015873	1008
15	rs77392419	T	G	0.123016	1008
15	rs2412475	G	A	0.577381	1008
15	rs77534034	T	C	0.127976	1008
15	rs2412476	T	C	0.710317	1008
15	rs2898986	T	C	0.53869	1008
15	rs78053299	C	T	0.0882937	1008
15	rs72731416	C	T	0.0446429	1008
15	rs9919974	T	G	0.015873	1008
15	rs74799483	G	A	0.127976	1008
15	rs8026641	G	A	0.983135	1008
15	rs4924410	A	C	0.983135	1008
15	rs117008382	G	A	0.0605159	1008
15	rs12440899	T	C	0.75	1008
15	rs4923848	C	A	0.748016	1008
15	rs77448945	G	A	0.0882937	1008
15	rs117456693	C	G	0.0625	1008
15	rs138709326	C	G	0.0486111	1008
15	rs4924412	G	A	0.748016	1008
15	rs7181985	C	A	0.659722	1008
15	rs146587860	G	A	0.015873	1008
15	rs7183386	G	T	0.748016	1008
15	rs28736699	A	C	0.015873	1008
15	rs3803361	C	T	0.811508	1008
15	rs117397976	T	A	0.015873	1008
15	rs76360779	C	T	0.0634921	1008
15	rs4924413	G	A	0.015873	1008
15	rs749748	C	G	0.015873	1008
15	rs749749	T	C	0.748016	1008
15	rs11070246	A	G	0.0634921	1008
15	rs16952210	G	T	0.0882937	1008
15	rs79956839	G	A	0.127976	1008
15	rs4923850	G	A	0.735119	1008
15	rs4923851	C	T	0.748016	1008
15	rs4924414	A	T	0.752976	1008
15	rs67501946	G	A	0.0436508	1008
15	rs12441483	T	C	0.750992	1008
15	rs77027525	A	G	0.118056	1008
15	rs35781999	G	C	0.015873	1008
15	rs75194827	G	T	0.116071	1008
15	rs28444847	C	T	0.015873	1008
15	rs117739579	C	T	0.0634921	1008
15	rs78253498	G	C	0.0634921	1008
15	rs28620926	A	G	0.197421	1008
15	rs79685644	C	G	0.116071	1008
15	rs111681319	C	A	0.116071	1008
15	rs79443644	C	T	0.179563	1008
15	rs4497657	A	T	0.015873	1008
15	rs138682419	T	C	0.0634921	1008
15	rs191687381	G	C	0.0486111	1008
15	rs138075290	T	C	0.179563	1008
15	rs118107614	C	T	0.077381	1008
15	rs11638521	T	C	0.803571	1008
15	rs28826672	G	T	0.015873	1008
15	rs112908280	A	G	0.116071	1008
15	rs72731420	A	C	0.0436508	1008
15	rs7181230	A	G	0.195437	1008
15	rs76119380	C	T	0.179563	1008
15	rs77423063	T	C	0.0634921	1008
15	rs12899662	T	A	0.0436508	1008
15	rs2412478	C	T	0.015873	1008
15	rs147260721	A	G	0.179563	1008
15	rs112244655	C	T	0.179563	1008
15	rs80071636	C	A	0.113095	1008
15	rs144894820	G	T	0.0357143	1008
15	rs117939474	A	G	0.0634921	1008
15	rs16970286	A	G	0.176587	1008
15	rs17723097	A	T	0.0436508	1008
15	rs117861115	G	A	0.0644841	1008
15	rs16970291	A	T	0.180556	1008
15	rs75181802	G	C	0.180556	1008
15	rs112493347	T	C	0.181548	1008
15	rs28479712	A	G	0.197421	1008
15	rs116954626	T	C	0.0644841	1008
15	rs139127529	C	T	0.0168651	1008
15	rs7162269	C	T	0.670635	1008
15	rs79273702	T	C	0.117063	1008
15	rs28587891	T	A	0.196429	1008
15	rs117983634	G	A	0.0634921	1008
15	rs17723133	G	A	0.093254	1008
15	rs190870973	G	A	0.0257937	1008
15	rs9972442	T	C	0.196429	1008
15	rs9972424	A	G	0.196429	1008
15	rs78546940	C	T	0.116071	1008
15	rs77987342	T	G	0.0634921	1008
15	rs16970305	G	C	0.117063	1008
15	rs148389803	G	A	0.117063	1008
15	rs62004158	G	A	0.015873	1008
15	rs7495903	C	A	0.196429	1008
15	rs7496663	G	A	0.400794	1008
15	rs112543101	G	A	0.117063	1008
15	rs4924415	T	G	0.196429	1008
15	rs4924416	G	T	0.196429	1008
15	rs4924417	G	C	0.015873	1008
15	rs28379715	A	G	0.195437	1008
15	rs28361302	T	C	0.195437	1008
15	rs16970319	C	G	0.178571	1008
15	rs76860259	G	T	0.114087	1008
15	rs148163186	C	G	0.0634921	1008
15	rs188329916	C	T	0.0634921	1008
15	rs113139584	C	T	0.114087	1008
15	rs3923235	A	G	0.015873	1008
15	rs11070250	G	A	0.0605159	1008
15	rs150453866	G	A	0.0267857	1008
15	rs80337403	C	G	0.118056	1008
15	rs16970325	C	T	0.115079	1008
15	rs80167314	A	G	0.0634921	1008
15	rs28534747	T	C	0.0178571	1008
15	rs73390668	T	G	0.441468	1008
15	rs3743128	G	A	0.0625	1008
15	rs2927087	T	C	0.679563	1008
15	rs653543	G	C	0.720238	1008
15	rs76875574	C	A	0.113095	1008
15	rs652196	A	G	0.520833	1008
15	rs12913170	C	T	0.0238095	1008
15	rs640875	A	G	0.720238	1008
15	rs184684916	C	T	0.0168651	1008
15	rs75690840	G	A	0.0644841	1008
15	rs7183977	T	C	0.0188492	1008
15	rs146928127	G	A	0.0575397	1008
15	rs495592	C	T	0.758929	1008
15	rs4923852	G	A	0.030754	1008
15	rs998713	A	G	0.264881	1008
15	rs571065	C	G	0.487103	1008
15	rs34598927	C	T	0.0337302	1008
15	rs41500744	A	C	0.0218254	1008
15	rs546220	C	A	0.255952	1008
15	rs72731425	A	G	0.0218254	1008
15	rs540765	A	G	0.650794	1008
15	rs8116	T	A	0.454365	1008
15	rs78017332	C	T	0.031746	1008
15	rs1540686	A	G	0.582341	1008
15	rs2242186	G	A	0.133929	1008
15	rs140667615	G	C	0.0347222	1008
15	rs117624463	C	G	0.0337302	1008
15	rs648289	T	C	0.463294	1008
15	rs34500961	C	T	0.0734127	1008
15	rs77739024	G	C	0.0337302	1008
15	rs10518679	T	C	0.0208333	1008
15	rs78537933	G	A	0.0863095	1008
15	rs3743129	A	C	0.650794	1008
15	rs16970349	G	A	0.139881	1008
15	rs588739	C	G	0.793651	1008
15	rs1106508	A	G	0.266865	1008
15	rs10152521	T	C	0.361111	1008
15	rs148393899	G	A	0.0337302	1008
15	rs11637595	C	T	0.180556	1008
15	rs11637681	A	G	0.180556	1008
15	rs543399	C	T	0.390873	1008
15	rs11634257	T	A	0.180556	1008
15	rs511338	G	C	0.578373	1008
15	rs6492929	A	G	0.350198	1008
15	rs770470	C	T	0.385913	1008
15	rs11858141	T	C	0.0734127	1008
15	rs569539	G	A	0.397817	1008
15	rs568652	C	A	0.394841	1008
15	rs76937327	C	T	0.0287698	1008
15	rs35603048	C	T	0.176587	1008
15	rs500804	G	A	0.386905	1008
15	rs495654	C	G	0.385913	1008
15	rs675173	G	A	0.385913	1008
15	rs672873	G	A	0.645833	1008
15	rs11631335	A	G	0.249008	1008
15	rs12592048	G	A	0.392857	1008
15	rs34231574	C	T	0.18254	1008
15	rs191312366	G	A	0.0248016	1008
15	rs183760075	A	C	0.0178571	1008
15	rs12148376	G	A	0.0644841	1008
15	rs34245505	C	G	0.164683	1008
15	rs62018159	G	A	0.00595238	1008
15	rs191791708	G	A	0.0109127	1008
15	rs539846	G	T	0.802579	1008
15	rs117690285	G	A	0.0119048	1008
15	rs484943	T	C	0.751984	1008
15	rs534838	C	A	0.94246	1008
15	rs35477346	T	C	0.178571	1008
15	rs79686693	G	A	0.0128968	1008
15	rs8024033	C	G	0.183532	1008
15	rs631665	T	A	0.94246	1008
15	rs78524393	G	C	0.014881	1008
15	rs117546176	C	T	0.0128968	1008
15	rs62019961	G	T	0.00595238	1008
15	rs137855380	A	T	0.0128968	1008
15	rs580781	G	A	0.732143	1008
15	rs74664313	A	G	0.126984	1008
15	rs2934776	G	A	0.94246	1008
15	rs75523475	A	G	0.0575397	1008
15	rs34079741	G	A	0.184524	1008
15	rs79114448	C	T	0.0575397	1008
15	rs537455	A	C	0.797619	1008
15	rs117964600	C	T	0.0575397	1008
15	rs12909145	C	T	0.185516	1008
15	rs78399084	C	G	0.0575397	1008
15	rs16970385	T	C	0.0575397	1008
15	rs112206641	C	T	0.0575397	1008
15	rs16970391	T	C	0.0575397	1008
15	rs148514640	T	C	0.0128968	1008
15	rs11630670	A	G	0.186508	1008
15	rs8033229	T	G	0.19246	1008
15	rs79622185	G	T	0.0535714	1008
15	rs112066026	C	G	0.0565476	1008
15	rs111777260	A	G	0.0575397	1008
15	rs112704273	T	C	0.0575397	1008
15	rs57543880	G	A	0.0575397	1008
15	rs9635304	C	T	0.189484	1008
15	rs58995872	C	A	0.0565476	1008
15	rs61436050	A	G	0.0565476	1008
15	rs147776431	C	T	0.0575397	1008
15	rs111251450	C	G	0.0575397	1008
15	rs137973068	C	G	0.0575397	1008
15	rs115435628	C	G	0.0575397	1008
15	rs60705135	G	A	0.0228175	1008
15	rs141860231	C	G	0.0575397	1008
15	rs113646398	A	G	0.0575397	1008
15	rs117530295	A	C	0.0575397	1008
15	rs58902242	T	A	0.0575397	1008
15	rs59793325	G	A	0.0575397	1008
15	rs113336480	G	T	0.0575397	1008
15	rs80249577	A	G	0.0575397	1008
15	rs112792663	T	G	0.0575397	1008
15	rs111493090	T	C	0.0575397	1008
15	rs78940174	A	G	0.0575397	1008
15	rs8031450	G	C	0.210317	1008
15	rs75146350	A	G	0.0575397	1008
15	rs113340372	A	T	0.0575397	1008
15	rs74927539	A	G	0.0575397	1008
15	rs79271268	A	G	0.0575397	1008
15	rs60274121	A	C	0.0595238	1008
15	rs687887	C	G	0.352183	1008
15	rs61635593	G	A	0.0575397	1008
15	rs74582705	C	G	0.0575397	1008
15	rs534304	G	T	0.776786	1008
15	rs150103448	C	T	0.0208333	1008
15	rs76825092	T	C	0.0575397	1008
15	rs79324566	G	A	0.0575397	1008
15	rs673328	T	A	0.777778	1008
15	rs548686	G	C	0.777778	1008
15	rs7173102	G	C	0.0575397	1008
15	rs76163385	A	G	0.115079	1008
15	rs112671479	A	T	0.0605159	1008
15	rs148076435	C	T	0.00198413	1008
15	rs75692860	C	T	0.0605159	1008
15	rs56739653	C	T	0.0168651	1008
15	rs8026797	C	A	0.270833	1008
15	rs500693	G	T	0.652778	1008
15	rs521896	G	A	0.65377	1008
15	rs77300586	C	T	0.0595238	1008
15	rs4924419	A	G	0.28373	1008
15	rs141654578	C	T	0.0625	1008
15	rs4924420	G	T	0.271825	1008
15	rs371716886	G	A	0.0208333	1008
15	rs12912982	A	C	0.269841	1008
15	rs77422496	A	G	0.0347222	1008
15	rs597752	A	T	0.652778	1008
15	rs12913741	G	T	0.272817	1008
15	rs12913620	C	T	0.272817	1008
15	rs12913803	A	G	0.272817	1008
15	rs116948395	G	C	0.0595238	1008
15	rs12899779	T	C	0.269841	1008
15	rs12898627	A	G	0.269841	1008
15	rs1471583	A	G	0.274802	1008
15	rs512339	T	C	0.0892857	1008
15	rs12910199	G	A	0.274802	1008
15	rs115659216	C	T	0.0625	1008
15	rs117115304	C	A	0.0625	1008
15	rs4924422	C	G	0.271825	1008
15	rs4924423	G	T	0.14881	1008
15	rs4244573	C	T	0.286706	1008
15	rs4244574	T	C	0.286706	1008
15	rs1565863	G	A	0.286706	1008
15	rs1565864	C	G	0.286706	1008
15	rs1565865	T	C	0.286706	1008
15	rs4924424	A	T	0.286706	1008
15	rs4924425	C	A	0.271825	1008
15	rs2412480	C	T	0.286706	1008
15	rs12916901	G	A	0.286706	1008
15	rs10518681	A	G	0.286706	1008
15	rs488318	A	G	0.65377	1008
15	rs12902191	A	G	0.287698	1008
15	rs16970409	G	A	0.287698	1008
15	rs796389	A	G	0.0625	1008
15	rs12908093	C	T	0.287698	1008
15	rs12438986	C	T	0.649802	1008
15	rs11854027	A	G	0.287698	1008
15	rs11854103	G	A	0.287698	1008
15	rs11854965	G	A	0.287698	1008
15	rs4924426	C	T	0.286706	1008
15	rs4924427	C	G	0.286706	1008
15	rs4924428	T	G	0.284722	1008
15	rs11636204	A	C	0.284722	1008
15	rs11631616	T	C	0.284722	1008
15	rs11636293	A	G	0.272817	1008
15	rs12905742	G	A	0.284722	1008
15	rs374710047	G	C	0.0188492	1008
15	rs811746	G	A	0.349206	1008
15	rs797420	A	G	0.349206	1008
15	rs373016337	C	A	0.0585317	1008
15	rs12912902	T	C	0.272817	1008
15	rs34191615	A	G	0.272817	1008
15	rs62020024	C	A	0.284722	1008
15	rs492813	A	G	0.349206	1008
15	rs4924429	A	G	0.284722	1008
15	rs12901947	C	G	0.284722	1008
15	rs12902458	A	G	0.272817	1008
15	rs876821	T	C	0.284722	1008
15	rs2002425	T	C	0.284722	1008
15	rs55940969	C	T	0.0188492	1008
15	rs2898988	A	G	0.272817	1008
15	rs12903940	C	T	0.272817	1008
15	rs3759838	A	G	0.0625	1008
15	rs3759839	A	G	0.284722	1008
15	rs1031963	T	C	0.284722	1008
15	rs1031964	G	A	0.284722	1008
15	rs3759842	G	A	0.284722	1008
15	rs2277559	A	G	0.349206	1008
15	rs2277560	G	A	0.272817	1008
15	rs1565866	T	G	0.284722	1008
15	rs568800	A	C	0.350198	1008
15	rs3214012	A	C	0.349206	1008
15	rs1845477	C	T	0.272817	1008
15	rs4923856	C	T	0.284722	1008
15	rs12911157	G	T	0.349206	1008
15	rs117256862	G	A	0.0585317	1008
15	rs34823877	A	G	0.272817	1008
15	rs8043080	T	C	0.284722	1008
15	rs4924430	A	G	0.287698	1008
15	rs11636402	T	A	0.350198	1008
15	rs12916805	C	A	0.270833	1008
15	rs35216508	G	A	0.161706	1008
15	rs8023395	T	C	0.270833	1008
15	rs6492932	G	A	0.347222	1008
15	rs78525658	T	C	0.0625	1008
15	rs11070253	G	T	0.282738	1008
15	rs77270497	T	C	0.133929	1008
15	rs1801376	G	A	0.34623	1008
15	rs7170412	G	C	0.290675	1008
15	rs4924431	G	A	0.69246	1008
15	rs11637268	T	C	0.40377	1008
15	rs8037190	G	A	0.347222	1008
15	rs7177759	G	T	0.347222	1008
15	rs147987992	C	T	0.0615079	1008
15	rs4924432	C	T	0.345238	1008
15	rs4923857	A	G	0.348214	1008
15	rs28501335	G	A	0.0615079	1008
15	rs79036451	A	G	0.0615079	1008
15	rs150602832	T	C	0.0198413	1008
15	rs11638942	G	A	0.348214	1008
15	rs28792493	C	G	0.0615079	1008
15	rs117105960	G	A	0.0605159	1008
15	rs150069902	A	G	0.0615079	1008
15	rs77045872	T	C	0.0615079	1008
15	rs76553553	C	G	0.0615079	1008
15	rs7180335	A	G	0.270833	1008
15	rs6492935	A	G	0.347222	1008
15	rs76004855	G	T	0.0615079	1008
15	rs12913994	G	A	0.282738	1008
15	rs1047130	G	A	0.162698	1008
15	rs12915249	A	G	0.286706	1008
15	rs2172742	A	G	0.269841	1008
15	rs2305653	G	A	0.281746	1008
15	rs28989187	G	A	0.0267857	1008
15	rs2412482	A	T	0.347222	1008
15	rs12898804	A	C	0.269841	1008
15	rs12899102	C	A	0.281746	1008
15	rs8026738	C	T	0.281746	1008
15	rs7495483	A	C	0.269841	1008
15	rs12909888	C	A	0.269841	1008
15	rs10518682	G	A	0.284722	1008
15	rs7164047	C	T	0.285714	1008
15	rs11630664	C	T	0.282738	1008
15	rs7162894	T	C	0.284722	1008
15	rs34358001	T	C	0.284722	1008
15	rs7180184	C	T	0.0615079	1008
15	rs7163546	G	C	0.274802	1008
15	rs7164783	A	C	0.269841	1008
15	rs7169842	G	C	0.269841	1008
15	rs2290551	A	G	0.269841	1008
15	rs1494533	T	C	0.00297619	1008
15	rs80168050	G	A	0.0793651	1008
15	rs140543780	G	A	0.077381	1008
15	rs11637555	C	T	0.271825	1008
15	rs11632939	T	C	0.286706	1008
15	rs2128013	C	T	0.276786	1008
15	rs117122808	A	C	0.0486111	1008
15	rs7169518	G	T	0.33631	1008
15	rs4924437	A	T	0.661706	1008
15	rs11070256	C	A	0.970238	1008
15	rs28496167	T	C	0.0863095	1008
15	rs6492936	C	G	0.822421	1008
15	rs74545595	T	C	0.0833333	1008
15	rs138797245	G	T	0.0128968	1008
15	rs11070257	T	C	0.737103	1008
15	rs73391312	C	T	0.0873016	1008
15	rs73391315	G	A	0.0873016	1008
15	rs1017843	A	G	0.713294	1008
15	rs1971966	A	G	0.746032	1008
15	rs9920750	A	G	0.746032	1008
15	rs7177150	G	A	0.822421	1008
15	rs7178193	T	C	0.713294	1008
15	rs76439217	G	A	0.077381	1008
15	rs8042702	G	A	0.0267857	1008
15	rs1545820	C	G	0.736111	1008
15	rs1545819	G	A	0.702381	1008
15	rs73391328	A	T	0.0873016	1008
15	rs900056	T	C	0.973214	1008
15	rs141183923	C	A	0.0188492	1008
15	rs34951613	G	A	0.177579	1008
15	rs3784394	T	C	0.706349	1008
15	rs900055	A	G	0.700397	1008
15	rs16970458	T	C	0.262897	1008
15	rs12443488	A	G	0.573413	1008
15	rs79801870	C	T	0.217262	1008
15	rs4321170	G	A	0.597222	1008
15	rs62020052	C	G	0.454365	1008
15	rs34537129	A	G	0.455357	1008
15	rs6492938	G	C	0.401786	1008
15	rs11070258	C	T	0.399802	1008
15	rs60667177	A	T	0.152778	1008
15	rs11070259	G	C	0.147817	1008
15	rs2306482	T	C	0.401786	1008
15	rs2306481	C	G	0.446429	1008
15	rs2306480	A	G	0.401786	1008
15	rs2306479	C	T	0.431548	1008
15	rs11638855	C	T	0.427579	1008
15	rs76685399	G	C	0.14881	1008
15	rs77931171	G	A	0.203373	1008
15	rs76241150	G	A	0.0198413	1008
15	rs113089198	C	T	0.0813492	1008
15	rs11070260	A	G	0.47123	1008
15	rs2277561	T	C	0.0238095	1008
15	rs2277562	C	T	0.094246	1008
15	rs141979482	T	A	0.0188492	1008
15	rs72731469	T	C	0.0873016	1008
15	rs72731470	A	C	0.0873016	1008
15	rs8035733	A	G	0.102183	1008
15	rs8037066	T	C	0.102183	1008
15	rs1048164	G	A	0.0793651	1008
15	rs1048163	A	G	0.0873016	1008
15	rs11634409	C	A	0.0793651	1008
15	rs55799438	A	G	0.0873016	1008
15	rs55974545	G	C	0.0873016	1008
15	rs55863440	G	A	0.0873016	1008
15	rs11636097	A	G	0.0892857	1008
15	rs12909664	G	T	0.105159	1008
15	rs900054	A	G	0.0873016	1008
15	rs11638662	C	T	0.0882937	1008
15	rs11638733	G	A	0.0803571	1008
15	rs11634057	T	C	0.0882937	1008
15	rs79413055	C	T	0.205357	1008
15	rs34855281	G	A	0.0386905	1008
15	rs112657491	T	C	0.0734127	1008
15	rs138255110	T	C	0.0753968	1008
15	rs34705030	T	A	0.0386905	1008
15	rs12050520	C	T	0.0803571	1008
15	rs142421519	G	A	0.0684524	1008
15	rs11631752	C	T	0.244048	1008
15	rs76556913	C	G	0.0863095	1008
15	rs12901591	C	T	0.747024	1008
15	rs137869062	G	T	0.0347222	1008
15	rs2068001	C	T	0.229167	1008
15	rs34239964	G	C	0.0664683	1008
15	rs34071118	T	G	0.0257937	1008
15	rs57516428	C	G	0.0882937	1008
15	rs12102050	C	T	0.21131	1008
15	rs56820972	G	A	0.0287698	1008
15	rs4923858	A	C	0.989087	1008
15	rs8037267	G	A	0.613095	1008
15	rs12595425	G	T	0.112103	1008
15	rs57642694	G	T	0.603175	1008
15	rs35284033	T	C	0.0357143	1008
15	rs115117566	G	C	0.468254	1008
15	rs3888841	C	T	0.468254	1008
15	rs200637038	C	A	0.467262	1008
15	rs731497	T	C	0.287698	1008
15	rs58440273	G	C	0.470238	1008
15	rs16970474	A	C	0.477183	1008
15	rs77359952	G	A	0.468254	1008
15	rs62020055	C	T	0.00496032	1008
15	rs79914249	C	T	0.469246	1008
15	rs1075508	G	A	0.139881	1008
15	rs936217	G	A	0.139881	1008
15	rs1075505	C	T	0.614087	1008
15	rs1075506	G	A	0.139881	1008
15	rs1075507	G	A	0.139881	1008
15	rs7162809	A	G	0.849206	1008
15	rs12902461	T	C	0.849206	1008
15	rs2277563	A	C	0.145833	1008
15	rs2277564	G	A	0.140873	1008
15	rs936216	C	A	0.80754	1008
15	rs936215	G	A	0.988095	1008
15	rs77554123	G	A	0.0248016	1008
15	rs145909400	C	T	0.0238095	1008
15	rs3743131	C	T	0.143849	1008
15	rs3743132	A	G	0.145833	1008
15	rs2412504	A	G	0.145833	1008
15	rs2016902	G	A	0.467262	1008
15	rs3743135	A	G	0.146825	1008
15	rs748556	G	A	0.335317	1008
15	rs12439947	T	A	0.0376984	1008
15	rs7183540	G	A	0.146825	1008
15	rs28638122	G	A	0.47123	1008
15	rs28588285	A	T	0.468254	1008
15	rs12914440	G	A	0.143849	1008
15	rs7178076	A	G	0.490079	1008
15	rs7178233	C	T	0.459325	1008
15	rs79504743	G	A	0.0406746	1008
15	rs8042885	G	A	0.150794	1008
15	rs6492939	A	C	0.0357143	1008
15	rs35114516	C	T	0.116071	1008
15	rs7161997	C	A	0.150794	1008
15	rs35118993	C	T	0.116071	1008
15	rs7162220	C	A	0.848214	1008
15	rs12905386	G	A	0.116071	1008
15	rs148765496	C	T	0.0168651	1008
15	rs3784396	G	A	0.118056	1008
15	rs3825873	G	A	0.116071	1008
15	rs6492940	T	C	0.964286	1008
15	rs8034871	G	A	0.964286	1008
15	rs72731478	G	A	0.116071	1008
15	rs3743137	C	T	0.119048	1008
15	rs2253603	G	A	0.306548	1008
15	rs936214	G	A	0.479167	1008
15	rs56282503	T	C	0.124008	1008
15	rs56205728	G	A	0.12004	1008
15	rs4924443	T	C	0.470238	1008
15	rs2242120	A	T	0.104167	1008
15	rs2242119	C	A	0.242063	1008
15	rs28676999	C	T	0.119048	1008
15	rs7169803	G	A	0.373016	1008
15	rs11857340	T	C	0.224206	1008
15	rs11633123	A	G	0.385913	1008
15	rs55927878	G	A	0.144841	1008
15	rs76247836	T	A	0.0763889	1008
15	rs75342191	G	A	0.0208333	1008
15	rs4924445	G	A	0.160714	1008
15	rs12440450	G	T	0.597222	1008
15	rs4257181	C	T	0.553571	1008
15	rs1814567	G	C	0.157738	1008
15	rs2412505	T	C	0.72123	1008
15	rs56203022	A	G	0.146825	1008
15	rs41277676	A	G	0.00595238	1008
15	rs3743138	C	A	0.218254	1008
15	rs936213	G	A	0.30754	1008
15	rs76976021	C	T	0.0138889	1008
15	rs936212	T	C	0.55754	1008
15	rs936211	G	T	0.598214	1008
15	rs72731484	T	G	0.00595238	1008
15	rs936209	A	G	0.929563	1008
15	rs62021888	G	T	0.151786	1008
15	rs2290550	C	A	0.0396825	1008
15	rs12439272	G	A	0.105159	1008
15	rs57516465	A	G	0.0704365	1008
15	rs8025304	C	A	0.0853175	1008
15	rs151081953	C	T	0.0178571	1008
15	rs72731485	G	A	0.00595238	1008
15	rs2229691	A	G	0.673611	1008
15	rs2305650	C	G	0.600198	1008
15	rs12438880	C	G	0.600198	1008
15	rs2305649	G	A	0.785714	1008
15	rs2229690	G	A	0.78869	1008
15	rs2305648	C	G	0.281746	1008
15	rs28395841	G	C	0.0565476	1008
15	rs1869903	G	A	0.0585317	1008
15	rs7162043	T	C	0.0753968	1008
15	rs75266824	T	C	0.0585317	1008
15	rs78521206	T	C	0.0585317	1008
15	rs55713690	T	C	0.00992063	1008
15	rs61512112	C	G	0.570437	1008
15	rs59341305	A	C	0.0585317	1008
15	rs11636491	C	T	0.0962302	1008
15	rs2412508	G	A	0.914683	1008
15	rs2305647	C	T	0.914683	1008
15	rs60309188	G	C	0.0585317	1008
15	rs57253140	G	A	0.0585317	1008
15	rs1869902	G	C	0.990079	1008
15	rs2305646	A	C	0.139881	1008
15	rs2305645	C	T	0.157738	1008
15	rs1869901	G	A	0.772817	1008
15	rs4244575	C	G	0.683532	1008
15	rs2898991	G	A	0.762897	1008
15	rs3784397	C	T	0.762897	1008
15	rs3784398	C	T	0.762897	1008
15	rs4924450	G	A	0.878968	1008
15	rs79446306	A	G	0.0188492	1008
15	rs12439923	G	T	0.00198413	1008
15	rs3784399	C	T	0.16369	1008
15	rs1123487	C	T	0.151786	1008
15	rs72731496	T	C	0.00694444	1008
15	rs8023550	G	C	0.170635	1008
15	rs3765064	C	T	0.0575397	1008
15	rs76817914	G	T	0.00694444	1008
15	rs116977856	C	T	0.0396825	1008
15	rs77226541	G	C	0.0634921	1008
15	rs188101463	C	G	0.0605159	1008
15	rs56135201	T	C	0.136905	1008
15	rs55917611	A	G	0.103175	1008
15	rs4923862	G	C	0.338294	1008
15	rs62017969	T	C	0.113095	1008
15	rs113003846	A	G	0.0406746	1008
15	rs11070263	C	A	0.685516	1008
15	rs2412509	A	T	0.214286	1008
15	rs12441303	G	C	0.18254	1008
15	rs28602975	G	T	0.0287698	1008
15	rs4277318	A	G	0.524802	1008
15	rs28405635	A	G	0.183532	1008
15	rs10163076	G	A	0.0992063	1008
15	rs4923863	A	G	0.475198	1008
15	rs10163093	C	T	0.0972222	1008
15	rs140510714	G	T	0.0515873	1008
15	rs882829	C	G	0.491071	1008
15	rs75611059	T	C	0.0287698	1008
15	rs34513772	T	C	0.126984	1008
15	rs11635059	T	C	0.126984	1008
15	rs11070264	T	C	0.492063	1008
15	rs60037438	A	G	0.197421	1008
15	rs68063243	G	A	0.125992	1008
15	rs2118961	A	G	0.492063	1008
15	rs934937	C	T	0.581349	1008
15	rs7171143	T	C	0.821429	1008
15	rs12907887	G	C	0.235119	1008
15	rs3743140	G	A	0.238095	1008
15	rs2289334	T	C	0.552579	1008
15	rs2289333	C	T	0.553571	1008
15	rs961090	T	C	0.800595	1008
15	rs146020554	A	G	0.0625	1008
15	rs12081	G	C	0.553571	1008
15	rs2004251	A	G	0.848214	1008
15	rs67839313	T	C	0.248016	1008
15	rs1077476	T	G	0.571429	1008
15	rs141514566	G	C	0.046627	1008
15	rs7173747	C	T	0.552579	1008
15	rs11856877	A	G	0.247024	1008
15	rs2412511	G	A	0.878968	1008
15	rs187432425	A	G	0.031746	1008
15	rs62017973	C	T	0.0396825	1008
15	rs4143838	T	C	0.139881	1008
15	rs116844737	A	G	0.0367063	1008
15	rs2118960	A	G	0.888889	1008
15	rs2118959	T	C	0.0863095	1008
15	rs75750921	G	A	0.0585317	1008
15	rs7164747	G	A	0.552579	1008
15	rs7164564	C	T	0.551587	1008
15	rs74599224	T	C	0.0585317	1008
15	rs1129264	A	G	0.861111	1008
15	rs75173345	A	G	0.00992063	1008
15	rs11630891	G	A	0.0277778	1008
15	rs76744745	C	G	0.0873016	1008
15	rs72731500	C	A	0.0277778	1008
15	rs114599331	C	T	0.0396825	1008
15	rs191414971	T	C	0.0228175	1008
15	rs115267228	G	A	0.0962302	1008
15	rs55641696	G	A	0.0277778	1008
15	rs62017974	C	T	0.0277778	1008
15	rs748245	T	A	0.423611	1008
15	rs72733403	C	T	0.0406746	1008
15	rs11634644	C	T	0.0416667	1008
15	rs12440659	G	C	0.845238	1008
15	rs58452154	T	G	0.117063	1008
15	rs73397306	G	T	0.111111	1008
15	rs77582559	C	T	0.111111	1008
15	rs4924455	A	T	0.583333	1008
15	rs34567466	A	C	0.108135	1008
15	rs11070265	A	G	0.152778	1008
15	rs4923864	G	A	0.584325	1008
15	rs2118958	C	T	0.10119	1008
15	rs142587703	G	A	0.0248016	1008
15	rs117409793	A	C	0.0367063	1008
15	rs934935	G	A	0.897817	1008
15	rs2018127	T	C	0.0456349	1008
15	rs74793470	C	T	0.0952381	1008
15	rs746673	G	A	0.622024	1008
15	rs75444270	G	C	0.047619	1008
15	rs34766487	C	T	0.768849	1008
15	rs34762477	G	A	0.771825	1008
15	rs17670483	T	C	0.0456349	1008
15	rs16970617	C	T	0.10119	1008
15	rs1898885	A	C	0.677579	1008
15	rs73397311	T	G	0.0496032	1008
15	rs8040419	A	G	0.047619	1008
15	rs4375633	A	G	0.953373	1008
15	rs4924456	G	C	0.753968	1008
15	rs74013060	T	C	0.117063	1008
15	rs56936932	A	G	0.568452	1008
15	rs4306473	C	T	0.160714	1008
15	rs4605132	T	C	0.776786	1008
15	rs35081132	G	T	0.077381	1008
15	rs1898884	T	C	0.701389	1008
15	rs144358590	G	C	0.0178571	1008
15	rs8034177	G	A	0.813492	1008
15	rs16970633	G	T	0.119048	1008
15	rs7174448	C	T	0.0912698	1008
15	rs76315331	C	G	0.0208333	1008
15	rs4244577	A	G	0.564484	1008
15	rs17670745	G	A	0.0228175	1008
15	rs35777573	T	A	0.130952	1008
15	rs11070266	C	A	0.0228175	1008
15	rs7164581	G	C	0.121032	1008
15	rs7164606	G	A	0.121032	1008
15	rs56334337	A	G	0.0198413	1008
15	rs56190115	G	A	0.0198413	1008
15	rs62017979	G	A	0.0228175	1008
15	rs77050929	G	A	0.0198413	1008
15	rs143235232	C	T	0.150794	1008
15	rs62017981	C	T	0.0218254	1008
15	rs4575496	T	C	0.0168651	1008
15	rs71472433	A	C	0.144841	1008
15	rs8033303	C	T	0.0208333	1008
15	rs76277863	A	G	0.0178571	1008
15	rs56221586	C	G	0.141865	1008
15	rs11632012	T	G	0.828373	1008
15	rs1007177	A	G	0.829365	1008
15	rs61654142	G	A	0.0188492	1008
15	rs4924457	G	A	0.821429	1008
15	rs11070267	A	G	0.827381	1008
15	rs7165012	A	G	0.809524	1008
15	rs8026523	G	T	0.0178571	1008
15	rs8027487	T	A	0.0178571	1008
15	rs7165541	C	T	0.530754	1008
15	rs151069715	A	G	0.0208333	1008
15	rs62017984	C	T	0.0188492	1008
15	rs12913300	C	T	0.134921	1008
15	rs62017985	C	T	0.0188492	1008
15	rs8037207	G	A	0.0178571	1008
15	rs1898883	C	G	0.827381	1008
15	rs1898882	G	C	0.808532	1008
15	rs12443160	T	C	0.53373	1008
15	rs1992272	T	C	0.823413	1008
15	rs35043215	G	A	0.117063	1008
15	rs8040755	C	T	0.0178571	1008
15	rs35565646	G	A	0.134921	1008
15	rs72733420	G	A	0.0188492	1008
15	rs2412512	G	A	0.0178571	1008
15	rs3743142	C	T	0.0327381	1008
15	rs4514650	G	A	0.532738	1008
15	rs3803360	C	T	0.134921	1008
15	rs3803359	G	A	0.134921	1008
15	rs3803358	C	T	0.0178571	1008
15	rs4924458	C	G	0.532738	1008
15	rs117001799	C	G	0.0327381	1008
15	rs77721109	G	A	0.00198413	1008
15	rs55788133	G	A	0.0178571	1008
15	rs71472434	T	C	0.118056	1008
15	rs117899950	T	C	0.0128968	1008
15	rs75159543	C	T	0.0178571	1008
15	rs34088794	G	A	0.0178571	1008
15	rs11070268	G	A	0.822421	1008
15	rs11630119	G	A	0.0198413	1008
15	rs34230187	G	A	0.0198413	1008
15	rs58640104	G	A	0.532738	1008
15	rs17671194	T	C	0.0168651	1008
15	rs12911691	A	G	0.876984	1008
15	rs12912270	G	A	0.116071	1008
15	rs62018001	C	G	0.0138889	1008
15	rs62018002	T	G	0.0138889	1008
15	rs2412513	T	C	0.550595	1008
15	rs7166991	A	G	0.0178571	1008
15	rs12905240	C	T	0.141865	1008
15	rs138817662	C	T	0.015873	1008
15	rs17671250	T	C	0.0178571	1008
15	rs78153629	T	C	0.0178571	1008
15	rs77531164	A	G	0.0178571	1008
15	rs17733008	T	C	0.0178571	1008
15	rs7164132	C	A	0.0178571	1008
15	rs7164321	A	G	0.0178571	1008
15	rs7169404	G	T	0.0178571	1008
15	rs7169262	C	T	0.0178571	1008
15	rs79044944	G	T	0.0178571	1008
15	rs7176722	G	A	0.676587	1008
15	rs7176592	C	T	0.0128968	1008
15	rs7177949	T	A	0.0128968	1008
15	rs75278386	C	T	0.0178571	1008
15	rs8043180	G	A	0.119048	1008
15	rs8034859	T	C	0.647817	1008
15	rs11070269	T	A	0.676587	1008
15	rs113189667	C	A	0.0178571	1008
15	rs61149329	C	T	0.516865	1008
15	rs6492944	T	A	0.0128968	1008
15	rs147156222	C	T	0.0238095	1008
15	rs78604110	C	G	0.0178571	1008
15	rs12916629	A	G	0.678571	1008
15	rs2289332	G	A	0.676587	1008
15	rs72733427	G	A	0.0128968	1008
15	rs72733428	T	C	0.0128968	1008
15	rs8031814	A	C	0.0128968	1008
15	rs8032114	C	G	0.0128968	1008
15	rs8031994	A	G	0.0128968	1008
15	rs28379196	A	G	0.0128968	1008
15	rs8036457	A	T	0.0128968	1008
15	rs8037941	T	C	0.0128968	1008
15	rs139286584	A	C	0.0128968	1008
15	rs11541643	A	G	0.0128968	1008
15	rs11541641	T	C	0.0128968	1008
15	rs77891160	T	C	0.154762	1008
15	rs72733434	A	G	0.0128968	1008
15	rs12593725	G	A	0.652778	1008
15	rs11636361	G	A	0.677579	1008
15	rs72733437	G	A	0.0128968	1008
15	rs78480617	T	A	0.0674603	1008
15	rs6492945	T	C	0.66369	1008
15	rs117431487	C	T	0.0297619	1008
15	rs62018005	C	A	0.64881	1008
15	rs55679082	G	C	0.679563	1008
15	rs12440453	C	T	0.64881	1008
15	rs35556292	G	A	0.679563	1008
15	rs12898710	G	A	0.856151	1008
15	rs7165636	G	A	0.662698	1008
15	rs59714765	T	C	0.675595	1008
15	rs12904187	G	A	0.662698	1008
15	rs144900516	C	T	0.015873	1008
15	rs8032408	A	G	0.859127	1008
15	rs149056041	C	T	0.0357143	1008
15	rs16970653	A	G	0.0128968	1008
15	rs181878802	C	T	0.0347222	1008
15	rs78430826	T	C	0.0119048	1008
15	rs146699685	C	G	0.0297619	1008
15	rs1984793	C	A	0.776786	1008
15	rs2289331	T	C	0.776786	1008
15	rs10518693	C	T	0.74504	1008
15	rs68169695	T	G	0.0128968	1008
15	rs16970660	G	A	0.0138889	1008
15	rs73383135	G	A	0.0128968	1008
15	rs34321039	C	T	0.0654762	1008
15	rs4924464	C	G	0.618056	1008
15	rs4924465	A	G	0.859127	1008
15	rs4244579	C	T	0.859127	1008
15	rs72733442	T	C	0.0128968	1008
15	rs74763151	T	C	0.031746	1008
15	rs8033938	A	G	0.0188492	1008
15	rs9635324	A	G	0.746032	1008
15	rs8034416	C	T	0.776786	1008
15	rs12440317	G	A	0.457341	1008
15	rs2289330	A	G	0.809524	1008
15	rs2289329	T	C	0.746032	1008
15	rs2229312	C	T	0.0128968	1008
15	rs2289328	G	A	0.127976	1008
15	rs2289327	G	A	0.0367063	1008
15	rs113638727	C	G	0.0188492	1008
15	rs875767	C	T	0.0128968	1008
15	rs11070270	A	G	0.77877	1008
15	rs115077254	C	T	0.0297619	1008
15	rs112366697	C	T	0.0198413	1008
15	rs111540938	C	T	0.0188492	1008
15	rs148359169	T	C	0.0128968	1008
15	rs7172000	C	T	0.0188492	1008
15	rs2412523	C	G	0.777778	1008
15	rs11070271	G	T	0.765873	1008
15	rs11638033	A	T	0.747024	1008
15	rs2075624	G	A	0.618056	1008
15	rs2075625	C	G	0.766865	1008
15	rs4923865	G	A	0.77877	1008
15	rs11630850	C	G	0.765873	1008
15	rs11630878	C	T	0.765873	1008
15	rs11790	T	C	0.77877	1008
15	rs7207	T	C	0.765873	1008
15	rs11557072	G	A	0.0188492	1008
15	rs1001528	A	G	0.765873	1008
15	rs12914710	G	A	0.77877	1008
15	rs12914315	A	G	0.77877	1008
15	rs12593066	C	T	0.618056	1008
15	rs76994419	C	T	0.0188492	1008
15	rs11633883	A	G	0.747024	1008
15	rs144100152	A	G	0.0178571	1008
15	rs35700143	C	T	0.765873	1008
15	rs12901440	G	C	0.765873	1008
15	rs12902310	T	C	0.747024	1008
15	rs72733444	G	A	0.0128968	1008
15	rs2304646	C	T	0.0228175	1008
15	rs2304645	G	C	0.65873	1008
15	rs80176404	T	A	0.0297619	1008
15	rs11637756	A	T	0.765873	1008
15	rs2034650	G	A	0.765873	1008
15	rs8040128	G	A	0.765873	1008
15	rs11858714	A	T	0.0188492	1008
15	rs8040086	A	G	0.765873	1008
15	rs10851395	T	C	0.768849	1008
15	rs72733445	C	G	0.0119048	1008
15	rs59424629	G	T	0.768849	1008
15	rs17733719	G	A	0.750992	1008
15	rs17672016	G	A	0.702381	1008
15	rs600791	G	C	0.781746	1008
15	rs11636147	C	G	0.0486111	1008
15	rs661488	G	C	0.782738	1008
15	rs8034217	T	C	0.78373	1008
15	rs8033249	A	G	0.75496	1008
15	rs17672041	C	T	0.0188492	1008
15	rs79626713	G	A	0.0198413	1008
15	rs11634187	T	G	0.0496032	1008
15	rs74386438	A	G	0.031746	1008
15	rs1979189	G	A	0.600198	1008
15	rs34034104	C	A	0.030754	1008
15	rs117529693	T	C	0.0396825	1008
15	rs11070272	A	G	0.787698	1008
15	rs72733449	A	T	0.0109127	1008
15	rs77556021	A	C	0.0496032	1008
15	rs72733450	C	A	0.0109127	1008
15	rs12368	C	T	0.746032	1008
15	rs55982218	C	T	0.0188492	1008
15	rs1453184	A	G	0.815476	1008
15	rs72733453	G	A	0.0109127	1008
15	rs896798	G	A	0.597222	1008
15	rs559615029	A	G	0.0119048	1008
15	rs35189772	A	G	0.0496032	1008
15	rs586558	G	A	0.484127	1008
15	rs7175894	T	A	0.0446429	1008
15	rs603787	C	T	0.699405	1008
15	rs75361878	G	C	0.0436508	1008
15	rs71472440	A	G	0.162698	1008
15	rs77864341	A	C	0.0208333	1008
15	rs4923869	C	T	0.781746	1008
15	rs16970709	T	C	0.0208333	1008
15	rs1659563	A	G	0.985119	1008
15	rs117820686	G	A	0.0198413	1008
15	rs12898690	G	A	0.104167	1008
15	rs4244580	C	A	0.799603	1008
15	rs183522698	A	G	0.0208333	1008
15	rs11853333	G	A	0.0505952	1008
15	rs4924471	G	T	0.635913	1008
15	rs146473680	A	G	0.0128968	1008
15	rs115066667	G	A	0.0198413	1008
15	rs2304644	T	C	0.139881	1008
15	rs2289326	A	C	0.780754	1008
15	rs78886478	G	T	0.0208333	1008
15	rs73387098	C	T	0.0406746	1008
15	rs9972363	C	T	0.102183	1008
15	rs117505325	C	G	0.0257937	1008
15	rs3743143	A	G	0.139881	1008
15	rs3803357	C	A	0.793651	1008
15	rs74927458	C	T	0.0198413	1008
15	rs3743144	G	A	0.138889	1008
15	rs3784401	C	G	0.030754	1008
15	rs138831572	G	A	0.0198413	1008
15	rs114881348	A	G	0.0446429	1008
15	rs603104	A	C	0.804563	1008
15	rs3743145	A	C	0.0684524	1008
15	rs679882	G	A	0.0198413	1008
15	rs8826	G	C	0.0744048	1008
15	rs57389306	T	A	0.0515873	1008
15	rs150242127	G	C	0.0347222	1008
15	rs58914687	G	A	0.0228175	1008
15	rs6492947	T	C	0.184524	1008
15	rs79438913	G	A	0.136905	1008
15	rs9672313	C	T	0.0873016	1008
15	rs633295	T	C	0.862103	1008
15	rs118118557	A	G	0.0406746	1008
15	rs582736	G	A	0.0992063	1008
15	rs2242080	G	A	0.107143	1008
15	rs667623	C	T	0.0982143	1008
15	rs654317	T	C	0.212302	1008
15	rs611933	T	G	0.100198	1008
15	rs75927551	G	A	0.0188492	1008
15	rs651131	A	C	0.118056	1008
15	rs79900396	A	G	0.0853175	1008
15	rs79326159	C	T	0.0188492	1008
15	rs624486	G	A	0.0982143	1008
15	rs733299	G	T	0.0912698	1008
15	rs639123	A	G	0.896825	1008
15	rs1806961	T	C	0.785714	1008
15	rs113588558	T	C	0.0198413	1008
15	rs2084941	C	A	0.876984	1008
15	rs731640	C	T	0.0912698	1008
15	rs62018030	G	A	0.0902778	1008
15	rs115370557	C	G	0.0238095	1008
15	rs16970734	A	G	0.113095	1008
15	rs36122190	T	A	0.193452	1008
15	rs186443084	G	T	0.0327381	1008
15	rs607118	C	T	0.111111	1008
15	rs138123873	C	T	0.0218254	1008
15	rs623187	C	G	0.110119	1008
15	rs59215299	G	T	0.0218254	1008
15	rs57149276	C	T	0.0218254	1008
15	rs147469669	T	G	0.0218254	1008
15	rs619711	G	A	0.217262	1008
15	rs192639667	T	C	0.014881	1008
15	rs36124780	C	G	0.0853175	1008
15	rs56949736	A	T	0.0228175	1008
15	rs590046	T	C	0.220238	1008
15	rs3213999	A	G	0.0853175	1008
15	rs588686	G	C	0.22123	1008
15	rs589650	A	G	0.112103	1008
15	rs138801732	G	C	0.0456349	1008
15	rs2444302	A	G	0.220238	1008
15	rs2053973	G	A	0.0228175	1008
15	rs35030447	C	T	0.0853175	1008
15	rs603623	T	C	0.220238	1008
15	rs144395603	C	G	0.0426587	1008
15	rs616937	T	C	0.22123	1008
15	rs617031	C	T	0.112103	1008
15	rs640919	T	C	0.112103	1008
15	rs618399	T	C	0.22123	1008
15	rs620198	T	G	0.22123	1008
15	rs146415134	C	T	0.0128968	1008
15	rs143079705	A	G	0.0327381	1008
15	rs139973829	A	G	0.0267857	1008
15	rs73389048	C	T	0.0228175	1008
15	rs12443191	C	T	0.77877	1008
15	rs12443223	C	T	0.77877	1008
15	rs7162004	G	A	0.77877	1008
15	rs7162054	G	A	0.77877	1008
15	rs4923871	G	T	0.887897	1008
15	rs4923872	T	C	0.779762	1008
15	rs4923873	A	G	0.888889	1008
15	rs75726656	G	C	0.0228175	1008
15	rs117532718	T	G	0.0238095	1008
15	rs74244686	C	T	0.111111	1008
15	rs117614921	C	T	0.0228175	1008
15	rs9652415	A	G	0.779762	1008
15	rs2167795	A	G	0.779762	1008
15	rs144431085	G	A	0.0228175	1008
15	rs80189384	G	A	0.0228175	1008
15	rs4924472	T	G	0.777778	1008
15	rs77565133	A	G	0.0238095	1008
15	rs11070275	C	T	0.78373	1008
15	rs12916042	G	A	0.78373	1008
15	rs2924386	G	A	0.78373	1008
15	rs147815994	T	C	0.0922619	1008
15	rs1993212	T	G	0.78373	1008
15	rs2412524	G	T	0.0813492	1008
15	rs75610658	C	T	0.0337302	1008
15	rs182734824	G	A	0.00992063	1008
15	rs117012904	G	A	0.0228175	1008
15	rs999197	C	T	0.104167	1008
15	rs8043197	T	C	0.887897	1008
15	rs8042419	G	A	0.0228175	1008
15	rs7183273	C	T	0.78373	1008
15	rs149930684	G	T	0.0228175	1008
15	rs11852527	C	T	0.0813492	1008
15	rs146538887	G	A	0.0228175	1008
15	rs1901774	C	T	0.0813492	1008
15	rs7168927	T	C	0.888889	1008
15	rs8038350	A	C	0.887897	1008
15	rs1869301	G	C	0.191468	1008
15	rs77669521	A	G	0.0228175	1008
15	rs151079841	G	A	0.0228175	1008
15	rs11639464	C	A	0.785714	1008
15	rs181586473	G	A	0.0188492	1008
15	rs4924473	G	A	0.890873	1008
15	rs4924474	T	C	0.890873	1008
15	rs2034651	G	A	0.785714	1008
15	rs141273191	G	A	0.0228175	1008
15	rs2034652	A	G	0.785714	1008
15	rs75814867	G	T	0.108135	1008
15	rs2959545	T	G	0.214286	1008
15	rs1869302	A	G	0.78869	1008
15	rs1869303	G	C	0.891865	1008
15	rs8033739	A	T	0.890873	1008
15	rs62018046	G	T	0.0813492	1008
15	rs150050454	C	T	0.0228175	1008
15	rs74742072	C	T	0.0228175	1008
15	rs143510041	G	A	0.0188492	1008
15	rs74011171	T	C	0.0228175	1008
15	rs138045988	C	G	0.0277778	1008
15	rs147922862	C	A	0.0228175	1008
15	rs192359657	T	A	0.0188492	1008
15	rs8040187	T	C	0.887897	1008
15	rs9783737	C	T	0.887897	1008
15	rs4924476	C	T	0.887897	1008
15	rs144949398	C	T	0.0446429	1008
15	rs7494968	A	G	0.733135	1008
15	rs2959547	C	T	0.887897	1008
15	rs9284288	C	T	0.887897	1008
15	rs2123534	T	C	0.130952	1008
15	rs6492951	T	C	0.734127	1008
15	rs62018048	G	A	0.130952	1008
15	rs61048252	G	C	0.15377	1008
15	rs181154977	C	T	0.0337302	1008
15	rs113660317	G	A	0.131944	1008
15	rs145508988	C	T	0.0228175	1008
15	rs11638742	G	A	0.733135	1008
15	rs7178756	G	A	0.733135	1008
15	rs11070276	T	A	0.888889	1008
15	rs12595610	G	C	0.733135	1008
15	rs4924478	A	G	0.743056	1008
15	rs72733469	C	T	0.131944	1008
15	rs143224928	C	T	0.0248016	1008
15	rs7169872	T	C	0.888889	1008
15	rs62018051	C	T	0.131944	1008
15	rs12916218	A	G	0.888889	1008
15	rs74749768	G	C	0.113095	1008
15	rs7164166	A	G	0.878968	1008
15	rs16970758	C	T	0.0228175	1008
15	rs117352613	G	A	0.0228175	1008
15	rs148092624	A	T	0.0128968	1008
15	rs16970759	G	A	0.122024	1008
15	rs74812134	G	A	0.0228175	1008
15	rs139184950	A	G	0.0228175	1008
15	rs4923875	A	G	0.734127	1008
15	rs2034653	T	A	0.878968	1008
15	rs56046472	A	G	0.0228175	1008
15	rs8029208	T	C	0.878968	1008
15	rs11070277	G	A	0.734127	1008
15	rs12594548	T	C	0.734127	1008
15	rs4924479	G	A	0.734127	1008
15	rs4924480	A	C	0.733135	1008
15	rs2959535	T	G	0.878968	1008
15	rs2959536	T	G	0.733135	1008
15	rs78931190	A	G	0.0228175	1008
15	rs12916323	C	G	0.123016	1008
15	rs117887366	G	A	0.0228175	1008
15	rs2924388	C	A	0.732143	1008
15	rs11857247	C	T	0.146825	1008
15	rs2290379	G	A	0.878968	1008
15	rs117307252	C	A	0.00793651	1008
15	rs140515450	G	A	0.0198413	1008
15	rs151061715	A	G	0.0228175	1008
15	rs28647196	C	T	0.093254	1008
15	rs8028910	G	A	0.124008	1008
15	rs1987795	T	C	0.878968	1008
15	rs6492952	A	G	0.878968	1008
15	rs7181909	T	C	0.146825	1008
15	rs1811513	T	G	0.704365	1008
15	rs2014367	G	A	0.878968	1008
15	rs2412534	C	T	0.732143	1008
15	rs7164385	C	T	0.146825	1008
15	rs976401	T	G	0.732143	1008
15	rs976402	A	G	0.878968	1008
15	rs2924389	C	T	0.878968	1008
15	rs11857509	T	C	0.124008	1008
15	rs11632061	A	C	0.732143	1008
15	rs34750756	C	T	0.146825	1008
15	rs11632370	G	T	0.732143	1008
15	rs8032453	C	T	0.878968	1008
15	rs8036938	C	T	0.146825	1008
15	rs2412533	A	C	0.878968	1008
15	rs2412532	C	T	0.732143	1008
15	rs2412531	G	C	0.732143	1008
15	rs4923876	A	G	0.732143	1008
15	rs2412530	G	A	0.878968	1008
15	rs144198123	C	G	0.0128968	1008
15	rs896795	T	G	0.732143	1008
15	rs896796	C	A	0.474206	1008
15	rs896797	C	T	0.878968	1008
15	rs4924481	G	A	0.732143	1008
15	rs921624	T	C	0.878968	1008
15	rs8025458	G	A	0.146825	1008
15	rs12913296	G	A	0.093254	1008
15	rs12439814	G	A	0.253968	1008
15	rs12440468	C	T	0.638889	1008
15	rs149315463	T	C	0.0109127	1008
15	rs8041816	C	A	0.878968	1008
15	rs8041991	C	A	0.121032	1008
15	rs8042729	G	A	0.638889	1008
15	rs6582	A	G	0.732143	1008
15	rs1044474	A	G	0.093254	1008
15	rs117221331	C	A	0.0228175	1008
15	rs78102563	G	A	0.0228175	1008
15	rs11637245	C	T	0.093254	1008
15	rs146011966	A	G	0.0228175	1008
15	rs7173685	T	G	0.0188492	1008
15	rs2278887	C	T	0.121032	1008
15	rs2278888	C	T	0.638889	1008
15	rs2278889	G	A	0.878968	1008
15	rs12915563	A	T	0.124008	1008
15	rs17673703	G	A	0.093254	1008
15	rs10467972	G	A	0.638889	1008
15	rs1813898	G	A	0.732143	1008
15	rs7162749	C	T	0.146825	1008
15	rs8028999	C	T	0.638889	1008
15	rs8029384	C	G	0.732143	1008
15	rs3743146	A	G	0.146825	1008
15	rs74396966	T	A	0.0496032	1008
15	rs56195430	G	C	0.0228175	1008
15	rs1530942	A	G	0.878968	1008
15	rs79326251	T	C	0.0228175	1008
15	rs1530943	A	G	0.878968	1008
15	rs55640412	T	C	0.638889	1008
15	rs150833017	A	G	0.0287698	1008
15	rs117994869	A	T	0.0496032	1008
15	rs2412529	G	T	0.878968	1008
15	rs11637239	G	A	0.474206	1008
15	rs147710179	A	G	0.0228175	1008
15	rs10444792	C	T	0.878968	1008
15	rs13329076	C	T	0.093254	1008
15	rs8042733	C	T	0.146825	1008
15	rs62019866	G	A	0.146825	1008
15	rs4924482	C	A	0.878968	1008
15	rs144901300	G	A	0.0228175	1008
15	rs138630028	C	T	0.0228175	1008
15	rs11070278	C	T	0.874008	1008
15	rs10152546	T	A	0.0922619	1008
15	rs61668695	A	C	0.0228175	1008
15	rs28634695	G	A	0.094246	1008
15	rs8034250	A	G	0.874008	1008
15	rs147327004	T	C	0.475198	1008
15	rs8034401	A	G	0.874008	1008
15	rs8035774	T	C	0.874008	1008
15	rs12442697	T	C	0.875	1008
15	rs12915171	A	G	0.094246	1008
15	rs28669075	C	T	0.094246	1008
15	rs143212546	G	A	0.0228175	1008
15	rs3803354	C	T	0.872024	1008
15	rs184651651	T	G	0.0128968	1008
15	rs3803353	G	A	0.124008	1008
15	rs4924483	C	A	0.874008	1008
15	rs8024802	G	C	0.874008	1008
15	rs8024579	A	T	0.874008	1008
15	rs7165054	T	G	0.139881	1008
15	rs7164056	C	A	0.875	1008
15	rs7163889	A	G	0.875	1008
15	rs7164405	G	C	0.874008	1008
15	rs6492953	A	C	0.874008	1008
15	rs4439732	G	C	0.639881	1008
15	rs4561439	A	T	0.874008	1008
15	rs4467046	G	C	0.874008	1008
15	rs7170946	T	C	0.874008	1008
15	rs7170288	G	A	0.094246	1008
15	rs11632319	T	C	0.874008	1008
15	rs12908114	C	T	0.139881	1008
15	rs1453182	T	C	0.874008	1008
15	rs17746659	C	A	0.139881	1008
15	rs11637422	T	A	0.0952381	1008
15	rs4923877	A	T	0.874008	1008
15	rs10851396	C	G	0.117063	1008
15	rs11070279	C	T	0.139881	1008
15	rs11070280	C	T	0.139881	1008
15	rs4923878	A	G	0.876984	1008
15	rs118042478	G	T	0.094246	1008
15	rs34974852	G	C	0.0228175	1008
15	rs1058734	C	T	0.094246	1008
15	rs7162319	T	C	0.642857	1008
15	rs1453183	C	T	0.119048	1008
15	rs7162509	A	T	0.642857	1008
15	rs7167239	A	G	0.876984	1008
15	rs7168913	T	G	0.876984	1008
15	rs7167922	G	A	0.876984	1008
15	rs79840739	T	C	0.0228175	1008
15	rs189247671	C	G	0.0277778	1008
15	rs12324748	G	A	0.0922619	1008
15	rs146172538	C	T	0.0228175	1008
15	rs117630309	C	T	0.0386905	1008
15	rs575557510	T	C	0.0545635	1008
15	rs2412525	A	T	0.0922619	1008
15	rs12908867	T	C	0.118056	1008
15	rs7171945	G	A	0.642857	1008
15	rs145688813	T	C	0.0228175	1008
15	rs12914501	T	A	0.140873	1008
15	rs8038407	T	C	0.735119	1008
15	rs8037417	C	G	0.642857	1008
15	rs117046572	T	C	0.0228175	1008
15	rs11070281	T	C	0.875992	1008
15	rs3986349	A	G	0.875992	1008
15	rs11637275	A	G	0.875992	1008
15	rs62019876	A	G	0.0922619	1008
15	rs114269897	T	G	0.121032	1008
15	rs182092512	G	A	0.0238095	1008
15	rs55954396	T	C	0.140873	1008
15	rs117767572	C	T	0.0228175	1008
15	rs7163648	T	C	0.878968	1008
15	rs141591676	C	T	0.0228175	1008
15	rs1967368	G	A	0.735119	1008
15	rs34303240	T	C	0.140873	1008
15	rs1037445	C	T	0.734127	1008
15	rs56384845	C	A	0.140873	1008
15	rs7170327	T	C	0.875	1008
15	rs10851397	A	G	0.875	1008
15	rs7170073	G	A	0.875	1008
15	rs7169621	A	G	0.733135	1008
15	rs143787256	C	T	0.0228175	1008
15	rs8037334	T	C	0.733135	1008
15	rs11633184	A	G	0.0922619	1008
15	rs8036737	G	A	0.733135	1008
15	rs12592882	C	T	0.640873	1008
15	rs1901775	G	A	0.640873	1008
15	rs12899408	T	C	0.141865	1008
15	rs66885559	T	A	0.640873	1008
15	rs8026605	G	A	0.733135	1008
15	rs12441451	C	T	0.239087	1008
15	rs6492955	C	T	0.87996	1008
15	rs4923879	A	G	0.87996	1008
15	rs7172947	A	G	0.642857	1008
15	rs62019879	G	A	0.0992063	1008
15	rs117538425	C	G	0.0208333	1008
15	rs371206667	G	C	0.0208333	1008
15	rs12437696	A	G	0.760913	1008
15	rs7161968	C	T	0.642857	1008
15	rs11630273	G	A	0.0992063	1008
15	rs1814542	A	G	0.0982143	1008
15	rs1814541	C	T	0.0982143	1008
15	rs143086104	C	T	0.12004	1008
15	rs4080706	A	G	0.741071	1008
15	rs75831908	A	G	0.12996	1008
15	rs183744815	G	T	0.0277778	1008
15	rs186923487	C	T	0.0287698	1008
15	rs62019883	G	C	0.138889	1008
15	rs7164289	G	A	0.643849	1008
15	rs10400825	A	G	0.643849	1008
15	rs35842610	A	G	0.0982143	1008
15	rs12913739	G	A	0.0982143	1008
15	rs10400890	G	T	0.742063	1008
15	rs10400901	T	G	0.742063	1008
15	rs118011338	T	C	0.127976	1008
15	rs12591207	C	A	0.742063	1008
15	rs11070282	T	G	0.742063	1008
15	rs75733529	C	G	0.0416667	1008
15	rs2898996	T	C	0.257937	1008
15	rs11070283	T	C	0.0982143	1008
15	rs16970851	A	G	0.257937	1008
15	rs16970854	A	T	0.12004	1008
15	rs8034726	T	C	0.122024	1008
15	rs62019885	C	T	0.0843254	1008
15	rs74825232	C	T	0.0208333	1008
15	rs3751652	C	T	0.257937	1008
15	rs3751653	T	C	0.257937	1008
15	rs9806221	C	A	0.353175	1008
15	rs4924484	T	C	0.353175	1008
15	rs78044467	G	C	0.119048	1008
15	rs116855030	A	G	0.0188492	1008
15	rs17674454	T	C	0.100198	1008
15	rs7176974	A	G	0.354167	1008
15	rs7178486	T	C	0.354167	1008
15	rs12438955	G	T	0.353175	1008
15	rs35884042	G	A	0.132937	1008
15	rs6492956	T	A	0.330357	1008
15	rs11855923	G	A	0.251984	1008
15	rs7167417	C	A	0.352183	1008
15	rs12905162	C	A	0.251984	1008
15	rs34824658	C	T	0.10119	1008
15	rs9920642	C	T	0.10119	1008
15	rs12385982	C	A	0.10119	1008
15	rs12708401	T	C	0.353175	1008
15	rs12916082	A	G	0.513889	1008
15	rs144118831	G	A	0.0615079	1008
15	rs12907984	G	A	0.113095	1008
15	rs35127391	T	C	0.10119	1008
15	rs10518696	C	T	0.12004	1008
15	rs7171260	A	G	0.353175	1008
15	rs147898977	T	C	0.0188492	1008
15	rs7177192	G	C	0.354167	1008
15	rs74363042	G	A	0.12004	1008
15	rs147028781	G	A	0.0188492	1008
15	rs8038416	C	G	0.512897	1008
15	rs145925841	C	T	0.0416667	1008
15	rs12911738	A	G	0.353175	1008
15	rs12912058	C	A	0.353175	1008
15	rs11854763	G	A	0.353175	1008
15	rs28798094	A	C	0.113095	1008
15	rs74793272	C	A	0.121032	1008
15	rs79099600	A	G	0.12004	1008
15	rs28529389	G	A	0.0992063	1008
15	rs7167768	T	C	0.353175	1008
15	rs12915109	A	C	0.512897	1008
15	rs12915636	G	A	0.10119	1008
15	rs7161938	C	T	0.508929	1008
15	rs11852670	A	G	0.253968	1008
15	rs11852694	A	G	0.253968	1008
15	rs117340862	G	T	0.12004	1008
15	rs11852828	C	T	0.253968	1008
15	rs12907448	A	G	0.113095	1008
15	rs17747399	T	C	0.113095	1008
15	rs17747423	A	G	0.0992063	1008
15	rs10518697	C	T	0.0992063	1008
15	rs12914743	T	C	0.253968	1008
15	rs11070284	T	C	0.353175	1008
15	rs4306472	A	G	0.354167	1008
15	rs2412541	G	T	0.353175	1008
15	rs11858113	T	C	0.253968	1008
15	rs11855334	C	T	0.253968	1008
15	rs8041534	T	G	0.253968	1008
15	rs8040502	A	G	0.353175	1008
15	rs142853192	C	T	0.0238095	1008
15	rs11070285	T	C	0.253968	1008
15	rs17747633	A	G	0.0992063	1008
15	rs141726041	T	A	0.0257937	1008
15	rs74377704	T	C	0.0952381	1008
15	rs148594986	G	A	0.0198413	1008
15	rs11852479	G	T	0.113095	1008
15	rs8042758	C	T	0.0198413	1008
15	rs6492957	C	T	0.508929	1008
15	rs8035775	T	C	0.353175	1008
15	rs4924486	A	G	0.0992063	1008
15	rs4924487	G	C	0.353175	1008
15	rs12912635	G	T	0.253968	1008
15	rs7181074	C	A	0.252976	1008
15	rs4924488	G	A	0.353175	1008
15	rs4457966	T	G	0.113095	1008
15	rs936580	A	G	0.470238	1008
15	rs11856802	T	A	0.253968	1008
15	rs114851468	G	A	0.12004	1008
15	rs4923880	G	A	0.0992063	1008
15	rs11854986	C	G	0.253968	1008
15	rs3092978	A	G	0.353175	1008
15	rs148089967	C	T	0.119048	1008
15	rs118074516	T	C	0.0208333	1008
15	rs147515470	G	A	0.0119048	1008
15	rs139073485	C	A	0.0208333	1008
15	rs75015446	T	A	0.12004	1008
15	rs11070286	T	C	0.253968	1008
15	rs143209386	G	C	0.0248016	1008
15	rs12908316	T	C	0.0992063	1008
15	rs145423566	C	T	0.0109127	1008
15	rs8031057	A	G	0.354167	1008
15	rs140478425	G	A	0.0208333	1008
15	rs12912339	A	G	0.354167	1008
15	rs146419864	G	A	0.0218254	1008
15	rs139316694	A	G	0.014881	1008
15	rs78552414	A	G	0.0228175	1008
15	rs151059772	C	T	0.0208333	1008
15	rs12594794	C	T	0.117063	1008
15	rs11858522	C	T	0.253968	1008
15	rs75826635	A	G	0.12004	1008
15	rs6492958	A	G	0.509921	1008
15	rs139101231	T	C	0.0446429	1008
15	rs3092979	A	G	0.253968	1008
15	rs6492959	C	T	0.867063	1008
15	rs186785068	A	G	0.0208333	1008
15	rs8041095	G	A	0.353175	1008
15	rs8041443	G	A	0.353175	1008
15	rs12908443	A	G	0.113095	1008
15	rs8037804	G	C	0.352183	1008
15	rs8038122	G	A	0.0982143	1008
15	rs7183790	G	T	0.253968	1008
15	rs149974468	A	G	0.0208333	1008
15	rs7165509	T	C	0.0992063	1008
15	rs12903817	T	G	0.0992063	1008
15	rs12148185	T	A	0.113095	1008
15	rs10444817	C	T	0.253968	1008
15	rs189632543	C	T	0.0119048	1008
15	rs117995859	C	T	0.0724206	1008
15	rs2412542	C	T	0.925595	1008
15	rs12899600	G	C	0.353175	1008
15	rs2412544	C	T	0.253968	1008
15	rs140515225	G	T	0.0228175	1008
15	rs62019916	T	C	0.25496	1008
15	rs7168873	T	A	0.354167	1008
15	rs149308097	A	G	0.0436508	1008
15	rs201086397	A	G	0.123016	1008
15	rs36115126	C	A	0.253968	1008
15	rs12906755	C	T	0.014881	1008
15	rs62019918	C	T	0.253968	1008
15	rs7175747	G	A	0.0992063	1008
15	rs12913697	T	G	0.253968	1008
15	rs141245193	C	T	0.0208333	1008
15	rs114753428	A	G	0.12004	1008
15	rs11858938	C	T	0.253968	1008
15	rs144239472	G	C	0.119048	1008
15	rs35684277	G	A	0.0992063	1008
15	rs1051482	A	C	0.113095	1008
15	rs4420508	C	G	0.353175	1008
15	rs8038396	A	C	0.113095	1008
15	rs79903732	C	T	0.0208333	1008
15	rs73396510	C	G	0.140873	1008
15	rs73396515	G	A	0.140873	1008
15	rs35047458	G	A	0.250992	1008
15	rs8029530	C	T	0.0992063	1008
15	rs12902568	G	A	0.250992	1008
15	rs79274407	C	A	0.0248016	1008
15	rs10744948	T	C	0.349206	1008
15	rs116859995	G	A	0.0406746	1008
15	rs4924490	C	T	0.512897	1008
15	rs144816320	G	A	0.0297619	1008
15	rs11070287	C	T	0.0208333	1008
15	rs8036891	C	T	0.0982143	1008
15	rs8037180	G	A	0.0982143	1008
15	rs8042386	T	G	0.0982143	1008
15	rs34845954	G	T	0.253968	1008
15	rs4924491	A	T	0.352183	1008
15	rs36094699	T	C	0.136905	1008
15	rs7182530	A	G	0.251984	1008
15	rs117918761	G	C	0.12996	1008
15	rs12906095	T	C	0.349206	1008
15	rs12904801	A	G	0.250992	1008
15	rs57736474	C	T	0.114087	1008
15	rs57140606	C	A	0.093254	1008
15	rs34739056	C	T	0.0982143	1008
15	rs11855517	T	C	0.130952	1008
15	rs147285907	T	G	0.140873	1008
15	rs140914341	A	C	0.12004	1008
15	rs12907442	C	T	0.0982143	1008
15	rs139947274	G	A	0.12004	1008
15	rs143495930	C	T	0.0267857	1008
15	rs12912742	T	C	0.239087	1008
15	rs7176221	C	G	0.349206	1008
15	rs138295731	C	T	0.12004	1008
15	rs62019934	G	A	0.110119	1008
15	rs76912332	T	G	0.0287698	1008
15	rs8036817	C	A	0.239087	1008
15	rs28891195	A	G	0.110119	1008
15	rs28866515	T	A	0.094246	1008
15	rs59654927	C	T	0.131944	1008
15	rs58458955	G	A	0.132937	1008
15	rs61381741	C	G	0.132937	1008
15	rs117537166	A	G	0.0406746	1008
15	rs4924492	A	C	0.0922619	1008
15	rs4924493	A	T	0.24504	1008
15	rs117636363	G	A	0.0208333	1008
15	rs56042757	A	G	0.24504	1008
15	rs34305357	C	G	0.0922619	1008
15	rs8031427	C	T	0.109127	1008
15	rs1142468	A	G	0.516865	1008
15	rs184060210	T	C	0.0198413	1008
15	rs2263551	G	A	0.24504	1008
15	rs2412545	C	T	0.109127	1008
15	rs2619683	G	C	0.24504	1008
15	rs75345914	C	G	0.152778	1008
15	rs113234496	C	G	0.131944	1008
15	rs76446465	A	C	0.152778	1008
15	rs2917955	G	C	0.24504	1008
15	rs2577564	G	A	0.24504	1008
15	rs60408076	C	T	0.131944	1008
15	rs118179834	G	A	0.0208333	1008
15	rs5030783	T	C	0.109127	1008
15	rs114968680	C	G	0.0208333	1008
15	rs5030786	G	T	0.131944	1008
15	rs2619679	T	A	0.244048	1008
15	rs5030789	A	G	0.907738	1008
15	rs1801320	G	C	0.151786	1008
15	rs1801321	G	T	0.0922619	1008
15	rs45484495	C	G	0.0208333	1008
15	rs2619680	C	A	0.244048	1008
15	rs2619681	T	C	0.353175	1008
15	rs2619682	C	T	0.0922619	1008
15	rs45559631	A	C	0.152778	1008
15	rs2928140	G	C	0.244048	1008
15	rs3101861	G	C	0.244048	1008
15	rs4924495	C	T	0.755952	1008
15	rs34285050	A	G	0.643849	1008
15	rs7172195	C	T	0.75496	1008
15	rs7173646	T	A	0.75496	1008
15	rs4924496	T	C	0.90873	1008
15	rs148870330	G	A	0.0208333	1008
15	rs117190554	C	T	0.0208333	1008
15	rs45504895	T	C	0.152778	1008
15	rs150687335	C	T	0.0327381	1008
15	rs144967931	C	T	0.0208333	1008
15	rs114673738	A	T	0.0208333	1008
15	rs142075311	C	G	0.0575397	1008
15	rs145405071	C	T	0.0208333	1008
15	rs45457497	T	G	0.643849	1008
15	rs7175401	C	A	0.755952	1008
15	rs45503494	T	C	0.131944	1008
15	rs12908284	T	G	0.755952	1008
15	rs7182231	T	C	0.796627	1008
15	rs140073022	G	A	0.0208333	1008
15	rs113514814	C	T	0.131944	1008
15	rs11638204	C	T	0.520833	1008
15	rs45455000	T	G	0.132937	1008
15	rs151054333	T	C	0.0208333	1008
15	rs4924498	T	C	0.90873	1008
15	rs138726358	T	C	0.0287698	1008
15	rs12592524	G	A	0.90873	1008
15	rs45495293	C	T	0.755952	1008
15	rs3092982	C	G	0.755952	1008
15	rs59244061	T	C	0.907738	1008
15	rs4924499	G	A	0.998016	1008
15	rs2412546	G	A	0.755952	1008
15	rs147915852	G	A	0.0287698	1008
15	rs6492961	C	G	0.755952	1008
15	rs4144242	G	A	0.151786	1008
15	rs56409425	C	T	0.907738	1008
15	rs11858337	G	A	0.755952	1008
15	rs11858338	G	A	0.755952	1008
15	rs7177265	C	T	0.907738	1008
15	rs12898552	C	G	0.114087	1008
15	rs957603	A	G	0.907738	1008
15	rs7176590	G	A	0.907738	1008
15	rs113771463	C	G	0.113095	1008
15	rs12148915	G	A	0.907738	1008
15	rs12591044	A	G	0.907738	1008
15	rs57936990	C	T	0.151786	1008
15	rs2412547	C	A	0.755952	1008
15	rs2412548	T	C	0.755952	1008
15	rs117697188	C	T	0.0208333	1008
15	rs11070290	A	C	0.113095	1008
15	rs2412549	C	T	0.75496	1008
15	rs4924500	A	G	0.642857	1008
15	rs11070291	A	G	0.755952	1008
15	rs10775121	A	G	0.755952	1008
15	rs138071446	A	G	0.0208333	1008
15	rs12442560	A	G	0.907738	1008
15	rs45471696	C	A	0.0912698	1008
15	rs142259440	C	T	0.0327381	1008
15	rs45579836	T	C	0.130952	1008
15	rs11343913	T	C	0.113095	1008
15	rs117860767	T	C	0.0208333	1008
15	rs12439683	G	A	0.75496	1008
15	rs11633269	A	G	0.75496	1008
15	rs11633367	A	G	0.485119	1008
15	rs45437200	A	T	0.0208333	1008
15	rs7182499	G	A	0.906746	1008
15	rs542275049	A	G	0.0109127	1008
15	rs4417527	C	G	0.641865	1008
15	rs186027321	C	T	0.047619	1008
15	rs12593359	T	G	0.777778	1008
15	rs7180135	G	A	0.906746	1008
15	rs56390641	A	G	0.0208333	1008
15	rs11855560	T	C	0.777778	1008
15	rs45507396	A	G	0.108135	1008
15	rs45585734	C	G	0.108135	1008
15	rs11852786	G	C	0.777778	1008
15	rs187792990	T	C	0.0208333	1008
15	rs7164339	G	A	0.777778	1008
15	rs36106105	G	A	0.777778	1008
15	rs145783993	G	A	0.0208333	1008
15	rs150844778	A	C	0.0248016	1008
15	rs4924501	G	T	0.75496	1008
15	rs142725753	C	T	0.0327381	1008
15	rs4924502	T	C	0.906746	1008
15	rs117445197	T	C	0.0208333	1008
15	rs12441514	G	A	0.777778	1008
15	rs2304580	T	C	0.665675	1008
15	rs2304581	T	A	0.122024	1008
15	rs77019569	C	T	0.121032	1008
15	rs11070292	A	G	0.489087	1008
15	rs3092983	G	A	0.777778	1008
15	rs2304583	A	G	0.116071	1008
15	rs57386731	C	A	0.906746	1008
15	rs185651757	T	G	0.0287698	1008
15	rs117862109	G	T	0.122024	1008
15	rs4923884	G	A	0.75496	1008
15	rs12372947	C	G	0.75496	1008
15	rs7167854	A	G	0.75496	1008
15	rs11631563	G	C	0.75496	1008
15	rs8033829	C	T	0.752976	1008
15	rs12910784	A	C	0.102183	1008
15	rs7176245	G	A	0.907738	1008
15	rs7175905	A	G	0.907738	1008
15	rs11070293	T	C	0.755952	1008
15	rs117491525	C	T	0.0386905	1008
15	rs8025883	A	G	0.755952	1008
15	rs12438182	C	A	0.485119	1008
15	rs752012	T	C	0.755952	1008
15	rs4924503	G	A	0.755952	1008
15	rs2004771	A	G	0.755952	1008
15	rs7169010	G	A	0.759921	1008
15	rs7174551	G	A	0.75496	1008
15	rs75867673	C	T	0.0208333	1008
15	rs7175361	G	A	0.638889	1008
15	rs77056045	G	A	0.127976	1008
15	rs116909105	T	A	0.0327381	1008
15	rs12442845	T	A	0.75496	1008
15	rs192197251	C	T	0.0208333	1008
15	rs75387822	G	A	0.152778	1008
15	rs187136673	C	T	0.0128968	1008
15	rs78955473	T	C	0.0416667	1008
15	rs146844628	C	T	0.031746	1008
15	rs6492964	G	A	0.862103	1008
15	rs6492965	T	G	0.384921	1008
15	rs2412550	C	T	0.415675	1008
15	rs2412551	A	G	0.998016	1008
15	rs146446096	C	T	0.0208333	1008
15	rs3759796	T	C	0.231151	1008
15	rs7163862	A	T	0.362103	1008
15	rs78059614	C	T	0.031746	1008
15	rs113114282	G	A	0.031746	1008
15	rs79017311	G	C	0.217262	1008
15	rs2016546	G	T	0.030754	1008
15	rs2301176	T	C	0.031746	1008
15	rs73398513	G	A	0.031746	1008
15	rs115347345	C	T	0.030754	1008
15	rs1866170	C	T	0.383929	1008
15	rs8025558	G	A	0.030754	1008
15	rs8031526	A	T	0.031746	1008
15	rs75844322	C	T	0.142857	1008
15	rs2289218	T	A	0.367063	1008
15	rs2289219	C	T	0.0882937	1008
15	rs77112154	A	G	0.0208333	1008
15	rs3784289	C	T	0.418651	1008
15	rs3784290	C	G	0.030754	1008
15	rs78644727	A	G	0.030754	1008
```
