## Supplementary material for "Characterization of shared and ancestry-specific signals driving complex traits using multi-ancestry fine-mapping": s2_ref.bim

```
15	rs62004808	0	40067241	C	G
15	rs34320375	0	40067789	C	T
15	rs2638012	0	40067968	G	A
15	rs147885551	0	40069311	T	C
15	rs35652496	0	40069504	C	T
15	rs2029584	0	40070258	G	A
15	rs1688087	0	40070492	A	G
15	rs12439384	0	40070515	G	A
15	rs1491625	0	40070771	A	T
15	rs1491624	0	40070901	G	A
15	rs145927097	0	40071250	C	A
15	rs4924391	0	40071730	T	A
15	rs4924392	0	40071959	T	C
15	rs2576929	0	40072311	T	C
15	rs2631717	0	40072491	G	A
15	rs73397128	0	40072529	C	T
15	rs12594027	0	40072779	C	T
15	rs8026892	0	40072829	T	C
15	rs12594113	0	40073009	G	A
15	rs58312028	0	40074345	G	C
15	rs72727102	0	40075359	C	G
15	rs73397133	0	40075764	A	G
15	rs66496275	0	40076015	T	A
15	rs34943556	0	40076034	A	G
15	rs1027232	0	40077948	C	A
15	rs592172	0	40079390	A	G
15	rs7165244	0	40079742	T	C
15	rs594863	0	40080045	G	A
15	rs10520152	0	40080163	A	G
15	rs138019336	0	40080486	G	A
15	rs10520153	0	40080692	G	A
15	rs620407	0	40081435	A	T
15	rs6492919	0	40082066	A	C
15	rs606927	0	40082110	A	G
15	rs16952190	0	40085637	C	T
15	rs4923840	0	40088314	G	A
15	rs683676	0	40088761	C	T
15	rs139101580	0	40089604	G	A
15	rs12900859	0	40090276	T	C
15	rs80233501	0	40091344	C	T
15	rs150423274	0	40092110	G	C
15	rs624191	0	40092835	A	G
15	rs17717859	0	40094564	C	T
15	rs66610915	0	40094993	G	C
15	rs66490630	0	40099769	T	C
15	rs80103743	0	40103514	G	A
15	rs150512996	0	40103843	T	C
15	rs112356992	0	40103845	T	C
15	rs11070234	0	40103914	A	G
15	rs149933220	0	40103944	C	T
15	rs1166777	0	40104233	G	T
15	rs2082939	0	40105205	G	A
15	rs11858909	0	40108795	T	A
15	rs146881260	0	40110027	G	A
15	rs1865754	0	40110189	A	G
15	rs388571	0	40110983	C	G
15	rs3784392	0	40111105	G	A
15	rs172104	0	40111438	T	C
15	rs676455	0	40112158	A	G
15	rs275716	0	40112790	G	A
15	rs275717	0	40113107	A	G
15	rs275718	0	40113516	G	A
15	rs12438821	0	40113536	T	C
15	rs275719	0	40113599	T	C
15	rs275720	0	40114111	A	T
15	rs146838521	0	40114398	T	C
15	rs1865755	0	40115471	A	C
15	rs74656104	0	40115571	T	C
15	rs275721	0	40115920	A	C
15	rs275754	0	40116727	T	C
15	rs148097525	0	40118033	C	A
15	rs183915	0	40119703	A	G
15	rs1836850	0	40120504	G	A
15	rs35649716	0	40120728	A	G
15	rs28565083	0	40121121	G	C
15	rs35986028	0	40121575	C	T
15	rs275752	0	40121961	T	G
15	rs770733	0	40122373	T	C
15	rs142157872	0	40122471	G	T
15	rs78576210	0	40122533	C	T
15	rs138645238	0	40122591	G	A
15	rs17645613	0	40123292	C	A
15	rs17718330	0	40123349	T	C
15	rs77626196	0	40123715	G	A
15	rs112549355	0	40124393	G	A
15	rs35194933	0	40124730	T	C
15	rs275760	0	40126543	T	C
15	rs4924393	0	40126643	T	C
15	rs12442442	0	40127028	G	A
15	rs11854663	0	40127409	T	C
15	rs275759	0	40127457	A	G
15	rs12898218	0	40128313	T	C
15	rs10520154	0	40129204	A	C
15	rs62002486	0	40129917	C	T
15	rs183916	0	40130094	T	C
15	rs35257258	0	40130951	G	A
15	rs2164483	0	40131224	T	C
15	rs1166731	0	40132258	C	T
15	rs1968002	0	40132640	A	G
15	rs62002488	0	40133225	C	G
15	rs4924394	0	40133353	T	G
15	rs41418150	0	40135436	C	G
15	rs440383	0	40135854	G	A
15	rs275757	0	40136368	C	T
15	rs7181712	0	40136737	T	A
15	rs435224	0	40136900	C	G
15	rs11855441	0	40136928	C	T
15	rs3784391	0	40137015	A	G
15	rs34111687	0	40137656	C	T
15	rs117814690	0	40137935	G	C
15	rs4923842	0	40138819	A	G
15	rs4923843	0	40139017	T	C
15	rs2412449	0	40139420	G	A
15	rs1166729	0	40142337	A	G
15	rs35379877	0	40142566	C	T
15	rs76832906	0	40142936	T	G
15	rs62002492	0	40143161	T	C
15	rs78092957	0	40143645	A	T
15	rs275729	0	40143910	G	A
15	rs8030833	0	40144240	G	A
15	rs61652975	0	40144363	A	G
15	rs28624789	0	40145314	C	T
15	rs275730	0	40146072	G	A
15	rs139135335	0	40146424	G	A
15	rs11070235	0	40146512	A	G
15	rs813994	0	40146948	G	C
15	rs62002493	0	40147127	C	T
15	rs35744719	0	40147182	T	C
15	rs275714	0	40148563	C	T
15	rs1436274	0	40148915	C	T
15	rs35021776	0	40149142	T	C
15	rs169328	0	40150301	G	C
15	rs7164392	0	40151470	T	C
15	rs12901508	0	40151599	C	T
15	rs12901927	0	40151740	G	C
15	rs6492920	0	40152650	T	C
15	rs111543262	0	40152876	T	C
15	rs166703	0	40153286	T	C
15	rs275749	0	40153419	A	G
15	rs275747	0	40153847	T	C
15	rs166702	0	40153934	G	A
15	rs16969944	0	40154128	A	G
15	rs11070236	0	40154164	A	C
15	rs1865751	0	40154189	C	T
15	rs146597398	0	40154222	G	A
15	rs12593001	0	40154253	G	C
15	rs275746	0	40154938	G	C
15	rs8027339	0	40155718	A	C
15	rs8027511	0	40155759	C	A
15	rs2117975	0	40157314	G	A
15	rs57961139	0	40157989	T	C
15	rs72729433	0	40158127	C	T
15	rs62002495	0	40158131	G	A
15	rs275742	0	40158327	T	C
15	rs142518469	0	40158416	A	G
15	rs76665917	0	40158905	A	T
15	rs150926967	0	40159028	T	C
15	rs9630419	0	40159724	A	G
15	rs1865752	0	40159807	C	T
15	rs1865753	0	40159878	C	A
15	rs80351865	0	40161155	G	A
15	rs994402	0	40161267	C	T
15	rs77395720	0	40161604	C	T
15	rs4924395	0	40161891	G	C
15	rs62002497	0	40162134	T	G
15	rs17719200	0	40162605	G	A
15	rs7497058	0	40162636	A	G
15	rs1369884	0	40162717	T	C
15	rs1369885	0	40162766	C	A
15	rs58397355	0	40163656	G	A
15	rs17719272	0	40164439	A	G
15	rs7173524	0	40165499	C	T
15	rs7173582	0	40165588	C	T
15	rs1836848	0	40167199	C	T
15	rs4924396	0	40167319	C	T
15	rs7165106	0	40168044	G	C
15	rs9672455	0	40168172	T	C
15	rs139452288	0	40168599	G	A
15	rs78768036	0	40168674	G	T
15	rs76720051	0	40168991	C	G
15	rs4410044	0	40169055	G	C
15	rs62002525	0	40169294	A	C
15	rs692938	0	40169859	G	T
15	rs192879535	0	40170795	G	A
15	rs118010066	0	40171326	A	G
15	rs78514747	0	40171649	G	A
15	rs74008984	0	40171710	A	G
15	rs117748169	0	40172457	G	A
15	rs56274936	0	40172972	G	T
15	rs12901700	0	40173227	G	A
15	rs56023250	0	40173695	C	T
15	rs79886926	0	40173789	A	G
15	rs17646637	0	40173805	A	G
15	rs17719391	0	40173890	T	G
15	rs74008986	0	40173901	C	T
15	rs56049476	0	40173962	A	C
15	rs4924397	0	40174282	A	C
15	rs1821715	0	40174920	C	T
15	rs11633436	0	40175097	T	C
15	rs4924398	0	40175964	A	G
15	rs1836847	0	40176196	C	T
15	rs408190	0	40176924	G	A
15	rs62002527	0	40177162	C	T
15	rs4924399	0	40177769	T	C
15	rs41487846	0	40178504	G	A
15	rs275737	0	40179013	C	T
15	rs139569159	0	40179663	A	C
15	rs11070238	0	40180718	C	T
15	rs275739	0	40180752	T	C
15	rs16969970	0	40180934	T	C
15	rs151100677	0	40181252	T	C
15	rs28573294	0	40182056	A	C
15	rs77179303	0	40182181	C	T
15	rs117826948	0	40182214	T	C
15	rs1873920	0	40183016	C	G
15	rs12913155	0	40184012	C	G
15	rs491215	0	40184587	T	C
15	rs74979780	0	40184866	G	A
15	rs184482396	0	40185365	A	G
15	rs114883927	0	40187306	A	G
15	rs79938608	0	40187910	T	C
15	rs145919162	0	40189876	G	A
15	rs76114827	0	40190148	C	T
15	rs148297645	0	40190663	C	T
15	rs770736	0	40191310	T	A
15	rs140199564	0	40191486	A	G
15	rs275725	0	40192301	G	T
15	rs275728	0	40192918	G	T
15	rs142026204	0	40193380	C	A
15	rs116237442	0	40193478	G	T
15	rs62002531	0	40194921	C	T
15	rs172105	0	40195369	C	T
15	rs188020	0	40195376	C	G
15	rs183914	0	40195874	C	T
15	rs1688092	0	40195978	T	C
15	rs275733	0	40196107	A	G
15	rs28495043	0	40197485	G	A
15	rs41497851	0	40198302	G	C
15	rs75351944	0	40198316	C	T
15	rs55859027	0	40198656	G	A
15	rs169329	0	40198877	G	A
15	rs62002533	0	40199132	C	T
15	rs79592792	0	40199928	T	A
15	rs275732	0	40200099	C	T
15	rs77857912	0	40200372	C	T
15	rs79613365	0	40200743	G	T
15	rs77815267	0	40200867	C	A
15	rs144137400	0	40201276	C	A
15	rs407282	0	40201569	G	A
15	rs404258	0	40201713	T	C
15	rs77050584	0	40202036	T	C
15	rs117035152	0	40202423	T	C
15	rs146762295	0	40202689	G	C
15	rs4923844	0	40202942	T	C
15	rs62002534	0	40203786	G	T
15	rs71403568	0	40204033	C	G
15	rs381732	0	40204216	G	A
15	rs8030654	0	40204305	G	T
15	rs57915574	0	40204681	G	A
15	rs117310215	0	40204773	C	T
15	rs113062247	0	40204774	G	A
15	rs12373003	0	40204953	C	T
15	rs1994864	0	40205397	G	C
15	rs1907564	0	40205700	C	T
15	rs57489891	0	40205839	C	T
15	rs812197	0	40205900	C	T
15	rs145263904	0	40206043	C	G
15	rs146846872	0	40206074	T	C
15	rs2412450	0	40206182	C	G
15	rs749705	0	40206185	C	T
15	rs76925454	0	40206203	C	T
15	rs75709151	0	40206740	A	T
15	rs140712397	0	40206791	A	G
15	rs11070239	0	40206813	G	C
15	rs117731985	0	40207250	G	C
15	rs116984150	0	40207330	T	C
15	rs75126732	0	40207873	C	G
15	rs114002883	0	40208059	C	T
15	rs118113763	0	40208829	T	C
15	rs577289	0	40208911	A	T
15	rs150023865	0	40209135	T	C
15	rs118035333	0	40209198	G	A
15	rs141745779	0	40209789	G	A
15	rs117749400	0	40209942	G	A
15	rs372476558	0	40210194	G	A
15	rs76167756	0	40211027	T	C
15	rs117303939	0	40211500	A	C
15	rs12911566	0	40211633	A	G
15	rs77245879	0	40212031	C	G
15	rs80137374	0	40212050	G	A
15	rs66690776	0	40212770	C	T
15	rs146458017	0	40212934	T	G
15	rs3816902	0	40213087	G	T
15	rs3759837	0	40213508	T	C
15	rs117312530	0	40214555	A	C
15	rs1689605	0	40215061	A	C
15	rs139739605	0	40215553	C	T
15	rs34860096	0	40216022	A	G
15	rs58498873	0	40217759	T	C
15	rs12592148	0	40218069	G	A
15	rs117752544	0	40218705	G	C
15	rs562159	0	40218971	T	C
15	rs2247984	0	40219850	G	T
15	rs12594695	0	40220100	G	C
15	rs10459608	0	40220156	C	T
15	rs77999840	0	40220888	T	C
15	rs494614	0	40221930	A	G
15	rs494690	0	40221952	A	G
15	rs581233	0	40222105	C	T
15	rs57871774	0	40222200	C	T
15	rs117962226	0	40222360	C	T
15	rs79959789	0	40222506	C	G
15	rs117830765	0	40222759	A	G
15	rs75642256	0	40223014	G	A
15	rs1656895	0	40224107	G	A
15	rs1656896	0	40224327	C	T
15	rs28552831	0	40224343	T	C
15	rs76370852	0	40224528	A	T
15	rs35390951	0	40224988	A	C
15	rs486816	0	40225465	A	G
15	rs72729452	0	40226020	G	A
15	rs508281	0	40226294	A	G
15	rs534757	0	40226877	T	C
15	rs77973749	0	40228178	G	A
15	rs7181860	0	40228656	C	T
15	rs74660075	0	40229197	T	C
15	rs72729456	0	40229247	A	C
15	rs117799776	0	40229703	A	G
15	rs74701095	0	40229823	C	A
15	rs75671548	0	40229851	C	T
15	rs73401143	0	40229921	T	G
15	rs117963448	0	40230234	C	G
15	rs518770	0	40230272	T	C
15	rs525910	0	40231500	A	G
15	rs524240	0	40231625	A	T
15	rs500200	0	40232001	C	A
15	rs117288449	0	40233269	A	G
15	rs74766939	0	40233480	G	A
15	rs489424	0	40233918	T	G
15	rs74011716	0	40233961	C	T
15	rs7180793	0	40234117	A	G
15	rs150782653	0	40234230	A	G
15	rs117095499	0	40234248	T	C
15	rs920141	0	40234813	T	C
15	rs920142	0	40234815	G	C
15	rs480095	0	40234916	G	T
15	rs480321	0	40235002	G	A
15	rs2412451	0	40235201	G	A
15	rs34513040	0	40235234	T	C
15	rs78457082	0	40235986	G	A
15	rs527610	0	40235994	A	G
15	rs535407	0	40236372	G	A
15	rs74501688	0	40236565	G	A
15	rs145815480	0	40236689	A	G
15	rs2196470	0	40237322	G	A
15	rs117537215	0	40237990	G	A
15	rs12593679	0	40238016	A	C
15	rs72729459	0	40238027	C	T
15	rs17720383	0	40239297	C	T
15	rs77820631	0	40239459	A	G
15	rs72729460	0	40239460	T	G
15	rs2917836	0	40239477	A	G
15	rs16970024	0	40239776	A	G
15	rs2934194	0	40239912	G	A
15	rs17720451	0	40239928	A	G
15	rs2412452	0	40240544	C	A
15	rs7169266	0	40241137	A	G
15	rs115214068	0	40242571	A	C
15	rs1020028	0	40243328	T	C
15	rs78122163	0	40243408	G	C
15	rs516009	0	40243559	C	T
15	rs72729462	0	40243660	G	C
15	rs16970030	0	40244058	A	G
15	rs552251	0	40244520	C	T
15	rs117083823	0	40244729	A	G
15	rs142289984	0	40244781	T	C
15	rs1656894	0	40245098	G	T
15	rs12439335	0	40245114	T	C
15	rs4924402	0	40245754	T	C
15	rs16970033	0	40245800	G	A
15	rs16970035	0	40245836	A	C
15	rs17720604	0	40245926	G	A
15	rs59688263	0	40246599	G	A
15	rs34298214	0	40246734	C	T
15	rs8030025	0	40248122	G	A
15	rs580836	0	40249020	A	G
15	rs140781111	0	40249047	C	G
15	rs554336	0	40249665	C	T
15	rs553559	0	40249712	T	C
15	rs17720724	0	40250008	A	G
15	rs11633416	0	40250506	T	C
15	rs151295307	0	40250532	G	A
15	rs10518676	0	40250677	T	A
15	rs10152886	0	40251197	T	C
15	rs72729469	0	40251198	G	A
15	rs146624672	0	40251205	T	G
15	rs16970049	0	40251595	T	C
15	rs8041785	0	40251741	A	G
15	rs16970052	0	40251932	A	G
15	rs141713641	0	40252212	A	C
15	rs78035688	0	40252474	A	T
15	rs75827339	0	40252565	A	G
15	rs10152402	0	40252671	C	T
15	rs16970054	0	40252785	A	G
15	rs9302104	0	40253124	T	A
15	rs1436278	0	40253246	C	A
15	rs117335161	0	40253340	C	T
15	rs17720930	0	40253367	A	G
15	rs536503	0	40253674	G	A
15	rs548091	0	40253723	C	G
15	rs1436276	0	40253743	G	T
15	rs547183	0	40253819	C	T
15	rs17720964	0	40253886	G	A
15	rs510949	0	40254155	A	G
15	rs509200	0	40254332	T	C
15	rs12915244	0	40254551	G	A
15	rs518802	0	40254613	G	T
15	rs503671	0	40254946	G	A
15	rs502720	0	40255053	C	T
15	rs514152	0	40255156	A	G
15	rs479500	0	40255262	C	G
15	rs2640645	0	40255400	T	C
15	rs4923846	0	40255430	G	A
15	rs564074	0	40255769	A	G
15	rs1627122	0	40255964	T	C
15	rs17721122	0	40256070	A	T
15	rs558662	0	40256324	T	C
15	rs56143280	0	40256436	G	A
15	rs12708400	0	40256469	A	T
15	rs55957853	0	40256671	G	A
15	rs7170569	0	40256785	T	C
15	rs12906976	0	40256975	A	G
15	rs12438989	0	40257103	T	C
15	rs12441927	0	40257194	A	G
15	rs12439021	0	40257241	T	C
15	rs1689606	0	40257517	G	T
15	rs8035930	0	40257603	G	A
15	rs472027	0	40257615	A	G
15	rs17848529	0	40257760	C	T
15	rs496642	0	40258550	G	C
15	rs148403319	0	40258631	G	C
15	rs117757749	0	40258994	A	G
15	rs150962023	0	40259029	A	G
15	rs28617639	0	40259054	G	A
15	rs522933	0	40259504	G	A
15	rs2291627	0	40259848	A	C
15	rs4566130	0	40260208	C	T
15	rs17664969	0	40260570	C	A
15	rs12900686	0	40260708	T	C
15	rs17665033	0	40260946	A	G
15	rs16970098	0	40261279	T	C
15	rs146399698	0	40261428	A	G
15	rs149887617	0	40261723	G	A
15	rs143862337	0	40261755	G	A
15	rs8029465	0	40262275	G	C
15	rs17721366	0	40262464	A	G
15	rs10851392	0	40262559	A	G
15	rs12324733	0	40262691	G	C
15	rs12912096	0	40262848	T	A
15	rs78572955	0	40262990	G	A
15	rs72729488	0	40263116	G	A
15	rs8036381	0	40263362	T	G
15	rs8036388	0	40263373	T	C
15	rs114325441	0	40263603	T	C
15	rs138139518	0	40263707	G	C
15	rs72729490	0	40264381	G	A
15	rs2307107	0	40265310	T	G
15	rs2307106	0	40265404	T	C
15	rs8030640	0	40265503	C	A
15	rs8030687	0	40265588	C	T
15	rs2307105	0	40265799	A	G
15	rs117018929	0	40266276	T	C
15	rs7176881	0	40266836	C	T
15	rs28514956	0	40267543	C	G
15	rs117085445	0	40267727	A	C
15	rs117622740	0	40267937	A	C
15	rs75241557	0	40268426	G	C
15	rs12441486	0	40268544	G	A
15	rs34298786	0	40269052	G	A
15	rs77645462	0	40269079	G	T
15	rs4923847	0	40269501	C	T
15	rs7174767	0	40269800	T	C
15	rs7173301	0	40269843	A	G
15	rs12901065	0	40270046	C	T
15	rs116985790	0	40270151	C	T
15	rs3765127	0	40270638	A	G
15	rs3765126	0	40270655	T	C
15	rs2412453	0	40270944	T	G
15	rs2412454	0	40271202	A	G
15	rs56319775	0	40271271	A	G
15	rs8030505	0	40271281	G	C
15	rs11631801	0	40271303	C	T
15	rs11632930	0	40271457	G	A
15	rs8035396	0	40271737	G	A
15	rs16970112	0	40271935	A	G
15	rs117230694	0	40271961	C	G
15	rs73388549	0	40272032	C	T
15	rs7175589	0	40272148	C	T
15	rs6492924	0	40272391	G	A
15	rs4924403	0	40272423	C	T
15	rs117547180	0	40272835	C	T
15	rs140633431	0	40273386	C	G
15	rs151051239	0	40273528	G	A
15	rs35647585	0	40273637	G	A
15	rs7166430	0	40273774	T	A
15	rs7165105	0	40273788	C	T
15	rs9888665	0	40273814	T	C
15	rs28541444	0	40273943	T	C
15	rs187773034	0	40274373	C	A
15	rs112959206	0	40274817	A	G
15	rs28696728	0	40274910	T	C
15	rs7173315	0	40275041	T	C
15	rs149161405	0	40275316	T	C
15	rs7496588	0	40275364	T	A
15	rs62004084	0	40275894	C	T
15	rs12050879	0	40275933	G	A
15	rs34682510	0	40276886	T	C
15	rs117148677	0	40276971	C	T
15	rs111616753	0	40277072	A	T
15	rs113776570	0	40277218	A	C
15	rs28619481	0	40277456	A	G
15	rs4924404	0	40277584	C	T
15	rs28369403	0	40277603	G	A
15	rs17848516	0	40278002	T	G
15	rs17848517	0	40278101	G	A
15	rs8030980	0	40278192	T	C
15	rs17848521	0	40278212	T	C
15	rs189003005	0	40278409	T	G
15	rs77714225	0	40279462	G	A
15	rs7180126	0	40279581	A	C
15	rs12592321	0	40279780	T	C
15	rs12442731	0	40280693	G	A
15	rs12442713	0	40280766	C	A
15	rs116866995	0	40280793	G	T
15	rs142579886	0	40281096	G	A
15	rs72729494	0	40281259	A	T
15	rs16970130	0	40281538	T	C
15	rs16970132	0	40281772	A	G
15	rs2307104	0	40282701	T	C
15	rs16970134	0	40282940	G	A
15	rs117377196	0	40283063	G	A
15	rs17721809	0	40283099	A	G
15	rs16970137	0	40283250	T	C
15	rs55652949	0	40283254	A	G
15	rs11853517	0	40283274	G	A
15	rs8034362	0	40283797	T	G
15	rs7178419	0	40284523	C	T
15	rs11070241	0	40284802	C	T
15	rs11633992	0	40285120	A	G
15	rs143034895	0	40285394	C	T
15	rs116555373	0	40285510	T	A
15	rs12591670	0	40286117	T	C
15	rs12901892	0	40286276	C	A
15	rs75931581	0	40286536	T	C
15	rs12906787	0	40286873	C	T
15	rs149692868	0	40286979	T	G
15	rs11070243	0	40287234	G	C
15	rs7175913	0	40287790	G	A
15	rs7177179	0	40287982	T	C
15	rs2898972	0	40288073	G	A
15	rs2412456	0	40290027	A	T
15	rs11852600	0	40290481	T	G
15	rs2291626	0	40290706	G	A
15	rs68131514	0	40291279	T	C
15	rs66640506	0	40291867	T	A
15	rs16970164	0	40292090	A	C
15	rs74765732	0	40292258	A	G
15	rs2307103	0	40293437	C	A
15	rs2307102	0	40293530	T	C
15	rs142924464	0	40293889	C	T
15	rs16970168	0	40294193	G	A
15	rs2412459	0	40295959	C	T
15	rs116896219	0	40296247	T	C
15	rs4924405	0	40296329	G	A
15	rs2412460	0	40296699	C	T
15	rs28515996	0	40297219	T	A
15	rs11629915	0	40297507	T	A
15	rs2898973	0	40298358	C	T
15	rs2291625	0	40298870	T	A
15	rs2291623	0	40299016	C	T
15	rs147821128	0	40300003	A	T
15	rs2279581	0	40300092	T	C
15	rs2279580	0	40300214	G	C
15	rs2279579	0	40300443	T	G
15	rs74349021	0	40300818	A	C
15	rs2412462	0	40301170	G	A
15	rs8034578	0	40301502	C	A
15	rs3816900	0	40302243	C	T
15	rs12592831	0	40302441	G	A
15	rs2412463	0	40302973	C	G
15	rs2412464	0	40303842	G	A
15	rs6492925	0	40304170	T	G
15	rs75276540	0	40304248	C	A
15	rs12903784	0	40304407	A	C
15	rs2898974	0	40305162	C	T
15	rs73390620	0	40305615	C	T
15	rs12050693	0	40306264	T	A
15	rs12050884	0	40306334	C	A
15	rs8023482	0	40307095	A	C
15	rs8028580	0	40307775	A	G
15	rs17848496	0	40311212	G	A
15	rs12916007	0	40312838	G	A
15	rs12916520	0	40313083	G	T
15	rs3207297	0	40313141	C	T
15	rs11635600	0	40314073	G	C
15	rs11635537	0	40314191	A	G
15	rs3816899	0	40314526	G	A
15	rs17848523	0	40314884	G	C
15	rs8030856	0	40314967	C	G
15	rs117394426	0	40315396	A	G
15	rs4924407	0	40316171	A	C
15	rs58367544	0	40316850	C	T
15	rs11629850	0	40317075	G	A
15	rs16970197	0	40317515	C	T
15	rs12591842	0	40317608	G	A
15	rs11070245	0	40317792	T	G
15	rs16970202	0	40317809	A	G
15	rs17848498	0	40318256	C	T
15	rs78768533	0	40319351	C	T
15	rs17722502	0	40320232	A	G
15	rs17722526	0	40320267	A	G
15	rs116940720	0	40320741	T	C
15	rs72731410	0	40320836	C	T
15	rs78848558	0	40321174	G	A
15	rs3736290	0	40321351	C	A
15	rs937213	0	40322124	T	C
15	rs2412473	0	40322167	C	T
15	rs2307101	0	40322460	C	T
15	rs2250402	0	40322552	G	T
15	rs139969546	0	40323238	C	T
15	rs75266116	0	40323398	G	C
15	rs8031319	0	40323692	A	G
15	rs2898984	0	40324075	G	C
15	rs4432245	0	40324481	T	C
15	rs2291622	0	40324729	G	A
15	rs76920174	0	40324827	A	C
15	rs2291621	0	40324837	C	T
15	rs711906	0	40325691	C	T
15	rs6492926	0	40325829	T	G
15	rs8042947	0	40325860	A	G
15	rs138200902	0	40326022	G	A
15	rs4594236	0	40327290	A	G
15	rs2898985	0	40327301	G	A
15	rs11763	0	40327698	C	G
15	rs17848506	0	40327928	C	A
15	rs16924528	0	40328292	A	G
15	rs7535	0	40328575	G	C
15	rs8208	0	40328665	G	A
15	rs7179904	0	40328718	A	G
15	rs118134816	0	40328831	C	G
15	rs2291620	0	40328973	A	G
15	rs2291619	0	40329033	A	G
15	rs72731412	0	40329613	T	C
15	rs1059395	0	40330518	T	G
15	rs7321	0	40330564	C	T
15	rs8041057	0	40330629	C	T
15	rs937215	0	40330693	C	T
15	rs3986354	0	40330876	C	T
15	rs72731415	0	40331699	A	G
15	rs12441342	0	40331914	C	T
15	rs75578790	0	40332440	A	G
15	rs4924409	0	40333050	C	T
15	rs62004114	0	40333355	C	G
15	rs75509561	0	40333469	A	G
15	rs3759836	0	40333608	G	A
15	rs7497289	0	40333657	G	A
15	rs2412474	0	40333791	G	A
15	rs1010879	0	40333915	G	A
15	rs77392419	0	40334081	T	G
15	rs2412475	0	40334576	G	A
15	rs77534034	0	40334707	T	C
15	rs2412476	0	40335852	T	C
15	rs2898986	0	40335860	T	C
15	rs78053299	0	40335905	C	T
15	rs72731416	0	40336091	C	T
15	rs9919974	0	40337462	T	G
15	rs74799483	0	40338394	G	A
15	rs8026641	0	40338861	G	A
15	rs4924410	0	40339494	A	C
15	rs117008382	0	40340008	G	A
15	rs12440899	0	40340291	T	C
15	rs4923848	0	40342053	C	A
15	rs77448945	0	40342124	G	A
15	rs117456693	0	40342403	C	G
15	rs138709326	0	40344551	C	G
15	rs4924412	0	40344885	G	A
15	rs7181985	0	40346650	C	A
15	rs146587860	0	40346714	G	A
15	rs7183386	0	40347236	G	T
15	rs28736699	0	40347435	A	C
15	rs3803361	0	40347745	C	T
15	rs117397976	0	40348044	T	A
15	rs76360779	0	40348157	C	T
15	rs4924413	0	40348697	G	A
15	rs749748	0	40349909	C	G
15	rs749749	0	40350131	T	C
15	rs11070246	0	40350683	A	G
15	rs16952210	0	40351868	G	T
15	rs79956839	0	40352160	G	A
15	rs4923850	0	40352278	G	A
15	rs4923851	0	40352342	C	T
15	rs4924414	0	40352615	A	T
15	rs67501946	0	40352933	G	A
15	rs12441483	0	40353416	T	C
15	rs77027525	0	40354615	A	G
15	rs35781999	0	40355406	G	C
15	rs75194827	0	40355926	G	T
15	rs28444847	0	40356604	C	T
15	rs117739579	0	40356668	C	T
15	rs78253498	0	40356885	G	C
15	rs28620926	0	40357171	A	G
15	rs79685644	0	40358177	C	G
15	rs111681319	0	40358467	C	A
15	rs79443644	0	40359228	C	T
15	rs4497657	0	40359433	A	T
15	rs138682419	0	40359689	T	C
15	rs191687381	0	40359869	G	C
15	rs138075290	0	40359977	T	C
15	rs118107614	0	40360078	C	T
15	rs11638521	0	40360314	T	C
15	rs28826672	0	40360366	G	T
15	rs112908280	0	40360489	A	G
15	rs72731420	0	40360681	A	C
15	rs7181230	0	40360741	A	G
15	rs76119380	0	40360843	C	T
15	rs77423063	0	40361088	T	C
15	rs12899662	0	40361110	T	A
15	rs2412478	0	40361172	C	T
15	rs147260721	0	40361326	A	G
15	rs112244655	0	40361411	C	T
15	rs80071636	0	40361767	C	A
15	rs144894820	0	40362095	G	T
15	rs117939474	0	40362320	A	G
15	rs16970286	0	40362367	A	G
15	rs17723097	0	40362382	A	T
15	rs117861115	0	40363270	G	A
15	rs16970291	0	40363336	A	T
15	rs75181802	0	40363839	G	C
15	rs112493347	0	40364077	T	C
15	rs28479712	0	40364263	A	G
15	rs116954626	0	40364638	T	C
15	rs139127529	0	40364862	C	T
15	rs7162269	0	40364928	C	T
15	rs79273702	0	40365076	T	C
15	rs28587891	0	40365106	T	A
15	rs117983634	0	40365138	G	A
15	rs17723133	0	40365418	G	A
15	rs190870973	0	40365673	G	A
15	rs9972442	0	40365674	T	C
15	rs9972424	0	40365851	A	G
15	rs78546940	0	40365975	C	T
15	rs77987342	0	40366031	T	G
15	rs16970305	0	40366104	G	C
15	rs148389803	0	40366244	G	A
15	rs62004158	0	40366344	G	A
15	rs7495903	0	40366369	C	A
15	rs7496663	0	40366474	G	A
15	rs112543101	0	40366548	G	A
15	rs4924415	0	40366562	T	G
15	rs4924416	0	40366709	G	T
15	rs4924417	0	40366939	G	C
15	rs28379715	0	40367343	A	G
15	rs28361302	0	40367348	T	C
15	rs16970319	0	40367825	C	G
15	rs76860259	0	40368837	G	T
15	rs148163186	0	40369155	C	G
15	rs188329916	0	40369242	C	T
15	rs113139584	0	40369245	C	T
15	rs3923235	0	40371121	A	G
15	rs11070250	0	40372057	G	A
15	rs150453866	0	40372299	G	A
15	rs80337403	0	40372763	C	G
15	rs16970325	0	40373131	C	T
15	rs80167314	0	40373215	A	G
15	rs28534747	0	40374269	T	C
15	rs73390668	0	40374582	T	G
15	rs3743128	0	40374894	G	A
15	rs2927087	0	40375262	T	C
15	rs653543	0	40375847	G	C
15	rs76875574	0	40376098	C	A
15	rs652196	0	40376147	A	G
15	rs12913170	0	40376208	C	T
15	rs640875	0	40376396	A	G
15	rs184684916	0	40376640	C	T
15	rs75690840	0	40377048	G	A
15	rs7183977	0	40377092	T	C
15	rs146928127	0	40377317	G	A
15	rs495592	0	40377630	C	T
15	rs4923852	0	40377865	G	A
15	rs998713	0	40378467	A	G
15	rs571065	0	40378856	C	G
15	rs34598927	0	40378917	C	T
15	rs41500744	0	40379030	A	C
15	rs546220	0	40379260	C	A
15	rs72731425	0	40379363	A	G
15	rs540765	0	40379877	A	G
15	rs8116	0	40380207	T	A
15	rs78017332	0	40380817	C	T
15	rs1540686	0	40380818	A	G
15	rs2242186	0	40380852	G	A
15	rs140667615	0	40380880	G	C
15	rs117624463	0	40380930	C	G
15	rs648289	0	40380933	T	C
15	rs34500961	0	40381272	C	T
15	rs77739024	0	40381604	G	C
15	rs10518679	0	40382441	T	C
15	rs78537933	0	40383008	G	A
15	rs3743129	0	40383779	A	C
15	rs16970349	0	40384132	G	A
15	rs588739	0	40385088	C	G
15	rs1106508	0	40385227	A	G
15	rs10152521	0	40386911	T	C
15	rs148393899	0	40387666	G	A
15	rs11637595	0	40387728	C	T
15	rs11637681	0	40387971	A	G
15	rs543399	0	40388067	C	T
15	rs11634257	0	40388492	T	A
15	rs511338	0	40389282	G	C
15	rs6492929	0	40389286	A	G
15	rs770470	0	40389658	C	T
15	rs11858141	0	40389683	T	C
15	rs569539	0	40389794	G	A
15	rs568652	0	40389870	C	A
15	rs76937327	0	40390509	C	T
15	rs35603048	0	40391965	C	T
15	rs500804	0	40393262	G	A
15	rs495654	0	40394730	C	G
15	rs675173	0	40394859	G	A
15	rs672873	0	40395403	G	A
15	rs11631335	0	40395604	A	G
15	rs12592048	0	40395724	G	A
15	rs34231574	0	40396001	C	T
15	rs191312366	0	40396778	G	A
15	rs183760075	0	40397050	A	C
15	rs12148376	0	40397094	G	A
15	rs34245505	0	40397191	C	G
15	rs62018159	0	40397421	G	A
15	rs191791708	0	40397476	G	A
15	rs539846	0	40397936	G	T
15	rs117690285	0	40398210	G	A
15	rs484943	0	40398754	T	C
15	rs534838	0	40400135	C	A
15	rs35477346	0	40400195	T	C
15	rs79686693	0	40403454	G	A
15	rs8024033	0	40403657	C	G
15	rs631665	0	40404316	T	A
15	rs78524393	0	40404568	G	C
15	rs117546176	0	40404754	C	T
15	rs62019961	0	40404898	G	T
15	rs137855380	0	40404978	A	T
15	rs580781	0	40405150	G	A
15	rs74664313	0	40405421	A	G
15	rs2934776	0	40405449	G	A
15	rs75523475	0	40405587	A	G
15	rs34079741	0	40405909	G	A
15	rs79114448	0	40407733	C	T
15	rs537455	0	40407824	A	C
15	rs117964600	0	40408685	C	T
15	rs12909145	0	40408729	C	T
15	rs78399084	0	40409669	C	G
15	rs16970385	0	40409720	T	C
15	rs112206641	0	40409784	C	T
15	rs16970391	0	40410245	T	C
15	rs148514640	0	40410401	T	C
15	rs11630670	0	40410840	A	G
15	rs8033229	0	40411884	T	G
15	rs79622185	0	40412474	G	T
15	rs112066026	0	40412864	C	G
15	rs111777260	0	40413341	A	G
15	rs112704273	0	40413444	T	C
15	rs57543880	0	40414948	G	A
15	rs9635304	0	40415932	C	T
15	rs58995872	0	40416042	C	A
15	rs61436050	0	40416053	A	G
15	rs147776431	0	40416287	C	T
15	rs111251450	0	40416679	C	G
15	rs137973068	0	40416727	C	G
15	rs115435628	0	40416835	C	G
15	rs60705135	0	40416857	G	A
15	rs141860231	0	40416931	C	G
15	rs113646398	0	40417017	A	G
15	rs117530295	0	40417205	A	C
15	rs58902242	0	40417337	T	A
15	rs59793325	0	40417793	G	A
15	rs113336480	0	40418025	G	T
15	rs80249577	0	40418039	A	G
15	rs112792663	0	40418218	T	G
15	rs111493090	0	40418343	T	C
15	rs78940174	0	40418410	A	G
15	rs8031450	0	40418598	G	C
15	rs75146350	0	40418653	A	G
15	rs113340372	0	40418702	A	T
15	rs74927539	0	40419220	A	G
15	rs79271268	0	40419437	A	G
15	rs60274121	0	40419609	A	C
15	rs687887	0	40419981	C	G
15	rs61635593	0	40420008	G	A
15	rs74582705	0	40420240	C	G
15	rs534304	0	40420433	G	T
15	rs150103448	0	40420472	C	T
15	rs76825092	0	40420518	T	C
15	rs79324566	0	40420817	G	A
15	rs673328	0	40420928	T	A
15	rs548686	0	40421006	G	C
15	rs7173102	0	40421039	G	C
15	rs76163385	0	40421471	A	G
15	rs112671479	0	40424265	A	T
15	rs148076435	0	40424405	C	T
15	rs75692860	0	40424899	C	T
15	rs56739653	0	40426441	C	T
15	rs8026797	0	40426913	C	A
15	rs500693	0	40428746	G	T
15	rs521896	0	40429772	G	A
15	rs77300586	0	40430192	C	T
15	rs4924419	0	40430212	A	G
15	rs141654578	0	40432732	C	T
15	rs4924420	0	40433038	G	T
15	rs371716886	0	40433799	G	A
15	rs12912982	0	40433936	A	C
15	rs77422496	0	40434101	A	G
15	rs597752	0	40434129	A	T
15	rs12913741	0	40434132	G	T
15	rs12913620	0	40434221	C	T
15	rs12913803	0	40434379	A	G
15	rs116948395	0	40434546	G	C
15	rs12899779	0	40434603	T	C
15	rs12898627	0	40434646	A	G
15	rs1471583	0	40435116	A	G
15	rs512339	0	40435183	T	C
15	rs12910199	0	40436799	G	A
15	rs115659216	0	40437344	C	T
15	rs117115304	0	40437806	C	A
15	rs4924422	0	40437889	C	G
15	rs4924423	0	40437924	G	T
15	rs4244573	0	40437966	C	T
15	rs4244574	0	40438092	T	C
15	rs1565863	0	40438120	G	A
15	rs1565864	0	40438298	C	G
15	rs1565865	0	40438301	T	C
15	rs4924424	0	40438559	A	T
15	rs4924425	0	40438593	C	A
15	rs2412480	0	40438837	C	T
15	rs12916901	0	40439712	G	A
15	rs10518681	0	40440164	A	G
15	rs488318	0	40440518	A	G
15	rs12902191	0	40440563	A	G
15	rs16970409	0	40441260	G	A
15	rs796389	0	40441620	A	G
15	rs12908093	0	40441674	C	T
15	rs12438986	0	40441913	C	T
15	rs11854027	0	40442013	A	G
15	rs11854103	0	40442099	G	A
15	rs11854965	0	40442707	G	A
15	rs4924426	0	40443882	C	T
15	rs4924427	0	40443883	C	G
15	rs4924428	0	40444347	T	G
15	rs11636204	0	40444545	A	C
15	rs11631616	0	40444688	T	C
15	rs11636293	0	40444827	A	G
15	rs12905742	0	40444894	G	A
15	rs374710047	0	40445255	G	C
15	rs811746	0	40445371	G	A
15	rs797420	0	40445511	A	G
15	rs373016337	0	40446017	C	A
15	rs12912902	0	40446302	T	C
15	rs34191615	0	40446539	A	G
15	rs62020024	0	40446945	C	A
15	rs492813	0	40446994	A	G
15	rs4924429	0	40447285	A	G
15	rs12901947	0	40447609	C	G
15	rs12902458	0	40447966	A	G
15	rs876821	0	40448699	T	C
15	rs2002425	0	40449450	T	C
15	rs55940969	0	40449813	C	T
15	rs2898988	0	40449913	A	G
15	rs12903940	0	40449993	C	T
15	rs3759838	0	40450569	A	G
15	rs3759839	0	40451588	A	G
15	rs1031963	0	40451782	T	C
15	rs1031964	0	40452004	G	A
15	rs3759842	0	40452479	G	A
15	rs2277559	0	40453307	A	G
15	rs2277560	0	40453497	G	A
15	rs1565866	0	40455894	T	G
15	rs568800	0	40457042	A	C
15	rs3214012	0	40457129	A	C
15	rs1845477	0	40457635	C	T
15	rs4923856	0	40458807	C	T
15	rs12911157	0	40460225	G	T
15	rs117256862	0	40460564	G	A
15	rs34823877	0	40463757	A	G
15	rs8043080	0	40464710	T	C
15	rs4924430	0	40465249	A	G
15	rs11636402	0	40465905	T	A
15	rs12916805	0	40469872	C	A
15	rs35216508	0	40472586	G	A
15	rs8023395	0	40473495	T	C
15	rs6492932	0	40473600	G	A
15	rs78525658	0	40473894	T	C
15	rs11070253	0	40475173	G	T
15	rs77270497	0	40475278	T	C
15	rs1801376	0	40477831	G	A
15	rs7170412	0	40478673	G	C
15	rs4924431	0	40478893	G	A
15	rs11637268	0	40478935	T	C
15	rs8037190	0	40479839	G	A
15	rs7177759	0	40480154	G	T
15	rs147987992	0	40480898	C	T
15	rs4924432	0	40481625	C	T
15	rs4923857	0	40481657	A	G
15	rs28501335	0	40481697	G	A
15	rs79036451	0	40481790	A	G
15	rs150602832	0	40481922	T	C
15	rs11638942	0	40482150	G	A
15	rs28792493	0	40482786	C	G
15	rs117105960	0	40483182	G	A
15	rs150069902	0	40483363	A	G
15	rs77045872	0	40483946	T	C
15	rs76553553	0	40484802	C	G
15	rs7180335	0	40485454	A	G
15	rs6492935	0	40486041	A	G
15	rs76004855	0	40486692	G	T
15	rs12913994	0	40488461	G	A
15	rs1047130	0	40488851	G	A
15	rs12915249	0	40490711	A	G
15	rs2172742	0	40491952	A	G
15	rs2305653	0	40494498	G	A
15	rs28989187	0	40494810	G	A
15	rs2412482	0	40494952	A	T
15	rs12898804	0	40494960	A	C
15	rs12899102	0	40495067	C	A
15	rs8026738	0	40495514	C	T
15	rs7495483	0	40496122	A	C
15	rs12909888	0	40496996	C	A
15	rs10518682	0	40498004	G	A
15	rs7164047	0	40500591	C	T
15	rs11630664	0	40500986	C	T
15	rs7162894	0	40504137	T	C
15	rs34358001	0	40505429	T	C
15	rs7180184	0	40506895	C	T
15	rs7163546	0	40507480	G	C
15	rs7164783	0	40508324	A	C
15	rs7169842	0	40508439	G	C
15	rs2290551	0	40509600	A	G
15	rs1494533	0	40510056	T	C
15	rs80168050	0	40514081	G	A
15	rs140543780	0	40516173	G	A
15	rs11637555	0	40516342	C	T
15	rs11632939	0	40516429	T	C
15	rs2128013	0	40516897	C	T
15	rs117122808	0	40516966	A	C
15	rs7169518	0	40519008	G	T
15	rs4924437	0	40519708	A	T
15	rs11070256	0	40520010	C	A
15	rs28496167	0	40520381	T	C
15	rs6492936	0	40521918	C	G
15	rs74545595	0	40521923	T	C
15	rs138797245	0	40522410	G	T
15	rs11070257	0	40523943	T	C
15	rs73391312	0	40526383	C	T
15	rs73391315	0	40526433	G	A
15	rs1017843	0	40528155	A	G
15	rs1971966	0	40528661	A	G
15	rs9920750	0	40528665	A	G
15	rs7177150	0	40529113	G	A
15	rs7178193	0	40529130	T	C
15	rs76439217	0	40529654	G	A
15	rs8042702	0	40530081	G	A
15	rs1545820	0	40530560	C	G
15	rs1545819	0	40530776	G	A
15	rs73391328	0	40531147	A	T
15	rs900056	0	40531826	T	C
15	rs141183923	0	40532030	C	A
15	rs34951613	0	40532314	G	A
15	rs3784394	0	40532514	T	C
15	rs900055	0	40532584	A	G
15	rs16970458	0	40534979	T	C
15	rs12443488	0	40535421	A	G
15	rs79801870	0	40535569	C	T
15	rs4321170	0	40536198	G	A
15	rs62020052	0	40536329	C	G
15	rs34537129	0	40537029	A	G
15	rs6492938	0	40538112	G	C
15	rs11070258	0	40538567	C	T
15	rs60667177	0	40538693	A	T
15	rs11070259	0	40538783	G	C
15	rs2306482	0	40539206	T	C
15	rs2306481	0	40539272	C	G
15	rs2306480	0	40539373	A	G
15	rs2306479	0	40539564	C	T
15	rs11638855	0	40539901	C	T
15	rs76685399	0	40539959	G	C
15	rs77931171	0	40540440	G	A
15	rs76241150	0	40540921	G	A
15	rs113089198	0	40540958	C	T
15	rs11070260	0	40541190	A	G
15	rs2277561	0	40542153	T	C
15	rs2277562	0	40542199	C	T
15	rs141979482	0	40542359	T	A
15	rs72731469	0	40542705	T	C
15	rs72731470	0	40542847	A	C
15	rs8035733	0	40542940	A	G
15	rs8037066	0	40542954	T	C
15	rs1048164	0	40543104	G	A
15	rs1048163	0	40543223	A	G
15	rs11634409	0	40543614	C	A
15	rs55799438	0	40544493	A	G
15	rs55974545	0	40544520	G	C
15	rs55863440	0	40544617	G	A
15	rs11636097	0	40545438	A	G
15	rs12909664	0	40545990	G	T
15	rs900054	0	40546291	A	G
15	rs11638662	0	40546674	C	T
15	rs11638733	0	40546733	G	A
15	rs11634057	0	40546780	T	C
15	rs79413055	0	40546943	C	T
15	rs34855281	0	40547197	G	A
15	rs112657491	0	40547297	T	C
15	rs138255110	0	40547380	T	C
15	rs34705030	0	40548033	T	A
15	rs12050520	0	40548300	C	T
15	rs142421519	0	40548527	G	A
15	rs11631752	0	40549160	C	T
15	rs76556913	0	40549414	C	G
15	rs12901591	0	40549617	C	T
15	rs137869062	0	40549950	G	T
15	rs2068001	0	40550149	C	T
15	rs34239964	0	40550608	G	C
15	rs34071118	0	40550660	T	G
15	rs57516428	0	40550842	C	G
15	rs12102050	0	40551015	C	T
15	rs56820972	0	40551510	G	A
15	rs4923858	0	40551534	A	C
15	rs8037267	0	40552040	G	A
15	rs12595425	0	40552397	G	T
15	rs57642694	0	40553266	G	T
15	rs35284033	0	40553897	T	C
15	rs115117566	0	40554250	G	C
15	rs3888841	0	40554629	C	T
15	rs200637038	0	40554725	C	A
15	rs731497	0	40555065	T	C
15	rs58440273	0	40555309	G	C
15	rs16970474	0	40555412	A	C
15	rs77359952	0	40555768	G	A
15	rs62020055	0	40556064	C	T
15	rs79914249	0	40556375	C	T
15	rs1075508	0	40556376	G	A
15	rs936217	0	40556420	G	A
15	rs1075505	0	40556503	C	T
15	rs1075506	0	40556581	G	A
15	rs1075507	0	40556654	G	A
15	rs7162809	0	40556685	A	G
15	rs12902461	0	40556713	T	C
15	rs2277563	0	40556952	A	C
15	rs2277564	0	40556953	G	A
15	rs936216	0	40557268	C	A
15	rs936215	0	40557430	G	A
15	rs77554123	0	40557626	G	A
15	rs145909400	0	40557745	C	T
15	rs3743131	0	40557870	C	T
15	rs3743132	0	40558002	A	G
15	rs2412504	0	40558064	A	G
15	rs2016902	0	40558087	G	A
15	rs3743135	0	40558482	A	G
15	rs748556	0	40558744	G	A
15	rs12439947	0	40559204	T	A
15	rs7183540	0	40560315	G	A
15	rs28638122	0	40560490	G	A
15	rs28588285	0	40560703	A	T
15	rs12914440	0	40560887	G	A
15	rs7178076	0	40561168	A	G
15	rs7178233	0	40561179	C	T
15	rs79504743	0	40561246	G	A
15	rs8042885	0	40561422	G	A
15	rs6492939	0	40561890	A	C
15	rs35114516	0	40561979	C	T
15	rs7161997	0	40562105	C	A
15	rs35118993	0	40562247	C	T
15	rs7162220	0	40562255	C	A
15	rs12905386	0	40562640	G	A
15	rs148765496	0	40562785	C	T
15	rs3784396	0	40562987	G	A
15	rs3825873	0	40563370	G	A
15	rs6492940	0	40563701	T	C
15	rs8034871	0	40563879	G	A
15	rs72731478	0	40564226	G	A
15	rs3743137	0	40564576	C	T
15	rs2253603	0	40565055	G	A
15	rs936214	0	40565705	G	A
15	rs56282503	0	40566759	T	C
15	rs56205728	0	40567237	G	A
15	rs4924443	0	40567367	T	C
15	rs2242120	0	40568685	A	T
15	rs2242119	0	40568823	C	A
15	rs28676999	0	40569884	C	T
15	rs7169803	0	40572116	G	A
15	rs11857340	0	40572192	T	C
15	rs11633123	0	40573114	A	G
15	rs55927878	0	40573201	G	A
15	rs76247836	0	40573250	T	A
15	rs75342191	0	40573278	G	A
15	rs4924445	0	40573413	G	A
15	rs12440450	0	40573675	G	T
15	rs4257181	0	40576487	C	T
15	rs1814567	0	40576956	G	C
15	rs2412505	0	40577408	T	C
15	rs56203022	0	40577469	A	G
15	rs41277676	0	40580654	A	G
15	rs3743138	0	40581164	C	A
15	rs936213	0	40581345	G	A
15	rs76976021	0	40581408	C	T
15	rs936212	0	40581543	T	C
15	rs936211	0	40582499	G	T
15	rs72731484	0	40582598	T	G
15	rs936209	0	40583458	A	G
15	rs62021888	0	40583560	G	T
15	rs2290550	0	40584164	C	A
15	rs12439272	0	40584804	G	A
15	rs57516465	0	40586972	A	G
15	rs8025304	0	40587322	C	A
15	rs151081953	0	40587549	C	T
15	rs72731485	0	40588182	G	A
15	rs2229691	0	40589002	A	G
15	rs2305650	0	40589218	C	G
15	rs12438880	0	40589460	C	G
15	rs2305649	0	40589830	G	A
15	rs2229690	0	40590134	G	A
15	rs2305648	0	40590265	C	G
15	rs28395841	0	40590609	G	C
15	rs1869903	0	40590982	G	A
15	rs7162043	0	40591570	T	C
15	rs75266824	0	40591739	T	C
15	rs78521206	0	40591801	T	C
15	rs55713690	0	40592140	T	C
15	rs61512112	0	40592982	C	G
15	rs59341305	0	40592983	A	C
15	rs11636491	0	40593199	C	T
15	rs2412508	0	40593431	G	A
15	rs2305647	0	40593939	C	T
15	rs60309188	0	40594291	G	C
15	rs57253140	0	40594595	G	A
15	rs1869902	0	40595414	G	C
15	rs2305646	0	40595474	A	C
15	rs2305645	0	40595565	C	T
15	rs1869901	0	40595627	G	A
15	rs4244575	0	40596561	C	G
15	rs2898991	0	40596568	G	A
15	rs3784397	0	40596844	C	T
15	rs3784398	0	40596866	C	T
15	rs4924450	0	40597229	G	A
15	rs79446306	0	40597814	A	G
15	rs12439923	0	40598167	G	T
15	rs3784399	0	40598294	C	T
15	rs1123487	0	40598941	C	T
15	rs72731496	0	40598964	T	C
15	rs8023550	0	40599296	G	C
15	rs3765064	0	40599730	C	T
15	rs76817914	0	40601090	G	T
15	rs116977856	0	40601187	C	T
15	rs77226541	0	40601629	G	C
15	rs188101463	0	40602078	C	G
15	rs56135201	0	40602256	T	C
15	rs55917611	0	40603259	A	G
15	rs4923862	0	40603641	G	C
15	rs62017969	0	40603686	T	C
15	rs113003846	0	40603739	A	G
15	rs11070263	0	40604048	C	A
15	rs2412509	0	40604777	A	T
15	rs12441303	0	40604785	G	C
15	rs28602975	0	40604862	G	T
15	rs4277318	0	40605497	A	G
15	rs28405635	0	40605642	A	G
15	rs10163076	0	40606484	G	A
15	rs4923863	0	40606868	A	G
15	rs10163093	0	40606918	C	T
15	rs140510714	0	40607266	G	T
15	rs882829	0	40607689	C	G
15	rs75611059	0	40608078	T	C
15	rs34513772	0	40608820	T	C
15	rs11635059	0	40610633	T	C
15	rs11070264	0	40611861	T	C
15	rs60037438	0	40612899	A	G
15	rs68063243	0	40613242	G	A
15	rs2118961	0	40614200	A	G
15	rs934937	0	40614546	C	T
15	rs7171143	0	40615671	T	C
15	rs12907887	0	40615872	G	C
15	rs3743140	0	40616742	G	A
15	rs2289334	0	40616986	T	C
15	rs2289333	0	40617209	C	T
15	rs961090	0	40617414	T	C
15	rs146020554	0	40618552	A	G
15	rs12081	0	40618613	G	C
15	rs2004251	0	40619587	A	G
15	rs67839313	0	40619724	T	C
15	rs1077476	0	40619743	T	G
15	rs141514566	0	40619923	G	C
15	rs7173747	0	40620135	C	T
15	rs11856877	0	40620560	A	G
15	rs2412511	0	40621701	G	A
15	rs187432425	0	40621815	A	G
15	rs62017973	0	40622182	C	T
15	rs4143838	0	40622374	T	C
15	rs116844737	0	40622721	A	G
15	rs2118960	0	40622941	A	G
15	rs2118959	0	40622977	T	C
15	rs75750921	0	40623057	G	A
15	rs7164747	0	40623586	G	A
15	rs7164564	0	40623593	C	T
15	rs74599224	0	40623643	T	C
15	rs1129264	0	40623824	A	G
15	rs75173345	0	40624055	A	G
15	rs11630891	0	40624128	G	A
15	rs76744745	0	40624891	C	G
15	rs72731500	0	40625206	C	A
15	rs114599331	0	40625959	C	T
15	rs191414971	0	40626864	T	C
15	rs115267228	0	40626868	G	A
15	rs55641696	0	40627845	G	A
15	rs62017974	0	40628543	C	T
15	rs748245	0	40629317	T	A
15	rs72733403	0	40630913	C	T
15	rs11634644	0	40631943	C	T
15	rs12440659	0	40632302	G	C
15	rs58452154	0	40632368	T	G
15	rs73397306	0	40632598	G	T
15	rs77582559	0	40632648	C	T
15	rs4924455	0	40633138	A	T
15	rs34567466	0	40633301	A	C
15	rs11070265	0	40634236	A	G
15	rs4923864	0	40634717	G	A
15	rs2118958	0	40634831	C	T
15	rs142587703	0	40635086	G	A
15	rs117409793	0	40635098	A	C
15	rs934935	0	40635177	G	A
15	rs2018127	0	40635504	T	C
15	rs74793470	0	40635655	C	T
15	rs746673	0	40636418	G	A
15	rs75444270	0	40636420	G	C
15	rs34766487	0	40636798	C	T
15	rs34762477	0	40636844	G	A
15	rs17670483	0	40636957	T	C
15	rs16970617	0	40637522	C	T
15	rs1898885	0	40637622	A	C
15	rs73397311	0	40637725	T	G
15	rs8040419	0	40638477	A	G
15	rs4375633	0	40639570	A	G
15	rs4924456	0	40639820	G	C
15	rs74013060	0	40639996	T	C
15	rs56936932	0	40640451	A	G
15	rs4306473	0	40640593	C	T
15	rs4605132	0	40640632	T	C
15	rs35081132	0	40641305	G	T
15	rs1898884	0	40641447	T	C
15	rs144358590	0	40642368	G	C
15	rs8034177	0	40642854	G	A
15	rs16970633	0	40642877	G	T
15	rs7174448	0	40643379	C	T
15	rs76315331	0	40643704	C	G
15	rs4244577	0	40643706	A	G
15	rs17670745	0	40643734	G	A
15	rs35777573	0	40644246	T	A
15	rs11070266	0	40644776	C	A
15	rs7164581	0	40645098	G	C
15	rs7164606	0	40645133	G	A
15	rs56334337	0	40645677	A	G
15	rs56190115	0	40645893	G	A
15	rs62017979	0	40646162	G	A
15	rs77050929	0	40646319	G	A
15	rs143235232	0	40648412	C	T
15	rs62017981	0	40648610	C	T
15	rs4575496	0	40649590	T	C
15	rs71472433	0	40649609	A	C
15	rs8033303	0	40649700	C	T
15	rs76277863	0	40649863	A	G
15	rs56221586	0	40650402	C	G
15	rs11632012	0	40651273	T	G
15	rs1007177	0	40651838	A	G
15	rs61654142	0	40653103	G	A
15	rs4924457	0	40653435	G	A
15	rs11070267	0	40653819	A	G
15	rs7165012	0	40654038	A	G
15	rs8026523	0	40654066	G	T
15	rs8027487	0	40654067	T	A
15	rs7165541	0	40654217	C	T
15	rs151069715	0	40654846	A	G
15	rs62017984	0	40655368	C	T
15	rs12913300	0	40655444	C	T
15	rs62017985	0	40655469	C	T
15	rs8037207	0	40655500	G	A
15	rs1898883	0	40655845	C	G
15	rs1898882	0	40655873	G	C
15	rs12443160	0	40656141	T	C
15	rs1992272	0	40658970	T	C
15	rs35043215	0	40659476	G	A
15	rs8040755	0	40660192	C	T
15	rs35565646	0	40660515	G	A
15	rs72733420	0	40660566	G	A
15	rs2412512	0	40661746	G	A
15	rs3743142	0	40662052	C	T
15	rs4514650	0	40662501	G	A
15	rs3803360	0	40662669	C	T
15	rs3803359	0	40662748	G	A
15	rs3803358	0	40662773	C	T
15	rs4924458	0	40663101	C	G
15	rs117001799	0	40663948	C	G
15	rs77721109	0	40664092	G	A
15	rs55788133	0	40664239	G	A
15	rs71472434	0	40664647	T	C
15	rs117899950	0	40664869	T	C
15	rs75159543	0	40665228	C	T
15	rs34088794	0	40665420	G	A
15	rs11070268	0	40665430	G	A
15	rs11630119	0	40665627	G	A
15	rs34230187	0	40665854	G	A
15	rs58640104	0	40665860	G	A
15	rs17671194	0	40667539	T	C
15	rs12911691	0	40667815	A	G
15	rs12912270	0	40667886	G	A
15	rs62018001	0	40668575	C	G
15	rs62018002	0	40669468	T	G
15	rs2412513	0	40670742	T	C
15	rs7166991	0	40671957	A	G
15	rs12905240	0	40672145	C	T
15	rs138817662	0	40672887	C	T
15	rs17671250	0	40673124	T	C
15	rs78153629	0	40673465	T	C
15	rs77531164	0	40673466	A	G
15	rs17733008	0	40674920	T	C
15	rs7164132	0	40675155	C	A
15	rs7164321	0	40675329	A	G
15	rs7169404	0	40675443	G	T
15	rs7169262	0	40675493	C	T
15	rs79044944	0	40676285	G	T
15	rs7176722	0	40676913	G	A
15	rs7176592	0	40676997	C	T
15	rs7177949	0	40677038	T	A
15	rs75278386	0	40678312	C	T
15	rs8043180	0	40678343	G	A
15	rs8034859	0	40680061	T	C
15	rs11070269	0	40680682	T	A
15	rs113189667	0	40680689	C	A
15	rs61149329	0	40681554	C	T
15	rs6492944	0	40681676	T	A
15	rs147156222	0	40681773	C	T
15	rs78604110	0	40681854	C	G
15	rs12916629	0	40682860	A	G
15	rs2289332	0	40683780	G	A
15	rs72733427	0	40684232	G	A
15	rs72733428	0	40684289	T	C
15	rs8031814	0	40685063	A	C
15	rs8032114	0	40685133	C	G
15	rs8031994	0	40685150	A	G
15	rs28379196	0	40685326	A	G
15	rs8036457	0	40685406	A	T
15	rs8037941	0	40685508	T	C
15	rs139286584	0	40685797	A	C
15	rs11541643	0	40685850	A	G
15	rs11541641	0	40686087	T	C
15	rs77891160	0	40686637	T	C
15	rs72733434	0	40686687	A	G
15	rs12593725	0	40686766	G	A
15	rs11636361	0	40687828	G	A
15	rs72733437	0	40688696	G	A
15	rs78480617	0	40689594	T	A
15	rs6492945	0	40689947	T	C
15	rs117431487	0	40690014	C	T
15	rs62018005	0	40691052	C	A
15	rs55679082	0	40691089	G	C
15	rs12440453	0	40691797	C	T
15	rs35556292	0	40691831	G	A
15	rs12898710	0	40692040	G	A
15	rs7165636	0	40692685	G	A
15	rs59714765	0	40692858	T	C
15	rs12904187	0	40693062	G	A
15	rs144900516	0	40693636	C	T
15	rs8032408	0	40693814	A	G
15	rs149056041	0	40694034	C	T
15	rs16970653	0	40694888	A	G
15	rs181878802	0	40695620	C	T
15	rs78430826	0	40695891	T	C
15	rs146699685	0	40697247	C	G
15	rs1984793	0	40699373	C	A
15	rs2289331	0	40699940	T	C
15	rs10518693	0	40700022	C	T
15	rs68169695	0	40700483	T	G
15	rs16970660	0	40700767	G	A
15	rs73383135	0	40701966	G	A
15	rs34321039	0	40702196	C	T
15	rs4924464	0	40702270	C	G
15	rs4924465	0	40702287	A	G
15	rs4244579	0	40702294	C	T
15	rs72733442	0	40702509	T	C
15	rs74763151	0	40702601	T	C
15	rs8033938	0	40703114	A	G
15	rs9635324	0	40703211	A	G
15	rs8034416	0	40703339	C	T
15	rs12440317	0	40704394	G	A
15	rs2289330	0	40705105	A	G
15	rs2289329	0	40705159	T	C
15	rs2229312	0	40705225	C	T
15	rs2289328	0	40705417	G	A
15	rs2289327	0	40705471	G	A
15	rs113638727	0	40706101	C	G
15	rs875767	0	40707456	C	T
15	rs11070270	0	40708422	A	G
15	rs115077254	0	40708484	C	T
15	rs112366697	0	40708644	C	T
15	rs111540938	0	40708701	C	T
15	rs148359169	0	40709575	T	C
15	rs7172000	0	40709579	C	T
15	rs2412523	0	40709686	C	G
15	rs11070271	0	40710101	G	T
15	rs11638033	0	40710108	A	T
15	rs2075624	0	40710723	G	A
15	rs2075625	0	40711270	C	G
15	rs4923865	0	40711933	G	A
15	rs11630850	0	40712039	C	G
15	rs11630878	0	40712072	C	T
15	rs11790	0	40712737	T	C
15	rs7207	0	40713306	T	C
15	rs11557072	0	40713374	G	A
15	rs1001528	0	40713774	A	G
15	rs12914710	0	40713849	G	A
15	rs12914315	0	40713878	A	G
15	rs12593066	0	40714019	C	T
15	rs76994419	0	40714150	C	T
15	rs11633883	0	40714401	A	G
15	rs144100152	0	40714887	A	G
15	rs35700143	0	40715153	C	T
15	rs12901440	0	40715375	G	C
15	rs12902310	0	40715427	T	C
15	rs72733444	0	40715996	G	A
15	rs2304646	0	40716244	C	T
15	rs2304645	0	40716253	G	C
15	rs80176404	0	40716546	T	A
15	rs11637756	0	40716654	A	T
15	rs2034650	0	40717302	G	A
15	rs8040128	0	40717393	G	A
15	rs11858714	0	40717447	A	T
15	rs8040086	0	40717675	A	G
15	rs10851395	0	40718534	T	C
15	rs72733445	0	40719442	C	G
15	rs59424629	0	40720542	G	T
15	rs17733719	0	40720786	G	A
15	rs17672016	0	40720904	G	A
15	rs600791	0	40721067	G	C
15	rs11636147	0	40721128	C	G
15	rs661488	0	40721420	G	C
15	rs8034217	0	40721700	T	C
15	rs8033249	0	40721939	A	G
15	rs17672041	0	40722426	C	T
15	rs79626713	0	40722510	G	A
15	rs11634187	0	40722781	T	G
15	rs74386438	0	40723392	A	G
15	rs1979189	0	40723451	G	A
15	rs34034104	0	40725033	C	A
15	rs117529693	0	40725215	T	C
15	rs11070272	0	40725263	A	G
15	rs72733449	0	40726458	A	T
15	rs77556021	0	40727019	A	C
15	rs72733450	0	40727879	C	A
15	rs12368	0	40728036	C	T
15	rs55982218	0	40728810	C	T
15	rs1453184	0	40729400	A	G
15	rs72733453	0	40729811	G	A
15	rs896798	0	40729975	G	A
15	rs559615029	0	40730216	A	G
15	rs35189772	0	40730659	A	G
15	rs586558	0	40730807	G	A
15	rs7175894	0	40731264	T	A
15	rs603787	0	40731325	C	T
15	rs75361878	0	40732334	G	C
15	rs71472440	0	40732793	A	G
15	rs77864341	0	40736666	A	C
15	rs4923869	0	40737490	C	T
15	rs16970709	0	40738839	T	C
15	rs1659563	0	40740713	A	G
15	rs117820686	0	40740794	G	A
15	rs12898690	0	40741295	G	A
15	rs4244580	0	40741973	C	A
15	rs183522698	0	40742028	A	G
15	rs11853333	0	40742338	G	A
15	rs4924471	0	40744046	G	T
15	rs146473680	0	40744165	A	G
15	rs115066667	0	40744940	G	A
15	rs2304644	0	40745594	T	C
15	rs2289326	0	40746748	A	C
15	rs78886478	0	40747106	G	T
15	rs73387098	0	40747604	C	T
15	rs9972363	0	40748718	C	T
15	rs117505325	0	40750446	C	G
15	rs3743143	0	40750740	A	G
15	rs3803357	0	40751555	C	A
15	rs74927458	0	40752133	C	T
15	rs3743144	0	40752134	G	A
15	rs3784401	0	40752797	C	G
15	rs138831572	0	40755763	G	A
15	rs114881348	0	40756770	A	G
15	rs603104	0	40757035	A	C
15	rs3743145	0	40758337	A	C
15	rs679882	0	40759347	G	A
15	rs8826	0	40760116	G	C
15	rs57389306	0	40760444	T	A
15	rs150242127	0	40761079	G	C
15	rs58914687	0	40761093	G	A
15	rs6492947	0	40761549	T	C
15	rs79438913	0	40761891	G	A
15	rs9672313	0	40762621	C	T
15	rs633295	0	40762842	T	C
15	rs118118557	0	40762879	A	G
15	rs582736	0	40764549	G	A
15	rs2242080	0	40764616	G	A
15	rs667623	0	40765360	C	T
15	rs654317	0	40765943	T	C
15	rs611933	0	40766442	T	G
15	rs75927551	0	40766618	G	A
15	rs651131	0	40766647	A	C
15	rs79900396	0	40766660	A	G
15	rs79326159	0	40766808	C	T
15	rs624486	0	40766879	G	A
15	rs733299	0	40767739	G	T
15	rs639123	0	40767914	A	G
15	rs1806961	0	40768139	T	C
15	rs113588558	0	40768143	T	C
15	rs2084941	0	40768181	C	A
15	rs731640	0	40768279	C	T
15	rs62018030	0	40769320	G	A
15	rs115370557	0	40770113	C	G
15	rs16970734	0	40771097	A	G
15	rs36122190	0	40771818	T	A
15	rs186443084	0	40771957	G	T
15	rs607118	0	40771960	C	T
15	rs138123873	0	40773017	C	T
15	rs623187	0	40773187	C	G
15	rs59215299	0	40773350	G	T
15	rs57149276	0	40773351	C	T
15	rs147469669	0	40774368	T	G
15	rs619711	0	40774444	G	A
15	rs192639667	0	40775571	T	C
15	rs36124780	0	40775692	C	G
15	rs56949736	0	40775761	A	T
15	rs590046	0	40776434	T	C
15	rs3213999	0	40777645	A	G
15	rs588686	0	40778066	G	C
15	rs589650	0	40778303	A	G
15	rs138801732	0	40778381	G	C
15	rs2444302	0	40778506	A	G
15	rs2053973	0	40778676	G	A
15	rs35030447	0	40778717	C	T
15	rs603623	0	40779113	T	C
15	rs144395603	0	40779411	C	G
15	rs616937	0	40779779	T	C
15	rs617031	0	40779845	C	T
15	rs640919	0	40779963	T	C
15	rs618399	0	40780124	T	C
15	rs620198	0	40780486	T	G
15	rs146415134	0	40780892	C	T
15	rs143079705	0	40782135	A	G
15	rs139973829	0	40782496	A	G
15	rs73389048	0	40782928	C	T
15	rs12443191	0	40783246	C	T
15	rs12443223	0	40783381	C	T
15	rs7162004	0	40783397	G	A
15	rs7162054	0	40783476	G	A
15	rs4923871	0	40783722	G	T
15	rs4923872	0	40784285	T	C
15	rs4923873	0	40784859	A	G
15	rs75726656	0	40786001	G	C
15	rs117532718	0	40786463	T	G
15	rs74244686	0	40786656	C	T
15	rs117614921	0	40786778	C	T
15	rs9652415	0	40786910	A	G
15	rs2167795	0	40787211	A	G
15	rs144431085	0	40787470	G	A
15	rs80189384	0	40787901	G	A
15	rs4924472	0	40788704	T	G
15	rs77565133	0	40789643	A	G
15	rs11070275	0	40791115	C	T
15	rs12916042	0	40791828	G	A
15	rs2924386	0	40792139	G	A
15	rs147815994	0	40792648	T	C
15	rs1993212	0	40792856	T	G
15	rs2412524	0	40793261	G	T
15	rs75610658	0	40794513	C	T
15	rs182734824	0	40794525	G	A
15	rs117012904	0	40794958	G	A
15	rs999197	0	40795198	C	T
15	rs8043197	0	40795772	T	C
15	rs8042419	0	40795860	G	A
15	rs7183273	0	40796197	C	T
15	rs149930684	0	40796280	G	T
15	rs11852527	0	40796350	C	T
15	rs146538887	0	40796616	G	A
15	rs1901774	0	40797205	C	T
15	rs7168927	0	40797367	T	C
15	rs8038350	0	40798495	A	C
15	rs1869301	0	40799568	G	C
15	rs77669521	0	40800978	A	G
15	rs151079841	0	40801256	G	A
15	rs11639464	0	40801271	C	A
15	rs181586473	0	40801374	G	A
15	rs4924473	0	40802205	G	A
15	rs4924474	0	40802247	T	C
15	rs2034651	0	40802446	G	A
15	rs141273191	0	40802760	G	A
15	rs2034652	0	40802768	A	G
15	rs75814867	0	40803582	G	T
15	rs2959545	0	40804071	T	G
15	rs1869302	0	40804518	A	G
15	rs1869303	0	40804574	G	C
15	rs8033739	0	40806502	A	T
15	rs62018046	0	40806506	G	T
15	rs150050454	0	40806624	C	T
15	rs74742072	0	40806837	C	T
15	rs143510041	0	40806961	G	A
15	rs74011171	0	40807881	T	C
15	rs138045988	0	40809088	C	G
15	rs147922862	0	40810251	C	A
15	rs192359657	0	40810687	T	A
15	rs8040187	0	40810720	T	C
15	rs9783737	0	40811076	C	T
15	rs4924476	0	40811587	C	T
15	rs144949398	0	40811633	C	T
15	rs7494968	0	40811858	A	G
15	rs2959547	0	40812654	C	T
15	rs9284288	0	40813273	C	T
15	rs2123534	0	40814324	T	C
15	rs6492951	0	40814422	T	C
15	rs62018048	0	40815138	G	A
15	rs61048252	0	40815281	G	C
15	rs181154977	0	40816395	C	T
15	rs113660317	0	40816481	G	A
15	rs145508988	0	40816599	C	T
15	rs11638742	0	40817480	G	A
15	rs7178756	0	40817609	G	A
15	rs11070276	0	40818070	T	A
15	rs12595610	0	40818083	G	C
15	rs4924478	0	40818499	A	G
15	rs72733469	0	40819191	C	T
15	rs143224928	0	40819461	C	T
15	rs7169872	0	40819558	T	C
15	rs62018051	0	40819607	C	T
15	rs12916218	0	40819768	A	G
15	rs74749768	0	40820227	G	C
15	rs7164166	0	40820805	A	G
15	rs16970758	0	40820934	C	T
15	rs117352613	0	40821260	G	A
15	rs148092624	0	40821450	A	T
15	rs16970759	0	40821494	G	A
15	rs74812134	0	40821616	G	A
15	rs139184950	0	40823431	A	G
15	rs4923875	0	40823918	A	G
15	rs2034653	0	40824082	T	A
15	rs56046472	0	40824574	A	G
15	rs8029208	0	40824710	T	C
15	rs11070277	0	40825089	G	A
15	rs12594548	0	40825206	T	C
15	rs4924479	0	40825619	G	A
15	rs4924480	0	40825736	A	C
15	rs2959535	0	40826095	T	G
15	rs2959536	0	40826110	T	G
15	rs78931190	0	40826717	A	G
15	rs12916323	0	40827030	C	G
15	rs117887366	0	40827764	G	A
15	rs2924388	0	40828682	C	A
15	rs11857247	0	40828922	C	T
15	rs2290379	0	40831258	G	A
15	rs117307252	0	40831574	C	A
15	rs140515450	0	40831575	G	A
15	rs151061715	0	40831896	A	G
15	rs28647196	0	40833379	C	T
15	rs8028910	0	40833491	G	A
15	rs1987795	0	40834881	T	C
15	rs6492952	0	40835099	A	G
15	rs7181909	0	40835654	T	C
15	rs1811513	0	40835667	T	G
15	rs2014367	0	40835954	G	A
15	rs2412534	0	40836119	C	T
15	rs7164385	0	40836568	C	T
15	rs976401	0	40836591	T	G
15	rs976402	0	40836909	A	G
15	rs2924389	0	40837370	C	T
15	rs11857509	0	40837536	T	C
15	rs11632061	0	40837598	A	C
15	rs34750756	0	40837872	C	T
15	rs11632370	0	40838109	G	T
15	rs8032453	0	40838186	C	T
15	rs8036938	0	40838476	C	T
15	rs2412533	0	40839143	A	C
15	rs2412532	0	40839292	C	T
15	rs2412531	0	40839315	G	C
15	rs4923876	0	40840557	A	G
15	rs2412530	0	40841486	G	A
15	rs144198123	0	40841537	C	G
15	rs896795	0	40841659	T	G
15	rs896796	0	40841686	C	A
15	rs896797	0	40841782	C	T
15	rs4924481	0	40842185	G	A
15	rs921624	0	40842275	T	C
15	rs8025458	0	40842299	G	A
15	rs12913296	0	40844222	G	A
15	rs12439814	0	40844407	G	A
15	rs12440468	0	40844648	C	T
15	rs149315463	0	40844771	T	C
15	rs8041816	0	40844964	C	A
15	rs8041991	0	40845071	C	A
15	rs8042729	0	40845302	G	A
15	rs6582	0	40845597	A	G
15	rs1044474	0	40845952	A	G
15	rs117221331	0	40846417	C	A
15	rs78102563	0	40846514	G	A
15	rs11637245	0	40846615	C	T
15	rs146011966	0	40846771	A	G
15	rs7173685	0	40846811	T	G
15	rs2278887	0	40847008	C	T
15	rs2278888	0	40847233	C	T
15	rs2278889	0	40847404	G	A
15	rs12915563	0	40848289	A	T
15	rs17673703	0	40848351	G	A
15	rs10467972	0	40848724	G	A
15	rs1813898	0	40848894	G	A
15	rs7162749	0	40848984	C	T
15	rs8028999	0	40849408	C	T
15	rs8029384	0	40849680	C	G
15	rs3743146	0	40850049	A	G
15	rs74396966	0	40850053	T	A
15	rs56195430	0	40850562	G	C
15	rs1530942	0	40850688	A	G
15	rs79326251	0	40850782	T	C
15	rs1530943	0	40850864	A	G
15	rs55640412	0	40851930	T	C
15	rs150833017	0	40852103	A	G
15	rs117994869	0	40852230	A	T
15	rs2412529	0	40852379	G	T
15	rs11637239	0	40852381	G	A
15	rs147710179	0	40852691	A	G
15	rs10444792	0	40852931	C	T
15	rs13329076	0	40853666	C	T
15	rs8042733	0	40853920	C	T
15	rs62019866	0	40853923	G	A
15	rs4924482	0	40854057	C	A
15	rs144901300	0	40854636	G	A
15	rs138630028	0	40854693	C	T
15	rs11070278	0	40854703	C	T
15	rs10152546	0	40855210	T	A
15	rs61668695	0	40855708	A	C
15	rs28634695	0	40856113	G	A
15	rs8034250	0	40856165	A	G
15	rs147327004	0	40856167	T	C
15	rs8034401	0	40856230	A	G
15	rs8035774	0	40856254	T	C
15	rs12442697	0	40856420	T	C
15	rs12915171	0	40856486	A	G
15	rs28669075	0	40856521	C	T
15	rs143212546	0	40856768	G	A
15	rs3803354	0	40856989	C	T
15	rs184651651	0	40857105	T	G
15	rs3803353	0	40857240	G	A
15	rs4924483	0	40857265	C	A
15	rs8024802	0	40857616	G	C
15	rs8024579	0	40857709	A	T
15	rs7165054	0	40857883	T	G
15	rs7164056	0	40857999	C	A
15	rs7163889	0	40858005	A	G
15	rs7164405	0	40858068	G	C
15	rs6492953	0	40858091	A	C
15	rs4439732	0	40858217	G	C
15	rs4561439	0	40858227	A	T
15	rs4467046	0	40858361	G	C
15	rs7170946	0	40858665	T	C
15	rs7170288	0	40858818	G	A
15	rs11632319	0	40859089	T	C
15	rs12908114	0	40859277	C	T
15	rs1453182	0	40859550	T	C
15	rs17746659	0	40859951	C	A
15	rs11637422	0	40860709	T	A
15	rs4923877	0	40860844	A	T
15	rs10851396	0	40860919	C	G
15	rs11070279	0	40860946	C	T
15	rs11070280	0	40861040	C	T
15	rs4923878	0	40861085	A	G
15	rs118042478	0	40861523	G	T
15	rs34974852	0	40861965	G	C
15	rs1058734	0	40862064	C	T
15	rs7162319	0	40862470	T	C
15	rs1453183	0	40862930	C	T
15	rs7162509	0	40863292	A	T
15	rs7167239	0	40863391	A	G
15	rs7168913	0	40863497	T	G
15	rs7167922	0	40863534	G	A
15	rs79840739	0	40864135	T	C
15	rs189247671	0	40864499	C	G
15	rs12324748	0	40864636	G	A
15	rs146172538	0	40864718	C	T
15	rs117630309	0	40864787	C	T
15	rs575557510	0	40865224	T	C
15	rs2412525	0	40867122	A	T
15	rs12908867	0	40867456	T	C
15	rs7171945	0	40868177	G	A
15	rs145688813	0	40868451	T	C
15	rs12914501	0	40868469	T	A
15	rs8038407	0	40868731	T	C
15	rs8037417	0	40868799	C	G
15	rs117046572	0	40868986	T	C
15	rs11070281	0	40869377	T	C
15	rs3986349	0	40869480	A	G
15	rs11637275	0	40869579	A	G
15	rs62019876	0	40869650	A	G
15	rs114269897	0	40869692	T	G
15	rs182092512	0	40869850	G	A
15	rs55954396	0	40870299	T	C
15	rs117767572	0	40870337	C	T
15	rs7163648	0	40870374	T	C
15	rs141591676	0	40870534	C	T
15	rs1967368	0	40870848	G	A
15	rs34303240	0	40870895	T	C
15	rs1037445	0	40871212	C	T
15	rs56384845	0	40871710	C	A
15	rs7170327	0	40872705	T	C
15	rs10851397	0	40872970	A	G
15	rs7170073	0	40873099	G	A
15	rs7169621	0	40873138	A	G
15	rs143787256	0	40873254	C	T
15	rs8037334	0	40874078	T	C
15	rs11633184	0	40874080	A	G
15	rs8036737	0	40874256	G	A
15	rs12592882	0	40874385	C	T
15	rs1901775	0	40874660	G	A
15	rs12899408	0	40874841	T	C
15	rs66885559	0	40875465	T	A
15	rs8026605	0	40875584	G	A
15	rs12441451	0	40876264	C	T
15	rs6492955	0	40876660	C	T
15	rs4923879	0	40876813	A	G
15	rs7172947	0	40877322	A	G
15	rs62019879	0	40877516	G	A
15	rs117538425	0	40877613	C	G
15	rs371206667	0	40877921	G	C
15	rs12437696	0	40878474	A	G
15	rs7161968	0	40878684	C	T
15	rs11630273	0	40878978	G	A
15	rs1814542	0	40879108	A	G
15	rs1814541	0	40879181	C	T
15	rs143086104	0	40879237	C	T
15	rs4080706	0	40879285	A	G
15	rs75831908	0	40879451	A	G
15	rs183744815	0	40880297	G	T
15	rs186923487	0	40880298	C	T
15	rs62019883	0	40880338	G	C
15	rs7164289	0	40880865	G	A
15	rs10400825	0	40881116	A	G
15	rs35842610	0	40882316	A	G
15	rs12913739	0	40882965	G	A
15	rs10400890	0	40883101	G	T
15	rs10400901	0	40883417	T	G
15	rs118011338	0	40883830	T	C
15	rs12591207	0	40883959	C	A
15	rs11070282	0	40884007	T	G
15	rs75733529	0	40884111	C	G
15	rs2898996	0	40884436	T	C
15	rs11070283	0	40884719	T	C
15	rs16970851	0	40885107	A	G
15	rs16970854	0	40885627	A	T
15	rs8034726	0	40885757	T	C
15	rs62019885	0	40886015	C	T
15	rs74825232	0	40886212	C	T
15	rs3751652	0	40886310	C	T
15	rs3751653	0	40886621	T	C
15	rs9806221	0	40887985	C	A
15	rs4924484	0	40888753	T	C
15	rs78044467	0	40889413	G	C
15	rs116855030	0	40889570	A	G
15	rs17674454	0	40889824	T	C
15	rs7176974	0	40890297	A	G
15	rs7178486	0	40890341	T	C
15	rs12438955	0	40890510	G	T
15	rs35884042	0	40891071	G	A
15	rs6492956	0	40891319	T	A
15	rs11855923	0	40892601	G	A
15	rs7167417	0	40893518	C	A
15	rs12905162	0	40893573	C	A
15	rs34824658	0	40894153	C	T
15	rs9920642	0	40894561	C	T
15	rs12385982	0	40894835	C	A
15	rs12708401	0	40895440	T	C
15	rs12916082	0	40895600	A	G
15	rs144118831	0	40896811	G	A
15	rs12907984	0	40897586	G	A
15	rs35127391	0	40897888	T	C
15	rs10518696	0	40898017	C	T
15	rs7171260	0	40898141	A	G
15	rs147898977	0	40898423	T	C
15	rs7177192	0	40898643	G	C
15	rs74363042	0	40898788	G	A
15	rs147028781	0	40899061	G	A
15	rs8038416	0	40900719	C	G
15	rs145925841	0	40900902	C	T
15	rs12911738	0	40903684	A	G
15	rs12912058	0	40903814	C	A
15	rs11854763	0	40904071	G	A
15	rs28798094	0	40904529	A	C
15	rs74793272	0	40904530	C	A
15	rs79099600	0	40905640	A	G
15	rs28529389	0	40906141	G	A
15	rs7167768	0	40906197	T	C
15	rs12915109	0	40908207	A	C
15	rs12915636	0	40908255	G	A
15	rs7161938	0	40908696	C	T
15	rs11852670	0	40908904	A	G
15	rs11852694	0	40908992	A	G
15	rs117340862	0	40909210	G	T
15	rs11852828	0	40909271	C	T
15	rs12907448	0	40909467	A	G
15	rs17747399	0	40909696	T	C
15	rs17747423	0	40910137	A	G
15	rs10518697	0	40910668	C	T
15	rs12914743	0	40910707	T	C
15	rs11070284	0	40911526	T	C
15	rs4306472	0	40912611	A	G
15	rs2412541	0	40913840	G	T
15	rs11858113	0	40914177	T	C
15	rs11855334	0	40914772	C	T
15	rs8041534	0	40915045	T	G
15	rs8040502	0	40915190	A	G
15	rs142853192	0	40915867	C	T
15	rs11070285	0	40915894	T	C
15	rs17747633	0	40916237	A	G
15	rs141726041	0	40916632	T	A
15	rs74377704	0	40917613	T	C
15	rs148594986	0	40918584	G	A
15	rs11852479	0	40918826	G	T
15	rs8042758	0	40918918	C	T
15	rs6492957	0	40920144	C	T
15	rs8035775	0	40922403	T	C
15	rs4924486	0	40922765	A	G
15	rs4924487	0	40922915	G	C
15	rs12912635	0	40923173	G	T
15	rs7181074	0	40923759	C	A
15	rs4924488	0	40923912	G	A
15	rs4457966	0	40924112	T	G
15	rs936580	0	40924578	A	G
15	rs11856802	0	40925214	T	A
15	rs114851468	0	40925398	G	A
15	rs4923880	0	40925936	G	A
15	rs11854986	0	40926654	C	G
15	rs3092978	0	40926979	A	G
15	rs148089967	0	40927751	C	T
15	rs118074516	0	40928613	T	C
15	rs147515470	0	40928684	G	A
15	rs139073485	0	40928952	C	A
15	rs75015446	0	40929202	T	A
15	rs11070286	0	40929814	T	C
15	rs143209386	0	40930365	G	C
15	rs12908316	0	40930868	T	C
15	rs145423566	0	40930982	C	T
15	rs8031057	0	40931287	A	G
15	rs140478425	0	40931681	G	A
15	rs12912339	0	40931708	A	G
15	rs146419864	0	40932134	G	A
15	rs139316694	0	40932156	A	G
15	rs78552414	0	40934036	A	G
15	rs151059772	0	40934457	C	T
15	rs12594794	0	40934489	C	T
15	rs11858522	0	40935713	C	T
15	rs75826635	0	40936022	A	G
15	rs6492958	0	40936606	A	G
15	rs139101231	0	40936853	T	C
15	rs3092979	0	40937647	A	G
15	rs6492959	0	40937727	C	T
15	rs186785068	0	40938916	A	G
15	rs8041095	0	40939448	G	A
15	rs8041443	0	40939652	G	A
15	rs12908443	0	40940148	A	G
15	rs8037804	0	40941062	G	C
15	rs8038122	0	40941242	G	A
15	rs7183790	0	40941898	G	T
15	rs149974468	0	40944384	A	G
15	rs7165509	0	40945900	T	C
15	rs12903817	0	40946234	T	G
15	rs12148185	0	40946293	T	A
15	rs10444817	0	40947023	C	T
15	rs189632543	0	40947386	C	T
15	rs117995859	0	40947486	C	T
15	rs2412542	0	40947703	C	T
15	rs12899600	0	40948886	G	C
15	rs2412544	0	40949526	C	T
15	rs140515225	0	40949794	G	T
15	rs62019916	0	40950155	T	C
15	rs7168873	0	40950163	T	A
15	rs149308097	0	40950375	A	G
15	rs201086397	0	40950774	A	G
15	rs36115126	0	40951259	C	A
15	rs12906755	0	40952261	C	T
15	rs62019918	0	40952590	C	T
15	rs7175747	0	40953185	G	A
15	rs12913697	0	40953363	T	G
15	rs141245193	0	40953416	C	T
15	rs114753428	0	40953650	A	G
15	rs11858938	0	40953968	C	T
15	rs144239472	0	40954007	G	C
15	rs35684277	0	40955069	G	A
15	rs1051482	0	40956471	A	C
15	rs4420508	0	40956681	C	G
15	rs8038396	0	40957370	A	C
15	rs79903732	0	40957945	C	T
15	rs73396510	0	40958139	C	G
15	rs73396515	0	40959413	G	A
15	rs35047458	0	40959624	G	A
15	rs8029530	0	40960402	C	T
15	rs12902568	0	40960432	G	A
15	rs79274407	0	40960492	C	A
15	rs10744948	0	40961189	T	C
15	rs116859995	0	40961230	G	A
15	rs4924490	0	40961371	C	T
15	rs144816320	0	40961869	G	A
15	rs11070287	0	40961887	C	T
15	rs8036891	0	40962298	C	T
15	rs8037180	0	40962325	G	A
15	rs8042386	0	40962499	T	G
15	rs34845954	0	40963013	G	T
15	rs4924491	0	40963034	A	T
15	rs36094699	0	40963121	T	C
15	rs7182530	0	40963160	A	G
15	rs117918761	0	40963185	G	C
15	rs12906095	0	40964393	T	C
15	rs12904801	0	40964435	A	G
15	rs57736474	0	40966016	C	T
15	rs57140606	0	40966187	C	A
15	rs34739056	0	40966380	C	T
15	rs11855517	0	40966430	T	C
15	rs147285907	0	40967757	T	G
15	rs140914341	0	40967798	A	C
15	rs12907442	0	40968386	C	T
15	rs139947274	0	40968414	G	A
15	rs143495930	0	40968456	C	T
15	rs12912742	0	40968531	T	C
15	rs7176221	0	40969222	C	G
15	rs138295731	0	40969487	C	T
15	rs62019934	0	40969640	G	A
15	rs76912332	0	40970378	T	G
15	rs8036817	0	40970724	C	A
15	rs28891195	0	40971802	A	G
15	rs28866515	0	40971835	T	A
15	rs59654927	0	40972103	C	T
15	rs58458955	0	40972188	G	A
15	rs61381741	0	40972552	C	G
15	rs117537166	0	40972930	A	G
15	rs4924492	0	40973213	A	C
15	rs4924493	0	40973228	A	T
15	rs117636363	0	40976728	G	A
15	rs56042757	0	40976752	A	G
15	rs34305357	0	40976933	C	G
15	rs8031427	0	40977176	C	T
15	rs1142468	0	40978726	A	G
15	rs184060210	0	40978840	T	C
15	rs2263551	0	40979543	G	A
15	rs2412545	0	40979651	C	T
15	rs2619683	0	40981343	G	C
15	rs75345914	0	40981455	C	G
15	rs113234496	0	40981504	C	G
15	rs76446465	0	40981550	A	C
15	rs2917955	0	40981669	G	C
15	rs2577564	0	40982081	G	A
15	rs60408076	0	40982547	C	T
15	rs118179834	0	40983654	G	A
15	rs5030783	0	40984389	T	C
15	rs114968680	0	40984677	C	G
15	rs5030786	0	40985054	G	T
15	rs2619679	0	40986237	T	A
15	rs5030789	0	40986355	A	G
15	rs1801320	0	40987528	G	C
15	rs1801321	0	40987565	G	T
15	rs45484495	0	40987767	C	G
15	rs2619680	0	40988418	C	A
15	rs2619681	0	40989021	T	C
15	rs2619682	0	40989391	C	T
15	rs45559631	0	40990011	A	C
15	rs2928140	0	40990353	G	C
15	rs3101861	0	40991430	G	C
15	rs4924495	0	40993710	C	T
15	rs34285050	0	40994584	A	G
15	rs7172195	0	40994808	C	T
15	rs7173646	0	40994853	T	A
15	rs4924496	0	40995335	T	C
15	rs148870330	0	40995362	G	A
15	rs117190554	0	40995373	C	T
15	rs45504895	0	40995916	T	C
15	rs150687335	0	40996704	C	T
15	rs144967931	0	40997238	C	T
15	rs114673738	0	40997592	A	T
15	rs142075311	0	40997718	C	G
15	rs145405071	0	40997863	C	T
15	rs45457497	0	40998342	T	G
15	rs7175401	0	40998904	C	A
15	rs45503494	0	40998986	T	C
15	rs12908284	0	40999504	T	G
15	rs7182231	0	40999562	T	C
15	rs140073022	0	41000303	G	A
15	rs113514814	0	41000340	C	T
15	rs11638204	0	41000508	C	T
15	rs45455000	0	41001187	T	G
15	rs151054333	0	41002182	T	C
15	rs4924498	0	41002528	T	C
15	rs138726358	0	41002600	T	C
15	rs12592524	0	41003463	G	A
15	rs45495293	0	41004175	C	T
15	rs3092982	0	41004822	C	G
15	rs59244061	0	41005530	T	C
15	rs4924499	0	41005641	G	A
15	rs2412546	0	41006523	G	A
15	rs147915852	0	41006878	G	A
15	rs6492961	0	41006939	C	G
15	rs4144242	0	41006987	G	A
15	rs56409425	0	41007577	C	T
15	rs11858337	0	41008280	G	A
15	rs11858338	0	41008313	G	A
15	rs7177265	0	41008342	C	T
15	rs12898552	0	41008637	C	G
15	rs957603	0	41009668	A	G
15	rs7176590	0	41011311	G	A
15	rs113771463	0	41011474	C	G
15	rs12148915	0	41011738	G	A
15	rs12591044	0	41012141	A	G
15	rs57936990	0	41012575	C	T
15	rs2412547	0	41012695	C	A
15	rs2412548	0	41012792	T	C
15	rs117697188	0	41013100	C	T
15	rs11070290	0	41014720	A	C
15	rs2412549	0	41015079	C	T
15	rs4924500	0	41015751	A	G
15	rs11070291	0	41016558	A	G
15	rs10775121	0	41016970	A	G
15	rs138071446	0	41017822	A	G
15	rs12442560	0	41017911	A	G
15	rs45471696	0	41018258	C	A
15	rs142259440	0	41018570	C	T
15	rs45579836	0	41018850	T	C
15	rs11343913	0	41019330	T	C
15	rs117860767	0	41019476	T	C
15	rs12439683	0	41019560	G	A
15	rs11633269	0	41019867	A	G
15	rs11633367	0	41020083	A	G
15	rs45437200	0	41020313	A	T
15	rs7182499	0	41020610	G	A
15	rs542275049	0	41020615	A	G
15	rs4417527	0	41021280	C	G
15	rs186027321	0	41022844	C	T
15	rs12593359	0	41023878	T	G
15	rs7180135	0	41024094	G	A
15	rs56390641	0	41024192	A	G
15	rs11855560	0	41024303	T	C
15	rs45507396	0	41024305	A	G
15	rs45585734	0	41024489	C	G
15	rs11852786	0	41024508	G	C
15	rs187792990	0	41025243	T	C
15	rs7164339	0	41025275	G	A
15	rs36106105	0	41025457	G	A
15	rs145783993	0	41026245	G	A
15	rs150844778	0	41026748	A	C
15	rs4924501	0	41026994	G	T
15	rs142725753	0	41027278	C	T
15	rs4924502	0	41027789	T	C
15	rs117445197	0	41028342	T	C
15	rs12441514	0	41029177	G	A
15	rs2304580	0	41029667	T	C
15	rs2304581	0	41029678	T	A
15	rs77019569	0	41030096	C	T
15	rs11070292	0	41031686	A	G
15	rs3092983	0	41031775	G	A
15	rs2304583	0	41032138	A	G
15	rs57386731	0	41033284	C	A
15	rs185651757	0	41034150	T	G
15	rs117862109	0	41036410	G	T
15	rs4923884	0	41036448	G	A
15	rs12372947	0	41038082	C	G
15	rs7167854	0	41038214	A	G
15	rs11631563	0	41038439	G	C
15	rs8033829	0	41038693	C	T
15	rs12910784	0	41039088	A	C
15	rs7176245	0	41041228	G	A
15	rs7175905	0	41041292	A	G
15	rs11070293	0	41041875	T	C
15	rs117491525	0	41042383	C	T
15	rs8025883	0	41042592	A	G
15	rs12438182	0	41042660	C	A
15	rs752012	0	41044890	T	C
15	rs4924503	0	41045329	G	A
15	rs2004771	0	41045720	A	G
15	rs7169010	0	41047024	G	A
15	rs7174551	0	41047598	G	A
15	rs75867673	0	41047926	C	T
15	rs7175361	0	41048058	G	A
15	rs77056045	0	41049190	G	A
15	rs116909105	0	41049327	T	A
15	rs12442845	0	41049503	T	A
15	rs192197251	0	41049889	C	T
15	rs75387822	0	41050171	G	A
15	rs187136673	0	41050349	C	T
15	rs78955473	0	41050678	T	C
15	rs146844628	0	41051809	C	T
15	rs6492964	0	41053250	G	A
15	rs6492965	0	41054148	T	G
15	rs2412550	0	41054501	C	T
15	rs2412551	0	41054551	A	G
15	rs146446096	0	41055056	C	T
15	rs3759796	0	41055195	T	C
15	rs7163862	0	41055368	A	T
15	rs78059614	0	41055537	C	T
15	rs113114282	0	41055854	G	A
15	rs79017311	0	41056016	G	C
15	rs2016546	0	41056440	G	T
15	rs2301176	0	41059387	T	C
15	rs73398513	0	41059785	G	A
15	rs115347345	0	41062922	C	T
15	rs1866170	0	41063244	C	T
15	rs8025558	0	41063829	G	A
15	rs8031526	0	41065094	A	T
15	rs75844322	0	41065305	C	T
15	rs2289218	0	41065726	T	A
15	rs2289219	0	41065890	C	T
15	rs77112154	0	41066490	A	G
15	rs3784289	0	41066875	C	T
15	rs3784290	0	41067058	C	G
15	rs78644727	0	41067124	A	G
```
