## Supplementary material for "Characterization of shared and ancestry-specific signals driving complex traits using multi-ancestry fine-mapping": s2_snps.txt

```
rs62004808
rs34320375
rs2638012
rs147885551
rs35652496
rs2029584
rs1688087
rs12439384
rs1491625
rs1491624
rs145927097
rs4924391
rs4924392
rs2576929
rs2631717
rs73397128
rs12594027
rs8026892
rs12594113
rs58312028
rs72727102
rs73397133
rs66496275
rs34943556
rs1027232
rs592172
rs7165244
rs594863
rs10520152
rs138019336
rs10520153
rs620407
rs6492919
rs606927
rs16952190
rs4923840
rs683676
rs139101580
rs12900859
rs80233501
rs150423274
rs624191
rs17717859
rs66610915
rs66490630
rs80103743
rs150512996
rs112356992
rs11070234
rs149933220
rs1166777
rs2082939
rs11858909
rs146881260
rs1865754
rs388571
rs3784392
rs172104
rs676455
rs275716
rs275717
rs275718
rs12438821
rs275719
rs275720
rs146838521
rs1865755
rs74656104
rs275721
rs275754
rs148097525
rs183915
rs1836850
rs35649716
rs28565083
rs35986028
rs275752
rs770733
rs142157872
rs78576210
rs138645238
rs17645613
rs17718330
rs77626196
rs112549355
rs35194933
rs275760
rs4924393
rs12442442
rs11854663
rs275759
rs12898218
rs10520154
rs62002486
rs183916
rs35257258
rs2164483
rs1166731
rs1968002
rs62002488
rs4924394
rs41418150
rs440383
rs275757
rs7181712
rs435224
rs11855441
rs3784391
rs34111687
rs117814690
rs4923842
rs4923843
rs2412449
rs1166729
rs35379877
rs76832906
rs62002492
rs78092957
rs275729
rs8030833
rs61652975
rs28624789
rs275730
rs139135335
rs11070235
rs813994
rs62002493
rs35744719
rs275714
rs1436274
rs35021776
rs169328
rs7164392
rs12901508
rs12901927
rs6492920
rs111543262
rs166703
rs275749
rs275747
rs166702
rs16969944
rs11070236
rs1865751
rs146597398
rs12593001
rs275746
rs8027339
rs8027511
rs2117975
rs57961139
rs72729433
rs62002495
rs275742
rs142518469
rs76665917
rs150926967
rs9630419
rs1865752
rs1865753
rs80351865
rs994402
rs77395720
rs4924395
rs62002497
rs17719200
rs7497058
rs1369884
rs1369885
rs58397355
rs17719272
rs7173524
rs7173582
rs1836848
rs4924396
rs7165106
rs9672455
rs139452288
rs78768036
rs76720051
rs4410044
rs62002525
rs692938
rs192879535
rs118010066
rs78514747
rs74008984
rs117748169
rs56274936
rs12901700
rs56023250
rs79886926
rs17646637
rs17719391
rs74008986
rs56049476
rs4924397
rs1821715
rs11633436
rs4924398
rs1836847
rs408190
rs62002527
rs4924399
rs41487846
rs275737
rs139569159
rs11070238
rs275739
rs16969970
rs151100677
rs28573294
rs77179303
rs117826948
rs1873920
rs12913155
rs491215
rs74979780
rs184482396
rs114883927
rs79938608
rs145919162
rs76114827
rs148297645
rs770736
rs140199564
rs275725
rs275728
rs142026204
rs116237442
rs62002531
rs172105
rs188020
rs183914
rs1688092
rs275733
rs28495043
rs41497851
rs75351944
rs55859027
rs169329
rs62002533
rs79592792
rs275732
rs77857912
rs79613365
rs77815267
rs144137400
rs407282
rs404258
rs77050584
rs117035152
rs146762295
rs4923844
rs62002534
rs71403568
rs381732
rs8030654
rs57915574
rs117310215
rs113062247
rs12373003
rs1994864
rs1907564
rs57489891
rs812197
rs145263904
rs146846872
rs2412450
rs749705
rs76925454
rs75709151
rs140712397
rs11070239
rs117731985
rs116984150
rs75126732
rs114002883
rs118113763
rs577289
rs150023865
rs118035333
rs141745779
rs117749400
rs372476558
rs76167756
rs117303939
rs12911566
rs77245879
rs80137374
rs66690776
rs146458017
rs3816902
rs3759837
rs117312530
rs1689605
rs139739605
rs34860096
rs58498873
rs12592148
rs117752544
rs562159
rs2247984
rs12594695
rs10459608
rs77999840
rs494614
rs494690
rs581233
rs57871774
rs117962226
rs79959789
rs117830765
rs75642256
rs1656895
rs1656896
rs28552831
rs76370852
rs35390951
rs486816
rs72729452
rs508281
rs534757
rs77973749
rs7181860
rs74660075
rs72729456
rs117799776
rs74701095
rs75671548
rs73401143
rs117963448
rs518770
rs525910
rs524240
rs500200
rs117288449
rs74766939
rs489424
rs74011716
rs7180793
rs150782653
rs117095499
rs920141
rs920142
rs480095
rs480321
rs2412451
rs34513040
rs78457082
rs527610
rs535407
rs74501688
rs145815480
rs2196470
rs117537215
rs12593679
rs72729459
rs17720383
rs77820631
rs72729460
rs2917836
rs16970024
rs2934194
rs17720451
rs2412452
rs7169266
rs115214068
rs1020028
rs78122163
rs516009
rs72729462
rs16970030
rs552251
rs117083823
rs142289984
rs1656894
rs12439335
rs4924402
rs16970033
rs16970035
rs17720604
rs59688263
rs34298214
rs8030025
rs580836
rs140781111
rs554336
rs553559
rs17720724
rs11633416
rs151295307
rs10518676
rs10152886
rs72729469
rs146624672
rs16970049
rs8041785
rs16970052
rs141713641
rs78035688
rs75827339
rs10152402
rs16970054
rs9302104
rs1436278
rs117335161
rs17720930
rs536503
rs548091
rs1436276
rs547183
rs17720964
rs510949
rs509200
rs12915244
rs518802
rs503671
rs502720
rs514152
rs479500
rs2640645
rs4923846
rs564074
rs1627122
rs17721122
rs558662
rs56143280
rs12708400
rs55957853
rs7170569
rs12906976
rs12438989
rs12441927
rs12439021
rs1689606
rs8035930
rs472027
rs17848529
rs496642
rs148403319
rs117757749
rs150962023
rs28617639
rs522933
rs2291627
rs4566130
rs17664969
rs12900686
rs17665033
rs16970098
rs146399698
rs149887617
rs143862337
rs8029465
rs17721366
rs10851392
rs12324733
rs12912096
rs78572955
rs72729488
rs8036381
rs8036388
rs114325441
rs138139518
rs72729490
rs2307107
rs2307106
rs8030640
rs8030687
rs2307105
rs117018929
rs7176881
rs28514956
rs117085445
rs117622740
rs75241557
rs12441486
rs34298786
rs77645462
rs4923847
rs7174767
rs7173301
rs12901065
rs116985790
rs3765127
rs3765126
rs2412453
rs2412454
rs56319775
rs8030505
rs11631801
rs11632930
rs8035396
rs16970112
rs117230694
rs73388549
rs7175589
rs6492924
rs4924403
rs117547180
rs140633431
rs151051239
rs35647585
rs7166430
rs7165105
rs9888665
rs28541444
rs187773034
rs112959206
rs28696728
rs7173315
rs149161405
rs7496588
rs62004084
rs12050879
rs34682510
rs117148677
rs111616753
rs113776570
rs28619481
rs4924404
rs28369403
rs17848516
rs17848517
rs8030980
rs17848521
rs189003005
rs77714225
rs7180126
rs12592321
rs12442731
rs12442713
rs116866995
rs142579886
rs72729494
rs16970130
rs16970132
rs2307104
rs16970134
rs117377196
rs17721809
rs16970137
rs55652949
rs11853517
rs8034362
rs7178419
rs11070241
rs11633992
rs143034895
rs116555373
rs12591670
rs12901892
rs75931581
rs12906787
rs149692868
rs11070243
rs7175913
rs7177179
rs2898972
rs2412456
rs11852600
rs2291626
rs68131514
rs66640506
rs16970164
rs74765732
rs2307103
rs2307102
rs142924464
rs16970168
rs2412459
rs116896219
rs4924405
rs2412460
rs28515996
rs11629915
rs2898973
rs2291625
rs2291623
rs147821128
rs2279581
rs2279580
rs2279579
rs74349021
rs2412462
rs8034578
rs3816900
rs12592831
rs2412463
rs2412464
rs6492925
rs75276540
rs12903784
rs2898974
rs73390620
rs12050693
rs12050884
rs8023482
rs8028580
rs17848496
rs12916007
rs12916520
rs3207297
rs11635600
rs11635537
rs3816899
rs17848523
rs8030856
rs117394426
rs4924407
rs58367544
rs11629850
rs16970197
rs12591842
rs11070245
rs16970202
rs17848498
rs78768533
rs17722502
rs17722526
rs116940720
rs72731410
rs78848558
rs3736290
rs937213
rs2412473
rs2307101
rs2250402
rs139969546
rs75266116
rs8031319
rs2898984
rs4432245
rs2291622
rs76920174
rs2291621
rs711906
rs6492926
rs8042947
rs138200902
rs4594236
rs2898985
rs11763
rs17848506
rs16924528
rs7535
rs8208
rs7179904
rs118134816
rs2291620
rs2291619
rs72731412
rs1059395
rs7321
rs8041057
rs937215
rs3986354
rs72731415
rs12441342
rs75578790
rs4924409
rs62004114
rs75509561
rs3759836
rs7497289
rs2412474
rs1010879
rs77392419
rs2412475
rs77534034
rs2412476
rs2898986
rs78053299
rs72731416
rs9919974
rs74799483
rs8026641
rs4924410
rs117008382
rs12440899
rs4923848
rs77448945
rs117456693
rs138709326
rs4924412
rs7181985
rs146587860
rs7183386
rs28736699
rs3803361
rs117397976
rs76360779
rs4924413
rs749748
rs749749
rs11070246
rs16952210
rs79956839
rs4923850
rs4923851
rs4924414
rs67501946
rs12441483
rs77027525
rs35781999
rs75194827
rs28444847
rs117739579
rs78253498
rs28620926
rs79685644
rs111681319
rs79443644
rs4497657
rs138682419
rs191687381
rs138075290
rs118107614
rs11638521
rs28826672
rs112908280
rs72731420
rs7181230
rs76119380
rs77423063
rs12899662
rs2412478
rs147260721
rs112244655
rs80071636
rs144894820
rs117939474
rs16970286
rs17723097
rs117861115
rs16970291
rs75181802
rs112493347
rs28479712
rs116954626
rs139127529
rs7162269
rs79273702
rs28587891
rs117983634
rs17723133
rs190870973
rs9972442
rs9972424
rs78546940
rs77987342
rs16970305
rs148389803
rs62004158
rs7495903
rs7496663
rs112543101
rs4924415
rs4924416
rs4924417
rs28379715
rs28361302
rs16970319
rs76860259
rs148163186
rs188329916
rs113139584
rs3923235
rs11070250
rs150453866
rs80337403
rs16970325
rs80167314
rs28534747
rs73390668
rs3743128
rs2927087
rs653543
rs76875574
rs652196
rs12913170
rs640875
rs184684916
rs75690840
rs7183977
rs146928127
rs495592
rs4923852
rs998713
rs571065
rs34598927
rs41500744
rs546220
rs72731425
rs540765
rs8116
rs78017332
rs1540686
rs2242186
rs140667615
rs117624463
rs648289
rs34500961
rs77739024
rs10518679
rs78537933
rs3743129
rs16970349
rs588739
rs1106508
rs10152521
rs148393899
rs11637595
rs11637681
rs543399
rs11634257
rs511338
rs6492929
rs770470
rs11858141
rs569539
rs568652
rs76937327
rs35603048
rs500804
rs495654
rs675173
rs672873
rs11631335
rs12592048
rs34231574
rs191312366
rs183760075
rs12148376
rs34245505
rs62018159
rs191791708
rs539846
rs117690285
rs484943
rs534838
rs35477346
rs79686693
rs8024033
rs631665
rs78524393
rs117546176
rs62019961
rs137855380
rs580781
rs74664313
rs2934776
rs75523475
rs34079741
rs79114448
rs537455
rs117964600
rs12909145
rs78399084
rs16970385
rs112206641
rs16970391
rs148514640
rs11630670
rs8033229
rs79622185
rs112066026
rs111777260
rs112704273
rs57543880
rs9635304
rs58995872
rs61436050
rs147776431
rs111251450
rs137973068
rs115435628
rs60705135
rs141860231
rs113646398
rs117530295
rs58902242
rs59793325
rs113336480
rs80249577
rs112792663
rs111493090
rs78940174
rs8031450
rs75146350
rs113340372
rs74927539
rs79271268
rs60274121
rs687887
rs61635593
rs74582705
rs534304
rs150103448
rs76825092
rs79324566
rs673328
rs548686
rs7173102
rs76163385
rs112671479
rs148076435
rs75692860
rs56739653
rs8026797
rs500693
rs521896
rs77300586
rs4924419
rs141654578
rs4924420
rs371716886
rs12912982
rs77422496
rs597752
rs12913741
rs12913620
rs12913803
rs116948395
rs12899779
rs12898627
rs1471583
rs512339
rs12910199
rs115659216
rs117115304
rs4924422
rs4924423
rs4244573
rs4244574
rs1565863
rs1565864
rs1565865
rs4924424
rs4924425
rs2412480
rs12916901
rs10518681
rs488318
rs12902191
rs16970409
rs796389
rs12908093
rs12438986
rs11854027
rs11854103
rs11854965
rs4924426
rs4924427
rs4924428
rs11636204
rs11631616
rs11636293
rs12905742
rs374710047
rs811746
rs797420
rs373016337
rs12912902
rs34191615
rs62020024
rs492813
rs4924429
rs12901947
rs12902458
rs876821
rs2002425
rs55940969
rs2898988
rs12903940
rs3759838
rs3759839
rs1031963
rs1031964
rs3759842
rs2277559
rs2277560
rs1565866
rs568800
rs3214012
rs1845477
rs4923856
rs12911157
rs117256862
rs34823877
rs8043080
rs4924430
rs11636402
rs12916805
rs35216508
rs8023395
rs6492932
rs78525658
rs11070253
rs77270497
rs1801376
rs7170412
rs4924431
rs11637268
rs8037190
rs7177759
rs147987992
rs4924432
rs4923857
rs28501335
rs79036451
rs150602832
rs11638942
rs28792493
rs117105960
rs150069902
rs77045872
rs76553553
rs7180335
rs6492935
rs76004855
rs12913994
rs1047130
rs12915249
rs2172742
rs2305653
rs28989187
rs2412482
rs12898804
rs12899102
rs8026738
rs7495483
rs12909888
rs10518682
rs7164047
rs11630664
rs7162894
rs34358001
rs7180184
rs7163546
rs7164783
rs7169842
rs2290551
rs1494533
rs80168050
rs140543780
rs11637555
rs11632939
rs2128013
rs117122808
rs7169518
rs4924437
rs11070256
rs28496167
rs6492936
rs74545595
rs138797245
rs11070257
rs73391312
rs73391315
rs1017843
rs1971966
rs9920750
rs7177150
rs7178193
rs76439217
rs8042702
rs1545820
rs1545819
rs73391328
rs900056
rs141183923
rs34951613
rs3784394
rs900055
rs16970458
rs12443488
rs79801870
rs4321170
rs62020052
rs34537129
rs6492938
rs11070258
rs60667177
rs11070259
rs2306482
rs2306481
rs2306480
rs2306479
rs11638855
rs76685399
rs77931171
rs76241150
rs113089198
rs11070260
rs2277561
rs2277562
rs141979482
rs72731469
rs72731470
rs8035733
rs8037066
rs1048164
rs1048163
rs11634409
rs55799438
rs55974545
rs55863440
rs11636097
rs12909664
rs900054
rs11638662
rs11638733
rs11634057
rs79413055
rs34855281
rs112657491
rs138255110
rs34705030
rs12050520
rs142421519
rs11631752
rs76556913
rs12901591
rs137869062
rs2068001
rs34239964
rs34071118
rs57516428
rs12102050
rs56820972
rs4923858
rs8037267
rs12595425
rs57642694
rs35284033
rs115117566
rs3888841
rs200637038
rs731497
rs58440273
rs16970474
rs77359952
rs62020055
rs79914249
rs1075508
rs936217
rs1075505
rs1075506
rs1075507
rs7162809
rs12902461
rs2277563
rs2277564
rs936216
rs936215
rs77554123
rs145909400
rs3743131
rs3743132
rs2412504
rs2016902
rs3743135
rs748556
rs12439947
rs7183540
rs28638122
rs28588285
rs12914440
rs7178076
rs7178233
rs79504743
rs8042885
rs6492939
rs35114516
rs7161997
rs35118993
rs7162220
rs12905386
rs148765496
rs3784396
rs3825873
rs6492940
rs8034871
rs72731478
rs3743137
rs2253603
rs936214
rs56282503
rs56205728
rs4924443
rs2242120
rs2242119
rs28676999
rs7169803
rs11857340
rs11633123
rs55927878
rs76247836
rs75342191
rs4924445
rs12440450
rs4257181
rs1814567
rs2412505
rs56203022
rs41277676
rs3743138
rs936213
rs76976021
rs936212
rs936211
rs72731484
rs936209
rs62021888
rs2290550
rs12439272
rs57516465
rs8025304
rs151081953
rs72731485
rs2229691
rs2305650
rs12438880
rs2305649
rs2229690
rs2305648
rs28395841
rs1869903
rs7162043
rs75266824
rs78521206
rs55713690
rs61512112
rs59341305
rs11636491
rs2412508
rs2305647
rs60309188
rs57253140
rs1869902
rs2305646
rs2305645
rs1869901
rs4244575
rs2898991
rs3784397
rs3784398
rs4924450
rs79446306
rs12439923
rs3784399
rs1123487
rs72731496
rs8023550
rs3765064
rs76817914
rs116977856
rs77226541
rs188101463
rs56135201
rs55917611
rs4923862
rs62017969
rs113003846
rs11070263
rs2412509
rs12441303
rs28602975
rs4277318
rs28405635
rs10163076
rs4923863
rs10163093
rs140510714
rs882829
rs75611059
rs34513772
rs11635059
rs11070264
rs60037438
rs68063243
rs2118961
rs934937
rs7171143
rs12907887
rs3743140
rs2289334
rs2289333
rs961090
rs146020554
rs12081
rs2004251
rs67839313
rs1077476
rs141514566
rs7173747
rs11856877
rs2412511
rs187432425
rs62017973
rs4143838
rs116844737
rs2118960
rs2118959
rs75750921
rs7164747
rs7164564
rs74599224
rs1129264
rs75173345
rs11630891
rs76744745
rs72731500
rs114599331
rs191414971
rs115267228
rs55641696
rs62017974
rs748245
rs72733403
rs11634644
rs12440659
rs58452154
rs73397306
rs77582559
rs4924455
rs34567466
rs11070265
rs4923864
rs2118958
rs142587703
rs117409793
rs934935
rs2018127
rs74793470
rs746673
rs75444270
rs34766487
rs34762477
rs17670483
rs16970617
rs1898885
rs73397311
rs8040419
rs4375633
rs4924456
rs74013060
rs56936932
rs4306473
rs4605132
rs35081132
rs1898884
rs144358590
rs8034177
rs16970633
rs7174448
rs76315331
rs4244577
rs17670745
rs35777573
rs11070266
rs7164581
rs7164606
rs56334337
rs56190115
rs62017979
rs77050929
rs143235232
rs62017981
rs4575496
rs71472433
rs8033303
rs76277863
rs56221586
rs11632012
rs1007177
rs61654142
rs4924457
rs11070267
rs7165012
rs8026523
rs8027487
rs7165541
rs151069715
rs62017984
rs12913300
rs62017985
rs8037207
rs1898883
rs1898882
rs12443160
rs1992272
rs35043215
rs8040755
rs35565646
rs72733420
rs2412512
rs3743142
rs4514650
rs3803360
rs3803359
rs3803358
rs4924458
rs117001799
rs77721109
rs55788133
rs71472434
rs117899950
rs75159543
rs34088794
rs11070268
rs11630119
rs34230187
rs58640104
rs17671194
rs12911691
rs12912270
rs62018001
rs62018002
rs2412513
rs7166991
rs12905240
rs138817662
rs17671250
rs78153629
rs77531164
rs17733008
rs7164132
rs7164321
rs7169404
rs7169262
rs79044944
rs7176722
rs7176592
rs7177949
rs75278386
rs8043180
rs8034859
rs11070269
rs113189667
rs61149329
rs6492944
rs147156222
rs78604110
rs12916629
rs2289332
rs72733427
rs72733428
rs8031814
rs8032114
rs8031994
rs28379196
rs8036457
rs8037941
rs139286584
rs11541643
rs11541641
rs77891160
rs72733434
rs12593725
rs11636361
rs72733437
rs78480617
rs6492945
rs117431487
rs62018005
rs55679082
rs12440453
rs35556292
rs12898710
rs7165636
rs59714765
rs12904187
rs144900516
rs8032408
rs149056041
rs16970653
rs181878802
rs78430826
rs146699685
rs1984793
rs2289331
rs10518693
rs68169695
rs16970660
rs73383135
rs34321039
rs4924464
rs4924465
rs4244579
rs72733442
rs74763151
rs8033938
rs9635324
rs8034416
rs12440317
rs2289330
rs2289329
rs2229312
rs2289328
rs2289327
rs113638727
rs875767
rs11070270
rs115077254
rs112366697
rs111540938
rs148359169
rs7172000
rs2412523
rs11070271
rs11638033
rs2075624
rs2075625
rs4923865
rs11630850
rs11630878
rs11790
rs7207
rs11557072
rs1001528
rs12914710
rs12914315
rs12593066
rs76994419
rs11633883
rs144100152
rs35700143
rs12901440
rs12902310
rs72733444
rs2304646
rs2304645
rs80176404
rs11637756
rs2034650
rs8040128
rs11858714
rs8040086
rs10851395
rs72733445
rs59424629
rs17733719
rs17672016
rs600791
rs11636147
rs661488
rs8034217
rs8033249
rs17672041
rs79626713
rs11634187
rs74386438
rs1979189
rs34034104
rs117529693
rs11070272
rs72733449
rs77556021
rs72733450
rs12368
rs55982218
rs1453184
rs72733453
rs896798
rs559615029
rs35189772
rs586558
rs7175894
rs603787
rs75361878
rs71472440
rs77864341
rs4923869
rs16970709
rs1659563
rs117820686
rs12898690
rs4244580
rs183522698
rs11853333
rs4924471
rs146473680
rs115066667
rs2304644
rs2289326
rs78886478
rs73387098
rs9972363
rs117505325
rs3743143
rs3803357
rs74927458
rs3743144
rs3784401
rs138831572
rs114881348
rs603104
rs3743145
rs679882
rs8826
rs57389306
rs150242127
rs58914687
rs6492947
rs79438913
rs9672313
rs633295
rs118118557
rs582736
rs2242080
rs667623
rs654317
rs611933
rs75927551
rs651131
rs79900396
rs79326159
rs624486
rs733299
rs639123
rs1806961
rs113588558
rs2084941
rs731640
rs62018030
rs115370557
rs16970734
rs36122190
rs186443084
rs607118
rs138123873
rs623187
rs59215299
rs57149276
rs147469669
rs619711
rs192639667
rs36124780
rs56949736
rs590046
rs3213999
rs588686
rs589650
rs138801732
rs2444302
rs2053973
rs35030447
rs603623
rs144395603
rs616937
rs617031
rs640919
rs618399
rs620198
rs146415134
rs143079705
rs139973829
rs73389048
rs12443191
rs12443223
rs7162004
rs7162054
rs4923871
rs4923872
rs4923873
rs75726656
rs117532718
rs74244686
rs117614921
rs9652415
rs2167795
rs144431085
rs80189384
rs4924472
rs77565133
rs11070275
rs12916042
rs2924386
rs147815994
rs1993212
rs2412524
rs75610658
rs182734824
rs117012904
rs999197
rs8043197
rs8042419
rs7183273
rs149930684
rs11852527
rs146538887
rs1901774
rs7168927
rs8038350
rs1869301
rs77669521
rs151079841
rs11639464
rs181586473
rs4924473
rs4924474
rs2034651
rs141273191
rs2034652
rs75814867
rs2959545
rs1869302
rs1869303
rs8033739
rs62018046
rs150050454
rs74742072
rs143510041
rs74011171
rs138045988
rs147922862
rs192359657
rs8040187
rs9783737
rs4924476
rs144949398
rs7494968
rs2959547
rs9284288
rs2123534
rs6492951
rs62018048
rs61048252
rs181154977
rs113660317
rs145508988
rs11638742
rs7178756
rs11070276
rs12595610
rs4924478
rs72733469
rs143224928
rs7169872
rs62018051
rs12916218
rs74749768
rs7164166
rs16970758
rs117352613
rs148092624
rs16970759
rs74812134
rs139184950
rs4923875
rs2034653
rs56046472
rs8029208
rs11070277
rs12594548
rs4924479
rs4924480
rs2959535
rs2959536
rs78931190
rs12916323
rs117887366
rs2924388
rs11857247
rs2290379
rs117307252
rs140515450
rs151061715
rs28647196
rs8028910
rs1987795
rs6492952
rs7181909
rs1811513
rs2014367
rs2412534
rs7164385
rs976401
rs976402
rs2924389
rs11857509
rs11632061
rs34750756
rs11632370
rs8032453
rs8036938
rs2412533
rs2412532
rs2412531
rs4923876
rs2412530
rs144198123
rs896795
rs896796
rs896797
rs4924481
rs921624
rs8025458
rs12913296
rs12439814
rs12440468
rs149315463
rs8041816
rs8041991
rs8042729
rs6582
rs1044474
rs117221331
rs78102563
rs11637245
rs146011966
rs7173685
rs2278887
rs2278888
rs2278889
rs12915563
rs17673703
rs10467972
rs1813898
rs7162749
rs8028999
rs8029384
rs3743146
rs74396966
rs56195430
rs1530942
rs79326251
rs1530943
rs55640412
rs150833017
rs117994869
rs2412529
rs11637239
rs147710179
rs10444792
rs13329076
rs8042733
rs62019866
rs4924482
rs144901300
rs138630028
rs11070278
rs10152546
rs61668695
rs28634695
rs8034250
rs147327004
rs8034401
rs8035774
rs12442697
rs12915171
rs28669075
rs143212546
rs3803354
rs184651651
rs3803353
rs4924483
rs8024802
rs8024579
rs7165054
rs7164056
rs7163889
rs7164405
rs6492953
rs4439732
rs4561439
rs4467046
rs7170946
rs7170288
rs11632319
rs12908114
rs1453182
rs17746659
rs11637422
rs4923877
rs10851396
rs11070279
rs11070280
rs4923878
rs118042478
rs34974852
rs1058734
rs7162319
rs1453183
rs7162509
rs7167239
rs7168913
rs7167922
rs79840739
rs189247671
rs12324748
rs146172538
rs117630309
rs575557510
rs2412525
rs12908867
rs7171945
rs145688813
rs12914501
rs8038407
rs8037417
rs117046572
rs11070281
rs3986349
rs11637275
rs62019876
rs114269897
rs182092512
rs55954396
rs117767572
rs7163648
rs141591676
rs1967368
rs34303240
rs1037445
rs56384845
rs7170327
rs10851397
rs7170073
rs7169621
rs143787256
rs8037334
rs11633184
rs8036737
rs12592882
rs1901775
rs12899408
rs66885559
rs8026605
rs12441451
rs6492955
rs4923879
rs7172947
rs62019879
rs117538425
rs371206667
rs12437696
rs7161968
rs11630273
rs1814542
rs1814541
rs143086104
rs4080706
rs75831908
rs183744815
rs186923487
rs62019883
rs7164289
rs10400825
rs35842610
rs12913739
rs10400890
rs10400901
rs118011338
rs12591207
rs11070282
rs75733529
rs2898996
rs11070283
rs16970851
rs16970854
rs8034726
rs62019885
rs74825232
rs3751652
rs3751653
rs9806221
rs4924484
rs78044467
rs116855030
rs17674454
rs7176974
rs7178486
rs12438955
rs35884042
rs6492956
rs11855923
rs7167417
rs12905162
rs34824658
rs9920642
rs12385982
rs12708401
rs12916082
rs144118831
rs12907984
rs35127391
rs10518696
rs7171260
rs147898977
rs7177192
rs74363042
rs147028781
rs8038416
rs145925841
rs12911738
rs12912058
rs11854763
rs28798094
rs74793272
rs79099600
rs28529389
rs7167768
rs12915109
rs12915636
rs7161938
rs11852670
rs11852694
rs117340862
rs11852828
rs12907448
rs17747399
rs17747423
rs10518697
rs12914743
rs11070284
rs4306472
rs2412541
rs11858113
rs11855334
rs8041534
rs8040502
rs142853192
rs11070285
rs17747633
rs141726041
rs74377704
rs148594986
rs11852479
rs8042758
rs6492957
rs8035775
rs4924486
rs4924487
rs12912635
rs7181074
rs4924488
rs4457966
rs936580
rs11856802
rs114851468
rs4923880
rs11854986
rs3092978
rs148089967
rs118074516
rs147515470
rs139073485
rs75015446
rs11070286
rs143209386
rs12908316
rs145423566
rs8031057
rs140478425
rs12912339
rs146419864
rs139316694
rs78552414
rs151059772
rs12594794
rs11858522
rs75826635
rs6492958
rs139101231
rs3092979
rs6492959
rs186785068
rs8041095
rs8041443
rs12908443
rs8037804
rs8038122
rs7183790
rs149974468
rs7165509
rs12903817
rs12148185
rs10444817
rs189632543
rs117995859
rs2412542
rs12899600
rs2412544
rs140515225
rs62019916
rs7168873
rs149308097
rs201086397
rs36115126
rs12906755
rs62019918
rs7175747
rs12913697
rs141245193
rs114753428
rs11858938
rs144239472
rs35684277
rs1051482
rs4420508
rs8038396
rs79903732
rs73396510
rs73396515
rs35047458
rs8029530
rs12902568
rs79274407
rs10744948
rs116859995
rs4924490
rs144816320
rs11070287
rs8036891
rs8037180
rs8042386
rs34845954
rs4924491
rs36094699
rs7182530
rs117918761
rs12906095
rs12904801
rs57736474
rs57140606
rs34739056
rs11855517
rs147285907
rs140914341
rs12907442
rs139947274
rs143495930
rs12912742
rs7176221
rs138295731
rs62019934
rs76912332
rs8036817
rs28891195
rs28866515
rs59654927
rs58458955
rs61381741
rs117537166
rs4924492
rs4924493
rs117636363
rs56042757
rs34305357
rs8031427
rs1142468
rs184060210
rs2263551
rs2412545
rs2619683
rs75345914
rs113234496
rs76446465
rs2917955
rs2577564
rs60408076
rs118179834
rs5030783
rs114968680
rs5030786
rs2619679
rs5030789
rs1801320
rs1801321
rs45484495
rs2619680
rs2619681
rs2619682
rs45559631
rs2928140
rs3101861
rs4924495
rs34285050
rs7172195
rs7173646
rs4924496
rs148870330
rs117190554
rs45504895
rs150687335
rs144967931
rs114673738
rs142075311
rs145405071
rs45457497
rs7175401
rs45503494
rs12908284
rs7182231
rs140073022
rs113514814
rs11638204
rs45455000
rs151054333
rs4924498
rs138726358
rs12592524
rs45495293
rs3092982
rs59244061
rs4924499
rs2412546
rs147915852
rs6492961
rs4144242
rs56409425
rs11858337
rs11858338
rs7177265
rs12898552
rs957603
rs7176590
rs113771463
rs12148915
rs12591044
rs57936990
rs2412547
rs2412548
rs117697188
rs11070290
rs2412549
rs4924500
rs11070291
rs10775121
rs138071446
rs12442560
rs45471696
rs142259440
rs45579836
rs11343913
rs117860767
rs12439683
rs11633269
rs11633367
rs45437200
rs7182499
rs542275049
rs4417527
rs186027321
rs12593359
rs7180135
rs56390641
rs11855560
rs45507396
rs45585734
rs11852786
rs187792990
rs7164339
rs36106105
rs145783993
rs150844778
rs4924501
rs142725753
rs4924502
rs117445197
rs12441514
rs2304580
rs2304581
rs77019569
rs11070292
rs3092983
rs2304583
rs57386731
rs185651757
rs117862109
rs4923884
rs12372947
rs7167854
rs11631563
rs8033829
rs12910784
rs7176245
rs7175905
rs11070293
rs117491525
rs8025883
rs12438182
rs752012
rs4924503
rs2004771
rs7169010
rs7174551
rs75867673
rs7175361
rs77056045
rs116909105
rs12442845
rs192197251
rs75387822
rs187136673
rs78955473
rs146844628
rs6492964
rs6492965
rs2412550
rs2412551
rs146446096
rs3759796
rs7163862
rs78059614
rs113114282
rs79017311
rs2016546
rs2301176
rs73398513
rs115347345
rs1866170
rs8025558
rs8031526
rs75844322
rs2289218
rs2289219
rs77112154
rs3784289
rs3784290
rs78644727
```
