## Supplementary material for "Characterization of shared and ancestry-specific signals driving complex traits using multi-ancestry fine-mapping": susiex_nc3.cs80.cs

```
CS_ID	SNP	BP	REF_ALLELE	ALT_ALLELE	REF_FRQ	BETA	SE	-LOG10P	CS_PIP	OVRL_PIP
1	rs56205728	40567237	A,A	G,G	0.71173,0.87996	0.0283515,0.00251407	0.00436498,0.0131525	10.0814,0.0713942	0.398503	0.39856
1	rs11857340	40572192	C,C	T,T	0.638171,0.775794	0.0265839,-0.00972599	0.00411452,0.0102496	9.98289,0.465132	0.345081	0.345163
1	rs28676999	40569884	T,T	C,C	0.704771,0.880952	0.0274353,-0.00197332	0.00433447,0.0131998	9.60933,0.0549445	0.14593	0.145998
2	rs35673728	41047777	C,NA	T,NA	0.94334,NA	0.0260456,NA	0.00855199,NA	2.63406,NA	0.0406857	0.0807792
2	rs2291625	40298870	A,A	T,T	0.441352,0.677579	0.0108463,0.0188454	0.00398179,0.00914559	2.19043,1.40516	0.0168472	0.0327648
2	rs2412460	40296699	T,T	C,C	0.442346,0.684524	0.0109375,0.018143	0.00398085,0.00919868	2.2215,1.31363	0.0159668	0.031069
2	rs3765064	40599730	NA,T	NA,C	NA,0.94246	NA,-0.0615188	NA,0.0183564	NA,3.09465	0.0125095	0.0247938
2	rs57253140	40594595	NA,A	NA,G	NA,0.941468	NA,-0.0601346	NA,0.0182098	NA,3.01824	0.0108926	0.021608
2	rs140866046	40196726	A,NA	G,NA	0.984095,NA	0.0432224,NA	0.0158037,NA	2.20489,NA	0.0106297	0.0211743
2	rs77226541	40601629	NA,C	NA,G	NA,0.936508	NA,-0.0574939	NA,0.0175302	NA,2.98332	0.0105051	0.020846
2	rs8030856	40314967	G,G	C,C	0.584493,0.329365	-0.00905932,0.0250265	0.004012,0.00909539	1.62084,2.22686	0.0103643	0.0203354
2	rs113000381	40579539	T,NA	C,NA	0.988072,NA	0.0546837,NA	0.0182119,NA	2.57244,NA	0.0100993	0.0200853
2	rs60309188	40594291	NA,C	NA,G	NA,0.941468	NA,-0.0594787	NA,0.0182098	NA,2.96273	0.00989251	0.019635
2	rs112040753	40573640	A,NA	G,NA	0.988072,NA	0.0540654,NA	0.0182119,NA	2.52422,NA	0.00913757	0.0181819
2	rs59341305	40592983	NA,C	NA,A	NA,0.941468	NA,-0.0585855	NA,0.0182098	NA,2.88799	0.00869323	0.0172662
2	rs75266824	40591739	NA,C	NA,T	NA,0.941468	NA,-0.0580179	NA,0.0182098	NA,2.841	0.00801709	0.0159293
2	rs78521206	40591801	NA,C	NA,T	NA,0.941468	NA,-0.0578955	NA,0.0182098	NA,2.83092	0.00787923	0.0156567
2	rs7173747	40620135	T,T	C,C	0.899602,0.447421	0.0145359,0.0134818	0.00657888,0.00859702	1.56637,0.93242	0.00669911	0.0134854
2	rs11070264	40611861	C,C	T,T	0.900596,0.507937	0.0128368,0.0168689	0.00660805,0.00855043	1.28346,1.31416	0.00574159	0.0115598
2	rs117622740	40267937	NA,C	NA,A	NA,0.974206	NA,-0.0734613	NA,0.0269663	NA,2.19072	0.00570821	0.0113807
2	rs1869903	40590982	NA,A	NA,G	NA,0.941468	NA,-0.0555539	NA,0.0182098	NA,2.64158	0.00569963	0.01134
2	rs7164564	40623593	T,T	C,C	0.899602,0.448413	0.0137582,0.0143392	0.00657888,0.00859522	1.43766,1.02109	0.00547449	0.0110251
2	rs4923863	40606868	G,G	A,A	0.900596,0.524802	0.0124601,0.0174816	0.00660805,0.00855989	1.22659,1.3859	0.0054416	0.0109539
2	rs34071118	40550660	G,G	T,T	0.900596,0.974206	-0.0305005,0.0056638	0.00660805,0.0269663	5.40689,0.0790204	0.00539236	0.0108076
2	rs4924405	40296329	A,A	G,G	0.05666,0.296627	0.0122875,0.0306012	0.00855199,0.00935847	0.821674,2.96823	0.00531446	0.0105197
2	rs188101463	40602078	NA,G	NA,C	NA,0.939484	NA,-0.0540136	NA,0.0179277	NA,2.58704	0.0052737	0.0104949
2	rs28395841	40590609	NA,C	NA,G	NA,0.943452	NA,-0.0554424	NA,0.018507	NA,2.56262	0.00500837	0.00996947
2	rs12081	40618613	C,C	G,G	0.900596,0.446429	0.014078,0.0132282	0.00660805,0.00859885	1.47969,0.906724	0.00495459	0.00997994
2	rs75425881	40080373	A,NA	G,NA	0.981113,NA	-0.0425371,NA	0.0145245,NA	2.46795,NA	0.00494268	0.00987918
2	rs17848529	40257760	NA,T	NA,C	NA,0.973214	NA,-0.0705735	NA,0.0264757	NA,2.11434	0.00491685	0.00980738
2	rs117614422	40544531	G,NA	C,NA	0.937376,NA	-0.0197801,NA	0.0081604,NA	1.81377,NA	0.00480847	0.00959525
2	rs7165012	40654038	G,G	A,A	0.467197,0.190476	0.00573884,0.0282362	0.00396284,0.010886	0.830999,2.02265	0.0047077	0.0094279
2	rs8027339	40155718	C,C	A,A	0.793241,0.741071	-0.015778,-0.0111441	0.00488208,0.0097585	2.91009,0.596091	0.004698	0.00938219
2	rs72729409	40090215	C,NA	T,NA	0.930418,NA	0.0246929,NA	0.00777053,NA	2.82852,NA	0.0044808	0.0089479
2	rs12916520	40313083	T,T	G,G	0.05666,0.293651	0.0112987,0.0303824	0.00855199,0.00938594	0.729459,2.91797	0.00424481	0.00840929
2	rs17848496	40311212	A,A	G,G	0.94334,0.71131	-0.0103979,-0.0307682	0.00855199,0.00943317	0.649669,2.95567	0.00411861	0.00816083
2	rs187136673	41050349	NA,T	NA,C	NA,0.987103	NA,-0.0970971	NA,0.0378862	NA,1.98375	0.00383872	0.00767362
2	rs2289334	40616986	C,C	T,T	0.900596,0.447421	0.0136498,0.013274	0.00660805,0.00859702	1.41046,0.911568	0.00367837	0.00741305
2	rs4923869	40737490	T,T	C,C	0.502982,0.218254	-0.0102885,0.0248184	0.00395437,0.0103488	2.03276,1.78314	0.0035172	0.00705663
2	rs113089198	40540958	NA,T	NA,C	NA,0.918651	NA,-0.0378177	NA,0.0156369	NA,1.80729	0.00336381	0.00673598
2	rs117312530	40214555	NA,C	NA,A	NA,0.912698	NA,-0.0387174	NA,0.0151436	NA,1.97604	0.00330549	0.00659412
2	rs118092476	40156734	C,NA	T,NA	0.986084,NA	0.0400081,NA	0.0168779,NA	1.7504,NA	0.00313343	0.00626548
2	rs2412512	40661746	NA,A	NA,G	NA,0.982143	NA,0.0799426	NA,0.0322783	NA,1.87741	0.00309246	0.00618245
2	rs28696728	40274910	C,C	T,T	0.399602,0.480159	0.00770044,-0.0195696	0.00403651,0.00855609	1.24849,1.65397	0.00307	0.00605296
2	rs7170576	40566765	T,NA	C,NA	0.889662,NA	-0.0255323,NA	0.00631051,NA	4.28316,NA	0.00302257	0.00606046
2	rs12911989	40968552	A,NA	G,NA	0.888668,NA	0.0150167,NA	0.00628579,NA	1.77226,NA	0.00293701	0.00590812
2	rs62002527	40177162	T,T	C,C	0.806163,0.874008	0.0167202,-0.00213147	0.00500161,0.0128817	3.0815,0.061191	0.00279026	0.00556399
2	rs882829	40607689	G,G	C,C	0.909543,0.508929	0.0102535,0.0175541	0.00689297,0.00855071	0.863679,1.39709	0.0027867	0.0056145
2	rs28541444	40273943	C,C	T,T	0.399602,0.480159	0.00756366,-0.0194703	0.00403651,0.00855609	1.21498,1.64075	0.00278628	0.00549527
2	rs2118961	40614200	G,G	A,A	0.925447,0.507937	0.0126015,0.0174252	0.00752717,0.00855043	1.02639,1.38137	0.00277988	0.00560006
2	rs2412462	40301170	A,A	G,G	0.05666,0.290675	0.0100359,0.0293385	0.00855199,0.00941405	0.618722,2.73746	0.00269445	0.00534543
2	rs10152402	40252671	T,T	C,C	0.484095,0.552579	-0.00749696,0.0205128	0.0039563,0.00859702	1.23582,1.76875	0.00265074	0.00524039
2	rs33999280	40933595	T,NA	A,NA	0.885686,NA	0.0149946,NA	0.0062137,NA	1.80093,NA	0.00262787	0.00528739
2	rs8041785	40251741	G,G	A,A	0.484095,0.554563	-0.00745169,0.0203173	0.0039563,0.00860072	1.22452,1.74082	0.00247308	0.00489
2	rs11070241	40284802	T,T	C,C	0.225646,0.303571	-0.00763982,-0.0221211	0.00472994,0.00929682	0.973603,1.76096	0.00239361	0.00473845
2	rs4244580	40741973	A,A	C,C	0.5,0.200397	-0.00977088,0.0246516	0.0039543,0.0106787	1.87046,1.67834	0.00234556	0.00470812
2	rs78848558	40321174	NA,A	NA,G	NA,0.921627	NA,0.0379974	NA,0.0159053	NA,1.77223	0.00234485	0.00467912
2	rs275747	40153847	C,C	T,T	0.088469,0.18254	0.0191375,0.00971958	0.00696239,0.011066	2.22306,0.420484	0.00229639	0.00459613
2	rs139739605	40215553	NA,T	NA,C	NA,0.979167	NA,-0.0691137	NA,0.0299292	NA,1.67922	0.00228907	0.00457346
2	rs7178419	40284523	T,T	C,C	0.225646,0.303571	-0.00763982,-0.0219088	0.00472994,0.00929682	0.973603,1.73416	0.00228591	0.00452575
2	rs547183	40253819	T,T	C,C	0.515905,0.447421	0.00731257,-0.0202593	0.0039563,0.00859702	1.19008,1.73411	0.00227102	0.00449152
2	rs2289326	40746748	C,C	A,A	0.501988,0.219246	-0.00963748,0.0235207	0.00395433,0.0103319	1.82969,1.64177	0.00226106	0.00453805
2	rs17718330	40123349	C,C	T,T	0.690855,0.994048	0.0131082,0.0262729	0.00427824,0.0555718	2.66062,0.196287	0.0021757	0.00434773
2	rs1077476	40619743	G,G	T,T	0.900596,0.428571	0.0132176,0.00966649	0.00660805,0.00863795	1.34223,0.579864	0.00216522	0.00436441
2	rs1865751	40154189	T,T	C,C	0.080517,0.301587	0.0199372,0.00898023	0.00726648,0.0093141	2.21648,0.474996	0.00214409	0.00429302
2	rs4923844	40202942	C,C	T,T	0.682903,0.972222	0.0126552,0.0049642	0.00424878,0.0260119	2.53817,0.0712723	0.00213691	0.00425722
2	rs76247836	40573250	A,A	T,T	0.969185,0.923611	0.0290295,-0.034101	0.0114407,0.0160932	1.952,1.46733	0.00211869	0.00422227
2	rs74599224	40623643	NA,C	NA,T	NA,0.941468	NA,-0.0412613	NA,0.0182098	NA,1.62971	0.00208332	0.00417134
2	rs75750921	40623057	NA,A	NA,G	NA,0.941468	NA,-0.0411422	NA,0.0182098	NA,1.6223	0.00205561	0.00411591
2	rs2289333	40617209	T,T	C,C	0.910537,0.446429	0.0119691,0.0130668	0.00692737,0.00859885	1.0756,0.890723	0.00203545	0.0041028
2	rs12912096	40262848	A,A	T,T	0.517893,0.451389	0.00713127,-0.019857	0.00395683,0.00859004	1.14567,1.68197	0.00203069	0.00401687
2	rs62004084	40275894	T,T	C,C	0.602386,0.990079	0.00973397,0.0621805	0.00403991,0.0431319	1.79652,0.825635	0.00200882	0.00397406
2	rs7164747	40623586	A,A	G,G	0.909543,0.447421	0.0113407,0.0136874	0.00689297,0.00859702	1.00036,0.953276	0.0019531	0.00393662
2	rs74349021	40300818	C,C	A,A	0.94334,0.799603	-0.0102896,-0.0315994	0.00855199,0.0106787	0.640343,2.51068	0.00194905	0.00387361
2	rs139376683	40274014	C,NA	A,NA	0.979125,NA	0.0375317,NA	0.0138296,NA	2.17716,NA	0.00191712	0.00382666
2	rs17645613	40123292	A,A	C,C	0.690855,0.994048	0.0129255,0.025056	0.00427824,0.0555718	2.59902,0.1857	0.00191172	0.00382079
2	rs4924489	40923938	A,NA	G,NA	0.885686,NA	0.0141279,NA	0.0062137,NA	1.63854,NA	0.0018769	0.00377662
2	rs12439923	40598167	NA,T	NA,G	NA,0.998016	NA,0.211919	NA,0.0960615	NA,1.56259	0.00183705	0.00367667
2	rs522933	40259504	A,A	G,G	0.515905,0.451389	0.00699484,-0.0200075	0.0039563,0.00859004	1.11319,1.70222	0.00182882	0.00361881
2	rs112012183	40134042	C,NA	T,NA	0.975149,NA	0.029592,NA	0.0127009,NA	1.70311,NA	0.00175553	0.00351361
2	rs8023482	40307095	C,C	A,A	0.083499,0.305556	0.00494469,0.0277383	0.00714714,0.00927981	0.310658,2.55315	0.00173438	0.00344415
2	rs12901065	40270046	T,T	C,C	0.517893,0.452381	0.00699578,-0.0193844	0.00395683,0.00858839	1.11319,1.6197	0.00171515	0.00339405
2	rs17646847	40179955	G,NA	A,NA	0.950298,NA	0.0209775,NA	0.00909753,NA	1.67533,NA	0.00170258	0.00340284
2	rs35652496	40069504	T,T	C,C	0.597416,0.780754	0.0104913,0.0124397	0.00403156,0.0103319	2.03338,0.640947	0.0016511	0.0032963
2	rs1491624	40070901	A,A	G,G	0.597416,0.780754	0.0104444,0.0122343	0.00403156,0.0103319	2.01868,0.626423	0.00156941	0.00313338
2	rs117446933	40888799	G,NA	C,NA	0.975149,NA	0.0279056,NA	0.0127009,NA	1.55268,NA	0.001556	0.00311722
2	rs78886557	40154416	A,NA	G,NA	0.973161,NA	0.0302788,NA	0.0122339,NA	1.87537,NA	0.00153343	0.00306643
2	rs961090	40617414	C,C	T,T	0.789264,0.199405	0.00837346,0.0048358	0.00484796,0.0106986	1.07505,0.18624	0.00149988	0.00301156
2	rs10518693	40700022	T,T	C,C	0.610338,0.25496	0.00629141,0.0221864	0.00405425,0.00980793	0.918263,1.6254	0.00149302	0.00299561
2	rs191414971	40626864	NA,C	NA,T	NA,0.977182	NA,-0.0586542	NA,0.0286274	NA,1.39283	0.00146525	0.0029329
2	rs503830	40247689	G,NA	A,NA	0.39165,NA	-0.00911494,NA	0.00405055,NA	1.61208,NA	0.00144534	0.00286623
2	rs3784290	41067058	NA,G	NA,C	NA,0.969246	NA,-0.0518224	NA,0.0247591	NA,1.43957	0.00142747	0.00285819
2	rs116977856	40601187	NA,T	NA,C	NA,0.960318	NA,0.0463747	NA,0.0218976	NA,1.46607	0.00140284	0.00280646
2	rs11635537	40314191	G,G	A,A	0.670974,0.75	-0.0104065,0.00599891	0.00420796,0.00987194	1.87302,0.264877	0.00139663	0.00276264
2	rs11070250	40372057	A,A	G,G	0.738569,0.939484	0.00858158,0.0383672	0.00449951,0.0179277	1.24802,1.49018	0.00138488	0.00276058
2	rs139452288	40168599	NA,A	NA,G	NA,0.953373	NA,-0.0407568	NA,0.0202746	NA,1.35256	0.00138232	0.00276681
2	rs57516465	40586972	NA,G	NA,A	NA,0.929563	NA,-0.0395888	NA,0.0167057	NA,1.74961	0.0013645	0.00272426
2	rs35070171	40656047	A,NA	G,NA	0.967197,NA	0.0234675,NA	0.0111,NA	1.46218,NA	0.00132825	0.00266754
2	rs34567466	40633301	C,C	A,A	0.927435,0.891865	0.013786,-0.0036878	0.00762141,0.0137648	1.15196,0.103053	0.00132823	0.00265432
2	rs473191	40248716	C,NA	T,NA	0.394632,NA	-0.00900813,NA	0.00404514,NA	1.5858,NA	0.00132703	0.00263204
2	rs12591842	40317608	A,A	G,G	0.698807,0.681548	-0.0117943,-0.00892566	0.00430962,0.00917557	2.20726,0.480604	0.0013185	0.00261098
2	rs2412508	40593431	A,A	G,G	0.060636,0.085317	-0.0114803,0.0390683	0.00828433,0.0153021	0.780386,1.9716	0.00131807	0.00262923
2	rs142725753	41027278	NA,T	NA,C	NA,0.967262	NA,-0.0491255	NA,0.0240217	NA,1.3888	0.0013075	0.00261857
2	rs9635324	40703211	G,G	A,A	0.611332,0.253968	0.00654528,0.0214065	0.00405613,0.00982053	0.972252,1.53351	0.00129749	0.00260351
2	rs142259440	41018570	NA,T	NA,C	NA,0.967262	NA,-0.0489043	NA,0.0240217	NA,1.37917	0.00128571	0.00257495
2	rs11541642	40683702	G,NA	A,NA	0.913519,NA	-0.0184015,NA	0.00703429,NA	2.05074,NA	0.00128366	0.00257425
2	rs489508	40245779	A,NA	G,NA	0.609344,NA	0.00884305,NA	0.00405239,NA	1.53617,NA	0.00127205	0.0025232
2	rs2305647	40593939	T,T	C,C	0.060636,0.085317	-0.0113384,0.0389772	0.00828433,0.0153021	0.766731,1.96419	0.00126536	0.00252418
2	rs579044	40249222	C,NA	T,NA	0.393638,NA	-0.00887679,NA	0.00404692,NA	1.54862,NA	0.00126137	0.00250196
2	rs78644727	41067124	NA,G	NA,A	NA,0.969246	NA,-0.050156	NA,0.0247591	NA,1.36866	0.00126109	0.00252522
2	rs1898883	40655845	G,G	C,C	0.370775,0.172619	-0.00191354,0.0322745	0.00409337,0.0113111	0.19371,2.36389	0.00124415	0.00249391
2	rs8034362	40283797	G,G	T,T	0.643141,0.729167	-0.010136,0.00679466	0.00412703,0.0096192	1.85233,0.318793	0.00121095	0.00239662
2	rs9630419	40159724	G,G	A,A	0.239563,0.501984	0.0143952,0.0139468	0.00463231,0.00854942	2.72437,0.987906	0.0012087	0.0024165
2	rs117409793	40635098	NA,C	NA,A	NA,0.963294	NA,0.045783	NA,0.0227328	NA,1.35641	0.00120372	0.00240894
2	rs150687335	40996704	NA,T	NA,C	NA,0.967262	NA,-0.0478203	NA,0.0240217	NA,1.33243	0.00118544	0.00237422
2	rs35141967	40781128	T,NA	C,NA	0.87674,NA	0.0128959,NA	0.00601441,NA	1.49459,NA	0.00118466	0.00238241
2	rs72729442	40176622	G,NA	A,NA	0.982107,NA	-0.0383295,NA	0.014915,NA	1.99251,NA	0.00118061	0.0023678
2	rs149970840	40205986	A,NA	G,NA	0.984095,NA	-0.0411685,NA	0.0158037,NA	2.03679,NA	0.00116516	0.00233645
2	rs12916680	40747895	G,NA	A,NA	0.963221,NA	0.0206418,NA	0.0105045,NA	1.3062,NA	0.00116151	0.00233562
2	rs116909105	41049327	NA,A	NA,T	NA,0.967262	NA,-0.047264	NA,0.0240217	NA,1.30874	0.00115508	0.00231364
2	rs12443488	40535421	G,G	A,A	0.389662,0.426587	0.0145418,0.00388524	0.00405425,0.00864302	3.47526,0.185051	0.00115048	0.00230608
2	rs1865753	40159878	A,A	C,C	0.239563,0.501984	0.0142159,0.0141473	0.00463231,0.00854942	2.6678,1.0089	0.00115026	0.00229974
2	rs2291620	40328973	G,G	A,A	0.628231,0.746032	-0.00813628,-0.0151716	0.00409113,0.00982053	1.33043,0.912311	0.00114642	0.00227542
2	rs12442713	40280766	A,A	C,C	0.354871,0.271825	0.00919522,-0.00986265	0.0041322,0.00960817	1.58396,0.516181	0.00113313	0.0022418
2	rs147926847	40275402	A,NA	G,NA	0.987078,NA	-0.0425381,NA	0.0175062,NA	1.82093,NA	0.00112922	0.00225547
2	rs143079705	40782135	NA,G	NA,A	NA,0.967262	NA,-0.0474101	NA,0.0240217	NA,1.31494	0.00112305	0.00224896
2	rs2279579	40300443	G,G	T,T	0.642147,0.752976	-0.00980684,0.00545151	0.00412449,0.00991158	1.75894,0.234846	0.0011179	0.00221035
2	rs80233501	40091344	T,T	C,C	0.968191,0.824405	-0.034396,-0.00587202	0.0112664,0.0112351	2.64478,0.220968	0.00109725	0.00219912
2	rs7166430	40273774	A,A	T,T	0.337972,0.480159	0.00721261,-0.019716	0.00417985,0.00855609	1.07353,1.67358	0.0010947	0.00216729
2	rs183744815	40880297	NA,T	NA,G	NA,0.972222	NA,-0.0505394	NA,0.0260119	NA,1.2838	0.00109295	0.00218875
2	rs2289329	40705159	C,C	T,T	0.612326,0.253968	0.0064548,0.0204999	0.00405803,0.00982053	0.951971,1.43359	0.00109074	0.00218873
2	rs11558807	41046883	A,NA	C,NA	0.940358,NA	-0.0218996,NA	0.00834865,NA	2.05985,NA	0.00108698	0.00217701
2	rs1007177	40651838	G,G	A,A	0.368787,0.170635	-0.00169385,0.0316824	0.00409792,0.0113631	0.167903,2.27569	0.0010785	0.00216201
2	rs7497058	40162636	G,G	A,A	0.239563,0.501984	0.0140362,0.0142306	0.00463231,0.00854942	2.6117,1.01768	0.00107424	0.00214785
2	rs936209	40583458	NA,G	NA,A	NA,0.070437	NA,0.0371965	NA,0.0167056	NA,1.58544	0.00106983	0.00213683
2	rs11638033	40710108	T,T	A,A	0.611332,0.252976	0.00645178,0.0204765	0.00405613,0.00983323	0.951971,1.4282	0.00106952	0.00214597
2	rs11632012	40651273	G,G	T,T	0.368787,0.171627	-0.00178259,0.0316096	0.00409792,0.011337	0.178117,2.27569	0.00106503	0.00213513
2	rs186923487	40880298	NA,T	NA,C	NA,0.97123	NA,-0.0492362	NA,0.0255725	NA,1.26612	0.00106344	0.00212982
2	rs603104	40757035	C,C	A,A	0.473161,0.195437	-0.00985433,0.0213755	0.00396001,0.01078	1.89178,1.32439	0.00105515	0.00211903
2	rs12902310	40715427	C,C	T,T	0.610338,0.252976	0.00640207,0.020337	0.00405425,0.00983323	0.941906,1.41317	0.00104848	0.00210371
2	rs12903784	40304407	C,C	A,A	0.643141,0.761905	-0.00972311,0.00591279	0.00412703,0.0100364	1.73341,0.255104	0.00104447	0.00206555
2	rs4924396	40167319	T,T	C,C	0.239563,0.500992	0.013899,0.0143805	0.00463231,0.00854937	2.56932,1.03359	0.00104086	0.00208119
2	rs8033303	40649700	T,T	C,C	0.916501,0.979167	-0.0221431,-0.0121256	0.00714714,0.0299292	2.7106,0.164072	0.0010301	0.00206649
2	rs2289330	40705105	G,G	A,A	0.373757,0.190476	-0.00381893,0.0308511	0.00408671,0.010886	0.45586,2.33755	0.00103008	0.00206491
2	rs1627122	40255964	C,C	T,T	0.454274,0.447421	0.00683323,-0.0203785	0.00397094,0.00859702	1.06913,1.75036	0.0010225	0.00202852
2	rs117752544	40218705	NA,C	NA,G	NA,0.988095	NA,-0.0741918	NA,0.0394133	NA,1.22344	0.00102065	0.00204176
2	rs4441246	40636452	A,NA	G,NA	0.984095,NA	0.0255971,NA	0.0158037,NA	0.977573,NA	0.00101578	0.00204231
2	rs7175913	40287790	A,A	G,G	0.675944,0.469246	-0.00950702,0.0170794	0.00422449,0.00856557	1.61225,1.33577	0.00101161	0.00200241
2	rs114881348	40756770	NA,G	NA,A	NA,0.955357	NA,-0.039133	NA,0.0206987	NA,1.23153	0.00100061	0.00200387
2	rs11635600	40314073	C,C	G,G	0.643141,0.75	-0.00962883,0.00602394	0.00412703,0.00987194	1.70681,0.266222	0.000998652	0.00197513
2	rs78552414	40934036	NA,G	NA,A	NA,0.977182	NA,-0.0507685	NA,0.0286274	NA,1.11828	0.000990524	0.00198305
2	rs11633883	40714401	G,G	A,A	0.611332,0.252976	0.00636298,0.0202374	0.00405613,0.00983323	0.932891,1.40248	0.000978216	0.00196277
2	rs79504743	40561246	NA,A	NA,G	NA,0.959325	NA,-0.0387238	NA,0.0216401	NA,1.13346	0.000972121	0.00194639
2	rs502720	40255053	T,T	C,C	0.607356,0.990079	0.00966125,0.0490897	0.00404873,0.0431319	1.769,0.593347	0.000969394	0.00192031
2	rs7173315	40275041	C,C	T,T	0.354871,0.24504	0.00942733,-0.00572456	0.0041322,0.00993854	1.64738,0.248245	0.000961823	0.00190304
2	rs2279580	40300214	C,C	G,G	0.619284,0.702381	0.00864584,0.015159	0.00407187,0.00934946	1.47201,0.979068	0.00095904	0.00189747
2	rs7180184	40506895	NA,T	NA,C	NA,0.938492	NA,0.0325446	NA,0.0177919	NA,1.17151	0.000955926	0.00191221
2	rs73397306	40632598	T,T	G,G	0.944334,0.888889	-0.0183972,-0.0205483	0.00862346,0.0136019	1.4829,0.883167	0.000948281	0.00190106
2	rs11070238	40180718	T,T	C,C	0.956262,0.81746	-0.0245929,-0.0133883	0.00966771,0.011066	1.96,0.64525	0.000947796	0.00190143
2	rs275737	40179013	T,T	C,C	0.956262,0.818452	-0.0246374,-0.0132687	0.00966771,0.0110895	1.96573,0.635457	0.000943058	0.00189197
2	rs78955473	41050678	NA,C	NA,T	NA,0.958333	NA,0.0379579	NA,0.0213919	NA,1.1192	0.000937337	0.00187611
2	rs28989187	40494810	NA,A	NA,G	NA,0.973214	NA,-0.048093	NA,0.0264757	NA,1.1593	0.000937162	0.00187553
2	rs138801732	40778381	NA,C	NA,G	NA,0.954365	NA,0.0353856	NA,0.0204832	NA,1.07536	0.000924996	0.00185283
2	rs1992272	40658970	C,C	T,T	0.369781,0.176587	-0.00193563,0.030559	0.00409564,0.0112102	0.196207,2.19308	0.00092379	0.00185213
2	rs60037438	40612899	G,G	A,A	0.882704,0.802579	-0.00623495,-0.0287937	0.00614455,0.010739	0.508298,2.13459	0.000923049	0.00185062
2	rs74793470	40635655	T,T	C,C	0.913519,0.904762	0.0123091,-0.0027342	0.00703429,0.0145623	1.09615,0.0700367	0.000913066	0.00182634
2	rs1898882	40655873	C,C	G,G	0.581511,0.191468	-0.00188951,0.028467	0.00400792,0.0108644	0.195641,2.05612	0.000907594	0.00181905
2	rs3816899	40314526	A,A	G,G	0.084493,0.331349	0.00440831,0.0248904	0.00710883,0.00908156	0.271499,2.21255	0.000901017	0.00179189
2	rs11070267	40653819	G,G	A,A	0.370775,0.172619	-0.00200213,0.0307128	0.00409337,0.0113111	0.204287,2.17901	0.000892569	0.00178933
2	rs275746	40154938	C,C	G,G	0.936382,0.657738	-0.0257534,-0.000999998	0.00810069,0.00900943	2.83061,0.0401859	0.000891461	0.0017839
2	rs12901591	40549617	T,T	C,C	0.601392,0.252976	-0.00390664,-0.0260799	0.0040382,0.00983323	0.477121,2.0971	0.000873532	0.00174741
2	rs45437200	41020313	NA,T	NA,A	NA,0.979167	NA,-0.051943	NA,0.0299292	NA,1.08277	0.00086889	0.00174014
2	rs77582559	40632648	T,T	C,C	0.944334,0.888889	-0.0180673,-0.0204651	0.00862346,0.0136019	1.44178,0.878003	0.000866403	0.00173695
2	rs4923840	40088314	A,A	G,G	0.626243,0.991071	0.00918299,0.0580744	0.00408671,0.0454422	1.6084,0.696253	0.000862476	0.00172442
2	rs7173685	40846811	NA,G	NA,T	NA,0.981151	NA,-0.0547449	NA,0.0314332	NA,1.08845	0.000859897	0.00172133
2	rs3207297	40313141	T,T	C,C	0.643141,0.750992	-0.00939976,0.00573184	0.00412703,0.00988505	1.64302,0.250251	0.000855831	0.00169322
2	rs8035396	40271737	A,A	G,G	0.459245,0.5625	0.00975791,0.00960586	0.0039675,0.00861694	1.85653,0.576834	0.000851034	0.00168959
2	rs62002495	40158131	A,A	G,G	0.667992,0.977182	0.0116379,0.00274497	0.00419836,0.0286274	2.25405,0.0345109	0.000841611	0.00167797
2	rs11070268	40665430	A,A	G,G	0.368787,0.177579	-0.00234008,0.0302911	0.00409792,0.0111856	0.245673,2.16952	0.000839998	0.00168424
2	rs139101580	40089604	NA,A	NA,G	NA,0.987103	NA,-0.0652546	NA,0.0378862	NA,1.07058	0.000831027	0.0016628
2	rs2307106	40265404	C,C	T,T	0.053678,0.224206	-0.00992219,-0.0259023	0.00877247,0.0102496	0.58833,1.93934	0.000824161	0.00164157
2	rs58452154	40632368	G,G	T,T	0.944334,0.882937	-0.0168328,-0.022314	0.00862346,0.0132962	1.29294,1.0301	0.000823524	0.00165103
2	rs12373003	40204953	T,T	C,C	0.704771,0.875992	0.0119073,0.000314254	0.00433447,0.0129696	2.22097,0.00847746	0.000818921	0.00163252
2	rs496642	40258550	C,C	G,G	0.454274,0.447421	0.00657406,-0.0198245	0.00397094,0.00859702	1.0096,1.67546	0.000813908	0.00161537
2	rs2307105	40265799	G,G	A,A	0.053678,0.22123	-0.0099622,-0.0258457	0.00877247,0.0102986	0.591565,1.91775	0.00079054	0.00157461
2	rs150242127	40761079	NA,C	NA,G	NA,0.965278	NA,-0.0409972	NA,0.0233493	NA,1.10172	0.000785039	0.00157226
2	rs115267228	40626868	A,A	G,G	0.929423,0.90377	0.0131649,0.000285114	0.00771974,0.014495	1.05488,0.00686952	0.000784151	0.00156709
2	rs181154977	40816395	NA,T	NA,C	NA,0.96627	NA,-0.0413395	NA,0.023678	NA,1.09244	0.000782201	0.00156658
2	rs113062247	40204774	A,A	G,G	0.705765,0.875992	0.011919,0.000314254	0.00433873,0.0129696	2.22097,0.00847746	0.00077924	0.0015536
2	rs34682510	40276886	C,C	T,T	0.539761,0.990079	0.00866297,0.0724231	0.00396686,0.0431319	1.53798,1.03091	0.000778687	0.00154721
2	rs150453866	40372299	NA,A	NA,G	NA,0.973214	NA,-0.0427128	NA,0.0264757	NA,0.971905	0.000774777	0.00155237
2	rs10152886	40251197	C,C	T,T	0.450298,0.302579	-0.00813471,0.0151611	0.00397398,0.00930543	1.39085,0.986093	0.000760099	0.00150741
2	rs12595425	40552397	T,T	G,G	0.88668,0.887897	-0.0244205,0.00110231	0.00623739,0.0135492	4.04413,0.0291145	0.00074721	0.00149927
2	rs8036388	40263373	C,C	T,T	0.053678,0.22123	-0.00987818,-0.0255717	0.00877247,0.0102986	0.58478,1.88516	0.000738713	0.00147151
2	rs62002534	40203786	T,T	G,G	0.706759,0.875992	0.0119308,-0.000179475	0.00434302,0.0129696	2.22097,0.00482164	0.000738527	0.00147253
2	rs1898884	40641447	C,C	T,T	0.792247,0.298611	0.00639439,0.0188628	0.00487344,0.00934051	0.722414,1.36212	0.00073442	0.00147556
2	rs141979482	40542359	NA,A	NA,T	NA,0.981151	NA,0.0522122	NA,0.0314332	NA,1.01456	0.000727603	0.00145598
2	rs7162043	40591570	C,C	T,T	0.992048,0.924603	-0.0289694,-0.0442726	0.0222601,0.0161901	0.714172,2.20436	0.000724181	0.00144557
2	rs28495043	40197485	A,A	G,G	0.690855,0.873016	0.011411,0.00228559	0.00427824,0.0128386	2.11644,0.0661567	0.000721763	0.0014392
2	rs142853192	40915867	NA,T	NA,C	NA,0.97619	NA,-0.0455506	NA,0.0280389	NA,0.98189	0.00071988	0.001442
2	rs76925454	40206203	NA,T	NA,C	NA,0.920635	NA,-0.0268916	NA,0.0158141	NA,1.05041	0.000719211	0.00143813
2	rs76817914	40601090	T,T	G,G	0.94334,0.993056	0.01795,-0.0076682	0.00855199,0.0514752	1.44583,0.0547392	0.000718429	0.00143499
2	rs57386731	41033284	A,A	C,C	0.434394,0.093254	-0.00810813,-0.0276995	0.00398879,0.0147003	1.37593,1.22528	0.000716912	0.00143852
2	rs62002533	40199132	T,T	C,C	0.706759,0.875	0.0118728,-0.00140869	0.00434302,0.0129254	2.20332,0.0394277	0.000716903	0.00142949
2	rs4924457	40653435	A,A	G,G	0.368787,0.178571	-0.00169385,0.0291991	0.00409792,0.0111612	0.167903,2.05092	0.000715085	0.00143379
2	rs62002531	40194921	T,T	C,C	0.706759,0.848214	0.0118301,0.00225744	0.00434302,0.0119134	2.19038,0.0707292	0.00071127	0.00141821
2	rs12324733	40262691	C,C	G,G	0.664016,0.829365	-0.00818772,-0.0105213	0.00418592,0.0113631	1.29702,0.4504	0.000706153	0.00139993
2	rs146715298	40577262	A,NA	G,NA	0.993042,NA	0.0402437,NA	0.0237851,NA	1.04262,NA	0.000704776	0.00141083
2	rs41497851	40198302	C,C	G,G	0.706759,0.875	0.0118301,-0.00154932	0.00434302,0.0129254	2.19038,0.0435486	0.000700442	0.0013967
2	rs10851392	40262559	G,G	A,A	0.664016,0.830357	-0.00818772,-0.0104435	0.00418592,0.0113894	1.29702,0.444697	0.000699819	0.00138736
2	rs139135335	40146424	NA,A	NA,G	NA,0.956349	NA,-0.0340752	NA,0.0209218	NA,0.985573	0.00069778	0.0013969
2	rs191312366	40396778	NA,A	NA,G	NA,0.975198	NA,-0.0443921	NA,0.0274863	NA,0.973477	0.000696382	0.00139378
2	rs57516428	40550842	NA,G	NA,C	NA,0.911706	NA,-0.0238255	NA,0.0150664	NA,0.943873	0.000695957	0.00139311
2	rs2289331	40699940	C,C	T,T	0.372763,0.223214	-0.00350456,0.0274048	0.00408891,0.0102658	0.407384,2.11943	0.000695449	0.00139456
2	rs3816900	40302243	T,T	C,C	0.4334,0.462302	-0.00692285,0.0187934	0.00398985,0.00857375	1.08239,1.54696	0.000694094	0.00137741
2	rs55859027	40198656	A,A	G,G	0.705765,0.972222	0.0116764,-0.00510661	0.00433873,0.0260119	2.14755,0.0734719	0.00069046	0.00137672
2	rs770736	40191310	A,A	T,T	0.955268,0.81746	-0.022724,-0.0132406	0.00956466,0.011066	1.75672,0.635457	0.000686737	0.00137792
2	rs34298786	40269052	A,A	G,G	0.66501,0.829365	-0.00814342,-0.0098748	0.00418899,0.0113631	1.28488,0.414727	0.000684457	0.00135684
2	rs34537129	40537029	G,G	A,A	0.553678,0.544643	-0.0138987,-0.00076238	0.00397729,0.00858363	3.3234,0.0318783	0.000677332	0.00135829
2	rs2412474	40333791	A,A	G,G	0.450298,0.24504	0.00759243,0.0136119	0.00397398,0.00993854	1.25131,0.767485	0.000676102	0.00134495
2	rs1984793	40699373	A,A	C,C	0.372763,0.223214	-0.00337078,0.0272668	0.00408891,0.0102658	0.387505,2.10209	0.000673386	0.00135032
2	rs17717859	40094564	T,T	C,C	0.626243,0.979167	0.00909399,0.0324026	0.00408671,0.0299292	1.58396,0.554446	0.000671473	0.00134306
2	rs117899716	40555654	C,NA	G,NA	0.991054,NA	0.0379385,NA	0.0209976,NA	1.15001,NA	0.000668878	0.00133933
2	rs2307107	40265310	G,G	T,T	0.946322,0.790675	0.00856804,0.0262199	0.00877248,0.0105074	0.483174,1.90025	0.000666057	0.00132731
2	rs114883927	40187306	G,G	A,A	0.956262,0.81746	-0.0233264,-0.0127334	0.00966771,0.011066	1.80053,0.602294	0.000663686	0.0013315
2	rs12906976	40256975	G,G	A,A	0.66501,0.830357	-0.00833091,-0.00889208	0.00418899,0.0113894	1.33043,0.361549	0.000661127	0.0013106
2	rs4924455	40633138	T,T	A,A	0.908549,0.416667	0.0102037,0.0104422	0.00685915,0.00867062	0.863734,0.64118	0.000658138	0.00132613
2	rs79938608	40187910	C,C	T,T	0.956262,0.81746	-0.0232773,-0.0126841	0.00966771,0.011066	1.79448,0.599112	0.000653242	0.00131054
2	rs149615550	40833816	T,NA	C,NA	0.969185,NA	0.0213961,NA	0.0114407,NA	1.2114,NA	0.000649166	0.00130098
2	rs12592831	40302441	A,A	G,G	0.4334,0.463294	-0.00683249,0.0186405	0.00398985,0.00857248	1.06143,1.52768	0.000648946	0.00128798
2	rs184060210	40978840	NA,C	NA,T	NA,0.980159	NA,-0.0474086	NA,0.0306528	NA,0.913811	0.000645055	0.00129185
2	rs72729456	40229247	C,C	A,A	0.795229,0.75	-0.00325271,0.0255381	0.00489958,0.00987194	0.295189,2.01398	0.000634093	0.00126401
2	rs75173345	40624055	NA,G	NA,A	NA,0.990079	NA,-0.0665044	NA,0.0431319	NA,0.909736	0.000630116	0.00126162
2	rs12439021	40257241	C,C	T,T	0.66501,0.830357	-0.00819373,-0.00919133	0.00418899,0.0113894	1.29702,0.377098	0.00062579	0.00124075
2	rs413400	40201875	T,NA	A,NA	0.015905,NA	0.0291456,NA	0.0158035,NA	1.1861,NA	0.000625009	0.00125061
2	rs12441927	40257194	G,G	A,A	0.66501,0.830357	-0.00819373,-0.00914228	0.00418899,0.0113894	1.29702,0.374534	0.000623716	0.00123664
2	rs8034416	40703339	T,T	C,C	0.371769,0.223214	-0.00319409,0.0269136	0.00409113,0.0102658	0.361553,2.058	0.000621939	0.00124716
2	rs12438989	40257103	C,C	T,T	0.66501,0.830357	-0.00819373,-0.00909323	0.00418899,0.0113894	1.29702,0.371975	0.000621659	0.00123256
2	rs554336	40249665	T,T	C,C	0.451292,0.313492	-0.00803777,0.0136995	0.0039732,0.0092144	1.36579,0.86302	0.000620593	0.00123102
2	rs2291627	40259848	C,C	A,A	0.907555,0.46131	-0.00536977,-0.023118	0.00682591,0.00857506	0.365046,2.15374	0.000619413	0.00123307
2	rs62020052	40536329	G,G	C,C	0.562624,0.545635	-0.0134807,-0.000429066	0.00398568,0.00858518	3.14336,0.0176653	0.000617527	0.00123859
2	rs76744745	40624891	NA,G	NA,C	NA,0.912698	NA,-0.0236701	NA,0.0151436	NA,0.927965	0.000613153	0.00122799
2	rs8035930	40257603	A,A	G,G	0.66501,0.830357	-0.00814342,-0.0092894	0.00418899,0.0113894	1.28488,0.382245	0.000613076	0.00121562
2	rs28714278	40284208	A,NA	T,NA	0.806163,NA	0.00777309,NA	0.00500161,NA	0.920253,NA	0.000608167	0.00121233
2	rs2277561	40542153	NA,C	NA,T	NA,0.97619	NA,-0.0429387	NA,0.0280389	NA,0.900765	0.00060611	0.00121346
2	rs510949	40254155	G,G	A,A	0.053678,0.22123	-0.00938567,-0.0248694	0.00877247,0.0102986	0.545668,1.80294	0.000601066	0.00119758
2	rs1436276	40253743	T,T	G,G	0.053678,0.22123	-0.00938567,-0.0248694	0.00877247,0.0102986	0.545668,1.80294	0.000601066	0.00119758
2	rs548091	40253723	G,G	C,C	0.053678,0.22123	-0.00938567,-0.0248694	0.00877247,0.0102986	0.545668,1.80294	0.000601066	0.00119758
2	rs186443084	40771957	NA,T	NA,G	NA,0.967262	NA,-0.0378081	NA,0.0240217	NA,0.937388	0.000600264	0.00120226
2	rs7181909	40835654	C,C	T,T	0.659046,0.853175	-0.0119971,0.0100167	0.00417094,0.0120777	2.39545,0.390507	0.000599546	0.00120266
2	rs536503	40253674	A,A	G,G	0.053678,0.22123	-0.00934561,-0.0248694	0.00877247,0.0102986	0.542534,1.80294	0.00059801	0.00119149
2	rs518802	40254613	T,T	G,G	0.053678,0.22123	-0.00938567,-0.0248168	0.00877247,0.0102986	0.545668,1.79685	0.000594815	0.00118514
2	rs509200	40254332	C,C	T,T	0.053678,0.22123	-0.00938567,-0.0248168	0.00877247,0.0102986	0.545668,1.79685	0.000594815	0.00118514
2	rs479500	40255262	G,G	C,C	0.053678,0.22123	-0.00938567,-0.0248168	0.00877247,0.0102986	0.545668,1.79685	0.000594815	0.00118514
2	rs2640645	40255400	C,C	T,T	0.053678,0.22123	-0.00938567,-0.0248168	0.00877247,0.0102986	0.545668,1.79685	0.000594815	0.00118514
2	rs34870475	40706244	C,NA	G,NA	0.961233,NA	0.0217918,NA	0.0102422,NA	1.4767,NA	0.000589521	0.0011838
2	rs514152	40255156	G,G	A,A	0.053678,0.22123	-0.00938567,-0.024769	0.00877247,0.0102986	0.545668,1.79133	0.000589201	0.00117397
2	rs75610658	40794513	NA,T	NA,C	NA,0.96627	NA,-0.0367205	NA,0.023678	NA,0.91742	0.000586532	0.00117479
2	rs7164385	40836568	T,T	C,C	0.659046,0.853175	-0.0119514,0.0100167	0.00417094,0.0120777	2.3804,0.390507	0.000584901	0.00117328
2	rs275742	40158327	C,C	T,T	0.774354,0.489087	-0.0124178,-0.0151639	0.00472994,0.00855139	2.06271,1.11813	0.000583865	0.00116786
2	rs8034177	40642854	A,A	G,G	0.370775,0.186508	-0.00290418,0.0282778	0.00409337,0.0109743	0.320549,2.00113	0.000583235	0.00116941
2	rs8028580	40307775	G,G	A,A	0.439364,0.46131	-0.00535797,0.0199075	0.0039837,0.00857506	0.748037,1.69342	0.000582813	0.00115732
2	rs117286955	40811891	A,NA	G,NA	0.968191,NA	0.021377,NA	0.0112664,NA	1.23827,NA	0.000582744	0.00116785
2	rs8030025	40248122	A,A	G,G	0.670974,0.832341	-0.00823083,-0.00889485	0.00420796,0.011443	1.29702,0.359548	0.000576674	0.00114368
2	rs145927097	40071250	NA,A	NA,C	NA,0.963294	NA,-0.0336491	NA,0.0227328	NA,0.857547	0.000573386	0.001148
2	rs4924407	40316171	C,C	A,A	0.980119,0.636905	0.0141622,0.0190402	0.0141639,0.00888906	0.498433,1.49222	0.000572848	0.00114273
2	rs4923841	40101618	C,NA	T,NA	0.972167,NA	0.0213133,NA	0.0120196,NA	1.11808,NA	0.000571412	0.00114441
2	rs79886926	40173789	NA,G	NA,A	NA,0.921627	NA,-0.0231199	NA,0.0159053	NA,0.835475	0.000570172	0.001142
2	rs72729422	40123478	T,NA	C,NA	0.974155,NA	-0.0293575,NA	0.0124606,NA	1.7335,NA	0.00056731	0.00113698
2	rs150926967	40159028	NA,C	NA,T	NA,0.960318	NA,0.0320505	NA,0.0218976	NA,0.84379	0.000563852	0.00112883
2	rs10163093	40606918	T,T	C,C	0.929423,0.902778	0.0126784,0.00102315	0.00771974,0.0144288	0.997751,0.0252723	0.000562346	0.00112389
2	rs56274936	40172972	T,T	G,G	0.661034,0.935516	0.0105581,0.0148522	0.00417686,0.0174041	1.94008,0.405109	0.000560885	0.00111856
2	rs148097525	40118033	NA,A	NA,C	NA,0.954365	NA,-0.0301062	NA,0.0204832	NA,0.84889	0.00056079	0.00112284
2	rs72731478	40564226	A,A	G,G	0.874751,0.883929	-0.0226284,-0	0.00597324,0.0133454	3.81905,-0	0.000560681	0.00112474
2	rs3743137	40564576	T,T	C,C	0.874751,0.880952	-0.0225415,0.00210561	0.00597324,0.0131998	3.79366,0.0588563	0.000559719	0.00112287
2	rs35118993	40562247	T,T	C,C	0.874751,0.883929	-0.0226284,-0.00365831	0.00597324,0.0133454	3.81905,0.10569	0.000558556	0.00112035
2	rs11633416	40250506	C,C	T,T	0.664016,0.832341	-0.00813745,-0.00819732	0.00418592,0.011443	1.28488,0.324435	0.000556261	0.00110305
2	rs8029465	40262275	C,C	G,G	0.053678,0.203373	-0.0100862,-0.0245937	0.00877247,0.0106201	0.601637,1.68675	0.000554207	0.00110478
2	rs116647050	40207552	T,NA	A,NA	0.984095,NA	-0.0220546,NA	0.0158037,NA	0.788198,NA	0.000551033	0.00110007
2	rs8027511	40155759	A,A	C,C	0.939364,0.741071	-0.0199014,-0.0101372	0.00828432,0.0097585	1.78802,0.524481	0.000549648	0.00110292
2	rs3784396	40562987	A,A	G,G	0.875746,0.881944	-0.0226092,-0.00347896	0.0059937,0.0132476	3.7909,0.100808	0.000546993	0.00109716
2	rs10518676	40250677	A,A	T,T	0.663022,0.832341	-0.00818176,-0.00814325	0.00418287,0.011443	1.29702,0.321764	0.000544489	0.00107975
2	rs3803357	40751555	A,A	C,C	0.525845,0.206349	-0.00782871,0.0219259	0.00395959,0.010563	1.31854,1.42114	0.000543957	0.00109179
2	rs8031427	40977176	T,T	C,C	0.659046,0.890873	-0.00994736,0.0220717	0.00417094,0.0137097	1.76744,0.968939	0.000542522	0.001087
2	rs78553123	40070868	T,NA	A,NA	0.966203,NA	0.0216159,NA	0.0109412,NA	1.31699,NA	0.000539352	0.00107814
2	rs79658573	40404501	T,NA	C,NA	0.961233,NA	0.0224002,NA	0.0102422,NA	1.54153,NA	0.000537424	0.0010762
2	rs148757580	40779575	C,NA	G,NA	0.974155,NA	0.0211727,NA	0.0124606,NA	1.04921,NA	0.0005358	0.00107376
2	rs553559	40249712	C,C	T,T	0.393638,0.009921	-0.008967,-0.0383446	0.00404692,0.0431311	1.57336,0.427141	0.000529518	0.00105015
2	rs78768036	40168674	NA,T	NA,G	NA,0.960318	NA,0.0309453	NA,0.0218976	NA,0.80244	0.000527556	0.00105619
2	rs76665917	40158905	NA,T	NA,A	NA,0.960318	NA,0.0309066	NA,0.0218976	NA,0.801006	0.000526349	0.00105377
2	rs138645238	40122591	NA,A	NA,G	NA,0.987103	NA,-0.0530948	NA,0.0378862	NA,0.792942	0.000523887	0.00104851
2	rs74656104	40115571	NA,C	NA,T	NA,0.935516	NA,0.0245227	NA,0.0174041	NA,0.79907	0.000522224	0.00104563
2	rs2412464	40303842	A,A	G,G	0.4334,0.484127	-0.00710802,0.0169086	0.00398985,0.00855366	1.12594,1.31815	0.000520342	0.00103333
2	rs2412545	40979651	T,T	C,C	0.659046,0.890873	-0.00982655,0.0221628	0.00417094,0.0137097	1.73341,0.974816	0.000520122	0.00104211
2	rs75855252	40735159	T,NA	C,NA	0.991054,NA	-0.0362199,NA	0.0209976,NA	1.07296,NA	0.000514816	0.00103193
2	rs8042702	40530081	NA,A	NA,G	NA,0.973214	NA,-0.0369687	NA,0.0264757	NA,0.788835	0.000513803	0.00102864
2	rs16970134	40282940	A,A	G,G	0.292247,0.252976	0.0101886,-0.00689195	0.00434734,0.00983323	1.71904,0.315715	0.000513593	0.00101869
2	rs2304581	41029678	NA,A	NA,T	NA,0.877976	NA,0.0183344	NA,0.0130599	NA,0.794911	0.000508701	0.00101842
2	rs28573294	40182056	C,C	A,A	0.703777,0.873016	0.011238,-0.00282301	0.00433025,0.0128386	2.02444,0.0830403	0.000508084	0.0010136
2	rs142518469	40158416	NA,G	NA,A	NA,0.960318	NA,0.0302868	NA,0.0218976	NA,0.778246	0.000507615	0.00101628
2	rs117584784	40301131	T,NA	C,NA	0.980119,NA	-0.0183499,NA	0.0141639,NA	0.709666,NA	0.000505389	0.00100989
2	rs77395720	40161604	NA,T	NA,C	NA,0.924603	NA,-0.0219963	NA,0.0161901	NA,0.758792	0.000503619	0.00100863
2	rs117335143	40664583	C,NA	T,NA	0.982107,NA	0.0278837,NA	0.014915,NA	1.21076,NA	0.000502715	0.00100634
2	rs78514747	40171649	NA,A	NA,G	NA,0.917659	NA,-0.0210285	NA,0.0155508	NA,0.753751	0.000501673	0.00100466
2	rs149308097	40950375	NA,G	NA,A	NA,0.956349	NA,-0.0304215	NA,0.0209218	NA,0.835854	0.000500873	0.00100316
2	rs2412523	40709686	G,G	C,C	0.374751,0.222222	-0.00332262,0.0259603	0.00408453,0.0102821	0.380957,1.93643	0.000499678	0.00100198
2	rs8036381	40263362	G,G	T,T	0.053678,0.200397	-0.00992219,-0.0242717	0.00877247,0.0106787	0.58833,1.63767	0.000498842	0.000994484
2	rs5030783	40984389	C,C	T,T	0.658052,0.890873	-0.00971176,0.0224363	0.00416802,0.0137097	1.70328,0.992551	0.000497177	0.000996069
2	rs78480617	40689594	A,A	T,T	0.924453,0.93254	0.00389366,0.034908	0.00748151,0.017043	0.219857,1.39215	0.000496782	0.000993997
2	rs149302504	40657825	A,NA	G,NA	0.994036,NA	0.042275,NA	0.0256781,NA	1.00134,NA	0.000496087	0.000995069
2	rs3825873	40563370	A,A	G,G	0.874751,0.883929	-0.022322,-0.00160301	0.00597324,0.0133454	3.72994,0.0436439	0.0004924	0.000987708
2	rs140310225	40209476	T,NA	C,NA	0.988072,NA	-0.0247861,NA	0.0182119,NA	0.760654,NA	0.000492208	0.000982822
2	rs4924398	40175964	G,G	A,A	0.66004,0.970238	0.0107806,-0.0061326	0.00417389,0.0251555	2.00885,0.0929136	0.000491913	0.0009809
2	rs148092624	40821450	NA,T	NA,A	NA,0.987103	NA,-0.0544451	NA,0.0378862	NA,0.821892	0.000489917	0.000980359
2	rs11853333	40742338	A,A	G,G	0.651093,0.949405	-0.0114307,0.0214832	0.00414823,0.019504	2.23215,0.56753	0.00048693	0.000976732
2	rs2412459	40295959	T,T	C,C	0.084493,0.450397	0.00505884,0.0209171	0.00710883,0.00859173	0.321759,1.82653	0.00048338	0.000961493
2	rs11857247	40828922	T,T	C,C	0.657058,0.853175	-0.0116061,0.0106723	0.00416512,0.0120777	2.27344,0.423785	0.000483214	0.000969261
2	rs72729490	40264381	A,A	G,G	0.945328,0.799603	0.00889928,0.0245756	0.00869693,0.0106787	0.514021,1.67017	0.000482353	0.000961578
2	rs546220	40379260	A,A	C,C	0.590457,0.744048	-0.00596402,-0.0160518	0.00402064,0.00979543	0.860179,0.994502	0.000481348	0.000958582
2	rs144358590	40642368	NA,C	NA,G	NA,0.982143	NA,0.0441818	NA,0.0322783	NA,0.766829	0.000481012	0.000962976
2	rs12905386	40562640	A,A	G,G	0.873757,0.883929	-0.0222241,-0.00211143	0.00595306,0.0133454	3.72342,0.0583452	0.000480832	0.00096454
2	rs11070270	40708422	G,G	A,A	0.373757,0.22123	-0.00345811,0.0258406	0.00408671,0.0102986	0.400718,1.91713	0.000480157	0.000962812
2	rs12914315	40713878	G,G	A,A	0.375746,0.22123	-0.00332086,0.0258146	0.00408236,0.0102986	0.380957,1.91403	0.000477369	0.000957222
2	rs75334015	40551636	A,NA	G,NA	0.978131,NA	0.0180764,NA	0.0135185,NA	0.741916,NA	0.000477299	0.000955846
2	rs74013060	40639996	C,C	T,T	0.907555,0.882937	0.00874006,-0.0103495	0.00682591,0.0132962	0.69811,0.360169	0.00047638	0.00095353
2	rs7174767	40269800	C,C	T,T	0.053678,0.224206	-0.00983816,-0.0232235	0.00877247,0.0102496	0.581561,1.62961	0.000474334	0.000945464
2	rs4923864	40634717	A,A	G,G	0.907555,0.415675	0.00946038,0.00985603	0.00682591,0.00867359	0.780515,0.592065	0.000473588	0.000954081
2	rs41487846	40178504	A,A	G,G	0.705765,0.873016	0.0111229,-0.00264199	0.00433873,0.0128386	1.9847,0.0772958	0.000473466	0.000944533
2	rs11790	40712737	C,C	T,T	0.374751,0.22123	-0.00332262,0.0257703	0.00408453,0.0102986	0.380957,1.90875	0.000472824	0.000948107
2	rs74008986	40173901	NA,T	NA,C	NA,0.965278	NA,0.0309168	NA,0.0233493	NA,0.731727	0.000470529	0.000942183
2	rs8033249	40721939	G,G	A,A	0.60338,0.24504	0.00546563,0.0189268	0.00404163,0.00993854	0.753825,1.24519	0.000470151	0.000943382
2	rs4924399	40177769	C,C	T,T	0.701789,0.868056	0.0112634,-0.0026883	0.0043219,0.0126309	2.03824,0.080161	0.000469827	0.000937277
2	rs139101231	40936853	NA,C	NA,T	NA,0.955357	NA,0.0268875	NA,0.0206987	NA,0.712319	0.000469212	0.000939406
2	rs116844737	40622721	NA,G	NA,A	NA,0.963294	NA,-0.0308986	NA,0.0227328	NA,0.759247	0.000468266	0.000938088
2	rs12050879	40275933	NA,A	NA,G	NA,0.787698	NA,-0.0142061	NA,0.0104531	NA,0.759105	0.000462791	0.000925311
2	rs12911691	40667815	G,G	A,A	0.351889,0.123016	-0.000400476,0.0291748	0.00414011,0.0130145	0.0348264,1.60241	0.000462293	0.000926783
2	rs117486512	40827181	A,NA	T,NA	0.973161,NA	0.019456,NA	0.0122339,NA	0.951721,NA	0.000462258	0.000926453
2	rs74008984	40171710	NA,G	NA,A	NA,0.963294	NA,0.0296554	NA,0.0227328	NA,0.71657	0.000461168	0.000923372
2	rs11638855	40539901	T,T	C,C	0.562624,0.572421	-0.0124105,-0.000752964	0.00398568,0.00864047	2.73349,0.031257	0.00046081	0.000924259
2	rs12914710	40713849	A,A	G,G	0.374751,0.22123	-0.00313991,0.0256275	0.00408453,0.0102986	0.354527,1.89178	0.000459035	0.000920455
2	rs4923865	40711933	A,A	G,G	0.374751,0.22123	-0.00313991,0.0256275	0.00408453,0.0102986	0.354527,1.89178	0.000459035	0.000920455
2	rs4306473	40640593	T,T	C,C	0.923459,0.839286	0.00889893,-0.0120798	0.00743677,0.0116392	0.635529,0.52384	0.000457672	0.000915928
2	rs117748169	40172457	NA,A	NA,G	NA,0.963294	NA,0.029456	NA,0.0227328	NA,0.709827	0.000456372	0.000913772
2	rs72729430	40156645	G,NA	A,NA	0.970179,NA	-0.0275419,NA	0.0116239,NA	1.74919,NA	0.000455889	0.000913871
2	rs2279581	40300092	C,C	T,T	0.084493,0.443452	0.0043728,0.0210171	0.00710883,0.00860456	0.268835,1.83613	0.000454288	0.000903704
2	rs8028910	40833491	A,A	G,G	0.661034,0.875992	-0.0117404,0.00929095	0.00417686,0.0129696	2.30613,0.324434	0.000453314	0.000909311
2	rs559615029	40730216	NA,G	NA,A	NA,0.988095	NA,-0.0506534	NA,0.0394133	NA,0.701743	0.000452395	0.000905867
2	rs994402	40161267	T,T	C,C	0.66004,0.970238	0.0106397,-0.00496397	0.00417389,0.0251555	1.96659,0.0738797	0.00045185	0.000901053
2	rs10163076	40606484	A,A	G,G	0.927435,0.900794	0.0123898,0.00105759	0.00762141,0.0142995	0.982874,0.0263908	0.000451348	0.000902237
2	rs114599331	40625959	NA,T	NA,C	NA,0.960318	NA,-0.0290203	NA,0.0218976	NA,0.732638	0.000450749	0.000902998
2	rs770730	40199175	G,NA	A,NA	0.014911,NA	0.0267444,NA	0.0163135,NA	0.995121,NA	0.000450612	0.000901921
2	rs558662	40256324	C,C	T,T	0.545726,0.990079	0.00886683,0.0593813	0.00397094,0.0431319	1.59255,0.77316	0.000450048	0.000894655
2	rs35114516	40561979	T,T	C,C	0.874751,0.883929	-0.0220609,-0.00380826	0.00597324,0.0133454	3.65488,0.110492	0.000448999	0.000900569
2	rs138797245	40522410	NA,T	NA,G	NA,0.987103	NA,-0.0485901	NA,0.0378862	NA,0.699715	0.000448801	0.000898479
2	rs1865752	40159807	T,T	C,C	0.661034,0.975198	0.0107413,0.0024336	0.00417686,0.0274863	1.99471,0.0317745	0.000448452	0.000894251
2	rs144443618	40978306	C,NA	T,NA	0.952286,NA	0.01808,NA	0.00927543,NA	1.29016,NA	0.000447106	0.000895619
2	rs118010066	40171326	NA,G	NA,A	NA,0.963294	NA,0.0289982	NA,0.0227328	NA,0.694448	0.000445666	0.000892342
2	rs1688092	40195978	C,C	T,T	0.956262,0.785714	-0.0230897,-0.00830297	0.00966771,0.0104178	1.77147,0.371152	0.000445467	0.000893546
2	rs79801870	40535569	NA,T	NA,C	NA,0.782738	NA,-0.0130979	NA,0.0103658	NA,0.685325	0.000442747	0.000886053
2	rs2289219	41065890	T,T	C,C	0.656064,0.911706	-0.00955947,0.0218608	0.00416224,0.0150664	1.66484,0.8333	0.00044055	0.000882868
2	rs117599750	40091332	G,NA	C,NA	0.966203,NA	0.0202985,NA	0.0109412,NA	1.19679,NA	0.000440008	0.000879697
2	rs182734824	40794525	NA,A	NA,G	NA,0.990079	NA,-0.0531008	NA,0.0431319	NA,0.660995	0.000437884	0.000877084
2	rs17719200	40162605	A,A	G,G	0.661034,0.975198	0.0106943,0.00293351	0.00417686,0.0274863	1.98063,0.038576	0.00043779	0.000873016
2	rs112718637	40252131	G,NA	A,NA	0.890656,NA	-0.0123967,NA	0.00633559,NA	1.29769,NA	0.000433763	0.000865332
2	rs16970033	40245800	A,A	G,G	0.947316,0.798611	0.00851966,0.0246159	0.0088502,0.010659	0.47402,1.6794	0.000430619	0.000858439
2	rs10520154	40129204	C,C	A,A	0.60835,0.988095	0.00856228,0.0349928	0.00405055,0.0394133	1.46184,0.426402	0.000430316	0.000859563
2	rs2291626	40290706	A,A	G,G	0.704771,0.753968	-0.0104675,0.00294127	0.00433447,0.00992501	1.80305,0.115225	0.000429229	0.00085167
2	rs184651651	40857105	NA,G	NA,T	NA,0.987103	NA,-0.0464283	NA,0.0378862	NA,0.656791	0.000428595	0.000858444
2	rs11631801	40271303	T,T	C,C	0.729622,0.833333	-0.00983918,-0.00613196	0.00445148,0.0114701	1.5673,0.227	0.000427433	0.000848546
2	rs117861115	40363270	NA,A	NA,G	NA,0.935516	NA,0.0225934	NA,0.0174041	NA,0.711682	0.000427078	0.000854649
2	rs4924397	40174282	C,C	A,A	0.661034,0.970238	0.010605,-0.00544835	0.00417686,0.0251555	1.95401,0.0816915	0.000425801	0.00084911
2	rs4244579	40702294	T,T	C,C	0.349901,0.140873	-0.00252527,0.0296932	0.0041455,0.0122874	0.265665,1.80498	0.000424319	0.00085055
2	rs12898552	41008637	G,G	C,C	0.658052,0.885913	-0.00952787,0.0203715	0.00416802,0.0134459	1.65253,0.886882	0.000424172	0.000850006
2	rs472027	40257615	G,G	A,A	0.053678,0.200397	-0.0094698,-0.0236953	0.00877247,0.0106787	0.55227,1.57688	0.00042409	0.000845589
2	rs4924465	40702287	G,G	A,A	0.350895,0.140873	-0.00233999,0.0296466	0.0041428,0.0122874	0.242462,1.80046	0.000423047	0.000848002
2	rs7170569	40256785	C,C	T,T	0.053678,0.200397	-0.0094698,-0.0236467	0.00877247,0.0106787	0.55227,1.57181	0.000420483	0.000838406
2	rs17733719	40720786	A,A	G,G	0.604374,0.249008	0.00546799,0.0181545	0.00404338,0.00988505	0.753825,1.17865	0.000419542	0.000841753
2	rs12916323	40827030	G,G	C,C	0.659046,0.876984	-0.0114349,0.0103946	0.00417094,0.0130145	2.21362,0.372158	0.000417925	0.000838255
2	rs58397355	40163656	A,A	G,G	0.661034,0.975198	0.010605,0.00323765	0.00417686,0.0274863	1.95401,0.0427601	0.000417687	0.000832969
2	rs71472430	40633030	A,NA	G,NA	0.984095,NA	0.0229255,NA	0.0158037,NA	0.833037,NA	0.00041748	0.000835188
2	rs4924395	40161891	C,C	G,G	0.661034,0.975198	0.010605,0.00288486	0.00417686,0.0274863	1.95401,0.0379099	0.000417212	0.00083202
2	rs16969823	40070173	T,NA	C,NA	0.918489,NA	-0.0149133,NA	0.00722595,NA	1.40858,NA	0.000416755	0.000834372
2	rs2412542	40947703	NA,T	NA,C	NA,0.074405	NA,-0.0203686	NA,0.0162889	NA,0.675449	0.000415721	0.000832316
2	rs72729462	40243660	C,C	G,G	0.946322,0.800595	0.00836116,0.024388	0.00877248,0.0106986	0.467841,1.64523	0.000415345	0.000828066
2	rs503671	40254946	A,A	G,G	0.053678,0.200397	-0.00942974,-0.0235448	0.00877247,0.0106787	0.549122,1.5612	0.000410916	0.000819349
2	rs16970030	40244058	G,G	A,A	0.946322,0.797619	0.00844484,0.0240657	0.00877248,0.0106395	0.47402,1.62522	0.000408836	0.000815179
2	rs78572955	40262990	A,A	G,G	0.971173,0.803571	0.00546919,0.023762	0.0118166,0.0107594	0.191466,1.56527	0.000408551	0.000814483
2	rs117814690	40137935	NA,C	NA,G	NA,0.941468	NA,0.0218585	NA,0.0182098	NA,0.63828	0.000408405	0.00081778
2	rs35986028	40121575	T,T	C,C	0.617296,0.993056	0.00877698,0.0469964	0.00406782,0.0514752	1.50928,0.442196	0.000408359	0.000816158
2	rs74765732	40292258	G,G	A,A	0.705765,0.753968	-0.0103875,0.00368936	0.00433873,0.00992501	1.77833,0.148681	0.000408198	0.000810036
2	rs4410044	40169055	C,C	G,G	0.661034,0.975198	0.0105581,-0.00284625	0.00417686,0.0274863	1.94008,0.0373819	0.000407978	0.0008136
2	rs77423063	40361088	NA,C	NA,T	NA,0.936508	NA,0.0220618	NA,0.0175302	NA,0.681498	0.000407618	0.000815724
2	rs17719272	40164439	G,G	A,A	0.661034,0.975198	0.0105581,0.00319356	0.00417686,0.0274863	1.94008,0.0421514	0.000407281	0.000812237
2	rs71472440	40732793	G,G	A,A	0.635189,0.837302	-0.0112375,0.00506037	0.00410728,0.0115817	2.20625,0.179035	0.00040723	0.000816973
2	rs62002497	40162134	G,G	T,T	0.661034,0.975198	0.0105581,0.00306085	0.00417686,0.0274863	1.94008,0.0403235	0.000407102	0.00081188
2	rs77987342	40366031	NA,G	NA,T	NA,0.936508	NA,0.0220181	NA,0.0175302	NA,0.67962	0.000406506	0.0008135
2	rs1436278	40253246	A,A	C,C	0.946322,0.799603	0.00852637,0.0241012	0.00877248,0.0106787	0.48007,1.61957	0.000406064	0.000809606
2	rs117008382	40340008	NA,A	NA,G	NA,0.939484	NA,0.0225728	NA,0.0179277	NA,0.68195	0.000405408	0.000811348
2	rs2412449	40139420	A,A	G,G	0.60835,0.988095	0.00851539,0.0331324	0.00405055,0.0394133	1.44942,0.397344	0.000405103	0.000809227
2	rs2412509	40604777	T,T	A,A	0.877734,0.785714	-0.00445935,-0.0247156	0.00603539,0.0104178	0.337254,1.75275	0.000404474	0.000810703
2	rs41424848	40068115	G,NA	C,NA	0.918489,NA	-0.0147742,NA	0.00722595,NA	1.38834,NA	0.000404199	0.00080924
2	rs117983634	40365138	NA,A	NA,G	NA,0.936508	NA,0.0219016	NA,0.0175302	NA,0.674622	0.000403566	0.00080762
2	rs62002488	40133225	G,G	C,C	0.60835,0.983135	0.00856228,0.0263344	0.00405055,0.0331973	1.46184,0.368942	0.000402779	0.000804595
2	rs275759	40127457	G,G	A,A	0.607356,0.985119	0.00809931,0.0428321	0.00404873,0.0353055	1.34246,0.647702	0.00040116	0.000801591
2	rs117939474	40362320	NA,G	NA,A	NA,0.936508	NA,0.0217648	NA,0.0175302	NA,0.668776	0.000400163	0.000800815
2	rs72731484	40582598	G,G	T,T	0.949304,0.994048	0.0169124,-0.0477164	0.00901262,0.0555718	1.21765,0.408338	0.000399863	0.000799419
2	rs11343913	41019330	C,C	T,T	0.658052,0.886905	-0.00952787,0.0205862	0.00416802,0.0134972	1.65253,0.895503	0.000398909	0.000799286
2	rs12441486	40268544	A,A	G,G	0.946322,0.800595	0.00930205,0.0234947	0.00877248,0.0106986	0.539136,1.55147	0.00039882	0.000795264
2	rs189170085	40553306	G,NA	A,NA	0.962227,NA	-0.0285612,NA	0.0103707,NA	2.23013,NA	0.000398245	0.000798301
2	rs11070290	41014720	C,C	A,A	0.657058,0.886905	-0.0094271,0.020539	0.00416512,0.0134972	1.62682,0.892526	0.000397575	0.000796646
2	rs113771463	41011474	G,G	C,C	0.656064,0.886905	-0.00942059,0.0206288	0.00416224,0.0134972	1.62682,0.898187	0.000397511	0.000796552
2	rs72727092	40067938	C,NA	T,NA	0.918489,NA	-0.0146845,NA	0.00722595,NA	1.37536,NA	0.000396373	0.000793577
2	rs16970098	40261279	C,C	T,T	0.946322,0.800595	0.00848887,0.0240447	0.00877248,0.0106986	0.477284,1.60886	0.000396319	0.000790223
2	rs66490630	40099769	C,C	T,T	0.970179,0.825397	-0.0290602,-0.0136217	0.0116239,0.0112602	1.90595,0.645154	0.000395539	0.00079258
2	rs76360779	40348157	NA,T	NA,C	NA,0.936508	NA,0.021562	NA,0.0175302	NA,0.660151	0.000395213	0.000790914
2	rs62002525	40169294	C,C	A,A	0.66501,0.975198	0.0105887,-0.00141852	0.00418899,0.0274863	1.94008,0.0182534	0.000393911	0.000785429
2	rs116954626	40364638	NA,C	NA,T	NA,0.935516	NA,0.0213744	NA,0.0174041	NA,0.658764	0.000393481	0.000787431
2	rs117739579	40356668	NA,T	NA,C	NA,0.936508	NA,0.0214561	NA,0.0175302	NA,0.655664	0.00039267	0.000785829
2	rs2412454	40271202	G,G	A,A	0.547714,0.990079	0.00858206,0.0567633	0.00397243,0.0431319	1.51228,0.725472	0.000391789	0.000779069
2	rs117307252	40831574	NA,A	NA,C	NA,0.992063	NA,0.0570913	NA,0.0481747	NA,0.627121	0.000390539	0.000781934
2	rs72731485	40588182	A,A	G,G	0.947316,0.994048	0.0173786,-0.0336089	0.0088502,0.0555718	1.30476,0.263347	0.000390342	0.000780368
2	rs76277863	40649863	G,G	A,A	0.902585,0.982143	-0.0191998,-0.00990757	0.00666778,0.0322783	2.39977,0.119823	0.000390143	0.000782752
2	rs79626713	40722510	A,A	G,G	0.904573,0.980159	-0.0172009,-0.0250421	0.00672948,0.0306528	1.97524,0.383051	0.000389989	0.00078239
2	rs72729469	40251198	A,A	G,G	0.946322,0.799603	0.00848887,0.0238987	0.00877248,0.0106787	0.477284,1.5982	0.000389929	0.000777472
2	rs138682419	40359689	NA,C	NA,T	NA,0.936508	NA,0.0213376	NA,0.0175302	NA,0.65066	0.00038986	0.00078021
2	rs117806736	40446978	A,NA	G,NA	0.979125,NA	-0.018378,NA	0.0138296,NA	0.735454,NA	0.00038936	0.000779528
2	rs80167314	40373215	NA,G	NA,A	NA,0.936508	NA,0.0212942	NA,0.0175302	NA,0.648831	0.00038884	0.000778169
2	rs11858714	40717447	T,T	A,A	0.904573,0.981151	-0.0177401,-0.0171137	0.00672948,0.0314332	2.07651,0.232003	0.000388246	0.000778923
2	rs57961139	40157989	C,C	T,T	0.955268,0.734127	-0.0177212,-0.0153132	0.00956466,0.00967566	1.1944,0.945004	0.000386851	0.000775873
2	rs12442731	40280693	A,A	G,G	0.421471,0.253968	0.00906781,-0.00635957	0.00400399,0.00982053	1.62835,0.286293	0.000384995	0.000765673
2	rs143209386	40930365	NA,C	NA,G	NA,0.975198	NA,-0.0298779	NA,0.0274863	NA,0.557468	0.000383904	0.000768738
2	rs117456693	40342403	NA,G	NA,C	NA,0.9375	NA,0.0212359	NA,0.0176595	NA,0.639861	0.000383682	0.000767885
2	rs61048252	40815281	C,C	G,G	0.656064,0.84623	-0.011411,0.00767913	0.00416224,0.0118501	2.21362,0.286533	0.000382034	0.000766359
2	rs75844322	41065305	T,T	C,C	0.877734,0.857143	0.00669841,-0.0229068	0.00603539,0.0122159	0.573389,1.2163	0.000381944	0.000764645
2	rs78253498	40356885	NA,C	NA,G	NA,0.936508	NA,0.0209917	NA,0.0175302	NA,0.636146	0.000381864	0.000764218
2	rs11070246	40350683	NA,G	NA,A	NA,0.936508	NA,0.0209513	NA,0.0175302	NA,0.634459	0.00038095	0.000762389
2	rs62019934	40969640	A,A	G,G	0.672962,0.889881	-0.00828951,0.023979	0.00421449,0.0136555	1.30809,1.10189	0.000378898	0.000759229
2	rs1051482	40956471	C,C	A,A	0.67992,0.886905	-0.00898987,0.020334	0.0042382,0.0134972	1.46969,0.879659	0.000378868	0.000759268
2	rs8030980	40278192	C,C	T,T	0.292247,0.24504	0.00958223,-0.00689468	0.00434734,0.00993854	1.56046,0.311713	0.00037858	0.000751392
2	rs8030491	40903051	A,NA	G,NA	0.985089,NA	-0.0221897,NA	0.0163138,NA	0.760015,NA	0.000378534	0.000758271
2	rs148163186	40369155	NA,G	NA,C	NA,0.936508	NA,0.0208317	NA,0.0175302	NA,0.629482	0.000378268	0.000757027
2	rs188329916	40369242	NA,T	NA,C	NA,0.936508	NA,0.0208317	NA,0.0175302	NA,0.629482	0.000378268	0.000757027
2	rs275739	40180752	C,C	T,T	0.940358,0.816468	-0.0194344,-0.0104295	0.00834865,0.0110428	1.70071,0.462268	0.000377531	0.000757201
2	rs116859995	40961230	NA,A	NA,G	NA,0.959325	NA,0.0228968	NA,0.0216401	NA,0.537569	0.000377192	0.000755536
2	rs62019885	40886015	T,T	C,C	0.673956,0.915675	-0.00829602,0.0265649	0.0042178,0.0153834	1.30809,1.07471	0.000376607	0.000754626
2	rs28514956	40267543	G,G	C,C	0.545726,0.990079	0.00854217,0.0583983	0.00397094,0.0431319	1.5022,0.755097	0.000376377	0.000748514
2	rs3743128	40374894	NA,A	NA,G	NA,0.9375	NA,0.0209697	NA,0.0176595	NA,0.628837	0.000375628	0.000751734
2	rs11070245	40317792	G,G	T,T	0.468191,0.673611	-0.00851854,-0.00717163	0.00396233,0.00911656	1.5008,0.365038	0.000373953	0.000744139
2	rs116952630	41048864	G,NA	C,NA	0.961233,NA	0.00593642,NA	0.0102422,NA	0.250124,NA	0.000369972	0.000740389
2	rs6492925	40304170	G,G	T,T	0.084493,0.444444	0.00382562,0.0204002	0.00710883,0.00860262	0.2288,1.7515	0.000369742	0.000735742
2	rs7175894	40731264	NA,A	NA,T	NA,0.955357	NA,-0.0234975	NA,0.0206987	NA,0.591277	0.000369095	0.000739192
2	rs4566130	40260208	T,T	C,C	0.971173,0.802579	0.00420665,0.0237702	0.0118166,0.010739	0.141557,1.57079	0.000368525	0.000734692
2	rs11629850	40317075	A,A	G,G	0.470179,0.674603	-0.00860581,-0.00694272	0.00396135,0.00912373	1.52546,0.349998	0.000368512	0.000733273
2	rs57915574	40204681	A,A	G,G	0.956262,0.825397	-0.0213596,-0.01111	0.00966771,0.0112602	1.56625,0.489714	0.000368119	0.000738473
2	rs7180126	40279581	C,C	A,A	0.521869,0.771825	0.00865051,-0.00749437	0.00395809,0.0101861	1.53985,0.335463	0.000367092	0.000729328
2	rs80354500	40200015	G,NA	C,NA	0.974155,NA	0.0183206,NA	0.0124606,NA	0.849289,NA	0.000366667	0.000733482
2	rs12901508	40151599	T,T	C,C	0.201789,0.172619	0.0105813,0.0106079	0.00492643,0.0113111	1.49861,0.458004	0.000366103	0.000732775
2	rs77820631	40239459	G,G	A,A	0.971173,0.800595	0.00344187,0.0239713	0.0118166,0.0106986	0.113035,1.60115	0.000365796	0.000729339
2	rs77050584	40202036	NA,C	NA,T	NA,0.96131	NA,0.0256127	NA,0.0221651	NA,0.605779	0.00036566	0.000731715
2	rs139127529	40364862	NA,T	NA,C	NA,0.983135	NA,0.0357346	NA,0.0331973	NA,0.550161	0.000365002	0.000731046
2	rs4321170	40536198	A,A	G,G	0.514911,0.402778	-0.0135762,0.00324535	0.00395606,0.0087157	3.22206,0.148969	0.000362976	0.000727967
2	rs61512112	40592982	NA,G	NA,C	NA,0.429563	NA,0.0112028	NA,0.00863547	NA,0.711016	0.000362147	0.000724964
2	rs117899950	40664869	NA,C	NA,T	NA,0.987103	NA,-0.0415638	NA,0.0378862	NA,0.564457	0.000360696	0.000722209
2	rs62018051	40819607	T,T	C,C	0.658052,0.868056	-0.0114269,0.00635943	0.00416802,0.0126309	2.21362,0.21139	0.000359989	0.000722126
2	rs117001799	40663948	NA,G	NA,C	NA,0.967262	NA,-0.0247363	NA,0.0240217	NA,0.518373	0.000359931	0.000720774
2	rs17672041	40722426	T,T	C,C	0.904573,0.981151	-0.0172547,-0.0213693	0.00672948,0.0314332	1.98523,0.303983	0.000359675	0.000721577
2	rs3743129	40383779	C,C	A,A	0.555666,0.349206	-0.00057987,-0.0211326	0.00397904,0.00896686	0.0534822,1.73434	0.000359181	0.000717385
2	rs2307104	40282701	C,C	T,T	0.521869,0.77381	0.00859744,-0.00744726	0.00395809,0.0102176	1.5251,0.331536	0.000358764	0.000712738
2	rs76994419	40714150	T,T	C,C	0.904573,0.981151	-0.0171292,-0.0228902	0.00672948,0.0314332	1.96196,0.331166	0.000357026	0.000716257
2	rs7175589	40272148	T,T	C,C	0.602386,0.748016	-0.00872178,0.00528028	0.00403991,0.00984603	1.51064,0.227853	0.000356508	0.000709357
2	rs55713690	40592140	C,C	T,T	0.947316,0.990079	0.017322,-0.0179298	0.0088502,0.0431319	1.29827,0.169006	0.000355412	0.000710535
2	rs12908114	40859277	T,T	C,C	0.675944,0.860119	-0.00909738,0.0182495	0.00422449,0.0123238	1.50473,0.85808	0.000354961	0.000711381
2	rs7164392	40151470	C,C	T,T	0.201789,0.172619	0.0105393,0.0104077	0.00492643,0.0113111	1.48935,0.446715	0.00035435	0.000709251
2	rs116866995	40280793	NA,T	NA,G	NA,0.982143	NA,0.0357456	NA,0.0322783	NA,0.571684	0.00035414	0.000708779
2	rs3736290	40321351	A,A	C,C	0.470179,0.651786	-0.00865049,-0.00570614	0.00396135,0.00897279	1.53786,0.279993	0.000353348	0.000703245
2	rs117230694	40271961	NA,G	NA,C	NA,0.982143	NA,-0.0344844	NA,0.0322783	NA,0.544601	0.000352207	0.000705099
2	rs75690840	40377048	NA,A	NA,G	NA,0.935516	NA,0.0194481	NA,0.0174041	NA,0.57872	0.000350551	0.000701551
2	rs17746659	40859951	A,A	C,C	0.67495,0.860119	-0.00904466,0.0181067	0.00422113,0.0123238	1.493,0.848429	0.000349688	0.000700823
2	rs189003005	40278409	NA,G	NA,T	NA,0.982143	NA,0.035296	NA,0.0322783	NA,0.561967	0.000349407	0.000699312
2	rs1869902	40595414	C,C	G,G	0.05169,0.009921	-0.017617,0.0217507	0.0089302,0.0431311	1.31404,0.211793	0.000349318	0.000698376
2	rs111616753	40277072	T,T	A,A	0.292247,0.24504	0.00944388,-0.00666057	0.00434734,0.00993854	1.52534,0.298652	0.000349279	0.000693339
2	rs17848521	40278212	NA,C	NA,T	NA,0.982143	NA,0.0352605	NA,0.0322783	NA,0.561203	0.000349039	0.000698575
2	rs17848517	40278101	NA,A	NA,G	NA,0.982143	NA,0.0352605	NA,0.0322783	NA,0.561203	0.000349039	0.000698575
2	rs55982218	40728810	T,T	C,C	0.902585,0.981151	-0.0169948,-0.0172606	0.00666778,0.0314332	1.96618,0.234389	0.000348703	0.000699492
2	rs8030687	40265588	T,T	C,C	0.72664,0.840278	-0.0085004,-0.0121669	0.00443621,0.0116683	1.2569,0.527136	0.00034857	0.000692901
2	rs72727102	40075359	G,G	C,C	0.903579,0.993056	-0.0153102,-0.0482385	0.00669838,0.0514752	1.6522,0.457553	0.000348417	0.000697427
2	rs4923847	40269501	T,T	C,C	0.389662,0.391865	0.00612653,-0.0125606	0.00405425,0.00875659	0.883549,0.819721	0.000347902	0.000689766
2	rs17848516	40278002	NA,G	NA,T	NA,0.983135	NA,0.0362232	NA,0.0331973	NA,0.56034	0.000347869	0.000696228
2	rs142206246	40714223	T,NA	C,NA	0.994036,NA	0.0365517,NA	0.0256781,NA	0.810783,NA	0.0003478	0.000697525
2	rs275728	40192918	T,T	G,G	0.940358,0.815476	-0.0193288,-0.00973754	0.00834865,0.0110197	1.68609,0.423788	0.000347377	0.000696696
2	rs55944373	40836472	C,NA	G,NA	0.894632,NA	-0.0140721,NA	0.00643966,NA	1.53952,NA	0.000346977	0.00069587
2	rs11629915	40297507	A,A	T,T	0.706759,0.764881	-0.00978294,0.0059803	0.00434302,0.01008	1.61464,0.257281	0.000346503	0.000687816
2	rs139569159	40179663	NA,C	NA,A	NA,0.973214	NA,0.0277499	NA,0.0264757	NA,0.530798	0.000346145	0.00069312
2	rs187773034	40274373	NA,A	NA,C	NA,0.982143	NA,0.034819	NA,0.0322783	NA,0.551732	0.000344521	0.00068954
2	rs183916	40130094	C,C	T,T	0.605368,0.985119	0.00804536,0.0397115	0.00404514,0.0353055	1.33056,0.5839	0.000344001	0.000687416
2	rs386220	40181679	C,NA	T,NA	0.015905,NA	0.0234215,NA	0.0158035,NA	0.859087,NA	0.000343446	0.000687395
2	rs72731496	40598964	C,C	T,T	0.949304,0.993056	0.0174955,-0.0140956	0.00901262,0.0514752	1.28208,0.105566	0.000343376	0.000686409
2	rs28634775	40520713	A,NA	G,NA	0.821074,NA	-0.00816141,NA	0.00515836,NA	0.944583,NA	0.000343074	0.000686889
2	rs7172000	40709579	T,T	C,C	0.904573,0.981151	-0.0170799,-0.0216695	0.00672948,0.0314332	1.95285,0.309288	0.000342955	0.000688026
2	rs149161405	40275316	NA,C	NA,T	NA,0.982143	NA,0.0345844	NA,0.0322783	NA,0.546729	0.00034217	0.000684837
2	rs11070272	40725263	G,G	A,A	0.368787,0.212302	-0.00288182,0.0245579	0.00409792,0.0104531	0.317037,1.72568	0.000341923	0.000685653
2	rs140633431	40273386	NA,G	NA,C	NA,0.982143	NA,0.0345329	NA,0.0322783	NA,0.545632	0.000341657	0.000683812
2	rs34321039	40702196	T,T	C,C	0.924453,0.934524	0.00352446,0.0321699	0.00748151,0.0172809	0.195467,1.203	0.000341532	0.000683477
2	rs142587703	40635086	NA,A	NA,G	NA,0.975198	NA,0.0298989	NA,0.0274863	NA,0.557999	0.000341391	0.000683527
2	rs118107614	40360078	NA,T	NA,C	NA,0.922619	NA,-0.0178249	NA,0.0159983	NA,0.576418	0.000341024	0.000682202
2	rs117547180	40272835	NA,T	NA,C	NA,0.982143	NA,0.0344526	NA,0.0322783	NA,0.543925	0.000340862	0.000682222
2	rs117690285	40398210	NA,A	NA,G	NA,0.988095	NA,0.040128	NA,0.0394133	NA,0.510584	0.000340347	0.000681558
2	rs145423566	40930982	NA,T	NA,C	NA,0.989087	NA,-0.0395021	NA,0.0411453	NA,0.472341	0.000339513	0.000680048
2	rs2898973	40298358	T,T	C,C	0.706759,0.764881	-0.00973819,0.00593029	0.00434302,0.01008	1.60303,0.254677	0.000338282	0.000671528
2	rs192639667	40775571	NA,C	NA,T	NA,0.985119	NA,-0.0394944	NA,0.0353055	NA,0.579565	0.000338117	0.00067674
2	rs2444303	40782620	T,NA	C,NA	0.395626,NA	-0.00808502,NA	0.00404338,NA	1.34154,NA	0.000337878	0.000677803
2	rs146597398	40154222	NA,A	NA,G	NA,0.985119	NA,-0.035123	NA,0.0353055	NA,0.495095	0.000336609	0.000674062
2	rs79098095	41067021	T,NA	C,NA	0.992048,NA	-0.0395183,NA	0.0222601,NA	1.12005,NA	0.000336363	0.000674094
2	rs113638727	40706101	G,G	C,C	0.904573,0.981151	-0.0169763,-0.0221822	0.00672948,0.0314332	1.93381,0.318416	0.000335824	0.000673714
2	rs408190	40176924	A,A	G,G	0.95328,0.821429	-0.0201881,-0.0123293	0.0093687,0.0111612	1.5062,0.569745	0.000335332	0.000672707
2	rs3803358	40662773	T,T	C,C	0.905567,0.982143	-0.0191573,0.000781919	0.00676109,0.0322783	2.33681,0.00847548	0.000335128	0.000672384
2	rs35649716	40120728	G,G	A,A	0.615308,0.993056	0.0084963,0.0501978	0.00406384,0.0514752	1.43706,0.482186	0.000335083	0.000669811
2	rs16924528	40328292	G,G	A,A	0.664016,0.982143	0.00896462,0.027557	0.00418592,0.0322783	1.49181,0.405328	0.000333898	0.000664337
2	rs76912332	40970378	NA,G	NA,T	NA,0.97123	NA,0.0253266	NA,0.0255725	NA,0.492162	0.000333207	0.00066724
2	rs11557072	40713374	A,A	G,G	0.903579,0.981151	-0.0170009,-0.0214104	0.00669838,0.0314332	1.95285,0.304709	0.000332603	0.000667257
2	rs8034217	40721700	C,C	T,T	0.369781,0.21627	-0.00296964,0.0242444	0.00409564,0.010383	0.329378,1.70902	0.000331821	0.000665358
2	rs111540938	40708701	T,T	C,C	0.904573,0.981151	-0.016927,-0.0223022	0.00672948,0.0314332	1.92477,0.320565	0.000331681	0.000665401
2	rs117994869	40852230	NA,T	NA,A	NA,0.950397	NA,0.0184519	NA,0.0196877	NA,0.457621	0.000331642	0.000664025
2	rs115077254	40708484	NA,T	NA,C	NA,0.970238	NA,-0.0246979	NA,0.0251555	NA,0.486522	0.000330653	0.000662097
2	rs1907564	40205700	T,T	C,C	0.957256,0.823413	-0.0209841,-0.0102246	0.00977441,0.0112102	1.49749,0.441619	0.000330594	0.000663114
2	rs74396966	40850053	NA,A	NA,T	NA,0.950397	NA,0.0183792	NA,0.0196877	NA,0.455256	0.000330533	0.000661806
2	rs147915852	41006878	NA,A	NA,G	NA,0.97123	NA,0.0243606	NA,0.0255725	NA,0.467514	0.000330089	0.000661219
2	rs8030640	40265503	A,A	C,C	0.72664,0.840278	-0.00835823,-0.0122156	0.00443621,0.0116683	1.2251,0.529964	0.000329515	0.000655111
2	rs72733469	40819191	T,T	C,C	0.658052,0.868056	-0.0112394,0.00640584	0.00416802,0.0126309	2.15458,0.213216	0.000328057	0.000658056
2	rs141726041	40916632	NA,A	NA,T	NA,0.974206	NA,-0.0260302	NA,0.0269663	NA,0.475732	0.000327909	0.000656801
2	rs7165054	40857883	G,G	T,T	0.67495,0.860119	-0.00899916,0.0176597	0.00422113,0.0123238	1.48132,0.818546	0.000327663	0.00065669
2	rs151100677	40181252	NA,C	NA,T	NA,0.973214	NA,0.0260138	NA,0.0264757	NA,0.487014	0.000325871	0.000652531
2	rs71472431	40635859	T,NA	C,NA	0.94334,NA	0.0151318,NA	0.00855199,NA	1.11448,NA	0.000325224	0.000652211
2	rs11070280	40861040	T,T	C,C	0.67495,0.860119	-0.00895367,0.0177529	0.00422113,0.0123238	1.46969,0.824734	0.000324966	0.000651281
2	rs189632543	40947386	NA,T	NA,C	NA,0.988095	NA,-0.0368842	NA,0.0394133	NA,0.456727	0.00032477	0.000650509
2	rs60705135	40416857	NA,A	NA,G	NA,0.977182	NA,-0.0282652	NA,0.0286274	NA,0.490164	0.000324726	0.000650216
2	rs4924414	40352615	T,T	A,A	0.464215,0.247024	-0.00756768,-0.00918024	0.00396447,0.00991158	1.24966,0.450586	0.000324483	0.000646599
2	rs8037207	40655500	A,A	G,G	0.902585,0.982143	-0.0187421,-0.00264004	0.00666778,0.0322783	2.30616,0.0292749	0.000324277	0.000650575
2	rs10851396	40860919	G,G	C,C	0.675944,0.882937	-0.00905185,0.0188967	0.00422449,0.0132962	1.493,0.808952	0.000324272	0.000649925
2	rs11070279	40860946	T,T	C,C	0.675944,0.860119	-0.00896079,0.0178951	0.00422449,0.0123238	1.46969,0.83422	0.000323916	0.000649163
2	rs75159543	40665228	T,T	C,C	0.902585,0.982143	-0.0187331,0.000241833	0.00666778,0.0322783	2.30434,0.00260392	0.000322795	0.000647595
2	rs191791708	40397476	NA,A	NA,G	NA,0.989087	NA,0.0394112	NA,0.0411453	NA,0.470909	0.000322776	0.000646392
2	rs12911108	40628671	A,NA	G,NA	0.941352,NA	0.0146698,NA	0.00841466,NA	1.09007,NA	0.000322481	0.000646712
2	rs116555373	40285510	A,A	T,T	0.950298,0.787698	-0.0119275,-0.0214486	0.00909753,0.0104531	0.721626,1.39598	0.000321999	0.0006418
2	rs148393899	40387666	NA,A	NA,G	NA,0.96627	NA,-0.0224771	NA,0.023678	NA,0.465368	0.000321157	0.000643079
2	rs2412452	40240544	A,A	C,C	0.455268,0.011905	-0.00734705,-0.0616206	0.00397022,0.039413	1.19222,0.928322	0.000320856	0.000638574
2	rs79686693	40403454	NA,A	NA,G	NA,0.987103	NA,0.0363295	NA,0.0378862	NA,0.471594	0.000320721	0.000642228
2	rs57871774	40222200	NA,T	NA,C	NA,0.987103	NA,0.0337999	NA,0.0378862	NA,0.429088	0.00031972	0.000640491
2	rs58914687	40761093	NA,A	NA,G	NA,0.977182	NA,-0.0279643	NA,0.0286274	NA,0.483268	0.000318808	0.000638179
2	rs77179303	40182181	NA,T	NA,C	NA,0.973214	NA,0.0252786	NA,0.0264757	NA,0.468923	0.000318025	0.000636824
2	rs142579886	40281096	NA,A	NA,G	NA,0.9375	NA,0.0167833	NA,0.0176595	NA,0.466079	0.000317983	0.000636846
2	rs34088794	40665420	A,A	G,G	0.902585,0.982143	-0.0186791,0.000241833	0.00666778,0.0322783	2.29344,0.00260392	0.000317308	0.000636585
2	rs116940720	40320741	NA,C	NA,T	NA,0.958333	NA,-0.0228469	NA,0.0213919	NA,0.544371	0.000317301	0.000634848
2	rs8026523	40654066	T,T	G,G	0.903579,0.982143	-0.018877,-0.00406279	0.00669838,0.0322783	2.31603,0.0458363	0.00031705	0.000636065
2	rs8027487	40654067	A,A	T,T	0.903579,0.982143	-0.018877,-0.00400342	0.00669838,0.0322783	2.31603,0.045134	0.000316992	0.000635949
2	rs149942668	40365507	G,NA	T,NA	0.987078,NA	0.0220874,NA	0.0175062,NA	0.683908,NA	0.000316388	0.000633452
2	rs183777343	40453380	G,NA	A,NA	0.991054,NA	-0.038718,NA	0.0209976,NA	1.1858,NA	0.00031543	0.000631581
2	rs661488	40721420	C,C	G,G	0.370775,0.217262	-0.00350838,0.0239703	0.00409337,0.0103658	0.407384,1.68291	0.000315333	0.000632263
2	rs11633992	40285120	G,G	A,A	0.029821,0.297619	-0.00885213,-0.0194338	0.0116239,0.00934946	0.350342,1.42419	0.000314781	0.000627099
2	rs117159862	40883919	A,NA	C,NA	0.973161,NA	-0.0238132,NA	0.0122339,NA	1.28739,NA	0.000314254	0.000629425
2	rs146699685	40697247	NA,G	NA,C	NA,0.970238	NA,-0.0231942	NA,0.0251555	NA,0.447926	0.000313751	0.00062826
2	rs138726358	41002600	NA,C	NA,T	NA,0.97123	NA,0.0228561	NA,0.0255725	NA,0.430108	0.000313702	0.000628392
2	rs150844778	41026748	NA,C	NA,A	NA,0.975198	NA,-0.0261987	NA,0.0274863	NA,0.467868	0.00031304	0.000626832
2	rs34598927	40378917	NA,T	NA,C	NA,0.96627	NA,0.0231008	NA,0.023678	NA,0.482473	0.000312378	0.000625388
2	rs117546176	40404754	NA,T	NA,C	NA,0.987103	NA,0.0351215	NA,0.0378862	NA,0.451104	0.000312054	0.000624877
2	rs35257258	40130951	A,A	G,G	0.621272,0.989087	0.00847263,0.0247513	0.00407601,0.0411453	1.42425,0.261642	0.000311889	0.000623255
2	rs188020	40195376	G,G	C,C	0.957256,0.790675	-0.0222546,-0.00902819	0.00977441,0.0105074	1.64213,0.408695	0.000311526	0.000624902
2	rs2959545	40804071	G,G	T,T	0.580517,0.785714	-0.0115603,-0.00355684	0.00400659,0.0104178	2.40781,0.135023	0.000311167	0.000624639
2	rs2917836	40239477	G,G	A,A	0.454274,0.011905	-0.00725855,-0.0624543	0.00397094,0.039413	1.1703,0.946712	0.000311073	0.000619149
2	rs6492959	40937727	NA,T	NA,C	NA,0.132937	NA,-0.0119396	NA,0.0125908	NA,0.464719	0.00031081	0.000622303
2	rs137855380	40404978	NA,T	NA,A	NA,0.987103	NA,0.0348185	NA,0.0378862	NA,0.446019	0.000309963	0.00062069
2	rs10520152	40080163	G,G	A,A	0.902585,0.993056	-0.0144677,-0.0475101	0.00666778,0.0514752	1.52255,0.448522	0.000309914	0.000620382
2	rs71472448	40950445	G,NA	A,NA	0.984095,NA	-0.0237054,NA	0.0158037,NA	0.874135,NA	0.00030911	0.000619397
2	rs11855517	40966430	C,C	T,T	0.670974,0.869048	-0.0080904,0.0211016	0.00420796,0.0126714	1.2634,1.01839	0.000307832	0.000616821
2	rs117431487	40690014	NA,T	NA,C	NA,0.970238	NA,-0.0223765	NA,0.0251555	NA,0.427453	0.000307512	0.000615784
2	rs8040755	40660192	T,T	C,C	0.90159,0.982143	-0.0185459,0.00114528	0.00663768,0.0322783	2.28354,0.0124697	0.000307212	0.00061625
2	rs184482396	40185365	NA,G	NA,A	NA,0.973214	NA,0.0241949	NA,0.0264757	NA,0.442742	0.0003072	0.000615152
2	rs142075311	40997718	NA,G	NA,C	NA,0.94246	NA,0.0167526	NA,0.0183564	NA,0.441967	0.000307032	0.000614834
2	rs77422496	40434101	NA,G	NA,A	NA,0.965278	NA,-0.0201421	NA,0.0233493	NA,0.410795	0.000305959	0.000612561
2	rs151051239	40273528	NA,A	NA,G	NA,0.936508	NA,0.0159616	NA,0.0175302	NA,0.440633	0.000305754	0.000612247
2	rs78122163	40243408	NA,C	NA,G	NA,0.970238	NA,0.0234445	NA,0.0251555	NA,0.454265	0.000305723	0.000612184
2	rs62019915	40945271	A,NA	G,NA	0.984095,NA	-0.0235225,NA	0.0158037,NA	0.864417,NA	0.000304146	0.000609449
2	rs60274121	40419609	NA,C	NA,A	NA,0.940476	NA,-0.0159746	NA,0.0180669	NA,0.424126	0.000303372	0.000607455
2	rs12898690	40741295	A,A	G,G	0.648111,0.895833	-0.0113185,0.00869966	0.00414011,0.0139934	2.20346,0.272343	0.000302789	0.000607433
2	rs55788133	40664239	A,A	G,G	0.902585,0.982143	-0.018527,0.000423272	0.00666778,0.0322783	2.26283,0.00456775	0.000302484	0.000606836
2	rs188870390	40436052	A,NA	G,NA	0.991054,NA	-0.0380909,NA	0.0209976,NA	1.15697,NA	0.000302477	0.000605649
2	rs8033938	40703114	G,G	A,A	0.902585,0.981151	-0.016693,-0.0193459	0.00666778,0.0314332	1.91023,0.269015	0.000301417	0.000604662
2	rs117377196	40283063	NA,A	NA,G	NA,0.982143	NA,0.029809	NA,0.0322783	NA,0.44886	0.000300782	0.000602058
2	rs187102992	40941378	G,NA	A,NA	0.964215,NA	0.00545035,NA	0.0106439,NA	0.215663,NA	0.000300197	0.000600734
2	rs145014388	40455383	G,NA	C,NA	0.991054,NA	-0.0379752,NA	0.0209976,NA	1.15169,NA	0.000300174	0.00060104
2	rs41277676	40580654	G,G	A,A	0.949304,0.994048	0.0165368,-0.0280435	0.00901262,0.0555718	1.177,0.211963	0.000299313	0.000598428
2	rs12591670	40286117	C,C	T,T	0.029821,0.296627	-0.00847945,-0.0193537	0.0116239,0.00935847	0.331888,1.413	0.000298982	0.000595662
2	rs187729074	40863261	A,NA	G,NA	0.980119,NA	-0.0147254,NA	0.0141639,NA	0.525043,NA	0.000298676	0.000598283
2	rs34358001	40505429	C,C	T,T	0.307157,0.715278	0.00759129,0.0148731	0.0042859,0.00947229	1.11621,0.934139	0.000298508	0.000596896
2	rs141514566	40619923	NA,C	NA,G	NA,0.953373	NA,0.0182502	NA,0.0202746	NA,0.434104	0.000298466	0.000597685
2	rs7162894	40504137	C,C	T,T	0.306163,0.715278	0.00750726,0.0148978	0.00428977,0.00947229	1.0963,0.936403	0.000298133	0.000596122
2	rs600791	40721067	C,C	G,G	0.370775,0.218254	-0.00341911,0.0236537	0.00409337,0.0103488	0.394091,1.65219	0.000297583	0.000596664
2	rs2304583	41032138	G,G	A,A	0.656064,0.883929	-0.00943465,0.0172117	0.00416224,0.0133454	1.63065,0.705199	0.000297487	0.00059623
2	rs2306481	40539272	G,G	C,C	0.544732,0.553571	-0.0119539,-0.00049394	0.00397022,0.00859885	2.58423,0.0203639	0.000297275	0.000596166
2	rs111493090	40418343	NA,C	NA,T	NA,0.94246	NA,-0.0155748	NA,0.0183564	NA,0.402109	0.000296629	0.000593984
2	rs2412463	40302973	G,G	C,C	0.706759,0.760913	-0.00950989,0.00651519	0.00434302,0.0100221	1.54445,0.287655	0.000295926	0.000587592
2	rs146762295	40202689	NA,C	NA,G	NA,0.973214	NA,0.0229343	NA,0.0264757	NA,0.41301	0.000295643	0.000592013
2	rs76114827	40190148	NA,T	NA,C	NA,0.973214	NA,0.0229249	NA,0.0264757	NA,0.412791	0.00029556	0.000591848
2	rs117826948	40182214	NA,C	NA,T	NA,0.972222	NA,0.022517	NA,0.0260119	NA,0.412643	0.000295537	0.000591796
2	rs76825092	40420518	NA,C	NA,T	NA,0.94246	NA,-0.0154309	NA,0.0183564	NA,0.397337	0.000294813	0.000590347
2	rs113646398	40417017	NA,G	NA,A	NA,0.94246	NA,-0.0154248	NA,0.0183564	NA,0.397134	0.000294736	0.000590193
2	rs7177150	40529113	A,A	G,G	0.377734,0.177579	-0.00847003,0.00341355	0.00407811,0.0111856	1.42244,0.119052	0.000294498	0.000590225
2	rs12594113	40073009	NA,A	NA,G	NA,0.759921	NA,-0.00826878	NA,0.0100079	NA,0.388622	0.000293624	0.000587996
2	rs116948395	40434546	NA,C	NA,G	NA,0.940476	NA,-0.0151066	NA,0.0180669	NA,0.394619	0.000293407	0.000587568
2	rs3092981	40987725	T,NA	C,NA	0.884692,NA	-0.0119721,NA	0.00619033,NA	1.2748,NA	0.000293333	0.000588014
2	rs79592792	40199928	NA,A	NA,T	NA,0.96131	NA,0.0198856	NA,0.0221651	NA,0.432228	0.000293045	0.00058653
2	rs59793325	40417793	NA,A	NA,G	NA,0.94246	NA,-0.015287	NA,0.0183564	NA,0.392585	0.000293023	0.000586765
2	rs74582705	40420240	NA,G	NA,C	NA,0.94246	NA,-0.015287	NA,0.0183564	NA,0.392585	0.000293023	0.000586765
2	rs72729488	40263116	A,A	G,G	0.725646,0.830357	-0.00844041,-0.0104922	0.0044312,0.0113894	1.24557,0.447409	0.000292817	0.000582079
2	rs72729459	40238027	T,T	C,C	0.950298,0.796627	0.00635167,0.0236073	0.00909753,0.0106201	0.314198,1.58131	0.000292762	0.000583816
2	rs77300586	40430192	NA,T	NA,C	NA,0.940476	NA,-0.0150538	NA,0.0180669	NA,0.392847	0.000292744	0.000586241
2	rs28515996	40297219	A,A	T,T	0.652087,0.983135	0.00912243,0.00943626	0.00415099,0.0331973	1.55325,0.110015	0.00029264	0.000581644
2	rs12910784	41039088	C,C	A,A	0.658052,0.897817	-0.00966243,0.0166281	0.00416802,0.014113	1.68959,0.622123	0.000292437	0.000586079
2	rs2117975	40157314	A,A	G,G	0.885686,0.929563	-0.0141501,-0.00443115	0.0062137,0.0167057	1.6426,0.101923	0.000292253	0.000584374
2	rs148297645	40190663	NA,T	NA,C	NA,0.973214	NA,0.0225401	NA,0.0264757	NA,0.403871	0.000292243	0.000585207
2	rs144137400	40201276	NA,A	NA,C	NA,0.986111	NA,0.0316595	NA,0.0365264	NA,0.413328	0.000292151	0.000584875
2	rs113958397	41051168	C,NA	T,NA	0.895626,NA	-0.0126633,NA	0.00646666,NA	1.29928,NA	0.000291754	0.000585027
2	rs57489891	40205839	T,T	C,C	0.957256,0.824405	-0.0203851,-0.010097	0.00977441,0.0112351	1.43158,0.433194	0.000290621	0.000582932
2	rs113340372	40418702	NA,T	NA,A	NA,0.94246	NA,-0.0150502	NA,0.0183564	NA,0.384809	0.000290138	0.000580987
2	rs12439335	40245114	C,C	T,T	0.673956,0.862103	-0.00764908,-0.00750849	0.0042178,0.0123978	1.15645,0.263794	0.000290065	0.000576296
2	rs33931006	40914831	G,NA	C,NA	0.984095,NA	-0.0229771,NA	0.0158037,NA	0.835728,NA	0.000290036	0.00058117
2	rs76163385	40421471	NA,G	NA,A	NA,0.884921	NA,-0.0113124	NA,0.0133953	NA,0.399696	0.000289882	0.000580539
2	rs75146350	40418653	NA,G	NA,A	NA,0.94246	NA,-0.015011	NA,0.0183564	NA,0.383527	0.000289667	0.000580045
2	rs144816320	40961869	NA,A	NA,G	NA,0.970238	NA,0.0199045	NA,0.0251555	NA,0.367751	0.000289519	0.000579951
2	rs12898218	40128313	C,C	T,T	0.621272,0.988095	0.00824409,0.0258721	0.00407601,0.0394133	1.36537,0.291115	0.000288902	0.000577359
2	rs62018046	40806506	T,T	G,G	0.66004,0.918651	-0.0110849,-0.000595335	0.00417389,0.0156369	2.10169,0.013394	0.000288437	0.000578619
2	rs12592321	40279780	NA,C	NA,T	NA,0.940476	NA,0.0153314	NA,0.0180669	NA,0.402184	0.000288176	0.000577065
2	rs936212	40581543	NA,C	NA,T	NA,0.44246	NA,0.00892413	NA,0.00860653	NA,0.523195	0.000287793	0.000576191
2	rs146473680	40744165	NA,G	NA,A	NA,0.987103	NA,-0.0303582	NA,0.0378862	NA,0.373702	0.000287764	0.00057625
2	rs373016337	40446017	NA,A	NA,C	NA,0.941468	NA,-0.0148076	NA,0.0182098	NA,0.380779	0.000287718	0.000576167
2	rs36094699	40963121	C,C	T,T	0.671968,0.863095	-0.00823761,0.0194923	0.00421121,0.0124355	1.29712,0.931798	0.000287294	0.0005759
2	rs112671479	40424265	NA,T	NA,A	NA,0.939484	NA,-0.0144174	NA,0.0179277	NA,0.375426	0.000287029	0.000574796
2	rs146419864	40932134	NA,A	NA,G	NA,0.978175	NA,-0.0255519	NA,0.0292559	NA,0.417426	0.000286811	0.000574314
2	rs140199564	40191486	NA,G	NA,A	NA,0.973214	NA,0.0217663	NA,0.0264757	NA,0.386151	0.000285853	0.000572412
2	rs2034651	40802446	A,A	G,G	0.413519,0.214286	0.0112151,0.00476507	0.00401481,0.0104178	2.28274,0.188838	0.000285628	0.000573309
2	rs28496167	40520381	C,C	T,T	0.890656,0.91369	-0.00667758,0.0308734	0.00633559,0.0152221	0.534777,1.3712	0.000284601	0.00056957
2	rs2196470	40237322	A,A	G,G	0.950298,0.795635	0.00614779,0.0234646	0.00909753,0.0106009	0.301734,1.57079	0.000283752	0.000565855
2	rs8037267	40552040	A,A	G,G	0.905567,0.386905	0.00556849,-0.00663941	0.00676109,0.00877682	0.387044,0.347399	0.00028308	0.000567575
2	rs117085445	40267727	NA,C	NA,A	NA,0.979167	NA,0.0252613	NA,0.0299292	NA,0.399408	0.000282988	0.000566463
2	rs117018929	40266276	NA,C	NA,T	NA,0.979167	NA,0.0252613	NA,0.0299292	NA,0.399408	0.000282988	0.000566463
2	rs1075505	40556503	T,T	C,C	0.906561,0.385913	0.00527039,-0.00750155	0.00679323,0.00878099	0.358675,0.405672	0.00028287	0.000567166
2	rs3923235	40371121	G,G	A,A	0.738569,0.984127	0.00899759,0.0343023	0.00449951,0.0342017	1.34166,0.500464	0.00028283	0.000563312
2	rs58995872	40416042	NA,A	NA,C	NA,0.943452	NA,-0.0144942	NA,0.018507	NA,0.362986	0.000282798	0.000566289
2	rs12911144	41047489	A,NA	G,NA	0.987078,NA	-0.0231601,NA	0.0175062,NA	0.730848,NA	0.000282557	0.000566226
2	rs116985790	40270151	NA,T	NA,C	NA,0.979167	NA,0.0251907	NA,0.0299292	NA,0.397972	0.000282501	0.000565489
2	rs184684916	40376640	NA,T	NA,C	NA,0.983135	NA,0.0258836	NA,0.0331973	NA,0.36094	0.000282434	0.000565665
2	rs78940174	40418410	NA,G	NA,A	NA,0.94246	NA,-0.0143763	NA,0.0183564	NA,0.362986	0.000282316	0.000565328
2	rs80249577	40418039	NA,G	NA,A	NA,0.94246	NA,-0.0143763	NA,0.0183564	NA,0.362986	0.000282316	0.000565328
2	rs147776431	40416287	NA,T	NA,C	NA,0.94246	NA,-0.0143763	NA,0.0183564	NA,0.362986	0.000282316	0.000565328
2	rs17722502	40320232	G,G	A,A	0.651093,0.984127	0.00875708,0.0232331	0.00414823,0.0342017	1.45881,0.303688	0.000282229	0.000561066
2	rs79324566	40420817	NA,A	NA,G	NA,0.94246	NA,-0.0143388	NA,0.0183564	NA,0.361788	0.000281898	0.000564491
2	rs111251450	40416679	NA,G	NA,C	NA,0.94246	NA,-0.0143298	NA,0.0183564	NA,0.361497	0.000281797	0.000564289
2	rs113336480	40418025	NA,T	NA,G	NA,0.94246	NA,-0.0143298	NA,0.0183564	NA,0.361497	0.000281797	0.000564289
2	rs58902242	40417337	NA,A	NA,T	NA,0.94246	NA,-0.0143298	NA,0.0183564	NA,0.361497	0.000281797	0.000564289
2	rs115435628	40416835	NA,G	NA,C	NA,0.94246	NA,-0.0143298	NA,0.0183564	NA,0.361497	0.000281797	0.000564289
2	rs137973068	40416727	NA,G	NA,C	NA,0.94246	NA,-0.0143298	NA,0.0183564	NA,0.361497	0.000281797	0.000564289
2	rs141860231	40416931	NA,G	NA,C	NA,0.94246	NA,-0.0143298	NA,0.0183564	NA,0.361497	0.000281797	0.000564289
2	rs62621371	40331202	T,NA	C,NA	0.954274,NA	0.0126075,NA	0.00946506,NA	0.737888,NA	0.000281337	0.000562502
2	rs112792663	40418218	NA,G	NA,T	NA,0.94246	NA,-0.0142833	NA,0.0183564	NA,0.36001	0.00028128	0.000563254
2	rs34240706	40847369	C,NA	G,NA	0.984095,NA	-0.0226168,NA	0.0158037,NA	0.817014,NA	0.000281254	0.00056357
2	rs61436050	40416053	NA,G	NA,A	NA,0.943452	NA,-0.0143535	NA,0.018507	NA,0.358524	0.000281241	0.000563172
2	rs75692860	40424899	NA,T	NA,C	NA,0.939484	NA,-0.0138863	NA,0.0179277	NA,0.35794	0.000280851	0.000562426
2	rs4924417	40366939	C,C	G,G	0.738569,0.984127	0.00881318,0.0396348	0.00449951,0.0342017	1.29974,0.608156	0.000280814	0.000559367
2	rs74927539	40419220	NA,G	NA,A	NA,0.94246	NA,-0.0142367	NA,0.0183564	NA,0.358524	0.000280766	0.000562225
2	rs372476558	40210194	NA,A	NA,G	NA,0.985119	NA,-0.02994	NA,0.0353055	NA,0.40184	0.000280748	0.00056233
2	rs8038396	40957370	C,C	A,A	0.671968,0.886905	-0.00828306,0.0210157	0.00421121,0.0134972	1.30809,0.922781	0.000280694	0.000562503
2	rs112206641	40409784	NA,T	NA,C	NA,0.94246	NA,-0.0142132	NA,0.0183564	NA,0.357775	0.000280508	0.000561708
2	rs145909400	40557745	NA,T	NA,C	NA,0.97619	NA,-0.0201976	NA,0.0280389	NA,0.32669	0.000279768	0.000560313
2	rs62004158	40366344	A,A	G,G	0.738569,0.984127	0.0086761,0.041271	0.00449951,0.0342017	1.269,0.642923	0.000279711	0.0005572
2	rs117530295	40417205	NA,C	NA,A	NA,0.94246	NA,-0.014139	NA,0.0183564	NA,0.355412	0.000279695	0.000560081
2	rs11070265	40634236	G,G	A,A	0.664016,0.847222	-0.00418755,-0.0183082	0.00418592,0.0118816	0.498773,0.908881	0.000279597	0.000560525
2	rs112497439	41037787	G,NA	C,NA	0.887674,NA	-0.0123899,NA	0.00626142,NA	1.32019,NA	0.000279484	0.000560268
2	rs28617639	40259054	A,A	G,G	0.72664,0.830357	-0.00835823,-0.00989771	0.00443621,0.0113894	1.2251,0.414727	0.000279375	0.000555406
2	rs12901892	40286276	A,A	C,C	0.029821,0.297619	-0.00805396,-0.0191891	0.0116239,0.00934946	0.311237,1.39656	0.00027933	0.000556536
2	rs1869302	40804518	G,G	A,A	0.413519,0.21131	0.0111679,0.00481215	0.00401481,0.010471	2.26696,0.189884	0.000279027	0.000560053
2	rs12899408	40874841	C,C	T,T	0.673956,0.858135	-0.00871468,0.0173222	0.0042178,0.0122515	1.41103,0.803014	0.000278747	0.000558638
2	rs150423274	40092110	NA,C	NA,G	NA,0.975198	NA,0.0224465	NA,0.0274863	NA,0.38286	0.000278267	0.000557081
2	rs150833017	40852103	NA,G	NA,A	NA,0.97123	NA,0.0186961	NA,0.0255725	NA,0.33281	0.000278211	0.000557318
2	rs57543880	40414948	NA,A	NA,G	NA,0.94246	NA,-0.0139847	NA,0.0183564	NA,0.350515	0.000278027	0.00055674
2	rs79622185	40412474	NA,T	NA,G	NA,0.946429	NA,-0.0146609	NA,0.0189842	NA,0.35659	0.000277756	0.00055619
2	rs77815267	40200867	NA,A	NA,C	NA,0.973214	NA,0.020691	NA,0.0264757	NA,0.362007	0.000277565	0.000555819
2	rs146020554	40618552	NA,G	NA,A	NA,0.9375	NA,-0.013659	NA,0.0176595	NA,0.357293	0.000277372	0.000555577
2	rs75351944	40198316	NA,T	NA,C	NA,0.973214	NA,0.0206269	NA,0.0264757	NA,0.360585	0.000277092	0.000554872
2	rs61635593	40420008	NA,A	NA,G	NA,0.94246	NA,-0.013897	NA,0.0183564	NA,0.347742	0.000277091	0.000554866
2	rs112704273	40413444	NA,C	NA,T	NA,0.94246	NA,-0.0138867	NA,0.0183564	NA,0.347417	0.000276981	0.000554647
2	rs149278404	40516571	G,NA	A,NA	0.960239,NA	0.00599517,NA	0.0101186,NA	0.256866,NA	0.000276636	0.000554214
2	rs79613365	40200743	NA,T	NA,G	NA,0.973214	NA,0.0204969	NA,0.0264757	NA,0.357708	0.00027614	0.000552966
2	rs631665	40404316	NA,A	NA,T	NA,0.05754	NA,0.0138036	NA,0.0183564	NA,0.3448	0.000276104	0.000552892
2	rs112066026	40412864	NA,G	NA,C	NA,0.943452	NA,-0.0139535	NA,0.018507	NA,0.345945	0.000276038	0.000552757
2	rs11632930	40271457	A,A	G,G	0.730616,0.811508	-0.00910123,-0.00184725	0.00445666,0.0109298	1.38579,0.0625887	0.000276034	0.000548304
2	rs142026204	40193380	NA,A	NA,C	NA,0.973214	NA,0.0204672	NA,0.0264757	NA,0.357051	0.000275923	0.000552532
2	rs77857912	40200372	NA,T	NA,C	NA,0.973214	NA,0.0204605	NA,0.0264757	NA,0.356905	0.000275875	0.000552435
2	rs79271268	40419437	NA,G	NA,A	NA,0.94246	NA,-0.0137573	NA,0.0183564	NA,0.343342	0.000275618	0.000551919
2	rs8032408	40693814	G,G	A,A	0.356859,0.140873	-0.0015718,0.0263246	0.00412703,0.0122874	0.152852,1.49267	0.000275371	0.000552036
2	rs4457966	40924112	G,G	T,T	0.671968,0.886905	-0.00860569,0.0196796	0.00421121,0.0134972	1.3872,0.839155	0.000275161	0.000551451
2	rs144100152	40714887	NA,G	NA,A	NA,0.982143	NA,-0.0245644	NA,0.0322783	NA,0.350036	0.000274935	0.00055061
2	rs2034652	40802768	G,G	A,A	0.413519,0.214286	0.0111206,0.00496359	0.00401481,0.0104178	2.25123,0.198082	0.000274934	0.000551837
2	rs138139518	40263707	NA,C	NA,G	NA,0.979167	NA,0.0240296	NA,0.0299292	NA,0.374642	0.000274821	0.000550128
2	rs2018127	40635504	NA,C	NA,T	NA,0.954365	NA,-0.0158934	NA,0.0204832	NA,0.358729	0.000274802	0.000550467
2	rs149933220	40103944	NA,T	NA,C	NA,0.977182	NA,0.0214722	NA,0.0286274	NA,0.343692	0.000274745	0.000550056
2	rs17722526	40320267	G,G	A,A	0.651093,0.984127	0.00866314,0.0242294	0.00414823,0.0342017	1.4346,0.319954	0.000274714	0.000546163
2	rs139969546	40323238	NA,T	NA,C	NA,0.964286	NA,0.0179505	NA,0.0230345	NA,0.360701	0.000274617	0.000549877
2	rs149887617	40261723	NA,A	NA,G	NA,0.979167	NA,0.0239666	NA,0.0299292	NA,0.373391	0.000274421	0.000549328
2	rs79114448	40407733	NA,T	NA,C	NA,0.94246	NA,-0.0135616	NA,0.0183564	NA,0.337213	0.000273594	0.000547866
2	rs111777260	40413341	NA,G	NA,A	NA,0.94246	NA,-0.0135504	NA,0.0183564	NA,0.336863	0.00027348	0.000547636
2	rs146399698	40261428	NA,G	NA,A	NA,0.979167	NA,0.0238082	NA,0.0299292	NA,0.370251	0.000273423	0.000547332
2	rs4924466	40703609	G,NA	A,NA	0.068588,NA	-0.016206,NA	0.00782248,NA	1.4169,NA	0.000272347	0.000545351
2	rs1873920	40183016	G,G	C,C	0.945328,0.818452	-0.0191436,-0.0100146	0.00869693,0.0110895	1.55717,0.435942	0.000272332	0.000546412
2	rs534838	40400135	NA,A	NA,C	NA,0.05754	NA,0.0134332	NA,0.0183564	NA,0.333211	0.000272289	0.000545253
2	rs148514640	40410401	NA,C	NA,T	NA,0.987103	NA,0.0283395	NA,0.0378862	NA,0.342513	0.000272249	0.000545181
2	rs4143838	40622374	C,C	T,T	0.958251,0.860119	-0.0139743,-0.0208747	0.00988495,0.0123238	0.802854,1.04434	0.000272002	0.000545256
2	rs117964600	40408685	NA,T	NA,C	NA,0.94246	NA,-0.0133706	NA,0.0183564	NA,0.331263	0.000271659	0.000543991
2	rs72733437	40688696	A,A	G,G	0.858847,0.987103	-0.00456803,0.0811771	0.00567854,0.0378862	0.375569,1.49295	0.000271509	0.00054381
2	rs4924456	40639820	C,C	G,G	0.439364,0.246032	0.00021656,0.0192331	0.0039837,0.00992501	0.0192482,1.27866	0.000271457	0.000544236
2	rs146928127	40377317	NA,A	NA,G	NA,0.94246	NA,0.0144444	NA,0.0183564	NA,0.365172	0.000271381	0.000543269
2	rs7173102	40421039	NA,C	NA,G	NA,0.94246	NA,-0.0133292	NA,0.0183564	NA,0.329981	0.000271246	0.000543164
2	rs512339	40435183	NA,C	NA,T	NA,0.910714	NA,-0.0116252	NA,0.0149907	NA,0.358481	0.000271156	0.000542899
2	rs34775584	40617876	G,NA	A,NA	0.986084,NA	0.0198605,NA	0.0168779,NA	0.621045,NA	0.000271152	0.000542564
2	rs12914501	40868469	A,A	T,T	0.673956,0.859127	-0.00866919,0.0173731	0.0042178,0.0122874	1.39966,0.803014	0.000271149	0.000543385
2	rs41418150	40135436	G,G	C,C	0.621272,0.989087	0.00824409,0.022286	0.00407601,0.0411453	1.36537,0.230575	0.000270468	0.000540527
2	rs56143280	40256436	A,A	G,G	0.72664,0.830357	-0.00844995,-0.00885325	0.00443621,0.0113894	1.24557,0.359548	0.000270193	0.000537103
2	rs138200902	40326022	NA,A	NA,G	NA,0.964286	NA,0.0173789	NA,0.0230345	NA,0.346242	0.00027002	0.000540675
2	rs76920174	40324827	NA,C	NA,A	NA,0.964286	NA,0.0173789	NA,0.0230345	NA,0.346242	0.00027002	0.000540675
2	rs7169404	40675443	T,T	G,G	0.902585,0.982143	-0.0164142,-0.0112324	0.00666778,0.0322783	1.85927,0.137958	0.000270003	0.000541665
2	rs12593679	40238016	NA,C	NA,A	NA,0.963294	NA,0.0174062	NA,0.0227328	NA,0.35275	0.000269985	0.000540602
2	rs7164321	40675329	G,G	A,A	0.902585,0.982143	-0.0164142,-0.0111714	0.00666778,0.0322783	1.85927,0.137112	0.000269844	0.000541345
2	rs56384845	40871710	A,A	C,C	0.673956,0.859127	-0.00866919,0.0173242	0.0042178,0.0122874	1.39966,0.799795	0.000269802	0.000540688
2	rs117757749	40258994	NA,G	NA,A	NA,0.979167	NA,0.0232139	NA,0.0299292	NA,0.358555	0.000269773	0.000540032
2	rs35598660	40826454	T,NA	C,NA	0.984095,NA	-0.0221138,NA	0.0158037,NA	0.791208,NA	0.000269667	0.000540347
2	rs34111687	40137656	T,T	C,C	0.621272,0.989087	0.00829072,0.0198585	0.00407601,0.0411453	1.37728,0.201109	0.000269516	0.000538625
2	rs2301176	41059387	C,C	T,T	0.955268,0.968254	-0.000451302,-0.053348	0.00956466,0.0243817	0.0166596,1.54262	0.000269442	0.000539854
2	rs55957853	40256671	A,A	G,G	0.72664,0.830357	-0.00840409,-0.00910236	0.00443621,0.0113894	1.23532,0.372451	0.000269401	0.000535552
2	rs144198123	40841537	NA,G	NA,C	NA,0.987103	NA,-0.0250999	NA,0.0378862	NA,0.294439	0.000269356	0.000539566
2	rs138255110	40547380	NA,C	NA,T	NA,0.924603	NA,-0.0115781	NA,0.0161901	NA,0.32374	0.000269343	0.000539197
2	rs148403319	40258631	NA,C	NA,G	NA,0.979167	NA,0.0231044	NA,0.0299292	NA,0.356415	0.000269117	0.000538719
2	rs12913741	40434132	T,T	G,G	0.315109,0.727183	0.00784096,0.0137738	0.00425597,0.00959722	1.18426,0.820351	0.000268862	0.000537535
2	rs78768533	40319351	NA,T	NA,C	NA,0.984127	NA,0.0250105	NA,0.0342017	NA,0.332904	0.000268793	0.000538382
2	rs7162965	40225515	A,NA	G,NA	0.982107,NA	0.0159671,NA	0.014915,NA	0.546108,NA	0.000268671	0.000538342
2	rs11854225	40118161	T,NA	C,NA	0.984095,NA	0.0261859,NA	0.0158037,NA	1.01086,NA	0.000268612	0.000538021
2	rs62018045	40806066	G,NA	A,NA	0.984095,NA	-0.0220629,NA	0.0158037,NA	0.788619,NA	0.000268537	0.000538082
2	rs116896219	40296247	NA,C	NA,T	NA,0.895833	NA,-0.0112999	NA,0.0139934	NA,0.377401	0.000268086	0.000536405
2	rs146624672	40251205	NA,G	NA,T	NA,0.979167	NA,0.02292	NA,0.0299292	NA,0.352821	0.000268022	0.00053653
2	rs16970391	40410245	NA,C	NA,T	NA,0.94246	NA,-0.0129626	NA,0.0183564	NA,0.31868	0.000267662	0.000535989
2	rs77891160	40686637	NA,C	NA,T	NA,0.845238	NA,-0.00815906	NA,0.011819	NA,0.309817	0.00026759	0.000535693
2	rs146838521	40114398	NA,C	NA,T	NA,0.977182	NA,0.0213397	NA,0.0286274	NA,0.341023	0.000267558	0.000535662
2	rs12148185	40946293	A,A	T,T	0.673956,0.886905	-0.00834154,0.0205179	0.0042178,0.0134972	1.3191,0.891195	0.000266708	0.000534462
2	rs4257181	40576487	NA,T	NA,C	NA,0.446429	NA,0.00801629	NA,0.00859885	NA,0.454438	0.000266467	0.00053353
2	rs11639464	40801271	A,A	C,C	0.418489,0.214286	0.0111487,0.00393218	0.00400792,0.0104178	2.26696,0.151294	0.000266316	0.000534576
2	rs78525658	40473894	NA,C	NA,T	NA,0.9375	NA,-0.012335	NA,0.0176595	NA,0.314375	0.000266178	0.000533047
2	rs144395603	40779411	NA,G	NA,C	NA,0.957341	NA,-0.0133336	NA,0.0211527	NA,0.276983	0.000265994	0.000532732
2	rs7169262	40675493	T,T	C,C	0.902585,0.982143	-0.0163596,-0.0111105	0.00666778,0.0322783	1.84936,0.136267	0.000265282	0.000532191
2	rs142331962	40971747	C,NA	T,NA	0.963221,NA	-0.0184249,NA	0.0105045,NA	1.10002,NA	0.000265184	0.000531122
2	rs12913620	40434221	T,T	C,C	0.315109,0.727183	0.00783223,0.0136839	0.00425597,0.00959722	1.18227,0.812704	0.000264759	0.000529336
2	rs117105960	40483182	NA,A	NA,G	NA,0.939484	NA,-0.0123852	NA,0.0179277	NA,0.3101	0.000264682	0.000530046
2	rs138413644	40293724	A,NA	G,NA	0.977137,NA	0.0145637,NA	0.0132281,NA	0.567176,NA	0.000264467	0.000529188
2	rs112366697	40708644	T,T	C,C	0.904573,0.980159	-0.016927,0.000415978	0.00672948,0.0306528	1.92477,0.00472795	0.000263757	0.000529117
2	rs189247671	40864499	NA,G	NA,C	NA,0.972222	NA,0.0169304	NA,0.0260119	NA,0.288084	0.000263742	0.00052832
2	rs2934776	40405449	NA,A	NA,G	NA,0.05754	NA,0.0125408	NA,0.0183564	NA,0.305842	0.000263716	0.000528089
2	rs151295307	40250532	NA,A	NA,G	NA,0.979167	NA,0.0221694	NA,0.0299292	NA,0.338321	0.000263707	0.000527901
2	rs796389	40441620	NA,G	NA,A	NA,0.9375	NA,-0.0120371	NA,0.0176595	NA,0.304976	0.0002634	0.000527493
2	rs75893575	40820392	A,NA	G,NA	0.944334,NA	0.0132974,NA	0.00862346,NA	0.909834,NA	0.000263052	0.000526968
2	rs78399084	40409669	NA,G	NA,C	NA,0.94246	NA,-0.0124466	NA,0.0183564	NA,0.302999	0.000262861	0.000526377
2	rs75278386	40678312	T,T	C,C	0.902585,0.982143	-0.0162056,-0.014362	0.00666778,0.0322783	1.82157,0.182857	0.000262615	0.000526836
2	rs117256862	40460564	NA,A	NA,G	NA,0.941468	NA,-0.0123903	NA,0.0182098	NA,0.304311	0.000262533	0.000525737
2	rs117335161	40253340	NA,T	NA,C	NA,0.979167	NA,0.0219073	NA,0.0299292	NA,0.333308	0.000262253	0.000524992
2	rs34303240	40870895	C,C	T,T	0.673956,0.859127	-0.00866919,0.017041	0.0042178,0.0122874	1.39966,0.78125	0.000262202	0.000525463
2	rs117115304	40437806	NA,A	NA,C	NA,0.9375	NA,-0.0119083	NA,0.0176595	NA,0.300941	0.000262192	0.000525072
2	rs75523475	40405587	NA,G	NA,A	NA,0.94246	NA,-0.0123674	NA,0.0183564	NA,0.300615	0.000262149	0.000524951
2	rs117122808	40516966	NA,C	NA,A	NA,0.951389	NA,-0.0142019	NA,0.0198773	NA,0.323369	0.000261998	0.000524537
2	rs118134816	40328831	NA,G	NA,C	NA,0.964286	NA,0.0163024	NA,0.0230345	NA,0.319567	0.000261972	0.000524565
2	rs117035152	40202423	NA,C	NA,T	NA,0.946429	NA,0.0126927	NA,0.0189842	NA,0.29778	0.000261662	0.000523958
2	rs77864341	40736666	NA,C	NA,A	NA,0.979167	NA,-0.0200052	NA,0.0299292	NA,0.297684	0.000261142	0.000522973
2	rs140667615	40380880	NA,C	NA,G	NA,0.965278	NA,0.017068	NA,0.0233493	NA,0.332747	0.000260642	0.000521745
2	rs7179904	40328718	NA,G	NA,A	NA,0.964286	NA,0.0160798	NA,0.0230345	NA,0.314142	0.000260403	0.000521425
2	rs16970385	40409720	NA,C	NA,T	NA,0.94246	NA,-0.0121562	NA,0.0183564	NA,0.294289	0.00026028	0.00052121
2	rs275757	40136368	T,T	C,C	0.605368,0.985119	0.00809214,0.0272062	0.00404514,0.0353055	1.34246,0.355613	0.000260253	0.000520095
2	rs75361878	40732334	NA,C	NA,G	NA,0.956349	NA,0.0129567	NA,0.0209218	NA,0.271058	0.000260229	0.000521222
2	rs141183923	40532030	NA,A	NA,C	NA,0.981151	NA,0.0209346	NA,0.0314332	NA,0.296356	0.000260012	0.00052074
2	rs77074285	40759172	T,NA	A,NA	0.971173,NA	-0.0174464,NA	0.0118166,NA	0.854408,NA	0.000259996	0.000520862
2	rs140781111	40249047	NA,G	NA,C	NA,0.979167	NA,0.0214618	NA,0.0299292	NA,0.324843	0.000259841	0.000520167
2	rs12908443	40940148	G,G	A,A	0.671968,0.886905	-0.00837397,0.0202005	0.00421121,0.0134972	1.33015,0.871322	0.000259598	0.00052022
2	rs117016506	40446718	C,NA	A,NA	0.913519,NA	0.0143733,NA	0.00703429,NA	1.387,NA	0.000259156	0.000519332
2	rs2306479	40539564	T,T	C,C	0.563618,0.568452	-0.0116416,0.000349338	0.0039867,0.00863061	2.45605,0.0142534	0.000258858	0.000519265
2	rs79044944	40676285	T,T	G,G	0.902585,0.982143	-0.0162602,-0.0115211	0.00666778,0.0322783	1.83141,0.141978	0.000258541	0.000518663
2	rs55954396	40870299	C,C	T,T	0.673956,0.859127	-0.00866919,0.0168995	0.0042178,0.0122874	1.39966,0.772055	0.000258532	0.00051811
2	rs1453183	40862930	T,T	C,C	0.67495,0.880952	-0.00876708,0.0178088	0.00422113,0.0131998	1.42244,0.751339	0.000258486	0.000518068
2	rs11070259	40538783	C,C	G,G	0.524851,0.852183	0.0127883,0.0101448	0.00395919,0.0120441	2.90734,0.398356	0.000258473	0.00051806
2	rs77531164	40673466	G,G	A,A	0.902585,0.982143	-0.0163382,-0.00869125	0.00666778,0.0322783	1.84549,0.103623	0.000258186	0.000517952
2	rs117529693	40725215	NA,C	NA,T	NA,0.960318	NA,-0.0130788	NA,0.0218976	NA,0.259379	0.000257094	0.000514865
2	rs4924419	40430212	G,G	A,A	0.313121,0.71627	0.00698358,0.0152533	0.00426327,0.00948227	0.99394,0.96778	0.000257007	0.000513878
2	rs7164047	40500591	T,T	C,C	0.306163,0.714286	0.007103,0.0147921	0.00428977,0.0094624	1.00983,0.928143	0.000256741	0.000513414
2	rs9972363	40748718	T,T	C,C	0.627237,0.897817	-0.0101551,0.0073781	0.00408891,0.014113	1.88583,0.221037	0.00025671	0.000514887
2	rs1166731	40132258	T,T	C,C	0.605368,0.985119	0.00799858,0.028625	0.00404514,0.0353055	1.31872,0.379352	0.000256334	0.000512274
2	rs9302104	40253124	A,A	T,T	0.725646,0.830357	-0.00849079,-0.00825682	0.0044312,0.0113894	1.2569,0.329308	0.000256277	0.000509409
2	rs4924454	40624774	G,NA	C,NA	0.191849,NA	-0.00201664,NA	0.00502127,NA	0.162434,NA	0.000256069	0.000513062
2	rs7162269	40364928	T,T	C,C	0.525845,0.329365	-0.00688534,-0.00791634	0.00395959,0.00909539	1.08591,0.415557	0.000255433	0.000508854
2	rs141654578	40432732	NA,T	NA,C	NA,0.9375	NA,-0.0111024	NA,0.0176595	NA,0.276093	0.000255037	0.000510744
2	rs6492944	40681676	A,A	T,T	0.855865,0.987103	-0.00288334,0.0806552	0.00562927,0.0378862	0.215734,1.47803	0.000254699	0.000510119
2	rs77973749	40228178	NA,A	NA,G	NA,0.977182	NA,-0.0197712	NA,0.0286274	NA,0.309988	0.000254147	0.000509014
2	rs11541641	40686087	C,C	T,T	0.856859,0.987103	-0.0027548,0.0805673	0.00564551,0.0378862	0.20372,1.47552	0.000253822	0.000508359
2	rs113189667	40680689	A,A	C,C	0.902585,0.982143	-0.0160325,-0.0154944	0.00666778,0.0322783	1.7906,0.199826	0.000253228	0.000507999
2	rs516009	40243559	T,T	C,C	0.455268,0.009921	-0.00821291,-0.0477538	0.00397022,0.0431311	1.41363,0.571514	0.000253115	0.000503635
2	rs17848506	40327928	NA,A	NA,C	NA,0.964286	NA,0.0149726	NA,0.0230345	NA,0.287613	0.00025306	0.000506726
2	rs11852600	40290481	G,G	T,T	0.651093,0.969246	0.00866085,-0.0160518	0.00414823,0.0247591	1.43401,0.286696	0.000253001	0.000503335
2	rs80103641	40352212	A,NA	G,NA	0.973161,NA	0.0203188,NA	0.0122339,NA	1.01439,NA	0.000252834	0.000505562
2	rs72733428	40684289	C,C	T,T	0.856859,0.987103	-0.0027548,0.0804442	0.00564551,0.0378862	0.20372,1.47201	0.000252222	0.000505157
2	rs1836847	40176196	T,T	C,C	0.068588,0.292659	0.0181599,0.00672605	0.00782248,0.00939524	1.69336,0.324173	0.000252186	0.000505586
2	rs7164868	40173373	C,NA	T,NA	0.014911,NA	0.0225476,NA	0.0163135,NA	0.777468,NA	0.000251601	0.000503675
2	rs12898627	40434646	G,G	A,A	0.308151,0.730159	0.00820563,0.0118408	0.00428205,0.00963031	1.25705,0.659814	0.000251601	0.000503044
2	rs142289984	40244781	NA,C	NA,T	NA,0.979167	NA,0.0197953	NA,0.0299292	NA,0.293834	0.000251466	0.000503419
2	rs7176592	40676997	T,T	C,C	0.855865,0.987103	-0.00283786,0.0803689	0.00562927,0.0378862	0.211709,1.46987	0.000251376	0.000503462
2	rs117083823	40244729	NA,G	NA,A	NA,0.979167	NA,0.0197581	NA,0.0299292	NA,0.293154	0.000251291	0.000503068
2	rs12908867	40867456	C,C	T,T	0.67495,0.881944	-0.00876708,0.0176807	0.00422113,0.0132476	1.42244,0.739936	0.000251258	0.000503562
2	rs7177949	40677038	A,A	T,T	0.856859,0.987103	-0.00280042,0.0803689	0.00564551,0.0378862	0.207704,1.46987	0.000251161	0.000503031
2	rs12913803	40434379	G,G	A,A	0.309145,0.727183	0.00792782,0.0128284	0.00427824,0.00959722	1.19468,0.741537	0.000251142	0.000502152
2	rs186867886	40488454	T,NA	A,NA	0.991054,NA	-0.0350991,NA	0.0209976,NA	1.02408,NA	0.000250622	0.000501839
2	rs12907984	40897586	A,A	G,G	0.671968,0.886905	-0.00865565,0.0184948	0.00421121,0.0134972	1.39966,0.768014	0.000250585	0.000502217
2	rs10518682	40498004	A,A	G,G	0.306163,0.715278	0.00701675,0.0148321	0.00428977,0.00947229	0.991809,0.930384	0.000250292	0.000500533
2	rs10518681	40440164	G,G	A,A	0.312127,0.713294	0.00785248,0.0132069	0.00426697,0.00945258	1.18227,0.789518	0.000250223	0.000500247
2	rs76650903	40534959	T,NA	C,NA	0.973161,NA	0.0168399,NA	0.0122339,NA	0.772969,NA	0.000250167	0.000501287
2	rs143862337	40261755	NA,A	NA,G	NA,0.955357	NA,-0.0110005	NA,0.0206987	NA,0.225408	0.000249863	0.000500655
2	rs8037941	40685508	C,C	T,T	0.856859,0.987103	-0.0027548,0.0802478	0.00564551,0.0378862	0.20372,1.46643	0.000249697	0.000500099
2	rs28792493	40482786	NA,G	NA,C	NA,0.938492	NA,-0.0105483	NA,0.0177919	NA,0.257065	0.000249531	0.000499712
2	rs72733434	40686687	G,G	A,A	0.855865,0.987103	-0.00279237,0.0802288	0.00562927,0.0378862	0.207704,1.46589	0.000249229	0.000499165
2	rs118058246	40269500	G,NA	C,NA	0.979125,NA	-0.0109621,NA	0.0138296,NA	0.368578,NA	0.000249182	0.000498321
2	rs66610915	40094993	C,C	G,G	0.963221,0.840278	-0.0250593,-0.00171064	0.0105045,0.0116683	1.76822,0.053821	0.000249149	0.00049936
2	rs17671250	40673124	C,C	T,T	0.90159,0.982143	-0.0163401,-0.00908199	0.00663768,0.0322783	1.85927,0.10878	0.000248661	0.000498801
2	rs2305648	40590265	G,G	C,C	0.390656,0.718254	0.0147697,-0.0216166	0.00405239,0.00950244	3.57232,1.63988	0.000248615	0.000499181
2	rs115659216	40437344	NA,T	NA,C	NA,0.9375	NA,-0.0102734	NA,0.0176595	NA,0.251241	0.000248375	0.000497403
2	rs4924464	40702270	G,G	C,C	0.761431,0.381944	0.00436565,0.0155016	0.00463892,0.00879811	0.460099,1.10744	0.000248374	0.000498094
2	rs142098526	40844303	G,NA	A,NA	0.962227,NA	0.00419011,NA	0.0103707,NA	0.163557,NA	0.000248134	0.000496571
2	rs8030654	40204305	NA,T	NA,G	NA,0.972222	NA,0.0155348	NA,0.0260119	NA,0.259353	0.00024789	0.000496406
2	rs150962023	40259029	NA,G	NA,A	NA,0.969246	NA,0.015701	NA,0.0247591	NA,0.279028	0.000247696	0.000495834
2	rs8036457	40685406	T,T	A,A	0.856859,0.987103	-0.00270918,0.0800818	0.00564551,0.0378862	0.199756,1.46172	0.000247691	0.000496081
2	rs568800	40457042	NA,C	NA,A	NA,0.649802	NA,-0.00557562	NA,0.00896099	NA,0.272619	0.000247679	0.00049589
2	rs8031814	40685063	C,C	A,A	0.856859,0.987103	-0.0027548,0.0800818	0.00564551,0.0378862	0.20372,1.46172	0.000247587	0.000495874
2	rs8032114	40685133	G,G	C,C	0.856859,0.987103	-0.0027548,0.0800818	0.00564551,0.0378862	0.20372,1.46172	0.000247587	0.000495874
2	rs76553553	40484802	NA,G	NA,C	NA,0.938492	NA,-0.0102588	NA,0.0177919	NA,0.248558	0.000247338	0.000495319
2	rs3784401	40752797	NA,G	NA,C	NA,0.969246	NA,-0.0141231	NA,0.0247591	NA,0.245352	0.000247102	0.000494838
2	rs144621485	40845366	T,NA	C,NA	0.970179,NA	0.0159526,NA	0.0116239,NA	0.769703,NA	0.00024667	0.00049408
2	rs142157872	40122471	NA,T	NA,G	NA,0.965278	NA,-0.0143309	NA,0.0233493	NA,0.268112	0.000246626	0.000493752
2	rs8031994	40685150	G,G	A,A	0.856859,0.987103	-0.00270918,0.0799943	0.00564551,0.0378862	0.199756,1.45924	0.000246587	0.00049387
2	rs75733529	40884111	NA,G	NA,C	NA,0.958333	NA,-0.0124473	NA,0.0213919	NA,0.251305	0.000246494	0.000493558
2	rs79446306	40597814	NA,G	NA,A	NA,0.981151	NA,0.0194186	NA,0.0314332	NA,0.270249	0.000246414	0.000493444
2	rs138817662	40672887	NA,T	NA,C	NA,0.984127	NA,-0.0195124	NA,0.0342017	NA,0.245398	0.000246164	0.000492848
2	rs138045988	40809088	NA,G	NA,C	NA,0.972222	NA,-0.0154013	NA,0.0260119	NA,0.256654	0.000246039	0.000492672
2	rs147987992	40480898	NA,T	NA,C	NA,0.938492	NA,-0.0100581	NA,0.0177919	NA,0.242712	0.000245863	0.000492367
2	rs78604110	40681854	G,G	C,C	0.90159,0.982143	-0.0159602,-0.0165982	0.00663768,0.0322783	1.7906,0.216742	0.000245762	0.000493003
2	rs151081953	40587549	NA,T	NA,C	NA,0.982143	NA,-0.017527	NA,0.0322783	NA,0.231264	0.000245592	0.000491773
2	rs275723	40190137	T,NA	G,NA	0.015905,NA	0.0194993,NA	0.0158035,NA	0.66303,NA	0.000245372	0.000491168
2	rs150069902	40483363	NA,G	NA,A	NA,0.938492	NA,-0.00993917	NA,0.0177919	NA,0.239268	0.000245008	0.000490654
2	rs183195018	41019209	C,NA	T,NA	0.993042,NA	-0.0371663,NA	0.0237851,NA	0.927565,NA	0.000244978	0.000490912
2	rs80176404	40716546	NA,A	NA,T	NA,0.970238	NA,-0.0145406	NA,0.0251555	NA,0.249302	0.00024493	0.00049038
2	rs76004855	40486692	NA,T	NA,G	NA,0.938492	NA,-0.00991388	NA,0.0177919	NA,0.238537	0.000244828	0.000490293
2	rs12440899	40340291	C,C	T,T	0.502982,0.25	-0.00704481,-0.00851897	0.00395437,0.00987194	1.12594,0.410982	0.000244733	0.00048759
2	rs77045872	40483946	NA,C	NA,T	NA,0.938492	NA,-0.00989476	NA,0.0177919	NA,0.237985	0.000244692	0.00049002
2	rs2123534	40814324	C,C	T,T	0.663022,0.869048	-0.0106911,0.00583083	0.00418287,0.0126714	1.97509,0.190168	0.000244558	0.000490491
2	rs78524393	40404568	NA,C	NA,G	NA,0.985119	NA,-0.0190136	NA,0.0353055	NA,0.229	0.00024418	0.00048904
2	rs4923848	40342053	A,A	C,C	0.502982,0.251984	-0.00700005,-0.00868141	0.00395437,0.00984603	1.11525,0.422589	0.000243803	0.000485751
2	rs3765127	40270638	G,G	A,A	0.971173,0.800595	0.00497298,0.0207335	0.0118166,0.0106986	0.171426,1.27877	0.000243427	0.00048562
2	rs76937327	40390509	NA,T	NA,C	NA,0.97123	NA,-0.0160829	NA,0.0255725	NA,0.276211	0.000243328	0.000487174
2	rs77112154	41066490	NA,G	NA,A	NA,0.979167	NA,0.0169942	NA,0.0299292	NA,0.244002	0.000243122	0.000486832
2	rs12916901	40439712	A,A	G,G	0.312127,0.713294	0.0078063,0.0131116	0.00426697,0.00945258	1.1718,0.781425	0.000243051	0.000485916
2	rs78153629	40673465	C,C	T,T	0.902585,0.982143	-0.0161361,-0.00863004	0.00666778,0.0322783	1.80911,0.102819	0.000242986	0.000487449
2	rs3759838	40450569	NA,G	NA,A	NA,0.9375	NA,-0.00960656	NA,0.0176595	NA,0.23177	0.000242778	0.000486189
2	rs16970197	40317515	T,T	C,C	0.966203,0.594246	0.00726828,0.0160823	0.0109412,0.0087054	0.295424,1.18916	0.000242765	0.000484328
2	rs16970202	40317809	G,G	A,A	0.966203,0.592262	0.00747423,0.0159227	0.0109412,0.00869873	0.30581,1.17276	0.000242632	0.000484077
2	rs16970709	40738839	NA,C	NA,T	NA,0.979167	NA,-0.0160826	NA,0.0299292	NA,0.228396	0.000242625	0.000485889
2	rs61739745	40558623	A,NA	G,NA	0.99006,NA	0.046071,NA	0.01993,NA	1.68198,NA	0.000242587	0.000485844
2	rs148765496	40562785	NA,T	NA,C	NA,0.983135	NA,-0.0176407	NA,0.0331973	NA,0.225375	0.000242519	0.000485636
2	rs117820686	40740794	NA,A	NA,G	NA,0.980159	NA,-0.0164478	NA,0.0306528	NA,0.228005	0.000242205	0.000485052
2	rs28501335	40481697	NA,A	NA,G	NA,0.938492	NA,-0.00949399	NA,0.0177919	NA,0.226499	0.000241919	0.000484467
2	rs139286584	40685797	NA,C	NA,A	NA,0.987103	NA,0.0223725	NA,0.0378862	NA,0.255831	0.000241684	0.000483961
2	rs150782653	40234230	NA,G	NA,A	NA,0.969246	NA,-0.0112428	NA,0.0247591	NA,0.187242	0.000241661	0.00048417
2	rs875767	40707456	T,T	C,C	0.857853,0.987103	-0.00414464,0.0785284	0.00566193,0.0378862	0.333336,1.41798	0.000241255	0.000483234
2	rs2242080	40764616	NA,A	NA,G	NA,0.892857	NA,0.00723089	NA,0.0138207	NA,0.221241	0.000241233	0.000483205
2	rs143224928	40819461	NA,T	NA,C	NA,0.975198	NA,-0.0142739	NA,0.0274863	NA,0.21929	0.000240973	0.000482634
2	rs749748	40349909	G,G	C,C	0.737575,0.984127	0.00912793,0.0283631	0.00449401,0.0342017	1.37426,0.390468	0.000240464	0.000478971
2	rs11856925	40680874	T,NA	C,NA	0.967197,NA	-0.0173446,NA	0.0111,NA	0.927554,NA	0.000240079	0.000480783
2	rs11854965	40442707	A,A	G,G	0.311133,0.712302	0.00799804,0.0123606	0.0042707,0.00944284	1.21396,0.720018	0.000239949	0.000479736
2	rs12902191	40440563	G,G	A,A	0.316103,0.712302	0.00787162,0.0132362	0.00425236,0.00944284	1.19279,0.793172	0.000239706	0.00047928
2	rs12594695	40220100	C,C	G,G	0.893638,0.450397	0.00305611,-0.0183924	0.00641306,0.00859173	0.198126,1.49084	0.00023958	0.00047818
2	rs17747399	40909696	C,C	T,T	0.671968,0.886905	-0.00837397,0.0190868	0.00421121,0.0134972	1.33015,0.803209	0.000239264	0.000479506
2	rs74435374	40629715	A,NA	C,NA	0.884692,NA	-0.0119459,NA	0.00619033,NA	1.27055,NA	0.000238916	0.000479012
2	rs11852479	40918826	T,T	G,G	0.672962,0.886905	-0.00856693,0.0187694	0.00421449,0.0134972	1.37593,0.784251	0.000238889	0.000478786
2	rs78494549	40630073	A,NA	G,NA	0.884692,NA	-0.0119402,NA	0.00619033,NA	1.26963,NA	0.000238884	0.000478944
2	rs144967931	40997238	NA,T	NA,C	NA,0.979167	NA,-0.0140127	NA,0.0299292	NA,0.194061	0.000238821	0.000478202
2	rs7183386	40347236	T,T	G,G	0.502982,0.251984	-0.00695529,-0.00867155	0.00395437,0.00984603	1.1046,0.421967	0.000238687	0.000475574
2	rs4244574	40438092	C,C	T,T	0.312127,0.713294	0.00771856,0.0132069	0.00426697,0.00945258	1.15203,0.789518	0.000238666	0.000477154
2	rs190870973	40365673	NA,A	NA,G	NA,0.974206	NA,-0.0142982	NA,0.0269663	NA,0.224787	0.000238476	0.00047758
2	rs148870330	40995362	NA,A	NA,G	NA,0.979167	NA,-0.013869	NA,0.0299292	NA,0.191732	0.000238284	0.000477127
2	rs28379196	40685326	G,G	A,A	0.856859,0.987103	-0.00233944,0.0792038	0.00564551,0.0378862	0.168393,1.43692	0.000238255	0.000477179
2	rs12898710	40692040	A,A	G,G	0.354871,0.143849	-0.00148424,0.0249893	0.0041322,0.0121808	0.142997,1.39562	0.000238229	0.000477566
2	rs34823466	40204520	T,NA	C,NA	0.972167,NA	0.0105301,NA	0.0120196,NA	0.41909,NA	0.000237966	0.00047619
2	rs1565863	40438120	A,A	G,G	0.312127,0.713294	0.00776012,0.0130687	0.00426697,0.00945258	1.16137,0.777796	0.00023777	0.000475364
2	rs187178163	40968190	G,NA	A,NA	0.983101,NA	0.0128514,NA	0.0153396,NA	0.395613,NA	0.000237698	0.000475742
2	rs79036451	40481790	NA,G	NA,A	NA,0.938492	NA,-0.00882796	NA,0.0177919	NA,0.207771	0.000237624	0.000475868
2	rs12907448	40909467	G,G	A,A	0.671968,0.886905	-0.00832852,0.0191769	0.00421121,0.0134972	1.3191,0.808624	0.000237499	0.000475966
2	rs144900516	40693636	NA,T	NA,C	NA,0.984127	NA,-0.01946	NA,0.0342017	NA,0.244604	0.000237394	0.000475315
2	rs75276540	40304248	NA,A	NA,C	NA,0.97123	NA,-0.0136669	NA,0.0255725	NA,0.226917	0.00023713	0.000474968
2	rs1811513	40835667	G,G	T,T	0.413519,0.295635	0.0111206,0.00216563	0.00401481,0.00936756	2.25123,0.0876867	0.00023706	0.000475841
2	rs17733008	40674920	C,C	T,T	0.90159,0.982143	-0.0161324,-0.0106774	0.00663768,0.0322783	1.82157,0.130298	0.000237027	0.000475458
2	rs4924413	40348697	A,A	G,G	0.737575,0.984127	0.00912793,0.0276492	0.00449401,0.0342017	1.37426,0.377941	0.000236966	0.000472009
2	rs45471696	41018258	NA,A	NA,C	NA,0.90873	NA,0.00692209	NA,0.014843	NA,0.193167	0.000236484	0.000473541
2	rs12164905	40300691	T,NA	G,NA	0.823062,NA	0.00463118,NA	0.00518099,NA	0.430174,NA	0.000236469	0.000472268
2	rs79017311	41056016	NA,C	NA,G	NA,0.782738	NA,0.00524133	NA,0.0103658	NA,0.21246	0.000236331	0.000473271
2	rs76439217	40529654	A,A	G,G	0.899602,0.922619	-0.00654217,0.0315951	0.00657888,0.0159983	0.494826,1.31624	0.000236259	0.000472814
2	rs4924478	40818499	G,G	A,A	0.415507,0.256944	0.011023,0.00372896	0.004012,0.00978302	2.2215,0.152995	0.000236249	0.000474215
2	rs112356992	40103845	NA,C	NA,T	NA,0.960318	NA,-0.0117882	NA,0.0218976	NA,0.228892	0.000235701	0.000471863
2	rs35216508	40472586	A,A	G,G	0.662028,0.838294	0.000469425,0.024027	0.00417985,0.0116103	0.0406818,1.41451	0.000235665	0.000471594
2	rs4924424	40438559	T,T	A,A	0.312127,0.713294	0.00771856,0.0131116	0.00426697,0.00945258	1.15203,0.781425	0.000235662	0.000471152
2	rs2412480	40438837	T,T	C,C	0.312127,0.713294	0.00771856,0.0131116	0.00426697,0.00945258	1.15203,0.781425	0.000235662	0.000471152
2	rs1565865	40438301	C,C	T,T	0.312127,0.713294	0.00771856,0.0131116	0.00426697,0.00945258	1.15203,0.781425	0.000235662	0.000471152
2	rs142924464	40293889	NA,T	NA,C	NA,0.993056	NA,-0.0231171	NA,0.0514752	NA,0.184844	0.000235606	0.000471937
2	rs151061715	40831896	NA,G	NA,A	NA,0.977182	NA,0.0143917	NA,0.0286274	NA,0.211013	0.000235503	0.000471567
2	rs1436273	40167887	A,NA	G,NA	0.014911,NA	0.0216552,NA	0.0163135,NA	0.734322,NA	0.000235273	0.000470999
2	rs72733427	40684232	A,A	G,G	0.856859,0.987103	-0.00233944,0.0789536	0.00564551,0.0378862	0.168393,1.42989	0.000235268	0.000471198
2	rs1047130	40488851	A,A	G,G	0.672962,0.837302	0.00051637,0.0240127	0.00421449,0.0115817	0.0445599,1.41861	0.000235189	0.000470597
2	rs7174448	40643379	T,T	C,C	0.919483,0.90873	0.00836139,0.000759356	0.00726648,0.014843	0.602296,0.0180914	0.000235052	0.000470217
2	rs140515225	40949794	NA,T	NA,G	NA,0.977182	NA,-0.0134626	NA,0.0286274	NA,0.195069	0.00023463	0.000469861
2	rs62018048	40815138	A,A	G,G	0.663022,0.869048	-0.0106412,0.00518961	0.00418287,0.0126714	1.96021,0.16613	0.000234439	0.000470201
2	rs7164132	40675155	A,A	C,C	0.90159,0.982143	-0.0160829,-0.0109275	0.00663768,0.0322783	1.81265,0.133739	0.000234158	0.000469702
2	rs145263904	40206043	NA,G	NA,C	NA,0.973214	NA,0.012734	NA,0.0264757	NA,0.200288	0.000234023	0.00046864
2	rs117532718	40786463	NA,G	NA,T	NA,0.97619	NA,0.0145857	NA,0.0280389	NA,0.219734	0.000233695	0.000467945
2	rs3759836	40333608	NA,A	NA,G	NA,0.96627	NA,0.01167	NA,0.023678	NA,0.206134	0.000233609	0.000467782
2	rs4924403	40272423	NA,T	NA,C	NA,0.993056	NA,-0.0220061	NA,0.0514752	NA,0.174568	0.000233409	0.000467531
2	rs440383	40135854	A,A	G,G	0.605368,0.985119	0.00785828,0.0271154	0.00404514,0.0353055	1.28351,0.354112	0.000233251	0.000466167
2	rs187792990	41025243	NA,C	NA,T	NA,0.979167	NA,0.0142626	NA,0.0299292	NA,0.198126	0.000233066	0.000466703
2	rs143235232	40648412	NA,T	NA,C	NA,0.849206	NA,0.00592111	NA,0.0119455	NA,0.207522	0.000232978	0.000466645
2	rs2307103	40293437	NA,A	NA,C	NA,0.968254	NA,0.0127004	NA,0.0243817	NA,0.220087	0.000232941	0.000466323
2	rs488318	40440518	NA,G	NA,A	NA,0.34623	NA,0.00431317	NA,0.0089848	NA,0.19984	0.000232895	0.000466332
2	rs976401	40836591	G,G	T,T	0.413519,0.267857	0.0110733,0.00237779	0.00401481,0.00965281	2.23556,0.0939745	0.000232806	0.000467296
2	rs11638742	40817480	A,A	G,G	0.415507,0.266865	0.011023,0.00323867	0.004012,0.00966419	2.2215,0.132218	0.000232744	0.000467166
2	rs7178756	40817609	A,A	G,G	0.415507,0.266865	0.011023,0.00323867	0.004012,0.00966419	2.2215,0.132218	0.000232744	0.000467166
2	rs183522698	40742028	NA,G	NA,A	NA,0.979167	NA,-0.0134117	NA,0.0299292	NA,0.184375	0.000232692	0.000465996
2	rs145783993	41026245	NA,A	NA,G	NA,0.979167	NA,0.0140118	NA,0.0299292	NA,0.194045	0.000232253	0.000465075
2	rs2631717	40072491	A,A	G,G	0.581511,0.794643	0.00660732,0.013277	0.00400792,0.0105819	1.00333,0.678628	0.000232175	0.000464668
2	rs117860767	41019476	NA,C	NA,T	NA,0.979167	NA,0.0139805	NA,0.0299292	NA,0.193538	0.000232152	0.000464874
2	rs2924388	40828682	A,A	C,C	0.414513,0.267857	0.0111639,0.00154208	0.00401339,0.00965281	2.26696,0.0589489	0.000232108	0.000465905
2	rs117445197	41028342	NA,C	NA,T	NA,0.979167	NA,0.0139543	NA,0.0299292	NA,0.193114	0.000232069	0.000464707
2	rs11854027	40442013	G,G	A,A	0.311133,0.712302	0.0079518,0.012218	0.0042707,0.00944284	1.20335,0.7084	0.000231789	0.000463431
2	rs2412534	40836119	T,T	C,C	0.413519,0.267857	0.0110733,0.00218285	0.00401481,0.00965281	2.23556,0.0856063	0.00023173	0.000465131
2	rs79900396	40766660	NA,G	NA,A	NA,0.914682	NA,-0.00694325	NA,0.015302	NA,0.187079	0.000231729	0.00046412
2	rs149692868	40286979	NA,G	NA,T	NA,0.969246	NA,0.0103003	NA,0.0247591	NA,0.169158	0.000231579	0.000463792
2	rs140712397	40206791	NA,G	NA,A	NA,0.90873	NA,-0.00781611	NA,0.014843	NA,0.222949	0.00023155	0.000463616
2	rs78886478	40747106	NA,T	NA,G	NA,0.979167	NA,-0.012989	NA,0.0299292	NA,0.177639	0.000231513	0.000463635
2	rs117995859	40947486	NA,T	NA,C	NA,0.927579	NA,-0.00724353	NA,0.0164929	NA,0.180112	0.000231455	0.000463435
2	rs77839142	40640332	T,NA	G,NA	0.934394,NA	-0.015166,NA	0.00798549,NA	1.24004,NA	0.000231187	0.000463292
2	rs62019883	40880338	C,C	G,G	0.66998,0.861111	-0.008411,0.0165733	0.00420473,0.0123606	1.34236,0.744774	0.000230996	0.000462956
2	rs16970617	40637522	T,T	C,C	0.928429,0.89881	0.00469008,-0.0252375	0.00767004,0.0141743	0.266898,1.12499	0.00023099	0.000463581
2	rs150512996	40103843	NA,C	NA,T	NA,0.96131	NA,-0.0108249	NA,0.0221651	NA,0.203922	0.000230896	0.000462256
2	rs2304646	40716244	NA,T	NA,C	NA,0.977182	NA,-0.0121845	NA,0.0286274	NA,0.173678	0.000230893	0.000462436
2	rs58367544	40316850	T,T	C,C	0.966203,0.594246	0.00710023,0.0158959	0.0109412,0.0087054	0.287035,1.16843	0.000230706	0.000460294
2	rs12908093	40441674	T,T	C,C	0.312127,0.712302	0.00789867,0.0124034	0.00426697,0.00944284	1.19279,0.723521	0.0002307	0.000461238
2	rs117731985	40207250	NA,C	NA,G	NA,0.954365	NA,-0.00787714	NA,0.0204832	NA,0.154556	0.000230667	0.000461983
2	rs1565864	40438298	G,G	C,C	0.312127,0.713294	0.0076724,0.0130687	0.00426697,0.00945258	1.14169,0.777796	0.000230592	0.000461022
2	rs145508988	40816599	NA,T	NA,C	NA,0.977182	NA,0.0129355	NA,0.0286274	NA,0.186171	0.000230529	0.000461612
2	rs137869062	40549950	NA,T	NA,G	NA,0.965278	NA,0.00942392	NA,0.0233493	NA,0.163358	0.00023	0.000460627
2	rs139073485	40928952	NA,A	NA,C	NA,0.979167	NA,0.0132748	NA,0.0299292	NA,0.182186	0.000229965	0.000460496
2	rs16970409	40441260	A,A	G,G	0.312127,0.712302	0.0078063,0.0126364	0.00426697,0.00944284	1.1718,0.742726	0.000229921	0.000459682
2	rs56195430	40850562	NA,C	NA,G	NA,0.977182	NA,0.0126809	NA,0.0286274	NA,0.181912	0.000229726	0.000460005
2	rs8040419	40638477	NA,G	NA,A	NA,0.952381	NA,-0.00875892	NA,0.0200728	NA,0.178764	0.000229713	0.000460085
2	rs186785068	40938916	NA,G	NA,A	NA,0.979167	NA,0.0131406	NA,0.0299292	NA,0.180048	0.000229565	0.000459695
2	rs146446096	41055056	NA,T	NA,C	NA,0.979167	NA,0.0130968	NA,0.0299292	NA,0.179351	0.000229435	0.000459436
2	rs57642694	40553266	T,T	G,G	0.904573,0.396825	0.00511173,-0.00636518	0.00672948,0.00873739	0.349215,0.331327	0.000229403	0.000459934
2	rs116984150	40207330	NA,C	NA,T	NA,0.954365	NA,-0.00765831	NA,0.0204832	NA,0.149665	0.000229379	0.000459407
2	rs11854103	40442099	A,A	G,G	0.311133,0.712302	0.00790557,0.0122655	0.0042707,0.00944284	1.19279,0.712263	0.000229292	0.000458442
2	rs144949398	40811633	NA,T	NA,C	NA,0.955357	NA,0.0090489	NA,0.0206987	NA,0.17915	0.000229286	0.000459155
2	rs749749	40350131	C,C	T,T	0.501988,0.251984	-0.00699998,-0.00759235	0.00395433,0.00984603	1.11525,0.355913	0.000229218	0.000456689
2	rs118074516	40928613	NA,C	NA,T	NA,0.979167	NA,0.0130036	NA,0.0299292	NA,0.177871	0.000229161	0.000458887
2	rs74664313	40405421	NA,G	NA,A	NA,0.873016	NA,0.0049023	NA,0.0128386	NA,0.153305	0.000229134	0.000458917
2	rs140478425	40931681	NA,A	NA,G	NA,0.979167	NA,0.0129486	NA,0.0299292	NA,0.176998	0.000229001	0.000458566
2	rs79903732	40957945	NA,T	NA,C	NA,0.979167	NA,0.0129165	NA,0.0299292	NA,0.176489	0.000228907	0.000458379
2	rs146415134	40780892	NA,T	NA,C	NA,0.987103	NA,-0.0148281	NA,0.0378862	NA,0.157695	0.000228875	0.000458377
2	rs28736699	40347435	C,C	A,A	0.737575,0.984127	0.00908019,0.0268824	0.00449401,0.0342017	1.36321,0.364647	0.000228863	0.000455888
2	rs151059772	40934457	NA,T	NA,C	NA,0.979167	NA,0.012844	NA,0.0299292	NA,0.175342	0.000228698	0.000457959
2	rs113660317	40816481	A,A	G,G	0.663022,0.868056	-0.0106911,0.00292911	0.00418287,0.0126309	1.97509,0.0879823	0.000228664	0.000458646
2	rs1540686	40380818	G,G	A,A	0.534791,0.417659	-0.00344064,-0.0155946	0.00396391,0.00866769	0.414089,1.14271	0.000228372	0.000455522
2	rs150023865	40209135	NA,C	NA,T	NA,0.97619	NA,-0.0133199	NA,0.0280389	NA,0.197397	0.000228205	0.000457037
2	rs17848498	40318256	NA,T	NA,C	NA,0.984127	NA,-0.012977	NA,0.0342017	NA,0.152198	0.000228058	0.000456697
2	rs117862109	41036410	NA,T	NA,G	NA,0.877976	NA,0.00477545	NA,0.0130599	NA,0.145925	0.000227845	0.000456225
2	rs151054333	41002182	NA,C	NA,T	NA,0.979167	NA,0.0124685	NA,0.0299292	NA,0.169429	0.000227634	0.000455829
2	rs77931171	40540440	NA,A	NA,G	NA,0.796627	NA,-0.00430538	NA,0.0106201	NA,0.164192	0.000227529	0.000455556
2	rs76976021	40581408	NA,T	NA,C	NA,0.986111	NA,-0.0137037	NA,0.0365264	NA,0.150254	0.000227511	0.000455571
2	rs114673738	40997592	NA,T	NA,A	NA,0.979167	NA,0.0124111	NA,0.0299292	NA,0.16853	0.000227474	0.00045551
2	rs56390641	41024192	NA,G	NA,A	NA,0.979167	NA,0.0123269	NA,0.0299292	NA,0.167212	0.000227242	0.000455046
2	rs140073022	41000303	NA,A	NA,G	NA,0.979167	NA,0.0122963	NA,0.0299292	NA,0.166734	0.000227158	0.000454878
2	rs79413055	40546943	NA,T	NA,C	NA,0.794643	NA,-0.00374753	NA,0.0105819	NA,0.140724	0.000227123	0.000454857
2	rs4923850	40352278	A,A	G,G	0.502982,0.264881	-0.00686128,-0.0084268	0.00395437,0.00968721	1.08239,0.415261	0.000227032	0.000452411
2	rs118011338	40883830	NA,C	NA,T	NA,0.872024	NA,0.00465682	NA,0.012796	NA,0.14514	0.000227025	0.000454568
2	rs145405071	40997863	NA,T	NA,C	NA,0.979167	NA,0.0121872	NA,0.0299292	NA,0.165033	0.000226861	0.000454284
2	rs79326251	40850782	NA,C	NA,T	NA,0.977182	NA,0.0116956	NA,0.0286274	NA,0.16566	0.0002268	0.000454151
2	rs12595610	40818083	C,C	G,G	0.415507,0.266865	0.0109758,0.00309275	0.004012,0.00966419	2.20594,0.125546	0.000226444	0.000454514
2	rs2242119	40568823	A,A	C,C	0.615308,0.757937	-0.0192464,0.0062269	0.00406384,0.00997981	5.66164,0.273549	0.000226347	0.000472091
2	rs73389048	40782928	NA,T	NA,C	NA,0.977182	NA,0.011506	NA,0.0286274	NA,0.162575	0.00022627	0.000453089
2	rs80351865	40161155	NA,A	NA,G	NA,0.91369	NA,-0.00701893	NA,0.0152221	NA,0.190625	0.000226185	0.000452862
2	rs138630028	40854693	NA,T	NA,C	NA,0.977182	NA,0.0113736	NA,0.0286274	NA,0.160429	0.000225905	0.00045236
2	rs74927458	40752133	NA,T	NA,C	NA,0.980159	NA,-0.0113829	NA,0.0306528	NA,0.148511	0.000225893	0.000452382
2	rs138071446	41017822	NA,G	NA,A	NA,0.979167	NA,0.0118116	NA,0.0299292	NA,0.159203	0.000225863	0.000452285
2	rs12593066	40714019	T,T	C,C	0.761431,0.381944	0.00454653,0.0146474	0.00463892,0.00879811	0.485392,1.01798	0.000225538	0.000452227
2	rs7494968	40811858	G,G	A,A	0.415507,0.266865	0.011023,0.0020289	0.004012,0.00966419	2.2215,0.0789827	0.000225464	0.000452537
2	rs149315463	40844771	NA,C	NA,T	NA,0.989087	NA,0.0172635	NA,0.0411453	NA,0.170827	0.000225345	0.000451229
2	rs117505325	40750446	NA,G	NA,C	NA,0.974206	NA,-0.00977307	NA,0.0269663	NA,0.144457	0.000225333	0.000451213
2	rs12439814	40844407	NA,A	NA,G	NA,0.746032	NA,0.00395138	NA,0.00982053	NA,0.162778	0.000225238	0.000451083
2	rs56232597	40630613	G,NA	A,NA	0.884692,NA	-0.0119872,NA	0.00619033,NA	1.27725,NA	0.000225058	0.000451207
2	rs648289	40380933	C,C	T,T	0.5666,0.536706	-0.00346316,-0.0151353	0.00398985,0.00857248	0.414089,1.11087	0.000225054	0.000448765
2	rs1689606	40257517	T,T	G,G	0.388668,0.390873	0.00671535,0.000801178	0.00405613,0.00876055	1.00965,0.0328581	0.000224897	0.000447015
2	rs141245193	40953416	NA,T	NA,C	NA,0.979167	NA,0.011422	NA,0.0299292	NA,0.153209	0.000224866	0.00045029
2	rs74825232	40886212	NA,T	NA,C	NA,0.979167	NA,0.0113861	NA,0.0299292	NA,0.152659	0.000224776	0.00045011
2	rs80168050	40514081	NA,A	NA,G	NA,0.920635	NA,-0.00576783	NA,0.0158141	NA,0.145503	0.000224675	0.00044994
2	rs2008462	40618996	A,NA	T,NA	0.890656,NA	-0.0121821,NA	0.00633559,NA	1.26357,NA	0.000224623	0.000450305
2	rs75867673	41047926	NA,T	NA,C	NA,0.979167	NA,0.0112322	NA,0.0299292	NA,0.150308	0.000224395	0.000449347
2	rs117697188	41013100	NA,T	NA,C	NA,0.979167	NA,0.0112013	NA,0.0299292	NA,0.149837	0.000224319	0.000449195
2	rs117491525	41042383	NA,T	NA,C	NA,0.96131	NA,0.00688382	NA,0.0221651	NA,0.121405	0.000224106	0.000448786
2	rs3803353	40857240	A,A	G,G	0.676938,0.875992	-0.00901354,0.0143208	0.00422788,0.0129696	1.48132,0.569415	0.000223817	0.000448631
3	rs35673728	41047777	C,NA	T,NA	0.94334,NA	0.0260456,NA	0.00855199,NA	2.63406,NA	0.0417939	0.0807792
3	rs2291625	40298870	A,A	T,T	0.441352,0.677579	0.0108463,0.0188454	0.00398179,0.00914559	2.19043,1.40516	0.0161904	0.0327648
3	rs2412460	40296699	T,T	C,C	0.442346,0.684524	0.0109375,0.018143	0.00398085,0.00919868	2.2215,1.31363	0.0153473	0.031069
3	rs3765064	40599730	NA,T	NA,C	NA,0.94246	NA,-0.0615188	NA,0.0183564	NA,3.09465	0.0124399	0.0247938
3	rs57253140	40594595	NA,A	NA,G	NA,0.941468	NA,-0.0601346	NA,0.0182098	NA,3.01824	0.0108334	0.021608
3	rs140866046	40196726	A,NA	G,NA	0.984095,NA	0.0432224,NA	0.0158037,NA	2.20489,NA	0.0106578	0.0211743
3	rs77226541	40601629	NA,C	NA,G	NA,0.936508	NA,-0.0574939	NA,0.0175302	NA,2.98332	0.0104506	0.020846
3	rs113000381	40579539	T,NA	C,NA	0.988072,NA	0.0546837,NA	0.0182119,NA	2.57244,NA	0.0100879	0.0200853
3	rs8030856	40314967	G,G	C,C	0.584493,0.329365	-0.00905932,0.0250265	0.004012,0.00909539	1.62084,2.22686	0.0100755	0.0203354
3	rs60309188	40594291	NA,C	NA,G	NA,0.941468	NA,-0.0594787	NA,0.0182098	NA,2.96273	0.00983977	0.019635
3	rs112040753	40573640	A,NA	G,NA	0.988072,NA	0.0540654,NA	0.0182119,NA	2.52422,NA	0.00912767	0.0181819
3	rs59341305	40592983	NA,C	NA,A	NA,0.941468	NA,-0.0585855	NA,0.0182098	NA,2.88799	0.00864808	0.0172662
3	rs75266824	40591739	NA,C	NA,T	NA,0.941468	NA,-0.0580179	NA,0.0182098	NA,2.841	0.00797614	0.0159293
3	rs78521206	40591801	NA,C	NA,T	NA,0.941468	NA,-0.0578955	NA,0.0182098	NA,2.83092	0.00783914	0.0156567
3	rs7173747	40620135	T,T	C,C	0.899602,0.447421	0.0145359,0.0134818	0.00657888,0.00859702	1.56637,0.93242	0.00683206	0.0134854
3	rs11070264	40611861	C,C	T,T	0.900596,0.507937	0.0128368,0.0168689	0.00660805,0.00855043	1.28346,1.31416	0.00585177	0.0115598
3	rs117622740	40267937	NA,C	NA,A	NA,0.974206	NA,-0.0734613	NA,0.0269663	NA,2.19072	0.00570506	0.0113807
3	rs1869903	40590982	NA,A	NA,G	NA,0.941468	NA,-0.0555539	NA,0.0182098	NA,2.64158	0.00567268	0.01134
3	rs7164564	40623593	T,T	C,C	0.899602,0.448413	0.0137582,0.0143392	0.00657888,0.00859522	1.43766,1.02109	0.00558121	0.0110251
3	rs4923863	40606868	G,G	A,A	0.900596,0.524802	0.0124601,0.0174816	0.00660805,0.00855989	1.22659,1.3859	0.00554245	0.0109539
3	rs34071118	40550660	G,G	T,T	0.900596,0.974206	-0.0305005,0.0056638	0.00660805,0.0269663	5.40689,0.0790204	0.00543935	0.0108076
3	rs188101463	40602078	NA,G	NA,C	NA,0.939484	NA,-0.0540136	NA,0.0179277	NA,2.58704	0.00524887	0.0104949
3	rs4924405	40296329	A,A	G,G	0.05666,0.296627	0.0122875,0.0306012	0.00855199,0.00935847	0.821674,2.96823	0.00523305	0.0105197
3	rs12081	40618613	C,C	G,G	0.900596,0.446429	0.014078,0.0132282	0.00660805,0.00859885	1.47969,0.906724	0.00505038	0.00997994
3	rs28395841	40590609	NA,C	NA,G	NA,0.943452	NA,-0.0554424	NA,0.018507	NA,2.56262	0.00498605	0.00996947
3	rs75425881	40080373	A,NA	G,NA	0.981113,NA	-0.0425371,NA	0.0145245,NA	2.46795,NA	0.00496096	0.00987918
3	rs17848529	40257760	NA,T	NA,C	NA,0.973214	NA,-0.0705735	NA,0.0264757	NA,2.11434	0.00491466	0.00980738
3	rs117614422	40544531	G,NA	C,NA	0.937376,NA	-0.0197801,NA	0.0081604,NA	1.81377,NA	0.0048099	0.00959525
3	rs7165012	40654038	G,G	A,A	0.467197,0.190476	0.00573884,0.0282362	0.00396284,0.010886	0.830999,2.02265	0.00474251	0.0094279
3	rs8027339	40155718	C,C	A,A	0.793241,0.741071	-0.015778,-0.0111441	0.00488208,0.0097585	2.91009,0.596091	0.00470625	0.00938219
3	rs72729409	40090215	C,NA	T,NA	0.930418,NA	0.0246929,NA	0.00777053,NA	2.82852,NA	0.00448712	0.0089479
3	rs12916520	40313083	T,T	G,G	0.05666,0.293651	0.0112987,0.0303824	0.00855199,0.00938594	0.729459,2.91797	0.00418221	0.00840929
3	rs17848496	40311212	A,A	G,G	0.94334,0.71131	-0.0103979,-0.0307682	0.00855199,0.00943317	0.649669,2.95567	0.00405892	0.00816083
3	rs187136673	41050349	NA,T	NA,C	NA,0.987103	NA,-0.0970971	NA,0.0378862	NA,1.98375	0.00384965	0.00767362
3	rs2289334	40616986	C,C	T,T	0.900596,0.447421	0.0136498,0.013274	0.00660805,0.00859702	1.41046,0.911568	0.00374846	0.00741305
3	rs4923869	40737490	T,T	C,C	0.502982,0.218254	-0.0102885,0.0248184	0.00395437,0.0103488	2.03276,1.78314	0.00355188	0.00705663
3	rs113089198	40540958	NA,T	NA,C	NA,0.918651	NA,-0.0378177	NA,0.0156369	NA,1.80729	0.00338353	0.00673598
3	rs117312530	40214555	NA,C	NA,A	NA,0.912698	NA,-0.0387174	NA,0.0151436	NA,1.97604	0.00329952	0.00659412
3	rs118092476	40156734	C,NA	T,NA	0.986084,NA	0.0400081,NA	0.0168779,NA	1.7504,NA	0.00314189	0.00626548
3	rs2412512	40661746	NA,A	NA,G	NA,0.982143	NA,0.0799426	NA,0.0322783	NA,1.87741	0.00309955	0.00618245
3	rs7170576	40566765	T,NA	C,NA	0.889662,NA	-0.0255323,NA	0.00631051,NA	4.28316,NA	0.0030451	0.00606046
3	rs28696728	40274910	C,C	T,T	0.399602,0.480159	0.00770044,-0.0195696	0.00403651,0.00855609	1.24849,1.65397	0.00299214	0.00605296
3	rs12911989	40968552	A,NA	G,NA	0.888668,NA	0.0150167,NA	0.00628579,NA	1.77226,NA	0.00297985	0.00590812
3	rs882829	40607689	G,G	C,C	0.909543,0.508929	0.0102535,0.0175541	0.00689297,0.00855071	0.863679,1.39709	0.00283569	0.0056145
3	rs2118961	40614200	G,G	A,A	0.925447,0.507937	0.0126015,0.0174252	0.00752717,0.00855043	1.02639,1.38137	0.00282804	0.00560006
3	rs62002527	40177162	T,T	C,C	0.806163,0.874008	0.0167202,-0.00213147	0.00500161,0.0128817	3.0815,0.061191	0.00278147	0.00556399
3	rs28541444	40273943	C,C	T,T	0.399602,0.480159	0.00756366,-0.0194703	0.00403651,0.00855609	1.21498,1.64075	0.00271656	0.00549527
3	rs33999280	40933595	T,NA	A,NA	0.885686,NA	0.0149946,NA	0.0062137,NA	1.80093,NA	0.00266653	0.00528739
3	rs2412462	40301170	A,A	G,G	0.05666,0.290675	0.0100359,0.0293385	0.00855199,0.00941405	0.618722,2.73746	0.00265812	0.00534543
3	rs10152402	40252671	T,T	C,C	0.484095,0.552579	-0.00749696,0.0205128	0.0039563,0.00859702	1.23582,1.76875	0.00259653	0.00524039
3	rs8041785	40251741	G,G	A,A	0.484095,0.554563	-0.00745169,0.0203173	0.0039563,0.00860072	1.22452,1.74082	0.00242291	0.00489
3	rs4244580	40741973	A,A	C,C	0.5,0.200397	-0.00977088,0.0246516	0.0039543,0.0106787	1.87046,1.67834	0.00236808	0.00470812
3	rs11070241	40284802	T,T	C,C	0.225646,0.303571	-0.00763982,-0.0221211	0.00472994,0.00929682	0.973603,1.76096	0.00235046	0.00473845
3	rs78848558	40321174	NA,A	NA,G	NA,0.921627	NA,0.0379974	NA,0.0159053	NA,1.77223	0.00233974	0.00467912
3	rs275747	40153847	C,C	T,T	0.088469,0.18254	0.0191375,0.00971958	0.00696239,0.011066	2.22306,0.420484	0.00230501	0.00459613
3	rs139739605	40215553	NA,T	NA,C	NA,0.979167	NA,-0.0691137	NA,0.0299292	NA,1.67922	0.00228961	0.00457346
3	rs2289326	40746748	C,C	A,A	0.501988,0.219246	-0.00963748,0.0235207	0.00395433,0.0103319	1.82969,1.64177	0.00228213	0.00453805
3	rs7178419	40284523	T,T	C,C	0.225646,0.303571	-0.00763982,-0.0219088	0.00472994,0.00929682	0.973603,1.73416	0.00224497	0.00452575
3	rs547183	40253819	T,T	C,C	0.515905,0.447421	0.00731257,-0.0202593	0.0039563,0.00859702	1.19008,1.73411	0.00222555	0.00449152
3	rs1077476	40619743	G,G	T,T	0.900596,0.428571	0.0132176,0.00966649	0.00660805,0.00863795	1.34223,0.579864	0.00220395	0.00436441
3	rs17718330	40123349	C,C	T,T	0.690855,0.994048	0.0131082,0.0262729	0.00427824,0.0555718	2.66062,0.196287	0.00217675	0.00434773
3	rs1865751	40154189	T,T	C,C	0.080517,0.301587	0.0199372,0.00898023	0.00726648,0.0093141	2.21648,0.474996	0.00215353	0.00429302
3	rs4923844	40202942	C,C	T,T	0.682903,0.972222	0.0126552,0.0049642	0.00424878,0.0260119	2.53817,0.0712723	0.00212485	0.00425722
3	rs76247836	40573250	A,A	T,T	0.969185,0.923611	0.0290295,-0.034101	0.0114407,0.0160932	1.952,1.46733	0.00210803	0.00422227
3	rs74599224	40623643	NA,C	NA,T	NA,0.941468	NA,-0.0412613	NA,0.0182098	NA,1.62971	0.00209236	0.00417134
3	rs2289333	40617209	T,T	C,C	0.910537,0.446429	0.0119691,0.0130668	0.00692737,0.00859885	1.0756,0.890723	0.00207157	0.0041028
3	rs75750921	40623057	NA,A	NA,G	NA,0.941468	NA,-0.0411422	NA,0.0182098	NA,1.6223	0.00206452	0.00411591
3	rs12912096	40262848	A,A	T,T	0.517893,0.451389	0.00713127,-0.019857	0.00395683,0.00859004	1.14567,1.68197	0.00199022	0.00401687
3	rs7164747	40623586	A,A	G,G	0.909543,0.447421	0.0113407,0.0136874	0.00689297,0.00859702	1.00036,0.953276	0.0019874	0.00393662
3	rs62004084	40275894	T,T	C,C	0.602386,0.990079	0.00973397,0.0621805	0.00403991,0.0431319	1.79652,0.825635	0.00196919	0.00397406
3	rs74349021	40300818	C,C	A,A	0.94334,0.799603	-0.0102896,-0.0315994	0.00855199,0.0106787	0.640343,2.51068	0.0019283	0.00387361
3	rs139376683	40274014	C,NA	A,NA	0.979125,NA	0.0375317,NA	0.0138296,NA	2.17716,NA	0.00191317	0.00382666
3	rs17645613	40123292	A,A	C,C	0.690855,0.994048	0.0129255,0.025056	0.00427824,0.0555718	2.59902,0.1857	0.00191271	0.00382079
3	rs4924489	40923938	A,NA	G,NA	0.885686,NA	0.0141279,NA	0.0062137,NA	1.63854,NA	0.00190328	0.00377662
3	rs12439923	40598167	NA,T	NA,G	NA,0.998016	NA,0.211919	NA,0.0960615	NA,1.56259	0.00184298	0.00367667
3	rs522933	40259504	A,A	G,G	0.515905,0.451389	0.00699484,-0.0200075	0.0039563,0.00859004	1.11319,1.70222	0.00179326	0.00361881
3	rs112012183	40134042	C,NA	T,NA	0.975149,NA	0.029592,NA	0.0127009,NA	1.70311,NA	0.00176116	0.00351361
3	rs8023482	40307095	C,C	A,A	0.083499,0.305556	0.00494469,0.0277383	0.00714714,0.00927981	0.310658,2.55315	0.00171273	0.00344415
3	rs17646847	40179955	G,NA	A,NA	0.950298,NA	0.0209775,NA	0.00909753,NA	1.67533,NA	0.00170315	0.00340284
3	rs12901065	40270046	T,T	C,C	0.517893,0.452381	0.00699578,-0.0193844	0.00395683,0.00858839	1.11319,1.6197	0.00168178	0.00339405
3	rs35652496	40069504	T,T	C,C	0.597416,0.780754	0.0104913,0.0124397	0.00403156,0.0103319	2.03338,0.640947	0.00164791	0.0032963
3	rs1491624	40070901	A,A	G,G	0.597416,0.780754	0.0104444,0.0122343	0.00403156,0.0103319	2.01868,0.626423	0.00156642	0.00313338
3	rs117446933	40888799	G,NA	C,NA	0.975149,NA	0.0279056,NA	0.0127009,NA	1.55268,NA	0.00156365	0.00311722
3	rs78886557	40154416	A,NA	G,NA	0.973161,NA	0.0302788,NA	0.0122339,NA	1.87537,NA	0.00153535	0.00306643
3	rs961090	40617414	C,C	T,T	0.789264,0.199405	0.00837346,0.0048358	0.00484796,0.0106986	1.07505,0.18624	0.00151395	0.00301156
3	rs10518693	40700022	T,T	C,C	0.610338,0.25496	0.00629141,0.0221864	0.00405425,0.00980793	0.918263,1.6254	0.00150483	0.00299561
3	rs191414971	40626864	NA,C	NA,T	NA,0.977182	NA,-0.0586542	NA,0.0286274	NA,1.39283	0.00146979	0.0029329
3	rs3784290	41067058	NA,G	NA,C	NA,0.969246	NA,-0.0518224	NA,0.0247591	NA,1.43957	0.00143275	0.00285819
3	rs503830	40247689	G,NA	A,NA	0.39165,NA	-0.00911494,NA	0.00405055,NA	1.61208,NA	0.00142295	0.00286623
3	rs116977856	40601187	NA,T	NA,C	NA,0.960318	NA,0.0463747	NA,0.0218976	NA,1.46607	0.00140558	0.00280646
3	rs139452288	40168599	NA,A	NA,G	NA,0.953373	NA,-0.0407568	NA,0.0202746	NA,1.35256	0.0013864	0.00276681
3	rs11070250	40372057	A,A	G,G	0.738569,0.939484	0.00858158,0.0383672	0.00449951,0.0179277	1.24802,1.49018	0.0013776	0.00276058
3	rs11635537	40314191	G,G	A,A	0.670974,0.75	-0.0104065,0.00599891	0.00420796,0.00987194	1.87302,0.264877	0.00136792	0.00276264
3	rs57516465	40586972	NA,G	NA,A	NA,0.929563	NA,-0.0395888	NA,0.0167057	NA,1.74961	0.00136162	0.00272426
3	rs35070171	40656047	A,NA	G,NA	0.967197,NA	0.0234675,NA	0.0111,NA	1.46218,NA	0.00134107	0.00266754
3	rs34567466	40633301	C,C	A,A	0.927435,0.891865	0.013786,-0.0036878	0.00762141,0.0137648	1.15196,0.103053	0.00132785	0.00265432
3	rs2412508	40593431	A,A	G,G	0.060636,0.085317	-0.0114803,0.0390683	0.00828433,0.0153021	0.780386,1.9716	0.00131288	0.00262923
3	rs142725753	41027278	NA,T	NA,C	NA,0.967262	NA,-0.0491255	NA,0.0240217	NA,1.3888	0.00131278	0.00261857
3	rs9635324	40703211	G,G	A,A	0.611332,0.253968	0.00654528,0.0214065	0.00405613,0.00982053	0.972252,1.53351	0.00130771	0.00260351
3	rs473191	40248716	C,NA	T,NA	0.394632,NA	-0.00900813,NA	0.00404514,NA	1.5858,NA	0.00130675	0.00263204
3	rs12591842	40317608	A,A	G,G	0.698807,0.681548	-0.0117943,-0.00892566	0.00430962,0.00917557	2.20726,0.480604	0.00129418	0.00261098
3	rs11541642	40683702	G,NA	A,NA	0.913519,NA	-0.0184015,NA	0.00703429,NA	2.05074,NA	0.00129223	0.00257425
3	rs142259440	41018570	NA,T	NA,C	NA,0.967262	NA,-0.0489043	NA,0.0240217	NA,1.37917	0.00129089	0.00257495
3	rs78644727	41067124	NA,G	NA,A	NA,0.969246	NA,-0.050156	NA,0.0247591	NA,1.36866	0.00126571	0.00252522
3	rs2305647	40593939	T,T	C,C	0.060636,0.085317	-0.0113384,0.0389772	0.00828433,0.0153021	0.766731,1.96419	0.00126042	0.00252418
3	rs489508	40245779	A,NA	G,NA	0.609344,NA	0.00884305,NA	0.00405239,NA	1.53617,NA	0.00125274	0.0025232
3	rs1898883	40655845	G,G	C,C	0.370775,0.172619	-0.00191354,0.0322745	0.00409337,0.0113111	0.19371,2.36389	0.0012513	0.00249391
3	rs579044	40249222	C,NA	T,NA	0.393638,NA	-0.00887679,NA	0.00404692,NA	1.54862,NA	0.00124215	0.00250196
3	rs9630419	40159724	G,G	A,A	0.239563,0.501984	0.0143952,0.0139468	0.00463231,0.00854942	2.72437,0.987906	0.00120921	0.0024165
3	rs117409793	40635098	NA,C	NA,A	NA,0.963294	NA,0.045783	NA,0.0227328	NA,1.35641	0.00120666	0.00240894
3	rs35141967	40781128	T,NA	C,NA	0.87674,NA	0.0128959,NA	0.00601441,NA	1.49459,NA	0.00119917	0.00238241
3	rs150687335	40996704	NA,T	NA,C	NA,0.967262	NA,-0.0478203	NA,0.0240217	NA,1.33243	0.00119018	0.00237422
3	rs72729442	40176622	G,NA	A,NA	0.982107,NA	-0.0383295,NA	0.014915,NA	1.99251,NA	0.00118857	0.0023678
3	rs8034362	40283797	G,G	T,T	0.643141,0.729167	-0.010136,0.00679466	0.00412703,0.0096192	1.85233,0.318793	0.0011871	0.00239662
3	rs12916680	40747895	G,NA	A,NA	0.963221,NA	0.0206418,NA	0.0105045,NA	1.3062,NA	0.00117547	0.00233562
3	rs149970840	40205986	A,NA	G,NA	0.984095,NA	-0.0411685,NA	0.0158037,NA	2.03679,NA	0.00117262	0.00233645
3	rs116909105	41049327	NA,A	NA,T	NA,0.967262	NA,-0.047264	NA,0.0240217	NA,1.30874	0.00115989	0.00231364
3	rs12443488	40535421	G,G	A,A	0.389662,0.426587	0.0145418,0.00388524	0.00405425,0.00864302	3.47526,0.185051	0.00115678	0.00230608
3	rs1865753	40159878	A,A	C,C	0.239563,0.501984	0.0142159,0.0141473	0.00463231,0.00854942	2.6678,1.0089	0.00115076	0.00229974
3	rs2291620	40328973	G,G	A,A	0.628231,0.746032	-0.00813628,-0.0151716	0.00409113,0.00982053	1.33043,0.912311	0.00113029	0.00227542
3	rs147926847	40275402	A,NA	G,NA	0.987078,NA	-0.0425381,NA	0.0175062,NA	1.82093,NA	0.00112751	0.00225547
3	rs143079705	40782135	NA,G	NA,A	NA,0.967262	NA,-0.0474101	NA,0.0240217	NA,1.31494	0.00112717	0.00224896
3	rs12442713	40280766	A,A	C,C	0.354871,0.271825	0.00919522,-0.00986265	0.0041322,0.00960817	1.58396,0.516181	0.00110992	0.0022418
3	rs80233501	40091344	T,T	C,C	0.968191,0.824405	-0.034396,-0.00587202	0.0112664,0.0112351	2.64478,0.220968	0.00110306	0.00219912
3	rs2289329	40705159	C,C	T,T	0.612326,0.253968	0.0064548,0.0204999	0.00405803,0.00982053	0.951971,1.43359	0.00109919	0.00218873
3	rs183744815	40880297	NA,T	NA,G	NA,0.972222	NA,-0.0505394	NA,0.0260119	NA,1.2838	0.001097	0.00218875
3	rs2279579	40300443	G,G	T,T	0.642147,0.752976	-0.00980684,0.00545151	0.00412449,0.00991158	1.75894,0.234846	0.00109367	0.00221035
3	rs11558807	41046883	A,NA	C,NA	0.940358,NA	-0.0218996,NA	0.00834865,NA	2.05985,NA	0.0010912	0.00217701
3	rs1007177	40651838	G,G	A,A	0.368787,0.170635	-0.00169385,0.0316824	0.00409792,0.0113631	0.167903,2.27569	0.00108468	0.00216201
3	rs11638033	40710108	T,T	A,A	0.611332,0.252976	0.00645178,0.0204765	0.00405613,0.00983323	0.951971,1.4282	0.0010776	0.00214597
3	rs7497058	40162636	G,G	A,A	0.239563,0.501984	0.0140362,0.0142306	0.00463231,0.00854942	2.6117,1.01768	0.00107473	0.00214785
3	rs7166430	40273774	A,A	T,T	0.337972,0.480159	0.00721261,-0.019716	0.00417985,0.00855609	1.07353,1.67358	0.00107376	0.00216729
3	rs11632012	40651273	G,G	T,T	0.368787,0.171627	-0.00178259,0.0316096	0.00409792,0.011337	0.178117,2.27569	0.00107123	0.00213513
3	rs936209	40583458	NA,G	NA,A	NA,0.070437	NA,0.0371965	NA,0.0167056	NA,1.58544	0.00106813	0.00213683
3	rs186923487	40880298	NA,T	NA,C	NA,0.97123	NA,-0.0492362	NA,0.0255725	NA,1.26612	0.00106751	0.00212982
3	rs603104	40757035	C,C	A,A	0.473161,0.195437	-0.00985433,0.0213755	0.00396001,0.01078	1.89178,1.32439	0.00106499	0.00211903
3	rs12902310	40715427	C,C	T,T	0.610338,0.252976	0.00640207,0.020337	0.00405425,0.00983323	0.941906,1.41317	0.00105634	0.00210371
3	rs4924396	40167319	T,T	C,C	0.239563,0.500992	0.013899,0.0143805	0.00463231,0.00854937	2.56932,1.03359	0.00104137	0.00208119
3	rs8033303	40649700	T,T	C,C	0.916501,0.979167	-0.0221431,-0.0121256	0.00714714,0.0299292	2.7106,0.164072	0.00103743	0.00206649
3	rs2289330	40705105	G,G	A,A	0.373757,0.190476	-0.00381893,0.0308511	0.00408671,0.010886	0.45586,2.33755	0.00103589	0.00206491
3	rs4441246	40636452	A,NA	G,NA	0.984095,NA	0.0255971,NA	0.0158037,NA	0.977573,NA	0.00102757	0.00204231
3	rs117752544	40218705	NA,C	NA,G	NA,0.988095	NA,-0.0741918	NA,0.0394133	NA,1.22344	0.00102214	0.00204176
3	rs12903784	40304407	C,C	A,A	0.643141,0.761905	-0.00972311,0.00591279	0.00412703,0.0100364	1.73341,0.255104	0.00102214	0.00206555
3	rs1627122	40255964	C,C	T,T	0.454274,0.447421	0.00683323,-0.0203785	0.00397094,0.00859702	1.06913,1.75036	0.00100704	0.00202852
3	rs114881348	40756770	NA,G	NA,A	NA,0.955357	NA,-0.039133	NA,0.0206987	NA,1.23153	0.00100426	0.00200387
3	rs78552414	40934036	NA,G	NA,A	NA,0.977182	NA,-0.0507685	NA,0.0286274	NA,1.11828	0.000993503	0.00198305
3	rs7175913	40287790	A,A	G,G	0.675944,0.469246	-0.00950702,0.0170794	0.00422449,0.00856557	1.61225,1.33577	0.000991795	0.00200241
3	rs11633883	40714401	G,G	A,A	0.611332,0.252976	0.00636298,0.0202374	0.00405613,0.00983323	0.932891,1.40248	0.000985514	0.00196277
3	rs11635600	40314073	C,C	G,G	0.643141,0.75	-0.00962883,0.00602394	0.00412703,0.00987194	1.70681,0.266222	0.000977455	0.00197513
3	rs79504743	40561246	NA,A	NA,G	NA,0.959325	NA,-0.0387238	NA,0.0216401	NA,1.13346	0.000975211	0.00194639
3	rs7180184	40506895	NA,T	NA,C	NA,0.938492	NA,0.0325446	NA,0.0177919	NA,1.17151	0.000957193	0.00191221
3	rs11070238	40180718	T,T	C,C	0.956262,0.81746	-0.0245929,-0.0133883	0.00966771,0.011066	1.96,0.64525	0.000954524	0.00190143
3	rs73397306	40632598	T,T	G,G	0.944334,0.888889	-0.0183972,-0.0205483	0.00862346,0.0136019	1.4829,0.883167	0.000953679	0.00190106
3	rs502720	40255053	T,T	C,C	0.607356,0.990079	0.00966125,0.0490897	0.00404873,0.0431319	1.769,0.593347	0.000951839	0.00192031
3	rs275737	40179013	T,T	C,C	0.956262,0.818452	-0.0246374,-0.0132687	0.00966771,0.0110895	1.96573,0.635457	0.000949792	0.00189197
3	rs7173315	40275041	C,C	T,T	0.354871,0.24504	0.00942733,-0.00572456	0.0041322,0.00993854	1.64738,0.248245	0.000942126	0.00190304
3	rs78955473	41050678	NA,C	NA,T	NA,0.958333	NA,0.0379579	NA,0.0213919	NA,1.1192	0.000939645	0.00187611
3	rs2279580	40300214	C,C	G,G	0.619284,0.702381	0.00864584,0.015159	0.00407187,0.00934946	1.47201,0.979068	0.000939329	0.00189747
3	rs28989187	40494810	NA,A	NA,G	NA,0.973214	NA,-0.048093	NA,0.0264757	NA,1.1593	0.000939237	0.00187553
3	rs1992272	40658970	C,C	T,T	0.369781,0.176587	-0.00193563,0.030559	0.00409564,0.0112102	0.196207,2.19308	0.000929194	0.00185213
3	rs138801732	40778381	NA,C	NA,G	NA,0.954365	NA,0.0353856	NA,0.0204832	NA,1.07536	0.00092869	0.00185283
3	rs60037438	40612899	G,G	A,A	0.882704,0.802579	-0.00623495,-0.0287937	0.00614455,0.010739	0.508298,2.13459	0.000928421	0.00185062
3	rs74793470	40635655	T,T	C,C	0.913519,0.904762	0.0123091,-0.0027342	0.00703429,0.0145623	1.09615,0.0700367	0.000914106	0.00182634
3	rs1898882	40655873	C,C	G,G	0.581511,0.191468	-0.00188951,0.028467	0.00400792,0.0108644	0.195641,2.05612	0.000912278	0.00181905
3	rs11070267	40653819	G,G	A,A	0.370775,0.172619	-0.00200213,0.0307128	0.00409337,0.0113111	0.204287,2.17901	0.000897556	0.00178933
3	rs275746	40154938	C,C	G,G	0.936382,0.657738	-0.0257534,-0.000999998	0.00810069,0.00900943	2.83061,0.0401859	0.000893203	0.0017839
3	rs3816899	40314526	A,A	G,G	0.084493,0.331349	0.00440831,0.0248904	0.00710883,0.00908156	0.271499,2.21255	0.000891672	0.00179189
3	rs12901591	40549617	T,T	C,C	0.601392,0.252976	-0.00390664,-0.0260799	0.0040382,0.00983323	0.477121,2.0971	0.000874633	0.00174741
3	rs45437200	41020313	NA,T	NA,A	NA,0.979167	NA,-0.051943	NA,0.0299292	NA,1.08277	0.000872001	0.00174014
3	rs77582559	40632648	T,T	C,C	0.944334,0.888889	-0.0180673,-0.0204651	0.00862346,0.0136019	1.44178,0.878003	0.000871298	0.00173695
3	rs4923840	40088314	A,A	G,G	0.626243,0.991071	0.00918299,0.0580744	0.00408671,0.0454422	1.6084,0.696253	0.000862685	0.00172442
3	rs7173685	40846811	NA,G	NA,T	NA,0.981151	NA,-0.0547449	NA,0.0314332	NA,1.08845	0.000862166	0.00172133
3	rs11070268	40665430	A,A	G,G	0.368787,0.177579	-0.00234008,0.0302911	0.00409792,0.0111856	0.245673,2.16952	0.000844947	0.00168424
3	rs8035396	40271737	A,A	G,G	0.459245,0.5625	0.00975791,0.00960586	0.0039675,0.00861694	1.85653,0.576834	0.00083927	0.00168959
3	rs3207297	40313141	T,T	C,C	0.643141,0.750992	-0.00939976,0.00573184	0.00412703,0.00988505	1.64302,0.250251	0.000838103	0.00169322
3	rs62002495	40158131	A,A	G,G	0.667992,0.977182	0.0116379,0.00274497	0.00419836,0.0286274	2.25405,0.0345109	0.000837062	0.00167797
3	rs139101580	40089604	NA,A	NA,G	NA,0.987103	NA,-0.0652546	NA,0.0378862	NA,1.07058	0.000832462	0.0016628
3	rs58452154	40632368	G,G	T,T	0.944334,0.882937	-0.0168328,-0.022314	0.00862346,0.0132962	1.29294,1.0301	0.000828188	0.00165103
3	rs2307106	40265404	C,C	T,T	0.053678,0.224206	-0.00992219,-0.0259023	0.00877247,0.0102496	0.58833,1.93934	0.000818081	0.00164157
3	rs12373003	40204953	T,T	C,C	0.704771,0.875992	0.0119073,0.000314254	0.00433447,0.0129696	2.22097,0.00847746	0.000814265	0.00163252
3	rs496642	40258550	C,C	G,G	0.454274,0.447421	0.00657406,-0.0198245	0.00397094,0.00859702	1.0096,1.67546	0.000802114	0.00161537
3	rs150242127	40761079	NA,C	NA,G	NA,0.965278	NA,-0.0409972	NA,0.0233493	NA,1.10172	0.00078783	0.00157226
3	rs181154977	40816395	NA,T	NA,C	NA,0.96627	NA,-0.0413395	NA,0.023678	NA,1.09244	0.000784989	0.00156658
3	rs2307105	40265799	G,G	A,A	0.053678,0.22123	-0.0099622,-0.0258457	0.00877247,0.0102986	0.591565,1.91775	0.000784689	0.00157461
3	rs115267228	40626868	A,A	G,G	0.929423,0.90377	0.0131649,0.000285114	0.00771974,0.014495	1.05488,0.00686952	0.000783556	0.00156709
3	rs150453866	40372299	NA,A	NA,G	NA,0.973214	NA,-0.0427128	NA,0.0264757	NA,0.971905	0.000778191	0.00155237
3	rs113062247	40204774	A,A	G,G	0.705765,0.875992	0.011919,0.000314254	0.00433873,0.0129696	2.22097,0.00847746	0.000774955	0.0015536
3	rs34682510	40276886	C,C	T,T	0.539761,0.990079	0.00866297,0.0724231	0.00396686,0.0431319	1.53798,1.03091	0.000769118	0.00154721
3	rs12595425	40552397	T,T	G,G	0.88668,0.887897	-0.0244205,0.00110231	0.00623739,0.0135492	4.04413,0.0291145	0.000752297	0.00149927
3	rs10152886	40251197	C,C	T,T	0.450298,0.302579	-0.00813471,0.0151611	0.00397398,0.00930543	1.39085,0.986093	0.000747874	0.00150741
3	rs1898884	40641447	C,C	T,T	0.792247,0.298611	0.00639439,0.0188628	0.00487344,0.00934051	0.722414,1.36212	0.000741683	0.00147556
3	rs62002534	40203786	T,T	G,G	0.706759,0.875992	0.0119308,-0.000179475	0.00434302,0.0129696	2.22097,0.00482164	0.000734543	0.00147253
3	rs8036388	40263373	C,C	T,T	0.053678,0.22123	-0.00987818,-0.0255717	0.00877247,0.0102986	0.58478,1.88516	0.000733331	0.00147151
3	rs141979482	40542359	NA,A	NA,T	NA,0.981151	NA,0.0522122	NA,0.0314332	NA,1.01456	0.000728907	0.00145598
3	rs142853192	40915867	NA,T	NA,C	NA,0.97619	NA,-0.0455506	NA,0.0280389	NA,0.98189	0.000722632	0.001442
3	rs57386731	41033284	A,A	C,C	0.434394,0.093254	-0.00810813,-0.0276995	0.00398879,0.0147003	1.37593,1.22528	0.000722116	0.00143852
3	rs7162043	40591570	C,C	T,T	0.992048,0.924603	-0.0289694,-0.0442726	0.0222601,0.0161901	0.714172,2.20436	0.000721906	0.00144557
3	rs76925454	40206203	NA,T	NA,C	NA,0.920635	NA,-0.0268916	NA,0.0158141	NA,1.05041	0.000719436	0.00143813
3	rs4924457	40653435	A,A	G,G	0.368787,0.178571	-0.00169385,0.0291991	0.00409792,0.0111612	0.167903,2.05092	0.000719213	0.00143379
3	rs28495043	40197485	A,A	G,G	0.690855,0.873016	0.011411,0.00228559	0.00427824,0.0128386	2.11644,0.0661567	0.000717948	0.0014392
3	rs76817914	40601090	T,T	G,G	0.94334,0.993056	0.01795,-0.0076682	0.00855199,0.0514752	1.44583,0.0547392	0.000717075	0.00143499
3	rs62002533	40199132	T,T	C,C	0.706759,0.875	0.0118728,-0.00140869	0.00434302,0.0129254	2.20332,0.0394277	0.000713091	0.00142949
3	rs62002531	40194921	T,T	C,C	0.706759,0.848214	0.0118301,0.00225744	0.00434302,0.0119134	2.19038,0.0707292	0.000707439	0.00141821
3	rs146715298	40577262	A,NA	G,NA	0.993042,NA	0.0402437,NA	0.0237851,NA	1.04262,NA	0.000706553	0.00141083
3	rs139135335	40146424	NA,A	NA,G	NA,0.956349	NA,-0.0340752	NA,0.0209218	NA,0.985573	0.0006996	0.0013969
3	rs2289331	40699940	C,C	T,T	0.372763,0.223214	-0.00350456,0.0274048	0.00408891,0.0102658	0.407384,2.11943	0.000699589	0.00139456
3	rs191312366	40396778	NA,A	NA,G	NA,0.975198	NA,-0.0443921	NA,0.0274863	NA,0.973477	0.000697882	0.00139378
3	rs57516428	40550842	NA,G	NA,C	NA,0.911706	NA,-0.0238255	NA,0.0150664	NA,0.943873	0.000697635	0.00139311
3	rs41497851	40198302	C,C	G,G	0.706759,0.875	0.0118301,-0.00154932	0.00434302,0.0129254	2.19038,0.0435486	0.000696742	0.0013967
3	rs12324733	40262691	C,C	G,G	0.664016,0.829365	-0.00818772,-0.0105213	0.00418592,0.0113631	1.29702,0.4504	0.000694264	0.00139993
3	rs770736	40191310	A,A	T,T	0.955268,0.81746	-0.022724,-0.0132406	0.00956466,0.011066	1.75672,0.635457	0.000691651	0.00137792
3	rs10851392	40262559	G,G	A,A	0.664016,0.830357	-0.00818772,-0.0104435	0.00418592,0.0113894	1.29702,0.444697	0.000688018	0.00138736
3	rs55859027	40198656	A,A	G,G	0.705765,0.972222	0.0116764,-0.00510661	0.00433873,0.0260119	2.14755,0.0734719	0.000686735	0.00137672
3	rs3816900	40302243	T,T	C,C	0.4334,0.462302	-0.00692285,0.0187934	0.00398985,0.00857375	1.08239,1.54696	0.000683783	0.00137741
3	rs34537129	40537029	G,G	A,A	0.553678,0.544643	-0.0138987,-0.00076238	0.00397729,0.00858363	3.3234,0.0318783	0.000681315	0.00135829
3	rs1984793	40699373	A,A	C,C	0.372763,0.223214	-0.00337078,0.0272668	0.00408891,0.0102658	0.387505,2.10209	0.000677383	0.00135032
3	rs34298786	40269052	A,A	G,G	0.66501,0.829365	-0.00814342,-0.0098748	0.00418899,0.0113631	1.28488,0.414727	0.000672847	0.00135684
3	rs17717859	40094564	T,T	C,C	0.626243,0.979167	0.00909399,0.0324026	0.00408671,0.0299292	1.58396,0.554446	0.000672037	0.00134306
3	rs117899716	40555654	C,NA	G,NA	0.991054,NA	0.0379385,NA	0.0209976,NA	1.15001,NA	0.000670897	0.00133933
3	rs2412474	40333791	A,A	G,G	0.450298,0.24504	0.00759243,0.0136119	0.00397398,0.00993854	1.25131,0.767485	0.000669298	0.00134495
3	rs4924455	40633138	T,T	A,A	0.908549,0.416667	0.0102037,0.0104422	0.00685915,0.00867062	0.863734,0.64118	0.000668434	0.00132613
3	rs114883927	40187306	G,G	A,A	0.956262,0.81746	-0.0233264,-0.0127334	0.00966771,0.011066	1.80053,0.602294	0.000668248	0.0013315
3	rs2307107	40265310	G,G	T,T	0.946322,0.790675	0.00856804,0.0262199	0.00877248,0.0105074	0.483174,1.90025	0.000661695	0.00132731
3	rs79938608	40187910	C,C	T,T	0.956262,0.81746	-0.0232773,-0.0126841	0.00966771,0.011066	1.79448,0.599112	0.000657724	0.00131054
3	rs149615550	40833816	T,NA	C,NA	0.969185,NA	0.0213961,NA	0.0114407,NA	1.2114,NA	0.00065223	0.00130098
3	rs12906976	40256975	G,G	A,A	0.66501,0.830357	-0.00833091,-0.00889208	0.00418899,0.0113894	1.33043,0.361549	0.000649904	0.0013106
3	rs184060210	40978840	NA,C	NA,T	NA,0.980159	NA,-0.0474086	NA,0.0306528	NA,0.913811	0.000647207	0.00129185
3	rs12592831	40302441	A,A	G,G	0.4334,0.463294	-0.00683249,0.0186405	0.00398985,0.00857248	1.06143,1.52768	0.000639448	0.00128798
3	rs75173345	40624055	NA,G	NA,A	NA,0.990079	NA,-0.0665044	NA,0.0431319	NA,0.909736	0.000631902	0.00126162
3	rs72729456	40229247	C,C	A,A	0.795229,0.75	-0.00325271,0.0255381	0.00489958,0.00987194	0.295189,2.01398	0.000630309	0.00126401
3	rs413400	40201875	T,NA	A,NA	0.015905,NA	0.0291456,NA	0.0158035,NA	1.1861,NA	0.000625987	0.00125061
3	rs8034416	40703339	T,T	C,C	0.371769,0.223214	-0.00319409,0.0269136	0.00409113,0.0102658	0.361553,2.058	0.000625603	0.00124716
3	rs62020052	40536329	G,G	C,C	0.562624,0.545635	-0.0134807,-0.000429066	0.00398568,0.00858518	3.14336,0.0176653	0.000621374	0.00123859
3	rs12439021	40257241	C,C	T,T	0.66501,0.830357	-0.00819373,-0.00919133	0.00418899,0.0113894	1.29702,0.377098	0.000615346	0.00124075
3	rs76744745	40624891	NA,G	NA,C	NA,0.912698	NA,-0.0236701	NA,0.0151436	NA,0.927965	0.000615211	0.00122799
3	rs2291627	40259848	C,C	A,A	0.907555,0.46131	-0.00536977,-0.023118	0.00682591,0.00857506	0.365046,2.15374	0.000614033	0.00123307
3	rs12441927	40257194	G,G	A,A	0.66501,0.830357	-0.00819373,-0.00914228	0.00418899,0.0113894	1.29702,0.374534	0.000613306	0.00123664
3	rs12438989	40257103	C,C	T,T	0.66501,0.830357	-0.00819373,-0.00909323	0.00418899,0.0113894	1.29702,0.371975	0.000611282	0.00123256
3	rs554336	40249665	T,T	C,C	0.451292,0.313492	-0.00803777,0.0136995	0.0039732,0.0092144	1.36579,0.86302	0.000610802	0.00123102
3	rs2277561	40542153	NA,C	NA,T	NA,0.97619	NA,-0.0429387	NA,0.0280389	NA,0.900765	0.000607715	0.00121346
3	rs28714278	40284208	A,NA	T,NA	0.806163,NA	0.00777309,NA	0.00500161,NA	0.920253,NA	0.00060453	0.00121233
3	rs7181909	40835654	C,C	T,T	0.659046,0.853175	-0.0119971,0.0100167	0.00417094,0.0120777	2.39545,0.390507	0.000603463	0.00120266
3	rs8035930	40257603	A,A	G,G	0.66501,0.830357	-0.00814342,-0.0092894	0.00418899,0.0113894	1.28488,0.382245	0.000602909	0.00121562
3	rs186443084	40771957	NA,T	NA,G	NA,0.967262	NA,-0.0378081	NA,0.0240217	NA,0.937388	0.000602358	0.00120226
3	rs510949	40254155	G,G	A,A	0.053678,0.22123	-0.00938567,-0.0248694	0.00877247,0.0102986	0.545668,1.80294	0.000596868	0.00119758
3	rs1436276	40253743	T,T	G,G	0.053678,0.22123	-0.00938567,-0.0248694	0.00877247,0.0102986	0.545668,1.80294	0.000596868	0.00119758
3	rs548091	40253723	G,G	C,C	0.053678,0.22123	-0.00938567,-0.0248694	0.00877247,0.0102986	0.545668,1.80294	0.000596868	0.00119758
3	rs34870475	40706244	C,NA	G,NA	0.961233,NA	0.0217918,NA	0.0102422,NA	1.4767,NA	0.000594629	0.0011838
3	rs536503	40253674	A,A	G,G	0.053678,0.22123	-0.00934561,-0.0248694	0.00877247,0.0102986	0.542534,1.80294	0.000593835	0.00119149
3	rs518802	40254613	T,T	G,G	0.053678,0.22123	-0.00938567,-0.0248168	0.00877247,0.0102986	0.545668,1.79685	0.000590674	0.00118514
3	rs509200	40254332	C,C	T,T	0.053678,0.22123	-0.00938567,-0.0248168	0.00877247,0.0102986	0.545668,1.79685	0.000590674	0.00118514
3	rs479500	40255262	G,G	C,C	0.053678,0.22123	-0.00938567,-0.0248168	0.00877247,0.0102986	0.545668,1.79685	0.000590674	0.00118514
3	rs2640645	40255400	C,C	T,T	0.053678,0.22123	-0.00938567,-0.0248168	0.00877247,0.0102986	0.545668,1.79685	0.000590674	0.00118514
3	rs7164385	40836568	T,T	C,C	0.659046,0.853175	-0.0119514,0.0100167	0.00417094,0.0120777	2.3804,0.390507	0.000588711	0.00117328
3	rs75610658	40794513	NA,T	NA,C	NA,0.96627	NA,-0.0367205	NA,0.023678	NA,0.91742	0.000588602	0.00117479
3	rs8034177	40642854	A,A	G,G	0.370775,0.186508	-0.00290418,0.0282778	0.00409337,0.0109743	0.320549,2.00113	0.000586516	0.00116941
3	rs117286955	40811891	A,NA	G,NA	0.968191,NA	0.021377,NA	0.0112664,NA	1.23827,NA	0.000585438	0.00116785
3	rs514152	40255156	G,G	A,A	0.053678,0.22123	-0.00938567,-0.024769	0.00877247,0.0102986	0.545668,1.79133	0.000585111	0.00117397
3	rs275742	40158327	C,C	T,T	0.774354,0.489087	-0.0124178,-0.0151639	0.00472994,0.00855139	2.06271,1.11813	0.000584315	0.00116786
3	rs145927097	40071250	NA,A	NA,C	NA,0.963294	NA,-0.0336491	NA,0.0227328	NA,0.857547	0.000574943	0.001148
3	rs8028580	40307775	G,G	A,A	0.439364,0.46131	-0.00535797,0.0199075	0.0039837,0.00857506	0.748037,1.69342	0.000574842	0.00115732
3	rs4923841	40101618	C,NA	T,NA	0.972167,NA	0.0213133,NA	0.0120196,NA	1.11808,NA	0.000573322	0.00114441
3	rs79886926	40173789	NA,G	NA,A	NA,0.921627	NA,-0.0231199	NA,0.0159053	NA,0.835475	0.000572153	0.001142
3	rs4924407	40316171	C,C	A,A	0.980119,0.636905	0.0141622,0.0190402	0.0141639,0.00888906	0.498433,1.49222	0.000570211	0.00114273
3	rs72729422	40123478	T,NA	C,NA	0.974155,NA	-0.0293575,NA	0.0124606,NA	1.7335,NA	0.000569984	0.00113698
3	rs8030025	40248122	A,A	G,G	0.670974,0.832341	-0.00823083,-0.00889485	0.00420796,0.011443	1.29702,0.359548	0.000567331	0.00114368
3	rs150926967	40159028	NA,C	NA,T	NA,0.960318	NA,0.0320505	NA,0.0218976	NA,0.84379	0.00056529	0.00112883
3	rs72731478	40564226	A,A	G,G	0.874751,0.883929	-0.0226284,-0	0.00597324,0.0133454	3.81905,-0	0.00056418	0.00112474
3	rs3743137	40564576	T,T	C,C	0.874751,0.880952	-0.0225415,0.00210561	0.00597324,0.0131998	3.79366,0.0588563	0.000563274	0.00112287
3	rs148097525	40118033	NA,A	NA,C	NA,0.954365	NA,-0.0301062	NA,0.0204832	NA,0.84889	0.000562359	0.00112284
3	rs35118993	40562247	T,T	C,C	0.874751,0.883929	-0.0226284,-0.00365831	0.00597324,0.0133454	3.81905,0.10569	0.000561909	0.00112035
3	rs10163093	40606918	T,T	C,C	0.929423,0.902778	0.0126784,0.00102315	0.00771974,0.0144288	0.997751,0.0252723	0.000561857	0.00112389
3	rs56274936	40172972	T,T	G,G	0.661034,0.935516	0.0105581,0.0148522	0.00417686,0.0174041	1.94008,0.405109	0.000557988	0.00111856
3	rs8027511	40155759	A,A	C,C	0.939364,0.741071	-0.0199014,-0.0101372	0.00828432,0.0097585	1.78802,0.524481	0.000553571	0.00110292
3	rs8029465	40262275	C,C	G,G	0.053678,0.203373	-0.0100862,-0.0245937	0.00877247,0.0106201	0.601637,1.68675	0.000550875	0.00110478
3	rs3784396	40562987	A,A	G,G	0.875746,0.881944	-0.0226092,-0.00347896	0.0059937,0.0132476	3.7909,0.100808	0.000550279	0.00109716
3	rs116647050	40207552	T,NA	A,NA	0.984095,NA	-0.0220546,NA	0.0158037,NA	0.788198,NA	0.000549334	0.00110007
3	rs3803357	40751555	A,A	C,C	0.525845,0.206349	-0.00782871,0.0219259	0.00395959,0.010563	1.31854,1.42114	0.000548125	0.00109179
3	rs11633416	40250506	C,C	T,T	0.664016,0.832341	-0.00813745,-0.00819732	0.00418592,0.011443	1.28488,0.324435	0.000547088	0.00110305
3	rs8031427	40977176	T,T	C,C	0.659046,0.890873	-0.00994736,0.0220717	0.00417094,0.0137097	1.76744,0.968939	0.000544762	0.001087
3	rs78553123	40070868	T,NA	A,NA	0.966203,NA	0.0216159,NA	0.0109412,NA	1.31699,NA	0.000539073	0.00107814
3	rs79658573	40404501	T,NA	C,NA	0.961233,NA	0.0224002,NA	0.0102422,NA	1.54153,NA	0.000539053	0.0010762
3	rs148757580	40779575	C,NA	G,NA	0.974155,NA	0.0211727,NA	0.0124606,NA	1.04921,NA	0.000538241	0.00107376
3	rs10518676	40250677	A,A	T,T	0.663022,0.832341	-0.00818176,-0.00814325	0.00418287,0.011443	1.29702,0.321764	0.000535548	0.00107975
3	rs78768036	40168674	NA,T	NA,G	NA,0.960318	NA,0.0309453	NA,0.0218976	NA,0.80244	0.000528905	0.00105619
3	rs76665917	40158905	NA,T	NA,A	NA,0.960318	NA,0.0309066	NA,0.0218976	NA,0.801006	0.000527695	0.00105377
3	rs138645238	40122591	NA,A	NA,G	NA,0.987103	NA,-0.0530948	NA,0.0378862	NA,0.792942	0.000524895	0.00104851
3	rs74656104	40115571	NA,C	NA,T	NA,0.935516	NA,0.0245227	NA,0.0174041	NA,0.79907	0.000523678	0.00104563
3	rs2412545	40979651	T,T	C,C	0.659046,0.890873	-0.00982655,0.0221628	0.00417094,0.0137097	1.73341,0.974816	0.000522251	0.00104211
3	rs553559	40249712	C,C	T,T	0.393638,0.009921	-0.008967,-0.0383446	0.00404692,0.0431311	1.57336,0.427141	0.000520912	0.00105015
3	rs75855252	40735159	T,NA	C,NA	0.991054,NA	-0.0362199,NA	0.0209976,NA	1.07296,NA	0.000517375	0.00103193
3	rs8042702	40530081	NA,A	NA,G	NA,0.973214	NA,-0.0369687	NA,0.0264757	NA,0.788835	0.000515098	0.00102864
3	rs2412464	40303842	A,A	G,G	0.4334,0.484127	-0.00710802,0.0169086	0.00398985,0.00855366	1.12594,1.31815	0.000513255	0.00103333
3	rs2304581	41029678	NA,A	NA,T	NA,0.877976	NA,0.0183344	NA,0.0130599	NA,0.794911	0.000509976	0.00101842
3	rs142518469	40158416	NA,G	NA,A	NA,0.960318	NA,0.0302868	NA,0.0218976	NA,0.778246	0.000508916	0.00101628
3	rs28573294	40182056	C,C	A,A	0.703777,0.873016	0.011238,-0.00282301	0.00433025,0.0128386	2.02444,0.0830403	0.000505769	0.0010136
3	rs16970134	40282940	A,A	G,G	0.292247,0.252976	0.0101886,-0.00689195	0.00434734,0.00983323	1.71904,0.315715	0.000505358	0.00101869
3	rs77395720	40161604	NA,T	NA,C	NA,0.924603	NA,-0.0219963	NA,0.0161901	NA,0.758792	0.00050526	0.00100863
3	rs117584784	40301131	T,NA	C,NA	0.980119,NA	-0.0183499,NA	0.0141639,NA	0.709666,NA	0.00050475	0.00100989
3	rs117335143	40664583	C,NA	T,NA	0.982107,NA	0.0278837,NA	0.014915,NA	1.21076,NA	0.000503874	0.00100634
3	rs78514747	40171649	NA,A	NA,G	NA,0.917659	NA,-0.0210285	NA,0.0155508	NA,0.753751	0.000503233	0.00100466
3	rs2412523	40709686	G,G	C,C	0.374751,0.222222	-0.00332262,0.0259603	0.00408453,0.0102821	0.380957,1.93643	0.00050255	0.00100198
3	rs149308097	40950375	NA,G	NA,A	NA,0.956349	NA,-0.0304215	NA,0.0209218	NA,0.835854	0.000502535	0.00100316
3	rs149302504	40657825	A,NA	G,NA	0.994036,NA	0.042275,NA	0.0256781,NA	1.00134,NA	0.000499227	0.000995069
3	rs5030783	40984389	C,C	T,T	0.658052,0.890873	-0.00971176,0.0224363	0.00416802,0.0137097	1.70328,0.992551	0.000499132	0.000996069
3	rs78480617	40689594	A,A	T,T	0.924453,0.93254	0.00389366,0.034908	0.00748151,0.017043	0.219857,1.39215	0.00049746	0.000993997
3	rs8036381	40263362	G,G	T,T	0.053678,0.200397	-0.00992219,-0.0242717	0.00877247,0.0106787	0.58833,1.63767	0.000495887	0.000994484
3	rs3825873	40563370	A,A	G,G	0.874751,0.883929	-0.022322,-0.00160301	0.00597324,0.0133454	3.72994,0.0436439	0.000495387	0.000987708
3	rs140310225	40209476	T,NA	C,NA	0.988072,NA	-0.0247861,NA	0.0182119,NA	0.760654,NA	0.000490853	0.000982822
3	rs148092624	40821450	NA,T	NA,A	NA,0.987103	NA,-0.0544451	NA,0.0378862	NA,0.821892	0.000490678	0.000980359
3	rs11853333	40742338	A,A	G,G	0.651093,0.949405	-0.0114307,0.0214832	0.00414823,0.019504	2.23215,0.56753	0.000490032	0.000976732
3	rs4924398	40175964	G,G	A,A	0.66004,0.970238	0.0107806,-0.0061326	0.00417389,0.0251555	2.00885,0.0929136	0.000489225	0.0009809
3	rs11857247	40828922	T,T	C,C	0.657058,0.853175	-0.0116061,0.0106723	0.00416512,0.0120777	2.27344,0.423785	0.000486274	0.000969261
3	rs12905386	40562640	A,A	G,G	0.873757,0.883929	-0.0222241,-0.00211143	0.00595306,0.0133454	3.72342,0.0583452	0.000483776	0.00096454
3	rs11070270	40708422	G,G	A,A	0.373757,0.22123	-0.00345811,0.0258406	0.00408671,0.0102986	0.400718,1.91713	0.000482884	0.000962812
3	rs144358590	40642368	NA,C	NA,G	NA,0.982143	NA,0.0441818	NA,0.0322783	NA,0.766829	0.000482193	0.000962976
3	rs4923864	40634717	A,A	G,G	0.907555,0.415675	0.00946038,0.00985603	0.00682591,0.00867359	0.780515,0.592065	0.00048072	0.000954081
3	rs12914315	40713878	G,G	A,A	0.375746,0.22123	-0.00332086,0.0258146	0.00408236,0.0102986	0.380957,1.91403	0.000480078	0.000957222
3	rs72729490	40264381	A,A	G,G	0.945328,0.799603	0.00889928,0.0245756	0.00869693,0.0106787	0.514021,1.67017	0.000479454	0.000961578
3	rs75334015	40551636	A,NA	G,NA	0.978131,NA	0.0180764,NA	0.0135185,NA	0.741916,NA	0.000478774	0.000955846
3	rs2412459	40295959	T,T	C,C	0.084493,0.450397	0.00505884,0.0209171	0.00710883,0.00859173	0.321759,1.82653	0.000478342	0.000961493
3	rs546220	40379260	A,A	C,C	0.590457,0.744048	-0.00596402,-0.0160518	0.00402064,0.00979543	0.860179,0.994502	0.000477462	0.000958582
3	rs74013060	40639996	C,C	T,T	0.907555,0.882937	0.00874006,-0.0103495	0.00682591,0.0132962	0.69811,0.360169	0.000477377	0.00095353
3	rs11790	40712737	C,C	T,T	0.374751,0.22123	-0.00332262,0.0257703	0.00408453,0.0102986	0.380957,1.90875	0.000475504	0.000948107
3	rs8033249	40721939	G,G	A,A	0.60338,0.24504	0.00546563,0.0189268	0.00404163,0.00993854	0.753825,1.24519	0.000473451	0.000943382
3	rs74008986	40173901	NA,T	NA,C	NA,0.965278	NA,0.0309168	NA,0.0233493	NA,0.731727	0.000471872	0.000942183
3	rs7174767	40269800	C,C	T,T	0.053678,0.224206	-0.00983816,-0.0232235	0.00877247,0.0102496	0.581561,1.62961	0.000471351	0.000945464
3	rs41487846	40178504	A,A	G,G	0.705765,0.873016	0.0111229,-0.00264199	0.00433873,0.0128386	1.9847,0.0772958	0.000471287	0.000944533
3	rs139101231	40936853	NA,C	NA,T	NA,0.955357	NA,0.0268875	NA,0.0206987	NA,0.712319	0.000470411	0.000939406
3	rs116844737	40622721	NA,G	NA,A	NA,0.963294	NA,-0.0308986	NA,0.0227328	NA,0.759247	0.000470038	0.000938088
3	rs4924399	40177769	C,C	T,T	0.701789,0.868056	0.0112634,-0.0026883	0.0043219,0.0126309	2.03824,0.080161	0.000467666	0.000937277
3	rs12911691	40667815	G,G	A,A	0.351889,0.123016	-0.000400476,0.0291748	0.00414011,0.0130145	0.0348264,1.60241	0.000464703	0.000926783
3	rs117486512	40827181	A,NA	T,NA	0.973161,NA	0.019456,NA	0.0122339,NA	0.951721,NA	0.000464406	0.000926453
3	rs11638855	40539901	T,T	C,C	0.562624,0.572421	-0.0124105,-0.000752964	0.00398568,0.00864047	2.73349,0.031257	0.000463634	0.000924259
3	rs12050879	40275933	NA,A	NA,G	NA,0.787698	NA,-0.0142061	NA,0.0104531	NA,0.759105	0.000462731	0.000925311
3	rs74008984	40171710	NA,G	NA,A	NA,0.963294	NA,0.0296554	NA,0.0227328	NA,0.71657	0.000462414	0.000923372
3	rs12914710	40713849	A,A	G,G	0.374751,0.22123	-0.00313991,0.0256275	0.00408453,0.0102986	0.354527,1.89178	0.000461629	0.000920455
3	rs4923865	40711933	A,A	G,G	0.374751,0.22123	-0.00313991,0.0256275	0.00408453,0.0102986	0.354527,1.89178	0.000461629	0.000920455
3	rs4306473	40640593	T,T	C,C	0.923459,0.839286	0.00889893,-0.0120798	0.00743677,0.0116392	0.635529,0.52384	0.000458464	0.000915928
3	rs72729430	40156645	G,NA	A,NA	0.970179,NA	-0.0275419,NA	0.0116239,NA	1.74919,NA	0.000458179	0.000913871
3	rs117748169	40172457	NA,A	NA,G	NA,0.963294	NA,0.029456	NA,0.0227328	NA,0.709827	0.000457605	0.000913772
3	rs8028910	40833491	A,A	G,G	0.661034,0.875992	-0.0117404,0.00929095	0.00417686,0.0129696	2.30613,0.324434	0.000456197	0.000909311
3	rs559615029	40730216	NA,G	NA,A	NA,0.988095	NA,-0.0506534	NA,0.0394133	NA,0.701743	0.000453674	0.000905867
3	rs114599331	40625959	NA,T	NA,C	NA,0.960318	NA,-0.0290203	NA,0.0218976	NA,0.732638	0.000452449	0.000902998
3	rs35114516	40561979	T,T	C,C	0.874751,0.883929	-0.0220609,-0.00380826	0.00597324,0.0133454	3.65488,0.110492	0.000451631	0.000900569
3	rs770730	40199175	G,NA	A,NA	0.014911,NA	0.0267444,NA	0.0163135,NA	0.995121,NA	0.00045151	0.000901921
3	rs10163076	40606484	A,A	G,G	0.927435,0.900794	0.0123898,0.00105759	0.00762141,0.0142995	0.982874,0.0263908	0.000451092	0.000902237
3	rs138797245	40522410	NA,T	NA,G	NA,0.987103	NA,-0.0485901	NA,0.0378862	NA,0.699715	0.000449876	0.000898479
3	rs2279581	40300092	C,C	T,T	0.084493,0.443452	0.0043728,0.0210171	0.00710883,0.00860456	0.268835,1.83613	0.000449619	0.000903704
3	rs994402	40161267	T,T	C,C	0.66004,0.970238	0.0106397,-0.00496397	0.00417389,0.0251555	1.96659,0.0738797	0.000449403	0.000901053
3	rs144443618	40978306	C,NA	T,NA	0.952286,NA	0.01808,NA	0.00927543,NA	1.29016,NA	0.000448708	0.000895619
3	rs1688092	40195978	C,C	T,T	0.956262,0.785714	-0.0230897,-0.00830297	0.00966771,0.0104178	1.77147,0.371152	0.000448273	0.000893546
3	rs118010066	40171326	NA,G	NA,A	NA,0.963294	NA,0.0289982	NA,0.0227328	NA,0.694448	0.000446872	0.000892342
3	rs1865752	40159807	T,T	C,C	0.661034,0.975198	0.0107413,0.0024336	0.00417686,0.0274863	1.99471,0.0317745	0.000445997	0.000894251
3	rs558662	40256324	C,C	T,T	0.545726,0.990079	0.00886683,0.0593813	0.00397094,0.0431319	1.59255,0.77316	0.000444804	0.000894655
3	rs79801870	40535569	NA,T	NA,C	NA,0.782738	NA,-0.0130979	NA,0.0103658	NA,0.685325	0.000443499	0.000886053
3	rs2289219	41065890	T,T	C,C	0.656064,0.911706	-0.00955947,0.0218608	0.00416224,0.0150664	1.66484,0.8333	0.000442507	0.000882868
3	rs117599750	40091332	G,NA	C,NA	0.966203,NA	0.0202985,NA	0.0109412,NA	1.19679,NA	0.000439878	0.000879697
3	rs182734824	40794525	NA,A	NA,G	NA,0.990079	NA,-0.0531008	NA,0.0431319	NA,0.660995	0.000439389	0.000877084
3	rs17719200	40162605	A,A	G,G	0.661034,0.975198	0.0106943,0.00293351	0.00417686,0.0274863	1.98063,0.038576	0.000435413	0.000873016
3	rs112718637	40252131	G,NA	A,NA	0.890656,NA	-0.0123967,NA	0.00633559,NA	1.29769,NA	0.000431753	0.000865332
3	rs184651651	40857105	NA,G	NA,T	NA,0.987103	NA,-0.0464283	NA,0.0378862	NA,0.656791	0.000430031	0.000858444
3	rs10520154	40129204	C,C	A,A	0.60835,0.988095	0.00856228,0.0349928	0.00405055,0.0394133	1.46184,0.426402	0.000429429	0.000859563
3	rs16970033	40245800	A,A	G,G	0.947316,0.798611	0.00851966,0.0246159	0.0088502,0.010659	0.47402,1.6794	0.000428002	0.000858439
3	rs117861115	40363270	NA,A	NA,G	NA,0.935516	NA,0.0225934	NA,0.0174041	NA,0.711682	0.00042775	0.000854649
3	rs4244579	40702294	T,T	C,C	0.349901,0.140873	-0.00252527,0.0296932	0.0041455,0.0122874	0.265665,1.80498	0.000426409	0.00085055
3	rs12898552	41008637	G,G	C,C	0.658052,0.885913	-0.00952787,0.0203715	0.00416802,0.0134459	1.65253,0.886882	0.000426009	0.000850006
3	rs4924465	40702287	G,G	A,A	0.350895,0.140873	-0.00233999,0.0296466	0.0041428,0.0122874	0.242462,1.80046	0.000425132	0.000848002
3	rs4924397	40174282	C,C	A,A	0.661034,0.970238	0.010605,-0.00544835	0.00417686,0.0251555	1.95401,0.0816915	0.000423486	0.00084911
3	rs2291626	40290706	A,A	G,G	0.704771,0.753968	-0.0104675,0.00294127	0.00433447,0.00992501	1.80305,0.115225	0.000422621	0.00085167
3	rs17733719	40720786	A,A	G,G	0.604374,0.249008	0.00546799,0.0181545	0.00404338,0.00988505	0.753825,1.17865	0.000422386	0.000841753
3	rs472027	40257615	G,G	A,A	0.053678,0.200397	-0.0094698,-0.0236953	0.00877247,0.0106787	0.55227,1.57688	0.000421675	0.000845589
3	rs11631801	40271303	T,T	C,C	0.729622,0.833333	-0.00983918,-0.00613196	0.00445148,0.0114701	1.5673,0.227	0.000421292	0.000848546
3	rs12916323	40827030	G,G	C,C	0.659046,0.876984	-0.0114349,0.0103946	0.00417094,0.0130145	2.21362,0.372158	0.000420499	0.000838255
3	rs7170569	40256785	C,C	T,T	0.053678,0.200397	-0.0094698,-0.0236467	0.00877247,0.0106787	0.55227,1.57181	0.000418097	0.000838406
3	rs71472430	40633030	A,NA	G,NA	0.984095,NA	0.0229255,NA	0.0158037,NA	0.833037,NA	0.000417881	0.000835188
3	rs16969823	40070173	T,NA	C,NA	0.918489,NA	-0.0149133,NA	0.00722595,NA	1.40858,NA	0.000417785	0.000834372
3	rs2412542	40947703	NA,T	NA,C	NA,0.074405	NA,-0.0203686	NA,0.0162889	NA,0.675449	0.000416765	0.000832316
3	rs58397355	40163656	A,A	G,G	0.661034,0.975198	0.010605,0.00323765	0.00417686,0.0274863	1.95401,0.0427601	0.000415453	0.000832969
3	rs4924395	40161891	C,C	G,G	0.661034,0.975198	0.010605,0.00288486	0.00417686,0.0274863	1.95401,0.0379099	0.000414978	0.00083202
3	rs72729462	40243660	C,C	G,G	0.946322,0.800595	0.00836116,0.024388	0.00877248,0.0106986	0.467841,1.64523	0.00041289	0.000828066
3	rs71472440	40732793	G,G	A,A	0.635189,0.837302	-0.0112375,0.00506037	0.00410728,0.0115817	2.20625,0.179035	0.000409904	0.000816973
3	rs117814690	40137935	NA,C	NA,G	NA,0.941468	NA,0.0218585	NA,0.0182098	NA,0.63828	0.000409539	0.00081778
3	rs503671	40254946	A,A	G,G	0.053678,0.200397	-0.00942974,-0.0235448	0.00877247,0.0106787	0.549122,1.5612	0.000408599	0.000819349
3	rs77423063	40361088	NA,C	NA,T	NA,0.936508	NA,0.0220618	NA,0.0175302	NA,0.681498	0.000408269	0.000815724
3	rs35986028	40121575	T,T	C,C	0.617296,0.993056	0.00877698,0.0469964	0.00406782,0.0514752	1.50928,0.442196	0.000407963	0.000816158
3	rs77987342	40366031	NA,G	NA,T	NA,0.936508	NA,0.0220181	NA,0.0175302	NA,0.67962	0.000407156	0.0008135
3	rs16970030	40244058	G,G	A,A	0.946322,0.797619	0.00844484,0.0240657	0.00877248,0.0106395	0.47402,1.62522	0.000406506	0.000815179
3	rs2412509	40604777	T,T	A,A	0.877734,0.785714	-0.00445935,-0.0247156	0.00603539,0.0104178	0.337254,1.75275	0.00040639	0.000810703
3	rs117008382	40340008	NA,A	NA,G	NA,0.939484	NA,0.0225728	NA,0.0179277	NA,0.68195	0.000406101	0.000811348
3	rs78572955	40262990	A,A	G,G	0.971173,0.803571	0.00546919,0.023762	0.0118166,0.0107594	0.191466,1.56527	0.000406096	0.000814483
3	rs4410044	40169055	C,C	G,G	0.661034,0.975198	0.0105581,-0.00284625	0.00417686,0.0274863	1.94008,0.0373819	0.000405785	0.0008136
3	rs41424848	40068115	G,NA	C,NA	0.918489,NA	-0.0147742,NA	0.00722595,NA	1.38834,NA	0.000405199	0.00080924
3	rs17719272	40164439	G,G	A,A	0.661034,0.975198	0.0105581,0.00319356	0.00417686,0.0274863	1.94008,0.0421514	0.000405118	0.000812237
3	rs62002497	40162134	G,G	T,T	0.661034,0.975198	0.0105581,0.00306085	0.00417686,0.0274863	1.94008,0.0403235	0.00040494	0.00081188
3	rs2412449	40139420	A,A	G,G	0.60835,0.988095	0.00851539,0.0331324	0.00405055,0.0394133	1.44942,0.397344	0.000404286	0.000809227
3	rs117983634	40365138	NA,A	NA,G	NA,0.936508	NA,0.0219016	NA,0.0175302	NA,0.674622	0.000404214	0.00080762
3	rs1436278	40253246	A,A	C,C	0.946322,0.799603	0.00852637,0.0241012	0.00877248,0.0106787	0.48007,1.61957	0.000403704	0.000809606
3	rs74765732	40292258	G,G	A,A	0.705765,0.753968	-0.0103875,0.00368936	0.00433873,0.00992501	1.77833,0.148681	0.000402	0.000810036
3	rs62002488	40133225	G,G	C,C	0.60835,0.983135	0.00856228,0.0263344	0.00405055,0.0331973	1.46184,0.368942	0.000401977	0.000804595
3	rs117939474	40362320	NA,G	NA,A	NA,0.936508	NA,0.0217648	NA,0.0175302	NA,0.668776	0.000400809	0.000800815
3	rs275759	40127457	G,G	A,A	0.607356,0.985119	0.00809931,0.0428321	0.00404873,0.0353055	1.34246,0.647702	0.000400589	0.000801591
3	rs11343913	41019330	C,C	T,T	0.658052,0.886905	-0.00952787,0.0205862	0.00416802,0.0134972	1.65253,0.895503	0.000400532	0.000799286
3	rs189170085	40553306	G,NA	A,NA	0.962227,NA	-0.0285612,NA	0.0103707,NA	2.23013,NA	0.000400181	0.000798301
3	rs72731484	40582598	G,G	T,T	0.949304,0.994048	0.0169124,-0.0477164	0.00901262,0.0555718	1.21765,0.408338	0.000399714	0.000799419
3	rs11070290	41014720	C,C	A,A	0.657058,0.886905	-0.0094271,0.020539	0.00416512,0.0134972	1.62682,0.892526	0.000399224	0.000796646
3	rs113771463	41011474	G,G	C,C	0.656064,0.886905	-0.00942059,0.0206288	0.00416224,0.0134972	1.62682,0.898187	0.000399195	0.000796552
3	rs72727092	40067938	C,NA	T,NA	0.918489,NA	-0.0146845,NA	0.00722595,NA	1.37536,NA	0.000397355	0.000793577
3	rs66490630	40099769	C,C	T,T	0.970179,0.825397	-0.0290602,-0.0136217	0.0116239,0.0112602	1.90595,0.645154	0.000397187	0.00079258
3	rs12441486	40268544	A,A	G,G	0.946322,0.800595	0.00930205,0.0234947	0.00877248,0.0106986	0.539136,1.55147	0.0003966	0.000795264
3	rs76360779	40348157	NA,T	NA,C	NA,0.936508	NA,0.021562	NA,0.0175302	NA,0.660151	0.000395855	0.000790914
3	rs116954626	40364638	NA,C	NA,T	NA,0.935516	NA,0.0213744	NA,0.0174041	NA,0.658764	0.000394102	0.000787431
3	rs16970098	40261279	C,C	T,T	0.946322,0.800595	0.00848887,0.0240447	0.00877248,0.0106986	0.477284,1.60886	0.000394058	0.000790223
3	rs117739579	40356668	NA,T	NA,C	NA,0.936508	NA,0.0214561	NA,0.0175302	NA,0.655664	0.00039331	0.000785829
3	rs76277863	40649863	G,G	A,A	0.902585,0.982143	-0.0191998,-0.00990757	0.00666778,0.0322783	2.39977,0.119823	0.000392751	0.000782752
3	rs79626713	40722510	A,A	G,G	0.904573,0.980159	-0.0172009,-0.0250421	0.00672948,0.0306528	1.97524,0.383051	0.000392547	0.00078239
3	rs62002525	40169294	C,C	A,A	0.66501,0.975198	0.0105887,-0.00141852	0.00418899,0.0274863	1.94008,0.0182534	0.000391669	0.000785429
3	rs117307252	40831574	NA,A	NA,C	NA,0.992063	NA,0.0570913	NA,0.0481747	NA,0.627121	0.000391545	0.000781934
3	rs11858714	40717447	T,T	A,A	0.904573,0.981151	-0.0177401,-0.0171137	0.00672948,0.0314332	2.07651,0.232003	0.000390823	0.000778923
3	rs138682419	40359689	NA,C	NA,T	NA,0.936508	NA,0.0213376	NA,0.0175302	NA,0.65066	0.000390499	0.00078021
3	rs117806736	40446978	A,NA	G,NA	0.979125,NA	-0.018378,NA	0.0138296,NA	0.735454,NA	0.000390317	0.000779528
3	rs72731485	40588182	A,A	G,G	0.947316,0.994048	0.0173786,-0.0336089	0.0088502,0.0555718	1.30476,0.263347	0.000390176	0.000780368
3	rs80167314	40373215	NA,G	NA,A	NA,0.936508	NA,0.0212942	NA,0.0175302	NA,0.648831	0.000389478	0.000778169
3	rs57961139	40157989	C,C	T,T	0.955268,0.734127	-0.0177212,-0.0153132	0.00956466,0.00967566	1.1944,0.945004	0.000389169	0.000775873
3	rs72729469	40251198	A,A	G,G	0.946322,0.799603	0.00848887,0.0238987	0.00877248,0.0106787	0.477284,1.5982	0.000387692	0.000777472
3	rs2412454	40271202	G,G	A,A	0.547714,0.990079	0.00858206,0.0567633	0.00397243,0.0431319	1.51228,0.725472	0.000387429	0.000779069
3	rs143209386	40930365	NA,C	NA,G	NA,0.975198	NA,-0.0298779	NA,0.0274863	NA,0.557468	0.000384979	0.000768738
3	rs61048252	40815281	C,C	G,G	0.656064,0.84623	-0.011411,0.00767913	0.00416224,0.0118501	2.21362,0.286533	0.000384466	0.000766359
3	rs117456693	40342403	NA,G	NA,C	NA,0.9375	NA,0.0212359	NA,0.0176595	NA,0.639861	0.000384347	0.000767885
3	rs75844322	41065305	T,T	C,C	0.877734,0.857143	0.00669841,-0.0229068	0.00603539,0.0122159	0.573389,1.2163	0.000382845	0.000764645
3	rs78253498	40356885	NA,C	NA,G	NA,0.936508	NA,0.0209917	NA,0.0175302	NA,0.636146	0.000382497	0.000764218
3	rs11070246	40350683	NA,G	NA,A	NA,0.936508	NA,0.0209513	NA,0.0175302	NA,0.634459	0.000381582	0.000762389
3	rs12442731	40280693	A,A	G,G	0.421471,0.253968	0.00906781,-0.00635957	0.00400399,0.00982053	1.62835,0.286293	0.000380823	0.000765673
3	rs1051482	40956471	C,C	A,A	0.67992,0.886905	-0.00898987,0.020334	0.0042382,0.0134972	1.46969,0.879659	0.000380541	0.000759268
3	rs62019934	40969640	A,A	G,G	0.672962,0.889881	-0.00828951,0.023979	0.00421449,0.0136555	1.30809,1.10189	0.000380471	0.000759229
3	rs8030491	40903051	A,NA	G,NA	0.985089,NA	-0.0221897,NA	0.0163138,NA	0.760015,NA	0.000379879	0.000758271
3	rs275739	40180752	C,C	T,T	0.940358,0.816468	-0.0194344,-0.0104295	0.00834865,0.0110428	1.70071,0.462268	0.000379808	0.000757201
3	rs148163186	40369155	NA,G	NA,C	NA,0.936508	NA,0.0208317	NA,0.0175302	NA,0.629482	0.000378899	0.000757027
3	rs188329916	40369242	NA,T	NA,C	NA,0.936508	NA,0.0208317	NA,0.0175302	NA,0.629482	0.000378899	0.000757027
3	rs116859995	40961230	NA,A	NA,G	NA,0.959325	NA,0.0228968	NA,0.0216401	NA,0.537569	0.000378483	0.000755536
3	rs62019885	40886015	T,T	C,C	0.673956,0.915675	-0.00829602,0.0265649	0.0042178,0.0153834	1.30809,1.07471	0.000378157	0.000754626
3	rs3743128	40374894	NA,A	NA,G	NA,0.9375	NA,0.0209697	NA,0.0176595	NA,0.628837	0.000376245	0.000751734
3	rs8030980	40278192	C,C	T,T	0.292247,0.24504	0.00958223,-0.00689468	0.00434734,0.00993854	1.56046,0.311713	0.000372952	0.000751392
3	rs28514956	40267543	G,G	C,C	0.545726,0.990079	0.00854217,0.0583983	0.00397094,0.0431319	1.5022,0.755097	0.000372275	0.000748514
3	rs116952630	41048864	G,NA	C,NA	0.961233,NA	0.00593642,NA	0.0102422,NA	0.250124,NA	0.000370553	0.000740389
3	rs57915574	40204681	A,A	G,G	0.956262,0.825397	-0.0213596,-0.01111	0.00966771,0.0112602	1.56625,0.489714	0.000370487	0.000738473
3	rs11070245	40317792	G,G	T,T	0.468191,0.673611	-0.00851854,-0.00717163	0.00396233,0.00911656	1.5008,0.365038	0.000370323	0.000744139
3	rs7175894	40731264	NA,A	NA,T	NA,0.955357	NA,-0.0234975	NA,0.0206987	NA,0.591277	0.000370231	0.000739192
3	rs80354500	40200015	G,NA	C,NA	0.974155,NA	0.0183206,NA	0.0124606,NA	0.849289,NA	0.000366947	0.000733482
3	rs12901508	40151599	T,T	C,C	0.201789,0.172619	0.0105813,0.0106079	0.00492643,0.0113111	1.49861,0.458004	0.000366804	0.000732775
3	rs4566130	40260208	T,T	C,C	0.971173,0.802579	0.00420665,0.0237702	0.0118166,0.010739	0.141557,1.57079	0.000366301	0.000734692
3	rs77050584	40202036	NA,C	NA,T	NA,0.96131	NA,0.0256127	NA,0.0221651	NA,0.605779	0.000366187	0.000731715
3	rs139127529	40364862	NA,T	NA,C	NA,0.983135	NA,0.0357346	NA,0.0331973	NA,0.550161	0.000366175	0.000731046
3	rs6492925	40304170	G,G	T,T	0.084493,0.444444	0.00382562,0.0204002	0.00710883,0.00860262	0.2288,1.7515	0.000366134	0.000735742
3	rs4321170	40536198	A,A	G,G	0.514911,0.402778	-0.0135762,0.00324535	0.00395606,0.0087157	3.22206,0.148969	0.000365036	0.000727967
3	rs11629850	40317075	A,A	G,G	0.470179,0.674603	-0.00860581,-0.00694272	0.00396135,0.00912373	1.52546,0.349998	0.000364894	0.000733273
3	rs77820631	40239459	G,G	A,A	0.971173,0.800595	0.00344187,0.0239713	0.0118166,0.0106986	0.113035,1.60115	0.000363675	0.000729339
3	rs61512112	40592982	NA,G	NA,C	NA,0.429563	NA,0.0112028	NA,0.00863547	NA,0.711016	0.000362946	0.000724964
3	rs7180126	40279581	C,C	A,A	0.521869,0.771825	0.00865051,-0.00749437	0.00395809,0.0101861	1.53985,0.335463	0.000362367	0.000729328
3	rs62018051	40819607	T,T	C,C	0.658052,0.868056	-0.0114269,0.00635943	0.00416802,0.0126309	2.21362,0.21139	0.000362262	0.000722126
3	rs17672041	40722426	T,T	C,C	0.904573,0.981151	-0.0172547,-0.0213693	0.00672948,0.0314332	1.98523,0.303983	0.000362027	0.000721577
3	rs117899950	40664869	NA,C	NA,T	NA,0.987103	NA,-0.0415638	NA,0.0378862	NA,0.564457	0.000361641	0.000722209
3	rs117001799	40663948	NA,G	NA,C	NA,0.967262	NA,-0.0247363	NA,0.0240217	NA,0.518373	0.00036097	0.000720774
3	rs76994419	40714150	T,T	C,C	0.904573,0.981151	-0.0171292,-0.0228902	0.00672948,0.0314332	1.96196,0.331166	0.000359353	0.000716257
3	rs3743129	40383779	C,C	A,A	0.555666,0.349206	-0.00057987,-0.0211326	0.00397904,0.00896686	0.0534822,1.73434	0.000358331	0.000717385
3	rs12908114	40859277	T,T	C,C	0.675944,0.860119	-0.00909738,0.0182495	0.00422449,0.0123238	1.50473,0.85808	0.000356543	0.000711381
3	rs55713690	40592140	C,C	T,T	0.947316,0.990079	0.017322,-0.0179298	0.0088502,0.0431319	1.29827,0.169006	0.000355247	0.000710535
3	rs7164392	40151470	C,C	T,T	0.201789,0.172619	0.0105393,0.0104077	0.00492643,0.0113111	1.48935,0.446715	0.000355025	0.000709251
3	rs116866995	40280793	NA,T	NA,G	NA,0.982143	NA,0.0357456	NA,0.0322783	NA,0.571684	0.000354762	0.000708779
3	rs2307104	40282701	C,C	T,T	0.521869,0.77381	0.00859744,-0.00744726	0.00395809,0.0102176	1.5251,0.331536	0.0003541	0.000712738
3	rs117230694	40271961	NA,G	NA,C	NA,0.982143	NA,-0.0344844	NA,0.0322783	NA,0.544601	0.000353014	0.000705099
3	rs7175589	40272148	T,T	C,C	0.602386,0.748016	-0.00872178,0.00528028	0.00403991,0.00984603	1.51064,0.227853	0.000352973	0.000709357
3	rs17746659	40859951	A,A	C,C	0.67495,0.860119	-0.00904466,0.0181067	0.00422113,0.0123238	1.493,0.848429	0.000351255	0.000700823
3	rs75690840	40377048	NA,A	NA,G	NA,0.935516	NA,0.0194481	NA,0.0174041	NA,0.57872	0.000351121	0.000701551
3	rs55982218	40728810	T,T	C,C	0.902585,0.981151	-0.0169948,-0.0172606	0.00666778,0.0314332	1.96618,0.234389	0.000350906	0.000699492
3	rs189003005	40278409	NA,G	NA,T	NA,0.982143	NA,0.035296	NA,0.0322783	NA,0.561967	0.000350025	0.000699312
3	rs3736290	40321351	A,A	C,C	0.470179,0.651786	-0.00865049,-0.00570614	0.00396135,0.00897279	1.53786,0.279993	0.000350019	0.000703245
3	rs142206246	40714223	T,NA	C,NA	0.994036,NA	0.0365517,NA	0.0256781,NA	0.810783,NA	0.000349845	0.000697525
3	rs17848521	40278212	NA,C	NA,T	NA,0.982143	NA,0.0352605	NA,0.0322783	NA,0.561203	0.000349656	0.000698575
3	rs17848517	40278101	NA,A	NA,G	NA,0.982143	NA,0.0352605	NA,0.0322783	NA,0.561203	0.000349656	0.000698575
3	rs275728	40192918	T,T	G,G	0.940358,0.815476	-0.0193288,-0.00973754	0.00834865,0.0110197	1.68609,0.423788	0.000349434	0.000696696
3	rs1869902	40595414	C,C	G,G	0.05169,0.009921	-0.017617,0.0217507	0.0089302,0.0431311	1.31404,0.211793	0.000349178	0.000698376
3	rs72727102	40075359	G,G	C,C	0.903579,0.993056	-0.0153102,-0.0482385	0.00669838,0.0514752	1.6522,0.457553	0.000349128	0.000697427
3	rs55944373	40836472	C,NA	G,NA	0.894632,NA	-0.0140721,NA	0.00643966,NA	1.53952,NA	0.000349007	0.00069587
3	rs17848516	40278002	NA,G	NA,T	NA,0.983135	NA,0.0362232	NA,0.0331973	NA,0.56034	0.000348478	0.000696228
3	rs139569159	40179663	NA,C	NA,A	NA,0.973214	NA,0.0277499	NA,0.0264757	NA,0.530798	0.000347093	0.00069312
3	rs7172000	40709579	T,T	C,C	0.904573,0.981151	-0.0170799,-0.0216695	0.00672948,0.0314332	1.95285,0.309288	0.000345183	0.000688026
3	rs187773034	40274373	NA,A	NA,C	NA,0.982143	NA,0.034819	NA,0.0322783	NA,0.551732	0.000345135	0.00068954
3	rs8030687	40265588	T,T	C,C	0.72664,0.840278	-0.0085004,-0.0121669	0.00443621,0.0116683	1.2569,0.527136	0.00034445	0.000692901
3	rs111616753	40277072	T,T	A,A	0.292247,0.24504	0.00944388,-0.00666057	0.00434734,0.00993854	1.52534,0.298652	0.000344179	0.000693339
3	rs386220	40181679	C,NA	T,NA	0.015905,NA	0.0234215,NA	0.0158035,NA	0.859087,NA	0.000344065	0.000687395
3	rs28634775	40520713	A,NA	G,NA	0.821074,NA	-0.00816141,NA	0.00515836,NA	0.944583,NA	0.00034393	0.000686889
3	rs11070272	40725263	G,G	A,A	0.368787,0.212302	-0.00288182,0.0245579	0.00409792,0.0104531	0.317037,1.72568	0.000343845	0.000685653
3	rs183916	40130094	C,C	T,T	0.605368,0.985119	0.00804536,0.0397115	0.00404514,0.0353055	1.33056,0.5839	0.000343532	0.000687416
3	rs72731496	40598964	C,C	T,T	0.949304,0.993056	0.0174955,-0.0140956	0.00901262,0.0514752	1.28208,0.105566	0.000343149	0.000686409
3	rs149161405	40275316	NA,C	NA,T	NA,0.982143	NA,0.0345844	NA,0.0322783	NA,0.546729	0.000342782	0.000684837
3	rs140633431	40273386	NA,G	NA,C	NA,0.982143	NA,0.0345329	NA,0.0322783	NA,0.545632	0.000342269	0.000683812
3	rs142587703	40635086	NA,A	NA,G	NA,0.975198	NA,0.0298989	NA,0.0274863	NA,0.557999	0.000342251	0.000683527
3	rs34321039	40702196	T,T	C,C	0.924453,0.934524	0.00352446,0.0321699	0.00748151,0.0172809	0.195467,1.203	0.000342061	0.000683477
3	rs4923847	40269501	T,T	C,C	0.389662,0.391865	0.00612653,-0.0125606	0.00405425,0.00875659	0.883549,0.819721	0.000341981	0.000689766
3	rs117547180	40272835	NA,T	NA,C	NA,0.982143	NA,0.0344526	NA,0.0322783	NA,0.543925	0.000341473	0.000682222
3	rs11629915	40297507	A,A	T,T	0.706759,0.764881	-0.00978294,0.0059803	0.00434302,0.01008	1.61464,0.257281	0.00034143	0.000687816
3	rs117690285	40398210	NA,A	NA,G	NA,0.988095	NA,0.040128	NA,0.0394133	NA,0.510584	0.000341325	0.000681558
3	rs118107614	40360078	NA,T	NA,C	NA,0.922619	NA,-0.0178249	NA,0.0159983	NA,0.576418	0.000341292	0.000682202
3	rs145423566	40930982	NA,T	NA,C	NA,0.989087	NA,-0.0395021	NA,0.0411453	NA,0.472341	0.000340648	0.000680048
3	rs2444303	40782620	T,NA	C,NA	0.395626,NA	-0.00808502,NA	0.00404338,NA	1.34154,NA	0.000340036	0.000677803
3	rs192639667	40775571	NA,C	NA,T	NA,0.985119	NA,-0.0394944	NA,0.0353055	NA,0.579565	0.000338735	0.00067674
3	rs113638727	40706101	G,G	C,C	0.904573,0.981151	-0.0169763,-0.0221822	0.00672948,0.0314332	1.93381,0.318416	0.000337998	0.000673714
3	rs79098095	41067021	T,NA	C,NA	0.992048,NA	-0.0395183,NA	0.0222601,NA	1.12005,NA	0.000337841	0.000674094
3	rs146597398	40154222	NA,A	NA,G	NA,0.985119	NA,-0.035123	NA,0.0353055	NA,0.495095	0.000337564	0.000674062
3	rs408190	40176924	A,A	G,G	0.95328,0.821429	-0.0201881,-0.0123293	0.0093687,0.0111612	1.5062,0.569745	0.000337483	0.000672707
3	rs3803358	40662773	T,T	C,C	0.905567,0.982143	-0.0191573,0.000781919	0.00676109,0.0322783	2.33681,0.00847548	0.000337359	0.000672384
3	rs35649716	40120728	G,G	A,A	0.615308,0.993056	0.0084963,0.0501978	0.00406384,0.0514752	1.43706,0.482186	0.000334838	0.000669811
3	rs11557072	40713374	A,A	G,G	0.903579,0.981151	-0.0170009,-0.0214104	0.00669838,0.0314332	1.95285,0.304709	0.00033476	0.000667257
3	rs76912332	40970378	NA,G	NA,T	NA,0.97123	NA,0.0253266	NA,0.0255725	NA,0.492162	0.000334141	0.00066724
3	rs111540938	40708701	T,T	C,C	0.904573,0.981151	-0.016927,-0.0223022	0.00672948,0.0314332	1.92477,0.320565	0.000333825	0.000665401
3	rs8034217	40721700	C,C	T,T	0.369781,0.21627	-0.00296964,0.0242444	0.00409564,0.010383	0.329378,1.70902	0.000333645	0.000665358
3	rs2898973	40298358	T,T	C,C	0.706759,0.764881	-0.00973819,0.00593029	0.00434302,0.01008	1.60303,0.254677	0.000333357	0.000671528
3	rs1907564	40205700	T,T	C,C	0.957256,0.823413	-0.0209841,-0.0102246	0.00977441,0.0112102	1.49749,0.441619	0.000332627	0.000663114
3	rs117994869	40852230	NA,T	NA,A	NA,0.950397	NA,0.0184519	NA,0.0196877	NA,0.457621	0.000332491	0.000664025
3	rs115077254	40708484	NA,T	NA,C	NA,0.970238	NA,-0.0246979	NA,0.0251555	NA,0.486522	0.000331552	0.000662097
3	rs74396966	40850053	NA,A	NA,T	NA,0.950397	NA,0.0183792	NA,0.0196877	NA,0.455256	0.000331379	0.000661806
3	rs147915852	41006878	NA,A	NA,G	NA,0.97123	NA,0.0243606	NA,0.0255725	NA,0.467514	0.000331236	0.000661219
3	rs16924528	40328292	G,G	A,A	0.664016,0.982143	0.00896462,0.027557	0.00418592,0.0322783	1.49181,0.405328	0.000330547	0.000664337
3	rs72733469	40819191	T,T	C,C	0.658052,0.868056	-0.0112394,0.00640584	0.00416802,0.0126309	2.15458,0.213216	0.000330102	0.000658056
3	rs7165054	40857883	G,G	T,T	0.67495,0.860119	-0.00899916,0.0176597	0.00422113,0.0123238	1.48132,0.818546	0.000329132	0.00065669
3	rs141726041	40916632	NA,A	NA,T	NA,0.974206	NA,-0.0260302	NA,0.0269663	NA,0.475732	0.000328998	0.000656801
3	rs71472431	40635859	T,NA	C,NA	0.94334,NA	0.0151318,NA	0.00855199,NA	1.11448,NA	0.00032709	0.000652211
3	rs151100677	40181252	NA,C	NA,T	NA,0.973214	NA,0.0260138	NA,0.0264757	NA,0.487014	0.000326764	0.000652531
3	rs11070280	40861040	T,T	C,C	0.67495,0.860119	-0.00895367,0.0177529	0.00422113,0.0123238	1.46969,0.824734	0.000326417	0.000651281
3	rs8037207	40655500	A,A	G,G	0.902585,0.982143	-0.0187421,-0.00264004	0.00666778,0.0322783	2.30616,0.0292749	0.000326394	0.000650575
3	rs189632543	40947386	NA,T	NA,C	NA,0.988095	NA,-0.0368842	NA,0.0394133	NA,0.456727	0.000325842	0.000650509
3	rs10851396	40860919	G,G	C,C	0.675944,0.882937	-0.00905185,0.0188967	0.00422449,0.0132962	1.493,0.808952	0.000325755	0.000649925
3	rs8030640	40265503	A,A	C,C	0.72664,0.840278	-0.00835823,-0.0122156	0.00443621,0.0116683	1.2251,0.529964	0.000325702	0.000655111
3	rs60705135	40416857	NA,A	NA,G	NA,0.977182	NA,-0.0282652	NA,0.0286274	NA,0.490164	0.000325593	0.000650216
3	rs11070279	40860946	T,T	C,C	0.675944,0.860119	-0.00896079,0.0178951	0.00422449,0.0123238	1.46969,0.83422	0.000325349	0.000649163
3	rs75159543	40665228	T,T	C,C	0.902585,0.982143	-0.0187331,0.000241833	0.00666778,0.0322783	2.30434,0.00260392	0.000324896	0.000647595
3	rs12911108	40628671	A,NA	G,NA	0.941352,NA	0.0146698,NA	0.00841466,NA	1.09007,NA	0.000324333	0.000646712
3	rs191791708	40397476	NA,A	NA,G	NA,0.989087	NA,0.0394112	NA,0.0411453	NA,0.470909	0.000323718	0.000646392
3	rs4924414	40352615	T,T	A,A	0.464215,0.247024	-0.00756768,-0.00918024	0.00396447,0.00991158	1.24966,0.450586	0.000322219	0.000646599
3	rs148393899	40387666	NA,A	NA,G	NA,0.96627	NA,-0.0224771	NA,0.023678	NA,0.465368	0.000322023	0.000643079
3	rs79686693	40403454	NA,A	NA,G	NA,0.987103	NA,0.0363295	NA,0.0378862	NA,0.471594	0.000321608	0.000642228
3	rs57871774	40222200	NA,T	NA,C	NA,0.987103	NA,0.0337999	NA,0.0378862	NA,0.429088	0.000320871	0.000640491
3	rs116555373	40285510	A,A	T,T	0.950298,0.787698	-0.0119275,-0.0214486	0.00909753,0.0104531	0.721626,1.39598	0.000319902	0.0006418
3	rs58914687	40761093	NA,A	NA,G	NA,0.977182	NA,-0.0279643	NA,0.0286274	NA,0.483268	0.00031947	0.000638179
3	rs34088794	40665420	A,A	G,G	0.902585,0.982143	-0.0186791,0.000241833	0.00666778,0.0322783	2.29344,0.00260392	0.000319369	0.000636585
3	rs8026523	40654066	T,T	G,G	0.903579,0.982143	-0.018877,-0.00406279	0.00669838,0.0322783	2.31603,0.0458363	0.000319107	0.000636065
3	rs8027487	40654067	A,A	T,T	0.903579,0.982143	-0.018877,-0.00400342	0.00669838,0.0322783	2.31603,0.045134	0.000319048	0.000635949
3	rs142579886	40281096	NA,A	NA,G	NA,0.9375	NA,0.0167833	NA,0.0176595	NA,0.466079	0.000318961	0.000636846
3	rs77179303	40182181	NA,T	NA,C	NA,0.973214	NA,0.0252786	NA,0.0264757	NA,0.468923	0.000318898	0.000636824
3	rs2412452	40240544	A,A	C,C	0.455268,0.011905	-0.00734705,-0.0616206	0.00397022,0.039413	1.19222,0.928322	0.000317818	0.000638574
3	rs116940720	40320741	NA,C	NA,T	NA,0.958333	NA,-0.0228469	NA,0.0213919	NA,0.544371	0.000317646	0.000634848
3	rs149942668	40365507	G,NA	T,NA	0.987078,NA	0.0220874,NA	0.0175062,NA	0.683908,NA	0.000317163	0.000633452
3	rs661488	40721420	C,C	G,G	0.370775,0.217262	-0.00350838,0.0239703	0.00409337,0.0103658	0.407384,1.68291	0.000317028	0.000632263
3	rs183777343	40453380	G,NA	A,NA	0.991054,NA	-0.038718,NA	0.0209976,NA	1.1858,NA	0.000316246	0.000631581
3	rs117159862	40883919	A,NA	C,NA	0.973161,NA	-0.0238132,NA	0.0122339,NA	1.28739,NA	0.000315265	0.000629425
3	rs138726358	41002600	NA,C	NA,T	NA,0.97123	NA,0.0228561	NA,0.0255725	NA,0.430108	0.000314786	0.000628392
3	rs146699685	40697247	NA,G	NA,C	NA,0.970238	NA,-0.0231942	NA,0.0251555	NA,0.447926	0.000314605	0.00062826
3	rs150844778	41026748	NA,C	NA,A	NA,0.975198	NA,-0.0261987	NA,0.0274863	NA,0.467868	0.000313888	0.000626832
3	rs2959545	40804071	G,G	T,T	0.580517,0.785714	-0.0115603,-0.00355684	0.00400659,0.0104178	2.40781,0.135023	0.000313561	0.000624639
3	rs188020	40195376	G,G	C,C	0.957256,0.790675	-0.0222546,-0.00902819	0.00977441,0.0105074	1.64213,0.408695	0.000313469	0.000624902
3	rs34598927	40378917	NA,T	NA,C	NA,0.96627	NA,0.0231008	NA,0.023678	NA,0.482473	0.000313106	0.000625388
3	rs117546176	40404754	NA,T	NA,C	NA,0.987103	NA,0.0351215	NA,0.0378862	NA,0.451104	0.000312918	0.000624877
3	rs11633992	40285120	G,G	A,A	0.029821,0.297619	-0.00885213,-0.0194338	0.0116239,0.00934946	0.350342,1.42419	0.000312415	0.000627099
3	rs6492959	40937727	NA,T	NA,C	NA,0.132937	NA,-0.0119396	NA,0.0125908	NA,0.464719	0.000311587	0.000622303
3	rs35257258	40130951	A,A	G,G	0.621272,0.989087	0.00847263,0.0247513	0.00407601,0.0411453	1.42425,0.261642	0.000311462	0.000623255
3	rs137855380	40404978	NA,T	NA,A	NA,0.987103	NA,0.0348185	NA,0.0378862	NA,0.446019	0.000310821	0.00062069
3	rs10520152	40080163	G,G	A,A	0.902585,0.993056	-0.0144677,-0.0475101	0.00666778,0.0514752	1.52255,0.448522	0.000310561	0.000620382
3	rs71472448	40950445	G,NA	A,NA	0.984095,NA	-0.0237054,NA	0.0158037,NA	0.874135,NA	0.000310381	0.000619397
3	rs8040755	40660192	T,T	C,C	0.90159,0.982143	-0.0185459,0.00114528	0.00663768,0.0322783	2.28354,0.0124697	0.000309124	0.00061625
3	rs11855517	40966430	C,C	T,T	0.670974,0.869048	-0.0080904,0.0211016	0.00420796,0.0126714	1.2634,1.01839	0.000309081	0.000616821
3	rs117431487	40690014	NA,T	NA,C	NA,0.970238	NA,-0.0223765	NA,0.0251555	NA,0.427453	0.000308365	0.000615784
3	rs2917836	40239477	G,G	A,A	0.454274,0.011905	-0.00725855,-0.0624543	0.00397094,0.039413	1.1703,0.946712	0.00030817	0.000619149
3	rs184482396	40185365	NA,G	NA,A	NA,0.973214	NA,0.0241949	NA,0.0264757	NA,0.442742	0.000308044	0.000615152
3	rs142075311	40997718	NA,G	NA,C	NA,0.94246	NA,0.0167526	NA,0.0183564	NA,0.441967	0.000307894	0.000614834
3	rs77422496	40434101	NA,G	NA,A	NA,0.965278	NA,-0.0201421	NA,0.0233493	NA,0.410795	0.000306693	0.000612561
3	rs151051239	40273528	NA,A	NA,G	NA,0.936508	NA,0.0159616	NA,0.0175302	NA,0.440633	0.000306585	0.000612247
3	rs78122163	40243408	NA,C	NA,G	NA,0.970238	NA,0.0234445	NA,0.0251555	NA,0.454265	0.000306552	0.000612184
3	rs62019915	40945271	A,NA	G,NA	0.984095,NA	-0.0235225,NA	0.0158037,NA	0.864417,NA	0.000305393	0.000609449
3	rs12898690	40741295	A,A	G,G	0.648111,0.895833	-0.0113185,0.00869966	0.00414011,0.0139934	2.20346,0.272343	0.000304731	0.000607433
3	rs55788133	40664239	A,A	G,G	0.902585,0.982143	-0.018527,0.000423272	0.00666778,0.0322783	2.26283,0.00456775	0.000304436	0.000606836
3	rs60274121	40419609	NA,C	NA,A	NA,0.940476	NA,-0.0159746	NA,0.0180669	NA,0.424126	0.000304173	0.000607455
3	rs8033938	40703114	G,G	A,A	0.902585,0.981151	-0.016693,-0.0193459	0.00666778,0.0314332	1.91023,0.269015	0.000303332	0.000604662
3	rs188870390	40436052	A,NA	G,NA	0.991054,NA	-0.0380909,NA	0.0209976,NA	1.15697,NA	0.00030326	0.000605649
3	rs117377196	40283063	NA,A	NA,G	NA,0.982143	NA,0.029809	NA,0.0322783	NA,0.44886	0.000301364	0.000602058
3	rs145014388	40455383	G,NA	C,NA	0.991054,NA	-0.0379752,NA	0.0209976,NA	1.15169,NA	0.000300952	0.00060104
3	rs187102992	40941378	G,NA	A,NA	0.964215,NA	0.00545035,NA	0.0106439,NA	0.215663,NA	0.000300627	0.000600734
3	rs187729074	40863261	A,NA	G,NA	0.980119,NA	-0.0147254,NA	0.0141639,NA	0.525043,NA	0.000299695	0.000598283
3	rs141514566	40619923	NA,C	NA,G	NA,0.953373	NA,0.0182502	NA,0.0202746	NA,0.434104	0.000299307	0.000597685
3	rs41277676	40580654	G,G	A,A	0.949304,0.994048	0.0165368,-0.0280435	0.00901262,0.0555718	1.177,0.211963	0.000299203	0.000598428
3	rs600791	40721067	C,C	G,G	0.370775,0.218254	-0.00341911,0.0236537	0.00409337,0.0103488	0.394091,1.65219	0.000299168	0.000596664
3	rs2306481	40539272	G,G	C,C	0.544732,0.553571	-0.0119539,-0.00049394	0.00397022,0.00859885	2.58423,0.0203639	0.000298958	0.000596166
3	rs2304583	41032138	G,G	A,A	0.656064,0.883929	-0.00943465,0.0172117	0.00416224,0.0133454	1.63065,0.705199	0.000298828	0.00059623
3	rs34358001	40505429	C,C	T,T	0.307157,0.715278	0.00759129,0.0148731	0.0042859,0.00947229	1.11621,0.934139	0.000298474	0.000596896
3	rs7162894	40504137	C,C	T,T	0.306163,0.715278	0.00750726,0.0148978	0.00428977,0.00947229	1.0963,0.936403	0.000298075	0.000596122
3	rs111493090	40418343	NA,C	NA,T	NA,0.94246	NA,-0.0155748	NA,0.0183564	NA,0.402109	0.000297441	0.000593984
3	rs12591670	40286117	C,C	T,T	0.029821,0.296627	-0.00847945,-0.0193537	0.0116239,0.00935847	0.331888,1.413	0.000296767	0.000595662
3	rs146762295	40202689	NA,C	NA,G	NA,0.973214	NA,0.0229343	NA,0.0264757	NA,0.41301	0.000296455	0.000592013
3	rs76114827	40190148	NA,T	NA,C	NA,0.973214	NA,0.0229249	NA,0.0264757	NA,0.412791	0.000296373	0.000591848
3	rs117826948	40182214	NA,C	NA,T	NA,0.972222	NA,0.022517	NA,0.0260119	NA,0.412643	0.000296344	0.000591796
3	rs7177150	40529113	A,A	G,G	0.377734,0.177579	-0.00847003,0.00341355	0.00407811,0.0111856	1.42244,0.119052	0.000295812	0.000590225
3	rs76825092	40420518	NA,C	NA,T	NA,0.94246	NA,-0.0154309	NA,0.0183564	NA,0.397337	0.000295619	0.000590347
3	rs113646398	40417017	NA,G	NA,A	NA,0.94246	NA,-0.0154248	NA,0.0183564	NA,0.397134	0.000295542	0.000590193
3	rs3092981	40987725	T,NA	C,NA	0.884692,NA	-0.0119721,NA	0.00619033,NA	1.2748,NA	0.000294763	0.000588014
3	rs12594113	40073009	NA,A	NA,G	NA,0.759921	NA,-0.00826878	NA,0.0100079	NA,0.388622	0.000294456	0.000587996
3	rs116948395	40434546	NA,C	NA,G	NA,0.940476	NA,-0.0151066	NA,0.0180669	NA,0.394619	0.000294246	0.000587568
3	rs59793325	40417793	NA,A	NA,G	NA,0.94246	NA,-0.015287	NA,0.0183564	NA,0.392585	0.000293825	0.000586765
3	rs74582705	40420240	NA,G	NA,C	NA,0.94246	NA,-0.015287	NA,0.0183564	NA,0.392585	0.000293825	0.000586765
3	rs12910784	41039088	C,C	A,A	0.658052,0.897817	-0.00966243,0.0166281	0.00416802,0.014113	1.68959,0.622123	0.000293724	0.000586079
3	rs77300586	40430192	NA,T	NA,C	NA,0.940476	NA,-0.0150538	NA,0.0180669	NA,0.392847	0.000293581	0.000586241
3	rs79592792	40199928	NA,A	NA,T	NA,0.96131	NA,0.0198856	NA,0.0221651	NA,0.432228	0.000293569	0.00058653
3	rs113958397	41051168	C,NA	T,NA	0.895626,NA	-0.0126633,NA	0.00646666,NA	1.29928,NA	0.000293354	0.000585027
3	rs148297645	40190663	NA,T	NA,C	NA,0.973214	NA,0.0225401	NA,0.0264757	NA,0.403871	0.000293047	0.000585207
3	rs144137400	40201276	NA,A	NA,C	NA,0.986111	NA,0.0316595	NA,0.0365264	NA,0.413328	0.000292808	0.000584875
3	rs57489891	40205839	T,T	C,C	0.957256,0.824405	-0.0203851,-0.010097	0.00977441,0.0112351	1.43158,0.433194	0.000292393	0.000582932
3	rs2117975	40157314	A,A	G,G	0.885686,0.929563	-0.0141501,-0.00443115	0.0062137,0.0167057	1.6426,0.101923	0.000292204	0.000584374
3	rs2412463	40302973	G,G	C,C	0.706759,0.760913	-0.00950989,0.00651519	0.00434302,0.0100221	1.54445,0.287655	0.000291751	0.000587592
3	rs33931006	40914831	G,NA	C,NA	0.984095,NA	-0.0229771,NA	0.0158037,NA	0.835728,NA	0.000291216	0.00058117
3	rs72729459	40238027	T,T	C,C	0.950298,0.796627	0.00635167,0.0236073	0.00909753,0.0106201	0.314198,1.58131	0.000291138	0.000583816
3	rs113340372	40418702	NA,T	NA,A	NA,0.94246	NA,-0.0150502	NA,0.0183564	NA,0.384809	0.000290932	0.000580987
3	rs76163385	40421471	NA,G	NA,A	NA,0.884921	NA,-0.0113124	NA,0.0133953	NA,0.399696	0.00029074	0.000580539
3	rs144816320	40961869	NA,A	NA,G	NA,0.970238	NA,0.0199045	NA,0.0251555	NA,0.367751	0.000290514	0.000579951
3	rs75146350	40418653	NA,G	NA,A	NA,0.94246	NA,-0.015011	NA,0.0183564	NA,0.383527	0.00029046	0.000580045
3	rs62018046	40806506	T,T	G,G	0.66004,0.918651	-0.0110849,-0.000595335	0.00417389,0.0156369	2.10169,0.013394	0.000290261	0.000578619
3	rs72729488	40263116	A,A	G,G	0.725646,0.830357	-0.00844041,-0.0104922	0.0044312,0.0113894	1.24557,0.447409	0.000289345	0.000582079
3	rs28515996	40297219	A,A	T,T	0.652087,0.983135	0.00912243,0.00943626	0.00415099,0.0331973	1.55325,0.110015	0.000289087	0.000581644
3	rs12592321	40279780	NA,C	NA,T	NA,0.940476	NA,0.0153314	NA,0.0180669	NA,0.402184	0.00028897	0.000577065
3	rs36094699	40963121	C,C	T,T	0.671968,0.863095	-0.00823761,0.0194923	0.00421121,0.0124355	1.29712,0.931798	0.000288686	0.0005759
3	rs146473680	40744165	NA,G	NA,A	NA,0.987103	NA,-0.0303582	NA,0.0378862	NA,0.373702	0.000288567	0.00057625
3	rs12898218	40128313	C,C	T,T	0.621272,0.988095	0.00824409,0.0258721	0.00407601,0.0394133	1.36537,0.291115	0.00028854	0.000577359
3	rs373016337	40446017	NA,A	NA,C	NA,0.941468	NA,-0.0148076	NA,0.0182098	NA,0.380779	0.00028853	0.000576167
3	rs936212	40581543	NA,C	NA,T	NA,0.44246	NA,0.00892413	NA,0.00860653	NA,0.523195	0.000288479	0.000576191
3	rs112671479	40424265	NA,T	NA,A	NA,0.939484	NA,-0.0144174	NA,0.0179277	NA,0.375426	0.000287848	0.000574796
3	rs2034651	40802446	A,A	G,G	0.413519,0.214286	0.0112151,0.00476507	0.00401481,0.0104178	2.28274,0.188838	0.000287756	0.000573309
3	rs146419864	40932134	NA,A	NA,G	NA,0.978175	NA,-0.0255519	NA,0.0292559	NA,0.417426	0.000287583	0.000574314
3	rs140199564	40191486	NA,G	NA,A	NA,0.973214	NA,0.0217663	NA,0.0264757	NA,0.386151	0.000286639	0.000572412
3	rs12439335	40245114	C,C	T,T	0.673956,0.862103	-0.00764908,-0.00750849	0.0042178,0.0123978	1.15645,0.263794	0.000286314	0.000576296
3	rs28496167	40520381	C,C	T,T	0.890656,0.91369	-0.00667758,0.0308734	0.00633559,0.0152221	0.534777,1.3712	0.000285048	0.00056957
3	rs8037267	40552040	A,A	G,G	0.905567,0.386905	0.00556849,-0.00663941	0.00676109,0.00877682	0.387044,0.347399	0.000284575	0.000567575
3	rs1075505	40556503	T,T	C,C	0.906561,0.385913	0.00527039,-0.00750155	0.00679323,0.00878099	0.358675,0.405672	0.000284376	0.000567166
3	rs12911144	41047489	A,NA	G,NA	0.987078,NA	-0.0231601,NA	0.0175062,NA	0.730848,NA	0.000283747	0.000566226
3	rs58995872	40416042	NA,A	NA,C	NA,0.943452	NA,-0.0144942	NA,0.018507	NA,0.362986	0.000283569	0.000566289
3	rs117018929	40266276	NA,C	NA,T	NA,0.979167	NA,0.0252613	NA,0.0299292	NA,0.399408	0.000283553	0.000566463
3	rs117085445	40267727	NA,C	NA,A	NA,0.979167	NA,0.0252613	NA,0.0299292	NA,0.399408	0.000283553	0.000566463
3	rs184684916	40376640	NA,T	NA,C	NA,0.983135	NA,0.0258836	NA,0.0331973	NA,0.36094	0.000283309	0.000565665
3	rs147776431	40416287	NA,T	NA,C	NA,0.94246	NA,-0.0143763	NA,0.0183564	NA,0.362986	0.00028309	0.000565328
3	rs78940174	40418410	NA,G	NA,A	NA,0.94246	NA,-0.0143763	NA,0.0183564	NA,0.362986	0.00028309	0.000565328
3	rs80249577	40418039	NA,G	NA,A	NA,0.94246	NA,-0.0143763	NA,0.0183564	NA,0.362986	0.00028309	0.000565328
3	rs116985790	40270151	NA,T	NA,C	NA,0.979167	NA,0.0251907	NA,0.0299292	NA,0.397972	0.000283066	0.000565489
3	rs79324566	40420817	NA,A	NA,G	NA,0.94246	NA,-0.0143388	NA,0.0183564	NA,0.361788	0.00028267	0.000564491
3	rs111251450	40416679	NA,G	NA,C	NA,0.94246	NA,-0.0143298	NA,0.0183564	NA,0.361497	0.000282569	0.000564289
3	rs113336480	40418025	NA,T	NA,G	NA,0.94246	NA,-0.0143298	NA,0.0183564	NA,0.361497	0.000282569	0.000564289
3	rs58902242	40417337	NA,A	NA,T	NA,0.94246	NA,-0.0143298	NA,0.0183564	NA,0.361497	0.000282569	0.000564289
3	rs115435628	40416835	NA,G	NA,C	NA,0.94246	NA,-0.0143298	NA,0.0183564	NA,0.361497	0.000282569	0.000564289
3	rs137973068	40416727	NA,G	NA,C	NA,0.94246	NA,-0.0143298	NA,0.0183564	NA,0.361497	0.000282569	0.000564289
3	rs141860231	40416931	NA,G	NA,C	NA,0.94246	NA,-0.0143298	NA,0.0183564	NA,0.361497	0.000282569	0.000564289
3	rs34240706	40847369	C,NA	G,NA	0.984095,NA	-0.0226168,NA	0.0158037,NA	0.817014,NA	0.000282392	0.00056357
3	rs2196470	40237322	A,A	G,G	0.950298,0.795635	0.00614779,0.0234646	0.00909753,0.0106009	0.301734,1.57079	0.000282182	0.000565855
3	rs112792663	40418218	NA,G	NA,T	NA,0.94246	NA,-0.0142833	NA,0.0183564	NA,0.36001	0.000282051	0.000563254
3	rs61436050	40416053	NA,G	NA,A	NA,0.943452	NA,-0.0143535	NA,0.018507	NA,0.358524	0.000282008	0.000563172
3	rs8038396	40957370	C,C	A,A	0.671968,0.886905	-0.00828306,0.0210157	0.00421121,0.0134972	1.30809,0.922781	0.000281884	0.000562503
3	rs372476558	40210194	NA,A	NA,G	NA,0.985119	NA,-0.02994	NA,0.0353055	NA,0.40184	0.000281659	0.00056233
3	rs75692860	40424899	NA,T	NA,C	NA,0.939484	NA,-0.0138863	NA,0.0179277	NA,0.35794	0.000281652	0.000562426
3	rs74927539	40419220	NA,G	NA,A	NA,0.94246	NA,-0.0142367	NA,0.0183564	NA,0.358524	0.000281536	0.000562225
3	rs112206641	40409784	NA,T	NA,C	NA,0.94246	NA,-0.0142132	NA,0.0183564	NA,0.357775	0.000281277	0.000561708
3	rs62621371	40331202	T,NA	C,NA	0.954274,NA	0.0126075,NA	0.00946506,NA	0.737888,NA	0.000281242	0.000562502
3	rs1869302	40804518	G,G	A,A	0.413519,0.21131	0.0111679,0.00481215	0.00401481,0.010471	2.26696,0.189884	0.000281098	0.000560053
3	rs11070265	40634236	G,G	A,A	0.664016,0.847222	-0.00418755,-0.0183082	0.00418592,0.0118816	0.498773,0.908881	0.000281006	0.000560525
3	rs112497439	41037787	G,NA	C,NA	0.887674,NA	-0.0123899,NA	0.00626142,NA	1.32019,NA	0.000280857	0.000560268
3	rs145909400	40557745	NA,T	NA,C	NA,0.97619	NA,-0.0201976	NA,0.0280389	NA,0.32669	0.000280621	0.000560313
3	rs3923235	40371121	G,G	A,A	0.738569,0.984127	0.00899759,0.0343023	0.00449951,0.0342017	1.34166,0.500464	0.00028056	0.000563312
3	rs117530295	40417205	NA,C	NA,A	NA,0.94246	NA,-0.014139	NA,0.0183564	NA,0.355412	0.000280462	0.000560081
3	rs12899408	40874841	C,C	T,T	0.673956,0.858135	-0.00871468,0.0173222	0.0042178,0.0122515	1.41103,0.803014	0.000279966	0.000558638
3	rs150833017	40852103	NA,G	NA,A	NA,0.97123	NA,0.0186961	NA,0.0255725	NA,0.33281	0.000279182	0.000557318
3	rs17722502	40320232	G,G	A,A	0.651093,0.984127	0.00875708,0.0232331	0.00414823,0.0342017	1.45881,0.303688	0.000278914	0.000561066
3	rs150423274	40092110	NA,C	NA,G	NA,0.975198	NA,0.0224465	NA,0.0274863	NA,0.38286	0.000278889	0.000557081
3	rs57543880	40414948	NA,A	NA,G	NA,0.94246	NA,-0.0139847	NA,0.0183564	NA,0.350515	0.000278789	0.00055674
3	rs4924417	40366939	C,C	G,G	0.738569,0.984127	0.00881318,0.0396348	0.00449951,0.0342017	1.29974,0.608156	0.000278629	0.000559367
3	rs79622185	40412474	NA,T	NA,G	NA,0.946429	NA,-0.0146609	NA,0.0189842	NA,0.35659	0.000278509	0.00055619
3	rs77815267	40200867	NA,A	NA,C	NA,0.973214	NA,0.020691	NA,0.0264757	NA,0.362007	0.000278329	0.000555819
3	rs146020554	40618552	NA,G	NA,A	NA,0.9375	NA,-0.013659	NA,0.0176595	NA,0.357293	0.000278281	0.000555577
3	rs75351944	40198316	NA,T	NA,C	NA,0.973214	NA,0.0206269	NA,0.0264757	NA,0.360585	0.000277855	0.000554872
3	rs61635593	40420008	NA,A	NA,G	NA,0.94246	NA,-0.013897	NA,0.0183564	NA,0.347742	0.00027785	0.000554866
3	rs112704273	40413444	NA,C	NA,T	NA,0.94246	NA,-0.0138867	NA,0.0183564	NA,0.347417	0.000277741	0.000554647
3	rs149278404	40516571	G,NA	A,NA	0.960239,NA	0.00599517,NA	0.0101186,NA	0.256866,NA	0.000277654	0.000554214
3	rs62004158	40366344	A,A	G,G	0.738569,0.984127	0.0086761,0.041271	0.00449951,0.0342017	1.269,0.642923	0.000277565	0.0005572
3	rs12901892	40286276	A,A	C,C	0.029821,0.297619	-0.00805396,-0.0191891	0.0116239,0.00934946	0.311237,1.39656	0.000277282	0.000556536
3	rs2034652	40802768	G,G	A,A	0.413519,0.214286	0.0111206,0.00496359	0.00401481,0.0104178	2.25123,0.198082	0.000276972	0.000551837
3	rs79613365	40200743	NA,T	NA,G	NA,0.973214	NA,0.0204969	NA,0.0264757	NA,0.357708	0.0002769	0.000552966
3	rs631665	40404316	NA,A	NA,T	NA,0.05754	NA,0.0138036	NA,0.0183564	NA,0.3448	0.000276862	0.000552892
3	rs112066026	40412864	NA,G	NA,C	NA,0.943452	NA,-0.0139535	NA,0.018507	NA,0.345945	0.000276793	0.000552757
3	rs8032408	40693814	G,G	A,A	0.356859,0.140873	-0.0015718,0.0263246	0.00412703,0.0122874	0.152852,1.49267	0.00027674	0.000552036
3	rs142026204	40193380	NA,A	NA,C	NA,0.973214	NA,0.0204672	NA,0.0264757	NA,0.357051	0.000276683	0.000552532
3	rs77857912	40200372	NA,T	NA,C	NA,0.973214	NA,0.0204605	NA,0.0264757	NA,0.356905	0.000276635	0.000552435
3	rs79271268	40419437	NA,G	NA,A	NA,0.94246	NA,-0.0137573	NA,0.0183564	NA,0.343342	0.000276374	0.000551919
3	rs4457966	40924112	G,G	T,T	0.671968,0.886905	-0.00860569,0.0196796	0.00421121,0.0134972	1.3872,0.839155	0.000276364	0.000551451
3	rs28617639	40259054	A,A	G,G	0.72664,0.830357	-0.00835823,-0.00989771	0.00443621,0.0113894	1.2251,0.414727	0.000276108	0.000555406
3	rs144100152	40714887	NA,G	NA,A	NA,0.982143	NA,-0.0245644	NA,0.0322783	NA,0.350036	0.000275749	0.00055061
3	rs2018127	40635504	NA,C	NA,T	NA,0.954365	NA,-0.0158934	NA,0.0204832	NA,0.358729	0.000275738	0.000550467
3	rs149933220	40103944	NA,T	NA,C	NA,0.977182	NA,0.0214722	NA,0.0286274	NA,0.343692	0.000275384	0.000550056
3	rs138139518	40263707	NA,C	NA,G	NA,0.979167	NA,0.0240296	NA,0.0299292	NA,0.374642	0.000275381	0.000550128
3	rs139969546	40323238	NA,T	NA,C	NA,0.964286	NA,0.0179505	NA,0.0230345	NA,0.360701	0.000275334	0.000549877
3	rs149887617	40261723	NA,A	NA,G	NA,0.979167	NA,0.0239666	NA,0.0299292	NA,0.373391	0.000274981	0.000549328
3	rs79114448	40407733	NA,T	NA,C	NA,0.94246	NA,-0.0135616	NA,0.0183564	NA,0.337213	0.000274345	0.000547866
3	rs111777260	40413341	NA,G	NA,A	NA,0.94246	NA,-0.0135504	NA,0.0183564	NA,0.336863	0.00027423	0.000547636
3	rs1873920	40183016	G,G	C,C	0.945328,0.818452	-0.0191436,-0.0100146	0.00869693,0.0110895	1.55717,0.435942	0.00027415	0.000546412
3	rs146399698	40261428	NA,G	NA,A	NA,0.979167	NA,0.0238082	NA,0.0299292	NA,0.370251	0.000273982	0.000547332
3	rs4143838	40622374	C,C	T,T	0.958251,0.860119	-0.0139743,-0.0208747	0.00988495,0.0123238	0.802854,1.04434	0.000273327	0.000545256
3	rs4924466	40703609	G,NA	A,NA	0.068588,NA	-0.016206,NA	0.00782248,NA	1.4169,NA	0.00027307	0.000545351
3	rs534838	40400135	NA,A	NA,C	NA,0.05754	NA,0.0134332	NA,0.0183564	NA,0.333211	0.000273036	0.000545253
3	rs148514640	40410401	NA,C	NA,T	NA,0.987103	NA,0.0283395	NA,0.0378862	NA,0.342513	0.000273004	0.000545181
3	rs4924456	40639820	C,C	G,G	0.439364,0.246032	0.00021656,0.0192331	0.0039837,0.00992501	0.0192482,1.27866	0.000272852	0.000544236
3	rs117964600	40408685	NA,T	NA,C	NA,0.94246	NA,-0.0133706	NA,0.0183564	NA,0.331263	0.000272404	0.000543991
3	rs72733437	40688696	A,A	G,G	0.858847,0.987103	-0.00456803,0.0811771	0.00567854,0.0378862	0.375569,1.49295	0.000272373	0.00054381
3	rs11632930	40271457	A,A	G,G	0.730616,0.811508	-0.00910123,-0.00184725	0.00445666,0.0109298	1.38579,0.0625887	0.000272344	0.000548304
3	rs12914501	40868469	A,A	T,T	0.673956,0.859127	-0.00866919,0.0173731	0.0042178,0.0122874	1.39966,0.803014	0.000272307	0.000543385
3	rs7173102	40421039	NA,C	NA,G	NA,0.94246	NA,-0.0133292	NA,0.0183564	NA,0.329981	0.00027199	0.000543164
3	rs146928127	40377317	NA,A	NA,G	NA,0.94246	NA,0.0144444	NA,0.0183564	NA,0.365172	0.00027196	0.000543269
3	rs512339	40435183	NA,C	NA,T	NA,0.910714	NA,-0.0116252	NA,0.0149907	NA,0.358481	0.000271816	0.000542899
3	rs7169404	40675443	T,T	G,G	0.902585,0.982143	-0.0164142,-0.0112324	0.00666778,0.0322783	1.85927,0.137958	0.000271731	0.000541665
3	rs7164321	40675329	G,G	A,A	0.902585,0.982143	-0.0164142,-0.0111714	0.00666778,0.0322783	1.85927,0.137112	0.000271571	0.000541345
3	rs17722526	40320267	G,G	A,A	0.651093,0.984127	0.00866314,0.0242294	0.00414823,0.0342017	1.4346,0.319954	0.000271522	0.000546163
3	rs34775584	40617876	G,NA	A,NA	0.986084,NA	0.0198605,NA	0.0168779,NA	0.621045,NA	0.000271484	0.000542564
3	rs56384845	40871710	A,A	C,C	0.673956,0.859127	-0.00866919,0.0173242	0.0042178,0.0122874	1.39966,0.799795	0.000270956	0.000540688
3	rs35598660	40826454	T,NA	C,NA	0.984095,NA	-0.0221138,NA	0.0158037,NA	0.791208,NA	0.000270751	0.000540347
3	rs138200902	40326022	NA,A	NA,G	NA,0.964286	NA,0.0173789	NA,0.0230345	NA,0.346242	0.000270726	0.000540675
3	rs76920174	40324827	NA,C	NA,A	NA,0.964286	NA,0.0173789	NA,0.0230345	NA,0.346242	0.000270726	0.000540675
3	rs12593679	40238016	NA,C	NA,A	NA,0.963294	NA,0.0174062	NA,0.0227328	NA,0.35275	0.000270689	0.000540602
3	rs2301176	41059387	C,C	T,T	0.955268,0.968254	-0.000451302,-0.053348	0.00956466,0.0243817	0.0166596,1.54262	0.000270482	0.000539854
3	rs117757749	40258994	NA,G	NA,A	NA,0.979167	NA,0.0232139	NA,0.0299292	NA,0.358555	0.00027033	0.000540032
3	rs144198123	40841537	NA,G	NA,C	NA,0.987103	NA,-0.0250999	NA,0.0378862	NA,0.294439	0.000270281	0.000539566
3	rs41418150	40135436	G,G	C,C	0.621272,0.989087	0.00824409,0.022286	0.00407601,0.0411453	1.36537,0.230575	0.000270131	0.000540527
3	rs138255110	40547380	NA,C	NA,T	NA,0.924603	NA,-0.0115781	NA,0.0161901	NA,0.32374	0.000269925	0.000539197
3	rs7162965	40225515	A,NA	G,NA	0.982107,NA	0.0159671,NA	0.014915,NA	0.546108,NA	0.000269742	0.000538342
3	rs148403319	40258631	NA,C	NA,G	NA,0.979167	NA,0.0231044	NA,0.0299292	NA,0.356415	0.000269673	0.000538719
3	rs78768533	40319351	NA,T	NA,C	NA,0.984127	NA,0.0250105	NA,0.0342017	NA,0.332904	0.000269659	0.000538382
3	rs62018045	40806066	G,NA	A,NA	0.984095,NA	-0.0220629,NA	0.0158037,NA	0.788619,NA	0.000269615	0.000538082
3	rs11854225	40118161	T,NA	C,NA	0.984095,NA	0.0261859,NA	0.0158037,NA	1.01086,NA	0.000269477	0.000538021
3	rs34111687	40137656	T,T	C,C	0.621272,0.989087	0.00829072,0.0198585	0.00407601,0.0411453	1.37728,0.201109	0.00026918	0.000538625
3	rs12913741	40434132	T,T	G,G	0.315109,0.727183	0.00784096,0.0137738	0.00425597,0.00959722	1.18426,0.820351	0.000268742	0.000537535
3	rs146624672	40251205	NA,G	NA,T	NA,0.979167	NA,0.02292	NA,0.0299292	NA,0.352821	0.000268578	0.00053653
3	rs16970391	40410245	NA,C	NA,T	NA,0.94246	NA,-0.0129626	NA,0.0183564	NA,0.31868	0.000268397	0.000535989
3	rs116896219	40296247	NA,C	NA,T	NA,0.895833	NA,-0.0112999	NA,0.0139934	NA,0.377401	0.000268389	0.000536405
3	rs11639464	40801271	A,A	C,C	0.418489,0.214286	0.0111487,0.00393218	0.00400792,0.0104178	2.26696,0.151294	0.000268325	0.000534576
3	rs146838521	40114398	NA,C	NA,T	NA,0.977182	NA,0.0213397	NA,0.0286274	NA,0.341023	0.000268174	0.000535662
3	rs77891160	40686637	NA,C	NA,T	NA,0.845238	NA,-0.00815906	NA,0.011819	NA,0.309817	0.000268173	0.000535693
3	rs12148185	40946293	A,A	T,T	0.673956,0.886905	-0.00834154,0.0205179	0.0042178,0.0134972	1.3191,0.891195	0.000267822	0.000534462
3	rs4257181	40576487	NA,T	NA,C	NA,0.446429	NA,0.00801629	NA,0.00859885	NA,0.454438	0.000267132	0.00053353
3	rs56143280	40256436	A,A	G,G	0.72664,0.830357	-0.00844995,-0.00885325	0.00443621,0.0113894	1.24557,0.359548	0.000266981	0.000537103
3	rs7169262	40675493	T,T	C,C	0.902585,0.982143	-0.0163596,-0.0111105	0.00666778,0.0322783	1.84936,0.136267	0.000266976	0.000532191
3	rs78525658	40473894	NA,C	NA,T	NA,0.9375	NA,-0.012335	NA,0.0176595	NA,0.314375	0.000266939	0.000533047
3	rs144395603	40779411	NA,G	NA,C	NA,0.957341	NA,-0.0133336	NA,0.0211527	NA,0.276983	0.000266807	0.000532732
3	rs55957853	40256671	A,A	G,G	0.72664,0.830357	-0.00840409,-0.00910236	0.00443621,0.0113894	1.23532,0.372451	0.000266222	0.000535552
3	rs142331962	40971747	C,NA	T,NA	0.963221,NA	-0.0184249,NA	0.0105045,NA	1.10002,NA	0.000266005	0.000531122
3	rs117105960	40483182	NA,A	NA,G	NA,0.939484	NA,-0.0123852	NA,0.0179277	NA,0.3101	0.000265432	0.000530046
3	rs112366697	40708644	T,T	C,C	0.904573,0.980159	-0.016927,0.000415978	0.00672948,0.0306528	1.92477,0.00472795	0.000265425	0.000529117
3	rs138413644	40293724	A,NA	G,NA	0.977137,NA	0.0145637,NA	0.0132281,NA	0.567176,NA	0.000264789	0.000529188
3	rs189247671	40864499	NA,G	NA,C	NA,0.972222	NA,0.0169304	NA,0.0260119	NA,0.288084	0.000264646	0.00052832
3	rs12913620	40434221	T,T	C,C	0.315109,0.727183	0.00783223,0.0136839	0.00425597,0.00959722	1.18227,0.812704	0.000264644	0.000529336
3	rs2934776	40405449	NA,A	NA,G	NA,0.05754	NA,0.0125408	NA,0.0183564	NA,0.305842	0.000264441	0.000528089
3	rs75278386	40678312	T,T	C,C	0.902585,0.982143	-0.0162056,-0.014362	0.00666778,0.0322783	1.82157,0.182857	0.000264287	0.000526836
3	rs151295307	40250532	NA,A	NA,G	NA,0.979167	NA,0.0221694	NA,0.0299292	NA,0.338321	0.000264261	0.000527901
3	rs796389	40441620	NA,G	NA,A	NA,0.9375	NA,-0.0120371	NA,0.0176595	NA,0.304976	0.00026416	0.000527493
3	rs75893575	40820392	A,NA	G,NA	0.944334,NA	0.0132974,NA	0.00862346,NA	0.909834,NA	0.000263981	0.000526968
3	rs78399084	40409669	NA,G	NA,C	NA,0.94246	NA,-0.0124466	NA,0.0183564	NA,0.302999	0.000263583	0.000526377
3	rs34303240	40870895	C,C	T,T	0.673956,0.859127	-0.00866919,0.017041	0.0042178,0.0122874	1.39966,0.78125	0.000263327	0.000525463
3	rs117256862	40460564	NA,A	NA,G	NA,0.941468	NA,-0.0123903	NA,0.0182098	NA,0.304311	0.000263272	0.000525737
3	rs117115304	40437806	NA,A	NA,C	NA,0.9375	NA,-0.0119083	NA,0.0176595	NA,0.300941	0.000262948	0.000525072
3	rs75523475	40405587	NA,G	NA,A	NA,0.94246	NA,-0.0123674	NA,0.0183564	NA,0.300615	0.000262869	0.000524951
3	rs117335161	40253340	NA,T	NA,C	NA,0.979167	NA,0.0219073	NA,0.0299292	NA,0.333308	0.000262806	0.000524992
3	rs118134816	40328831	NA,G	NA,C	NA,0.964286	NA,0.0163024	NA,0.0230345	NA,0.319567	0.00026266	0.000524565
3	rs117122808	40516966	NA,C	NA,A	NA,0.951389	NA,-0.0142019	NA,0.0198773	NA,0.323369	0.000262606	0.000524537
3	rs117035152	40202423	NA,C	NA,T	NA,0.946429	NA,0.0126927	NA,0.0189842	NA,0.29778	0.000262362	0.000523958
3	rs77864341	40736666	NA,C	NA,A	NA,0.979167	NA,-0.0200052	NA,0.0299292	NA,0.297684	0.000261898	0.000522973
3	rs140667615	40380880	NA,C	NA,G	NA,0.965278	NA,0.017068	NA,0.0233493	NA,0.332747	0.000261169	0.000521745
3	rs7179904	40328718	NA,G	NA,A	NA,0.964286	NA,0.0160798	NA,0.0230345	NA,0.314142	0.000261088	0.000521425
3	rs75361878	40732334	NA,C	NA,G	NA,0.956349	NA,0.0129567	NA,0.0209218	NA,0.271058	0.000261059	0.000521222
3	rs16970385	40409720	NA,C	NA,T	NA,0.94246	NA,-0.0121562	NA,0.0183564	NA,0.294289	0.000260995	0.00052121
3	rs77074285	40759172	T,NA	A,NA	0.971173,NA	-0.0174464,NA	0.0118166,NA	0.854408,NA	0.000260931	0.000520862
3	rs141183923	40532030	NA,A	NA,C	NA,0.981151	NA,0.0209346	NA,0.0314332	NA,0.296356	0.000260794	0.00052074
3	rs12908443	40940148	G,G	A,A	0.671968,0.886905	-0.00837397,0.0202005	0.00421121,0.0134972	1.33015,0.871322	0.000260687	0.00052022
3	rs2306479	40539564	T,T	C,C	0.563618,0.568452	-0.0116416,0.000349338	0.0039867,0.00863061	2.45605,0.0142534	0.000260458	0.000519265
3	rs140781111	40249047	NA,G	NA,C	NA,0.979167	NA,0.0214618	NA,0.0299292	NA,0.324843	0.000260392	0.000520167
3	rs117016506	40446718	C,NA	A,NA	0.913519,NA	0.0143733,NA	0.00703429,NA	1.387,NA	0.000260237	0.000519332
3	rs79044944	40676285	T,T	G,G	0.902585,0.982143	-0.0162602,-0.0115211	0.00666778,0.0322783	1.83141,0.141978	0.000260186	0.000518663
3	rs275757	40136368	T,T	C,C	0.605368,0.985119	0.00809214,0.0272062	0.00404514,0.0353055	1.34246,0.355613	0.000259908	0.000520095
3	rs77531164	40673466	G,G	A,A	0.902585,0.982143	-0.0163382,-0.00869125	0.00666778,0.0322783	1.84549,0.103623	0.000259829	0.000517952
3	rs1453183	40862930	T,T	C,C	0.67495,0.880952	-0.00876708,0.0178088	0.00422113,0.0131998	1.42244,0.751339	0.000259646	0.000518068
3	rs55954396	40870299	C,C	T,T	0.673956,0.859127	-0.00866919,0.0168995	0.0042178,0.0122874	1.39966,0.772055	0.000259643	0.00051811
3	rs11070259	40538783	C,C	G,G	0.524851,0.852183	0.0127883,0.0101448	0.00395919,0.0120441	2.90734,0.398356	0.000259601	0.00051806
3	rs9972363	40748718	T,T	C,C	0.627237,0.897817	-0.0101551,0.0073781	0.00408891,0.014113	1.88583,0.221037	0.00025824	0.000514887
3	rs117529693	40725215	NA,C	NA,T	NA,0.960318	NA,-0.0130788	NA,0.0218976	NA,0.259379	0.000257835	0.000514865
3	rs4924454	40624774	G,NA	C,NA	0.191849,NA	-0.00201664,NA	0.00502127,NA	0.162434,NA	0.000257058	0.000513062
3	rs4924419	40430212	G,G	A,A	0.313121,0.71627	0.00698358,0.0152533	0.00426327,0.00948227	0.99394,0.96778	0.000256934	0.000513878
3	rs7164047	40500591	T,T	C,C	0.306163,0.714286	0.007103,0.0147921	0.00428977,0.0094624	1.00983,0.928143	0.000256737	0.000513414
3	rs1166731	40132258	T,T	C,C	0.605368,0.985119	0.00799858,0.028625	0.00404514,0.0353055	1.31872,0.379352	0.000256005	0.000512274
3	rs141654578	40432732	NA,T	NA,C	NA,0.9375	NA,-0.0111024	NA,0.0176595	NA,0.276093	0.00025577	0.000510744
3	rs6492944	40681676	A,A	T,T	0.855865,0.987103	-0.00288334,0.0806552	0.00562927,0.0378862	0.215734,1.47803	0.000255483	0.000510119
3	rs77973749	40228178	NA,A	NA,G	NA,0.977182	NA,-0.0197712	NA,0.0286274	NA,0.309988	0.00025493	0.000509014
3	rs113189667	40680689	A,A	C,C	0.902585,0.982143	-0.0160325,-0.0154944	0.00666778,0.0322783	1.7906,0.199826	0.000254832	0.000507999
3	rs11541641	40686087	C,C	T,T	0.856859,0.987103	-0.0027548,0.0805673	0.00564551,0.0378862	0.20372,1.47552	0.0002546	0.000508359
3	rs17848506	40327928	NA,A	NA,C	NA,0.964286	NA,0.0149726	NA,0.0230345	NA,0.287613	0.000253728	0.000506726
3	rs7162269	40364928	T,T	C,C	0.525845,0.329365	-0.00688534,-0.00791634	0.00395959,0.00909539	1.08591,0.415557	0.000253485	0.000508854
3	rs1836847	40176196	T,T	C,C	0.068588,0.292659	0.0181599,0.00672605	0.00782248,0.00939524	1.69336,0.324173	0.00025346	0.000505586
3	rs9302104	40253124	A,A	T,T	0.725646,0.830357	-0.00849079,-0.00825682	0.0044312,0.0113894	1.2569,0.329308	0.000253196	0.000509409
3	rs72733428	40684289	C,C	T,T	0.856859,0.987103	-0.0027548,0.0804442	0.00564551,0.0378862	0.20372,1.47201	0.000252996	0.000505157
3	rs80103641	40352212	A,NA	G,NA	0.973161,NA	0.0203188,NA	0.0122339,NA	1.01439,NA	0.000252789	0.000505562
3	rs12908867	40867456	C,C	T,T	0.67495,0.881944	-0.00876708,0.0176807	0.00422113,0.0132476	1.42244,0.739936	0.000252365	0.000503562
3	rs7176592	40676997	T,T	C,C	0.855865,0.987103	-0.00283786,0.0803689	0.00562927,0.0378862	0.211709,1.46987	0.000252147	0.000503462
3	rs7164868	40173373	C,NA	T,NA	0.014911,NA	0.0225476,NA	0.0163135,NA	0.777468,NA	0.000252136	0.000503675
3	rs142289984	40244781	NA,C	NA,T	NA,0.979167	NA,0.0197953	NA,0.0299292	NA,0.293834	0.000252014	0.000503419
3	rs7177949	40677038	A,A	T,T	0.856859,0.987103	-0.00280042,0.0803689	0.00564551,0.0378862	0.207704,1.46987	0.000251932	0.000503031
3	rs117083823	40244729	NA,G	NA,A	NA,0.979167	NA,0.0197581	NA,0.0299292	NA,0.293154	0.000251838	0.000503068
3	rs12907984	40897586	A,A	G,G	0.671968,0.886905	-0.00865565,0.0184948	0.00421121,0.0134972	1.39966,0.768014	0.000251692	0.000502217
3	rs12898627	40434646	G,G	A,A	0.308151,0.730159	0.00820563,0.0118408	0.00428205,0.00963031	1.25705,0.659814	0.000251504	0.000503044
3	rs186867886	40488454	T,NA	A,NA	0.991054,NA	-0.0350991,NA	0.0209976,NA	1.02408,NA	0.000251276	0.000501839
3	rs76650903	40534959	T,NA	C,NA	0.973161,NA	0.0168399,NA	0.0122339,NA	0.772969,NA	0.000251181	0.000501287
3	rs12913803	40434379	G,G	A,A	0.309145,0.727183	0.00792782,0.0128284	0.00427824,0.00959722	1.19468,0.741537	0.00025107	0.000502152
3	rs143862337	40261755	NA,A	NA,G	NA,0.955357	NA,-0.0110005	NA,0.0206987	NA,0.225408	0.000250853	0.000500655
3	rs516009	40243559	T,T	C,C	0.455268,0.009921	-0.00821291,-0.0477538	0.00397022,0.0431311	1.41363,0.571514	0.000250582	0.000503635
3	rs8037941	40685508	C,C	T,T	0.856859,0.987103	-0.0027548,0.0802478	0.00564551,0.0378862	0.20372,1.46643	0.000250463	0.000500099
3	rs11852600	40290481	G,G	T,T	0.651093,0.969246	0.00866085,-0.0160518	0.00414823,0.0247591	1.43401,0.286696	0.000250397	0.000503335
3	rs10518682	40498004	A,A	G,G	0.306163,0.715278	0.00701675,0.0148321	0.00428977,0.00947229	0.991809,0.930384	0.0002503	0.000500533
3	rs66610915	40094993	C,C	G,G	0.963221,0.840278	-0.0250593,-0.00171064	0.0105045,0.0116683	1.76822,0.053821	0.000250269	0.00049936
3	rs28792493	40482786	NA,G	NA,C	NA,0.938492	NA,-0.0105483	NA,0.0177919	NA,0.257065	0.000250241	0.000499712
3	rs17671250	40673124	C,C	T,T	0.90159,0.982143	-0.0163401,-0.00908199	0.00663768,0.0322783	1.85927,0.10878	0.000250199	0.000498801
3	rs10518681	40440164	G,G	A,A	0.312127,0.713294	0.00785248,0.0132069	0.00426697,0.00945258	1.18227,0.789518	0.000250083	0.000500247
3	rs72733434	40686687	G,G	A,A	0.855865,0.987103	-0.00279237,0.0802288	0.00562927,0.0378862	0.207704,1.46589	0.000249996	0.000499165
3	rs4924464	40702270	G,G	C,C	0.761431,0.381944	0.00436565,0.0155016	0.00463892,0.00879811	0.460099,1.10744	0.000249781	0.000498094
3	rs118058246	40269500	G,NA	C,NA	0.979125,NA	-0.0109621,NA	0.0138296,NA	0.368578,NA	0.000249201	0.000498321
3	rs115659216	40437344	NA,T	NA,C	NA,0.9375	NA,-0.0102734	NA,0.0176595	NA,0.251241	0.000249088	0.000497403
3	rs2305648	40590265	G,G	C,C	0.390656,0.718254	0.0147697,-0.0216166	0.00405239,0.00950244	3.57232,1.63988	0.000249037	0.000499181
3	rs8030654	40204305	NA,T	NA,G	NA,0.972222	NA,0.0155348	NA,0.0260119	NA,0.259353	0.000248576	0.000496406
3	rs142098526	40844303	G,NA	A,NA	0.962227,NA	0.00419011,NA	0.0103707,NA	0.163557,NA	0.000248498	0.000496571
3	rs8036457	40685406	T,T	A,A	0.856859,0.987103	-0.00270918,0.0800818	0.00564551,0.0378862	0.199756,1.46172	0.00024845	0.000496081
3	rs8031814	40685063	C,C	A,A	0.856859,0.987103	-0.0027548,0.0800818	0.00564551,0.0378862	0.20372,1.46172	0.000248346	0.000495874
3	rs8032114	40685133	G,G	C,C	0.856859,0.987103	-0.0027548,0.0800818	0.00564551,0.0378862	0.20372,1.46172	0.000248346	0.000495874
3	rs568800	40457042	NA,C	NA,A	NA,0.649802	NA,-0.00557562	NA,0.00896099	NA,0.272619	0.000248271	0.00049589
3	rs150962023	40259029	NA,G	NA,A	NA,0.969246	NA,0.015701	NA,0.0247591	NA,0.279028	0.000248197	0.000495834
3	rs76553553	40484802	NA,G	NA,C	NA,0.938492	NA,-0.0102588	NA,0.0177919	NA,0.248558	0.000248041	0.000495319
3	rs3784401	40752797	NA,G	NA,C	NA,0.969246	NA,-0.0141231	NA,0.0247591	NA,0.245352	0.000247795	0.000494838
3	rs144621485	40845366	T,NA	C,NA	0.970179,NA	0.0159526,NA	0.0116239,NA	0.769703,NA	0.000247468	0.00049408
3	rs8031994	40685150	G,G	A,A	0.856859,0.987103	-0.00270918,0.0799943	0.00564551,0.0378862	0.199756,1.45924	0.000247342	0.00049387
3	rs78604110	40681854	G,G	C,C	0.90159,0.982143	-0.0159602,-0.0165982	0.00663768,0.0322783	1.7906,0.216742	0.000247299	0.000493003
3	rs142157872	40122471	NA,T	NA,G	NA,0.965278	NA,-0.0143309	NA,0.0233493	NA,0.268112	0.000247186	0.000493752
3	rs75733529	40884111	NA,G	NA,C	NA,0.958333	NA,-0.0124473	NA,0.0213919	NA,0.251305	0.000247123	0.000493558
3	rs79446306	40597814	NA,G	NA,A	NA,0.981151	NA,0.0194186	NA,0.0314332	NA,0.270249	0.000247089	0.000493444
3	rs138817662	40672887	NA,T	NA,C	NA,0.984127	NA,-0.0195124	NA,0.0342017	NA,0.245398	0.000246743	0.000492848
3	rs138045988	40809088	NA,G	NA,C	NA,0.972222	NA,-0.0154013	NA,0.0260119	NA,0.256654	0.000246692	0.000492672
3	rs147987992	40480898	NA,T	NA,C	NA,0.938492	NA,-0.0100581	NA,0.0177919	NA,0.242712	0.000246562	0.000492367
3	rs151081953	40587549	NA,T	NA,C	NA,0.982143	NA,-0.017527	NA,0.0322783	NA,0.231264	0.000246239	0.000491773
3	rs183195018	41019209	C,NA	T,NA	0.993042,NA	-0.0371663,NA	0.0237851,NA	0.927565,NA	0.000245991	0.000490912
3	rs2123534	40814324	C,C	T,T	0.663022,0.869048	-0.0106911,0.00583083	0.00418287,0.0126714	1.97509,0.190168	0.000245989	0.000490491
3	rs275723	40190137	T,NA	G,NA	0.015905,NA	0.0194993,NA	0.0158035,NA	0.66303,NA	0.000245854	0.000491168
3	rs150069902	40483363	NA,G	NA,A	NA,0.938492	NA,-0.00993917	NA,0.0177919	NA,0.239268	0.000245704	0.000490654
3	rs76004855	40486692	NA,T	NA,G	NA,0.938492	NA,-0.00991388	NA,0.0177919	NA,0.238537	0.000245523	0.000490293
3	rs80176404	40716546	NA,A	NA,T	NA,0.970238	NA,-0.0145406	NA,0.0251555	NA,0.249302	0.000245508	0.00049038
3	rs77045872	40483946	NA,C	NA,T	NA,0.938492	NA,-0.00989476	NA,0.0177919	NA,0.237985	0.000245387	0.00049002
3	rs78524393	40404568	NA,C	NA,G	NA,0.985119	NA,-0.0190136	NA,0.0353055	NA,0.229	0.000244918	0.00048904
3	rs78153629	40673465	C,C	T,T	0.902585,0.982143	-0.0161361,-0.00863004	0.00666778,0.0322783	1.80911,0.102819	0.000244519	0.000487449
3	rs76937327	40390509	NA,T	NA,C	NA,0.97123	NA,-0.0160829	NA,0.0255725	NA,0.276211	0.000243904	0.000487174
3	rs77112154	41066490	NA,G	NA,A	NA,0.979167	NA,0.0169942	NA,0.0299292	NA,0.244002	0.000243767	0.000486832
3	rs3759838	40450569	NA,G	NA,A	NA,0.9375	NA,-0.00960656	NA,0.0176595	NA,0.23177	0.000243468	0.000486189
3	rs16970709	40738839	NA,C	NA,T	NA,0.979167	NA,-0.0160826	NA,0.0299292	NA,0.228396	0.000243322	0.000485889
3	rs61739745	40558623	A,NA	G,NA	0.99006,NA	0.046071,NA	0.01993,NA	1.68198,NA	0.000243304	0.000485844
3	rs148765496	40562785	NA,T	NA,C	NA,0.983135	NA,-0.0176407	NA,0.0331973	NA,0.225375	0.000243174	0.000485636
3	rs12916901	40439712	A,A	G,G	0.312127,0.713294	0.0078063,0.0131116	0.00426697,0.00945258	1.1718,0.781425	0.000242921	0.000485916
3	rs12440899	40340291	C,C	T,T	0.502982,0.25	-0.00704481,-0.00851897	0.00395437,0.00987194	1.12594,0.410982	0.000242916	0.00048759
3	rs117820686	40740794	NA,A	NA,G	NA,0.980159	NA,-0.0164478	NA,0.0306528	NA,0.228005	0.000242905	0.000485052
3	rs28501335	40481697	NA,A	NA,G	NA,0.938492	NA,-0.00949399	NA,0.0177919	NA,0.226499	0.000242606	0.000484467
3	rs150782653	40234230	NA,G	NA,A	NA,0.969246	NA,-0.0112428	NA,0.0247591	NA,0.187242	0.000242565	0.00048417
3	rs139286584	40685797	NA,C	NA,A	NA,0.987103	NA,0.0223725	NA,0.0378862	NA,0.255831	0.000242334	0.000483961
3	rs3765127	40270638	G,G	A,A	0.971173,0.800595	0.00497298,0.0207335	0.0118166,0.0106986	0.171426,1.27877	0.000242251	0.00048562
3	rs875767	40707456	T,T	C,C	0.857853,0.987103	-0.00414464,0.0785284	0.00566193,0.0378862	0.333336,1.41798	0.000242035	0.000483234
3	rs2242080	40764616	NA,A	NA,G	NA,0.892857	NA,0.00723089	NA,0.0138207	NA,0.221241	0.000242029	0.000483205
3	rs4923848	40342053	A,A	C,C	0.502982,0.251984	-0.00700005,-0.00868141	0.00395437,0.00984603	1.11525,0.422589	0.000242006	0.000485751
3	rs143224928	40819461	NA,T	NA,C	NA,0.975198	NA,-0.0142739	NA,0.0274863	NA,0.21929	0.000241718	0.000482634
3	rs16970197	40317515	T,T	C,C	0.966203,0.594246	0.00726828,0.0160823	0.0109412,0.0087054	0.295424,1.18916	0.00024162	0.000484328
3	rs16970202	40317809	G,G	A,A	0.966203,0.592262	0.00747423,0.0159227	0.0109412,0.00869873	0.30581,1.17276	0.000241503	0.000484077
3	rs11856925	40680874	T,NA	C,NA	0.967197,NA	-0.0173446,NA	0.0111,NA	0.927554,NA	0.000240759	0.000480783
3	rs17747399	40909696	C,C	T,T	0.671968,0.886905	-0.00837397,0.0190868	0.00421121,0.0134972	1.33015,0.803209	0.000240297	0.000479506
3	rs74435374	40629715	A,NA	C,NA	0.884692,NA	-0.0119459,NA	0.00619033,NA	1.27055,NA	0.000240149	0.000479012
3	rs78494549	40630073	A,NA	G,NA	0.884692,NA	-0.0119402,NA	0.00619033,NA	1.26963,NA	0.000240112	0.000478944
3	rs11852479	40918826	T,T	G,G	0.672962,0.886905	-0.00856693,0.0187694	0.00421449,0.0134972	1.37593,0.784251	0.000239952	0.000478786
3	rs11854965	40442707	A,A	G,G	0.311133,0.712302	0.00799804,0.0123606	0.0042707,0.00944284	1.21396,0.720018	0.000239843	0.000479736
3	rs12902191	40440563	G,G	A,A	0.316103,0.712302	0.00787162,0.0132362	0.00425236,0.00944284	1.19279,0.793172	0.000239629	0.00047928
3	rs144967931	40997238	NA,T	NA,C	NA,0.979167	NA,-0.0140127	NA,0.0299292	NA,0.194061	0.000239437	0.000478202
3	rs12898710	40692040	A,A	G,G	0.354871,0.143849	-0.00148424,0.0249893	0.0041322,0.0121808	0.142997,1.39562	0.000239393	0.000477566
3	rs190870973	40365673	NA,A	NA,G	NA,0.974206	NA,-0.0142982	NA,0.0269663	NA,0.224787	0.00023916	0.00047758
3	rs28379196	40685326	G,G	A,A	0.856859,0.987103	-0.00233944,0.0792038	0.00564551,0.0378862	0.168393,1.43692	0.000238979	0.000477179
3	rs148870330	40995362	NA,A	NA,G	NA,0.979167	NA,-0.013869	NA,0.0299292	NA,0.191732	0.000238899	0.000477127
3	rs1811513	40835667	G,G	T,T	0.413519,0.295635	0.0111206,0.00216563	0.00401481,0.00936756	2.25123,0.0876867	0.000238832	0.000475841
3	rs12594695	40220100	C,C	G,G	0.893638,0.450397	0.00305611,-0.0183924	0.00641306,0.00859173	0.198126,1.49084	0.000238656	0.00047818
3	rs749748	40349909	G,G	C,C	0.737575,0.984127	0.00912793,0.0283631	0.00449401,0.0342017	1.37426,0.390468	0.000238563	0.000478971
3	rs4244574	40438092	C,C	T,T	0.312127,0.713294	0.00771856,0.0132069	0.00426697,0.00945258	1.15203,0.789518	0.000238543	0.000477154
3	rs12907448	40909467	G,G	A,A	0.671968,0.886905	-0.00832852,0.0191769	0.00421121,0.0134972	1.3191,0.808624	0.00023852	0.000475966
3	rs17733008	40674920	C,C	T,T	0.90159,0.982143	-0.0161324,-0.0106774	0.00663768,0.0322783	1.82157,0.130298	0.000238484	0.000475458
3	rs79036451	40481790	NA,G	NA,A	NA,0.938492	NA,-0.00882796	NA,0.0177919	NA,0.207771	0.000238298	0.000475868
3	rs34823466	40204520	T,NA	C,NA	0.972167,NA	0.0105301,NA	0.0120196,NA	0.41909,NA	0.000238279	0.00047619
3	rs187178163	40968190	G,NA	A,NA	0.983101,NA	0.0128514,NA	0.0153396,NA	0.395613,NA	0.000238099	0.000475742
3	rs4924478	40818499	G,G	A,A	0.415507,0.256944	0.011023,0.00372896	0.004012,0.00978302	2.2215,0.152995	0.000238017	0.000474215
3	rs144900516	40693636	NA,T	NA,C	NA,0.984127	NA,-0.01946	NA,0.0342017	NA,0.244604	0.000237976	0.000475315
3	rs75276540	40304248	NA,A	NA,C	NA,0.97123	NA,-0.0136669	NA,0.0255725	NA,0.226917	0.000237893	0.000474968
3	rs1565863	40438120	A,A	G,G	0.312127,0.713294	0.00776012,0.0130687	0.00426697,0.00945258	1.16137,0.777796	0.000237648	0.000475364
3	rs45471696	41018258	NA,A	NA,C	NA,0.90873	NA,0.00692209	NA,0.014843	NA,0.193167	0.000237111	0.000473541
3	rs79017311	41056016	NA,C	NA,G	NA,0.782738	NA,0.00524133	NA,0.0103658	NA,0.21246	0.000236994	0.000473271
3	rs7183386	40347236	T,T	G,G	0.502982,0.251984	-0.00695529,-0.00867155	0.00395437,0.00984603	1.1046,0.421967	0.000236942	0.000475574
3	rs76439217	40529654	A,A	G,G	0.899602,0.922619	-0.00654217,0.0315951	0.00657888,0.0159983	0.494826,1.31624	0.000236609	0.000472814
3	rs142924464	40293889	NA,T	NA,C	NA,0.993056	NA,-0.0231171	NA,0.0514752	NA,0.184844	0.000236385	0.000471937
3	rs112356992	40103845	NA,C	NA,T	NA,0.960318	NA,-0.0117882	NA,0.0218976	NA,0.228892	0.000236216	0.000471863
3	rs151061715	40831896	NA,G	NA,A	NA,0.977182	NA,0.0143917	NA,0.0286274	NA,0.211013	0.000236118	0.000471567
3	rs35216508	40472586	A,A	G,G	0.662028,0.838294	0.000469425,0.024027	0.00417985,0.0116103	0.0406818,1.41451	0.000235983	0.000471594
3	rs72733427	40684232	A,A	G,G	0.856859,0.987103	-0.00233944,0.0789536	0.00564551,0.0378862	0.168393,1.42989	0.000235983	0.000471198
3	rs12164905	40300691	T,NA	G,NA	0.823062,NA	0.00463118,NA	0.00518099,NA	0.430174,NA	0.000235854	0.000472268
3	rs62018048	40815138	A,A	G,G	0.663022,0.869048	-0.0106412,0.00518961	0.00418287,0.0126714	1.96021,0.16613	0.000235813	0.000470201
3	rs1436273	40167887	A,NA	G,NA	0.014911,NA	0.0216552,NA	0.0163135,NA	0.734322,NA	0.00023578	0.000470999
3	rs7164132	40675155	A,A	C,C	0.90159,0.982143	-0.0160829,-0.0109275	0.00663768,0.0322783	1.81265,0.133739	0.000235595	0.000469702
3	rs1565865	40438301	C,C	T,T	0.312127,0.713294	0.00771856,0.0131116	0.00426697,0.00945258	1.15203,0.781425	0.000235543	0.000471152
3	rs2412480	40438837	T,T	C,C	0.312127,0.713294	0.00771856,0.0131116	0.00426697,0.00945258	1.15203,0.781425	0.000235543	0.000471152
3	rs4924424	40438559	T,T	A,A	0.312127,0.713294	0.00771856,0.0131116	0.00426697,0.00945258	1.15203,0.781425	0.000235543	0.000471152
3	rs1047130	40488851	A,A	G,G	0.672962,0.837302	0.00051637,0.0240127	0.00421449,0.0115817	0.0445599,1.41861	0.000235461	0.000470597
3	rs140515225	40949794	NA,T	NA,G	NA,0.977182	NA,-0.0134626	NA,0.0286274	NA,0.195069	0.000235284	0.000469861
3	rs7174448	40643379	T,T	C,C	0.919483,0.90873	0.00836139,0.000759356	0.00726648,0.014843	0.602296,0.0180914	0.00023522	0.000470217
3	rs4924413	40348697	A,A	G,G	0.737575,0.984127	0.00912793,0.0276492	0.00449401,0.0342017	1.37426,0.377941	0.000235097	0.000472009
3	rs145263904	40206043	NA,G	NA,C	NA,0.973214	NA,0.012734	NA,0.0264757	NA,0.200288	0.00023467	0.00046864
3	rs976401	40836591	G,G	T,T	0.413519,0.267857	0.0110733,0.00237779	0.00401481,0.00965281	2.23556,0.0939745	0.000234538	0.000467296
3	rs7178756	40817609	A,A	G,G	0.415507,0.266865	0.011023,0.00323867	0.004012,0.00966419	2.2215,0.132218	0.00023447	0.000467166
3	rs11638742	40817480	A,A	G,G	0.415507,0.266865	0.011023,0.00323867	0.004012,0.00966419	2.2215,0.132218	0.00023447	0.000467166
3	rs117532718	40786463	NA,G	NA,T	NA,0.97619	NA,0.0145857	NA,0.0280389	NA,0.219734	0.000234302	0.000467945
3	rs3759836	40333608	NA,A	NA,G	NA,0.96627	NA,0.01167	NA,0.023678	NA,0.206134	0.000234225	0.000467782
3	rs4924403	40272423	NA,T	NA,C	NA,0.993056	NA,-0.0220061	NA,0.0514752	NA,0.174568	0.000234175	0.000467531
3	rs2924388	40828682	A,A	C,C	0.414513,0.267857	0.0111639,0.00154208	0.00401339,0.00965281	2.26696,0.0589489	0.000233846	0.000465905
3	rs143235232	40648412	NA,T	NA,C	NA,0.849206	NA,0.00592111	NA,0.0119455	NA,0.207522	0.00023372	0.000466645
3	rs187792990	41025243	NA,C	NA,T	NA,0.979167	NA,0.0142626	NA,0.0299292	NA,0.198126	0.00023369	0.000466703
3	rs488318	40440518	NA,G	NA,A	NA,0.34623	NA,0.00431317	NA,0.0089848	NA,0.19984	0.00023349	0.000466332
3	rs2412534	40836119	T,T	C,C	0.413519,0.267857	0.0110733,0.00218285	0.00401481,0.00965281	2.23556,0.0856063	0.00023345	0.000465131
3	rs2307103	40293437	NA,A	NA,C	NA,0.968254	NA,0.0127004	NA,0.0243817	NA,0.220087	0.000233435	0.000466323
3	rs183522698	40742028	NA,G	NA,A	NA,0.979167	NA,-0.0134117	NA,0.0299292	NA,0.184375	0.000233356	0.000465996
3	rs440383	40135854	A,A	G,G	0.605368,0.985119	0.00785828,0.0271154	0.00404514,0.0353055	1.28351,0.354112	0.000232969	0.000466167
3	rs145783993	41026245	NA,A	NA,G	NA,0.979167	NA,0.0140118	NA,0.0299292	NA,0.194045	0.000232875	0.000465075
3	rs117860767	41019476	NA,C	NA,T	NA,0.979167	NA,0.0139805	NA,0.0299292	NA,0.193538	0.000232774	0.000464874
3	rs117445197	41028342	NA,C	NA,T	NA,0.979167	NA,0.0139543	NA,0.0299292	NA,0.193114	0.00023269	0.000464707
3	rs16970617	40637522	T,T	C,C	0.928429,0.89881	0.00469008,-0.0252375	0.00767004,0.0141743	0.266898,1.12499	0.000232643	0.000463581
3	rs2631717	40072491	A,A	G,G	0.581511,0.794643	0.00660732,0.013277	0.00400792,0.0105819	1.00333,0.678628	0.000232546	0.000464668
3	rs79900396	40766660	NA,G	NA,A	NA,0.914682	NA,-0.00694325	NA,0.015302	NA,0.187079	0.000232444	0.00046412
3	rs149692868	40286979	NA,G	NA,T	NA,0.969246	NA,0.0103003	NA,0.0247591	NA,0.169158	0.000232265	0.000463792
3	rs78886478	40747106	NA,T	NA,G	NA,0.979167	NA,-0.012989	NA,0.0299292	NA,0.177639	0.000232174	0.000463635
3	rs77839142	40640332	T,NA	G,NA	0.934394,NA	-0.015166,NA	0.00798549,NA	1.24004,NA	0.000232154	0.000463292
3	rs140712397	40206791	NA,G	NA,A	NA,0.90873	NA,-0.00781611	NA,0.014843	NA,0.222949	0.000232118	0.000463616
3	rs117995859	40947486	NA,T	NA,C	NA,0.927579	NA,-0.00724353	NA,0.0164929	NA,0.180112	0.000232032	0.000463435
3	rs62019883	40880338	C,C	G,G	0.66998,0.861111	-0.008411,0.0165733	0.00420473,0.0123606	1.34236,0.744774	0.000232012	0.000462956
3	rs11854027	40442013	G,G	A,A	0.311133,0.712302	0.0079518,0.012218	0.0042707,0.00944284	1.20335,0.7084	0.000231693	0.000463431
3	rs2304646	40716244	NA,T	NA,C	NA,0.977182	NA,-0.0121845	NA,0.0286274	NA,0.173678	0.000231595	0.000462436
3	rs150512996	40103843	NA,C	NA,T	NA,0.96131	NA,-0.0108249	NA,0.0221651	NA,0.203922	0.000231412	0.000462256
3	rs117731985	40207250	NA,C	NA,G	NA,0.954365	NA,-0.00787714	NA,0.0204832	NA,0.154556	0.000231367	0.000461983
3	rs145508988	40816599	NA,T	NA,C	NA,0.977182	NA,0.0129355	NA,0.0286274	NA,0.186171	0.000231135	0.000461612
3	rs137869062	40549950	NA,T	NA,G	NA,0.965278	NA,0.00942392	NA,0.0233493	NA,0.163358	0.000230678	0.000460627
3	rs12908093	40441674	T,T	C,C	0.312127,0.712302	0.00789867,0.0124034	0.00426697,0.00944284	1.19279,0.723521	0.000230588	0.000461238
3	rs57642694	40553266	T,T	G,G	0.904573,0.396825	0.00511173,-0.00636518	0.00672948,0.00873739	0.349215,0.331327	0.000230583	0.000459934
3	rs139073485	40928952	NA,A	NA,C	NA,0.979167	NA,0.0132748	NA,0.0299292	NA,0.182186	0.000230582	0.000460496
3	rs1565864	40438298	G,G	C,C	0.312127,0.713294	0.0076724,0.0130687	0.00426697,0.00945258	1.14169,0.777796	0.00023048	0.000461022
3	rs8040419	40638477	NA,G	NA,A	NA,0.952381	NA,-0.00875892	NA,0.0200728	NA,0.178764	0.000230423	0.000460085
3	rs56195430	40850562	NA,C	NA,G	NA,0.977182	NA,0.0126809	NA,0.0286274	NA,0.181912	0.000230331	0.000460005
3	rs186785068	40938916	NA,G	NA,A	NA,0.979167	NA,0.0131406	NA,0.0299292	NA,0.180048	0.000230181	0.000459695
3	rs116984150	40207330	NA,C	NA,T	NA,0.954365	NA,-0.00765831	NA,0.0204832	NA,0.149665	0.000230079	0.000459407
3	rs146446096	41055056	NA,T	NA,C	NA,0.979167	NA,0.0130968	NA,0.0299292	NA,0.179351	0.000230051	0.000459436
3	rs113660317	40816481	A,A	G,G	0.663022,0.868056	-0.0106911,0.00292911	0.00418287,0.0126309	1.97509,0.0879823	0.000230031	0.000458646
3	rs144949398	40811633	NA,T	NA,C	NA,0.955357	NA,0.0090489	NA,0.0206987	NA,0.17915	0.00022992	0.000459155
3	rs74664313	40405421	NA,G	NA,A	NA,0.873016	NA,0.0049023	NA,0.0128386	NA,0.153305	0.000229833	0.000458917
3	rs16970409	40441260	A,A	G,G	0.312127,0.712302	0.0078063,0.0126364	0.00426697,0.00944284	1.1718,0.742726	0.000229811	0.000459682
3	rs118074516	40928613	NA,C	NA,T	NA,0.979167	NA,0.0130036	NA,0.0299292	NA,0.177871	0.000229777	0.000458887
3	rs58367544	40316850	T,T	C,C	0.966203,0.594246	0.00710023,0.0158959	0.0109412,0.0087054	0.287035,1.16843	0.00022964	0.000460294
3	rs140478425	40931681	NA,A	NA,G	NA,0.979167	NA,0.0129486	NA,0.0299292	NA,0.176998	0.000229616	0.000458566
3	rs146415134	40780892	NA,T	NA,C	NA,0.987103	NA,-0.0148281	NA,0.0378862	NA,0.157695	0.000229552	0.000458377
3	rs79903732	40957945	NA,T	NA,C	NA,0.979167	NA,0.0129165	NA,0.0299292	NA,0.176489	0.000229522	0.000458379
3	rs151059772	40934457	NA,T	NA,C	NA,0.979167	NA,0.012844	NA,0.0299292	NA,0.175342	0.000229312	0.000457959
3	rs11854103	40442099	A,A	G,G	0.311133,0.712302	0.00790557,0.0122655	0.0042707,0.00944284	1.19279,0.712263	0.000229199	0.000458442
3	rs150023865	40209135	NA,C	NA,T	NA,0.97619	NA,-0.0133199	NA,0.0280389	NA,0.197397	0.000228883	0.000457037
3	rs17848498	40318256	NA,T	NA,C	NA,0.984127	NA,-0.012977	NA,0.0342017	NA,0.152198	0.000228689	0.000456697
3	rs117862109	41036410	NA,T	NA,G	NA,0.877976	NA,0.00477545	NA,0.0130599	NA,0.145925	0.00022843	0.000456225
3	rs151054333	41002182	NA,C	NA,T	NA,0.979167	NA,0.0124685	NA,0.0299292	NA,0.169429	0.000228246	0.000455829
3	rs12595610	40818083	C,C	G,G	0.415507,0.266865	0.0109758,0.00309275	0.004012,0.00966419	2.20594,0.125546	0.000228116	0.000454514
3	rs76976021	40581408	NA,T	NA,C	NA,0.986111	NA,-0.0137037	NA,0.0365264	NA,0.150254	0.00022811	0.000455571
3	rs114673738	40997592	NA,T	NA,A	NA,0.979167	NA,0.0124111	NA,0.0299292	NA,0.16853	0.000228086	0.00045551
3	rs77931171	40540440	NA,A	NA,G	NA,0.796627	NA,-0.00430538	NA,0.0106201	NA,0.164192	0.000228077	0.000455556
3	rs56390641	41024192	NA,G	NA,A	NA,0.979167	NA,0.0123269	NA,0.0299292	NA,0.167212	0.000227854	0.000455046
3	rs79413055	40546943	NA,T	NA,C	NA,0.794643	NA,-0.00374753	NA,0.0105819	NA,0.140724	0.000227785	0.000454857
3	rs140073022	41000303	NA,A	NA,G	NA,0.979167	NA,0.0122963	NA,0.0299292	NA,0.166734	0.00022777	0.000454878
3	rs118011338	40883830	NA,C	NA,T	NA,0.872024	NA,0.00465682	NA,0.012796	NA,0.14514	0.000227594	0.000454568
3	rs749749	40350131	C,C	T,T	0.501988,0.251984	-0.00699998,-0.00759235	0.00395433,0.00984603	1.11525,0.355913	0.000227523	0.000456689
3	rs145405071	40997863	NA,T	NA,C	NA,0.979167	NA,0.0121872	NA,0.0299292	NA,0.165033	0.000227472	0.000454284
3	rs79326251	40850782	NA,C	NA,T	NA,0.977182	NA,0.0116956	NA,0.0286274	NA,0.16566	0.0002274	0.000454151
3	rs1540686	40380818	G,G	A,A	0.534791,0.417659	-0.00344064,-0.0155946	0.00396391,0.00866769	0.414089,1.14271	0.000227202	0.000455522
3	rs2242119	40568823	A,A	C,C	0.615308,0.757937	-0.0192464,0.0062269	0.00406384,0.00997981	5.66164,0.273549	0.000227171	0.000472091
3	rs7494968	40811858	G,G	A,A	0.415507,0.266865	0.011023,0.0020289	0.004012,0.00966419	2.2215,0.0789827	0.000227118	0.000452537
3	rs28736699	40347435	C,C	A,A	0.737575,0.984127	0.00908019,0.0268824	0.00449401,0.0342017	1.36321,0.364647	0.000227076	0.000455888
3	rs73389048	40782928	NA,T	NA,C	NA,0.977182	NA,0.011506	NA,0.0286274	NA,0.162575	0.000226869	0.000453089
3	rs12593066	40714019	T,T	C,C	0.761431,0.381944	0.00454653,0.0146474	0.00463892,0.00879811	0.485392,1.01798	0.000226739	0.000452227
3	rs80351865	40161155	NA,A	NA,G	NA,0.91369	NA,-0.00701893	NA,0.0152221	NA,0.190625	0.000226726	0.000452862
3	rs74927458	40752133	NA,T	NA,C	NA,0.980159	NA,-0.0113829	NA,0.0306528	NA,0.148511	0.000226539	0.000452382
3	rs138630028	40854693	NA,T	NA,C	NA,0.977182	NA,0.0113736	NA,0.0286274	NA,0.160429	0.000226504	0.00045236
3	rs138071446	41017822	NA,G	NA,A	NA,0.979167	NA,0.0118116	NA,0.0299292	NA,0.159203	0.000226472	0.000452285
3	rs56232597	40630613	G,NA	A,NA	0.884692,NA	-0.0119872,NA	0.00619033,NA	1.27725,NA	0.000226195	0.000451207
3	rs149315463	40844771	NA,C	NA,T	NA,0.989087	NA,0.0172635	NA,0.0411453	NA,0.170827	0.000225933	0.000451229
3	rs117505325	40750446	NA,G	NA,C	NA,0.974206	NA,-0.00977307	NA,0.0269663	NA,0.144457	0.000225929	0.000451213
3	rs12439814	40844407	NA,A	NA,G	NA,0.746032	NA,0.00395138	NA,0.00982053	NA,0.162778	0.000225894	0.000451083
3	rs2008462	40618996	A,NA	T,NA	0.890656,NA	-0.0121821,NA	0.00633559,NA	1.26357,NA	0.000225728	0.000450305
3	rs141245193	40953416	NA,T	NA,C	NA,0.979167	NA,0.011422	NA,0.0299292	NA,0.153209	0.000225473	0.00045029
3	rs4923850	40352278	A,A	G,G	0.502982,0.264881	-0.00686128,-0.0084268	0.00395437,0.00968721	1.08239,0.415261	0.000225428	0.000452411
3	rs74825232	40886212	NA,T	NA,C	NA,0.979167	NA,0.0113861	NA,0.0299292	NA,0.152659	0.000225383	0.00045011
3	rs80168050	40514081	NA,A	NA,G	NA,0.920635	NA,-0.00576783	NA,0.0158141	NA,0.145503	0.000225314	0.00044994
3	rs75867673	41047926	NA,T	NA,C	NA,0.979167	NA,0.0112322	NA,0.0299292	NA,0.150308	0.000225001	0.000449347
3	rs117697188	41013100	NA,T	NA,C	NA,0.979167	NA,0.0112013	NA,0.0299292	NA,0.149837	0.000224925	0.000449195
3	rs3803353	40857240	A,A	G,G	0.676938,0.875992	-0.00901354,0.0143208	0.00422788,0.0129696	1.48132,0.569415	0.000224862	0.000448631
3	rs117491525	41042383	NA,T	NA,C	NA,0.96131	NA,0.00688382	NA,0.0221651	NA,0.121405	0.000224728	0.000448786
3	rs118113763	40208829	NA,C	NA,T	NA,0.954365	NA,-0.00618847	NA,0.0204832	NA,0.117728	0.000224335	0.00044795
3	rs147515470	40928684	NA,A	NA,G	NA,0.988095	NA,0.0156567	NA,0.0394133	NA,0.160404	0.000224207	0.000447775
3	rs672873	40395403	NA,A	NA,G	NA,0.354167	NA,0.00340249	NA,0.00893797	NA,0.152772	0.000224108	0.00044758
3	rs77019569	41030096	NA,T	NA,C	NA,0.878968	NA,0.00405285	NA,0.0131059	NA,0.120824	0.000224032	0.000447439
```
