## Supplementary material for "Characterization of shared and ancestry-specific signals driving complex traits using multi-ancestry fine-mapping": susiex_nc3.cs80.snp

```
BP	SNP	PIP(CS1)	LogBF(CS1,Pop1)	LogBF(CS1,Pop2)	PIP(CS2)	LogBF(CS2,Pop1)	LogBF(CS2,Pop2)	PIP(CS3)	LogBF(CS3,Pop1)	LogBF(CS3,Pop2)
40067241	rs62004808	8.60107e-10	-1.24411	-0.642087	0.000208652	-0.620056	-0.646091	0.000208672	-0.622295	-0.646541
40067789	rs34320375	8.89882e-10	-1.12805	-0.724112	0.000200541	-0.576603	-0.729191	0.000200501	-0.579148	-0.729636
40067938	rs72727092	5.77196e-09	0.0175125	-2.05233e-10	0.000396373	-0.624457	-2.05233e-10	0.000397355	-0.624769	-2.05233e-10
40067968	rs2638012	6.63576e-10	-1.77222	-0.373389	8.5981e-05	-1.76242	-0.390273	8.6225e-05	-1.76217	-0.39047
40068115	rs41424848	5.91221e-09	0.0415198	-2.05233e-10	0.000404199	-0.604907	-2.05233e-10	0.000405199	-0.605222	-2.05233e-10
40069311	rs147885551	1.69194e-09	-1.64918e-10	-1.20963	0.000217621	-1.64918e-10	-1.22406	0.000218269	-1.64918e-10	-1.22387
40069504	rs35652496	7.48589e-09	0.888318	-0.610797	0.0016511	1.41969	-0.617307	0.00164791	1.41549	-0.617829
40070173	rs16969823	6.13812e-09	0.0790196	-2.05233e-10	0.000416755	-0.574315	-2.05233e-10	0.000417785	-0.574633	-2.05233e-10
40070258	rs2029584	8.12404e-10	-1.20035	-0.742908	0.000181425	-0.657265	-0.748706	0.000181435	-0.659534	-0.749171
40070492	rs1688087	3.47981e-10	-1.56837	-1.22274	7.3596e-05	-1.08425	-1.22397	7.36498e-05	-1.08636	-1.22392
40070515	rs12439384	7.92894e-10	-1.87837	-0.0891913	0.000101546	-1.88149	-0.104808	0.000101805	-1.88146	-0.105076
40070771	rs1491625	6.55461e-10	-1.78885	-0.369061	8.43752e-05	-1.7893	-0.382241	8.46059e-05	-1.7891	-0.382497
40070868	rs78553123	5.11844e-09	-0.102649	-2.05233e-10	0.000539352	-0.316445	-2.05233e-10	0.000539073	-0.31975	-2.05233e-10
40070901	rs1491624	7.13239e-09	0.861329	-0.632182	0.00156941	1.39022	-0.638582	0.00156642	1.38604	-0.639095
40071062	rs76673298	1.35125e-09	-1.43447	-2.05233e-10	0.000155743	-1.55861	-2.05233e-10	0.000155997	-1.55977	-2.05233e-10
40071250	rs145927097	4.27704e-09	-1.64918e-10	-0.282238	0.000573386	-1.64918e-10	-0.255254	0.000574943	-1.64918e-10	-0.255329
40071730	rs4924391	3.58858e-10	-1.53759	-1.22274	7.42736e-05	-1.07509	-1.22397	7.43332e-05	-1.07712	-1.22392
40071959	rs4924392	5.81728e-10	-1.31043	-0.966826	5.34878e-05	-1.65583	-0.971533	5.36203e-05	-1.65574	-0.971931
40072311	rs2576929	3.51639e-10	-1.5622	-1.21845	7.24716e-05	-1.10351	-1.22011	7.25606e-05	-1.10513	-1.22005
40072491	rs2631717	1.49842e-09	-0.786234	-0.544853	0.000232175	-0.599552	-0.559773	0.000232546	-0.600309	-0.560202
40072529	rs73397128	6.58925e-10	-1.75904	-0.393601	7.75964e-05	-1.84478	-0.41051	7.78139e-05	-1.84459	-0.410692
40072779	rs12594027	7.75639e-10	-1.86955	-0.120016	9.84588e-05	-1.88096	-0.136213	9.87074e-05	-1.88099	-0.136454
40072829	rs8026892	4.98125e-10	-1.32509	-1.10731	5.14225e-05	-1.55691	-1.10983	5.15611e-05	-1.55679	-1.11004
40073009	rs12594113	2.29374e-09	-1.64918e-10	-0.905316	0.000293624	-1.64918e-10	-0.924515	0.000294456	-1.64918e-10	-0.92447
40074345	rs58312028	8.83257e-10	-1.16966	-0.689981	0.000118297	-1.13522	-0.69839	0.000118488	-1.13609	-0.698704
40074633	rs145917704	9.3412e-10	-1.80365	-2.05233e-10	0.000140518	-1.66148	-2.05233e-10	0.000140841	-1.66197	-2.05233e-10
40075359	rs72727102	4.15242e-09	0.498591	-0.8104	0.000348417	0.0721549	-0.825569	0.000349128	0.0712273	-0.825389
40075602	rs138363802	8.6819e-10	-1.87684	-2.05233e-10	0.00012091	-1.81177	-2.05233e-10	0.000121214	-1.81204	-2.05233e-10
40075764	rs73397133	9.03137e-10	-1.14525	-0.692133	0.000133248	-1.01538	-0.699221	0.000133445	-1.01635	-0.699557
40076015	rs66496275	3.17204e-10	-1.69733	-1.18638	5.2823e-05	-1.46087	-1.179	5.29013e-05	-1.46205	-1.17912
40076034	rs34943556	3.45246e-10	-1.61262	-1.18638	6.22202e-05	-1.29713	-1.179	6.23021e-05	-1.29848	-1.17912
40077302	rs72729404	9.56977e-10	-1.77948	-2.05233e-10	0.000128773	-1.74876	-2.05233e-10	0.000129096	-1.74904	-2.05233e-10
40077948	rs1027232	7.06725e-10	-1.36256	-0.720049	9.25063e-05	-1.35258	-0.726957	9.26688e-05	-1.35328	-0.727284
40079390	rs592172	3.02835e-10	-1.71281	-1.21726	4.79008e-05	-1.51785	-1.21983	4.7985e-05	-1.51892	-1.21979
40079742	rs7165244	3.34466e-10	-1.57922	-1.25149	5.19352e-05	-1.4049	-1.25191	5.20396e-05	-1.40569	-1.25191
40080045	rs594863	3.24762e-10	-1.68947	-1.17069	5.23004e-05	-1.48822	-1.16159	5.23787e-05	-1.48932	-1.16178
40080163	rs10520152	3.19814e-09	0.250122	-0.823051	0.000309914	-0.0325182	-0.838	0.000310561	-0.0333973	-0.837822
40080373	rs75425881	6.01543e-08	2.36141	-2.05233e-10	0.00494268	1.89885	-2.05233e-10	0.00496096	1.89975	-2.05233e-10
40080486	rs138019336	1.69297e-09	-1.64918e-10	-1.20901	0.000221316	-1.64918e-10	-1.20722	0.00022193	-1.64918e-10	-1.20724
40080692	rs10520153	2.98091e-10	-1.76319	-1.18267	4.456e-05	-1.62886	-1.18112	4.46602e-05	-1.62942	-1.1811
40081435	rs620407	3.15956e-10	-1.69654	-1.19111	4.9983e-05	-1.51261	-1.18253	5.00604e-05	-1.51367	-1.1827
40082066	rs6492919	3.4647e-10	-1.67143	-1.12403	5.69539e-05	-1.43596	-1.12861	5.70491e-05	-1.43717	-1.12851
40082110	rs606927	3.15965e-10	-1.69507	-1.19256	4.92608e-05	-1.51412	-1.19557	4.93478e-05	-1.5152	-1.19551
40082288	rs76168202	1.01109e-09	-1.72447	-2.05233e-10	0.000125212	-1.77681	-2.05233e-10	0.000125561	-1.77681	-2.05233e-10
40083048	rs140287226	1.43352e-09	-1.37536	-2.05233e-10	0.000167621	-1.48511	-2.05233e-10	0.000168039	-1.48541	-2.05233e-10
40083051	rs150339509	1.43711e-09	-1.37286	-2.05233e-10	0.000167992	-1.4829	-2.05233e-10	0.000168411	-1.48319	-2.05233e-10
40085637	rs16952190	3.16359e-10	-1.87988	-1.0065	4.30625e-05	-1.85132	-0.992845	4.3186e-05	-1.8513	-0.992788
40086030	rs79646376	9.97928e-10	-1.73757	-2.05233e-10	0.000133242	-1.71464	-2.05233e-10	0.000133587	-1.71485	-2.05233e-10
40088314	rs4923840	3.83501e-09	0.138154	-0.529481	0.000862476	0.660399	-0.507405	0.000862685	0.658226	-0.507777
40088761	rs683676	3.02337e-10	-1.70074	-1.23098	4.92405e-05	-1.47671	-1.23338	4.93276e-05	-1.47783	-1.23329
40089604	rs139101580	6.19772e-09	-1.64918e-10	0.0886815	0.000831027	-1.64918e-10	0.115849	0.000832462	-1.64918e-10	0.114787
40090213	rs72729408	1.02735e-09	-1.70851	-2.05233e-10	0.000134399	-1.706	-2.05233e-10	0.000134718	-1.70642	-2.05233e-10
40090215	rs72729409	8.06126e-08	2.65416	-2.05233e-10	0.0044808	1.80074	-2.05233e-10	0.00448712	1.79937	-2.05233e-10
40090276	rs12900859	4.03282e-10	-1.40737	-1.23624	7.47995e-05	-1.05382	-1.23818	7.50203e-05	-1.05368	-1.23816
40091332	rs117599750	4.11796e-09	-0.32014	-2.05233e-10	0.000440008	-0.52002	-2.05233e-10	0.000439878	-0.523103	-2.05233e-10
40091344	rs80233501	2.88471e-08	2.75112	-1.12461	0.00109725	1.52236	-1.12861	0.00110306	1.52498	-1.12874
40092110	rs150423274	2.09836e-09	-1.64918e-10	-0.994343	0.000278267	-1.64918e-10	-0.978233	0.000278889	-1.64918e-10	-0.978785
40092835	rs624191	2.91753e-10	-1.79589	-1.17145	3.4996e-05	-1.88281	-1.16877	3.50974e-05	-1.88281	-1.16867
40094564	rs17717859	3.08886e-09	0.0951093	-0.702806	0.000671473	0.612083	-0.709422	0.000672037	0.609931	-0.709219
40094993	rs66610915	4.34981e-09	0.971978	-1.23735	0.000249149	0.152126	-1.24089	0.000250269	0.153828	-1.24089
40096208	rs659890	1.11577e-09	-1.62596	-2.05233e-10	0.000193601	-1.34102	-2.05233e-10	0.000194137	-1.34104	-2.05233e-10
40099769	rs66490630	1.08871e-08	1.22189	-0.569819	0.000395539	-0.0458147	-0.580749	0.000397187	-0.0441658	-0.581027
40101618	rs4923841	4.00549e-09	-0.347832	-2.05233e-10	0.000571412	-0.258704	-2.05233e-10	0.000573322	-0.258154	-2.05233e-10
40102708	rs141742503	8.62985e-10	-1.88286	-2.05233e-10	0.00012755	-1.75831	-2.05233e-10	0.000127873	-1.75856	-2.05233e-10
40103514	rs80103743	1.62236e-09	-1.64918e-10	-1.25161	0.00021182	-1.64918e-10	-1.25108	0.000212407	-1.64918e-10	-1.2511
40103655	rs79710567	1.28194e-09	-1.48713	-2.05233e-10	0.000120835	-1.81239	-2.05233e-10	0.000121206	-1.81211	-2.05233e-10
40103843	rs150512996	1.7437e-09	-1.64918e-10	-1.17949	0.000230896	-1.64918e-10	-1.16485	0.000231412	-1.64918e-10	-1.1654
40103845	rs112356992	1.77914e-09	-1.64918e-10	-1.15937	0.000235701	-1.64918e-10	-1.14425	0.000236216	-1.64918e-10	-1.14485
40103856	rs141667621	1.43189e-09	-1.37651	-2.05233e-10	0.000190379	-1.3578	-2.05233e-10	0.000190765	-1.35856	-2.05233e-10
40103914	rs11070234	3.51355e-10	-1.86875	-0.912707	4.7245e-05	-1.86433	-0.887136	4.73402e-05	-1.86462	-0.887618
40103944	rs149933220	2.07083e-09	-1.64918e-10	-1.00755	0.000274745	-1.64918e-10	-0.990969	0.000275384	-1.64918e-10	-0.991434
40104233	rs1166777	3.22527e-10	-1.66241	-1.20466	5.96724e-05	-1.31383	-1.20411	5.97155e-05	-1.31576	-1.20425
40105205	rs2082939	5.04563e-09	1.1309	-1.24788	0.000174864	-0.195531	-1.24727	0.000175689	-0.193563	-1.24732
40106678	rs137937509	1.23094e-09	-1.52772	-2.05233e-10	0.000131574	-1.72724	-2.05233e-10	0.000132081	-1.72618	-2.05233e-10
40107139	rs116893441	2.23116e-09	-0.932978	-2.05233e-10	0.000180679	-1.41009	-2.05233e-10	0.000181246	-1.40975	-2.05233e-10
40108795	rs11858909	3.21222e-10	-1.67683	-1.19429	5.33635e-05	-1.43739	-1.1923	5.34804e-05	-1.4382	-1.19209
40110027	rs146881260	1.62886e-09	-1.64918e-10	-1.24762	0.000212345	-1.64918e-10	-1.2486	0.000212933	-1.64918e-10	-1.24862
40110189	rs1865754	3.00721e-10	-1.74634	-1.19074	3.61308e-05	-1.82666	-1.193	3.62482e-05	-1.82654	-1.19267
40110745	rs117331963	1.0087e-09	-1.72683	-2.05233e-10	0.000116185	-1.85163	-2.05233e-10	0.000116508	-1.85164	-2.05233e-10
40110964	rs59234879	1.60977e-09	-1.2594	-2.05233e-10	0.000163561	-1.50963	-2.05233e-10	0.000164063	-1.50935	-2.05233e-10
40110983	rs388571	3.05699e-10	-1.68659	-1.23406	4.78994e-05	-1.5052	-1.23251	4.79966e-05	-1.50607	-1.2324
40111105	rs3784392	3.02729e-10	-1.74316	-1.18726	3.63285e-05	-1.82462	-1.18959	3.6447e-05	-1.82449	-1.18925
40111438	rs172104	4.21322e-10	-1.80269	-0.797167	5.19463e-05	-1.88053	-0.776069	5.20889e-05	-1.88063	-0.77602
40112017	rs78095898	1.08724e-09	-1.65186	-2.05233e-10	0.00015988	-1.53239	-2.05233e-10	0.000160232	-1.53298	-2.05233e-10
40112158	rs676455	4.67003e-10	-1.80147	-0.695446	5.76563e-05	-1.88074	-0.671578	5.78169e-05	-1.88083	-0.671493
40112319	rs275715	9.27232e-10	-1.81105	-2.05233e-10	0.000113562	-1.87446	-2.05233e-10	0.00011387	-1.87454	-2.05233e-10
40112790	rs275716	4.82271e-10	-1.77652	-0.688227	5.80102e-05	-1.88275	-0.663445	5.81788e-05	-1.88273	-0.663349
40113107	rs275717	4.80769e-10	-1.79239	-0.67548	5.88018e-05	-1.88253	-0.650116	5.89644e-05	-1.88256	-0.650107
40113516	rs275718	4.75555e-10	-1.79689	-0.681884	5.83955e-05	-1.8814	-0.658171	5.85589e-05	-1.88148	-0.65809
40113536	rs12438821	2.82243e-10	-1.798	-1.20248	3.46045e-05	-1.85762	-1.20521	3.47144e-05	-1.85754	-1.20491
40113599	rs275719	4.77799e-10	-1.79218	-0.681884	5.83639e-05	-1.88194	-0.658171	5.85281e-05	-1.882	-0.65809
40114111	rs275720	2.77763e-10	-1.7667	-1.24979	4.9235e-05	-1.46058	-1.24962	4.92606e-05	-1.46282	-1.24966
40114398	rs146838521	2.01694e-09	-1.64918e-10	-1.03392	0.000267558	-1.64918e-10	-1.01748	0.000268174	-1.64918e-10	-1.01797
40115471	rs1865755	3.61015e-09	0.422482	-0.874233	0.000198981	-0.460558	-0.853046	0.000199826	-0.458458	-0.853694
40115571	rs74656104	3.99558e-09	-1.64918e-10	-0.350311	0.000522224	-1.64918e-10	-0.348717	0.000523678	-1.64918e-10	-0.348724
40115582	rs77030702	1.22525e-09	-1.53236	-2.05233e-10	0.000183164	-1.39643	-2.05233e-10	0.000183562	-1.39705	-2.05233e-10
40115767	rs79152151	8.94382e-10	-1.84712	-2.05233e-10	0.000112681	-1.88225	-2.05233e-10	0.000112992	-1.88228	-2.05233e-10
40115920	rs275721	3.47451e-10	-1.76106	-1.03157	6.22673e-05	-1.44989	-1.02549	6.23113e-05	-1.45215	-1.0253
40116381	rs57713628	8.77308e-10	-1.8664	-2.05233e-10	0.00011421	-1.86877	-2.05233e-10	0.000114516	-1.86888	-2.05233e-10
40116727	rs275754	6.37633e-10	-0.939881	-1.24561	0.000124829	-0.540283	-1.23959	0.000124789	-0.543187	-1.23979
40117300	rs138096185	1.09472e-09	-1.645	-2.05233e-10	0.000161235	-1.52395	-2.05233e-10	0.000161589	-1.52455	-2.05233e-10
40117914	rs76169627	1.11972e-09	-1.62242	-2.05233e-10	0.00016575	-1.49633	-2.05233e-10	0.00016611	-1.49695	-2.05233e-10
40118033	rs148097525	4.21707e-09	-1.64918e-10	-0.296357	0.00056079	-1.64918e-10	-0.277467	0.000562359	-1.64918e-10	-0.27746
40118161	rs11854225	3.36344e-09	-0.522536	-2.05233e-10	0.000268612	-1.01354	-2.05233e-10	0.000269477	-1.01312	-2.05233e-10
40119703	rs183915	3.03882e-10	-1.70582	-1.2208	4.20747e-05	-1.66064	-1.20673	4.21642e-05	-1.66111	-1.20692
40120504	rs1836850	5.27726e-10	-1.12344	-1.25124	8.4107e-05	-0.923123	-1.2516	8.41541e-05	-0.925379	-1.25157
40120728	rs35649716	1.97889e-09	-0.222313	-0.830653	0.000335083	0.0263616	-0.818797	0.000334838	0.022851	-0.818805
40121121	rs28565083	4.2396e-10	-1.39935	-1.19427	5.27013e-05	-1.44513	-1.19705	5.28564e-05	-1.44531	-1.19671
40121575	rs35986028	2.11784e-09	-0.101521	-0.883583	0.000408359	0.277825	-0.872492	0.000407963	0.274075	-0.872499
40121961	rs275752	3.25971e-10	-1.62859	-1.22786	4.54465e-05	-1.57495	-1.21532	4.55404e-05	-1.5755	-1.2155
40122201	rs117586469	9.05712e-10	-1.83453	-2.05233e-10	0.000127215	-1.76094	-2.05233e-10	0.000127574	-1.7609	-2.05233e-10
40122373	rs770733	3.16217e-10	-1.65716	-1.22967	4.39376e-05	-1.60648	-1.21757	4.40298e-05	-1.607	-1.21774
40122471	rs142157872	1.88184e-09	-1.64918e-10	-1.10325	0.000246626	-1.64918e-10	-1.09894	0.000247186	-1.64918e-10	-1.09946
40122533	rs78576210	1.68664e-09	-1.64918e-10	-1.21276	0.000221722	-1.64918e-10	-1.20539	0.000222284	-1.64918e-10	-1.20565
40122591	rs138645238	3.92698e-09	-1.64918e-10	-0.367629	0.000523887	-1.64918e-10	-0.345538	0.000524895	-1.64918e-10	-0.346403
40123292	rs17645613	1.24569e-08	1.94761	-1.16084	0.00191172	2.10894	-1.15999	0.00191271	2.1066	-1.15993
40123349	rs17718330	1.41419e-08	2.06531	-1.15166	0.0021757	2.22906	-1.15077	0.00217675	2.22669	-1.1507
40123478	rs72729422	1.2409e-08	0.782919	-2.05233e-10	0.00056731	-0.265909	-2.05233e-10	0.000569984	-0.263991	-2.05233e-10
40123715	rs77626196	1.62247e-09	-1.64918e-10	-1.25155	0.000212316	-1.64918e-10	-1.24874	0.000212898	-1.64918e-10	-1.24879
40124393	rs112549355	1.19153e-09	-0.321527	-1.23873	0.000108084	-0.683613	-1.24029	0.000108607	-0.681728	-1.24013
40124730	rs35194933	5.67614e-10	-1.05192	-1.24989	9.93752e-05	-0.75742	-1.25049	9.9413e-05	-0.759879	-1.25044
40126543	rs275760	3.12359e-10	-1.66026	-1.23884	4.32904e-05	-1.60992	-1.22897	4.33817e-05	-1.61043	-1.22913
40126643	rs4924393	3.34609e-10	-1.63291	-1.19738	5.1002e-05	-1.47468	-1.20027	5.11284e-05	-1.4753	-1.19996
40127028	rs12442442	4.3696e-10	-1.42979	-1.13362	6.32278e-05	-1.32385	-1.13622	6.34015e-05	-1.32435	-1.13577
40127409	rs11854663	1.1155e-09	-0.530596	-1.0956	0.000181527	-0.307222	-1.09819	0.000181719	-0.309464	-1.09767
40127457	rs275759	2.04296e-09	-0.401543	-0.619556	0.00040116	-0.011044	-0.601408	0.000400589	-0.0150476	-0.601616
40128313	rs12898218	1.34713e-09	-0.358258	-1.07927	0.000288902	0.124056	-1.06478	0.00028854	0.120177	-1.06494
40129204	rs10520154	1.80984e-09	-0.206931	-0.935328	0.000430316	0.372039	-0.914332	0.000429429	0.367593	-0.914737
40129917	rs62002486	8.68599e-10	-0.778568	-1.0978	0.00012151	-0.706047	-1.10077	0.000121663	-0.708093	-1.10025
40130094	rs183916	1.82772e-09	-0.421207	-0.711221	0.000344001	-0.0717391	-0.69443	0.000343532	-0.0756986	-0.694623
40130905	rs28451465	9.51951e-10	-1.78474	-2.05233e-10	0.000113409	-1.87581	-2.05233e-10	0.000113708	-1.87596	-2.05233e-10
40130951	rs35257258	1.43452e-09	-0.259945	-1.11472	0.000311889	0.236627	-1.10079	0.000311462	0.23264	-1.10096
40131224	rs2164483	3.05763e-10	-1.79548	-1.12497	4.16262e-05	-1.73087	-1.14721	4.17529e-05	-1.73131	-1.14652
40131548	rs148874294	9.58785e-10	-1.77759	-2.05233e-10	0.000136171	-1.69291	-2.05233e-10	0.000136492	-1.69334	-2.05233e-10
40132258	rs1166731	1.37155e-09	-0.440685	-0.978874	0.000256334	-0.0934275	-0.966904	0.000256005	-0.0973632	-0.967042
40132640	rs1968002	2.96954e-10	-1.82215	-1.12753	3.96321e-05	-1.77763	-1.14954	3.97567e-05	-1.77797	-1.14885
40133225	rs62002488	1.6992e-09	-0.206931	-0.998412	0.000402779	0.372039	-0.980465	0.000401977	0.367593	-0.9808
40133353	rs4924394	8.9986e-10	-0.778568	-1.06245	0.000125842	-0.706047	-1.06574	0.000126008	-0.708093	-1.06516
40133589	rs117105290	9.69659e-10	-1.76631	-2.05233e-10	0.000138236	-1.67785	-2.05233e-10	0.000138559	-1.6783	-2.05233e-10
40134042	rs112012183	1.24737e-08	0.788127	-2.05233e-10	0.00175553	0.863713	-2.05233e-10	0.00176116	0.864126	-2.05233e-10
40134583	rs117714483	9.61637e-10	-1.77462	-2.05233e-10	0.000136714	-1.68892	-2.05233e-10	0.000137036	-1.68936	-2.05233e-10
40135436	rs41418150	1.26375e-09	-0.358258	-1.14316	0.000270468	0.124056	-1.13072	0.000270131	0.120177	-1.13087
40135854	rs440383	1.25717e-09	-0.498321	-1.00832	0.000233251	-0.157696	-0.997003	0.000232969	-0.16156	-0.997134
40136317	rs72729424	1.19423e-09	-1.55799	-2.05233e-10	0.000156154	-1.55597	-2.05233e-10	0.00015649	-1.55661	-2.05233e-10
40136368	rs275757	1.38723e-09	-0.401597	-1.00659	0.000260253	-0.0499178	-0.99524	0.000259908	-0.0539011	-0.995371
40136737	rs7181712	8.61606e-10	-0.830264	-1.05419	0.000120281	-0.759434	-1.05755	0.000120446	-0.761433	-1.05696
40136900	rs435224	3.60933e-10	-1.64173	-1.11283	4.83495e-05	-1.58944	-1.13892	4.84809e-05	-1.58997	-1.13846
40136928	rs11855441	9.76048e-10	-0.697295	-1.06245	0.000143823	-0.572492	-1.06574	0.000143968	-0.574848	-1.06516
40137015	rs3784391	2.95412e-10	-1.8334	-1.12148	3.92571e-05	-1.79263	-1.14405	3.93823e-05	-1.79294	-1.14334
40137656	rs34111687	1.25749e-09	-0.338447	-1.16793	0.000269516	0.146776	-1.15696	0.00026918	0.142874	-1.1571
40137935	rs117814690	3.11494e-09	-1.64918e-10	-0.599288	0.000408405	-1.64918e-10	-0.594555	0.000409539	-1.64918e-10	-0.594568
40138788	rs117906784	8.70227e-10	-1.8745	-2.05233e-10	0.000113756	-1.87276	-2.05233e-10	0.000114091	-1.8726	-2.05233e-10
40138819	rs4923842	4.59123e-10	-1.42055	-1.09339	6.35689e-05	-1.35829	-1.0964	6.37384e-05	-1.35894	-1.09587
40139017	rs4923843	8.91074e-10	-0.791289	-1.05954	0.000124559	-0.719181	-1.06285	0.000124725	-0.721215	-1.06227
40139420	rs2412449	1.71153e-09	-0.227814	-0.9703	0.000405103	0.347805	-0.950478	0.000404286	0.343383	-0.95086
40139474	rs117367480	9.61637e-10	-1.77462	-2.05233e-10	0.000136714	-1.68892	-2.05233e-10	0.000137036	-1.68936	-2.05233e-10
40139746	rs141558388	9.03939e-10	-1.83649	-2.05233e-10	0.000135167	-1.7003	-2.05233e-10	0.000135486	-1.70073	-2.05233e-10
40142337	rs1166729	2.6077e-10	-1.84387	-1.23575	3.75053e-05	-1.74449	-1.23784	3.75887e-05	-1.74522	-1.23767
40142566	rs35379877	1.00339e-09	-0.628307	-1.10381	0.000206624	-0.186562	-1.08935	0.000206427	-0.190121	-1.08953
40142847	rs147694580	8.7392e-10	-1.87027	-2.05233e-10	0.000112615	-1.88284	-2.05233e-10	0.00011293	-1.88283	-2.05233e-10
40142936	rs76832906	3.15774e-10	-1.78117	-1.10706	4.64612e-05	-1.65727	-1.11093	4.6576e-05	-1.65811	-1.11041
40143161	rs62002492	8.51712e-10	-0.80475	-1.09126	9.97811e-05	-0.908497	-1.09534	0.000100008	-0.909561	-1.09479
40143645	rs78092957	8.77667e-10	-0.777182	-1.08881	0.000111346	-0.801249	-1.09292	0.000111596	-0.802352	-1.09237
40143910	rs275729	3.49739e-10	-1.67236	-1.11371	4.94586e-05	-1.56597	-1.13971	4.95915e-05	-1.56653	-1.13925
40144240	rs8030833	2.87148e-10	-1.87605	-1.1072	3.83225e-05	-1.82897	-1.1318	3.8443e-05	-1.82938	-1.13104
40144363	rs61652975	1.66834e-09	-1.64918e-10	-1.22367	0.000215455	-1.64918e-10	-1.23406	0.000216096	-1.64918e-10	-1.23388
40145314	rs28624789	2.86239e-10	-1.87372	-1.11271	3.86506e-05	-1.81543	-1.13682	3.87696e-05	-1.81589	-1.13607
40145657	rs76509115	2.02401e-09	-1.03042	-2.05233e-10	0.000159823	-1.53275	-2.05233e-10	0.00016038	-1.53205	-2.05233e-10
40145767	rs141597848	9.80599e-10	-1.75509	-2.05233e-10	0.000140296	-1.66306	-2.05233e-10	0.000140622	-1.66352	-2.05233e-10
40146072	rs275730	3.84037e-10	-1.77812	-0.914392	5.34529e-05	-1.69988	-0.928131	5.35828e-05	-1.70031	-0.928063
40146424	rs139135335	5.1975e-09	-1.64918e-10	-0.0873209	0.00069778	-1.64918e-10	-0.05891	0.0006996	-1.64918e-10	-0.0590916
40146512	rs11070235	8.4948e-10	-0.789346	-1.10928	0.000106388	-0.826592	-1.11313	0.000106612	-0.827792	-1.11261
40146703	rs77127136	9.74852e-10	-1.76097	-2.05233e-10	0.000139216	-1.67079	-2.05233e-10	0.00013954	-1.67125	-2.05233e-10
40146948	rs813994	1.14628e-09	-0.788798	-0.810178	0.000206266	-0.482657	-0.794988	0.000206089	-0.486132	-0.795162
40147127	rs62002493	8.3276e-10	-0.80475	-1.11376	9.76342e-05	-0.908497	-1.11709	9.78522e-05	-0.909561	-1.11658
40147182	rs35744719	6.79508e-10	-1.01937	-1.10251	7.34776e-05	-1.22583	-1.084	7.35625e-05	-1.22709	-1.08437
40148563	rs275714	3.27414e-10	-1.72334	-1.12869	4.58021e-05	-1.62931	-1.15317	4.59265e-05	-1.62982	-1.15274
40148915	rs1436274	8.51498e-10	-0.789346	-1.10691	0.000106687	-0.826592	-1.11032	0.000106912	-0.827792	-1.1098
40149142	rs35021776	9.21121e-10	-0.660886	-1.15678	0.000188024	-0.224479	-1.14576	0.000187861	-0.227998	-1.1459
40149221	rs118051307	8.71633e-10	-1.87289	-2.05233e-10	0.000112867	-1.8806	-2.05233e-10	0.000113177	-1.88065	-2.05233e-10
40150301	rs169328	1.68844e-09	-0.367006	-0.844688	0.000207025	-0.419756	-0.854217	0.000207534	-0.421062	-0.853244
40151470	rs7164392	2.63444e-09	0.0471388	-0.813967	0.00035435	0.0856578	-0.822187	0.000355025	0.0838096	-0.821223
40151599	rs12901508	2.72178e-09	0.0637365	-0.797949	0.000366103	0.10242	-0.806319	0.000366804	0.100564	-0.805337
40151740	rs12901927	1.02857e-09	-0.700002	-1.00733	0.000171331	-0.473541	-0.989674	0.000171165	-0.477087	-0.989886
40151853	rs34208826	8.63994e-10	-1.88169	-2.05233e-10	0.000112792	-1.88127	-2.05233e-10	0.000113108	-1.88126	-2.05233e-10
40152650	rs6492920	1.62418e-09	-1.64918e-10	-1.2505	0.000211643	-1.64918e-10	-1.25191	0.000212236	-1.64918e-10	-1.2519
40152876	rs111543262	4.27301e-10	-1.80958	-0.776191	6.16989e-05	-1.69202	-0.792528	6.18164e-05	-1.69299	-0.792446
40153171	rs74604358	1.21202e-09	-1.54321	-2.05233e-10	0.000157137	-1.5497	-2.05233e-10	0.000157572	-1.54972	-2.05233e-10
40153286	rs166703	7.41767e-10	-1.30347	-0.730747	0.000105496	-1.20842	-0.739717	0.000105965	-1.20783	-0.738665
40153419	rs275749	3.51038e-10	-1.63033	-1.15203	5.04736e-05	-1.51394	-1.17142	5.05669e-05	-1.51524	-1.17106
40153817	rs78271729	9.29137e-10	-1.809	-2.05233e-10	0.00013042	-1.73605	-2.05233e-10	0.000130735	-1.73643	-2.05233e-10
40153847	rs275747	1.57483e-08	1.86624	-0.845012	0.00229639	1.98785	-0.855565	0.00230501	1.98788	-0.854641
40153934	rs166702	4.84827e-10	-1.45665	-1.00281	7.21542e-05	-1.29275	-1.03525	7.22801e-05	-1.29485	-1.0342
40154128	rs16969944	4.63097e-10	-1.27353	-1.23179	7.97671e-05	-0.986545	-1.24116	7.98344e-05	-0.98864	-1.24101
40154164	rs11070236	4.19983e-10	-1.43559	-1.16745	6.23645e-05	-1.28743	-1.18638	6.24416e-05	-1.28954	-1.18583
40154189	rs1865751	1.60753e-08	1.7894	-0.747617	0.00214409	1.85767	-0.794012	0.00215353	1.85776	-0.792498
40154222	rs146597398	2.64406e-09	-1.64918e-10	-0.763184	0.000336609	-1.64918e-10	-0.787892	0.000337564	-1.64918e-10	-0.787845
40154253	rs12593001	3.69751e-10	-1.8771	-0.853325	4.76647e-05	-1.87278	-0.869839	4.78392e-05	-1.87293	-0.868828
40154416	rs78886557	1.43527e-08	0.928441	-2.05233e-10	0.00153343	0.728446	-2.05233e-10	0.00153535	0.726913	-2.05233e-10
40154938	rs275746	3.26245e-08	3.00055	-1.25098	0.000891461	1.43529	-1.24924	0.000893203	1.43454	-1.24933
40155177	rs146021838	9.04552e-10	-1.83581	-2.05233e-10	0.000136678	-1.68918	-2.05233e-10	0.000136991	-1.68968	-2.05233e-10
40155718	rs8027339	4.97099e-08	2.7603	-0.589599	0.004698	2.46273	-0.614652	0.00470625	2.46011	-0.613069
40155759	rs8027511	7.38993e-09	0.963129	-0.69851	0.000549648	0.423854	-0.72139	0.000553571	0.426734	-0.719945
40156542	rs275744	9.26559e-10	-1.81178	-2.05233e-10	0.000128246	-1.75286	-2.05233e-10	0.000128613	-1.75279	-2.05233e-10
40156645	rs72729430	1.23535e-08	0.778439	-2.05233e-10	0.000455889	-0.484565	-2.05233e-10	0.000458179	-0.482342	-2.05233e-10
40156734	rs118092476	9.696e-09	0.536215	-2.05233e-10	0.00313343	1.44307	-2.05233e-10	0.00314189	1.44298	-2.05233e-10
40157314	rs2117975	2.17929e-09	0.259967	-1.21647	0.000292253	0.29278	-1.22197	0.000292204	0.289674	-1.22182
40157989	rs57961139	4.34871e-09	-0.272704	0.00708302	0.000386851	-0.601136	-0.0476381	0.000389169	-0.599852	-0.0457361
40158127	rs72729433	1.59971e-09	-1.5467	0.281023	0.000213225	-1.56168	0.317211	0.000213705	-1.56185	0.316848
40158131	rs62002495	4.60741e-09	1.04013	-1.24797	0.000841611	1.37719	-1.24868	0.000837062	1.36896	-1.24867
40158165	rs78911242	1.42715e-09	-1.37982	-2.05233e-10	0.000176136	-1.43556	-2.05233e-10	0.000176208	-1.43793	-2.05233e-10
40158327	rs275742	1.688e-08	1.05975	0.0308829	0.000583865	-0.342256	0.105112	0.000584315	-0.343136	0.103976
40158416	rs142518469	3.76874e-09	-1.64918e-10	-0.408758	0.000507615	-1.64918e-10	-0.37709	0.000508916	-1.64918e-10	-0.377317
40158905	rs76665917	3.90527e-09	-1.64918e-10	-0.373173	0.000526349	-1.64918e-10	-0.34085	0.000527695	-1.64918e-10	-0.341082
40159028	rs150926967	4.17847e-09	-1.64918e-10	-0.305554	0.000563852	-1.64918e-10	-0.272021	0.00056529	-1.64918e-10	-0.272262
40159724	rs9630419	4.97359e-08	2.31846	-0.14723	0.0012087	0.57726	-0.0867715	0.00120921	0.575693	-0.0875733
40159807	rs1865752	2.89146e-09	0.575033	-1.24877	0.000448452	0.748476	-1.24949	0.000445997	0.740177	-1.24947
40159878	rs1865753	4.60732e-08	2.2083	-0.113567	0.00115026	0.493136	-0.0522062	0.00115076	0.491596	-0.0530198
40160985	rs78998865	9.0002e-10	-1.84084	-2.05233e-10	0.000117541	-1.84003	-2.05233e-10	0.00011793	-1.83951	-2.05233e-10
40161155	rs80351865	1.70325e-09	-1.64918e-10	-1.20296	0.000226185	-1.64918e-10	-1.18546	0.000226726	-1.64918e-10	-1.18586
40161267	rs994402	2.78714e-09	0.522572	-1.23306	0.00045185	0.738292	-1.23176	0.000449403	0.730129	-1.23181
40161604	rs77395720	3.91641e-09	-1.64918e-10	-0.370324	0.000503619	-1.64918e-10	-0.384994	0.00050526	-1.64918e-10	-0.384527
40161891	rs4924395	2.69712e-09	0.50407	-1.24738	0.000417212	0.675034	-1.24825	0.000414978	0.666852	-1.24823
40162134	rs62002497	2.63417e-09	0.479846	-1.24678	0.000407102	0.649955	-1.2477	0.00040494	0.641813	-1.24767
40162605	rs17719200	2.8256e-09	0.550443	-1.24722	0.00043779	0.723031	-1.24811	0.000435413	0.714772	-1.24808
40162636	rs7497058	4.19039e-08	2.09933	-0.099449	0.00107424	0.410268	-0.0377142	0.00107473	0.408755	-0.0385328
40162717	rs1369884	9.576e-10	-1.82674	0.0479188	0.000132736	-1.83493	0.116481	0.00013286	-1.83578	0.115472
40162766	rs1369885	8.9455e-10	-1.82287	-0.024068	0.000122856	-1.83839	0.0425932	0.000122978	-1.83921	0.0416116
40163656	rs58397355	2.70051e-09	0.50407	-1.24613	0.000417687	0.675034	-1.24712	0.000415453	0.666852	-1.24708
40164439	rs17719272	2.63544e-09	0.479846	-1.24629	0.000407281	0.649955	-1.24727	0.000405118	0.641813	-1.24723
40165499	rs7173524	1.15692e-09	-0.781777	-0.807964	8.47682e-05	-1.43631	-0.73058	8.47428e-05	-1.43746	-0.732525
40165588	rs7173582	5.86033e-10	-1.86453	-0.405352	7.36215e-05	-1.87022	-0.437652	7.38534e-05	-1.8701	-0.437422
40167199	rs1836848	1.197e-09	-0.756836	-0.798841	8.69852e-05	-1.42038	-0.720698	8.69557e-05	-1.42154	-0.722661
40167319	rs4924396	3.98329e-08	2.01719	-0.0679929	0.00104086	0.348037	-0.00704615	0.00104137	0.346545	-0.00785495
40167887	rs1436273	2.00213e-09	-1.04129	-2.05233e-10	0.000235273	-1.14607	-2.05233e-10	0.00023578	-1.1467	-2.05233e-10
40168044	rs7165106	1.18731e-09	-0.769341	-0.794465	8.67017e-05	-1.42838	-0.71596	8.66725e-05	-1.42953	-0.717932
40168172	rs9672455	3.09373e-09	-0.497571	-0.10855	0.000212906	-1.08372	-0.162244	0.000214113	-1.08273	-0.160363
40168599	rs139452288	1.03409e-08	-1.64918e-10	0.600612	0.00138232	-1.64918e-10	0.624705	0.0013864	-1.64918e-10	0.624864
40168674	rs78768036	3.91406e-09	-1.64918e-10	-0.370923	0.000527556	-1.64918e-10	-0.338559	0.000528905	-1.64918e-10	-0.338791
40168991	rs76720051	1.27491e-09	-0.756836	-0.735785	9.335e-05	-1.42038	-0.650079	9.33017e-05	-1.42154	-0.652221
40169055	rs4410044	2.63466e-09	0.479846	-1.24659	0.000407978	0.649955	-1.24555	0.000405785	0.641813	-1.24559
40169294	rs62002525	2.63625e-09	0.48438	-1.25052	0.000393911	0.619273	-1.24996	0.000391669	0.610797	-1.24998
40169859	rs692938	3.00489e-09	0.152783	-0.788042	0.000163371	-0.805525	-0.705262	0.000163167	-0.807488	-0.707339
40170446	rs113751932	2.01027e-09	-1.03723	-2.05233e-10	0.000176612	-1.43286	-2.05233e-10	0.000177248	-1.43205	-2.05233e-10
40170795	rs192879535	1.63969e-09	-1.64918e-10	-1.24099	0.000212852	-1.64918e-10	-1.24622	0.000213466	-1.64918e-10	-1.24612
40171326	rs118010066	3.34224e-09	-1.64918e-10	-0.528858	0.000445666	-1.64918e-10	-0.507243	0.000446872	-1.64918e-10	-0.507329
40171649	rs78514747	3.87762e-09	-1.64918e-10	-0.380276	0.000501673	-1.64918e-10	-0.388864	0.000503233	-1.64918e-10	-0.388546
40171710	rs74008984	3.45678e-09	-1.64918e-10	-0.495161	0.000461168	-1.64918e-10	-0.473052	0.000462414	-1.64918e-10	-0.47314
40172457	rs117748169	3.42135e-09	-1.64918e-10	-0.505465	0.000456372	-1.64918e-10	-0.483506	0.000457605	-1.64918e-10	-0.483593
40172618	rs182954875	8.9766e-10	-1.84346	-2.05233e-10	0.000116687	-1.84732	-2.05233e-10	0.000117034	-1.84714	-2.05233e-10
40172972	rs56274936	3.62332e-09	0.479846	-0.927953	0.000560885	0.649955	-0.927252	0.000557988	0.641813	-0.927076
40173227	rs12901700	6.59137e-10	-1.81472	-0.337601	8.77383e-05	-1.84492	-0.287532	8.78409e-05	-1.84567	-0.2884
40173327	rs138515629	8.75371e-10	-1.86861	-2.05233e-10	0.00012903	-1.74677	-2.05233e-10	0.000129363	-1.74698	-2.05233e-10
40173373	rs7164868	2.15076e-09	-0.969677	-2.05233e-10	0.000251601	-1.07897	-2.05233e-10	0.000252136	-1.07963	-2.05233e-10
40173695	rs56023250	1.16775e-09	-0.344515	-1.2359	0.000110111	-0.670627	-1.2347	0.000109859	-0.675654	-1.23475
40173789	rs79886926	4.49056e-09	-1.64918e-10	-0.233522	0.000570172	-1.64918e-10	-0.260875	0.000572153	-1.64918e-10	-0.260194
40173805	rs17646637	3.13628e-10	-1.87134	-1.0237	4.59221e-05	-1.80736	-0.972503	4.59529e-05	-1.80809	-0.973897
40173890	rs17719391	1.52644e-09	-0.376863	-0.935696	0.000144386	-0.699323	-0.935003	0.000144096	-0.70429	-0.934829
40173901	rs74008986	3.57459e-09	-1.64918e-10	-0.461649	0.000470529	-1.64918e-10	-0.452955	0.000471872	-1.64918e-10	-0.452893
40173962	rs56049476	1.12419e-09	-0.392212	-1.22623	0.00010661	-0.712926	-1.22471	0.000106374	-0.717864	-1.22477
40174282	rs4924397	2.74635e-09	0.50407	-1.2293	0.000425801	0.675034	-1.22787	0.000423486	0.666852	-1.22793
40174920	rs1821715	1.2571e-09	-1.82287	0.316175	0.000173131	-1.83839	0.385628	0.000173285	-1.83921	0.384544
40175097	rs11633436	1.30866e-09	-1.84418	0.37769	0.000188592	-1.81571	0.448477	0.000188721	-1.81671	0.447372
40175964	rs4924398	3.01864e-09	0.592711	-1.2234	0.000491913	0.813299	-1.22181	0.000489225	0.805097	-1.22188
40176196	rs1836847	4.21952e-09	0.660037	-0.955815	0.000252186	-0.093136	-0.983512	0.00025346	-0.0918513	-0.982545
40176622	rs72729442	2.23948e-08	1.37333	-2.05233e-10	0.00118061	0.466975	-2.05233e-10	0.00118857	0.470908	-2.05233e-10
40176924	rs408190	4.52578e-09	0.334234	-0.559944	0.000335332	-0.189545	-0.602147	0.000337483	-0.187411	-0.600673
40177162	rs62002527	2.59896e-08	2.76349	-1.24129	0.00279026	2.5693	-1.24222	0.00278147	2.56332	-1.24219
40177769	rs4924399	3.2243e-09	0.669627	-1.23441	0.000469827	0.781205	-1.23565	0.000467666	0.773756	-1.2356
40178504	rs41487846	2.95416e-09	0.582386	-1.23467	0.000473466	0.789716	-1.23645	0.000471287	0.78226	-1.23639
40179013	rs275737	1.28688e-08	1.25972	-0.440415	0.000943058	0.737974	-0.49566	0.000949792	0.740551	-0.493908
40179663	rs139569159	2.61644e-09	-1.64918e-10	-0.773685	0.000346145	-1.64918e-10	-0.759956	0.000347093	-1.64918e-10	-0.760007
40179955	rs17646847	9.18279e-09	0.481832	-2.05233e-10	0.00170258	0.833085	-2.05233e-10	0.00170315	0.830636	-2.05233e-10
40180718	rs11070238	1.29034e-08	1.24831	-0.426322	0.000947796	0.72756	-0.480234	0.000954524	0.730132	-0.47852
40180752	rs275739	5.80918e-09	0.741094	-0.717153	0.000377531	0.0893416	-0.762503	0.000379808	0.0911463	-0.761082
40180934	rs16969970	8.77325e-10	-1.5565	-0.309877	0.000154424	-1.22681	-0.340296	0.0001548	-1.22723	-0.340242
40181252	rs151100677	2.46535e-09	-1.64918e-10	-0.833166	0.000325871	-1.64918e-10	-0.820313	0.000326764	-1.64918e-10	-0.820361
40181679	rs386220	2.31578e-09	-0.895754	-2.05233e-10	0.000343446	-0.767783	-2.05233e-10	0.000344065	-0.76877	-2.05233e-10
40182056	rs28573294	3.18752e-09	0.655812	-1.23207	0.000508084	0.857809	-1.23398	0.000505769	0.850396	-1.23392
40182181	rs77179303	2.40689e-09	-1.64918e-10	-0.857164	0.000318025	-1.64918e-10	-0.844683	0.000318898	-1.64918e-10	-0.844729
40182214	rs117826948	2.24606e-09	-1.64918e-10	-0.926321	0.000295537	-1.64918e-10	-0.91802	0.000296344	-1.64918e-10	-0.918079
40183016	rs1873920	4.20032e-09	0.460227	-0.760565	0.000272332	-0.200815	-0.798975	0.00027415	-0.19827	-0.797654
40184012	rs12913155	6.14027e-10	-1.87366	-0.349558	8.50141e-05	-1.8171	-0.346902	8.51713e-05	-1.81817	-0.346766
40184587	rs491215	6.32154e-10	-1.23275	-0.961368	0.000109444	-0.914069	-0.997336	0.000109331	-0.918902	-0.996323
40184866	rs74979780	4.87924e-10	-1.4227	-1.0304	4.98532e-05	-1.70796	-0.989768	4.99271e-05	-1.70819	-0.990843
40185365	rs184482396	2.32623e-09	-1.64918e-10	-0.891248	0.0003072	-1.64918e-10	-0.879313	0.000308044	-1.64918e-10	-0.879358
40187306	rs114883927	8.7633e-09	0.93266	-0.497586	0.000663686	0.440076	-0.54908	0.000668248	0.442502	-0.547444
40187910	rs79938608	8.6144e-09	0.920755	-0.502818	0.000653242	0.429263	-0.55413	0.000657724	0.431683	-0.552499
40189876	rs145919162	7.44377e-10	-1.23517	-0.795541	0.000127456	-0.992356	-0.766682	0.000127446	-0.995049	-0.766855
40190137	rs275723	1.69072e-09	-1.21035	-2.05233e-10	0.000245372	-1.10404	-2.05233e-10	0.000245854	-1.10486	-2.05233e-10
40190148	rs76114827	2.23953e-09	-1.64918e-10	-0.929235	0.00029556	-1.64918e-10	-0.91794	0.000296373	-1.64918e-10	-0.917982
40190663	rs148297645	2.21482e-09	-1.64918e-10	-0.940327	0.000292243	-1.64918e-10	-0.929227	0.000293047	-1.64918e-10	-0.929268
40191277	rs34549786	1.27195e-09	-1.49494	-2.05233e-10	0.000114525	-1.86602	-2.05233e-10	0.000114865	-1.86584	-2.05233e-10
40191310	rs770736	8.55549e-09	0.853743	-0.442669	0.000686737	0.421174	-0.496036	0.000691651	0.42382	-0.49434
40191486	rs140199564	2.16724e-09	-1.64918e-10	-0.962047	0.000285853	-1.64918e-10	-0.951337	0.000286639	-1.64918e-10	-0.951376
40192301	rs275725	6.06082e-10	-1.24674	-0.989499	0.00010377	-0.94067	-1.02397	0.000103665	-0.945451	-1.02299
40192918	rs275728	5.32913e-09	0.712525	-0.774836	0.000347377	0.0645841	-0.820986	0.000349434	0.0663775	-0.819662
40193380	rs142026204	2.09333e-09	-1.64918e-10	-0.996745	0.000275923	-1.64918e-10	-0.98669	0.000276683	-1.64918e-10	-0.986728
40193478	rs116237442	1.62412e-09	-1.64918e-10	-1.25053	0.000211823	-1.64918e-10	-1.25106	0.000212419	-1.64918e-10	-1.25104
40194712	rs117383060	8.62985e-10	-1.88286	-2.05233e-10	0.000123364	-1.79167	-2.05233e-10	0.000123611	-1.79246	-2.05233e-10
40194921	rs62002531	4.22333e-09	0.940476	-1.23535	0.00071127	1.1927	-1.23246	0.000707439	1.18458	-1.23253
40195369	rs172105	9.2128e-10	-0.994926	-0.822564	0.000159657	-0.669086	-0.864699	0.000159433	-0.674516	-0.863459
40195376	rs188020	4.80286e-09	0.631761	-0.798049	0.000311526	-0.0245263	-0.840804	0.000313469	-0.0222986	-0.839602
40195874	rs183914	5.76235e-10	-1.26669	-1.02005	9.8611e-05	-0.964978	-1.05065	9.85099e-05	-0.969696	-1.04975
40195978	rs1688092	5.76663e-09	0.875518	-0.85893	0.000445467	0.3882	-0.895891	0.000448273	0.390598	-0.894796
40196107	rs275733	6.45982e-10	-1.12615	-1.04633	0.000120453	-0.740478	-1.07508	0.000120264	-0.745682	-1.07423
40196726	rs140866046	2.24532e-08	1.37593	-2.05233e-10	0.0106297	2.66459	-2.05233e-10	0.0106578	2.66445	-2.05233e-10
40197485	rs28495043	3.71786e-09	0.813362	-1.23571	0.000721763	1.20813	-1.23325	0.000717948	1.20012	-1.23333
40198302	rs41497851	4.17489e-09	0.940476	-1.24689	0.000700442	1.1927	-1.2478	0.000696742	1.18458	-1.24777
40198316	rs75351944	2.10202e-09	-1.64918e-10	-0.992599	0.000277092	-1.64918e-10	-0.982463	0.000277855	-1.64918e-10	-0.982501
40198656	rs55859027	3.93809e-09	0.867972	-1.23278	0.00069046	1.16322	-1.23268	0.000686735	1.15505	-1.2327
40198877	rs169329	6.55503e-10	-1.25923	-0.898625	0.000111648	-0.955879	-0.935582	0.000111559	-0.960621	-0.934423
40199132	rs62002533	4.26827e-09	0.963596	-1.24789	0.000716903	1.21683	-1.2487	0.000713091	1.20868	-1.24867
40199175	rs770730	2.98408e-09	-0.642207	-2.05233e-10	0.000450612	-0.496208	-2.05233e-10	0.00045151	-0.497004	-2.05233e-10
40199928	rs79592792	2.16506e-09	-1.64918e-10	-0.96305	0.000293045	-1.64918e-10	-0.926488	0.000293569	-1.64918e-10	-0.927488
40199993	rs72729444	1.06658e-09	-1.67104	-2.05233e-10	0.000141514	-1.65441	-2.05233e-10	0.000141886	-1.65458	-2.05233e-10
40200015	rs80354500	2.25373e-09	-0.922911	-2.05233e-10	0.000366667	-0.70236	-2.05233e-10	0.000366947	-0.704382	-2.05233e-10
40200099	rs275732	5.74045e-10	-1.23413	-1.05642	9.93093e-05	-0.925335	-1.08324	9.91887e-05	-0.930155	-1.08242
40200372	rs77857912	2.09297e-09	-1.64918e-10	-0.996917	0.000275875	-1.64918e-10	-0.986866	0.000276635	-1.64918e-10	-0.986903
40200743	rs79613365	2.09494e-09	-1.64918e-10	-0.995976	0.00027614	-1.64918e-10	-0.985906	0.0002769	-1.64918e-10	-0.985944
40200867	rs77815267	2.10554e-09	-1.64918e-10	-0.990925	0.000277565	-1.64918e-10	-0.980758	0.000278329	-1.64918e-10	-0.980796
40201276	rs144137400	2.19611e-09	-1.64918e-10	-0.94881	0.000292151	-1.64918e-10	-0.929545	0.000292808	-1.64918e-10	-0.930085
40201569	rs407282	6.09761e-10	-1.15718	-1.07301	0.000107255	-0.832308	-1.09929	0.000107097	-0.837357	-1.09851
40201713	rs404258	7.4376e-10	-0.958526	-1.07301	0.000157406	-0.44869	-1.09929	0.000157109	-0.454153	-1.09851
40201875	rs413400	4.08314e-09	-0.328632	-2.05233e-10	0.000625009	-0.169047	-2.05233e-10	0.000625987	-0.170271	-2.05233e-10
40202036	rs77050584	2.68942e-09	-1.64918e-10	-0.746173	0.00036566	-1.64918e-10	-0.70511	0.000366187	-1.64918e-10	-0.706457
40202423	rs117035152	1.96758e-09	-1.64918e-10	-1.05869	0.000261662	-1.64918e-10	-1.03976	0.000262362	-1.64918e-10	-1.03987
40202689	rs146762295	2.24014e-09	-1.64918e-10	-0.928961	0.000295643	-1.64918e-10	-0.917662	0.000296455	-1.64918e-10	-0.917704
40202942	rs4923844	8.46738e-09	1.6374	-1.23668	0.00213691	2.29706	-1.23676	0.00212485	2.28859	-1.23674
40203056	rs143625518	1.34036e-09	-1.44256	-2.05233e-10	0.00019571	-1.33018	-2.05233e-10	0.000195893	-1.33203	-2.05233e-10
40203786	rs62002534	4.3872e-09	0.995175	-1.25198	0.000738527	1.24978	-1.25193	0.000734543	1.24159	-1.25194
40204033	rs71403568	3.00613e-09	0.431999	-1.06684	0.000220051	-0.149432	-1.06352	0.000219926	-0.152675	-1.06364
40204216	rs381732	5.77273e-10	-1.16367	-1.12126	0.000101738	-0.840128	-1.14428	0.000101576	-0.845158	-1.14363
40204305	rs8030654	1.89099e-09	-1.64918e-10	-1.0984	0.00024789	-1.64918e-10	-1.09383	0.000248576	-1.64918e-10	-1.09385
40204520	rs34823466	1.13471e-09	-1.60912	-2.05233e-10	0.000237966	-1.13468	-2.05233e-10	0.000238279	-1.13616	-2.05233e-10
40204681	rs57915574	4.59836e-09	0.475692	-0.685491	0.000368119	0.0268559	-0.725264	0.000370487	0.0290557	-0.723839
40204773	rs117310215	9.99084e-10	-1.5906	-0.145818	0.00015006	-1.42755	-0.168223	0.00015032	-1.42841	-0.168421
40204774	rs113062247	4.41799e-09	1.00155	-1.25136	0.00077924	1.30241	-1.2509	0.000774955	1.29412	-1.25092
40204953	rs12373003	4.4208e-09	1.00218	-1.25136	0.000818921	1.35207	-1.2509	0.000814265	1.3436	-1.25092
40205397	rs1994864	4.8766e-10	-1.85811	-0.595526	8.31141e-05	-1.59404	-0.592561	8.31704e-05	-1.59624	-0.59247
40205700	rs1907564	3.76463e-09	0.349181	-0.759029	0.000330594	-0.0100919	-0.795832	0.000332627	-0.00799758	-0.794582
40205839	rs57489891	3.27251e-09	0.223035	-0.772978	0.000290621	-0.125486	-0.809307	0.000292393	-0.123457	-0.808045
40205900	rs812197	3.09551e-10	-1.86821	-1.03992	4.495e-05	-1.76903	-1.03223	4.50141e-05	-1.77043	-1.03219
40205986	rs149970840	2.47178e-08	1.47202	-2.05233e-10	0.00116516	0.453804	-2.05233e-10	0.00117262	0.457399	-2.05233e-10
40206043	rs145263904	1.78238e-09	-1.64918e-10	-1.15755	0.000234023	-1.64918e-10	-1.1514	0.00023467	-1.64918e-10	-1.15142
40206074	rs146846872	1.63817e-09	-1.64918e-10	-1.24192	0.000213521	-1.64918e-10	-1.24308	0.000214115	-1.64918e-10	-1.24309
40206182	rs2412450	9.042e-10	-0.768784	-1.06742	8.80057e-05	-1.03716	-1.09226	8.84398e-05	-1.03561	-1.09167
40206185	rs749705	8.43835e-10	-0.828518	-1.07678	8.29177e-05	-1.0891	-1.09987	8.33215e-05	-1.0876	-1.0993
40206203	rs76925454	4.86953e-09	-1.64918e-10	-0.152502	0.000719211	-1.64918e-10	-0.0286595	0.000719436	-1.64918e-10	-0.0311324
40206740	rs75709151	3.47765e-10	-1.69063	-1.10109	3.71853e-05	-1.88192	-1.10898	3.73025e-05	-1.88193	-1.10861
40206791	rs140712397	1.74813e-09	-1.64918e-10	-1.17695	0.00023155	-1.64918e-10	-1.16202	0.000232118	-1.64918e-10	-1.16236
40206813	rs11070239	6.56896e-10	-1.63842	-0.517305	9.50161e-05	-1.54503	-0.507742	9.52367e-05	-1.54469	-0.508548
40207250	rs117731985	1.78512e-09	-1.64918e-10	-1.15601	0.000230667	-1.64918e-10	-1.16584	0.000231367	-1.64918e-10	-1.1656
40207330	rs116984150	1.77594e-09	-1.64918e-10	-1.16117	0.000229379	-1.64918e-10	-1.17144	0.000230079	-1.64918e-10	-1.17118
40207552	rs116647050	2.17258e-09	-0.959586	-2.05233e-10	0.000551033	-0.295019	-2.05233e-10	0.000549334	-0.300894	-2.05233e-10
40207873	rs75126732	5.44448e-10	-1.82833	-0.515148	8.24375e-05	-1.81058	-0.384196	8.23285e-05	-1.81125	-0.387629
40208059	rs114002883	5.40493e-10	-1.85703	-0.493738	8.04252e-05	-1.85723	-0.362255	8.03465e-05	-1.85755	-0.3657
40208829	rs118113763	1.72873e-09	-1.64918e-10	-1.18811	0.000223663	-1.64918e-10	-1.19667	0.000224335	-1.64918e-10	-1.19646
40208911	rs577289	3.40919e-10	-1.63711	-1.1745	4.7091e-05	-1.59288	-1.16185	4.71597e-05	-1.59398	-1.16208
40209135	rs150023865	1.7524e-09	-1.64918e-10	-1.17452	0.000228205	-1.64918e-10	-1.17657	0.000228883	-1.64918e-10	-1.17639
40209198	rs118035333	1.711e-09	-1.64918e-10	-1.19842	0.000221535	-1.64918e-10	-1.20623	0.000222197	-1.64918e-10	-1.20604
40209476	rs140310225	2.19983e-09	-0.94712	-2.05233e-10	0.000492208	-0.407912	-2.05233e-10	0.000490853	-0.413456	-2.05233e-10
40209789	rs141745779	2.5397e-10	-1.86048	-1.24556	3.22666e-05	-1.88279	-1.24999	3.23592e-05	-1.88281	-1.2499
40209942	rs117749400	1.68579e-09	-1.64918e-10	-1.21326	0.000218536	-1.64918e-10	-1.21986	0.000219182	-1.64918e-10	-1.2197
40210169	rs111717827	1.17188e-09	-1.57689	-2.05233e-10	0.00019289	-1.34469	-2.05233e-10	0.000192691	-1.34851	-2.05233e-10
40210194	rs372476558	2.1864e-09	-1.64918e-10	-0.953241	0.000280748	-1.64918e-10	-0.969358	0.000281659	-1.64918e-10	-0.968903
40211027	rs76167756	1.66631e-09	-1.64918e-10	-1.22488	0.000216255	-1.64918e-10	-1.23035	0.000216888	-1.64918e-10	-1.23022
40211500	rs117303939	1.66366e-09	-1.64918e-10	-1.22648	0.000215948	-1.64918e-10	-1.23178	0.000216579	-1.64918e-10	-1.23165
40211633	rs12911566	2.5401e-10	-1.86013	-1.24574	3.22608e-05	-1.88281	-1.25015	3.23534e-05	-1.88282	-1.25006
40212031	rs77245879	5.76155e-10	-1.2304	-1.05647	0.000108651	-0.906167	-1.01251	0.000108895	-0.905542	-1.01368
40212050	rs80137374	5.04051e-10	-1.83693	-0.583649	7.61063e-05	-1.81311	-0.461569	7.60217e-05	-1.81377	-0.464807
40212770	rs66690776	4.86494e-10	-1.85484	-0.60119	7.24179e-05	-1.88029	-0.444066	7.22836e-05	-1.88023	-0.448774
40212934	rs146458017	1.66056e-09	-1.64918e-10	-1.22835	0.00021559	-1.64918e-10	-1.23343	0.000216219	-1.64918e-10	-1.23331
40213087	rs3816902	4.88776e-10	-1.84391	-0.607438	7.35578e-05	-1.82179	-0.486956	7.34826e-05	-1.8224	-0.490147
40213215	rs143147653	1.20053e-09	-1.55273	-2.05233e-10	0.000205413	-1.28179	-2.05233e-10	0.000205262	-1.28531	-2.05233e-10
40213508	rs3759837	1.67008e-09	-1.64918e-10	-1.22263	0.000216693	-1.64918e-10	-1.22833	0.000217328	-1.64918e-10	-1.22819
40214555	rs117312530	2.17281e-08	-1.64918e-10	1.34311	0.00330549	-1.64918e-10	1.49653	0.00329952	-1.64918e-10	1.49193
40215061	rs1689605	4.91244e-10	-1.82825	-0.618067	7.26396e-05	-1.86918	-0.452123	7.25029e-05	-1.86903	-0.456941
40215553	rs139739605	1.55435e-08	-1.64918e-10	1.00814	0.00228907	-1.64918e-10	1.12909	0.00228961	-1.64918e-10	1.12654
40216022	rs34860096	7.43984e-10	-1.6475	-0.383739	9.80917e-05	-1.68606	-0.334849	9.83537e-05	-1.68512	-0.335908
40217759	rs58498873	5.40149e-10	-1.85725	-0.494157	8.1719e-05	-1.84957	-0.353957	8.16212e-05	-1.85001	-0.357503
40218069	rs12592148	4.36363e-10	-1.88077	-0.684005	6.43596e-05	-1.87822	-0.564104	6.4329e-05	-1.87839	-0.567204
40218705	rs117752544	7.60504e-09	-1.64918e-10	0.293312	0.00102065	-1.64918e-10	0.32138	0.00102214	-1.64918e-10	0.320057
40218831	rs139189656	1.10276e-09	-1.63769	-2.05233e-10	0.000148726	-1.60471	-2.05233e-10	0.000148979	-1.60579	-2.05233e-10
40218971	rs562159	2.62724e-10	-1.82601	-1.24614	3.35203e-05	-1.84599	-1.24867	3.36102e-05	-1.84614	-1.24863
40219850	rs2247984	2.61787e-10	-1.82958	-1.24614	3.34243e-05	-1.84886	-1.24867	3.35142e-05	-1.849	-1.24863
40220100	rs12594695	1.21674e-09	-1.75554	0.216211	0.00023958	-1.63774	0.509814	0.000238656	-1.63666	0.50208
40220156	rs10459608	6.852e-10	-1.85421	-0.259329	0.000121405	-1.75793	-0.0497564	0.000121085	-1.75736	-0.0557485
40220888	rs77999840	1.63431e-09	-1.64918e-10	-1.24428	0.000212675	-1.64918e-10	-1.24705	0.000213282	-1.64918e-10	-1.24699
40221930	rs494614	2.58108e-10	-1.84073	-1.24915	3.30519e-05	-1.85763	-1.2511	3.3141e-05	-1.85776	-1.25107
40221952	rs494690	2.57552e-10	-1.8467	-1.24534	3.2983e-05	-1.8622	-1.24862	3.30732e-05	-1.86231	-1.24857
40222105	rs581233	2.58125e-10	-1.84098	-1.24884	3.31093e-05	-1.85607	-1.25093	3.31983e-05	-1.85621	-1.25089
40222200	rs57871774	2.54593e-09	-1.64918e-10	-0.801004	0.00031972	-1.64918e-10	-0.839368	0.000320871	-1.64918e-10	-0.838561
40222360	rs117962226	1.62427e-09	-1.64918e-10	-1.25044	0.000211728	-1.64918e-10	-1.25151	0.000212323	-1.64918e-10	-1.25149
40222506	rs79959789	4.78093e-10	-1.53534	-0.93811	8.7489e-05	-1.25844	-0.876858	8.76317e-05	-1.25794	-0.87852
40222759	rs117830765	1.62396e-09	-1.64918e-10	-1.25063	0.000211706	-1.64918e-10	-1.25161	0.000212301	-1.64918e-10	-1.2516
40223014	rs75642256	1.63785e-09	-1.64918e-10	-1.24211	0.000212872	-1.64918e-10	-1.24612	0.000213482	-1.64918e-10	-1.24605
40223367	rs142914273	9.30075e-10	-1.80799	-2.05233e-10	0.000119128	-1.82661	-2.05233e-10	0.000119468	-1.82655	-2.05233e-10
40224107	rs1656895	2.62316e-10	-1.83206	-1.24164	3.3365e-05	-1.85343	-1.24588	3.34566e-05	-1.85355	-1.24581
40224327	rs1656896	2.69602e-10	-1.82727	-1.21903	3.41954e-05	-1.84494	-1.22978	3.42931e-05	-1.84507	-1.22958
40224343	rs28552831	5.03393e-10	-1.53956	-0.88232	9.25969e-05	-1.26411	-0.81445	9.27323e-05	-1.26361	-0.816278
40224528	rs76370852	1.62657e-09	-1.64918e-10	-1.24903	0.000211839	-1.64918e-10	-1.25099	0.000212437	-1.64918e-10	-1.25096
40224988	rs35390951	7.74077e-10	-1.87989	-0.111691	0.000132355	-1.82589	0.104569	0.000131936	-1.82551	0.098227
40225465	rs486816	2.69188e-10	-1.80937	-1.23848	3.41492e-05	-1.83267	-1.2434	3.42424e-05	-1.83282	-1.24331
40225515	rs7162965	1.57704e-09	-1.27995	-2.05233e-10	0.000268671	-1.01333	-2.05233e-10	0.000269742	-1.01213	-2.05233e-10
40225658	rs72729451	9.25837e-10	-1.81256	-2.05233e-10	0.000119617	-1.82252	-2.05233e-10	0.000119958	-1.82246	-2.05233e-10
40226020	rs72729452	7.732e-10	-1.84096	-0.151761	0.000120478	-1.87512	0.0597764	0.000120081	-1.87501	0.0535806
40226022	rs72729453	9.31662e-10	-1.80628	-2.05233e-10	0.000118955	-1.82807	-2.05233e-10	0.000119294	-1.82801	-2.05233e-10
40226040	rs117210124	1.22162e-09	-1.53532	-2.05233e-10	0.000130853	-1.73274	-2.05233e-10	0.000131356	-1.73169	-2.05233e-10
40226294	rs508281	2.70688e-10	-1.81648	-1.22581	3.41869e-05	-1.8421	-1.23287	3.4282e-05	-1.84224	-1.23274
40226495	rs566792	1.28486e-09	-1.48485	-2.05233e-10	0.000121805	-1.80439	-2.05233e-10	0.000122134	-1.80449	-2.05233e-10
40226877	rs534757	2.67677e-10	-1.81307	-1.2404	3.39059e-05	-1.83831	-1.24492	3.39981e-05	-1.83846	-1.24484
40227089	rs75608887	9.65636e-10	-1.77047	-2.05233e-10	0.000123824	-1.78795	-2.05233e-10	0.000124088	-1.78861	-2.05233e-10
40228178	rs77973749	1.95255e-09	-1.64918e-10	-1.06636	0.000254147	-1.64918e-10	-1.0689	0.00025493	-1.64918e-10	-1.06861
40228210	rs76699261	9.60445e-10	-1.77586	-2.05233e-10	0.000174368	-1.44564	-2.05233e-10	0.000174476	-1.44781	-2.05233e-10
40228656	rs7181860	1.13869e-09	-1.8145	0.208886	0.000217136	-1.72723	0.500943	0.000216259	-1.72623	0.493108
40229197	rs74660075	1.65335e-09	-1.64918e-10	-1.2327	0.000213892	-1.64918e-10	-1.24134	0.000214546	-1.64918e-10	-1.24108
40229240	rs72729455	1.02579e-09	-1.71003	-2.05233e-10	0.000129016	-1.74688	-2.05233e-10	0.000129212	-1.74815	-2.05233e-10
40229247	rs72729456	3.32003e-09	-1.67142	1.13589	0.000634093	-1.62192	1.4673	0.000630309	-1.62139	1.458
40229401	rs76262695	1.00372e-09	-1.73179	-2.05233e-10	0.000133644	-1.71163	-2.05233e-10	0.000133829	-1.71304	-2.05233e-10
40229703	rs117799776	1.62285e-09	-1.64918e-10	-1.25132	0.000211629	-1.64918e-10	-1.25198	0.000212221	-1.64918e-10	-1.25197
40229823	rs74701095	1.167e-09	-1.81001	0.228952	0.000223461	-1.72049	0.522917	0.000222552	-1.71947	0.515032
40229851	rs75671548	4.9304e-10	-1.88156	-0.561106	7.3285e-05	-1.87944	-0.433022	7.32452e-05	-1.87958	-0.436212
40229921	rs73401143	1.71952e-09	-1.64918e-10	-1.19346	0.000222011	-1.64918e-10	-1.20409	0.000222679	-1.64918e-10	-1.20387
40230234	rs117963448	1.63544e-09	-1.64918e-10	-1.24359	0.000212625	-1.64918e-10	-1.24728	0.000213233	-1.64918e-10	-1.24722
40230272	rs518770	2.6164e-10	-1.83988	-1.23641	3.33149e-05	-1.85907	-1.24173	3.34075e-05	-1.85918	-1.24164
40231500	rs525910	2.6986e-10	-1.8317	-1.21365	3.43293e-05	-1.84547	-1.22534	3.44274e-05	-1.84563	-1.22512
40231625	rs524240	2.70182e-10	-1.8317	-1.21246	3.43635e-05	-1.84547	-1.22435	3.44618e-05	-1.84563	-1.22412
40232001	rs500200	2.72413e-10	-1.82844	-1.2075	3.46037e-05	-1.84267	-1.22018	3.47031e-05	-1.84283	-1.21994
40232482	rs72729458	9.68202e-10	-1.76781	-2.05233e-10	0.000115978	-1.85341	-2.05233e-10	0.000116307	-1.85337	-2.05233e-10
40233269	rs117288449	1.62398e-09	-1.64918e-10	-1.25062	0.000211669	-1.64918e-10	-1.25179	0.000212262	-1.64918e-10	-1.25178
40233480	rs74766939	4.66349e-10	-1.88268	-0.615646	6.90002e-05	-1.88156	-0.49114	6.89582e-05	-1.88165	-0.49445
40233918	rs489424	2.61957e-10	-1.84821	-1.22686	3.36398e-05	-1.85733	-1.23378	3.37337e-05	-1.85746	-1.23365
40233961	rs74011716	5.33487e-10	-1.43863	-0.925192	0.000104977	-1.09051	-0.86256	0.000105169	-1.08976	-0.864274
40234117	rs7180793	4.71489e-10	-1.88283	-0.604527	6.97741e-05	-1.88256	-0.478987	6.9733e-05	-1.8826	-0.482323
40234230	rs150782653	1.92166e-09	-1.64918e-10	-1.08231	0.000241661	-1.64918e-10	-1.11928	0.000242565	-1.64918e-10	-1.11833
40234248	rs117095499	1.62552e-09	-1.64918e-10	-1.24967	0.000212703	-1.64918e-10	-1.24692	0.000213282	-1.64918e-10	-1.24699
40234813	rs920141	4.26678e-10	-1.71351	-0.873719	6.42184e-05	-1.60805	-0.836476	6.43038e-05	-1.60838	-0.837601
40234815	rs920142	4.74474e-10	-1.88268	-0.598372	7.03151e-05	-1.88156	-0.472263	7.02695e-05	-1.88165	-0.475613
40234916	rs480095	2.61236e-10	-1.85874	-1.21909	3.39671e-05	-1.85434	-1.22708	3.40615e-05	-1.8545	-1.22693
40235002	rs480321	5.81707e-10	-1.31971	-0.957579	0.000124381	-0.885473	-0.897993	0.00012463	-0.884628	-0.899627
40235201	rs2412451	2.63938e-10	-1.85166	-1.21588	3.43265e-05	-1.84668	-1.22422	3.44215e-05	-1.84686	-1.22406
40235234	rs34513040	7.61608e-10	-1.49555	-0.512277	0.000107102	-1.46184	-0.471197	0.000107435	-1.46058	-0.472137
40235986	rs78457082	4.70352e-10	-1.86016	-0.629617	6.91493e-05	-1.86491	-0.50564	6.90969e-05	-1.86521	-0.508882
40235994	rs527610	3.05333e-10	-1.77144	-1.15041	3.83329e-05	-1.79562	-1.16489	3.84398e-05	-1.7959	-1.16461
40236372	rs535407	2.69192e-10	-1.83278	-1.21505	3.32666e-05	-1.87931	-1.22295	3.33646e-05	-1.8793	-1.2228
40236565	rs74501688	8.38066e-10	-1.88123	-0.0309283	0.000127301	-1.876	0.115742	0.000127144	-1.87584	0.111565
40236689	rs145815480	1.62438e-09	-1.64918e-10	-1.25037	0.000211693	-1.64918e-10	-1.25168	0.000212289	-1.64918e-10	-1.25165
40237322	rs2196470	1.56227e-09	-1.68665	0.39729	0.000283752	-1.63301	0.674293	0.000282182	-1.63341	0.666358
40237990	rs117537215	1.6261e-09	-1.64918e-10	-1.24931	0.000212754	-1.64918e-10	-1.24668	0.000213332	-1.64918e-10	-1.24675
40238016	rs12593679	2.08248e-09	-1.64918e-10	-1.00194	0.000269985	-1.64918e-10	-1.00845	0.000270689	-1.64918e-10	-1.00863
40238027	rs72729459	1.60737e-09	-1.67253	0.411627	0.000292762	-1.6171	0.689649	0.000291138	-1.61752	0.681711
40238419	rs145995680	1.16818e-09	-1.58005	-2.05233e-10	0.000157943	-1.54458	-2.05233e-10	0.000158244	-1.54546	-2.05233e-10
40239297	rs17720383	6.65476e-10	-1.76774	-0.375008	8.91126e-05	-1.76504	-0.351873	8.93509e-05	-1.76424	-0.352794
40239459	rs77820631	1.37502e-09	-1.84835	0.431325	0.000365796	-1.41715	0.712414	0.000363675	-1.41772	0.704378
40239460	rs72729460	6.96988e-10	-1.73347	-0.363018	9.5412e-05	-1.70888	-0.339727	9.56872e-05	-1.70786	-0.340654
40239477	rs2917836	2.0028e-09	-0.813804	-0.227148	0.000311073	-0.721087	-0.1457	0.00030817	-0.731653	-0.147296
40239776	rs16970024	1.06683e-09	-1.87993	0.209125	0.000166474	-1.88167	0.389698	0.000166127	-1.8816	0.384749
40239912	rs2934194	7.45055e-10	-1.01494	-1.01486	0.000166459	-0.469082	-1.02298	0.00016481	-0.481983	-1.02282
40239928	rs17720451	6.60064e-10	-1.75719	-0.393723	8.83767e-05	-1.75437	-0.370835	8.86171e-05	-1.75353	-0.371746
40240544	rs2412452	2.00675e-09	-0.78302	-0.255961	0.000320856	-0.660176	-0.175644	0.000317818	-0.670904	-0.177219
40241137	rs7169266	3.45135e-10	-1.88145	-0.917867	5.22286e-05	-1.7981	-0.853088	5.23074e-05	-1.79756	-0.854898
40242571	rs115214068	9.45945e-10	-1.88135	0.0902791	0.00014842	-1.88039	0.27362	0.000148108	-1.88028	0.268623
40243328	rs1020028	9.75495e-10	-1.8572	0.0968944	0.000150512	-1.87473	0.281953	0.000150143	-1.87489	0.276878
40243408	rs78122163	2.36539e-09	-1.64918e-10	-0.874556	0.000305723	-1.64918e-10	-0.884136	0.000306552	-1.64918e-10	-0.884212
40243559	rs516009	1.66569e-09	-0.443944	-0.781316	0.000253115	-0.349341	-0.723629	0.000250582	-0.361126	-0.724689
40243660	rs72729462	2.15092e-09	-1.46861	0.499009	0.000415345	-1.36686	0.789151	0.00041289	-1.36716	0.780737
40244058	rs16970030	2.12845e-09	-1.45999	0.479881	0.000408836	-1.35723	0.763733	0.000406506	-1.35754	0.755534
40244520	rs552251	7.89044e-10	-0.959396	-1.01304	0.000178964	-0.398432	-1.02119	0.000177136	-0.411652	-1.02103
40244729	rs117083823	1.86853e-09	-1.64918e-10	-1.11035	0.000251291	-1.64918e-10	-1.0802	0.000251838	-1.64918e-10	-1.08081
40244781	rs142289984	1.86971e-09	-1.64918e-10	-1.10971	0.000251466	-1.64918e-10	-1.07951	0.000252014	-1.64918e-10	-1.08012
40245098	rs1656894	7.31889e-10	-1.01331	-1.03431	0.00016661	-0.450246	-1.04091	0.000164927	-0.463312	-1.04078
40245114	rs12439335	7.24706e-10	-0.997375	-1.06011	0.000290065	0.129598	-1.06631	0.000286314	0.113673	-1.06618
40245754	rs4924402	2.87702e-10	-1.87579	-1.10554	4.28809e-05	-1.76239	-1.086	4.30074e-05	-1.76173	-1.08649
40245779	rs489508	3.7617e-09	-0.410629	-2.05233e-10	0.00127205	0.541569	-2.05233e-10	0.00125274	0.523488	-2.05233e-10
40245800	rs16970033	2.29187e-09	-1.45897	0.552841	0.000430619	-1.3915	0.849909	0.000428002	-1.39187	0.841395
40245836	rs16970035	9.65455e-10	-1.86491	0.0942557	0.000150028	-1.87877	0.282776	0.000149685	-1.87888	0.277812
40245926	rs17720604	1.15549e-09	-1.65539	0.064415	0.000151595	-1.68424	0.0986356	0.000152067	-1.68314	0.097862
40246599	rs59688263	1.13722e-09	-1.84568	0.238772	0.000176013	-1.86778	0.431522	0.00017554	-1.868	0.426267
40246734	rs34298214	3.99862e-10	-1.85787	-0.79427	5.63039e-05	-1.85643	-0.719615	5.63607e-05	-1.85613	-0.721695
40247689	rs503830	4.23315e-09	-0.292552	-2.05233e-10	0.00144534	0.669284	-2.05233e-10	0.00142295	0.650884	-2.05233e-10
40248122	rs8030025	9.79733e-10	-0.814739	-0.941236	0.000576674	0.700622	-0.950159	0.000567331	0.681183	-0.949841
40248716	rs473191	4.04004e-09	-0.339245	-2.05233e-10	0.00132703	0.583883	-2.05233e-10	0.00130675	0.565696	-2.05233e-10
40249020	rs580836	2.80275e-10	-1.83135	-1.17614	3.45967e-05	-1.87717	-1.18589	3.46999e-05	-1.87722	-1.18565
40249047	rs140781111	1.92643e-09	-1.64918e-10	-1.07983	0.000259841	-1.64918e-10	-1.04675	0.000260392	-1.64918e-10	-1.04741
40249222	rs579044	3.81329e-09	-0.397008	-2.05233e-10	0.00126137	0.533142	-2.05233e-10	0.00124215	0.514996	-2.05233e-10
40249665	rs554336	1.67786e-09	-0.658389	-0.559591	0.000620593	0.265418	-0.441557	0.000610802	0.249964	-0.444791
40249712	rs553559	1.51351e-09	-0.358784	-0.962282	0.000529518	0.581817	-0.916665	0.000520912	0.563489	-0.917509
40250008	rs17720724	1.17089e-09	-1.72936	0.151627	0.000150342	-1.78086	0.186956	0.000150775	-1.77997	0.186157
40250050	rs62004060	1.26293e-09	-1.50206	-2.05233e-10	0.000181023	-1.40819	-2.05233e-10	0.000180801	-1.4122	-2.05233e-10
40250506	rs11633416	9.1387e-10	-0.839988	-0.985578	0.000556261	0.70826	-0.993835	0.000547088	0.68855	-0.993541
40250532	rs151295307	1.95271e-09	-1.64918e-10	-1.06628	0.000263707	-1.64918e-10	-1.03197	0.000264261	-1.64918e-10	-1.03266
40250677	rs10518676	9.27852e-10	-0.821508	-0.988873	0.000544489	0.690112	-0.997079	0.000535548	0.670477	-0.996787
40250732	rs77843252	8.73307e-10	-1.87097	-2.05233e-10	0.000116372	-1.85002	-2.05233e-10	0.000116634	-1.85056	-2.05233e-10
40251197	rs10152886	2.0827e-09	-0.627763	-0.374072	0.000760099	0.274236	-0.247601	0.000747874	0.258693	-0.251059
40251198	rs72729469	2.01698e-09	-1.45541	0.421511	0.000389929	-1.35213	0.711284	0.000387692	-1.35244	0.703049
40251205	rs146624672	1.98209e-09	-1.64918e-10	-1.05135	0.000268022	-1.64918e-10	-1.01574	0.000268578	-1.64918e-10	-1.01646
40251595	rs16970049	1.20774e-09	-1.77079	0.224047	0.000187067	-1.78381	0.408464	0.000186552	-1.78454	0.40365
40251741	rs8041785	4.35923e-09	-0.853036	0.589832	0.00247308	0.298331	0.908076	0.00242291	0.283885	0.89924
40251932	rs16970052	1.22136e-09	-1.7733	0.237761	0.000189549	-1.78617	0.424002	0.000189018	-1.78688	0.419126
40252102	rs140275393	8.88033e-10	-1.85425	-2.05233e-10	0.000113946	-1.87109	-2.05233e-10	0.000114234	-1.87135	-2.05233e-10
40252131	rs112718637	3.6762e-09	-0.43362	-2.05233e-10	0.000433763	-0.534315	-2.05233e-10	0.000431753	-0.541748	-2.05233e-10
40252212	rs141713641	3.01905e-10	-1.74756	-1.18558	3.84742e-05	-1.77746	-1.17937	3.86276e-05	-1.77612	-1.17951
40252474	rs78035688	1.25661e-09	-1.79802	0.290941	0.000195957	-1.8093	0.48038	0.00019541	-1.80992	0.475423
40252565	rs75827339	1.42751e-09	-1.77456	0.394994	0.000222346	-1.78735	0.58477	0.000221711	-1.78806	0.57984
40252671	rs10152402	4.60858e-09	-0.836743	0.629164	0.00265074	0.322013	0.953766	0.00259653	0.307489	0.944842
40252785	rs16970054	1.29746e-09	-1.77456	0.299465	0.000202123	-1.78735	0.489412	0.000201538	-1.78806	0.484441
40253124	rs9302104	9.62729e-10	-0.796426	-0.977057	0.000256277	-0.0736046	-0.98695	0.000253196	-0.0887858	-0.986652
40253246	rs1436278	2.09371e-09	-1.45149	0.454931	0.000406064	-1.34777	0.747469	0.000403704	-1.34808	0.739158
40253340	rs117335161	1.94282e-09	-1.64918e-10	-1.07136	0.000262253	-1.64918e-10	-1.0375	0.000262806	-1.64918e-10	-1.03818
40253367	rs17720930	1.15225e-09	-1.79106	0.197272	0.000147409	-1.84677	0.233167	0.000147777	-1.84625	0.232356
40253674	rs536503	2.90085e-09	-1.3615	0.691	0.00059801	-1.24802	1.03481	0.000593835	-1.24835	1.02535
40253723	rs548091	2.91428e-09	-1.35688	0.691	0.000601066	-1.24292	1.03481	0.000596868	-1.24326	1.02535
40253743	rs1436276	2.91428e-09	-1.35688	0.691	0.000601066	-1.24292	1.03481	0.000596868	-1.24326	1.02535
40253819	rs547183	4.08758e-09	-0.902317	0.574771	0.00227102	0.226335	0.894834	0.00222555	0.21213	0.88603
40253886	rs17720964	1.16471e-09	-1.744	0.160975	0.000149224	-1.79779	0.196421	0.000149641	-1.79698	0.19562
40254155	rs510949	2.91428e-09	-1.35688	0.691	0.000601066	-1.24292	1.03481	0.000596868	-1.24326	1.02535
40254332	rs509200	2.88634e-09	-1.35688	0.681365	0.000594815	-1.24292	1.02436	0.000590674	-1.24326	1.01492
40254551	rs12915244	3.56387e-10	-1.84148	-0.925757	4.88282e-05	-1.86332	-0.855187	4.88802e-05	-1.86309	-0.857143
40254613	rs518802	2.88634e-09	-1.35688	0.681365	0.000594815	-1.24292	1.02436	0.000590674	-1.24326	1.01492
40254946	rs503671	2.11203e-09	-1.35177	0.363921	0.000410916	-1.23729	0.648865	0.000408599	-1.23763	0.640762
40254968	rs149091684	1.04379e-09	-1.69264	-2.05233e-10	0.000152667	-1.57855	-2.05233e-10	0.000152978	-1.57931	-2.05233e-10
40255053	rs502720	2.46184e-09	-0.0824878	-0.7521	0.000969394	0.962558	-0.6927	0.000951839	0.942586	-0.693791
40255156	rs514152	2.86122e-09	-1.35688	0.672626	0.000589201	-1.24292	1.01487	0.000585111	-1.24326	1.00546
40255262	rs479500	2.88634e-09	-1.35688	0.681365	0.000594815	-1.24292	1.02436	0.000590674	-1.24326	1.01492
40255400	rs2640645	2.88634e-09	-1.35688	0.681365	0.000594815	-1.24292	1.02436	0.000590674	-1.24326	1.01492
40255430	rs4923846	1.19572e-09	-1.73602	0.179274	0.000152971	-1.79151	0.214947	0.000153401	-1.79068	0.214141
40255769	rs564074	7.60458e-10	-1.34091	-0.668421	0.000186551	-0.885603	-0.492505	0.000184231	-0.8959	-0.49751
40255964	rs1627122	3.92616e-09	-0.968085	0.600248	0.0010225	-0.599256	0.922446	0.00100704	-0.608412	0.913585
40256070	rs17721122	1.20707e-09	-1.73602	0.18872	0.000154441	-1.79151	0.224509	0.000154875	-1.79068	0.223701
40256324	rs558662	2.84334e-09	-0.193173	-0.497348	0.000450048	-0.0727131	-0.424747	0.000444804	-0.0858929	-0.426073
40256436	rs56143280	9.8288e-10	-0.814178	-0.938589	0.000270193	-0.0585185	-0.949158	0.000266981	-0.0735849	-0.948839
40256469	rs12708400	7.47512e-10	-1.34091	-0.685591	0.000182929	-0.885603	-0.512111	0.000180666	-0.8959	-0.517051
40256671	rs55957853	9.84775e-10	-0.829065	-0.921777	0.000269401	-0.0779852	-0.932628	0.000266222	-0.0929708	-0.9323
40256742	rs138189253	1.37306e-09	-1.41846	-2.05233e-10	0.000135088	-1.70089	-2.05233e-10	0.000135302	-1.70209	-2.05233e-10
40256785	rs7170569	2.15717e-09	-1.34711	0.380408	0.000420483	-1.23215	0.666744	0.000418097	-1.23249	0.658602
40256975	rs12906976	1.02327e-09	-0.776494	-0.935998	0.000661127	0.833743	-0.946611	0.000649904	0.813514	-0.94629
40257103	rs12438989	9.89041e-10	-0.824118	-0.9224	0.000621659	0.758819	-0.933241	0.000611282	0.738872	-0.932914
40257194	rs12441927	9.92369e-10	-0.824118	-0.919042	0.000623716	0.758819	-0.929938	0.000613306	0.738872	-0.929609
40257241	rs12439021	9.95724e-10	-0.824118	-0.915666	0.00062579	0.758819	-0.926618	0.000615346	0.738872	-0.926287
40257517	rs1689606	5.4605e-10	-1.1744	-1.16614	0.000224897	0.0264323	-1.2176	0.000222167	0.0103599	-1.21653
40257603	rs8035930	9.85421e-10	-0.841322	-0.908864	0.000613076	0.731604	-0.919928	0.000602909	0.71176	-0.919594
40257615	rs472027	2.17424e-09	-1.34711	0.388288	0.00042409	-1.23215	0.675285	0.000421675	-1.23249	0.667126
40257760	rs17848529	3.30612e-08	-1.64918e-10	1.76286	0.00491685	-1.64918e-10	1.89361	0.00491466	-1.64918e-10	1.89038
40258550	rs496642	3.20764e-09	-1.05326	0.483298	0.000813908	-0.700539	0.795573	0.000802114	-0.709325	0.786975
40258631	rs148403319	1.98955e-09	-1.64918e-10	-1.04759	0.000269117	-1.64918e-10	-1.01167	0.000269673	-1.64918e-10	-1.01239
40258994	rs117757749	1.99403e-09	-1.64918e-10	-1.04534	0.000269773	-1.64918e-10	-1.00923	0.00027033	-1.64918e-10	-1.00996
40259029	rs150962023	1.8371e-09	-1.64918e-10	-1.12731	0.000247696	-1.64918e-10	-1.09461	0.000248197	-1.64918e-10	-1.09538
40259054	rs28617639	1.02685e-09	-0.843849	-0.865159	0.000279375	-0.0973493	-0.876911	0.000276108	-0.112254	-0.876556
40259504	rs522933	3.48805e-09	-1.01033	0.524173	0.00182882	0.0664486	0.838166	0.00179326	0.0527932	0.829399
40259848	rs2291627	3.85279e-09	-1.604	1.2173	0.000619413	-1.78616	1.60811	0.000614033	-1.78704	1.59749
40260208	rs4566130	1.31528e-09	-1.8295	0.368054	0.000368525	-1.35337	0.656062	0.000366301	-1.35397	0.647822
40260570	rs17664969	1.14014e-09	-1.74494	0.140585	0.000143101	-1.81611	0.172843	0.000143467	-1.81541	0.171912
40260708	rs12900686	6.83642e-10	-1.36246	-0.753359	0.000164355	-0.914912	-0.589873	0.00016239	-0.925056	-0.594546
40260946	rs17665033	1.27762e-09	-1.75415	0.263646	0.000161037	-1.82247	0.297291	0.000161438	-1.8218	0.29632
40261279	rs16970098	2.04954e-09	-1.45541	0.437525	0.000396319	-1.35213	0.727539	0.000394058	-1.35244	0.719336
40261428	rs146399698	2.01894e-09	-1.64918e-10	-1.03293	0.000273423	-1.64918e-10	-0.995794	0.000273982	-1.64918e-10	-0.996538
40261723	rs149887617	2.02575e-09	-1.64918e-10	-1.02956	0.000274421	-1.64918e-10	-0.992151	0.000274981	-1.64918e-10	-0.9929
40261755	rs143862337	2.00619e-09	-1.64918e-10	-1.03926	0.000249863	-1.64918e-10	-1.0859	0.000250853	-1.64918e-10	-1.08473
40262275	rs8029465	2.79995e-09	-1.2728	0.566905	0.000554207	-1.15051	0.861232	0.000550875	-1.15087	0.852774
40262464	rs17721366	1.17824e-09	-1.74691	0.175437	0.000153101	-1.78381	0.208094	0.000153521	-1.78291	0.207151
40262559	rs10851392	1.09471e-09	-0.821293	-0.823718	0.000699819	0.780096	-0.836088	0.000688018	0.759929	-0.835714
40262691	rs12324733	1.10462e-09	-0.821293	-0.814701	0.000706153	0.780096	-0.827077	0.000694264	0.759929	-0.826677
40262818	rs145208062	1.07955e-09	-1.65895	-2.05233e-10	0.000140331	-1.66281	-2.05233e-10	0.000140555	-1.664	-2.05233e-10
40262848	rs12912096	3.54198e-09	-0.963468	0.492655	0.00203069	0.205351	0.803963	0.00199022	0.191134	0.795268
40262990	rs78572955	1.35636e-09	-1.78943	0.358729	0.000408551	-1.23911	0.644915	0.000406096	-1.23977	0.636763
40263116	rs72729488	1.10811e-09	-0.81293	-0.819917	0.000292817	-0.0949211	-0.832343	0.000289345	-0.110012	-0.831968
40263362	rs8036381	2.52381e-09	-1.29305	0.483315	0.000498842	-1.1727	0.778178	0.000495887	-1.17306	0.769804
40263373	rs8036388	3.52201e-09	-1.29842	0.821953	0.000738713	-1.1786	1.1767	0.000733331	-1.17895	1.16695
40263603	rs114325441	1.40244e-09	-1.71813	0.320845	0.000215361	-1.74596	0.51146	0.000214698	-1.74672	0.506347
40263707	rs138139518	2.02848e-09	-1.64918e-10	-1.02821	0.000274821	-1.64918e-10	-0.990695	0.000275381	-1.64918e-10	-0.991446
40264381	rs72729490	2.35377e-09	-1.41397	0.534488	0.000482353	-1.26164	0.833499	0.000479454	-1.26196	0.825011
40264529	rs59551980	9.41999e-10	-1.79525	-2.05233e-10	0.00011299	-1.87951	-2.05233e-10	0.000113312	-1.87946	-2.05233e-10
40265310	rs2307107	3.35722e-09	-1.44712	0.922738	0.000666057	-1.3429	1.23746	0.000661695	-1.34321	1.22842
40265404	rs2307106	3.91604e-09	-1.29305	0.922628	0.000824161	-1.1727	1.28026	0.000818081	-1.17306	1.27042
40265503	rs8030640	1.21894e-09	-0.843849	-0.693667	0.000329515	-0.0973493	-0.711843	0.000325702	-0.112254	-0.711364
40265588	rs8030687	1.27117e-09	-0.797683	-0.697882	0.00034857	-0.0369867	-0.715989	0.00034445	-0.052142	-0.715511
40265799	rs2307105	3.74931e-09	-1.28814	0.874212	0.00079054	-1.16732	1.23322	0.000784689	-1.16767	1.22336
40266276	rs117018929	2.08433e-09	-1.64918e-10	-1.00105	0.000282988	-1.64918e-10	-0.961409	0.000283553	-1.64918e-10	-0.962201
40266836	rs7176881	1.14491e-09	-1.76483	0.164653	0.000144646	-1.82971	0.197187	0.000145004	-1.82908	0.196248
40267543	rs28514956	2.39297e-09	-0.339025	-0.523939	0.000376377	-0.223625	-0.452598	0.000372275	-0.236065	-0.453902
40267727	rs117085445	2.08433e-09	-1.64918e-10	-1.00105	0.000282988	-1.64918e-10	-0.961409	0.000283553	-1.64918e-10	-0.962201
40267937	rs117622740	3.81716e-08	-1.64918e-10	1.90659	0.00570821	-1.64918e-10	2.04285	0.00570506	-1.64918e-10	2.03951
40268426	rs75241557	1.40541e-09	-1.7151	0.319932	0.000215748	-1.7432	0.510492	0.000215082	-1.74396	0.505381
40268544	rs12441486	2.0559e-09	-1.3665	0.351709	0.00039882	-1.25354	0.635233	0.0003966	-1.25387	0.627197
40269052	rs34298786	1.03339e-09	-0.833578	-0.869077	0.000684457	0.801577	-0.879765	0.000672847	0.781352	-0.879435
40269079	rs77645462	1.3648e-09	-1.75289	0.328393	0.000210356	-1.77746	0.519451	0.000209726	-1.77813	0.514327
40269500	rs118058246	1.07321e-09	-1.66484	-2.05233e-10	0.000249182	-1.08863	-2.05233e-10	0.000249201	-1.09134	-2.05233e-10
40269501	rs4923847	7.43102e-10	-1.33259	-0.699829	0.000347902	-0.225624	-0.529268	0.000341981	-0.240713	-0.534131
40269800	rs7174767	2.35795e-09	-1.30328	0.42558	0.000474334	-1.18394	0.739041	0.000471351	-1.18429	0.730295
40269843	rs7173301	3.27894e-10	-1.87313	-0.977429	4.43114e-05	-1.86583	-0.94974	4.44159e-05	-1.86558	-0.950422
40269916	rs117778159	1.19215e-09	-1.55974	-2.05233e-10	0.000133151	-1.71533	-2.05233e-10	0.000133795	-1.71329	-2.05233e-10
40270046	rs12901065	3.0902e-09	-1.00879	0.401528	0.00171515	0.136754	0.70369	0.00168178	0.122772	0.695236
40270151	rs116985790	2.081e-09	-1.64918e-10	-1.00265	0.000282501	-1.64918e-10	-0.963131	0.000283066	-1.64918e-10	-0.963921
40270638	rs3765127	8.70615e-10	-1.80651	-0.0675473	0.000243427	-1.28535	0.173351	0.000242251	-1.28599	0.166362
40270655	rs3765126	3.45504e-10	-1.80893	-0.989324	4.46365e-05	-1.88215	-0.926111	4.46842e-05	-1.88211	-0.927874
40270944	rs2412453	7.49566e-10	-1.38467	-0.639093	0.000181667	-0.945285	-0.459356	0.00017945	-0.955269	-0.464436
40271202	rs2412454	2.34573e-09	-0.315792	-0.567111	0.000391789	-0.138223	-0.497867	0.000387429	-0.150933	-0.499134
40271271	rs56319775	7.85218e-10	-1.71308	-0.264211	9.92378e-05	-1.77035	-0.238941	9.95297e-05	-1.76943	-0.239711
40271281	rs8030505	3.14903e-10	-1.87788	-1.01311	5.06655e-05	-1.73115	-0.950413	5.07471e-05	-1.73053	-0.952219
40271303	rs11631801	1.35099e-09	-0.333678	-1.10098	0.000427433	0.558761	-1.10778	0.000421292	0.54133	-1.1076
40271457	rs11632930	9.02451e-10	-0.612571	-1.22557	0.000276034	0.24599	-1.23228	0.000272344	0.22962	-1.23215
40271737	rs8035396	3.1409e-09	0.249017	-0.840008	0.000851034	0.920349	-0.78071	0.00083927	0.90531	-0.782377
40271935	rs16970112	1.17246e-09	-1.72143	0.145034	0.00017789	-1.74897	0.323318	0.000177393	-1.74972	0.318482
40271961	rs117230694	2.69887e-09	-1.64918e-10	-0.742666	0.000352207	-1.64918e-10	-0.742593	0.000353014	-1.64918e-10	-0.743094
40272032	rs73388549	1.0439e-09	-1.72176	0.0292168	0.00015202	-1.7809	0.198101	0.000151618	-1.78152	0.193284
40272148	rs7175589	1.32719e-09	-0.308394	-1.14404	0.000356508	0.404516	-1.13497	0.000352973	0.391986	-1.1352
40272391	rs6492924	2.47947e-10	-1.87812	-1.25192	3.2304e-05	-1.88129	-1.25033	3.23935e-05	-1.88124	-1.2504
40272423	rs4924403	1.82825e-09	-1.64918e-10	-1.13214	0.000233409	-1.64918e-10	-1.15402	0.000234175	-1.64918e-10	-1.15353
40272835	rs117547180	2.4894e-09	-1.64918e-10	-0.823459	0.000340862	-1.64918e-10	-0.775336	0.000341473	-1.64918e-10	-0.776331
40273386	rs140633431	2.4949e-09	-1.64918e-10	-0.821249	0.000341657	-1.64918e-10	-0.773005	0.000342269	-1.64918e-10	-0.774003
40273528	rs151051239	2.36933e-09	-1.64918e-10	-0.872893	0.000305754	-1.64918e-10	-0.884034	0.000306585	-1.64918e-10	-0.884107
40273637	rs35647585	2.87073e-10	-1.84127	-1.14225	3.7099e-05	-1.86224	-1.13099	3.72102e-05	-1.86185	-1.13117
40273774	rs7166430	3.4614e-09	-1.01899	0.525163	0.0010947	-0.431331	0.822752	0.00107376	-0.444882	0.814202
40273788	rs7165105	1.20463e-09	-1.42125	-0.128076	0.000180541	-1.52119	0.110327	0.000179727	-1.52133	0.103168
40273814	rs9888665	1.08062e-09	-1.46138	-0.196577	0.000161581	-1.55661	0.0348012	0.000160887	-1.55674	0.0278433
40273943	rs28541444	3.65738e-09	-0.912415	0.473663	0.00278628	0.558573	0.767076	0.00271656	0.538877	0.758642
40274014	rs139376683	2.56884e-08	1.51054	-2.05233e-10	0.00191712	0.951768	-2.05233e-10	0.00191317	0.946919	-2.05233e-10
40274373	rs187773034	2.51474e-09	-1.64918e-10	-0.813331	0.000344521	-1.64918e-10	-0.764658	0.000345135	-1.64918e-10	-0.765664
40274817	rs112959206	9.85169e-10	-1.75019	-0.000251337	0.000148206	-1.77503	0.166825	0.000147819	-1.77571	0.162096
40274910	rs28696728	3.91447e-09	-0.865192	0.494373	0.00307	0.633147	0.789472	0.00299214	0.613152	0.780992
40275041	rs7173315	1.35521e-09	-0.310789	-1.12075	0.000961823	1.37548	-1.11346	0.000942126	1.35219	-1.11365
40275195	rs139522876	8.92627e-10	-1.84909	-2.05233e-10	0.000146689	-1.6185	-2.05233e-10	0.000146854	-1.62016	-2.05233e-10
40275316	rs149161405	2.49845e-09	-1.64918e-10	-0.819828	0.00034217	-1.64918e-10	-0.771507	0.000342782	-1.64918e-10	-0.772506
40275364	rs7496588	9.6808e-10	-1.6938	-0.0741384	0.000139416	-1.75102	0.0816636	0.000139236	-1.75062	0.0771863
40275402	rs147926847	1.28897e-08	0.820932	-2.05233e-10	0.00112922	0.422469	-2.05233e-10	0.00112751	0.418164	-2.05233e-10
40275853	rs67654473	9.16455e-10	-1.82274	-2.05233e-10	0.000116527	-1.84869	-2.05233e-10	0.000116911	-1.84819	-2.05233e-10
40275894	rs62004084	3.61746e-09	-0.0307112	-0.419017	0.00200882	1.34131	-0.342824	0.00196919	1.31999	-0.344215
40275933	rs12050879	3.20205e-09	-1.64918e-10	-0.571707	0.000462791	-1.64918e-10	-0.469538	0.000462731	-1.64918e-10	-0.472456
40276886	rs34682510	3.90385e-09	-0.274111	-0.0994243	0.000778687	0.0608884	-0.0100931	0.000769118	0.0473627	-0.0117189
40276971	rs117148677	1.06872e-09	-1.71439	0.0453503	0.000156087	-1.76811	0.211712	0.000155847	-1.76774	0.207016
40277072	rs111616753	1.30577e-09	-0.398261	-1.07045	0.000349279	0.310948	-1.06189	0.000344179	0.293673	-1.06211
40277218	rs113776570	1.08504e-09	-1.75534	0.101458	0.000161852	-1.81827	0.29814	0.000161423	-1.81801	0.292435
40277456	rs28619481	1.0282e-09	-1.44564	-0.262058	0.000152856	-1.54273	-0.0345819	0.000152227	-1.54287	-0.0413535
40277584	rs4924404	1.05509e-09	-1.75534	0.0734683	0.000157179	-1.81827	0.268843	0.000156788	-1.81801	0.263304
40277603	rs28369403	1.0282e-09	-1.44564	-0.262058	0.000152856	-1.54273	-0.0345819	0.000152227	-1.54287	-0.0413535
40278002	rs17848516	2.5421e-09	-1.64918e-10	-0.80251	0.000347869	-1.64918e-10	-0.754986	0.000348478	-1.64918e-10	-0.756027
40278101	rs17848517	2.54602e-09	-1.64918e-10	-0.800967	0.000349039	-1.64918e-10	-0.751631	0.000349656	-1.64918e-10	-0.752651
40278192	rs8030980	1.39842e-09	-0.343563	-1.05659	0.00037858	0.377332	-1.04772	0.000372952	0.359797	-1.04795
40278212	rs17848521	2.54602e-09	-1.64918e-10	-0.800967	0.000349039	-1.64918e-10	-0.751631	0.000349656	-1.64918e-10	-0.752651
40278409	rs189003005	2.54857e-09	-1.64918e-10	-0.799966	0.000349407	-1.64918e-10	-0.750576	0.000350025	-1.64918e-10	-0.751597
40279462	rs77714225	9.93131e-10	-1.7291	-0.0132917	0.000149434	-1.75594	0.155987	0.000149037	-1.75667	0.15127
40279581	rs7180126	1.47386e-09	-0.272243	-1.07537	0.000367092	0.329185	-1.03039	0.000362367	0.314736	-1.03168
40279780	rs12592321	2.23931e-09	-1.64918e-10	-0.929331	0.000288176	-1.64918e-10	-0.943241	0.00028897	-1.64918e-10	-0.943279
40280539	rs12912442	8.89034e-10	-1.85312	-2.05233e-10	0.000114037	-1.87029	-2.05233e-10	0.00011439	-1.86999	-2.05233e-10
40280693	rs12442731	1.67541e-09	-0.131597	-1.08784	0.000384995	0.425122	-1.07871	0.000380823	0.411694	-1.07896
40280766	rs12442713	1.64191e-09	-0.407698	-0.83194	0.00113313	1.23529	-0.809362	0.00110992	1.21251	-0.810058
40280793	rs116866995	2.58135e-09	-1.64918e-10	-0.787185	0.00035414	-1.64918e-10	-0.73712	0.000354762	-1.64918e-10	-0.738155
40281018	rs76717407	8.87476e-10	-1.85487	-2.05233e-10	0.000113908	-1.87142	-2.05233e-10	0.000114259	-1.87113	-2.05233e-10
40281096	rs142579886	2.4806e-09	-1.64918e-10	-0.826997	0.000317983	-1.64918e-10	-0.844815	0.000318961	-1.64918e-10	-0.844531
40281259	rs72729494	9.18965e-10	-1.50686	-0.313145	0.000137634	-1.59646	-0.0857533	0.000137087	-1.59659	-0.0923971
40281538	rs16970130	1.17093e-09	-1.72906	0.151356	0.000172576	-1.78016	0.32418	0.000172276	-1.77981	0.319306
40281684	rs12899649	8.76787e-10	-1.86699	-2.05233e-10	0.000113099	-1.87855	-2.05233e-10	0.000113435	-1.87837	-2.05233e-10
40281772	rs16970132	9.1981e-10	-1.52512	-0.293966	0.000138387	-1.61237	-0.0643888	0.000137829	-1.61249	-0.0710932
40282701	rs2307104	1.45601e-09	-0.279471	-1.08032	0.000358764	0.311197	-1.03535	0.0003541	0.296625	-1.03665
40282940	rs16970134	1.8071e-09	-0.0921633	-1.05161	0.000513593	0.679953	-1.04534	0.000505358	0.661278	-1.04561
40283063	rs117377196	2.21206e-09	-1.64918e-10	-0.941575	0.000300782	-1.64918e-10	-0.900427	0.000301364	-1.64918e-10	-0.901282
40283099	rs17721809	7.82803e-10	-1.04015	-0.940222	0.000115778	-0.968963	-0.886175	0.000115449	-0.972935	-0.887838
40283250	rs16970137	6.63114e-10	-0.939309	-1.207	0.000120253	-0.639411	-1.17781	0.000119411	-0.648268	-1.17876
40283254	rs55652949	8.2077e-10	-1.53163	-0.401385	0.000113298	-1.64276	-0.234029	0.000112856	-1.64437	-0.239116
40283274	rs11853517	3.97637e-10	-1.43479	-1.22292	5.60603e-05	-1.38053	-1.19985	5.61493e-05	-1.38097	-1.20062
40283797	rs8034362	1.96019e-09	-0.0201233	-1.04234	0.00121095	1.53056	-1.03821	0.0011871	1.50801	-1.03834
40284208	rs28714278	1.89267e-09	-1.09751	-2.05233e-10	0.000608167	-0.196364	-2.05233e-10	0.00060453	-0.20515	-2.05233e-10
40284523	rs7178419	3.78926e-09	-1.00213	0.5988	0.00228591	0.188958	0.938749	0.00224497	0.178967	0.927878
40284802	rs11070241	3.95312e-09	-1.00213	0.641133	0.00239361	0.188958	0.984785	0.00235046	0.178967	0.973801
40285120	rs11633992	1.29061e-09	-1.61118	0.130795	0.000314781	-1.26965	0.414709	0.000312415	-1.27058	0.40531
40285394	rs143034895	5.14625e-10	-1.70911	-0.690704	6.05333e-05	-1.86298	-0.640638	6.06591e-05	-1.86246	-0.641866
40285510	rs116555373	2.33023e-09	-1.07247	0.182941	0.000321999	-1.21436	0.38209	0.000319902	-1.21713	0.375546
40286117	rs12591670	1.24154e-09	-1.63404	0.114889	0.000298982	-1.30424	0.39781	0.000296767	-1.30514	0.388492
40286276	rs12901892	1.178e-09	-1.65891	0.0872262	0.00027933	-1.34251	0.368087	0.000277282	-1.34338	0.358817
40286536	rs75931581	5.66281e-10	-1.48838	-0.815787	7.20183e-05	-1.6063	-0.723591	7.20452e-05	-1.60631	-0.725993
40286630	rs34519780	1.11897e-09	-1.62309	-2.05233e-10	0.000137082	-1.68624	-2.05233e-10	0.000137314	-1.68733	-2.05233e-10
40286873	rs12906787	3.25613e-10	-1.60657	-1.25098	3.51737e-05	-1.79988	-1.24664	3.52451e-05	-1.80045	-1.24683
40286979	rs149692868	1.78665e-09	-1.64918e-10	-1.15516	0.000231579	-1.64918e-10	-1.16189	0.000232265	-1.64918e-10	-1.16172
40287234	rs11070243	3.42685e-10	-1.55455	-1.25189	3.61295e-05	-1.77036	-1.24935	3.62014e-05	-1.77102	-1.24948
40287790	rs7175913	4.57377e-09	-0.241372	0.0262115	0.00101161	0.0397499	0.272735	0.000991795	0.0251624	0.264753
40287982	rs7177179	1.13518e-09	-0.357829	-1.25088	0.000181662	-0.155158	-1.24951	0.00017998	-0.167221	-1.24953
40288073	rs2898972	4.1597e-10	-1.37215	-1.24049	4.03016e-05	-1.66487	-1.24556	4.03729e-05	-1.666	-1.24545
40290027	rs2412456	6.23263e-10	-0.96178	-1.24651	0.000114829	-0.619597	-1.24378	0.000113943	-0.630079	-1.24382
40290481	rs11852600	1.42601e-09	-0.299947	-1.08067	0.000253001	0.0034554	-1.07688	0.000250397	-0.00951961	-1.07704
40290706	rs2291626	1.70605e-09	0.0179371	-1.21926	0.000429229	0.672508	-1.21733	0.000422621	0.654217	-1.21734
40291279	rs68131514	4.54295e-10	-1.69682	-0.827688	5.70001e-05	-1.82567	-0.738092	5.70295e-05	-1.82557	-0.740466
40291867	rs66640506	4.81283e-10	-1.6226	-0.844199	5.84859e-05	-1.78175	-0.756279	5.85205e-05	-1.78161	-0.758611
40292090	rs16970164	4.53254e-10	-1.68451	-0.842289	5.64552e-05	-1.81876	-0.75461	5.64873e-05	-1.81865	-0.756937
40292258	rs74765732	1.67289e-09	-0.0227742	-1.19817	0.000408198	0.600648	-1.19571	0.000402	0.582573	-1.19572
40293437	rs2307103	1.74051e-09	-1.64918e-10	-1.18132	0.000232941	-1.64918e-10	-1.15603	0.000233435	-1.64918e-10	-1.1567
40293530	rs2307102	5.12249e-10	-1.58868	-0.815761	6.0398e-05	-1.77315	-0.732704	6.04453e-05	-1.77305	-0.73481
40293724	rs138413644	1.48593e-09	-1.33946	-2.05233e-10	0.000264467	-1.0291	-2.05233e-10	0.000264789	-1.03067	-2.05233e-10
40293889	rs142924464	1.84724e-09	-1.64918e-10	-1.1218	0.000235606	-1.64918e-10	-1.14465	0.000236385	-1.64918e-10	-1.14414
40294193	rs16970168	5.00131e-10	-1.80581	-0.622574	0.000104063	-1.52156	-0.440258	0.00010361	-1.52238	-0.446591
40295752	rs76182620	9.04101e-10	-1.83631	-2.05233e-10	0.000117052	-1.8442	-2.05233e-10	0.000117465	-1.84346	-2.05233e-10
40295959	rs2412459	2.31079e-09	-1.63395	0.736043	0.00048338	-1.51499	1.08898	0.000478342	-1.51714	1.07786
40296247	rs116896219	1.97735e-09	-1.64918e-10	-1.05374	0.000268086	-1.64918e-10	-1.01551	0.000268389	-1.64918e-10	-1.01716
40296329	rs4924405	3.22307e-08	-0.877807	2.61523	0.00531446	-1.10857	3.07994	0.00523305	-1.11208	3.06523
40296450	rs12912499	9.28925e-10	-1.80923	-2.05233e-10	0.000121894	-1.80366	-2.05233e-10	0.000122134	-1.80448	-2.05233e-10
40296699	rs2412460	1.00626e-08	0.60527	-0.0319398	0.0159668	2.81994	0.251508	0.0153473	2.78702	0.242075
40296922	rs34394734	9.12661e-10	-1.82689	-2.05233e-10	0.000119676	-1.82203	-2.05233e-10	0.000119923	-1.82275	-2.05233e-10
40297219	rs28515996	1.49348e-09	-0.102114	-1.23227	0.00029264	0.297827	-1.2257	0.000289087	0.283026	-1.2259
40297294	rs35707718	9.11791e-10	-1.82784	-2.05233e-10	0.000119144	-1.82648	-2.05233e-10	0.000119391	-1.82719	-2.05233e-10
40297507	rs11629915	1.41527e-09	-0.276656	-1.11152	0.000346503	0.347832	-1.10675	0.00034143	0.330309	-1.10677
40298068	rs12899936	9.09708e-10	-1.83013	-2.05233e-10	0.000119272	-1.82541	-2.05233e-10	0.000119521	-1.82611	-2.05233e-10
40298358	rs2898973	1.38626e-09	-0.294859	-1.11403	0.000338282	0.326372	-1.10931	0.000333357	0.308933	-1.10932
40298870	rs2291625	1.11216e-08	0.554078	0.119313	0.0168472	2.71524	0.409881	0.0161904	2.68267	0.399899
40299016	rs2291623	5.32588e-10	-1.81726	-0.548245	0.000109885	-1.54689	-0.36049	0.000109367	-1.54768	-0.367209
40300003	rs147821128	1.62223e-09	-1.64918e-10	-1.2517	0.000211634	-1.64918e-10	-1.25195	0.000212223	-1.64918e-10	-1.25196
40300092	rs2279581	2.21008e-09	-1.69671	0.754235	0.000454288	-1.59226	1.10418	0.000449619	-1.59417	1.09297
40300214	rs2279580	2.82963e-09	-0.238397	-0.456955	0.00095904	0.517362	-0.258243	0.000939329	0.501113	-0.265548
40300443	rs2279579	1.5648e-09	-0.159139	-1.1286	0.0011179	1.53786	-1.12546	0.00109367	1.51322	-1.12553
40300691	rs12164905	1.04636e-09	-1.69018	-2.05233e-10	0.000236469	-1.141	-2.05233e-10	0.000235854	-1.14639	-2.05233e-10
40300818	rs74349021	1.26637e-08	-1.17854	1.98178	0.00194905	-1.36927	2.33755	0.0019283	-1.37213	2.32692
40301131	rs117584784	1.68132e-09	-1.21592	-2.05233e-10	0.000505389	-0.381485	-2.05233e-10	0.00050475	-0.385537	-2.05233e-10
40301170	rs2412462	1.61499e-08	-1.21291	2.25933	0.00269445	-1.39856	2.6907	0.00265812	-1.40134	2.67711
40301502	rs8034578	4.79597e-10	-1.81855	-0.651761	9.74753e-05	-1.54981	-0.477409	9.70648e-05	-1.55059	-0.483629
40302243	rs3816900	3.44026e-09	-0.840235	0.340283	0.000694094	-0.698501	0.634294	0.000683783	-0.70667	0.624711
40302425	rs34513107	8.85399e-10	-1.85722	-2.05233e-10	0.000115923	-1.85389	-2.05233e-10	0.000116188	-1.85439	-2.05233e-10
40302441	rs12592831	3.22399e-09	-0.872309	0.307431	0.000648946	-0.732701	0.601237	0.000639448	-0.740752	0.591757
40302666	rs143826858	9.45431e-10	-1.79161	-2.05233e-10	0.00012022	-1.81749	-2.05233e-10	0.000120513	-1.81784	-2.05233e-10
40302973	rs2412463	1.31426e-09	-0.385539	-1.07669	0.000295926	0.156477	-1.07318	0.000291751	0.139494	-1.07319
40303842	rs2412464	2.68874e-09	-0.772939	0.0265139	0.000520342	-0.626845	0.274518	0.000513255	-0.635258	0.26643
40304170	rs6492925	1.84434e-09	-1.74023	0.616858	0.000369742	-1.64737	0.953357	0.000366134	-1.64909	0.942485
40304248	rs75276540	1.82741e-09	-1.64918e-10	-1.1326	0.00023713	-1.64918e-10	-1.13821	0.000237893	-1.64918e-10	-1.13778
40304407	rs12903784	1.52573e-09	-0.199064	-1.11396	0.00104447	1.45361	-1.10916	0.00102214	1.42924	-1.10919
40305162	rs2898974	4.50633e-10	-1.81478	-0.717818	9.12804e-05	-1.54131	-0.551569	9.09197e-05	-1.54211	-0.557517
40305615	rs73390620	4.92114e-10	-1.81982	-0.624725	0.000100343	-1.55271	-0.445511	9.99042e-05	-1.55349	-0.451895
40306264	rs12050693	5.02149e-10	-1.81078	-0.613582	0.000103703	-1.5324	-0.432883	0.000103242	-1.53321	-0.439317
40306334	rs12050884	6.71801e-10	-1.73773	-0.39556	0.000219585	-1.03666	-0.178411	0.000217281	-1.04258	-0.185834
40307095	rs8023482	7.61153e-09	-1.64594	1.9401	0.00173438	-1.50328	2.35487	0.00171273	-1.50539	2.34163
40307474	rs116847130	9.31409e-10	-1.80656	-2.05233e-10	0.000118859	-1.82887	-2.05233e-10	0.000119142	-1.82928	-2.05233e-10
40307775	rs8028580	2.66395e-09	-1.31268	0.556993	0.000582813	-1.11356	0.874615	0.000574842	-1.11987	0.864369
40308161	rs34754163	9.0067e-10	-1.84012	-2.05233e-10	0.000117672	-1.83891	-2.05233e-10	0.000117926	-1.83954	-2.05233e-10
40308859	rs35602605	9.68531e-10	-1.76747	-2.05233e-10	0.000201276	-1.30214	-2.05233e-10	0.000200877	-1.30691	-2.05233e-10
40310535	rs78312336	1.07547e-09	-1.66274	-2.05233e-10	0.00013582	-1.69549	-2.05233e-10	0.000136388	-1.69409	-2.05233e-10
40311212	rs17848496	2.41302e-08	-1.1636	2.61157	0.00411861	-1.3565	3.07296	0.00405892	-1.3594	3.05847
40312615	rs55735426	9.85706e-10	-1.7499	-2.05233e-10	0.000209209	-1.26348	-2.05233e-10	0.000208763	-1.2684	-2.05233e-10
40312838	rs12916007	1.18368e-09	-0.358757	-1.20812	0.000221492	-0.00668402	-1.19974	0.000219017	-0.0204641	-1.19999
40313083	rs12916520	2.56075e-08	-1.03331	2.54069	0.00424481	-1.24426	2.99089	0.00418221	-1.24745	2.97644
40313141	rs3207297	1.32712e-09	-0.338181	-1.11431	0.000855831	1.25656	-1.1113	0.000838103	1.23292	-1.11138
40314073	rs11635600	1.48636e-09	-0.240249	-1.09892	0.000998652	1.39553	-1.09594	0.000977455	1.37138	-1.09603
40314191	rs11635537	1.97269e-09	0.044163	-1.10026	0.00139663	1.73229	-1.09729	0.00136792	1.70883	-1.09738
40314526	rs3816899	4.34661e-09	-1.69191	1.42581	0.000901017	-1.57454	1.77125	0.000891672	-1.57642	1.75992
40314884	rs17848523	1.62799e-09	-1.64918e-10	-1.24815	0.00021233	-1.64918e-10	-1.24867	0.000212926	-1.64918e-10	-1.24865
40314967	rs8030856	1.87324e-08	-0.275319	1.47007	0.0103643	0.84161	1.7977	0.0100755	0.821634	1.78663
40315396	rs117394426	4.66646e-10	-1.25145	-1.24623	5.20324e-05	-1.41003	-1.24492	5.20282e-05	-1.41288	-1.24494
40316171	rs4924407	1.99325e-09	-1.42251	0.376773	0.000572848	-0.830868	0.574675	0.000570211	-0.831492	0.567898
40316850	rs58367544	9.51583e-10	-1.67809	-0.107042	0.000230706	-1.23654	0.0708679	0.00022964	-1.23746	0.0643715
40317075	rs11629850	1.7935e-09	-0.128352	-1.02298	0.000368512	0.299152	-0.996493	0.000364894	0.28741	-0.997404
40317515	rs16970197	9.91489e-10	-1.66825	-0.0757917	0.000242765	-1.21916	0.104443	0.00024162	-1.2201	0.0978642
40317608	rs12591842	4.92961e-09	0.732978	-0.873218	0.0013185	1.40974	-0.832301	0.00129418	1.38958	-0.833547
40317792	rs11070245	1.75438e-09	-0.168214	-1.00517	0.000373953	0.295884	-0.978569	0.000370323	0.28428	-0.979504
40317809	rs16970202	9.83395e-10	-1.65589	-0.0963516	0.000242632	-1.19755	0.0822839	0.000241503	-1.1985	0.0757827
40318256	rs17848498	1.76604e-09	-1.64918e-10	-1.16676	0.000228058	-1.64918e-10	-1.17721	0.000228689	-1.64918e-10	-1.17724
40319351	rs78768533	2.08747e-09	-1.64918e-10	-0.999547	0.000268793	-1.64918e-10	-1.01287	0.000269659	-1.64918e-10	-1.01244
40320232	rs17722502	1.47658e-09	-0.258634	-1.08714	0.000282229	0.102859	-1.06695	0.000278914	0.0888429	-1.06754
40320267	rs17722526	1.44203e-09	-0.298728	-1.07072	0.000274714	0.0585007	-1.04958	0.000271522	0.0446427	-1.0502
40320741	rs116940720	2.33543e-09	-1.64918e-10	-0.887305	0.000317301	-1.64918e-10	-0.846964	0.000317646	-1.64918e-10	-0.848664
40320836	rs72731410	3.45094e-10	-1.54884	-1.2506	3.34957e-05	-1.84417	-1.25122	3.35895e-05	-1.84418	-1.2512
40321174	rs78848558	1.5203e-08	-1.64918e-10	0.985994	0.00234485	-1.64918e-10	1.15316	0.00233974	-1.64918e-10	1.14819
40321351	rs3736290	1.74447e-09	-0.0964785	-1.08257	0.000353348	0.329112	-1.06847	0.000350019	0.317447	-1.06906
40322124	rs937213	7.71215e-10	-1.06155	-0.933737	0.000195526	-0.413104	-0.918016	0.000194291	-0.421399	-0.918846
40322167	rs2412473	4.5557e-10	-1.67549	-0.846216	6.33757e-05	-1.70718	-0.750552	6.33812e-05	-1.70683	-0.753606
40322460	rs2307101	2.469e-10	-1.88242	-1.25185	3.50214e-05	-1.80444	-1.24642	3.51484e-05	-1.8033	-1.24673
40322552	rs2250402	2.49484e-10	-1.87396	-1.2499	3.6959e-05	-1.74548	-1.25152	3.71204e-05	-1.74383	-1.25161
40323238	rs139969546	2.05564e-09	-1.64918e-10	-1.01491	0.000274617	-1.64918e-10	-0.991437	0.000275334	-1.64918e-10	-0.991617
40323398	rs75266116	3.25788e-10	-1.84636	-1.01065	5.02948e-05	-1.7489	-0.940013	5.03466e-05	-1.7485	-0.942169
40323692	rs8031319	2.47554e-10	-1.88123	-1.2504	3.26465e-05	-1.8698	-1.25128	3.27504e-05	-1.8693	-1.25139
40324075	rs2898984	2.47873e-10	-1.87945	-1.25089	3.38709e-05	-1.83343	-1.25083	3.39929e-05	-1.83248	-1.25097
40324481	rs4432245	3.24181e-10	-1.84609	-1.01586	5.00151e-05	-1.74839	-0.946098	5.00692e-05	-1.74799	-0.948204
40324729	rs2291622	3.37118e-10	-1.83791	-0.984911	5.25986e-05	-1.73312	-0.911003	5.26505e-05	-1.7327	-0.913227
40324827	rs76920174	2.02283e-09	-1.64918e-10	-1.031	0.00027002	-1.64918e-10	-1.00832	0.000270726	-1.64918e-10	-1.00849
40324837	rs2291621	2.47339e-10	-1.8826	-1.24989	3.3168e-05	-1.8537	-1.25153	3.32825e-05	-1.85295	-1.25162
40325691	rs711906	3.55216e-10	-1.82768	-0.942844	5.61628e-05	-1.71489	-0.863671	5.62112e-05	-1.71444	-0.866044
40325829	rs6492926	2.47414e-10	-1.88201	-1.25018	3.33265e-05	-1.84908	-1.25138	3.34429e-05	-1.84828	-1.25148
40325860	rs8042947	3.82283e-10	-1.83208	-0.865016	5.62605e-05	-1.80795	-0.768872	5.62558e-05	-1.80779	-0.771907
40326022	rs138200902	2.02283e-09	-1.64918e-10	-1.031	0.00027002	-1.64918e-10	-1.00832	0.000270726	-1.64918e-10	-1.00849
40327290	rs4594236	3.67919e-10	-1.82809	-0.907298	5.8324e-05	-1.7156	-0.825199	5.83669e-05	-1.71516	-0.827696
40327301	rs2898985	3.56075e-10	-1.79893	-0.969187	5.72056e-05	-1.66695	-0.893211	5.72632e-05	-1.66644	-0.895498
40327698	rs11763	2.80145e-10	-1.85494	-1.15301	3.60786e-05	-1.88095	-1.14016	3.61505e-05	-1.88113	-1.14078
40327928	rs17848506	1.9021e-09	-1.64918e-10	-1.09254	0.00025306	-1.64918e-10	-1.07319	0.000253728	-1.64918e-10	-1.07334
40328292	rs16924528	1.91339e-09	-0.107841	-0.978781	0.000333898	0.166042	-0.96202	0.000330547	0.153961	-0.962812
40328575	rs7535	2.47802e-10	-1.87892	-1.2517	3.39834e-05	-1.83148	-1.24946	3.41041e-05	-1.83051	-1.24967
40328665	rs8208	4.81044e-10	-1.87785	-0.589446	7.12174e-05	-1.80731	-0.533765	7.13269e-05	-1.80749	-0.534833
40328718	rs7179904	1.9543e-09	-1.64918e-10	-1.06547	0.000260403	-1.64918e-10	-1.04458	0.000261088	-1.64918e-10	-1.04474
40328831	rs118134816	1.96547e-09	-1.64918e-10	-1.05977	0.000261972	-1.64918e-10	-1.03858	0.00026266	-1.64918e-10	-1.03874
40328973	rs2291620	2.40332e-09	-0.574339	-0.284311	0.00114642	0.641671	-0.204085	0.00113029	0.626508	-0.205878
40329033	rs2291619	2.47684e-10	-1.87952	-1.25158	3.25756e-05	-1.87347	-1.24978	3.2674e-05	-1.87305	-1.24997
40329613	rs72731412	2.77524e-10	-1.86396	-1.15339	4.80977e-05	-1.59301	-1.14057	4.80779e-05	-1.59559	-1.14118
40330047	rs17666578	1.04885e-09	-1.68781	-2.05233e-10	0.000170236	-1.46963	-2.05233e-10	0.000170744	-1.46944	-2.05233e-10
40330518	rs1059395	2.89274e-10	-1.8706	-1.10528	3.85039e-05	-1.86632	-1.08973	3.85623e-05	-1.86685	-1.09047
40330564	rs7321	2.51051e-10	-1.87583	-1.24176	3.42442e-05	-1.82366	-1.24963	3.43814e-05	-1.82264	-1.24944
40330629	rs8041057	4.06201e-10	-1.87977	-0.756633	6.66235e-05	-1.69789	-0.709865	6.67331e-05	-1.69815	-0.710754
40330693	rs937215	2.53483e-10	-1.85747	-1.25048	3.61431e-05	-1.76786	-1.25146	3.62869e-05	-1.76659	-1.25155
40330876	rs3986354	7.07304e-10	-0.992746	-1.08905	0.000214271	-0.210408	-1.02916	0.000214466	-0.210728	-1.03072
40331202	rs62621371	1.92143e-09	-1.08243	-2.05233e-10	0.000281337	-0.967259	-2.05233e-10	0.000281242	-0.970387	-2.05233e-10
40331699	rs72731415	1.11258e-09	-0.600467	-1.02835	0.000187852	-0.358	-1.01316	0.000186301	-0.368358	-1.01388
40331914	rs12441342	3.58457e-10	-1.85473	-0.906715	5.95834e-05	-1.69455	-0.824888	5.96265e-05	-1.69421	-0.827294
40332440	rs75578790	2.51727e-10	-1.86344	-1.25146	3.5465e-05	-1.79356	-1.24471	3.55963e-05	-1.79231	-1.24504
40333050	rs4924409	3.28018e-10	-1.80689	-1.04329	5.64117e-05	-1.5721	-1.00204	5.65505e-05	-1.57128	-1.00318
40333355	rs62004114	1.27978e-09	-0.402014	-1.08679	0.000187597	-0.299894	-1.07262	0.000186226	-0.309393	-1.07325
40333469	rs75509561	1.40791e-09	-0.367854	-1.02554	0.000208486	-0.264582	-1.00236	0.000206875	-0.274187	-1.0033
40333608	rs3759836	1.76525e-09	-1.64918e-10	-1.16721	0.000233609	-1.64918e-10	-1.15316	0.000234225	-1.64918e-10	-1.15332
40333657	rs7497289	1.32175e-09	-0.367854	-1.08869	0.000193958	-0.264582	-1.07459	0.00019252	-0.274187	-1.07521
40333791	rs2412474	1.82074e-09	-0.581136	-0.555118	0.000676102	0.381821	-0.472291	0.000669298	0.370609	-0.473979
40333915	rs1010879	1.38736e-09	-0.31311	-1.09499	0.000203901	-0.208019	-1.08116	0.000202358	-0.217791	-1.08177
40334081	rs77392419	2.94361e-10	-1.70661	-1.25184	3.46321e-05	-1.8107	-1.25133	3.46908e-05	-1.81173	-1.2514
40334576	rs2412475	3.40373e-10	-1.78779	-1.02542	6.15828e-05	-1.51679	-0.969639	6.15395e-05	-1.51869	-0.971233
40334707	rs77534034	3.02884e-10	-1.69356	-1.23635	3.51446e-05	-1.80227	-1.24507	3.52134e-05	-1.80335	-1.24482
40335852	rs2412476	2.85491e-10	-1.87334	-1.1157	4.5963e-05	-1.68612	-1.09286	4.60553e-05	-1.68641	-1.09334
40335860	rs2898986	3.22182e-10	-1.66832	-1.19982	5.88341e-05	-1.35273	-1.17936	5.90345e-05	-1.35149	-1.17999
40335905	rs78053299	2.64868e-10	-1.81222	-1.2518	3.60989e-05	-1.7691	-1.25145	3.62133e-05	-1.7687	-1.25147
40336091	rs72731416	2.65783e-10	-1.82565	-1.23492	4.2041e-05	-1.64246	-1.22571	4.20465e-05	-1.64484	-1.22599
40337462	rs9919974	1.48099e-09	-0.296769	-1.04602	0.000221974	-0.17403	-1.03023	0.000220242	-0.183952	-1.03092
40338394	rs74799483	2.89041e-10	-1.72944	-1.24725	3.37781e-05	-1.83574	-1.25126	3.38473e-05	-1.83656	-1.25118
40338861	rs8026641	1.32177e-09	-0.332576	-1.12395	0.000197243	-0.211204	-1.11117	0.000195745	-0.221017	-1.11177
40339494	rs4924410	1.31251e-09	-0.350309	-1.11325	0.000195827	-0.22962	-1.09996	0.000194346	-0.239379	-1.10058
40340008	rs117008382	2.93488e-09	-1.64918e-10	-0.658832	0.000405408	-1.64918e-10	-0.601919	0.000406101	-1.64918e-10	-0.602998
40340230	rs117588286	8.85959e-10	-1.85658	-2.05233e-10	0.000124284	-1.78424	-2.05233e-10	0.000124681	-1.78385	-2.05233e-10
40340291	rs12440899	1.0007e-09	-0.808644	-0.926157	0.000244733	-0.18917	-0.917477	0.000242916	-0.199564	-0.917322
40340768	rs75895152	9.64167e-10	-1.77199	-2.05233e-10	0.000169493	-1.474	-2.05233e-10	0.000169774	-1.47513	-2.05233e-10
40342053	rs4923848	9.99502e-10	-0.824979	-0.911018	0.000243803	-0.209697	-0.900755	0.000242006	-0.220028	-0.900612
40342124	rs77448945	2.76988e-10	-1.76736	-1.25192	3.81486e-05	-1.71365	-1.25168	3.82731e-05	-1.71316	-1.25169
40342403	rs117456693	2.77815e-09	-1.64918e-10	-0.713713	0.000383682	-1.64918e-10	-0.656999	0.000384347	-1.64918e-10	-0.658054
40344551	rs138709326	1.64543e-09	-1.64918e-10	-1.2375	0.000214838	-1.64918e-10	-1.23693	0.000215427	-1.64918e-10	-1.23698
40344885	rs4924412	9.04838e-10	-0.916437	-0.919061	0.00020766	-0.361991	-0.90892	0.000206174	-0.372102	-0.908778
40346650	rs7181985	9.10056e-10	-0.859904	-0.969845	0.000222068	-0.249091	-0.954739	0.000220364	-0.259376	-0.954944
40346714	rs146587860	1.6235e-09	-1.64918e-10	-1.25091	0.000211672	-1.64918e-10	-1.25177	0.000212266	-1.64918e-10	-1.25176
40347236	rs7183386	9.82651e-10	-0.841191	-0.91181	0.000238687	-0.230101	-0.901559	0.000236942	-0.240369	-0.901416
40347435	rs28736699	1.49577e-09	-0.310065	-1.02279	0.000228863	-0.167541	-1.00615	0.000227076	-0.177432	-1.00688
40347745	rs3803361	7.19475e-10	-0.874833	-1.1899	0.000170295	-0.272549	-1.19673	0.000169094	-0.282683	-1.19647
40348044	rs117397976	1.62358e-09	-1.64918e-10	-1.25087	0.000211677	-1.64918e-10	-1.25175	0.000212271	-1.64918e-10	-1.25174
40348157	rs76360779	2.85192e-09	-1.64918e-10	-0.687506	0.000395213	-1.64918e-10	-0.62739	0.000395855	-1.64918e-10	-0.628552
40348697	rs4924413	1.54665e-09	-0.29139	-1.00802	0.000236966	-0.14804	-0.990857	0.000235097	-0.157988	-0.991612
40349909	rs749748	1.56872e-09	-0.29139	-0.993848	0.000240464	-0.14804	-0.976203	0.000238563	-0.157988	-0.97698
40350131	rs749749	9.27162e-10	-0.818201	-0.992926	0.000229218	-0.188172	-0.983971	0.000227523	-0.198505	-0.983845
40350683	rs11070246	2.75406e-09	-1.64918e-10	-0.722422	0.00038095	-1.64918e-10	-0.664147	0.000381582	-1.64918e-10	-0.665274
40351717	rs17666754	9.26949e-10	-1.81136	-2.05233e-10	0.000121154	-1.80975	-2.05233e-10	0.00012153	-1.80944	-2.05233e-10
40351868	rs16952210	2.58807e-10	-1.83625	-1.25092	3.50348e-05	-1.80026	-1.25021	3.51432e-05	-1.79992	-1.25025
40352160	rs79956839	2.80884e-10	-1.75512	-1.25019	3.34102e-05	-1.84597	-1.25198	3.34786e-05	-1.84671	-1.25198
40352212	rs80103641	3.15325e-09	-0.587064	-2.05233e-10	0.000252834	-1.07408	-2.05233e-10	0.000252789	-1.07705	-2.05233e-10
40352278	rs4923850	9.45442e-10	-0.874833	-0.91677	0.000227032	-0.272549	-0.909172	0.000225428	-0.282683	-0.908915
40352342	rs4923851	8.96228e-10	-0.906365	-0.938695	0.000213896	-0.31247	-0.928855	0.000212386	-0.322477	-0.928717
40352615	rs4924414	1.33221e-09	-0.573736	-0.874921	0.000324483	0.0413841	-0.865966	0.000322219	0.0314282	-0.865796
40352933	rs67501946	2.49085e-10	-1.87347	-1.25198	3.45538e-05	-1.81327	-1.25102	3.4608e-05	-1.81444	-1.25107
40353416	rs12441483	8.6201e-10	-0.949978	-0.93401	0.000197097	-0.399283	-0.923833	0.000195771	-0.408981	-0.923674
40353889	rs72731419	9.45259e-10	-1.79179	-2.05233e-10	0.000113576	-1.87434	-2.05233e-10	0.000113864	-1.8746	-2.05233e-10
40354615	rs77027525	2.69038e-10	-1.81247	-1.23593	3.27699e-05	-1.87287	-1.24444	3.28563e-05	-1.87325	-1.2442
40355406	rs35781999	1.30023e-09	-0.417966	-1.05499	0.000197742	-0.28031	-1.03954	0.000196273	-0.28987	-1.04022
40355926	rs75194827	2.62061e-10	-1.83482	-1.23985	3.24618e-05	-1.87996	-1.24679	3.25519e-05	-1.88017	-1.2466
40356604	rs28444847	1.28739e-09	-0.434083	-1.0488	0.000195689	-0.297169	-1.03312	0.000194244	-0.306679	-1.03381
40356668	rs117739579	2.83448e-09	-1.64918e-10	-0.693642	0.00039267	-1.64918e-10	-0.633845	0.00039331	-1.64918e-10	-0.635001
40356885	rs78253498	2.76034e-09	-1.64918e-10	-0.720146	0.000381864	-1.64918e-10	-0.661749	0.000382497	-1.64918e-10	-0.662879
40357171	rs28620926	1.12796e-09	-0.904684	-0.710402	0.000197167	-0.605175	-0.717589	0.000196709	-0.610944	-0.716932
40358177	rs79685644	2.59222e-10	-1.85516	-1.23041	3.25836e-05	-1.88286	-1.24014	3.2684e-05	-1.88286	-1.23985
40358467	rs111681319	2.59028e-10	-1.85294	-1.23338	3.25148e-05	-1.8828	-1.24232	3.26133e-05	-1.88283	-1.24205
40359228	rs79443644	3.32826e-10	-1.86339	-0.972249	4.22288e-05	-1.88219	-0.981518	4.23821e-05	-1.88209	-0.980785
40359433	rs4497657	1.44922e-09	-0.417966	-0.946508	0.000221222	-0.28031	-0.927339	0.000219543	-0.28987	-0.928182
40359689	rs138682419	2.8152e-09	-1.64918e-10	-0.700466	0.00038986	-1.64918e-10	-0.641026	0.000390499	-1.64918e-10	-0.642175
40359869	rs191687381	1.6558e-09	-1.64918e-10	-1.23122	0.000216216	-1.64918e-10	-1.23054	0.000216806	-1.64918e-10	-1.2306
40359977	rs138075290	3.36116e-10	-1.86004	-0.965762	4.24794e-05	-1.88266	-0.975139	4.2632e-05	-1.8826	-0.974398
40360078	rs118107614	2.47809e-09	-1.64918e-10	-0.828013	0.000341024	-1.64918e-10	-0.774861	0.000341292	-1.64918e-10	-0.776862
40360314	rs11638521	1.15234e-09	-0.873456	-0.720247	0.000203076	-0.56952	-0.723712	0.000202573	-0.575369	-0.723132
40360366	rs28826672	1.27552e-09	-0.487151	-1.00499	0.000193712	-0.352711	-0.987728	0.000192301	-0.362053	-0.988488
40360489	rs112908280	2.57908e-10	-1.85799	-1.23266	3.25318e-05	-1.8828	-1.24179	3.26325e-05	-1.88277	-1.24152
40360681	rs72731420	2.48772e-10	-1.87732	-1.2494	3.51096e-05	-1.79674	-1.2516	3.51596e-05	-1.79813	-1.25157
40360741	rs7181230	1.25398e-09	-0.857882	-0.651292	0.000221327	-0.551765	-0.65541	0.000220786	-0.557652	-0.654753
40360843	rs76119380	3.37941e-10	-1.86118	-0.9592	4.27598e-05	-1.88253	-0.968684	4.29145e-05	-1.88246	-0.967934
40361088	rs77423063	2.93701e-09	-1.64918e-10	-0.658106	0.000407618	-1.64918e-10	-0.596483	0.000408269	-1.64918e-10	-0.597673
40361110	rs12899662	2.47301e-10	-1.88167	-1.25098	3.37921e-05	-1.83858	-1.248	3.38514e-05	-1.83952	-1.2481
40361172	rs2412478	1.44731e-09	-0.451884	-0.913907	0.000220801	-0.315795	-0.893756	0.00021914	-0.325249	-0.894641
40361326	rs147260721	3.39699e-10	-1.8623	-0.952895	4.30324e-05	-1.88238	-0.962482	4.31891e-05	-1.88229	-0.961724
40361411	rs112244655	3.39984e-10	-1.8623	-0.952057	4.30679e-05	-1.88238	-0.961658	4.32248e-05	-1.88229	-0.960899
40361767	rs80071636	2.63101e-10	-1.8487	-1.22201	3.28218e-05	-1.88248	-1.23324	3.29229e-05	-1.88255	-1.23288
40362095	rs144894820	1.6824e-09	-1.64918e-10	-1.21528	0.000223146	-1.64918e-10	-1.19899	0.000223673	-1.64918e-10	-1.19942
40362320	rs117939474	2.88588e-09	-1.64918e-10	-0.675669	0.000400163	-1.64918e-10	-0.614941	0.000400809	-1.64918e-10	-0.616115
40362367	rs16970286	3.45095e-10	-1.86445	-0.934989	4.39055e-05	-1.88198	-0.942794	4.40668e-05	-1.88186	-0.942031
40362382	rs17723097	2.47422e-10	-1.88167	-1.25049	3.38234e-05	-1.83858	-1.24708	3.38824e-05	-1.83952	-1.24719
40363051	rs148739371	1.11609e-09	-1.62566	-2.05233e-10	0.000141072	-1.65754	-2.05233e-10	0.000141325	-1.65854	-2.05233e-10
40363270	rs117861115	3.08538e-09	-1.64918e-10	-0.608825	0.000427078	-1.64918e-10	-0.549846	0.00042775	-1.64918e-10	-0.551061
40363336	rs16970291	2.88834e-10	-1.8623	-1.1151	3.68188e-05	-1.88238	-1.11843	3.69414e-05	-1.88229	-1.11798
40363839	rs75181802	2.87352e-10	-1.86744	-1.1151	3.68635e-05	-1.88116	-1.11843	3.6989e-05	-1.881	-1.11798
40364077	rs112493347	2.80269e-10	-1.86818	-1.13933	3.60085e-05	-1.88091	-1.14215	3.61294e-05	-1.88073	-1.14176
40364259	rs117249600	8.96191e-10	-1.8451	-2.05233e-10	0.000117083	-1.84393	-2.05233e-10	0.000117436	-1.84371	-2.05233e-10
40364263	rs28479712	1.01309e-09	-0.842036	-0.880463	0.000180334	-0.533714	-0.878291	0.000179837	-0.539642	-0.877909
40364638	rs116954626	2.84011e-09	-1.64918e-10	-0.691656	0.000393481	-1.64918e-10	-0.63178	0.000394102	-1.64918e-10	-0.632992
40364735	rs118137625	9.05695e-10	-1.83455	-2.05233e-10	0.000118342	-1.83323	-2.05233e-10	0.000118703	-1.83297	-2.05233e-10
40364862	rs139127529	2.82096e-09	-1.64918e-10	-0.698423	0.000365002	-1.64918e-10	-0.706912	0.000366175	-1.64918e-10	-0.706488
40364928	rs7162269	9.70274e-10	-0.849393	-0.916283	0.000255433	-0.174204	-0.889651	0.000253485	-0.184172	-0.890124
40365076	rs79273702	2.52847e-10	-1.86339	-1.24708	3.25649e-05	-1.88219	-1.24138	3.26511e-05	-1.88209	-1.24163
40365106	rs28587891	1.08525e-09	-0.790305	-0.863382	0.000193662	-0.479355	-0.861345	0.000193126	-0.485331	-0.860925
40365138	rs117983634	2.90922e-09	-1.64918e-10	-0.667614	0.000403566	-1.64918e-10	-0.606474	0.000404214	-1.64918e-10	-0.607656
40365418	rs17723133	1.04501e-09	-0.445974	-1.2455	0.000156213	-0.314316	-1.24128	0.000155155	-0.323701	-1.24148
40365507	rs149942668	1.64384e-09	-1.23846	-2.05233e-10	0.000316388	-0.849843	-2.05233e-10	0.000317163	-0.850186	-2.05233e-10
40365673	rs190870973	1.82729e-09	-1.64918e-10	-1.13266	0.000238476	-1.64918e-10	-1.13254	0.00023916	-1.64918e-10	-1.13247
40365674	rs9972442	1.0276e-09	-0.852952	-0.855318	0.00018183	-0.550483	-0.85326	0.000181356	-0.556305	-0.852836
40365733	rs11631442	1.66549e-09	-1.22538	-2.05233e-10	0.000200345	-1.30677	-2.05233e-10	0.000200346	-1.30956	-2.05233e-10
40365851	rs9972424	1.00785e-09	-0.868714	-0.858966	0.000177946	-0.568418	-0.856918	0.000177488	-0.574201	-0.856495
40365975	rs78546940	2.53125e-10	-1.85832	-1.25105	3.23344e-05	-1.88278	-1.2479	3.24207e-05	-1.88275	-1.24806
40366031	rs77987342	2.92939e-09	-1.64918e-10	-0.660706	0.000406506	-1.64918e-10	-0.599215	0.000407156	-1.64918e-10	-0.600403
40366054	rs79901470	8.86091e-10	-1.85643	-2.05233e-10	0.000112695	-1.88213	-2.05233e-10	0.000113003	-1.88219	-2.05233e-10
40366104	rs16970305	2.54671e-10	-1.85677	-1.24651	3.25708e-05	-1.88284	-1.24055	3.26539e-05	-1.88283	-1.24081
40366244	rs148389803	2.5456e-10	-1.85799	-1.24573	3.2609e-05	-1.8828	-1.23943	3.26922e-05	-1.88277	-1.2397
40366344	rs62004158	1.83146e-09	-0.461771	-0.668612	0.000279711	-0.330824	-0.642233	0.000277565	-0.340158	-0.643389
40366369	rs7495903	1.04536e-09	-0.82106	-0.87008	0.00018577	-0.514241	-0.868061	0.00018527	-0.520143	-0.867644
40366474	rs7496663	2.62895e-10	-1.87759	-1.19391	3.53972e-05	-1.85019	-1.18999	3.54897e-05	-1.85025	-1.19011
40366548	rs112543101	2.52681e-10	-1.86571	-1.24541	3.266e-05	-1.88168	-1.23899	3.27466e-05	-1.88154	-1.23926
40366562	rs4924415	1.04574e-09	-0.816768	-0.874006	0.000179737	-0.543322	-0.871997	0.000179273	-0.549107	-0.871582
40366709	rs4924416	1.01718e-09	-0.832808	-0.885659	0.000174482	-0.561309	-0.883681	0.000174038	-0.567055	-0.883273
40366939	rs4924417	1.83652e-09	-0.41055	-0.717076	0.000280814	-0.277315	-0.691804	0.000278629	-0.28681	-0.692911
40367343	rs28379715	9.15712e-10	-0.964969	-0.858583	0.000149333	-0.743904	-0.856731	0.000148965	-0.749569	-0.856319
40367348	rs28361302	9.36595e-10	-0.934541	-0.866463	0.000153262	-0.710037	-0.86463	0.000152871	-0.715786	-0.864222
40367825	rs16970319	2.8815e-10	-1.8384	-1.14138	3.61986e-05	-1.87322	-1.14457	3.63053e-05	-1.87346	-1.14417
40368005	rs79281969	8.9698e-10	-1.84422	-2.05233e-10	0.000120872	-1.81208	-2.05233e-10	0.000121248	-1.81176	-2.05233e-10
40368837	rs76860259	2.59411e-10	-1.83286	-1.25198	3.26333e-05	-1.87056	-1.25092	3.27129e-05	-1.87083	-1.251
40369155	rs148163186	2.73566e-09	-1.64918e-10	-0.729125	0.000378268	-1.64918e-10	-0.67121	0.000378899	-1.64918e-10	-0.67233
40369178	rs12903594	8.82161e-10	-1.86088	-2.05233e-10	0.00016956	-1.47361	-2.05233e-10	0.000169574	-1.47631	-2.05233e-10
40369242	rs188329916	2.73566e-09	-1.64918e-10	-0.729125	0.000378268	-1.64918e-10	-0.67121	0.000378899	-1.64918e-10	-0.67233
40369245	rs113139584	2.61663e-10	-1.82423	-1.25197	3.27738e-05	-1.8661	-1.25108	3.28524e-05	-1.86642	-1.25115
40371121	rs3923235	1.71629e-09	-0.334892	-0.860444	0.00028283	-0.123186	-0.838781	0.00028056	-0.133083	-0.839732
40372057	rs11070250	8.60708e-09	-0.48283	0.899916	0.00138488	-0.229236	0.855788	0.0013776	-0.23876	0.85726
40372299	rs150453866	6.12393e-09	-1.64918e-10	0.0767055	0.000774777	-1.64918e-10	0.0457615	0.000778191	-1.64918e-10	0.0473715
40372763	rs80337403	2.61707e-10	-1.8672	-1.20883	3.41305e-05	-1.88283	-1.19379	3.42055e-05	-1.88284	-1.19437
40373131	rs16970325	2.65131e-10	-1.84089	-1.22214	3.37926e-05	-1.87729	-1.20928	3.38636e-05	-1.87747	-1.20979
40373215	rs80167314	2.8082e-09	-1.64918e-10	-0.702955	0.00038884	-1.64918e-10	-0.643646	0.000389478	-1.64918e-10	-0.644793
40374269	rs28534747	1.25525e-09	-0.774357	-0.733809	0.000217139	-0.520316	-0.705961	0.000216216	-0.526324	-0.707
40374582	rs73390668	2.68955e-10	-1.86811	-1.1806	3.64445e-05	-1.85727	-1.15376	3.65242e-05	-1.85724	-1.15438
40374894	rs3743128	2.71164e-09	-1.64918e-10	-0.737946	0.000375628	-1.64918e-10	-0.678215	0.000376245	-1.64918e-10	-0.679361
40375262	rs2927087	3.10528e-10	-1.88009	-1.02489	5.00901e-05	-1.74445	-0.948539	5.01374e-05	-1.74414	-0.950694
40375847	rs653543	2.51372e-10	-1.88286	-1.23346	3.70776e-05	-1.7814	-1.2124	3.71655e-05	-1.78113	-1.21309
40376098	rs76875574	2.66835e-10	-1.86771	-1.18892	3.50277e-05	-1.87886	-1.17182	3.51022e-05	-1.87883	-1.1725
40376147	rs652196	3.28258e-10	-1.7416	-1.10786	3.92989e-05	-1.87913	-1.05649	3.93671e-05	-1.87891	-1.05776
40376208	rs12913170	2.86375e-10	-1.82633	-1.15962	3.58908e-05	-1.88017	-1.14616	3.59795e-05	-1.87994	-1.14671
40376396	rs640875	2.49424e-10	-1.88276	-1.24134	3.64212e-05	-1.78724	-1.22442	3.65115e-05	-1.78698	-1.225
40376640	rs184684916	2.1778e-09	-1.64918e-10	-0.957184	0.000282434	-1.64918e-10	-0.96337	0.000283309	-1.64918e-10	-0.963061
40377048	rs75690840	2.54001e-09	-1.64918e-10	-0.803331	0.000350551	-1.64918e-10	-0.747308	0.000351121	-1.64918e-10	-0.748471
40377092	rs7183977	9.1763e-10	-1.27219	-0.549267	0.000165762	-0.979528	-0.516734	0.000165268	-0.98413	-0.517899
40377317	rs146928127	2.01504e-09	-1.64918e-10	-1.03486	0.000271381	-1.64918e-10	-1.00329	0.00027196	-1.64918e-10	-1.00395
40377630	rs495592	3.54719e-10	-1.82446	-0.947465	6.40246e-05	-1.56642	-0.881131	6.41281e-05	-1.5658	-0.882915
40377865	rs4923852	4.06744e-10	-1.78937	-0.845699	6.72148e-05	-1.57733	-0.82159	6.71774e-05	-1.57976	-0.822504
40377869	rs62018155	8.80397e-10	-1.86288	-2.05233e-10	0.000133293	-1.71426	-2.05233e-10	0.000133443	-1.71593	-2.05233e-10
40378467	rs998713	6.48902e-10	-0.988529	-1.17944	0.000109823	-0.734489	-1.17345	0.000109548	-0.739671	-1.17356
40378856	rs571065	5.08284e-10	-1.49248	-0.919737	0.000135069	-0.852683	-0.848349	0.000134137	-0.86045	-0.850288
40378917	rs34598927	2.31972e-09	-1.64918e-10	-0.894054	0.000312378	-1.64918e-10	-0.862599	0.000313106	-1.64918e-10	-0.86306
40379030	rs41500744	3.32872e-10	-1.87395	-0.96155	4.52874e-05	-1.84714	-0.946642	4.53438e-05	-1.84791	-0.947415
40379260	rs546220	1.56115e-09	-1.15128	-0.138794	0.000481348	-0.356452	-0.0737718	0.000477462	-0.36564	-0.0754751
40379363	rs72731425	3.14882e-10	-1.8715	-1.01955	4.24798e-05	-1.85159	-1.0062	4.25381e-05	-1.85231	-1.00689
40379877	rs540765	6.17178e-10	-1.43927	-0.778829	0.000104347	-1.26707	-0.692021	0.000104071	-1.27007	-0.694459
40380207	rs8116	6.67632e-10	-1.64885	-0.490672	0.000147886	-1.25472	-0.355652	0.000147123	-1.25939	-0.35894
40380817	rs78017332	1.63714e-09	-1.64918e-10	-1.24255	0.000214622	-1.64918e-10	-1.23794	0.000215211	-1.64918e-10	-1.23798
40380818	rs1540686	1.02919e-09	-1.67071	-0.0360213	0.000228372	-1.26296	0.087123	0.000227202	-1.26757	0.08381
40380852	rs2242186	6.5081e-10	-0.927548	-1.23749	6.39143e-05	-1.21075	-1.23852	6.40633e-05	-1.21127	-1.23846
40380880	rs140667615	1.94087e-09	-1.64918e-10	-1.07236	0.000260642	-1.64918e-10	-1.04366	0.000261169	-1.64918e-10	-1.04443
40380930	rs117624463	1.62176e-09	-1.64918e-10	-1.25198	0.000211752	-1.64918e-10	-1.2514	0.00021234	-1.64918e-10	-1.25141
40380933	rs648289	9.86547e-10	-1.65402	-0.0950259	0.000225054	-1.24696	0.0564835	0.000223761	-1.25153	0.052506
40381272	rs34500961	7.3452e-10	-1.83116	-0.212875	0.000101784	-1.75391	-0.230053	0.000101934	-1.75623	-0.229044
40381604	rs77739024	1.64316e-09	-1.64918e-10	-1.23888	0.000213354	-1.64918e-10	-1.24386	0.000213958	-1.64918e-10	-1.24382
40382441	rs10518679	5.02976e-10	-1.6469	-0.77581	5.28298e-05	-1.88251	-0.757233	5.29192e-05	-1.88256	-0.758275
40382924	rs117739569	9.00128e-10	-1.84072	-2.05233e-10	0.000114912	-1.86264	-2.05233e-10	0.000115195	-1.86297	-2.05233e-10
40383008	rs78537933	5.38882e-10	-1.15083	-1.20293	5.55626e-05	-1.3814	-1.2079	5.56995e-05	-1.38188	-1.20775
40383779	rs3743129	2.20013e-09	-1.8825	0.935515	0.000359181	-1.84713	1.12414	0.000358331	-1.84775	1.11961
40384132	rs16970349	5.4556e-10	-1.66993	-0.671513	6.98441e-05	-1.72217	-0.638374	6.99516e-05	-1.7225	-0.639299
40385088	rs588739	1.01047e-09	-1.86326	0.138178	0.000133774	-1.87449	0.163833	0.000134152	-1.87443	0.163805
40385227	rs1106508	1.50424e-09	-0.092218	-1.235	0.000122256	-0.570347	-1.23035	0.000122969	-0.567359	-1.23031
40386911	rs10152521	1.62221e-09	-1.64918e-10	-1.25171	0.000211878	-1.64918e-10	-1.2508	0.000212465	-1.64918e-10	-1.25082
40387666	rs148393899	2.42988e-09	-1.64918e-10	-0.847657	0.000321157	-1.64918e-10	-0.834883	0.000322023	-1.64918e-10	-0.834977
40387728	rs11637595	2.65694e-10	-1.87141	-1.1895	3.4375e-05	-1.87549	-1.194	3.4466e-05	-1.87559	-1.19403
40387971	rs11637681	2.56951e-10	-1.87448	-1.21989	3.34287e-05	-1.87431	-1.22309	3.35174e-05	-1.87442	-1.22311
40388067	rs543399	2.67774e-10	-1.81549	-1.23762	3.30653e-05	-1.87329	-1.23504	3.31616e-05	-1.8731	-1.23511
40388492	rs11634257	2.58002e-10	-1.86644	-1.22385	3.31585e-05	-1.87867	-1.22684	3.32476e-05	-1.87875	-1.22686
40389196	rs4924418	8.99114e-10	-1.84185	-2.05233e-10	0.000161969	-1.51941	-2.05233e-10	0.000162305	-1.52012	-2.05233e-10
40389282	rs511338	2.55387e-10	-1.87379	-1.22668	3.39109e-05	-1.86348	-1.2196	3.40059e-05	-1.86338	-1.21968
40389286	rs6492929	1.67667e-09	-1.64918e-10	-1.21869	0.000220867	-1.64918e-10	-1.20925	0.00022145	-1.64918e-10	-1.2094
40389658	rs770470	2.73472e-10	-1.80666	-1.22539	3.36825e-05	-1.86839	-1.22144	3.37811e-05	-1.86816	-1.22154
40389683	rs11858141	2.47344e-10	-1.88267	-1.24981	3.27857e-05	-1.86721	-1.24961	3.28805e-05	-1.86709	-1.24963
40389794	rs569539	2.96821e-10	-1.80264	-1.14749	3.6712e-05	-1.86525	-1.13846	3.6817e-05	-1.86499	-1.13865
40389870	rs568652	2.93529e-10	-1.8068	-1.15447	3.6339e-05	-1.86717	-1.14675	3.64426e-05	-1.86693	-1.14693
40390509	rs76937327	1.82808e-09	-1.64918e-10	-1.13223	0.000243328	-1.64918e-10	-1.1124	0.000243904	-1.64918e-10	-1.11283
40390882	rs116992981	9.15547e-10	-1.82373	-2.05233e-10	0.000114968	-1.86216	-2.05233e-10	0.000115299	-1.86207	-2.05233e-10
40391965	rs35603048	3.21716e-10	-1.67323	-1.19636	3.57977e-05	-1.82863	-1.2003	3.59083e-05	-1.8283	-1.20033
40392300	rs74684763	9.20971e-10	-1.81783	-2.05233e-10	0.000133509	-1.71264	-2.05233e-10	0.000133864	-1.71278	-2.05233e-10
40393262	rs500804	2.94436e-10	-1.7946	-1.16359	3.63133e-05	-1.85815	-1.15648	3.64187e-05	-1.85784	-1.15668
40394291	rs77880489	4.59705e-09	-0.210084	-2.05233e-10	0.000214698	-1.23758	-2.05233e-10	0.000215495	-1.23666	-2.05233e-10
40394730	rs495654	2.97954e-10	-1.80013	-1.14618	3.70289e-05	-1.85644	-1.13868	3.71361e-05	-1.85613	-1.13888
40394859	rs675173	2.95803e-10	-1.80013	-1.15343	3.67522e-05	-1.85644	-1.14618	3.68589e-05	-1.85613	-1.14638
40395230	rs62018158	9.30392e-10	-1.80765	-2.05233e-10	0.000163138	-1.51222	-2.05233e-10	0.000163538	-1.51255	-2.05233e-10
40395403	rs672873	1.69681e-09	-1.64918e-10	-1.20675	0.00022352	-1.64918e-10	-1.19731	0.000224108	-1.64918e-10	-1.19747
40395604	rs11631335	2.75789e-10	-1.84118	-1.18244	3.57938e-05	-1.84236	-1.18668	3.59093e-05	-1.84194	-1.18667
40395724	rs12592048	2.85218e-10	-1.85102	-1.13898	3.63279e-05	-1.8805	-1.13373	3.64273e-05	-1.88043	-1.13385
40396001	rs34231574	2.88079e-10	-1.82011	-1.15991	3.5913e-05	-1.86096	-1.16475	3.60181e-05	-1.86079	-1.16479
40396778	rs191312366	5.30442e-09	-1.64918e-10	-0.0669585	0.000696382	-1.64918e-10	-0.0609151	0.000697882	-1.64918e-10	-0.0615505
40397050	rs183760075	1.66169e-09	-1.64918e-10	-1.22766	0.000216713	-1.64918e-10	-1.22824	0.000217312	-1.64918e-10	-1.22827
40397094	rs12148376	2.5178e-10	-1.86541	-1.24928	3.23915e-05	-1.87986	-1.24905	3.24813e-05	-1.87989	-1.24905
40397191	rs34245505	2.70805e-10	-1.83539	-1.20646	3.41751e-05	-1.86919	-1.20613	3.42595e-05	-1.86935	-1.20629
40397421	rs62018159	2.56814e-10	-1.8723	-1.2226	3.35225e-05	-1.87092	-1.22367	3.36155e-05	-1.87087	-1.22374
40397476	rs191791708	2.47769e-09	-1.64918e-10	-0.828172	0.000322776	-1.64918e-10	-0.829854	0.000323718	-1.64918e-10	-0.829728
40397936	rs539846	2.55029e-10	-1.87223	-1.22965	3.32495e-05	-1.8771	-1.22568	3.33459e-05	-1.87701	-1.22565
40398210	rs117690285	2.59443e-09	-1.64918e-10	-0.782132	0.000340347	-1.64918e-10	-0.776848	0.000341325	-1.64918e-10	-0.776767
40398754	rs484943	2.88476e-10	-1.80414	-1.1745	3.48587e-05	-1.87656	-1.17895	3.49556e-05	-1.87649	-1.17903
40398790	rs144511634	8.63167e-10	-1.88265	-2.05233e-10	0.000113052	-1.87897	-2.05233e-10	0.000113363	-1.879	-2.05233e-10
40400135	rs534838	2.07445e-09	-1.64918e-10	-1.0058	0.000272289	-1.64918e-10	-0.999948	0.000273036	-1.64918e-10	-0.999996
40400195	rs35477346	2.67502e-10	-1.8037	-1.25042	3.24583e-05	-1.87745	-1.2494	3.25511e-05	-1.8774	-1.24939
40402305	rs118110735	9.07203e-10	-1.83289	-2.05233e-10	0.000171798	-1.46049	-2.05233e-10	0.000172364	-1.45999	-2.05233e-10
40403454	rs79686693	2.44265e-09	-1.64918e-10	-0.842415	0.000320721	-1.64918e-10	-0.836243	0.000321608	-1.64918e-10	-0.836266
40403657	rs8024033	2.54748e-10	-1.85298	-1.25	3.26874e-05	-1.86902	-1.25081	3.27828e-05	-1.86889	-1.25081
40404316	rs631665	2.10318e-09	-1.64918e-10	-0.992048	0.000276104	-1.64918e-10	-0.986034	0.000276862	-1.64918e-10	-0.986083
40404351	rs72731428	1.37762e-09	-1.41514	-2.05233e-10	0.000129706	-1.74155	-2.05233e-10	0.000129989	-1.74215	-2.05233e-10
40404501	rs79658573	9.89089e-09	0.556115	-2.05233e-10	0.000537424	-0.320027	-2.05233e-10	0.000539053	-0.319787	-2.05233e-10
40404568	rs78524393	1.87706e-09	-1.64918e-10	-1.10579	0.00024418	-1.64918e-10	-1.10891	0.000244918	-1.64918e-10	-1.10868
40404754	rs117546176	2.37714e-09	-1.64918e-10	-0.869601	0.000312054	-1.64918e-10	-0.863636	0.000312918	-1.64918e-10	-0.863659
40404898	rs62019961	2.77727e-10	-1.84035	-1.17627	3.47056e-05	-1.88191	-1.178	3.47979e-05	-1.88193	-1.17812
40404978	rs137855380	2.36133e-09	-1.64918e-10	-0.876274	0.000309963	-1.64918e-10	-0.870362	0.000310821	-1.64918e-10	-0.870384
40405150	rs580781	2.49697e-10	-1.87232	-1.25069	3.23638e-05	-1.87972	-1.25005	3.2451e-05	-1.87982	-1.25005
40405421	rs74664313	1.76192e-09	-1.64918e-10	-1.16909	0.000229134	-1.64918e-10	-1.17251	0.000229833	-1.64918e-10	-1.17225
40405449	rs2934776	2.00992e-09	-1.64918e-10	-1.03741	0.000263716	-1.64918e-10	-1.03194	0.000264441	-1.64918e-10	-1.03198
40405587	rs75523475	1.99812e-09	-1.64918e-10	-1.04329	0.000262149	-1.64918e-10	-1.0379	0.000262869	-1.64918e-10	-1.03795
40405909	rs34079741	2.65438e-10	-1.88129	-1.18058	3.49779e-05	-1.87855	-1.17355	3.50731e-05	-1.87864	-1.17353
40407733	rs79114448	2.08428e-09	-1.64918e-10	-1.00108	0.000273594	-1.64918e-10	-0.995168	0.000274345	-1.64918e-10	-0.995216
40407824	rs537455	2.64186e-10	-1.87329	-1.19332	3.45203e-05	-1.87902	-1.18625	3.46126e-05	-1.87912	-1.18626
40408685	rs117964600	2.06971e-09	-1.64918e-10	-1.00809	0.000271659	-1.64918e-10	-1.00227	0.000272404	-1.64918e-10	-1.00231
40408729	rs12909145	2.7116e-10	-1.88101	-1.15953	3.60239e-05	-1.87099	-1.15164	3.61201e-05	-1.87111	-1.15164
40409669	rs78399084	2.00348e-09	-1.64918e-10	-1.04061	0.000262861	-1.64918e-10	-1.03519	0.000263583	-1.64918e-10	-1.03523
40409720	rs16970385	1.98406e-09	-1.64918e-10	-1.05036	0.00026028	-1.64918e-10	-1.04506	0.000260995	-1.64918e-10	-1.0451
40409784	rs112206641	2.13634e-09	-1.64918e-10	-0.976403	0.000280508	-1.64918e-10	-0.970212	0.000281277	-1.64918e-10	-0.970262
40409985	rs8038982	8.82425e-10	-1.86058	-2.05233e-10	0.00011262	-1.88279	-2.05233e-10	0.000112934	-1.8828	-2.05233e-10
40410245	rs16970391	2.03961e-09	-1.64918e-10	-1.02274	0.000267662	-1.64918e-10	-1.01709	0.000268397	-1.64918e-10	-1.01714
40410401	rs148514640	2.07633e-09	-1.64918e-10	-1.0049	0.000272249	-1.64918e-10	-1.0001	0.000273004	-1.64918e-10	-1.00011
40410840	rs11630670	2.63577e-10	-1.86763	-1.20128	3.53126e-05	-1.84701	-1.19557	3.54042e-05	-1.84721	-1.19556
40411884	rs8033229	2.70199e-10	-1.83565	-1.20845	3.50044e-05	-1.84787	-1.20348	3.50895e-05	-1.84821	-1.20349
40412096	rs13329231	9.19454e-10	-1.81947	-2.05233e-10	0.000143003	-1.64395	-2.05233e-10	0.000143347	-1.64434	-2.05233e-10
40412474	rs79622185	2.11254e-09	-1.64918e-10	-0.987607	0.000277756	-1.64918e-10	-0.98007	0.000278509	-1.64918e-10	-0.980152
40412864	rs112066026	2.10275e-09	-1.64918e-10	-0.992251	0.000276038	-1.64918e-10	-0.986275	0.000276793	-1.64918e-10	-0.986332
40413341	rs111777260	2.08341e-09	-1.64918e-10	-1.00149	0.00027348	-1.64918e-10	-0.995587	0.00027423	-1.64918e-10	-0.995635
40413444	rs112704273	2.10978e-09	-1.64918e-10	-0.988913	0.000276981	-1.64918e-10	-0.982864	0.000277741	-1.64918e-10	-0.982913
40414116	rs8023845	8.89747e-10	-1.85232	-2.05233e-10	0.00011274	-1.88173	-2.05233e-10	0.000113052	-1.88175	-2.05233e-10
40414948	rs57543880	2.11766e-09	-1.64918e-10	-0.985189	0.000278027	-1.64918e-10	-0.979096	0.000278789	-1.64918e-10	-0.979146
40415932	rs9635304	2.61423e-10	-1.87318	-1.20393	3.40703e-05	-1.88061	-1.19778	3.41625e-05	-1.88069	-1.19779
40416042	rs58995872	2.15105e-09	-1.64918e-10	-0.969542	0.000282798	-1.64918e-10	-0.962081	0.000283569	-1.64918e-10	-0.962146
40416053	rs61436050	2.13936e-09	-1.64918e-10	-0.97499	0.000281241	-1.64918e-10	-0.967601	0.000282008	-1.64918e-10	-0.967666
40416287	rs147776431	2.14996e-09	-1.64918e-10	-0.970048	0.000282316	-1.64918e-10	-0.963786	0.00028309	-1.64918e-10	-0.963837
40416679	rs111251450	2.14605e-09	-1.64918e-10	-0.971868	0.000281797	-1.64918e-10	-0.965627	0.000282569	-1.64918e-10	-0.965677
40416727	rs137973068	2.14605e-09	-1.64918e-10	-0.971868	0.000281797	-1.64918e-10	-0.965627	0.000282569	-1.64918e-10	-0.965677
40416835	rs115435628	2.14605e-09	-1.64918e-10	-0.971868	0.000281797	-1.64918e-10	-0.965627	0.000282569	-1.64918e-10	-0.965677
40416857	rs60705135	2.44756e-09	-1.64918e-10	-0.840407	0.000324726	-1.64918e-10	-0.823832	0.000325593	-1.64918e-10	-0.823953
40416931	rs141860231	2.14605e-09	-1.64918e-10	-0.971868	0.000281797	-1.64918e-10	-0.965627	0.000282569	-1.64918e-10	-0.965677
40417017	rs113646398	2.24353e-09	-1.64918e-10	-0.92745	0.000294736	-1.64918e-10	-0.920734	0.000295542	-1.64918e-10	-0.920789
40417205	rs117530295	2.13022e-09	-1.64918e-10	-0.979272	0.000279695	-1.64918e-10	-0.973113	0.000280462	-1.64918e-10	-0.973163
40417337	rs58902242	2.14605e-09	-1.64918e-10	-0.971868	0.000281797	-1.64918e-10	-0.965627	0.000282569	-1.64918e-10	-0.965677
40417793	rs59793325	2.23063e-09	-1.64918e-10	-0.933217	0.000293023	-1.64918e-10	-0.926561	0.000293825	-1.64918e-10	-0.926615
40418025	rs113336480	2.14605e-09	-1.64918e-10	-0.971868	0.000281797	-1.64918e-10	-0.965627	0.000282569	-1.64918e-10	-0.965677
40418039	rs80249577	2.14996e-09	-1.64918e-10	-0.970048	0.000282316	-1.64918e-10	-0.963786	0.00028309	-1.64918e-10	-0.963837
40418218	rs112792663	2.14216e-09	-1.64918e-10	-0.973683	0.00028128	-1.64918e-10	-0.967461	0.000282051	-1.64918e-10	-0.967512
40418343	rs111493090	2.25779e-09	-1.64918e-10	-0.921111	0.000296629	-1.64918e-10	-0.914331	0.000297441	-1.64918e-10	-0.914386
40418410	rs78940174	2.14996e-09	-1.64918e-10	-0.970048	0.000282316	-1.64918e-10	-0.963786	0.00028309	-1.64918e-10	-0.963837
40418598	rs8031450	2.59832e-10	-1.83288	-1.25034	3.33156e-05	-1.85155	-1.24923	3.33975e-05	-1.85188	-1.24923
40418653	rs75146350	2.20534e-09	-1.64918e-10	-0.944618	0.000289667	-1.64918e-10	-0.938081	0.00029046	-1.64918e-10	-0.938134
40418702	rs113340372	2.20888e-09	-1.64918e-10	-0.943011	0.000290138	-1.64918e-10	-0.936458	0.000290932	-1.64918e-10	-0.936511
40419220	rs74927539	2.13829e-09	-1.64918e-10	-0.975492	0.000280766	-1.64918e-10	-0.96929	0.000281536	-1.64918e-10	-0.969341
40419437	rs79271268	2.09952e-09	-1.64918e-10	-0.99379	0.000275618	-1.64918e-10	-0.987796	0.000276374	-1.64918e-10	-0.987845
40419609	rs60274121	2.3085e-09	-1.64918e-10	-0.898902	0.000303372	-1.64918e-10	-0.891854	0.000304173	-1.64918e-10	-0.892003
40419981	rs687887	1.65825e-09	-1.64918e-10	-1.22974	0.000217427	-1.64918e-10	-1.22495	0.000218014	-1.64918e-10	-1.22504
40420008	rs61635593	2.11061e-09	-1.64918e-10	-0.988523	0.000277091	-1.64918e-10	-0.982469	0.00027785	-1.64918e-10	-0.982518
40420240	rs74582705	2.23063e-09	-1.64918e-10	-0.933217	0.000293023	-1.64918e-10	-0.926561	0.000293825	-1.64918e-10	-0.926615
40420433	rs534304	2.68244e-10	-1.80631	-1.24505	3.42521e-05	-1.83038	-1.24269	3.43339e-05	-1.83078	-1.24269
40420472	rs150103448	1.65181e-09	-1.64918e-10	-1.23363	0.000214406	-1.64918e-10	-1.23894	0.000215036	-1.64918e-10	-1.2388
40420518	rs76825092	2.24411e-09	-1.64918e-10	-0.927192	0.000294813	-1.64918e-10	-0.920473	0.000295619	-1.64918e-10	-0.920528
40420817	rs79324566	2.14682e-09	-1.64918e-10	-0.971514	0.000281898	-1.64918e-10	-0.965268	0.00028267	-1.64918e-10	-0.965319
40420928	rs673328	2.70138e-10	-1.79517	-1.24915	3.40451e-05	-1.83138	-1.24774	3.41278e-05	-1.83175	-1.24774
40421006	rs548686	4.3908e-10	-1.39645	-1.16212	4.15311e-05	-1.72553	-1.15484	4.1636e-05	-1.72579	-1.15484
40421039	rs7173102	2.06659e-09	-1.64918e-10	-1.0096	0.000271246	-1.64918e-10	-1.00379	0.00027199	-1.64918e-10	-1.00384
40421471	rs76163385	2.19339e-09	-1.64918e-10	-0.950053	0.000289882	-1.64918e-10	-0.937341	0.00029074	-1.64918e-10	-0.937172
40424265	rs112671479	2.19899e-09	-1.64918e-10	-0.947499	0.000287029	-1.64918e-10	-0.947231	0.000287848	-1.64918e-10	-0.947169
40424358	rs117679441	9.1652e-10	-1.82267	-2.05233e-10	0.000153873	-1.57069	-2.05233e-10	0.000154261	-1.57096	-2.05233e-10
40424405	rs148076435	1.62874e-09	-1.64918e-10	-1.24769	0.000212199	-1.64918e-10	-1.24929	0.000212796	-1.64918e-10	-1.24927
40424899	rs75692860	2.15169e-09	-1.64918e-10	-0.969248	0.000280851	-1.64918e-10	-0.968989	0.000281652	-1.64918e-10	-0.968929
40426441	rs56739653	4.63659e-10	-1.32001	-1.18409	4.50913e-05	-1.6238	-1.17432	4.51713e-05	-1.6246	-1.17453
40426913	rs8026797	1.97577e-09	-0.764971	-0.289572	0.000199519	-1.07603	-0.234876	0.000199487	-1.07807	-0.23578
40428746	rs500693	1.27889e-09	-0.824749	-0.664754	0.000134449	-1.091	-0.61463	0.000134453	-1.09293	-0.615454
40429772	rs521896	1.22295e-09	-0.809532	-0.724705	0.000129268	-1.06774	-0.677185	0.000129274	-1.06972	-0.677943
40430192	rs77300586	2.23998e-09	-1.64918e-10	-0.929034	0.000292744	-1.64918e-10	-0.927516	0.000293581	-1.64918e-10	-0.927447
40430212	rs4924419	2.47197e-09	-0.674026	-0.156459	0.000257007	-0.970355	-0.0873543	0.000256934	-0.972408	-0.0883718
40432732	rs141654578	1.95788e-09	-1.64918e-10	-1.06364	0.000255037	-1.64918e-10	-1.06541	0.00025577	-1.64918e-10	-1.06532
40433038	rs4924420	2.00076e-09	-0.664713	-0.377259	0.000204407	-0.960995	-0.325705	0.000204361	-0.963176	-0.326535
40433799	rs371716886	1.67021e-09	-1.64918e-10	-1.22255	0.000218198	-1.64918e-10	-1.22141	0.000218815	-1.64918e-10	-1.22138
40433936	rs12912982	1.3053e-09	-1.28347	-0.185601	0.000180667	-1.28729	-0.122872	0.00018076	-1.28856	-0.123868
40434101	rs77422496	2.32637e-09	-1.64918e-10	-0.891192	0.000305959	-1.64918e-10	-0.883361	0.000306693	-1.64918e-10	-0.883753
40434129	rs597752	1.66036e-09	-0.501002	-0.727462	0.000165255	-0.823571	-0.675752	0.000165235	-0.825671	-0.676562
40434132	rs12913741	2.76349e-09	-0.348338	-0.370668	0.000268862	-0.69986	-0.312755	0.000268742	-0.702181	-0.313666
40434221	rs12913620	2.72119e-09	-0.351886	-0.382544	0.000264759	-0.702975	-0.325017	0.000264644	-0.705294	-0.325921
40434379	rs12913803	2.4738e-09	-0.338215	-0.49153	0.000251142	-0.643125	-0.43767	0.00025107	-0.645349	-0.438518
40434546	rs116948395	2.24504e-09	-1.64918e-10	-0.926777	0.000293407	-1.64918e-10	-0.925254	0.000294246	-1.64918e-10	-0.925185
40434603	rs12899779	2.15888e-09	-0.338215	-0.627693	0.000218098	-0.643125	-0.578742	0.000218039	-0.645349	-0.579579
40434646	rs12898627	2.42665e-09	-0.235641	-0.613346	0.000251601	-0.515124	-0.563847	0.000251504	-0.517449	-0.564693
40435116	rs1471583	2.27149e-09	-0.380968	-0.534096	0.000221041	-0.729883	-0.478584	0.000220952	-0.732045	-0.479609
40435183	rs512339	2.01634e-09	-1.64918e-10	-1.03421	0.000271156	-1.64918e-10	-1.00412	0.000271816	-1.64918e-10	-1.00448
40435944	rs11853477	1.09934e-09	-1.64079	-2.05233e-10	0.000124194	-1.78497	-2.05233e-10	0.000124524	-1.7851	-2.05233e-10
40436052	rs188870390	4.02875e-09	-0.342044	-2.05233e-10	0.000302477	-0.89481	-2.05233e-10	0.00030326	-0.895009	-2.05233e-10
40436799	rs12910199	2.00273e-09	-0.496155	-0.544833	0.000197926	-0.82919	-0.48973	0.000197843	-0.831381	-0.490747
40437344	rs115659216	1.90649e-09	-1.64918e-10	-1.09023	0.000248375	-1.64918e-10	-1.09187	0.000249088	-1.64918e-10	-1.09179
40437806	rs117115304	2.01306e-09	-1.64918e-10	-1.03584	0.000262192	-1.64918e-10	-1.03774	0.000262948	-1.64918e-10	-1.03765
40437889	rs4924422	9.5536e-10	-1.36668	-0.414491	0.000131792	-1.37022	-0.355369	0.000131858	-1.3714	-0.356473
40437924	rs4924423	1.1748e-09	-1.74282	0.168417	0.00014884	-1.83684	0.232901	0.000149043	-1.83702	0.231655
40437966	rs4244573	2.24818e-09	-0.452384	-0.472992	0.000223372	-0.792349	-0.405626	0.00022327	-0.794452	-0.406767
40438092	rs4244574	2.41691e-09	-0.397605	-0.455402	0.000238666	-0.744455	-0.387296	0.000238543	-0.746604	-0.388449
40438120	rs1565863	2.41461e-09	-0.380968	-0.472992	0.00023777	-0.729883	-0.405626	0.000237648	-0.732045	-0.406767
40438298	rs1565864	2.33153e-09	-0.415981	-0.472992	0.000230592	-0.760536	-0.405626	0.00023048	-0.762669	-0.406767
40438301	rs1565865	2.38772e-09	-0.397605	-0.467555	0.000235662	-0.744455	-0.399959	0.000235543	-0.746604	-0.401103
40438559	rs4924424	2.38772e-09	-0.397605	-0.467555	0.000235662	-0.744455	-0.399959	0.000235543	-0.746604	-0.401103
40438593	rs4924425	9.27557e-10	-1.36668	-0.444025	0.000127824	-1.37022	-0.385937	0.000127891	-1.3714	-0.387021
40438837	rs2412480	2.38772e-09	-0.397605	-0.467555	0.000235662	-0.744455	-0.399959	0.000235543	-0.746604	-0.401103
40439712	rs12916901	2.47335e-09	-0.362371	-0.467555	0.000243051	-0.713582	-0.399959	0.000242921	-0.715759	-0.401103
40440164	rs10518681	2.55088e-09	-0.343658	-0.455402	0.000250223	-0.697165	-0.387296	0.000250083	-0.699357	-0.388449
40440518	rs488318	1.7671e-09	-1.64918e-10	-1.16616	0.000232895	-1.64918e-10	-1.15622	0.00023349	-1.64918e-10	-1.15646
40440563	rs12902191	2.62169e-09	-0.32853	-0.44315	0.000239706	-0.750572	-0.376828	0.000239629	-0.752542	-0.377967
40441260	rs16970409	2.35002e-09	-0.362371	-0.518707	0.000229921	-0.713582	-0.455496	0.000229811	-0.715759	-0.456583
40441620	rs796389	2.02239e-09	-1.64918e-10	-1.03122	0.0002634	-1.64918e-10	-1.03314	0.00026416	-1.64918e-10	-1.03305
40441674	rs12908093	2.3717e-09	-0.324828	-0.547064	0.0002307	-0.680631	-0.485062	0.000230588	-0.682839	-0.486128
40441913	rs12438986	1.39958e-09	-0.432107	-0.967217	0.000137499	-0.755226	-0.927973	0.000137496	-0.757315	-0.928693
40441979	rs79208890	1.05984e-09	-1.67738	-2.05233e-10	0.000124323	-1.78393	-2.05233e-10	0.000124716	-1.78356	-2.05233e-10
40442013	rs11854027	2.37202e-09	-0.302534	-0.569225	0.000231789	-0.6528	-0.508184	0.000231693	-0.654952	-0.509235
40442099	rs11854103	2.34063e-09	-0.3215	-0.563577	0.000229292	-0.669526	-0.50229	0.000229199	-0.671664	-0.503345
40442707	rs11854965	2.4592e-09	-0.283451	-0.55221	0.000239949	-0.635957	-0.49043	0.000239843	-0.638125	-0.491493
40443476	rs62019997	1.12095e-09	-1.62132	-2.05233e-10	0.000125758	-1.77245	-2.05233e-10	0.000126091	-1.77259	-2.05233e-10
40443882	rs4924426	2.06395e-09	-0.404273	-0.606603	0.000194537	-0.789471	-0.546721	0.000194501	-0.791439	-0.547723
40443883	rs4924427	2.06389e-09	-0.404306	-0.606603	0.000199905	-0.762252	-0.546721	0.000199858	-0.764272	-0.547723
40444347	rs4924428	1.28171e-09	-1.3118	-0.175504	0.000181429	-1.31074	-0.0952116	0.000181499	-1.31185	-0.0964986
40444545	rs11636204	1.27413e-09	-1.28668	-0.206549	0.000176872	-1.30399	-0.127402	0.000176945	-1.30509	-0.128671
40444688	rs11631616	1.25594e-09	-1.31175	-0.195863	0.00017448	-1.32869	-0.11632	0.000174555	-1.32977	-0.117595
40444827	rs11636293	1.06149e-09	-1.37636	-0.299471	0.000145661	-1.39106	-0.234474	0.000145743	-1.39215	-0.235605
40444894	rs12905742	1.24721e-09	-1.31175	-0.202837	0.000173222	-1.32869	-0.123552	0.000173298	-1.32977	-0.124823
40445255	rs374710047	1.67835e-09	-1.64918e-10	-1.21769	0.000219557	-1.64918e-10	-1.2152	0.000220164	-1.64918e-10	-1.21523
40445371	rs811746	1.29258e-09	-0.629627	-0.849234	0.000127357	-0.959423	-0.800399	0.000127392	-0.961121	-0.801207
40445511	rs797420	1.2867e-09	-0.629627	-0.853788	0.000126744	-0.959423	-0.805222	0.00012678	-0.961121	-0.806026
40446017	rs373016337	2.20105e-09	-1.64918e-10	-0.946565	0.000287718	-1.64918e-10	-0.944833	0.00028853	-1.64918e-10	-0.944803
40446302	rs12912902	1.04772e-09	-1.3764	-0.312483	0.000146162	-1.37417	-0.247925	0.000146241	-1.3753	-0.249048
40446539	rs34191615	1.03385e-09	-1.36462	-0.337593	0.000141661	-1.37949	-0.273888	0.000141742	-1.3806	-0.274997
40446718	rs117016506	6.76484e-09	0.17624	-2.05233e-10	0.000259156	-1.04938	-2.05233e-10	0.000260237	-1.04801	-2.05233e-10
40446945	rs62020024	1.26779e-09	-1.35275	-0.145479	0.000176785	-1.36779	-0.0640942	0.000176849	-1.36891	-0.0653984
40446978	rs117806736	2.01543e-09	-1.03467	-2.05233e-10	0.00038936	-0.642309	-2.05233e-10	0.000390317	-0.64264	-2.05233e-10
40446994	rs492813	1.19251e-09	-0.679321	-0.880122	0.000118116	-1.00201	-0.833142	0.000118157	-1.00367	-0.833921
40447285	rs4924429	1.17561e-09	-1.32408	-0.249629	0.000163022	-1.34083	-0.172099	0.000163099	-1.3419	-0.173342
40447609	rs12901947	1.19176e-09	-1.32408	-0.235981	0.000165347	-1.34083	-0.157935	0.000165424	-1.3419	-0.159186
40447966	rs12902458	1.04049e-09	-1.36462	-0.331188	0.000142602	-1.37949	-0.267264	0.000142683	-1.3806	-0.268376
40448699	rs876821	1.22339e-09	-1.32408	-0.209787	0.000169902	-1.34083	-0.13076	0.000169979	-1.3419	-0.132027
40449441	rs28453785	1.09354e-09	-1.64608	-2.05233e-10	0.000121419	-1.80757	-2.05233e-10	0.000121763	-1.80752	-2.05233e-10
40449450	rs2002425	1.22925e-09	-1.29929	-0.229808	0.000170524	-1.31641	-0.15153	0.000170599	-1.3175	-0.152785
40449684	rs117429346	2.24615e-09	-0.926284	-2.05233e-10	0.000127731	-1.75689	-2.05233e-10	0.000128104	-1.75676	-2.05233e-10
40449813	rs55940969	6.67424e-10	-1.29399	-0.845842	6.05236e-05	-1.68836	-0.815419	6.0625e-05	-1.68898	-0.81591
40449913	rs2898988	1.06588e-09	-1.35275	-0.318955	0.000146117	-1.36779	-0.254616	0.000146198	-1.36891	-0.255735
40449993	rs12903940	1.07876e-09	-1.34074	-0.318955	0.000147858	-1.35595	-0.254616	0.000147937	-1.35708	-0.255735
40450569	rs3759838	1.86583e-09	-1.64918e-10	-1.11179	0.000242778	-1.64918e-10	-1.11467	0.000243468	-1.64918e-10	-1.11462
40450996	rs148022648	8.68932e-10	-1.87599	-2.05233e-10	0.000126467	-1.76683	-2.05233e-10	0.000126756	-1.76734	-2.05233e-10
40451588	rs3759839	1.20105e-09	-1.33628	-0.216022	0.000166792	-1.35284	-0.137227	0.000166869	-1.3539	-0.138491
40451782	rs1031963	1.17497e-09	-1.31175	-0.262506	0.000162823	-1.32869	-0.185467	0.000162899	-1.32977	-0.186702
40452004	rs1031964	1.20857e-09	-1.33628	-0.209787	0.000167874	-1.35284	-0.13076	0.000167951	-1.3539	-0.132027
40452479	rs3759842	1.19408e-09	-1.34834	-0.209787	0.000165892	-1.36471	-0.13076	0.000165971	-1.36576	-0.132027
40453075	rs3759843	1.04839e-09	-1.68825	-2.05233e-10	0.000120531	-1.8149	-2.05233e-10	0.000120861	-1.81496	-2.05233e-10
40453307	rs2277559	1.22433e-09	-0.679321	-0.853788	0.00012146	-1.00201	-0.805222	0.000121499	-1.00367	-0.806026
40453380	rs183777343	4.24488e-09	-0.289786	-2.05233e-10	0.00031543	-0.852876	-2.05233e-10	0.000316246	-0.853079	-2.05233e-10
40453497	rs2277560	9.77043e-10	-1.34851	-0.41021	0.00014178	-1.30349	-0.349044	0.000141885	-1.30447	-0.350109
40455383	rs145014388	3.99048e-09	-0.351589	-2.05233e-10	0.000300174	-0.90245	-2.05233e-10	0.000300952	-0.902648	-2.05233e-10
40455894	rs1565866	1.11777e-09	-1.76813	0.143965	0.00016565	-1.73213	0.235198	0.000165688	-1.73323	0.233739
40457042	rs568800	1.86429e-09	-1.64918e-10	-1.11262	0.000247679	-1.64918e-10	-1.09468	0.000248271	-1.64918e-10	-1.09508
40457129	rs3214012	1.32174e-09	-0.667939	-0.788609	0.00013716	-0.949335	-0.736328	0.000137199	-0.950978	-0.737193
40457431	rs17668261	2.52831e-09	-0.80795	-2.05233e-10	0.000206282	-1.27757	-2.05233e-10	0.000207143	-1.27619	-2.05233e-10
40457635	rs1845477	9.39989e-10	-1.80385	0.00646132	0.000135175	-1.78126	0.0810098	0.000135253	-1.78217	0.079716
40458807	rs4923856	1.07942e-09	-1.77241	0.113334	0.000158207	-1.74649	0.203577	0.000158258	-1.74751	0.202133
40459797	rs8023415	2.57458e-09	-0.789811	-2.05233e-10	0.000209113	-1.26394	-2.05233e-10	0.000209989	-1.26255	-2.05233e-10
40460225	rs12911157	1.30196e-09	-0.683022	-0.788609	0.000131792	-0.98926	-0.736328	0.000131827	-0.990918	-0.737193
40460465	rs28570325	8.63146e-10	-1.88267	-2.05233e-10	0.000115014	-1.86176	-2.05233e-10	0.000115321	-1.86188	-2.05233e-10
40460564	rs117256862	2.00894e-09	-1.64918e-10	-1.03789	0.000262533	-1.64918e-10	-1.03644	0.000263272	-1.64918e-10	-1.03641
40462780	rs1801389	2.57458e-09	-0.789811	-2.05233e-10	0.000209113	-1.26394	-2.05233e-10	0.000209989	-1.26255	-2.05233e-10
40463757	rs34823877	9.49132e-10	-1.7724	-0.015303	0.000138055	-1.73777	0.0586074	0.000138116	-1.73883	0.0573245
40463811	rs143227733	9.4844e-10	-1.78844	-2.05233e-10	0.000121041	-1.81069	-2.05233e-10	0.000121363	-1.81082	-2.05233e-10
40464710	rs8043080	1.08599e-09	-1.78287	0.12986	0.000160396	-1.74981	0.220639	0.000160447	-1.75082	0.219187
40465249	rs4924430	2.0059e-09	-0.699362	-0.340042	0.000213286	-0.978852	-0.265326	0.000213266	-0.980545	-0.266514
40465905	rs11636402	1.32852e-09	-0.683049	-0.768387	0.000137871	-0.964589	-0.715906	0.000137903	-0.966294	-0.716755
40468094	rs62020027	2.67488e-09	-0.751595	-2.05233e-10	0.000221527	-1.20627	-2.05233e-10	0.000222467	-1.20482	-2.05233e-10
40469714	rs11858747	2.36902e-09	-0.873021	-2.05233e-10	0.000196501	-1.32615	-2.05233e-10	0.00019731	-1.32482	-2.05233e-10
40469872	rs12916805	8.21865e-10	-1.78791	-0.143772	0.000118432	-1.75563	-0.0768482	0.000118498	-1.75662	-0.0780843
40472586	rs35216508	1.63362e-09	-1.88138	0.636675	0.000235665	-1.87206	0.727654	0.000235983	-1.87179	0.725949
40473495	rs8023395	8.16032e-10	-1.76141	-0.177387	0.000117934	-1.72521	-0.111472	0.000117989	-1.72632	-0.112689
40473600	rs6492932	1.30922e-09	-0.633431	-0.832635	0.000134452	-0.921118	-0.784485	0.00013448	-0.922864	-0.785324
40473894	rs78525658	2.04317e-09	-1.64918e-10	-1.021	0.000266178	-1.64918e-10	-1.02265	0.000266939	-1.64918e-10	-1.02258
40474396	rs62020029	2.48509e-09	-0.825192	-2.05233e-10	0.000203634	-1.29049	-2.05233e-10	0.000204481	-1.28913	-2.05233e-10
40475010	rs28620590	9.50663e-10	-1.78609	-2.05233e-10	0.000152139	-1.58202	-2.05233e-10	0.000152476	-1.58259	-2.05233e-10
40475173	rs11070253	9.45889e-10	-1.78791	-0.00322227	0.000138588	-1.75563	0.0803162	0.000138641	-1.75662	0.0789056
40475278	rs77270497	1.66091e-09	-1.64918e-10	-1.22813	0.000217267	-1.64918e-10	-1.22568	0.000217834	-1.64918e-10	-1.22587
40476842	rs17668415	2.44184e-09	-0.842748	-2.05233e-10	0.000200979	-1.30361	-2.05233e-10	0.000201812	-1.30226	-2.05233e-10
40476871	rs62020031	2.52831e-09	-0.80795	-2.05233e-10	0.000206282	-1.27757	-2.05233e-10	0.000207143	-1.27619	-2.05233e-10
40477831	rs1801376	1.23376e-09	-0.746027	-0.779406	0.000128745	-1.01958	-0.729403	0.000128778	-1.02123	-0.730278
40478577	rs12148261	2.73687e-09	-0.728683	-2.05233e-10	0.000219001	-1.21774	-2.05233e-10	0.00021993	-1.21629	-2.05233e-10
40478673	rs7170412	9.04873e-10	-1.41491	-0.420554	0.000100425	-1.65075	-0.346657	0.000100492	-1.65159	-0.347937
40478778	rs7171605	8.74744e-10	-1.86932	-2.05233e-10	0.00012851	-1.75081	-2.05233e-10	0.000128906	-1.75052	-2.05233e-10
40478893	rs4924431	6.85569e-10	-1.14375	-0.969251	0.000195308	-0.386827	-0.94541	0.000195992	-0.38582	-0.945707
40478935	rs11637268	1.01521e-09	-0.744339	-0.976061	0.000102499	-1.02673	-0.950225	0.000102568	-1.02852	-0.950555
40478937	rs112800869	2.62561e-09	-0.770187	-2.05233e-10	0.000208644	-1.26619	-2.05233e-10	0.000209525	-1.26476	-2.05233e-10
40479549	rs150017200	2.54319e-09	-0.802079	-2.05233e-10	0.000207193	-1.27316	-2.05233e-10	0.000208059	-1.27178	-2.05233e-10
40479839	rs8037190	1.28155e-09	-0.683049	-0.804376	0.000132628	-0.964589	-0.754674	0.000132657	-0.966294	-0.755539
40480154	rs7177759	1.2726e-09	-0.699362	-0.795076	0.000132038	-0.978852	-0.744874	0.000132067	-0.980545	-0.745747
40480898	rs147987992	1.88682e-09	-1.64918e-10	-1.10061	0.000245863	-1.64918e-10	-1.10204	0.000246562	-1.64918e-10	-1.10199
40481111	rs118027801	8.63944e-10	-1.88175	-2.05233e-10	0.000120078	-1.81867	-2.05233e-10	0.000120358	-1.81913	-2.05233e-10
40481625	rs4924432	5.60818e-10	-1.77857	-0.535289	8.12855e-05	-1.73496	-0.473886	8.13363e-05	-1.736	-0.475005
40481657	rs4923857	1.38583e-09	-0.60459	-0.804607	0.000146104	-0.867044	-0.755453	0.000146132	-0.868747	-0.756344
40481697	rs28501335	1.8564e-09	-1.64918e-10	-1.11686	0.000241919	-1.64918e-10	-1.11821	0.000242606	-1.64918e-10	-1.11816
40481790	rs79036451	1.82327e-09	-1.64918e-10	-1.13487	0.000237624	-1.64918e-10	-1.13612	0.000238298	-1.64918e-10	-1.13608
40481922	rs150602832	1.65401e-09	-1.64918e-10	-1.2323	0.000215711	-1.64918e-10	-1.23288	0.000216317	-1.64918e-10	-1.23286
40482150	rs11638942	1.39511e-09	-0.636504	-0.766019	0.000147894	-0.895471	-0.714844	0.000147921	-0.89715	-0.715771
40482786	rs28792493	1.9151e-09	-1.64918e-10	-1.08573	0.000249531	-1.64918e-10	-1.08723	0.000250241	-1.64918e-10	-1.08718
40483182	rs117105960	2.02863e-09	-1.64918e-10	-1.02814	0.000264682	-1.64918e-10	-1.02828	0.000265432	-1.64918e-10	-1.02824
40483363	rs150069902	1.88022e-09	-1.64918e-10	-1.10411	0.000245008	-1.64918e-10	-1.10552	0.000245704	-1.64918e-10	-1.10547
40483946	rs77045872	1.87778e-09	-1.64918e-10	-1.10541	0.000244692	-1.64918e-10	-1.10682	0.000245387	-1.64918e-10	-1.10676
40484802	rs76553553	1.89818e-09	-1.64918e-10	-1.0946	0.000247338	-1.64918e-10	-1.09606	0.000248041	-1.64918e-10	-1.09601
40485454	rs7180335	5.90351e-10	-1.83626	-0.426273	8.61058e-05	-1.78287	-0.368372	8.61665e-05	-1.78388	-0.369443
40486041	rs6492935	1.36869e-09	-0.621438	-0.80021	0.000144673	-0.882057	-0.750283	0.000144706	-0.883747	-0.751152
40486255	rs7183293	2.36902e-09	-0.873021	-2.05233e-10	0.000196501	-1.32615	-2.05233e-10	0.00019731	-1.32482	-2.05233e-10
40486486	rs77324988	1.04627e-09	-1.69027	-2.05233e-10	0.000132176	-1.72268	-2.05233e-10	0.000132519	-1.72288	-2.05233e-10
40486666	rs7165187	2.36902e-09	-0.873021	-2.05233e-10	0.000196501	-1.32615	-2.05233e-10	0.00019731	-1.32482	-2.05233e-10
40486692	rs76004855	1.87883e-09	-1.64918e-10	-1.10485	0.000244828	-1.64918e-10	-1.10626	0.000245523	-1.64918e-10	-1.10621
40488454	rs186867886	3.17766e-09	-0.579354	-2.05233e-10	0.000250622	-1.08287	-2.05233e-10	0.000251276	-1.08305	-2.05233e-10
40488461	rs12913994	9.31351e-10	-1.75668	-0.0499422	0.000138348	-1.70909	0.0320442	0.000138385	-1.71022	0.0306594
40488851	rs1047130	1.63783e-09	-1.87974	0.637617	0.000235189	-1.87967	0.733242	0.000235461	-1.87954	0.73148
40490711	rs12915249	2.02323e-09	-0.653136	-0.377667	0.000219447	-0.910269	-0.305432	0.000219428	-0.911935	-0.306641
40491952	rs2172742	9.63594e-10	-1.74103	-0.0315541	0.00014193	-1.69025	0.0387673	0.000141992	-1.69148	0.0376565
40492321	rs78446594	9.35403e-10	-1.80228	-2.05233e-10	0.000113427	-1.87565	-2.05233e-10	0.000113757	-1.87554	-2.05233e-10
40493492	rs74011373	2.36902e-09	-0.873021	-2.05233e-10	0.000196501	-1.32615	-2.05233e-10	0.00019731	-1.32482	-2.05233e-10
40494498	rs2305653	1.08274e-09	-1.77599	0.119986	0.000161108	-1.7319	0.207157	0.000161181	-1.73295	0.205882
40494810	rs28989187	7.09293e-09	-1.64918e-10	0.223599	0.000937162	-1.64918e-10	0.236042	0.000939237	-1.64918e-10	0.235467
40494952	rs2412482	1.53928e-09	-0.648654	-0.655528	0.000164708	-0.906282	-0.596357	0.000164752	-0.907951	-0.597206
40494960	rs12898804	9.50263e-10	-1.75039	-0.0361244	0.000139728	-1.70119	0.034067	0.000139795	-1.70238	0.0329583
40495067	rs12899102	1.14496e-09	-1.75977	0.159639	0.00017108	-1.71272	0.248041	0.000171144	-1.71384	0.246748
40495514	rs8026738	1.0963e-09	-1.77071	0.127159	0.000163324	-1.72563	0.214554	0.000163394	-1.72671	0.213275
40496122	rs7495483	9.34222e-10	-1.71808	-0.0854559	0.000138271	-1.66425	-0.0133515	0.000138314	-1.66551	-0.0145632
40496171	rs72731447	4.34336e-09	-0.26685	-2.05233e-10	0.000181344	-1.40642	-2.05233e-10	0.000181804	-1.40667	-2.05233e-10
40496391	rs7173181	2.2899e-09	-0.906993	-2.05233e-10	0.000191621	-1.3513	-2.05233e-10	0.000192404	-1.35	-2.05233e-10
40496473	rs12148295	9.89029e-10	-1.74653	-2.05233e-10	0.000122111	-1.80189	-2.05233e-10	0.000122495	-1.80153	-2.05233e-10
40496996	rs12909888	9.62911e-10	-1.74452	-0.0287761	0.000141758	-1.69432	0.0416242	0.000141822	-1.69554	0.0405122
40497002	rs141905109	8.63314e-10	-1.88248	-2.05233e-10	0.000117643	-1.83916	-2.05233e-10	0.000117937	-1.83945	-2.05233e-10
40498004	rs10518682	2.29147e-09	-0.679681	-0.226623	0.000250292	-0.93386	-0.150324	0.0002503	-0.935506	-0.151433
40498143	rs117817085	8.63589e-10	-1.88216	-2.05233e-10	0.000119887	-1.82026	-2.05233e-10	0.000120179	-1.82061	-2.05233e-10
40500591	rs7164047	2.35828e-09	-0.648654	-0.228913	0.000256741	-0.906282	-0.152465	0.000256737	-0.907951	-0.153597
40500986	rs11630664	1.14901e-09	-1.76028	0.163679	0.000172944	-1.70333	0.249482	0.000173005	-1.7045	0.248221
40501308	rs72731450	1.77225e-09	-1.16325	-2.05233e-10	0.000133602	-1.71195	-2.05233e-10	0.000133974	-1.71195	-2.05233e-10
40503712	rs72731451	1.96768e-09	-1.05864	-2.05233e-10	0.000133629	-1.71174	-2.05233e-10	0.000133953	-1.71211	-2.05233e-10
40504137	rs7162894	2.79228e-09	-0.491559	-0.217081	0.000298133	-0.768841	-0.140433	0.000298075	-0.770708	-0.141548
40505429	rs34358001	2.88932e-09	-0.453805	-0.220672	0.000298508	-0.763861	-0.144156	0.000298474	-0.76565	-0.145268
40506895	rs7180184	6.92163e-09	-1.64918e-10	0.199152	0.000955926	-1.64918e-10	0.255867	0.000957193	-1.64918e-10	0.254404
40507243	rs7182070	2.18649e-09	-0.953204	-2.05233e-10	0.000187166	-1.37482	-2.05233e-10	0.000187919	-1.37359	-2.05233e-10
40507480	rs7163546	1.39303e-09	-1.704	0.299982	0.000208335	-1.65519	0.387523	0.000208393	-1.65649	0.386315
40508324	rs7164783	9.00285e-10	-1.66961	-0.170936	0.000133389	-1.60885	-0.104694	0.000133431	-1.61027	-0.105741
40508439	rs7169842	8.93722e-10	-1.67692	-0.170936	0.000132286	-1.61715	-0.104694	0.000132331	-1.61855	-0.105741
40508902	rs117432559	3.05535e-09	-0.618605	-2.05233e-10	0.000180922	-1.40875	-2.05233e-10	0.000181485	-1.40843	-2.05233e-10
40509074	rs112777220	8.96525e-10	-1.84473	-2.05233e-10	0.00011724	-1.84259	-2.05233e-10	0.000117638	-1.84199	-2.05233e-10
40509600	rs2290551	1.01711e-09	-1.64964	-0.068899	0.000151651	-1.58559	0.000353227	0.000151675	-1.58712	-0.000740847
40510056	rs1494533	6.85011e-10	-1.01439	-1.09943	5.96123e-05	-1.41512	-1.10383	5.98536e-05	-1.4139	-1.1038
40510662	rs1802286	8.71867e-10	-1.87262	-2.05233e-10	0.000140021	-1.66502	-2.05233e-10	0.000140362	-1.66537	-2.05233e-10
40511182	rs62020050	2.04926e-09	-1.01802	-2.05233e-10	0.000179294	-1.41779	-2.05233e-10	0.000180013	-1.41657	-2.05233e-10
40513398	rs79046200	1.13183e-09	-1.61167	-2.05233e-10	0.000114868	-1.86303	-2.05233e-10	0.000115219	-1.86277	-2.05233e-10
40513622	rs28521889	8.64064e-10	-1.88161	-2.05233e-10	0.000113336	-1.87646	-2.05233e-10	0.000113644	-1.87653	-2.05233e-10
40514081	rs80168050	1.72232e-09	-1.64918e-10	-1.19183	0.000224675	-1.64918e-10	-1.19216	0.000225314	-1.64918e-10	-1.1921
40516173	rs140543780	1.67121e-09	-1.64918e-10	-1.22195	0.000218067	-1.64918e-10	-1.22201	0.000218683	-1.64918e-10	-1.22198
40516342	rs11637555	7.07879e-10	-1.67998	-0.400997	0.000110359	-1.56572	-0.337356	0.000110358	-1.5674	-0.338472
40516429	rs11632939	1.81224e-09	-0.608589	-0.532347	0.000216644	-0.764638	-0.463923	0.000216588	-0.766582	-0.465024
40516571	rs149278404	1.05996e-09	-1.67727	-2.05233e-10	0.000276636	-0.984112	-2.05233e-10	0.000277654	-0.983226	-2.05233e-10
40516897	rs2128013	9.96236e-10	-1.70185	-0.0374195	0.000155508	-1.60592	0.0458086	0.000155498	-1.60748	0.0445184
40516966	rs117122808	1.99532e-09	-1.64918e-10	-1.04469	0.000261998	-1.64918e-10	-1.03848	0.000262606	-1.64918e-10	-1.03895
40518772	rs78874384	8.63482e-10	-1.88228	-2.05233e-10	0.000122994	-1.79467	-2.05233e-10	0.000123296	-1.79501	-2.05233e-10
40519008	rs7169518	9.73136e-10	-1.06061	-0.702124	0.000116536	-1.19285	-0.655762	0.0001166	-1.19441	-0.656448
40519708	rs4924437	5.43138e-10	-1.52006	-0.825832	8.02887e-05	-1.42592	-0.795264	8.04252e-05	-1.42673	-0.795545
40520010	rs11070256	3.72943e-10	-1.84464	-0.877191	4.87749e-05	-1.85154	-0.868062	4.89276e-05	-1.85128	-0.867978
40520381	rs28496167	2.60303e-09	-1.33518	0.556359	0.000284601	-1.57605	0.62032	0.000285048	-1.57593	0.618987
40520713	rs28634775	2.78021e-09	-0.712974	-2.05233e-10	0.000343074	-0.768868	-2.05233e-10	0.00034393	-0.769162	-2.05233e-10
40521918	rs6492936	1.26053e-09	-0.287636	-1.21633	0.000183277	-0.172584	-1.22323	0.000184132	-0.170845	-1.2231
40521923	rs74545595	2.17836e-09	-1.22603	0.269106	0.000206503	-1.61139	0.334891	0.000206863	-1.61113	0.333582
40522410	rs138797245	3.3946e-09	-1.64918e-10	-0.513313	0.000448801	-1.64918e-10	-0.500234	0.000449876	-1.64918e-10	-0.500628
40522500	rs142925074	1.02023e-09	-1.71547	-2.05233e-10	0.000113436	-1.87558	-2.05233e-10	0.000113768	-1.87544	-2.05233e-10
40523611	rs74611833	9.4431e-10	-1.7928	-2.05233e-10	0.000117909	-1.8369	-2.05233e-10	0.000118294	-1.83643	-2.05233e-10
40523624	rs77896602	1.1948e-09	-1.55752	-2.05233e-10	0.000155694	-1.55892	-2.05233e-10	0.000156122	-1.55896	-2.05233e-10
40523943	rs11070257	7.94128e-10	-1.14516	-0.820852	0.000145362	-0.845853	-0.781734	0.000145835	-0.844597	-0.782529
40524483	rs144257943	1.82019e-09	-1.13656	-2.05233e-10	0.000141155	-1.65696	-2.05233e-10	0.000141488	-1.65738	-2.05233e-10
40524676	rs11637822	1.33749e-09	-1.4447	-2.05233e-10	0.000144789	-1.63154	-2.05233e-10	0.000145018	-1.63274	-2.05233e-10
40524891	rs35940251	1.08684e-09	-1.65223	-2.05233e-10	0.000115403	-1.85838	-2.05233e-10	0.000115753	-1.85814	-2.05233e-10
40526383	rs73391312	7.81251e-10	-1.72113	-0.261224	9.18376e-05	-1.84686	-0.239935	9.20353e-05	-1.84698	-0.240447
40526433	rs73391315	1.17311e-09	-1.47645	-0.0993924	0.000127121	-1.68523	-0.0764397	0.000127378	-1.68545	-0.0769915
40526869	rs142801697	2.08256e-09	-1.0019	-2.05233e-10	0.000152391	-1.58036	-2.05233e-10	0.000152741	-1.58085	-2.05233e-10
40528155	rs1017843	4.98203e-10	-1.33477	-1.09748	9.45099e-05	-0.978118	-1.07999	9.48353e-05	-0.977047	-1.08041
40528661	rs1971966	8.064e-10	-0.969292	-0.981382	0.000155117	-0.60874	-0.953896	0.000155671	-0.607298	-0.954555
40528665	rs9920750	7.99734e-10	-0.984227	-0.974748	0.000153468	-0.626388	-0.946935	0.000154014	-0.624957	-0.947601
40529113	rs7177150	1.92705e-09	0.109391	-1.1889	0.000294498	0.275931	-1.19747	0.000295812	0.277399	-1.19728
40529130	rs7178193	5.76049e-10	-1.22372	-1.06335	0.000112826	-0.836894	-1.04408	0.000113219	-0.835743	-1.04454
40529654	rs76439217	2.17745e-09	-1.41587	0.458526	0.000236259	-1.64562	0.503737	0.000236609	-1.64578	0.502588
40530081	rs8042702	3.84047e-09	-1.64918e-10	-0.389905	0.000513803	-1.64918e-10	-0.364974	0.000515098	-1.64918e-10	-0.365243
40530560	rs1545820	8.27021e-10	-0.912621	-1.0128	0.000158405	-0.559467	-0.982189	0.000158977	-0.557939	-0.982904
40530776	rs1545819	6.64806e-10	-1.03504	-1.10872	0.000130285	-0.649272	-1.08781	0.00013078	-0.647807	-1.08828
40531147	rs73391328	1.19561e-09	-1.52435	-0.0324868	0.000141119	-1.67905	0.02184	0.000141305	-1.67924	0.0205634
40531826	rs900056	3.28451e-10	-1.85563	-0.99324	4.59831e-05	-1.79904	-0.979501	4.6106e-05	-1.79901	-0.97965
40532030	rs141183923	1.98446e-09	-1.64918e-10	-1.05015	0.000260012	-1.64918e-10	-1.04609	0.000260794	-1.64918e-10	-1.04587
40532314	rs34951613	5.17144e-10	-1.15964	-1.23529	8.26562e-05	-0.952777	-1.23935	8.28563e-05	-0.953226	-1.23927
40532514	rs3784394	5.73216e-10	-1.13665	-1.15534	0.000116966	-0.705501	-1.13943	0.000117416	-0.704053	-1.13983
40532584	rs900055	5.49769e-10	-1.20657	-1.12719	0.000101773	-0.876098	-1.10797	0.000102149	-0.874765	-1.1084
40534077	rs8034964	2.08905e-09	-0.998787	-2.05233e-10	0.000122935	-1.79516	-2.05233e-10	0.000123328	-1.79475	-2.05233e-10
40534959	rs76650903	2.09093e-09	-0.997892	-2.05233e-10	0.000250167	-1.08468	-2.05233e-10	0.000251181	-1.08343	-2.05233e-10
40534979	rs16970458	4.19164e-09	0.891646	-1.19405	0.000132621	-0.526331	-1.19298	0.00013314	-0.52519	-1.19301
40535421	rs12443488	1.46453e-07	4.43236	-1.18115	0.00115048	1.61031	-1.16919	0.00115678	1.61312	-1.16933
40535569	rs79801870	3.31596e-09	-1.64918e-10	-0.536752	0.000442747	-1.64918e-10	-0.513815	0.000443499	-1.64918e-10	-0.514906
40536198	rs4321170	8.64453e-08	3.91216	-1.18815	0.000362976	0.471728	-1.1842	0.000365036	0.47484	-1.18444
40536329	rs62020052	7.22976e-08	3.79719	-1.2519	0.000617527	1.07057	-1.25166	0.000621374	1.07399	-1.25166
40536400	rs112429249	1.59941e-09	-1.26586	-2.05233e-10	0.000140773	-1.65966	-2.05233e-10	0.000141229	-1.65922	-2.05233e-10
40537029	rs34537129	1.0698e-07	4.18732	-1.25018	0.000677332	1.16101	-1.24966	0.000681315	1.16408	-1.24966
40538112	rs6492938	2.67698e-08	2.67368	-1.1219	0.000205245	-0.166187	-1.11642	0.000206251	-0.16377	-1.11674
40538220	rs76174598	9.08872e-10	-1.83105	-2.05233e-10	0.000129347	-1.74431	-2.05233e-10	0.000129758	-1.74393	-2.05233e-10
40538567	rs11070258	2.07977e-08	2.4823	-1.18295	0.000183021	-0.217815	-1.1794	0.000183939	-0.215371	-1.17962
40538693	rs60667177	3.80989e-10	-1.8671	-0.833384	6.89253e-05	-1.56118	-0.812608	6.90675e-05	-1.56122	-0.813292
40538783	rs11070259	5.2813e-08	3.16998	-0.938727	0.000258473	-0.120185	-0.931839	0.000259601	-0.118257	-0.932196
40539206	rs2306482	3.07027e-08	2.80136	-1.11251	0.000221174	-0.0988019	-1.10906	0.000222308	-0.0961856	-1.10935
40539272	rs2306481	2.20879e-08	2.6112	-1.25167	0.000297275	0.339181	-1.25134	0.000298958	0.34204	-1.25134
40539373	rs2306480	2.99333e-08	2.77032	-1.10685	0.000212515	-0.144546	-1.10326	0.000213598	-0.141961	-1.10354
40539564	rs2306479	1.62923e-08	2.3037	-1.24851	0.000258858	0.199129	-1.24966	0.000260458	0.202496	-1.24966
40539901	rs11638855	2.94574e-08	2.89903	-1.25158	0.00046081	0.776933	-1.25076	0.000463634	0.780269	-1.25077
40539959	rs76685399	3.19181e-10	-1.87907	-0.998423	5.59104e-05	-1.601	-0.982068	5.60272e-05	-1.60112	-0.982641
40540440	rs77931171	1.7277e-09	-1.64918e-10	-1.18871	0.000227529	-1.64918e-10	-1.17953	0.000228077	-1.64918e-10	-1.17992
40540921	rs76241150	1.62176e-09	-1.64918e-10	-1.25198	0.000211731	-1.64918e-10	-1.2515	0.000212321	-1.64918e-10	-1.2515
40540958	rs113089198	2.68728e-08	-1.64918e-10	1.55561	0.00336381	-1.64918e-10	1.51402	0.00338353	-1.64918e-10	1.51707
40541190	rs11070260	1.08717e-09	-0.485804	-1.16612	6.8864e-05	-1.22493	-1.14975	6.90604e-05	-1.22487	-1.14975
40541583	rs67628366	1.00278e-09	-1.73273	-2.05233e-10	0.000113099	-1.87855	-2.05233e-10	0.000113414	-1.87856	-2.05233e-10
40541730	rs117580621	1.25642e-09	-1.50723	-2.05233e-10	0.000150333	-1.59396	-2.05233e-10	0.000150882	-1.5931	-2.05233e-10
40542153	rs2277561	4.77733e-09	-1.64918e-10	-0.171617	0.00060611	-1.64918e-10	-0.199752	0.000607715	-1.64918e-10	-0.199894
40542199	rs2277562	1.5899e-09	-0.0285906	-1.24324	8.1724e-05	-0.958989	-1.24448	8.2082e-05	-0.957411	-1.24447
40542359	rs141979482	5.36099e-09	-1.64918e-10	-0.0563512	0.000727603	-1.64918e-10	-0.0170585	0.000728907	-1.64918e-10	-0.0180543
40542705	rs72731469	6.8297e-10	-1.1661	-0.950709	4.64147e-05	-1.8828	-0.886399	4.65275e-05	-1.88279	-0.886771
40542847	rs72731470	6.5692e-10	-1.19161	-0.964081	4.57349e-05	-1.88281	-0.901145	4.58455e-05	-1.88282	-0.901509
40542940	rs8035733	1.37526e-09	-0.189593	-1.22727	7.56551e-05	-1.05221	-1.22842	7.59908e-05	-1.05057	-1.22842
40542954	rs8037066	2.92437e-09	0.573738	-1.23616	0.000108478	-0.683189	-1.23708	0.000109017	-0.681012	-1.23708
40543104	rs1048164	6.68817e-10	-0.948558	-1.18919	3.56287e-05	-1.87155	-1.16211	3.57296e-05	-1.87139	-1.16223
40543223	rs1048163	6.824e-10	-1.13914	-0.978495	4.50575e-05	-1.8818	-0.917077	4.51695e-05	-1.88175	-0.917432
40543614	rs11634409	7.36534e-10	-0.888725	-1.15257	3.74699e-05	-1.86414	-1.11914	3.75767e-05	-1.86394	-1.11928
40544493	rs55799438	6.39581e-10	-1.21231	-0.970127	4.54946e-05	-1.8814	-0.907823	4.56026e-05	-1.88145	-0.908183
40544520	rs55974545	8.37971e-10	-0.933776	-0.978495	4.55981e-05	-1.86987	-0.917077	4.57168e-05	-1.8697	-0.917432
40544531	rs117614422	1.22363e-08	0.768908	-2.05233e-10	0.00480847	1.87132	-2.05233e-10	0.0048099	1.86883	-2.05233e-10
40544617	rs55863440	8.39475e-10	-0.933776	-0.976702	4.56886e-05	-1.86987	-0.915092	4.58075e-05	-1.8697	-0.915449
40545438	rs11636097	8.95544e-10	-0.835929	-1.00989	4.47749e-05	-1.85213	-0.95304	4.48988e-05	-1.85187	-0.953321
40545990	rs12909664	1.99119e-09	0.194863	-1.24163	9.20321e-05	-0.842269	-1.24241	9.24512e-05	-0.840533	-1.24239
40546291	rs900054	9.41879e-10	-0.836946	-0.958431	4.76715e-05	-1.84781	-0.894673	4.78008e-05	-1.84752	-0.895037
40546674	rs11638662	8.92678e-10	-0.933702	-0.915326	4.87613e-05	-1.87256	-0.847314	4.88862e-05	-1.87242	-0.847691
40546733	rs11638733	7.33336e-10	-0.906695	-1.13895	3.80991e-05	-1.8633	-1.10332	3.82082e-05	-1.86309	-1.10346
40546780	rs11634057	9.44898e-10	-0.884453	-0.907724	4.98379e-05	-1.85905	-0.838984	4.99699e-05	-1.85882	-0.839365
40546943	rs79413055	1.71812e-09	-1.64918e-10	-1.19427	0.000227123	-1.64918e-10	-1.18132	0.000227785	-1.64918e-10	-1.1812
40547197	rs34855281	9.08406e-09	1.39461	-0.923587	7.49899e-05	-1.36259	-0.926873	7.52368e-05	-1.36214	-0.92682
40547297	rs112657491	3.67275e-10	-1.70391	-1.03323	5.49104e-05	-1.57674	-1.02437	5.50839e-05	-1.57624	-1.0245
40547380	rs138255110	1.98821e-09	-1.64918e-10	-1.04827	0.000269343	-1.64918e-10	-1.01083	0.000269925	-1.64918e-10	-1.01146
40548033	rs34705030	1.05542e-08	1.43339	-0.812363	8.20296e-05	-1.38357	-0.816166	8.22961e-05	-1.38317	-0.816105
40548300	rs12050520	8.40736e-10	-0.832299	-1.07668	4.09946e-05	-1.85917	-1.0342	4.11096e-05	-1.85898	-1.03438
40548527	rs142421519	1.65384e-09	-1.64918e-10	-1.2324	0.000218573	-1.64918e-10	-1.21969	0.000219134	-1.64918e-10	-1.21992
40548869	rs76209757	8.78466e-10	-1.86508	-2.05233e-10	0.00011702	-1.84446	-2.05233e-10	0.000117352	-1.84443	-2.05233e-10
40549160	rs11631752	4.12374e-10	-1.87103	-0.750295	6.07084e-05	-1.78397	-0.716762	6.08404e-05	-1.78397	-0.717372
40549414	rs76556913	1.67086e-09	-1.64918e-10	-1.22216	0.000217735	-1.64918e-10	-1.22353	0.000218326	-1.64918e-10	-1.22361
40549617	rs12901591	8.44862e-09	-1.42474	1.82324	0.000873532	-1.79498	1.96071	0.000874633	-1.79533	1.95954
40549873	rs62020054	9.50362e-10	-1.78641	-2.05233e-10	0.000128358	-1.75199	-2.05233e-10	0.000128671	-1.75234	-2.05233e-10
40549950	rs137869062	1.76311e-09	-1.64918e-10	-1.16842	0.00023	-1.64918e-10	-1.16873	0.000230678	-1.64918e-10	-1.16858
40550149	rs2068001	8.47896e-07	6.22023	-1.21297	0.000157102	-0.325761	-1.22416	0.00015781	-0.324466	-1.22374
40550608	rs34239964	3.72378e-10	-1.55171	-1.17163	6.2203e-05	-1.30457	-1.17184	6.23624e-05	-1.30486	-1.17178
40550660	rs34071118	5.31749e-06	8.08313	-1.23988	0.00539236	3.22497	-1.23904	0.00543935	3.23084	-1.23902
40550842	rs57516428	5.14312e-09	-1.64918e-10	-0.0978396	0.000695957	-1.64918e-10	-0.0615259	0.000697635	-1.64918e-10	-0.0619048
40551015	rs12102050	6.24355e-08	3.64411	-1.24547	3.9441e-05	-1.6942	-1.23781	3.9561e-05	-1.69386	-1.23789
40551189	rs117462632	8.89853e-10	-1.8522	-2.05233e-10	0.000217347	-1.22532	-2.05233e-10	0.000218035	-1.22495	-2.05233e-10
40551510	rs56820972	1.62855e-09	-1.64918e-10	-1.24781	0.000212485	-1.64918e-10	-1.24794	0.00021308	-1.64918e-10	-1.24793
40551534	rs4923858	2.96306e-10	-1.88125	-1.07061	4.1052e-05	-1.8175	-1.07448	4.11743e-05	-1.81761	-1.07417
40551588	rs17669426	9.2413e-10	-1.8144	-2.05233e-10	0.00015959	-1.53421	-2.05233e-10	0.000160001	-1.53442	-2.05233e-10
40551636	rs75334015	1.81577e-09	-1.13899	-2.05233e-10	0.000477299	-0.43867	-2.05233e-10	0.000478774	-0.438372	-2.05233e-10
40552040	rs8037267	4.86291e-10	-1.5051	-0.951347	0.00028308	-0.0543924	-0.906693	0.000284575	-0.0521004	-0.906503
40552397	rs12595425	3.26297e-07	5.28319	-1.23088	0.00074721	1.24115	-1.23162	0.000752297	1.24499	-1.23146
40553266	rs57642694	4.50616e-10	-1.55417	-0.978467	0.000229403	-0.237794	-0.933539	0.000230583	-0.235534	-0.933454
40553306	rs189170085	3.51884e-08	1.82522	-2.05233e-10	0.000398245	-0.619747	-2.05233e-10	0.000400181	-0.617685	-2.05233e-10
40553897	rs35284033	4.1511e-10	-1.37562	-1.23909	3.33301e-05	-1.86072	-1.23963	3.34235e-05	-1.86071	-1.23963
40554078	rs28583146	8.63934e-10	-1.88176	-2.05233e-10	0.000124564	-1.78199	-2.05233e-10	0.000124869	-1.78234	-2.05233e-10
40554250	rs115117566	1.62649e-09	-1.64918e-10	-1.24907	0.000212683	-1.64918e-10	-1.24701	0.000213285	-1.64918e-10	-1.24697
40554629	rs3888841	1.62718e-09	-1.64918e-10	-1.24865	0.0002128	-1.64918e-10	-1.24646	0.000213403	-1.64918e-10	-1.24642
40554725	rs200637038	1.62727e-09	-1.64918e-10	-1.24859	0.000212889	-1.64918e-10	-1.24604	0.000213492	-1.64918e-10	-1.246
40555065	rs731497	7.91414e-08	3.61889	-0.983151	7.32037e-05	-1.36149	-0.952074	7.33973e-05	-1.36101	-0.952702
40555309	rs58440273	1.62566e-09	-1.64918e-10	-1.24958	0.000212523	-1.64918e-10	-1.24776	0.000213124	-1.64918e-10	-1.24773
40555412	rs16970474	1.62205e-09	-1.64918e-10	-1.25181	0.000211784	-1.64918e-10	-1.25125	0.000212378	-1.64918e-10	-1.25123
40555654	rs117899716	4.12028e-09	-0.319577	-2.05233e-10	0.000668878	-0.101212	-2.05233e-10	0.000670897	-0.100985	-2.05233e-10
40555768	rs77359952	1.62339e-09	-1.64918e-10	-1.25098	0.000212121	-1.64918e-10	-1.24966	0.000212719	-1.64918e-10	-1.24963
40556064	rs62020055	6.21711e-10	-1.05686	-1.15392	8.79995e-05	-0.970228	-1.15925	8.82151e-05	-0.970765	-1.15906
40556375	rs79914249	1.62341e-09	-1.64918e-10	-1.25097	0.000212117	-1.64918e-10	-1.24968	0.000212715	-1.64918e-10	-1.24965
40556376	rs1075508	5.14425e-10	-1.88157	-0.518635	0.000119269	-1.36967	-0.455759	0.000119666	-1.36877	-0.456133
40556420	rs936217	4.83814e-10	-1.88186	-0.579693	0.000111224	-1.37583	-0.519437	0.000111595	-1.37493	-0.519795
40556503	rs1075505	5.03467e-10	-1.54636	-0.875377	0.00028287	-0.138293	-0.823533	0.000284376	-0.136019	-0.823284
40556581	rs1075506	5.19903e-10	-1.88003	-0.509579	0.00012345	-1.34465	-0.446325	0.000123863	-1.34372	-0.446701
40556654	rs1075507	5.1499e-10	-1.88047	-0.518635	0.000121521	-1.35096	-0.455759	0.000121928	-1.35004	-0.456133
40556685	rs7162809	4.04112e-10	-1.88162	-0.759941	9.17532e-05	-1.37927	-0.708438	9.20161e-05	-1.37875	-0.708884
40556713	rs12902461	4.02558e-10	-1.88162	-0.763793	9.13825e-05	-1.37927	-0.712487	9.16444e-05	-1.37875	-0.712932
40556952	rs2277563	4.18428e-10	-1.88276	-0.723991	9.21433e-05	-1.40607	-0.677399	9.24565e-05	-1.4052	-0.677668
40556953	rs2277564	4.71195e-10	-1.88276	-0.605224	0.000104903	-1.40607	-0.547712	0.00010525	-1.4052	-0.548069
40557268	rs936216	4.59971e-10	-1.49522	-1.01687	6.04586e-05	-1.51943	-0.985428	6.06338e-05	-1.51903	-0.98572
40557430	rs936215	2.47687e-10	-1.88283	-1.24826	3.47342e-05	-1.81037	-1.24872	3.4824e-05	-1.81054	-1.24876
40557626	rs77554123	4.25212e-10	-1.87868	-0.711984	8.45322e-05	-1.50185	-0.667834	8.48157e-05	-1.50165	-0.667468
40557745	rs145909400	2.12944e-09	-1.64918e-10	-0.979641	0.000279768	-1.64918e-10	-0.972852	0.000280621	-1.64918e-10	-0.972597
40557870	rs3743131	3.57542e-10	-1.88233	-0.881669	7.97693e-05	-1.38804	-0.839633	8.00475e-05	-1.38715	-0.83983
40558002	rs3743132	3.50343e-10	-1.88186	-0.902481	7.87745e-05	-1.37583	-0.864391	7.90482e-05	-1.37493	-0.864611
40558064	rs2412504	3.63253e-10	-1.87658	-0.871576	8.72899e-05	-1.3057	-0.83188	8.75976e-05	-1.30474	-0.832109
40558087	rs2016902	1.62442e-09	-1.64918e-10	-1.25035	0.00021175	-1.64918e-10	-1.25141	0.000212339	-1.64918e-10	-1.25142
40558482	rs3743135	3.50372e-10	-1.87177	-0.912493	8.69703e-05	-1.2654	-0.875843	8.72826e-05	-1.26441	-0.876041
40558623	rs61739745	1.12114e-08	0.681429	-2.05233e-10	0.000242587	-1.11545	-2.05233e-10	0.000243304	-1.11529	-2.05233e-10
40558744	rs748556	2.85889e-10	-1.86527	-1.12238	0.000130519	-0.647072	-1.08822	0.000131032	-0.645998	-1.08816
40559204	rs12439947	5.5573e-10	-1.33797	-0.985	4.25782e-05	-1.86669	-0.988779	4.27012e-05	-1.86669	-0.988679
40560315	rs7183540	2.40682e-08	2.37383	-0.928436	8.83209e-05	-1.20994	-0.915893	8.86135e-05	-1.20889	-0.916427
40560490	rs28638122	1.6434e-09	-1.64918e-10	-1.23873	0.000213303	-1.64918e-10	-1.2441	0.000213894	-1.64918e-10	-1.24412
40560703	rs28588285	1.63791e-09	-1.64918e-10	-1.24208	0.000212726	-1.64918e-10	-1.24681	0.000213315	-1.64918e-10	-1.24683
40560887	rs12914440	2.80952e-08	2.51435	-0.914248	9.55778e-05	-1.14719	-0.899687	9.59058e-05	-1.146	-0.900236
40561037	rs147589493	8.67754e-10	-1.87735	-2.05233e-10	0.000114538	-1.86591	-2.05233e-10	0.000114828	-1.86616	-2.05233e-10
40561040	rs78263552	8.71608e-10	-1.87291	-2.05233e-10	0.000113785	-1.8725	-2.05233e-10	0.000114092	-1.8726	-2.05233e-10
40561168	rs7178076	1.62395e-09	-1.64918e-10	-1.25064	0.000211718	-1.64918e-10	-1.25156	0.000212308	-1.64918e-10	-1.25156
40561179	rs7178233	1.62179e-09	-1.64918e-10	-1.25197	0.000211747	-1.64918e-10	-1.25142	0.00021234	-1.64918e-10	-1.25141
40561246	rs79504743	7.42186e-09	-1.64918e-10	0.268931	0.000972121	-1.64918e-10	0.272666	0.000975211	-1.64918e-10	0.273054
40561422	rs8042885	2.72173e-08	2.54349	-0.975134	9.0682e-05	-1.13524	-0.964217	9.09921e-05	-1.13404	-0.964787
40561890	rs6492939	5.34458e-10	-1.8636	-0.4984	9.70335e-05	-1.57191	-0.459843	9.73333e-05	-1.57173	-0.459727
40561979	rs35114516	1.42613e-07	4.46759	-1.24295	0.000448999	0.744044	-1.24384	0.000451631	0.747217	-1.24395
40562105	rs7161997	2.64969e-08	2.56271	-1.02119	9.00574e-05	-1.09516	-1.01121	9.03663e-05	-1.094	-1.01173
40562247	rs35118993	1.999e-07	4.80666	-1.24434	0.000558556	0.963696	-1.24515	0.000561909	0.966998	-1.24526
40562255	rs7162220	6.11182e-08	3.28729	-0.909975	0.000134453	-0.804662	-0.900934	0.000134939	-0.803217	-0.901558
40562640	rs12905386	1.6476e-07	4.6209	-1.25191	0.000480832	0.820673	-1.25197	0.000483776	0.823994	-1.25197
40562785	rs148765496	1.85588e-09	-1.64918e-10	-1.11714	0.000242519	-1.64918e-10	-1.11573	0.000243174	-1.64918e-10	-1.11582
40562987	rs3784396	1.88592e-07	4.75064	-1.24655	0.000546993	0.944532	-1.24691	0.000550279	0.947833	-1.24701
40563370	rs3825873	1.65054e-07	4.62247	-1.2517	0.0004924	0.843992	-1.25151	0.000495387	0.847224	-1.25149
40563701	rs6492940	8.06415e-10	-1.87882	-0.0718383	0.000164138	-1.4824	-0.0237084	0.000164654	-1.48219	-0.0235645
40563879	rs8034871	7.89238e-10	-1.88089	-0.0912961	0.00016493	-1.45773	-0.0435607	0.00016545	-1.45752	-0.0434179
40564226	rs72731478	2.00305e-07	4.80666	-1.24232	0.000560681	0.963696	-1.24136	0.00056418	0.966998	-1.24123
40564576	rs3743137	1.96182e-07	4.75414	-1.2106	0.000559719	0.929473	-1.20885	0.000563274	0.932756	-1.20859
40565055	rs2253603	3.15088e-08	2.74184	-1.02708	6.98096e-05	-1.35492	-1.00613	7.00697e-05	-1.35396	-1.00615
40565705	rs936214	2.65945e-10	-1.85543	-1.20454	7.66606e-05	-1.07823	-1.18919	7.68437e-05	-1.07866	-1.18917
40565817	rs35644942	8.76434e-10	-1.86739	-2.05233e-10	0.000135632	-1.69687	-2.05233e-10	0.00013594	-1.69738	-2.05233e-10
40566759	rs56282503	0.0534131	17.1569	-1.09884	4.85024e-05	-1.72268	-1.00252	4.86202e-05	-1.7225	-1.00306
40566765	rs7170576	2.01313e-06	5.87194	-2.05233e-10	0.00302257	1.40705	-2.05233e-10	0.0030451	1.41169	-2.05233e-10
40567237	rs56205728	0.398503	19.31	-1.2423	4.71984e-05	-1.54489	-1.20756	4.73327e-05	-1.54465	-1.20775
40567328	rs4924442	1.715e-09	-1.19608	-2.05233e-10	0.000114048	-1.8702	-2.05233e-10	0.000114367	-1.87019	-2.05233e-10
40567367	rs4924443	9.88265e-10	-0.503821	-1.24348	4.08313e-05	-1.66186	-1.23551	4.09632e-05	-1.66151	-1.23542
40568685	rs2242120	4.38135e-10	-1.83169	-0.72904	6.74504e-05	-1.68945	-0.705975	6.75302e-05	-1.68971	-0.707313
40568823	rs2242119	1.86334e-05	9.18066	-1.08344	0.000226347	-0.0729679	-1.11178	0.000227171	-0.072222	-1.11168
40569440	rs11635121	8.70766e-10	-1.87388	-2.05233e-10	0.000113369	-1.87617	-2.05233e-10	0.00011369	-1.87612	-2.05233e-10
40569441	rs75108621	5.10183e-08	2.19668	-2.05233e-10	0.00018886	-1.36581	-2.05233e-10	0.000189413	-1.36567	-2.05233e-10
40569724	rs71472427	1.04722e-09	-1.68936	-2.05233e-10	0.000180653	-1.41023	-2.05233e-10	0.000181033	-1.41092	-2.05233e-10
40569884	rs28676999	0.14593	18.2971	-1.23401	3.98072e-05	-1.671	-1.25177	3.99187e-05	-1.671	-1.25175
40572116	rs7169803	2.29251e-09	0.312238	-1.21809	3.40282e-05	-1.84051	-1.23911	3.41288e-05	-1.84023	-1.23923
40572192	rs11857340	0.345081	18.9175	-0.99373	6.25432e-05	-1.38335	-1.0876	6.2651e-05	-1.38376	-1.08826
40573114	rs11633123	3.48778e-09	0.763351	-1.24959	3.24363e-05	-1.87614	-1.2514	3.25309e-05	-1.87604	-1.25137
40573201	rs55927878	0.00284075	14.2547	-1.13066	4.12951e-05	-1.87513	-1.01094	4.14032e-05	-1.87507	-1.01117
40573250	rs76247836	1.70806e-08	1.00923	0.0932138	0.00211869	0.87074	0.181001	0.00210803	0.86678	0.177128
40573278	rs75342191	1.67349e-09	-1.64918e-10	-1.22059	0.00021919	-1.64918e-10	-1.21687	0.000219794	-1.64918e-10	-1.21691
40573413	rs4924445	2.13496e-06	6.96877	-1.03807	8.51496e-05	-1.11084	-1.05156	8.54254e-05	-1.11015	-1.05181
40573640	rs112040753	4.53118e-08	2.07807	-2.05233e-10	0.00913757	2.51334	-2.05233e-10	0.00912767	2.50947	-2.05233e-10
40573675	rs12440450	2.05052e-09	0.22451	-1.24191	3.37483e-05	-1.86546	-1.22243	3.38545e-05	-1.86525	-1.22228
40576487	rs4257181	2.16641e-09	-1.64918e-10	-0.962426	0.000266467	-1.64918e-10	-1.02156	0.000267132	-1.64918e-10	-1.02186
40576956	rs1814567	2.91671e-06	7.34785	-1.10514	8.90192e-05	-1.00149	-1.11647	8.93126e-05	-1.00078	-1.11667
40577262	rs146715298	3.4564e-09	-0.495273	-2.05233e-10	0.000704776	-0.0489333	-2.05233e-10	0.000706553	-0.0492025	-2.05233e-10
40577408	rs2412505	9.90137e-10	-1.38816	-0.357249	0.000215795	-1.0687	-0.16379	0.000216438	-1.06797	-0.164327
40577469	rs56203022	0.00146271	13.667	-1.20672	3.69434e-05	-1.87168	-1.12575	3.70406e-05	-1.87162	-1.12596
40577998	rs71472428	9.67019e-10	-1.76904	-2.05233e-10	0.000181983	-1.4029	-2.05233e-10	0.000182394	-1.40343	-2.05233e-10
40579539	rs113000381	4.98282e-08	2.17308	-2.05233e-10	0.0100993	2.6134	-2.05233e-10	0.0100879	2.60949	-2.05233e-10
40580654	rs41277676	1.26647e-09	-0.361031	-1.13823	0.000299313	0.253937	-1.15926	0.000299203	0.250703	-1.15918
40581164	rs3743138	0.00810082	15.083	-0.910983	4.41717e-05	-1.81274	-1.00599	4.42639e-05	-1.81264	-1.00679
40581345	rs936213	7.67035e-10	-1.07313	-0.927588	9.04649e-05	-1.29327	-0.808578	9.06809e-05	-1.29314	-0.809113
40581408	rs76976021	1.73439e-09	-1.64918e-10	-1.18484	0.000227511	-1.64918e-10	-1.17961	0.00022811	-1.64918e-10	-1.17977
40581543	rs936212	2.35888e-09	-1.64918e-10	-0.877314	0.000287793	-1.64918e-10	-0.944571	0.000288479	-1.64918e-10	-0.94498
40581933	rs72731483	9.82358e-10	-1.7533	-2.05233e-10	0.000156277	-1.55519	-2.05233e-10	0.000156569	-1.55611	-2.05233e-10
40582499	rs936211	2.01671e-09	0.210975	-1.24501	3.36814e-05	-1.83807	-1.25179	3.3784e-05	-1.83781	-1.25181
40582598	rs72731484	1.69604e-09	-0.288308	-0.918896	0.000399863	0.339953	-0.955644	0.000399714	0.336654	-0.955505
40583458	rs936209	7.20764e-09	-1.64918e-10	0.239642	0.00106983	-1.64918e-10	0.368441	0.00106813	-1.64918e-10	0.364066
40583560	rs62021888	0.000726704	13.0029	-1.24215	3.23851e-05	-1.87893	-1.25019	3.24763e-05	-1.87888	-1.25021
40584164	rs2290550	3.67538e-08	1.64313	0.225613	0.00017304	-1.75759	0.304297	0.000173512	-1.75796	0.304608
40584804	rs12439272	4.09305e-08	3.18354	-1.20716	4.68089e-05	-1.54821	-1.21254	4.69652e-05	-1.54767	-1.21253
40584923	rs75295219	3.40291e-09	-0.510868	-2.05233e-10	0.000166955	-1.48909	-2.05233e-10	0.000167422	-1.48908	-2.05233e-10
40586972	rs57516465	9.02018e-09	-1.64918e-10	0.463966	0.0013645	-1.64918e-10	0.611728	0.00136162	-1.64918e-10	0.606826
40587322	rs8025304	1.07217e-09	-1.68481	0.0189974	0.000143467	-1.76982	0.129114	0.000143428	-1.76958	0.125811
40587549	rs151081953	1.87111e-09	-1.64918e-10	-1.10897	0.000245592	-1.64918e-10	-1.10314	0.000246239	-1.64918e-10	-1.1033
40588182	rs72731485	1.67703e-09	-0.130621	-1.08785	0.000390342	0.473539	-1.11333	0.000390176	0.470231	-1.11323
40588326	rs78758977	2.2698e-09	-0.915808	-2.05233e-10	0.000123858	-1.78768	-2.05233e-10	0.000124232	-1.78745	-2.05233e-10
40589002	rs2229691	2.56991e-08	2.12212	-0.61116	5.85808e-05	-1.81753	-0.718876	5.87193e-05	-1.81738	-0.719456
40589218	rs2305650	3.06725e-09	0.556735	-1.17145	3.37619e-05	-1.88128	-1.2062	3.38515e-05	-1.88123	-1.20639
40589460	rs12438880	2.82403e-09	0.459633	-1.15697	3.43224e-05	-1.87588	-1.19513	3.44146e-05	-1.87578	-1.19534
40589824	rs41277680	3.34124e-09	-0.529157	-2.05233e-10	0.000128412	-1.75157	-2.05233e-10	0.000128751	-1.75172	-2.05233e-10
40589830	rs2305649	1.58921e-07	4.40532	-1.07242	4.54526e-05	-1.83385	-0.956296	4.5548e-05	-1.83393	-0.956899
40590134	rs2229690	3.27661e-08	2.81548	-1.06159	5.58154e-05	-1.64243	-0.942333	5.59229e-05	-1.64264	-0.942982
40590265	rs2305648	1.59058e-06	4.87231	0.764049	0.000248615	-1.65356	0.56265	0.000249037	-1.65349	0.561492
40590609	rs28395841	2.91358e-08	-1.64918e-10	1.63647	0.00500837	-1.64918e-10	1.91205	0.00498605	-1.64918e-10	1.9048
40590982	rs1869903	3.27046e-08	-1.64918e-10	1.75202	0.00569963	-1.64918e-10	2.04134	0.00567268	-1.64918e-10	2.03382
40591570	rs7162043	6.34008e-09	-1.05269	1.16408	0.000724181	-1.41843	1.39666	0.000721906	-1.41895	1.39125
40591739	rs75266824	4.53194e-08	-1.64918e-10	2.07824	0.00801709	-1.64918e-10	2.38252	0.00797614	-1.64918e-10	2.37461
40591801	rs78521206	4.45733e-08	-1.64918e-10	2.06164	0.00787923	-1.64918e-10	2.36517	0.00783914	-1.64918e-10	2.35728
40591901	rs79930917	9.54723e-10	-1.78183	-2.05233e-10	0.000127455	-1.75905	-2.05233e-10	0.00012784	-1.75882	-2.05233e-10
40592140	rs55713690	1.5213e-09	-0.142439	-1.17349	0.000355412	0.459831	-1.19337	0.000355247	0.456532	-1.19332
40592982	rs61512112	2.99323e-09	-1.64918e-10	-0.639145	0.000362147	-1.64918e-10	-0.714763	0.000362946	-1.64918e-10	-0.715347
40592983	rs59341305	4.89726e-08	-1.64918e-10	2.15576	0.00869323	-1.64918e-10	2.46349	0.00864808	-1.64918e-10	2.45549
40593199	rs11636491	2.01524e-07	4.59053	-1.02012	5.06901e-05	-1.68219	-0.998895	5.0831e-05	-1.68265	-0.998449
40593431	rs2412508	4.70942e-09	-1.03314	0.847202	0.00131807	-0.432417	1.00953	0.00131288	-0.434551	1.00493
40593939	rs2305647	4.55379e-09	-1.05507	0.835534	0.00126536	-0.461122	0.997416	0.00126042	-0.463234	0.992832
40594291	rs60309188	5.54274e-08	-1.64918e-10	2.27958	0.00989251	-1.64918e-10	2.59272	0.00983977	-1.64918e-10	2.58459
40594595	rs57253140	6.07882e-08	-1.64918e-10	2.3719	0.0108926	-1.64918e-10	2.68902	0.0108334	-1.64918e-10	2.68079
40594845	rs72731487	1.08416e-09	-1.65469	-2.05233e-10	0.000169993	-1.47106	-2.05233e-10	0.0001703	-1.47204	-2.05233e-10
40595414	rs1869902	1.60985e-09	-0.123102	-1.13625	0.000349318	0.409863	-1.16069	0.000349178	0.406616	-1.16063
40595474	rs2305646	2.43108e-09	-0.0868394	-0.760325	8.86031e-05	-1.58203	-0.540613	8.88255e-05	-1.58188	-0.54105
40595565	rs2305645	4.40627e-05	10.1652	-1.20733	3.81867e-05	-1.83276	-1.13157	3.82777e-05	-1.83291	-1.13182
40595627	rs1869901	0.00209884	13.5066	-0.685168	6.04826e-05	-1.70182	-0.802637	6.05773e-05	-1.70199	-0.803695
40596561	rs4244575	3.75343e-08	2.097	-0.207239	8.57229e-05	-1.82383	-0.331863	8.59028e-05	-1.82375	-0.332632
40596568	rs2898991	0.012637	14.9851	-0.368425	9.70624e-05	-1.51203	-0.519428	9.71776e-05	-1.51236	-0.520703
40596844	rs3784397	0.0144832	15.1154	-0.362445	9.95187e-05	-1.49249	-0.513982	9.96355e-05	-1.49282	-0.515262
40596866	rs3784398	0.0135926	15.0466	-0.357045	0.000100452	-1.48807	-0.509063	0.000100569	-1.48841	-0.510347
40597229	rs4924450	1.84321e-09	0.101798	-1.22579	3.46717e-05	-1.83311	-1.22778	3.47527e-05	-1.83355	-1.22779
40597814	rs79446306	1.87749e-09	-1.64918e-10	-1.10556	0.000246414	-1.64918e-10	-1.0998	0.000247089	-1.64918e-10	-1.09985
40598167	rs12439923	1.37822e-08	-1.64918e-10	0.887876	0.00183705	-1.64918e-10	0.909104	0.00184298	-1.64918e-10	0.909541
40598294	rs3784399	0.000452111	12.5381	-1.25191	3.29547e-05	-1.88097	-1.23071	3.30432e-05	-1.88095	-1.23084
40598941	rs1123487	7.18627e-05	10.6464	-1.1994	3.34396e-05	-1.85598	-1.24109	3.35335e-05	-1.85608	-1.24098
40598964	rs72731496	1.37674e-09	-0.199721	-1.21606	0.000343376	0.461071	-1.22906	0.000343149	0.457557	-1.22899
40599296	rs8023550	6.9549e-05	10.6592	-1.24493	3.30881e-05	-1.85826	-1.24938	3.31758e-05	-1.85836	-1.24942
40599730	rs3765064	6.96429e-08	-1.64918e-10	2.50788	0.0125095	-1.64918e-10	2.82743	0.0124399	-1.64918e-10	2.81907
40601090	rs76817914	1.74238e-09	0.0607255	-1.24097	0.000718429	1.21777	-1.24752	0.000717075	1.21307	-1.24749
40601187	rs116977856	1.03833e-08	-1.64918e-10	0.604695	0.00140284	-1.64918e-10	0.639441	0.00140558	-1.64918e-10	0.638608
40601629	rs77226541	5.92264e-08	-1.64918e-10	2.34587	0.0105051	-1.64918e-10	2.6528	0.0104506	-1.64918e-10	2.64482
40602078	rs188101463	3.008e-08	-1.64918e-10	1.66836	0.0052737	-1.64918e-10	1.96367	0.00524887	-1.64918e-10	1.95617
40602256	rs56135201	0.000448491	12.2881	-1.00999	3.67978e-05	-1.87841	-1.12296	3.69126e-05	-1.8784	-1.12265
40603259	rs55917611	1.27226e-06	5.18983	0.223223	0.000163866	-1.87019	0.362426	0.000163757	-1.87003	0.358813
40603351	rs79374443	1.08351e-09	-1.6553	-2.05233e-10	0.000116452	-1.84934	-2.05233e-10	0.0001168	-1.84913	-2.05233e-10
40603641	rs4923862	4.37616e-09	-0.237441	-0.0218859	0.000115	-1.88241	0.0205248	0.000115283	-1.8824	0.0201846
40603686	rs62017969	3.82061e-10	-1.45551	-1.24217	3.23096e-05	-1.88172	-1.24972	3.24001e-05	-1.88178	-1.24966
40603739	rs113003846	3.35048e-10	-1.78984	-1.03914	4.1617e-05	-1.81161	-1.06669	4.17019e-05	-1.81186	-1.06719
40604048	rs11070263	2.76334e-10	-1.8581	-1.16354	0.00012094	-0.667999	-1.14352	0.000121786	-0.664292	-1.14305
40604777	rs2412509	3.09429e-09	-1.66143	1.05549	0.000404474	-1.77642	1.17219	0.00040639	-1.77617	1.17389
40604785	rs12441303	2.60939e-10	-1.8773	-1.20166	5.76601e-05	-1.3485	-1.20375	5.78179e-05	-1.34833	-1.20398
40604862	rs28602975	2.47531e-10	-1.88099	-1.25073	3.73972e-05	-1.73519	-1.25003	3.7509e-05	-1.73498	-1.25004
40605497	rs4277318	8.84717e-10	-1.7993	-0.0586889	0.000190505	-1.43581	0.0786758	0.000191976	-1.43377	0.081537
40605642	rs28405635	2.63694e-10	-1.87318	-1.19528	5.6905e-05	-1.36763	-1.1978	5.70723e-05	-1.36724	-1.19804
40606484	rs10163076	7.89014e-10	-0.72845	-1.24402	0.000451348	0.754856	-1.24943	0.000451092	0.751574	-1.2495
40606868	rs4923863	3.89221e-09	-0.667748	0.291226	0.0054416	1.55352	0.441497	0.00554245	1.56582	0.444774
40606918	rs10163093	8.04777e-10	-0.707972	-1.24472	0.000562346	0.97492	-1.24962	0.000561857	0.971335	-1.24969
40607266	rs140510714	1.65121e-09	-1.64918e-10	-1.23399	0.000213328	-1.64918e-10	-1.24398	0.000213915	-1.64918e-10	-1.24402
40607689	rs882829	2.39067e-09	-1.20328	0.339354	0.0027867	0.839038	0.486763	0.00283569	0.849905	0.490537
40608078	rs75611059	2.57488e-10	-1.86403	-1.22825	3.7522e-05	-1.75642	-1.22547	3.76348e-05	-1.75617	-1.2255
40608820	rs34513772	3.95588e-10	-1.41993	-1.24296	4.31583e-05	-1.60765	-1.23429	4.32461e-05	-1.60857	-1.23412
40610633	rs11635059	3.91987e-10	-1.43007	-1.24196	4.28821e-05	-1.61546	-1.2329	4.29701e-05	-1.61637	-1.23273
40611861	rs11070264	3.9078e-09	-0.578326	0.205801	0.00574159	1.70281	0.345863	0.00585177	1.71538	0.349521
40612138	rs117164465	1.03332e-09	-1.70273	-2.05233e-10	0.000173092	-1.45299	-2.05233e-10	0.000173415	-1.45391	-2.05233e-10
40612633	rs80160446	4.40541e-09	-0.252665	-2.05233e-10	0.000209319	-1.26295	-2.05233e-10	0.000210334	-1.2609	-2.05233e-10
40612883	rs79401209	1.43967e-09	-1.37109	-2.05233e-10	0.000114629	-1.86511	-2.05233e-10	0.00011497	-1.86493	-2.05233e-10
40612899	rs60037438	7.81738e-09	-1.44632	1.76717	0.000923049	-1.68263	1.9035	0.000928421	-1.68238	1.90626
40613242	rs68063243	3.67635e-10	-1.50303	-1.23313	4.10276e-05	-1.67125	-1.22132	4.11169e-05	-1.67208	-1.2211
40613592	rs74341421	4.55846e-09	-0.218514	-2.05233e-10	0.000222671	-1.20112	-2.05233e-10	0.000223763	-1.19901	-2.05233e-10
40614182	rs139904969	1.49628e-09	-1.33252	-2.05233e-10	0.000173739	-1.44926	-2.05233e-10	0.000174181	-1.4495	-2.05233e-10
40614200	rs2118961	2.88895e-09	-0.988823	0.314215	0.00277988	0.864074	0.459274	0.00282804	0.874677	0.46306
40614546	rs934937	1.0278e-09	-1.40397	-0.304113	0.000150159	-1.39808	-0.197038	0.000151393	-1.39569	-0.194036
40614801	rs78291781	4.33486e-09	-0.26881	-2.05233e-10	0.000215647	-1.23317	-2.05233e-10	0.000216694	-1.23111	-2.05233e-10
40615671	rs7171143	2.49137e-10	-1.8787	-1.24656	4.38996e-05	-1.57733	-1.24757	4.40363e-05	-1.57712	-1.24747
40615766	rs62017972	8.63186e-10	-1.88262	-2.05233e-10	0.000112795	-1.88124	-2.05233e-10	0.000113111	-1.88123	-2.05233e-10
40615872	rs12907887	6.3354e-10	-1.7873	-0.404631	0.000162316	-1.24359	-0.273675	0.000162793	-1.24538	-0.271741
40616742	rs3743140	5.99094e-10	-1.78478	-0.46306	0.000153512	-1.23948	-0.333557	0.000153941	-1.2413	-0.331735
40616986	rs2289334	2.59259e-09	-0.360936	-0.421907	0.00367837	1.9209	-0.317491	0.00374846	1.93421	-0.314711
40617124	rs11540714	4.53058e-09	-0.22465	-2.05233e-10	0.000216797	-1.22785	-2.05233e-10	0.00021785	-1.22579	-2.05233e-10
40617209	rs2289333	1.47581e-09	-0.894222	-0.452073	0.00203545	1.3617	-0.350046	0.00207157	1.37379	-0.347326
40617414	rs961090	7.51466e-10	-0.827066	-1.19416	0.00149988	1.90363	-1.1973	0.00151395	1.90987	-1.19699
40617876	rs34775584	1.52109e-09	-1.31607	-2.05233e-10	0.000271152	-1.00413	-2.05233e-10	0.000271484	-1.0057	-2.05233e-10
40618042	rs79353017	9.16699e-10	-1.82248	-2.05233e-10	0.000157016	-1.55046	-2.05233e-10	0.000157323	-1.5513	-2.05233e-10
40618552	rs146020554	2.06169e-09	-1.64918e-10	-1.01198	0.000277372	-1.64918e-10	-0.981455	0.000278281	-1.64918e-10	-0.980971
40618613	rs12081	2.86151e-09	-0.254983	-0.429167	0.00495459	2.22699	-0.325733	0.00505038	2.24059	-0.322976
40618996	rs2008462	4.62098e-09	-0.204892	-2.05233e-10	0.000224623	-1.19239	-2.05233e-10	0.000225728	-1.19027	-2.05233e-10
40619587	rs2004251	2.726e-10	-1.87988	-1.15537	4.87803e-05	-1.57419	-1.1453	4.89056e-05	-1.57393	-1.14578
40619724	rs67839313	5.2014e-10	-1.88067	-0.508486	0.000110342	-1.52063	-0.382602	0.000110712	-1.52197	-0.380702
40619743	rs1077476	1.48904e-09	-0.478904	-0.858466	0.00216522	1.86632	-0.792854	0.00220395	1.87932	-0.790909
40619923	rs141514566	2.22728e-09	-1.64918e-10	-0.93472	0.000298466	-1.64918e-10	-0.908158	0.000299307	-1.64918e-10	-0.908132
40619991	rs77276368	4.50257e-09	-0.23085	-2.05233e-10	0.000220921	-1.20901	-2.05233e-10	0.000222003	-1.20691	-2.05233e-10
40620135	rs7173747	3.44471e-09	-0.106863	-0.391797	0.00669911	2.48848	-0.285561	0.00683206	2.50251	-0.282733
40620560	rs11856877	5.18482e-10	-1.86485	-0.527497	0.000118879	-1.42402	-0.404689	0.000119278	-1.42539	-0.402759
40621701	rs2412511	5.31822e-10	-1.84603	-0.520919	9.51902e-05	-1.52286	-0.528073	9.53921e-05	-1.52257	-0.529039
40621815	rs187432425	1.62652e-09	-1.64918e-10	-1.24905	0.00021222	-1.64918e-10	-1.24919	0.000212812	-1.64918e-10	-1.24919
40621842	rs79246418	4.40985e-09	-0.251658	-2.05233e-10	0.000217486	-1.22468	-2.05233e-10	0.00021855	-1.22258	-2.05233e-10
40622182	rs62017973	5.66806e-10	-1.8734	-0.429837	7.06538e-05	-1.85984	-0.489181	7.09208e-05	-1.85984	-0.488197
40622374	rs4143838	1.88985e-09	-0.975399	-0.123605	0.000272002	-1.00201	0.00100114	0.000273327	-1.0011	0.00217136
40622721	rs116844737	3.83762e-09	-1.64918e-10	-0.390646	0.000468266	-1.64918e-10	-0.457778	0.000470038	-1.64918e-10	-0.456787
40622941	rs2118960	4.28844e-10	-1.88162	-0.700539	9.10263e-05	-1.38841	-0.707257	9.12352e-05	-1.38828	-0.70788
40622977	rs2118959	1.05737e-09	-1.84783	0.168108	0.000141338	-1.80138	0.145719	0.000141897	-1.80111	0.146609
40623057	rs75750921	1.65547e-08	-1.64918e-10	1.07117	0.00205561	-1.64918e-10	1.02152	0.00206452	-1.64918e-10	1.02305
40623586	rs7164747	1.4469e-09	-1.00461	-0.361463	0.0019531	1.22378	-0.253423	0.0019874	1.23553	-0.250549
40623593	rs7164564	3.16823e-09	-0.320239	-0.262087	0.00547449	2.14984	-0.148794	0.00558121	2.16332	-0.14576
40623643	rs74599224	1.67803e-08	-1.64918e-10	1.08471	0.00208332	-1.64918e-10	1.03491	0.00209236	-1.64918e-10	1.03645
40623824	rs1129264	3.55277e-10	-1.88286	-0.887501	0.000187692	-0.475419	-0.896593	0.000188329	-0.47442	-0.896987
40624055	rs75173345	4.82725e-09	-1.64918e-10	-0.161223	0.000630116	-1.64918e-10	-0.160909	0.000631902	-1.64918e-10	-0.160867
40624128	rs11630891	2.53346e-10	-1.88029	-1.22821	4.14966e-05	-1.65541	-1.22579	4.16249e-05	-1.65508	-1.22582
40624751	rs76448349	3.87772e-09	-0.380252	-2.05233e-10	0.000206938	-1.2744	-2.05233e-10	0.000207911	-1.27249	-2.05233e-10
40624774	rs4924454	9.67459e-10	-1.76858	-2.05233e-10	0.000256069	-1.06137	-2.05233e-10	0.000257058	-1.0603	-2.05233e-10
40624891	rs76744745	4.31557e-09	-1.64918e-10	-0.273269	0.000613153	-1.64918e-10	-0.188199	0.000615211	-1.64918e-10	-0.187636
40625206	rs72731500	2.54257e-10	-1.87866	-1.22625	4.10342e-05	-1.66867	-1.22373	4.11607e-05	-1.66835	-1.22377
40625959	rs114599331	3.66446e-09	-1.64918e-10	-0.436818	0.000450749	-1.64918e-10	-0.495904	0.000452449	-1.64918e-10	-0.494925
40626864	rs191414971	1.05899e-08	-1.64918e-10	0.624398	0.00146525	-1.64918e-10	0.682969	0.00146979	-1.64918e-10	0.683274
40626868	rs115267228	8.85678e-10	-0.607597	-1.2493	0.000784151	1.30949	-1.2517	0.000783556	1.30597	-1.25173
40626978	rs56289107	3.87772e-09	-0.380252	-2.05233e-10	0.000206938	-1.2744	-2.05233e-10	0.000207911	-1.27249	-2.05233e-10
40627845	rs55641696	2.57297e-10	-1.88258	-1.21044	4.39533e-05	-1.61642	-1.20726	4.40898e-05	-1.61607	-1.2073
40627948	rs139041110	8.93046e-10	-1.84862	-2.05233e-10	0.000149205	-1.60149	-2.05233e-10	0.000149544	-1.60201	-2.05233e-10
40628267	rs140689101	8.76227e-10	-1.86763	-2.05233e-10	0.000189799	-1.36085	-2.05233e-10	0.000190685	-1.35898	-2.05233e-10
40628543	rs62017974	2.61112e-10	-1.88135	-1.19695	4.3057e-05	-1.65099	-1.1933	4.31898e-05	-1.65065	-1.19335
40628671	rs12911108	2.96709e-09	-0.647918	-2.05233e-10	0.000322481	-0.830769	-2.05233e-10	0.000324333	-0.827831	-2.05233e-10
40629317	rs748245	4.52926e-10	-1.66908	-0.858449	0.000148272	-0.810559	-0.797204	0.000150003	-0.803679	-0.795265
40629715	rs74435374	4.73553e-09	-0.180405	-2.05233e-10	0.000238916	-1.1307	-2.05233e-10	0.000240149	-1.12834	-2.05233e-10
40630073	rs78494549	4.61479e-09	-0.206233	-2.05233e-10	0.000238884	-1.13083	-2.05233e-10	0.000240112	-1.12849	-2.05233e-10
40630613	rs56232597	4.70996e-09	-0.185819	-2.05233e-10	0.000225058	-1.19046	-2.05233e-10	0.000226195	-1.1882	-2.05233e-10
40630913	rs72733403	2.9254e-10	-1.81537	-1.14928	3.71496e-05	-1.84759	-1.14427	3.72645e-05	-1.84746	-1.1441
40631943	rs11634644	2.69002e-10	-1.87172	-1.17682	3.95937e-05	-1.75633	-1.17182	3.97192e-05	-1.75608	-1.17168
40632300	rs62017975	8.79162e-10	-1.86429	-2.05233e-10	0.000152963	-1.57662	-2.05233e-10	0.000153325	-1.57704	-2.05233e-10
40632302	rs12440659	3.8148e-10	-1.50709	-1.19211	3.51331e-05	-1.86519	-1.18248	3.52185e-05	-1.86514	-1.18288
40632368	rs58452154	4.39707e-09	-0.0842364	-0.170325	0.000823524	0.137631	-0.0308522	0.000828188	0.139679	-0.0300397
40632598	rs73397306	5.03074e-09	0.271937	-0.391869	0.000948281	0.514171	-0.266334	0.000953679	0.516401	-0.265675
40632648	rs77582559	4.61865e-09	0.194139	-0.399535	0.000866403	0.432077	-0.274541	0.000871298	0.434269	-0.273885
40633030	rs71472430	2.13152e-09	-0.978665	-2.05233e-10	0.00041748	-0.572577	-2.05233e-10	0.000417881	-0.574405	-2.05233e-10
40633138	rs4924455	7.86387e-10	-1.19282	-0.782982	0.000658138	0.591685	-0.709084	0.000668434	0.6024	-0.707063
40633301	rs34567466	1.09144e-09	-0.413737	-1.23426	0.00132823	1.807	-1.22221	0.00132785	1.80366	-1.22194
40633648	rs117045698	8.63045e-10	-1.88279	-2.05233e-10	0.000112677	-1.88229	-2.05233e-10	0.000112992	-1.88228	-2.05233e-10
40634236	rs11070265	8.36439e-10	-1.56283	-0.351271	0.000279597	-0.745032	-0.228431	0.000281006	-0.74366	-0.227566
40634717	rs4923864	6.57869e-10	-1.3085	-0.84575	0.000473588	0.327839	-0.774314	0.00048072	0.338095	-0.772411
40634831	rs2118958	3.25213e-10	-1.65677	-1.20201	3.91757e-05	-1.75339	-1.18537	3.92546e-05	-1.75456	-1.18498
40635086	rs142587703	2.53538e-09	-1.64918e-10	-0.805157	0.000341391	-1.64918e-10	-0.773785	0.000342251	-1.64918e-10	-0.774057
40635098	rs117409793	8.87763e-09	-1.64918e-10	0.448035	0.00120372	-1.64918e-10	0.486362	0.00120666	-1.64918e-10	0.486008
40635177	rs934935	4.52672e-10	-1.79547	-0.732617	6.14771e-05	-1.75354	-0.734607	6.16219e-05	-1.75342	-0.735163
40635504	rs2018127	2.17062e-09	-1.64918e-10	-0.960488	0.000274802	-1.64918e-10	-0.990762	0.000275738	-1.64918e-10	-0.99015
40635655	rs74793470	8.97522e-10	-0.598263	-1.24535	0.000913066	1.44797	-1.23797	0.000914106	1.44615	-1.23781
40635859	rs71472431	2.9692e-09	-0.647205	-2.05233e-10	0.000325224	-0.8223	-2.05233e-10	0.00032709	-0.819365	-2.05233e-10
40636418	rs746673	4.51419e-10	-1.53993	-0.990926	0.00018007	-0.494586	-0.918884	0.000182093	-0.487485	-0.917598
40636420	rs75444270	5.13209e-10	-1.41848	-0.984089	6.84413e-05	-1.37249	-1.00834	6.86441e-05	-1.37284	-1.00783
40636452	rs4441246	2.22707e-09	-0.934811	-2.05233e-10	0.00101578	0.316599	-2.05233e-10	0.00102757	0.325356	-2.05233e-10
40636798	rs34766487	2.80618e-10	-1.80719	-1.19907	7.7032e-05	-1.08806	-1.17453	7.73385e-05	-1.08723	-1.17418
40636844	rs34762477	2.58689e-10	-1.87892	-1.2087	4.69039e-05	-1.57247	-1.18624	4.70009e-05	-1.57349	-1.18594
40636957	rs17670483	2.72073e-10	-1.8056	-1.23159	3.42725e-05	-1.84302	-1.22945	3.4374e-05	-1.84292	-1.22938
40637472	rs79408247	3.41072e-09	-0.508577	-2.05233e-10	0.000158398	-1.5417	-2.05233e-10	0.000159076	-1.54022	-2.05233e-10
40637522	rs16970617	9.70214e-10	-1.80673	0.0409894	0.00023099	-1.33163	0.167194	0.000232643	-1.3284	0.168308
40637622	rs1898885	6.67357e-10	-1.87464	-0.265288	0.000114086	-1.72469	-0.145174	0.000114645	-1.72467	-0.143096
40637725	rs73397311	5.41202e-10	-1.15892	-1.19054	7.74991e-05	-1.05374	-1.20281	7.76971e-05	-1.05417	-1.20261
40638477	rs8040419	1.79131e-09	-1.64918e-10	-1.15255	0.000229713	-1.64918e-10	-1.16998	0.000230423	-1.64918e-10	-1.16968
40639526	rs62017977	8.80891e-10	-1.86232	-2.05233e-10	0.000125589	-1.7738	-2.05233e-10	0.00012592	-1.77396	-2.05233e-10
40639570	rs4375633	2.7506e-10	-1.79315	-1.23312	3.28548e-05	-1.87444	-1.24028	3.29538e-05	-1.87418	-1.24031
40639820	rs4924456	1.10686e-09	-1.87742	0.243443	0.000271457	-1.41979	0.41678	0.000272852	-1.41959	0.418918
40639996	rs74013060	6.66114e-10	-1.13178	-1.01001	0.00047638	0.53417	-0.974767	0.000477377	0.532713	-0.974007
40640332	rs77839142	4.37207e-09	-0.260263	-2.05233e-10	0.000231187	-1.16359	-2.05233e-10	0.000232154	-1.1622	-2.05233e-10
40640451	rs56936932	5.01819e-10	-1.52548	-0.899536	0.000180125	-0.573777	-0.839386	0.000181355	-0.571434	-0.83771
40640593	rs4306473	7.97565e-10	-1.22357	-0.738123	0.000457672	0.236141	-0.716802	0.000458464	0.234187	-0.715905
40640632	rs4605132	3.83265e-10	-1.87435	-0.820177	5.39339e-05	-1.88091	-0.738143	5.41449e-05	-1.88094	-0.737
40640903	rs12899773	1.50359e-09	-1.32764	-2.05233e-10	0.000215219	-1.23516	-2.05233e-10	0.000216583	-1.23163	-2.05233e-10
40641226	rs56044352	3.98597e-09	-0.352719	-2.05233e-10	0.0002145	-1.2385	-2.05233e-10	0.00021538	-1.2372	-2.05233e-10
40641305	rs35081132	3.41244e-10	-1.56017	-1.25049	0.00012698	-0.51174	-1.25104	0.000127083	-0.513757	-1.251
40641447	rs1898884	2.65706e-09	-1.18155	0.423274	0.00073442	-0.591476	0.583744	0.000741683	-0.587486	0.586807
40642368	rs144358590	3.59185e-09	-1.64918e-10	-0.456831	0.000481012	-1.64918e-10	-0.430922	0.000482193	-1.64918e-10	-0.431256
40642854	rs8034177	3.98899e-09	-1.67643	1.32447	0.000583235	-1.83168	1.59345	0.000586516	-1.83166	1.59626
40642877	rs16970633	4.65546e-10	-1.36693	-1.13311	5.55258e-05	-1.47619	-1.11378	5.57654e-05	-1.47432	-1.11413
40643316	rs145116468	9.63391e-10	-1.7728	-2.05233e-10	0.000159086	-1.53737	-2.05233e-10	0.000159394	-1.53822	-2.05233e-10
40643379	rs7174448	4.44841e-10	-1.29391	-1.25162	0.000235052	0.104795	-1.2518	0.00023522	0.102707	-1.25179
40643704	rs76315331	2.86233e-09	0.492546	-1.17641	0.000131287	-0.544706	-1.18472	0.000131959	-0.542489	-1.18462
40643706	rs4244577	5.20903e-10	-1.86289	-0.524802	9.62977e-05	-1.57719	-0.46218	9.68639e-05	-1.57666	-0.459635
40643734	rs17670745	3.07695e-10	-1.77377	-1.14038	5.53824e-05	-1.46497	-1.12758	5.55708e-05	-1.46434	-1.12761
40644246	rs35777573	4.72673e-10	-1.55288	-0.93197	6.11271e-05	-1.59037	-0.903486	6.13559e-05	-1.58876	-0.904153
40644776	rs11070266	2.90242e-10	-1.77839	-1.19415	5.13248e-05	-1.48379	-1.18485	5.15013e-05	-1.48313	-1.18486
40645098	rs7164581	5.36617e-10	-1.45095	-0.907018	7.04128e-05	-1.4838	-0.868635	7.06956e-05	-1.48191	-0.86931
40645133	rs7164606	5.13719e-10	-1.50315	-0.898431	6.75804e-05	-1.53391	-0.859586	6.7843e-05	-1.53214	-0.860269
40645677	rs56334337	3.1922e-09	0.621084	-1.19587	0.000130552	-0.532057	-1.20299	0.000131188	-0.530077	-1.20289
40645893	rs56190115	3.21855e-09	0.633997	-1.20057	0.000131221	-0.522568	-1.20737	0.00013186	-0.520581	-1.20728
40646035	rs117045099	1.69174e-09	-1.20974	-2.05233e-10	0.000172334	-1.45738	-2.05233e-10	0.000172823	-1.45733	-2.05233e-10
40646162	rs62017979	2.85667e-10	-1.76434	-1.22409	5.10362e-05	-1.45676	-1.21752	5.12131e-05	-1.45607	-1.21753
40646319	rs77050929	3.17602e-09	0.633997	-1.21387	0.000129614	-0.522568	-1.21969	0.000130244	-0.520581	-1.21961
40648077	rs78611791	1.49623e-09	-1.33255	-2.05233e-10	0.000123175	-1.79321	-2.05233e-10	0.000123541	-1.79303	-2.05233e-10
40648412	rs143235232	1.7644e-09	-1.64918e-10	-1.16769	0.000232978	-1.64918e-10	-1.15587	0.00023372	-1.64918e-10	-1.15548
40648610	rs62017981	2.69489e-10	-1.80299	-1.24374	3.27386e-05	-1.87907	-1.23919	3.28302e-05	-1.87904	-1.23921
40649020	rs113640277	8.87796e-10	-1.85451	-2.05233e-10	0.000126616	-1.76565	-2.05233e-10	0.000126923	-1.76602	-2.05233e-10
40649590	rs4575496	2.62326e-10	-1.86035	-1.21332	3.33077e-05	-1.88157	-1.21945	3.34013e-05	-1.88161	-1.2194
40649609	rs71472433	5.5208e-10	-1.27773	-1.05183	7.64331e-05	-1.24766	-1.02274	7.67761e-05	-1.24532	-1.02339
40649700	rs8033303	2.123e-08	2.49406	-1.17415	0.0010301	1.51137	-1.18077	0.00103743	1.51559	-1.18068
40649856	rs188206796	8.8296e-10	-1.85998	-2.05233e-10	0.00011472	-1.86432	-2.05233e-10	0.000115059	-1.86415	-2.05233e-10
40649863	rs76277863	1.12582e-08	1.89334	-1.20774	0.000390143	0.572873	-1.21317	0.000392751	0.576698	-1.21312
40650296	rs12901268	9.45665e-10	-1.79137	-2.05233e-10	0.000135761	-1.69592	-2.05233e-10	0.000136112	-1.69612	-2.05233e-10
40650402	rs56221586	8.45231e-10	-1.03352	-0.87012	0.000118595	-1.00773	-0.823374	0.000119094	-1.00541	-0.824276
40651273	rs11632012	5.49175e-09	-1.814	1.78175	0.00106503	-1.72879	2.09273	0.00107123	-1.72886	2.09583
40651838	rs1007177	5.43467e-09	-1.82171	1.77901	0.0010785	-1.71668	2.09319	0.00108468	-1.71676	2.0962
40653103	rs61654142	2.66288e-10	-1.81736	-1.24132	3.3287e-05	-1.85604	-1.24561	3.33831e-05	-1.85599	-1.24556
40653435	rs4924457	3.73375e-09	-1.82171	1.40363	0.000715085	-1.71668	1.68227	0.000719213	-1.71676	1.68531
40653819	rs11070267	4.72919e-09	-1.79282	1.61108	0.000892569	-1.73206	1.91935	0.000897556	-1.73214	1.92222
40654038	rs7165012	9.34665e-09	-0.859747	1.35927	0.0047077	0.222396	1.62775	0.00474251	0.224199	1.63052
40654066	rs8026523	9.19059e-09	1.72698	-1.2443	0.00031705	0.398709	-1.24646	0.000319107	0.40237	-1.24644
40654067	rs8027487	9.18859e-09	1.72698	-1.24452	0.000316992	0.398709	-1.24665	0.000319048	0.40237	-1.24663
40654217	rs7165541	4.11476e-10	-1.78919	-0.834315	0.000136321	-0.910005	-0.781793	0.000137099	-0.909103	-0.779796
40654846	rs151069715	1.65467e-09	-1.64918e-10	-1.2319	0.000215536	-1.64918e-10	-1.23369	0.000216126	-1.64918e-10	-1.23374
40655368	rs62017984	2.60415e-10	-1.85175	-1.22922	3.43883e-05	-1.83335	-1.23575	3.44895e-05	-1.83328	-1.23567
40655444	rs12913300	8.57373e-10	-1.0181	-0.871283	0.000121221	-0.981704	-0.827493	0.000121769	-0.979172	-0.828299
40655469	rs62017985	2.59255e-10	-1.85408	-1.23136	3.4431e-05	-1.83031	-1.23755	3.45322e-05	-1.83023	-1.23747
40655500	rs8037207	8.98912e-09	1.70916	-1.24865	0.000324277	0.424795	-1.25001	0.000326394	0.428503	-1.25
40655845	rs1898883	6.4897e-09	-1.80169	1.93641	0.00124415	-1.7419	2.2613	0.0012513	-1.74197	2.26431
40655873	rs1898882	4.02055e-09	-1.73953	1.39545	0.000907594	-1.50685	1.71083	0.000912278	-1.50681	1.71315
40656047	rs35070171	4.81255e-09	-0.164271	-2.05233e-10	0.00132825	0.584803	-2.05233e-10	0.00134107	0.591621	-2.05233e-10
40656141	rs12443160	4.45829e-10	-1.77032	-0.772997	0.000154133	-0.851128	-0.717869	0.000155037	-0.8502	-0.715739
40657825	rs149302504	2.89086e-09	-0.673947	-2.05233e-10	0.000496087	-0.400063	-2.05233e-10	0.000499227	-0.396539	-2.05233e-10
40658970	rs1992272	4.92457e-09	-1.79979	1.65852	0.00092379	-1.73287	1.95454	0.000929194	-1.73295	1.95767
40659476	rs35043215	3.22362e-10	-1.82358	-1.044	8.19784e-05	-1.16045	-1.0399	8.20721e-05	-1.16155	-1.04045
40659713	rs35004278	8.8355e-10	-1.85931	-2.05233e-10	0.000114652	-1.86491	-2.05233e-10	0.000114991	-1.86475	-2.05233e-10
40660043	rs76331864	1.44846e-09	-1.36499	-2.05233e-10	0.000196392	-1.3267	-2.05233e-10	0.000196938	-1.32671	-2.05233e-10
40660192	rs8040755	8.62919e-09	1.67117	-1.25152	0.000307212	0.371484	-1.25076	0.000309124	0.374911	-1.25077
40660515	rs35565646	7.14601e-10	-1.06648	-1.00505	9.90951e-05	-1.04119	-0.969546	9.95318e-05	-1.03892	-0.970204
40660566	rs72733420	2.51442e-10	-1.88284	-1.23321	3.52236e-05	-1.80602	-1.23908	3.5331e-05	-1.80582	-1.23901
40661013	rs61734053	8.63196e-10	-1.88261	-2.05233e-10	0.000150352	-1.59383	-2.05233e-10	0.000150683	-1.59442	-2.05233e-10
40661746	rs2412512	2.18707e-08	-1.64918e-10	1.34965	0.00309246	-1.64918e-10	1.42991	0.00309955	-1.64918e-10	1.42941
40662052	rs3743142	1.62189e-09	-1.64918e-10	-1.25191	0.000211696	-1.64918e-10	-1.25166	0.000212289	-1.64918e-10	-1.25165
40662501	rs4514650	3.59424e-10	-1.77193	-0.986825	0.000133074	-0.771405	-0.944503	0.000133749	-0.770746	-0.942892
40662669	rs3803360	7.15381e-10	-1.05557	-1.01487	9.91515e-05	-1.03011	-0.980057	9.95912e-05	-1.02782	-0.980703
40662748	rs3803359	7.0586e-10	-1.06648	-1.01735	9.77982e-05	-1.04119	-0.98272	9.82307e-05	-1.03892	-0.983362
40662773	rs3803358	9.71148e-09	1.7896	-1.25179	0.000335128	0.458935	-1.25124	0.000337359	0.462789	-1.25124
40663101	rs4924458	4.23153e-10	-1.64032	-0.955202	0.000198804	-0.403975	-0.910518	0.000199877	-0.403076	-0.908821
40663410	rs78431524	1.17834e-09	-1.5714	-2.05233e-10	0.00011297	-1.87969	-2.05233e-10	0.000113282	-1.87972	-2.05233e-10
40663948	rs117001799	2.76698e-09	-1.64918e-10	-0.717744	0.000359931	-1.64918e-10	-0.7209	0.00036097	-1.64918e-10	-0.720806
40664092	rs77721109	4.74886e-10	-1.40702	-1.07316	0.000108026	-0.870722	-1.05372	0.000108167	-0.871817	-1.05411
40664239	rs55788133	8.22984e-09	1.62421	-1.25194	0.000302484	0.356805	-1.25159	0.000304436	0.360457	-1.2516
40664583	rs117335143	4.76429e-09	-0.174351	-2.05233e-10	0.000502715	-0.38679	-2.05233e-10	0.000503874	-0.387275	-2.05233e-10
40664647	rs71472434	4.74342e-10	-1.42978	-1.05154	0.000153802	-0.524475	-1.04667	0.000153992	-0.525475	-1.04723
40664869	rs117899950	2.66674e-09	-1.64918e-10	-0.754641	0.000360696	-1.64918e-10	-0.718779	0.000361641	-1.64918e-10	-0.718949
40665228	rs75159543	8.92727e-09	1.70559	-1.25198	0.000322795	0.421932	-1.25173	0.000324896	0.425637	-1.25173
40665420	rs34088794	8.73825e-09	1.68419	-1.25198	0.000317308	0.404787	-1.25173	0.000319369	0.408479	-1.25173
40665430	rs11070268	4.8959e-09	-1.75497	1.60787	0.000839998	-1.77361	1.90019	0.000844947	-1.7737	1.90338
40665627	rs11630119	2.62353e-10	-1.86663	-1.20693	3.57771e-05	-1.81423	-1.21527	3.58838e-05	-1.81415	-1.21517
40665854	rs34230187	2.63856e-10	-1.86488	-1.20298	3.57808e-05	-1.81771	-1.2117	3.58876e-05	-1.81763	-1.21158
40665860	rs58640104	4.11205e-10	-1.65819	-0.965969	0.00018761	-0.448612	-0.923836	0.000188615	-0.447727	-0.922166
40665939	rs150088838	8.63612e-10	-1.88213	-2.05233e-10	0.000129662	-1.74189	-2.05233e-10	0.000130027	-1.74186	-2.05233e-10
40666591	rs143621713	1.08105e-09	-1.65756	-2.05233e-10	0.00012467	-1.78114	-2.05233e-10	0.000125009	-1.78121	-2.05233e-10
40667539	rs17671194	3.96672e-09	0.89299	-1.25055	0.000173936	-0.196986	-1.25114	0.00017493	-0.194085	-1.25113
40667815	rs12911691	1.90718e-09	-1.88243	0.79256	0.000462293	-1.4398	0.969186	0.000464703	-1.4395	0.971295
40667886	rs12912270	3.36952e-10	-1.8342	-0.989112	8.09034e-05	-1.23305	-0.980513	8.10005e-05	-1.234	-0.981146
40668575	rs62018001	3.45443e-10	-1.86401	-0.934422	4.6383e-05	-1.8192	-0.950679	4.65256e-05	-1.8191	-0.950502
40669321	rs148292137	8.68497e-10	-1.87649	-2.05233e-10	0.000112614	-1.88284	-2.05233e-10	0.000112929	-1.88284	-2.05233e-10
40669468	rs62018002	3.86698e-10	-1.87964	-0.805969	5.67324e-05	-1.74319	-0.825276	5.69023e-05	-1.7432	-0.825064
40670742	rs2412513	3.8815e-10	-1.67182	-1.01005	0.000170861	-0.48336	-0.982605	0.000171754	-0.482486	-0.981051
40671957	rs7166991	3.50103e-09	0.726398	-1.20884	0.000145137	-0.416667	-1.21247	0.000145918	-0.414148	-1.2124
40672145	rs12905240	4.36553e-10	-1.431	-1.13334	6.75909e-05	-1.2822	-1.11114	6.78739e-05	-1.2803	-1.11165
40672887	rs138817662	1.87307e-09	-1.64918e-10	-1.10792	0.000246164	-1.64918e-10	-1.10082	0.000246743	-1.64918e-10	-1.10126
40673124	rs17671250	3.8229e-09	0.819273	-1.21376	0.000248661	0.12645	-1.21717	0.000250199	0.129769	-1.21711
40673465	rs78153629	3.50679e-09	0.736582	-1.21738	0.000242986	0.106814	-1.22062	0.000244519	0.110258	-1.22057
40673466	rs77531164	3.75923e-09	0.805616	-1.2169	0.000258186	0.167037	-1.22017	0.000259829	0.170533	-1.22011
40674002	rs72733425	8.85235e-10	-1.8574	-2.05233e-10	0.000135186	-1.70016	-2.05233e-10	0.00013551	-1.70056	-2.05233e-10
40674920	rs17733008	3.6103e-09	0.747837	-1.19955	0.000237027	0.0649157	-1.20356	0.000238484	0.0681833	-1.20348
40675155	rs7164132	3.55854e-09	0.730966	-1.19711	0.000234158	0.0504021	-1.20122	0.000235595	0.0536574	-1.20114
40675329	rs7164321	3.94566e-09	0.831806	-1.19469	0.000269844	0.189914	-1.19888	0.000271571	0.193429	-1.19881
40675382	rs147559298	1.70613e-09	-1.20127	-2.05233e-10	0.000165368	-1.49864	-2.05233e-10	0.000165827	-1.49866	-2.05233e-10
40675443	rs7169404	3.94809e-09	0.831806	-1.19407	0.000270003	0.189914	-1.19829	0.000271731	0.193429	-1.19822
40675493	rs7169262	3.86965e-09	0.812963	-1.1953	0.000265282	0.173453	-1.19947	0.000266976	0.176954	-1.1994
40675695	rs4924462	2.40963e-09	-0.856024	-2.05233e-10	0.000127643	-1.75758	-2.05233e-10	0.000127989	-1.75766	-2.05233e-10
40676285	rs79044944	3.75559e-09	0.778867	-1.19112	0.000258541	0.143688	-1.19545	0.000260186	0.147164	-1.19537
40676913	rs7176722	4.59533e-10	-1.87354	-0.6395	6.70424e-05	-1.88286	-0.518631	6.73458e-05	-1.88286	-0.516904
40676997	rs7176592	2.10381e-09	-1.83178	0.840032	0.000251376	-1.88118	0.801319	0.000252147	-1.8812	0.801608
40677038	rs7177949	2.1e-09	-1.8336	0.840032	0.000251161	-1.88204	0.801319	0.000251932	-1.88205	0.801608
40678312	rs75278386	3.80975e-09	0.760204	-1.15814	0.000262615	0.127407	-1.16353	0.000264287	0.13087	-1.16343
40678343	rs8043180	1.68508e-09	-1.64918e-10	-1.21369	0.000217791	-1.64918e-10	-1.22328	0.000218375	-1.64918e-10	-1.22339
40679988	rs111754998	8.63262e-10	-1.88254	-2.05233e-10	0.00011656	-1.8484	-2.05233e-10	0.000116878	-1.84847	-2.05233e-10
40680061	rs8034859	9.74148e-10	-0.906676	-0.855015	0.000122409	-1.04222	-0.757227	0.000123216	-1.03986	-0.755799
40680682	rs11070269	5.45736e-10	-1.72596	-0.615159	7.05856e-05	-1.85748	-0.492505	7.09033e-05	-1.85757	-0.490717
40680689	rs113189667	3.64752e-09	0.701561	-1.14301	0.000253228	0.0763062	-1.14883	0.000254832	0.079724	-1.14872
40680874	rs11856925	2.78388e-09	-0.711655	-2.05233e-10	0.000240079	-1.12585	-2.05233e-10	0.000240759	-1.12581	-2.05233e-10
40681554	rs61149329	4.32632e-10	-1.52859	-1.04477	5.11091e-05	-1.66649	-1.00636	5.13368e-05	-1.66626	-1.00493
40681676	rs6492944	2.14428e-09	-1.82757	0.854874	0.000254699	-1.88275	0.816023	0.000255483	-1.88276	0.816313
40681773	rs147156222	1.62598e-09	-1.64918e-10	-1.24939	0.000211702	-1.64918e-10	-1.25163	0.000212291	-1.64918e-10	-1.25164
40681854	rs78604110	3.70178e-09	0.700492	-1.12718	0.000245762	0.0309566	-1.13341	0.000247299	0.0342901	-1.13329
40682860	rs12916629	5.21321e-10	-1.70663	-0.680254	6.62707e-05	-1.84937	-0.563692	6.656e-05	-1.84947	-0.562025
40683702	rs11541642	1.96578e-08	1.24298	-2.05233e-10	0.00128366	0.550655	-2.05233e-10	0.00129223	0.554522	-2.05233e-10
40683780	rs2289332	5.13787e-10	-1.7132	-0.688245	6.55025e-05	-1.8522	-0.572525	6.57903e-05	-1.85229	-0.570834
40684232	rs72733427	1.91034e-09	-1.85567	0.767456	0.000235268	-1.87551	0.729424	0.000235983	-1.87555	0.729708
40684289	rs72733428	2.10299e-09	-1.83607	0.84393	0.000252222	-1.88168	0.805181	0.000252996	-1.8817	0.80547
40685063	rs8031814	2.06398e-09	-1.83607	0.825207	0.000247587	-1.88168	0.786632	0.000248346	-1.8817	0.786921
40685119	rs74380208	9.22993e-10	-1.81563	-2.05233e-10	0.000115362	-1.85874	-2.05233e-10	0.000115713	-1.85849	-2.05233e-10
40685133	rs8032114	2.06398e-09	-1.83607	0.825207	0.000247587	-1.88168	0.786632	0.000248346	-1.8817	0.786921
40685150	rs8031994	2.04974e-09	-1.83848	0.820698	0.000246587	-1.88126	0.782165	0.000247342	-1.88128	0.782453
40685326	rs28379196	1.93483e-09	-1.85567	0.780191	0.000238255	-1.87551	0.742039	0.000238979	-1.87555	0.742324
40685406	rs8036457	2.05901e-09	-1.83848	0.825207	0.000247691	-1.88126	0.786632	0.00024845	-1.88128	0.786921
40685508	rs8037941	2.08173e-09	-1.83607	0.833772	0.000249697	-1.88168	0.795118	0.000250463	-1.8817	0.795406
40685797	rs139286584	1.82481e-09	-1.64918e-10	-1.13403	0.000241684	-1.64918e-10	-1.11918	0.000242334	-1.64918e-10	-1.11928
40685850	rs11541643	1.84997e-09	-1.83106	0.710728	0.000220902	-1.88233	0.673236	0.000221578	-1.88234	0.673516
40686087	rs11541641	2.11645e-09	-1.83607	0.85031	0.000253822	-1.88168	0.811501	0.0002546	-1.8817	0.811791
40686637	rs77891160	2.08063e-09	-1.64918e-10	-1.00283	0.00026759	-1.64918e-10	-1.01736	0.000268173	-1.64918e-10	-1.01797
40686687	rs72733434	2.08333e-09	-1.83433	0.832793	0.000249229	-1.88259	0.794147	0.000249996	-1.88259	0.794436
40686766	rs12593725	9.27938e-10	-0.893631	-0.916658	0.000113787	-1.04541	-0.827073	0.000114514	-1.04315	-0.825748
40687724	rs117866367	2.32097e-09	-0.893512	-2.05233e-10	0.000211558	-1.25232	-2.05233e-10	0.000212081	-1.25263	-2.05233e-10
40687828	rs11636361	6.19452e-10	-1.62199	-0.592431	7.62113e-05	-1.8055	-0.467808	7.65535e-05	-1.80562	-0.465987
40688696	rs72733437	2.53159e-09	-1.68871	0.882054	0.000271509	-1.84577	0.842953	0.000272373	-1.84567	0.843245
40689526	rs116843395	1.60549e-09	-1.26207	-2.05233e-10	0.000122845	-1.79589	-2.05233e-10	0.000123206	-1.79574	-2.05233e-10
40689594	rs78480617	1.78658e-09	-1.76244	0.607243	0.000496782	-1.01148	0.612817	0.00049746	-1.01226	0.612173
40689947	rs6492945	3.55034e-10	-1.81972	-0.951321	4.94977e-05	-1.84322	-0.861666	4.96895e-05	-1.84339	-0.860421
40690014	rs117431487	2.37407e-09	-1.64918e-10	-0.870894	0.000307512	-1.64918e-10	-0.878301	0.000308365	-1.64918e-10	-0.878316
40691052	rs62018005	1.16907e-09	-0.832935	-0.746355	0.000145315	-0.989497	-0.638413	0.000146296	-0.987162	-0.636807
40691089	rs55679082	7.57662e-10	-1.55472	-0.458298	9.02613e-05	-1.78007	-0.32404	9.06747e-05	-1.78024	-0.322084
40691797	rs12440453	1.16784e-09	-0.849227	-0.731116	0.000154126	-0.947405	-0.621638	0.000155177	-0.945024	-0.62001
40691831	rs35556292	7.54726e-10	-1.57063	-0.446267	8.99154e-05	-1.79691	-0.311035	9.03317e-05	-1.79705	-0.309065
40692040	rs12898710	1.37103e-09	-1.84048	0.420547	0.000238229	-1.7208	0.587218	0.000239393	-1.72064	0.589149
40692685	rs7165636	3.59327e-10	-1.831	-0.92802	4.97703e-05	-1.86282	-0.836575	4.99673e-05	-1.86294	-0.835292
40692858	rs59714765	6.86034e-10	-1.588	-0.524327	8.18844e-05	-1.8059	-0.395601	8.22579e-05	-1.80603	-0.393707
40693062	rs12904187	3.45922e-10	-1.85341	-0.943629	4.82781e-05	-1.87556	-0.854275	4.84702e-05	-1.87563	-0.853021
40693636	rs144900516	1.79531e-09	-1.64918e-10	-1.15032	0.000237394	-1.64918e-10	-1.13709	0.000237976	-1.64918e-10	-1.13743
40693814	rs8032408	1.63042e-09	-1.83391	0.587246	0.000275371	-1.74447	0.755771	0.00027674	-1.74435	0.757825
40694034	rs149056041	1.63788e-09	-1.64918e-10	-1.24209	0.000212559	-1.64918e-10	-1.24759	0.000213167	-1.64918e-10	-1.24753
40694865	rs34109167	8.84843e-10	-1.85784	-2.05233e-10	0.000142028	-1.65079	-2.05233e-10	0.000142673	-1.64904	-2.05233e-10
40694888	rs16970653	1.34466e-09	-1.75242	0.313066	0.000152027	-1.86236	0.279606	0.000152503	-1.86227	0.279856
40695620	rs181878802	1.64573e-09	-1.64918e-10	-1.23731	0.00021325	-1.64918e-10	-1.24435	0.000213865	-1.64918e-10	-1.24425
40695878	rs111626279	8.68783e-10	-1.87616	-2.05233e-10	0.000135353	-1.69892	-2.05233e-10	0.000135669	-1.69938	-2.05233e-10
40695891	rs78430826	1.51743e-09	-1.77745	0.458971	0.000173822	-1.87148	0.422697	0.000174396	-1.87141	0.423138
40697247	rs146699685	2.41837e-09	-1.64918e-10	-0.852407	0.000313751	-1.64918e-10	-0.858214	0.000314605	-1.64918e-10	-0.858282
40699373	rs1984793	5.11533e-09	-1.60712	1.50387	0.000673386	-1.88285	1.78836	0.000677383	-1.88285	1.79149
40699940	rs2289331	5.40374e-09	-1.58259	1.53418	0.000695449	-1.88245	1.82019	0.000699589	-1.88245	1.82334
40700022	rs10518693	4.7445e-09	-0.884147	0.705635	0.00149302	-0.236239	0.937982	0.00150483	-0.233733	0.940567
40700483	rs68169695	1.40006e-09	-1.71156	0.312575	0.000160877	-1.80529	0.27912	0.000161396	-1.80511	0.27937
40700767	rs16970660	1.33186e-09	-1.72039	0.271465	0.000153026	-1.8112	0.23499	0.000153504	-1.81102	0.235147
40701966	rs73383135	1.4483e-09	-1.70705	0.341941	0.000166124	-1.80225	0.308172	0.000166661	-1.80206	0.308425
40702196	rs34321039	1.28367e-09	-1.78519	0.299413	0.000341532	-1.07468	0.301311	0.000342061	-1.07543	0.300821
40702270	rs4924464	1.16182e-09	-1.52277	-0.0627383	0.000248374	-1.11938	0.0275028	0.000249781	-1.11943	0.0304161
40702287	rs4924465	2.92123e-09	-1.7637	1.1002	0.000423047	-1.85754	1.29821	0.000425132	-1.85746	1.30026
40702294	rs4244579	3.00728e-09	-1.74256	1.1081	0.000424319	-1.86276	1.30643	0.000426409	-1.86269	1.30848
40702509	rs72733442	1.49063e-09	-1.73363	0.397324	0.000172413	-1.81989	0.362971	0.000172967	-1.81973	0.363228
40702601	rs74763151	1.65386e-09	-1.64918e-10	-1.23239	0.00021557	-1.64918e-10	-1.23353	0.000216146	-1.64918e-10	-1.23364
40703114	rs8033938	4.88341e-09	0.923491	-1.07315	0.000301417	0.18139	-1.07971	0.000303332	0.184822	-1.07959
40703211	rs9635324	4.39546e-09	-0.806698	0.551771	0.00129749	-0.217767	0.779142	0.00130771	-0.215236	0.781665
40703339	rs8034416	4.58335e-09	-1.63556	1.42249	0.000621939	-1.8823	1.70833	0.000625603	-1.8823	1.71141
40703609	rs4924466	7.49005e-09	0.278076	-2.05233e-10	0.000272347	-0.999735	-2.05233e-10	0.00027307	-0.999871	-2.05233e-10
40704394	rs12440317	5.98524e-10	-1.14768	-1.10111	4.45998e-05	-1.73737	-1.07171	4.47936e-05	-1.73691	-1.07062
40705105	rs2289330	8.19526e-09	-1.51978	1.88784	0.00103008	-1.87643	2.207	0.00103589	-1.87642	2.20984
40705159	rs2289329	3.63333e-09	-0.833012	0.387663	0.00109074	-0.216959	0.604759	0.00109919	-0.214445	0.607171
40705225	rs2229312	1.56201e-09	-1.72728	0.43775	0.000178789	-1.82358	0.402975	0.000179364	-1.82342	0.403235
40705417	rs2289328	4.21639e-10	-1.39676	-1.20234	5.84522e-05	-1.35652	-1.18209	5.8712e-05	-1.3545	-1.18245
40705471	rs2289327	1.63995e-09	-1.64918e-10	-1.24084	0.000212719	-1.64918e-10	-1.24684	0.00021333	-1.64918e-10	-1.24676
40706101	rs113638727	5.43561e-09	0.97517	-1.0177	0.000335824	0.234992	-1.02522	0.000337998	0.238525	-1.02509
40706244	rs34870475	5.07181e-09	-0.111801	-2.05233e-10	0.000589521	-0.227504	-2.05233e-10	0.000594629	-0.221663	-2.05233e-10
40707456	rs875767	2.1069e-09	-1.73618	0.745897	0.000241255	-1.82903	0.708069	0.000242035	-1.82887	0.708352
40708422	rs11070270	3.75555e-09	-1.58772	1.17546	0.000480157	-1.88264	1.44994	0.000482884	-1.88264	1.45281
40708484	rs115077254	2.5496e-09	-1.64918e-10	-0.799564	0.000330653	-1.64918e-10	-0.805745	0.000331552	-1.64918e-10	-0.805817
40708644	rs112366697	4.2266e-09	0.957879	-1.25198	0.000263757	0.220111	-1.2519	0.000265425	0.223631	-1.2519
40708701	rs111540938	5.35586e-09	0.957879	-1.01519	0.000331681	0.220111	-1.02275	0.000333825	0.223631	-1.02262
40709575	rs148359169	1.74568e-09	-1.72728	0.548923	0.000199586	-1.82358	0.513017	0.00020023	-1.82342	0.513286
40709579	rs7172000	5.57824e-09	1.01165	-1.02827	0.000342955	0.266408	-1.03562	0.000345183	0.269967	-1.03549
40709686	rs2412523	3.819e-09	-1.61152	1.21601	0.000499678	-1.88285	1.49	0.00050255	-1.88285	1.49295
40710101	rs11070271	9.95331e-10	-1.86285	0.122666	0.000167813	-1.81965	0.335683	0.000168651	-1.81954	0.337775
40710108	rs11638033	3.56612e-09	-0.837955	0.373935	0.00106952	-0.223503	0.59165	0.0010776	-0.221065	0.593959
40710723	rs2075624	9.53956e-10	-1.51061	-0.272024	0.000204596	-1.10132	-0.184459	0.000205674	-1.10144	-0.181874
40711270	rs2075625	9.87096e-10	-1.85536	0.106876	0.000163001	-1.8313	0.318237	0.000163808	-1.8312	0.320295
40711933	rs4923865	3.40197e-09	-1.64312	1.13197	0.000459035	-1.88174	1.40405	0.000461629	-1.88174	1.4069
40712039	rs11630850	9.98788e-10	-1.85245	0.115741	0.00016357	-1.83781	0.32824	0.000164383	-1.83773	0.330328
40712072	rs11630878	1.00295e-09	-1.85522	0.122666	0.000165372	-1.8343	0.335683	0.000166195	-1.83421	0.337775
40712737	rs11790	3.61485e-09	-1.61152	1.16107	0.000472824	-1.88285	1.43476	0.000475504	-1.88285	1.43763
40713306	rs7207	9.98788e-10	-1.85245	0.115741	0.00016357	-1.83781	0.32824	0.000164383	-1.83773	0.330328
40713374	rs11557072	5.56078e-09	1.01376	-1.03352	0.000332603	0.240922	-1.04079	0.00033476	0.244471	-1.04066
40713774	rs1001528	9.98788e-10	-1.85245	0.115741	0.00016357	-1.83781	0.32824	0.000164383	-1.83773	0.330328
40713849	rs12914710	3.40197e-09	-1.64312	1.13197	0.000459035	-1.88174	1.40405	0.000461629	-1.88174	1.4069
40713878	rs12914315	3.63849e-09	-1.61408	1.17014	0.000477369	-1.88286	1.44433	0.000480078	-1.88286	1.4472
40714019	rs12593066	1.03266e-09	-1.49304	-0.210325	0.000225538	-1.06822	-0.120104	0.000226739	-1.06836	-0.117442
40714150	rs76994419	5.82352e-09	1.02909	-1.00269	0.000357026	0.281447	-1.01045	0.000359353	0.285018	-1.01031
40714223	rs142206246	2.10277e-09	-0.992244	-2.05233e-10	0.0003478	-0.755185	-2.05233e-10	0.000349845	-0.752112	-2.05233e-10
40714401	rs11633883	3.31366e-09	-0.869636	0.332189	0.000978216	-0.268263	0.547179	0.000985514	-0.265898	0.54946
40714887	rs144100152	2.12642e-09	-1.64918e-10	-0.981061	0.000274935	-1.64918e-10	-0.99028	0.000275749	-1.64918e-10	-0.99011
40715153	rs35700143	9.73347e-10	-1.86293	0.100417	0.000164677	-1.8146	0.311765	0.000165496	-1.8145	0.313842
40715375	rs12901440	9.66686e-10	-1.86293	0.0935506	0.000163465	-1.8146	0.304381	0.000164277	-1.8145	0.306453
40715427	rs12902310	3.4269e-09	-0.853357	0.349514	0.00104848	-0.217361	0.56564	0.00105634	-0.214971	0.567933
40715996	rs72733444	1.17538e-09	-1.73987	0.165961	0.000137059	-1.82053	0.134121	0.000137496	-1.82036	0.134359
40716244	rs2304646	1.77666e-09	-1.64918e-10	-1.16076	0.000230893	-1.64918e-10	-1.16486	0.000231595	-1.64918e-10	-1.16461
40716253	rs2304645	8.7367e-10	-1.84367	-0.0268843	0.000129485	-1.84105	0.0977986	0.000129999	-1.84097	0.0989006
40716408	rs28429209	1.78566e-09	-1.15571	-2.05233e-10	0.000122332	-1.80008	-2.05233e-10	0.000122622	-1.80049	-2.05233e-10
40716546	rs80176404	1.87338e-09	-1.64918e-10	-1.10776	0.00024493	-1.64918e-10	-1.10584	0.000245508	-1.64918e-10	-1.10627
40716654	rs11637756	9.32781e-10	-1.85482	0.0497334	0.000152008	-1.84011	0.257229	0.000152755	-1.84003	0.259268
40716926	rs117459566	1.24762e-09	-1.51426	-2.05233e-10	0.000161853	-1.52012	-2.05233e-10	0.000162376	-1.51968	-2.05233e-10
40717302	rs2034650	9.48826e-10	-1.85203	0.0640045	0.000153855	-1.8434	0.272592	0.000154612	-1.84332	0.274642
40717393	rs8040128	9.39804e-10	-1.85482	0.0572345	0.000153241	-1.84011	0.265304	0.000153995	-1.84003	0.26735
40717447	rs11858714	6.51196e-09	1.24967	-1.11153	0.000388246	0.472162	-1.11734	0.000390823	0.475887	-1.11723
40717675	rs8040086	9.39804e-10	-1.85482	0.0572345	0.000153241	-1.84011	0.265304	0.000153995	-1.84003	0.26735
40718534	rs10851395	7.36971e-10	-1.78283	-0.257878	0.000104793	-1.88213	-0.0726914	0.000105268	-1.88212	-0.0709694
40719168	rs117028441	1.08443e-09	-1.65444	-2.05233e-10	0.000113238	-1.87732	-2.05233e-10	0.000113549	-1.87737	-2.05233e-10
40719442	rs72733445	1.7017e-09	-1.87072	0.666846	0.000211499	-1.88102	0.62842	0.000212181	-1.88105	0.628887
40720078	rs74834275	1.02255e-09	-1.7132	-2.05233e-10	0.000123848	-1.78776	-2.05233e-10	0.00012422	-1.78755	-2.05233e-10
40720542	rs59424629	7.23392e-10	-1.77889	-0.280417	0.00010218	-1.88283	-0.0972512	0.00010264	-1.88282	-0.0955472
40720786	rs17733719	1.75397e-09	-1.14246	-0.0311619	0.000419542	-0.727534	0.159885	0.000422386	-0.725478	0.161797
40720904	rs17672016	9.2507e-10	-1.6568	-0.156582	0.000177011	-1.41444	-0.016162	0.000177896	-1.4145	-0.0139061
40721067	rs600791	2.36112e-09	-1.59395	0.717583	0.000297583	-1.87906	0.967944	0.000299168	-1.87906	0.970462
40721128	rs11636147	3.92412e-10	-1.41901	-1.25193	5.38388e-05	-1.37011	-1.25071	5.40926e-05	-1.36815	-1.25075
40721171	rs149435771	1.0955e-09	-1.64429	-2.05233e-10	0.000113074	-1.87877	-2.05233e-10	0.000113385	-1.87881	-2.05233e-10
40721420	rs661488	2.54042e-09	-1.57733	0.774156	0.000315333	-1.87695	1.02377	0.000317028	-1.87694	1.02634
40721700	rs8034217	2.45364e-09	-1.67035	0.832422	0.000331821	-1.88215	1.07993	0.000333645	-1.88215	1.08263
40721939	rs8033249	1.9932e-09	-1.14194	0.0961802	0.000470151	-0.74236	0.288601	0.000473451	-0.740329	0.290777
40722426	rs17672041	5.89979e-09	1.07377	-1.03435	0.000359675	0.319987	-1.0416	0.000362027	0.32359	-1.04147
40722510	rs79626713	6.39171e-09	1.05459	-0.935086	0.000389989	0.303433	-0.944127	0.000392547	0.307023	-0.943968
40722781	rs11634187	4.2285e-10	-1.34609	-1.25015	5.68281e-05	-1.31957	-1.24721	5.71012e-05	-1.3175	-1.24728
40723392	rs74386438	1.63067e-09	-1.64918e-10	-1.24651	0.000212664	-1.64918e-10	-1.2471	0.000213244	-1.64918e-10	-1.24716
40723451	rs1979189	5.02407e-10	-1.57728	-0.846562	6.19395e-05	-1.7127	-0.767952	6.22275e-05	-1.71246	-0.766343
40724939	rs71472439	1.0727e-09	-1.66532	-2.05233e-10	0.000115356	-1.85879	-2.05233e-10	0.000115635	-1.85916	-2.05233e-10
40725033	rs34034104	2.31697e-09	0.246438	-1.14168	0.000139582	-0.527407	-1.14076	0.00014035	-0.524629	-1.14083
40725215	rs117529693	1.97009e-09	-1.64918e-10	-1.05742	0.000257094	-1.64918e-10	-1.05737	0.000257835	-1.64918e-10	-1.05728
40725263	rs11070272	2.48061e-09	-1.68418	0.857182	0.000341923	-1.8817	1.10947	0.000343845	-1.88171	1.1123
40726458	rs72733449	1.38882e-09	-1.87072	0.463672	0.000174421	-1.88102	0.435675	0.000174924	-1.88105	0.4358
40727019	rs77556021	1.65382e-09	-1.64918e-10	-1.23241	0.000216136	-1.64918e-10	-1.2309	0.000216753	-1.64918e-10	-1.23084
40727879	rs72733450	1.24621e-09	-1.8743	0.35891	0.000157499	-1.87918	0.331785	0.00015795	-1.87923	0.331906
40728036	rs12368	5.02458e-10	-1.64075	-0.782988	9.01122e-05	-1.37766	-0.728098	9.05029e-05	-1.3776	-0.72662
40728810	rs55982218	5.1942e-09	1.02119	-1.10914	0.000348703	0.36241	-1.115	0.000350906	0.365817	-1.1149
40729400	rs1453184	3.76286e-10	-1.86432	-0.848586	5.41528e-05	-1.84748	-0.767527	5.43729e-05	-1.84739	-0.766345
40729811	rs72733453	5.69207e-10	-1.88271	-0.416299	7.42931e-05	-1.86299	-0.435804	7.44986e-05	-1.8631	-0.435717
40729975	rs896798	4.62841e-10	-1.4598	-1.04607	5.38584e-05	-1.63155	-0.988901	5.40828e-05	-1.63139	-0.987696
40730216	rs559615029	3.47087e-09	-1.64918e-10	-0.491093	0.000452395	-1.64918e-10	-0.492258	0.000453674	-1.64918e-10	-0.492221
40730659	rs35189772	1.24945e-09	-0.28286	-1.22994	0.000109822	-0.672071	-1.23588	0.000110479	-0.668992	-1.23578
40730807	rs586558	3.90645e-10	-1.69858	-0.976879	4.53834e-05	-1.83167	-0.960002	4.55411e-05	-1.83121	-0.959772
40731066	rs77556692	1.34699e-09	-1.43763	-2.05233e-10	0.000131981	-1.72415	-2.05233e-10	0.000132386	-1.72388	-2.05233e-10
40731208	rs146455513	9.08972e-10	-1.83094	-2.05233e-10	0.000112834	-1.8809	-2.05233e-10	0.000113143	-1.88095	-2.05233e-10
40731264	rs7175894	2.68523e-09	-1.64918e-10	-0.747731	0.000369095	-1.64918e-10	-0.69576	0.000370231	-1.64918e-10	-0.695473
40731325	rs603787	2.66641e-10	-1.82589	-1.23147	3.35399e-05	-1.87108	-1.22299	3.36418e-05	-1.87107	-1.22276
40732334	rs75361878	1.98726e-09	-1.64918e-10	-1.04874	0.000260229	-1.64918e-10	-1.04525	0.000261059	-1.64918e-10	-1.04485
40732793	rs71472440	5.6835e-09	1.18797	-1.18591	0.00040723	0.582318	-1.17975	0.000409904	0.586304	-1.17998
40735159	rs75855252	3.74692e-09	-0.414564	-2.05233e-10	0.000514816	-0.363004	-2.05233e-10	0.000517375	-0.360833	-2.05233e-10
40736666	rs77864341	2.0266e-09	-1.64918e-10	-1.02914	0.000261142	-1.64918e-10	-1.04175	0.000261898	-1.64918e-10	-1.04165
40737490	rs4923869	4.42053e-08	0.913081	1.14026	0.0035172	0.253031	1.30557	0.00355188	0.257209	1.30842
40738839	rs16970709	1.87837e-09	-1.64918e-10	-1.1051	0.000242625	-1.64918e-10	-1.1153	0.000243322	-1.64918e-10	-1.11522
40740713	rs1659563	2.32557e-09	0.306862	-1.1984	0.000151362	-0.37839	-1.20875	0.000152403	-0.374454	-1.20862
40740794	rs117820686	1.87667e-09	-1.64918e-10	-1.106	0.000242205	-1.64918e-10	-1.11703	0.000242905	-1.64918e-10	-1.11693
40741295	rs12898690	6.02726e-09	1.1681	-1.10731	0.000302789	0.211984	-1.10576	0.000304731	0.21578	-1.10595
40741973	rs4244580	2.62745e-08	0.613322	0.919776	0.00234556	0.0546373	1.09883	0.00236808	0.058663	1.10157
40742028	rs183522698	1.79706e-09	-1.64918e-10	-1.14935	0.000232692	-1.64918e-10	-1.1571	0.000233356	-1.64918e-10	-1.15703
40742338	rs11853333	9.65002e-09	1.22496	-0.693498	0.00048693	0.284097	-0.702791	0.000490032	0.287956	-0.703087
40744046	rs4924471	6.63505e-10	-1.87313	-0.272585	0.000102531	-1.79341	-0.183238	0.000103044	-1.79337	-0.181074
40744165	rs146473680	2.22074e-09	-1.64918e-10	-0.93766	0.000287764	-1.64918e-10	-0.944672	0.000288567	-1.64918e-10	-0.944674
40744940	rs115066667	1.67162e-09	-1.64918e-10	-1.22171	0.000217066	-1.64918e-10	-1.22661	0.000217681	-1.64918e-10	-1.22657
40745594	rs2304644	8.1443e-10	-1.82384	-0.11693	0.000110201	-1.88224	-0.0222705	0.000110673	-1.88226	-0.0207553
40746498	rs115931422	1.11605e-09	-1.6257	-2.05233e-10	0.000115502	-1.85753	-2.05233e-10	0.000115836	-1.85742	-2.05233e-10
40746748	rs2289326	2.35021e-08	0.533783	0.887807	0.00226106	0.0762721	1.0405	0.00228213	0.080114	1.04315
40747106	rs78886478	1.78894e-09	-1.64918e-10	-1.15387	0.000231513	-1.64918e-10	-1.16218	0.000232174	-1.64918e-10	-1.16211
40747130	rs76974745	3.60621e-09	-0.452841	-2.05233e-10	0.000184236	-1.3906	-2.05233e-10	0.000184599	-1.39141	-2.05233e-10
40747604	rs73387098	2.65076e-10	-1.84644	-1.2168	5.89821e-05	-1.31471	-1.21487	5.9094e-05	-1.31548	-1.21499
40747895	rs12916680	3.2604e-09	-0.553648	-2.05233e-10	0.00116151	0.450664	-2.05233e-10	0.00117547	0.459824	-2.05233e-10
40748718	rs9972363	3.27804e-09	0.602358	-1.15061	0.00025671	0.0922483	-1.15111	0.00025824	0.0955411	-1.15125
40750446	rs117505325	1.73445e-09	-1.64918e-10	-1.18481	0.000225333	-1.64918e-10	-1.18923	0.000225929	-1.64918e-10	-1.18938
40750740	rs3743143	7.78924e-10	-1.87043	-0.114906	0.000113096	-1.85841	-0.0201634	0.000113569	-1.85854	-0.0186469
40751555	rs3803357	6.57174e-09	-0.327952	0.475232	0.000543957	-0.949911	0.641968	0.000548125	-0.947392	0.644294
40752133	rs74927458	1.74452e-09	-1.64918e-10	-1.17902	0.000225893	-1.64918e-10	-1.18675	0.000226539	-1.64918e-10	-1.18668
40752134	rs3743144	7.65297e-10	-1.87194	-0.131049	0.000111106	-1.85618	-0.0401471	0.000111571	-1.85632	-0.0386204
40752797	rs3784401	1.90814e-09	-1.64918e-10	-1.08937	0.000247102	-1.64918e-10	-1.09701	0.000247795	-1.64918e-10	-1.097
40752884	rs149965770	1.8924e-09	-1.09765	-2.05233e-10	0.000170535	-1.46787	-2.05233e-10	0.000170917	-1.46842	-2.05233e-10
40755137	rs113479777	9.63604e-10	-1.77257	-2.05233e-10	0.000132083	-1.72338	-2.05233e-10	0.000132533	-1.72277	-2.05233e-10
40755763	rs138831572	1.71149e-09	-1.64918e-10	-1.19813	0.000221865	-1.64918e-10	-1.20475	0.000222497	-1.64918e-10	-1.20469
40756770	rs114881348	6.68485e-09	-1.64918e-10	0.164345	0.00100061	-1.64918e-10	0.301552	0.00100426	-1.64918e-10	0.302403
40756817	rs79551107	1.1321e-09	-1.61142	-2.05233e-10	0.000116036	-1.85292	-2.05233e-10	0.000116373	-1.8528	-2.05233e-10
40757035	rs603104	1.517e-08	0.651122	0.332699	0.00105515	-0.124567	0.479194	0.00106499	-0.120519	0.481636
40758337	rs3743145	7.96278e-10	-1.58867	-0.374631	0.000126005	-1.34959	-0.420901	0.00012668	-1.34734	-0.42059
40759172	rs77074285	2.51051e-09	-0.815012	-2.05233e-10	0.000259996	-1.04615	-2.05233e-10	0.000260931	-1.04534	-2.05233e-10
40759347	rs679882	2.60456e-10	-1.88227	-1.19855	3.6185e-05	-1.82444	-1.19372	3.62861e-05	-1.82439	-1.19378
40759574	rs117186658	1.22522e-09	-1.53238	-2.05233e-10	0.000122907	-1.79538	-2.05233e-10	0.000123271	-1.79522	-2.05233e-10
40760116	rs8826	2.61682e-10	-1.87898	-1.19714	3.77068e-05	-1.77432	-1.20265	3.78095e-05	-1.77458	-1.20246
40760444	rs57389306	2.83139e-10	-1.82535	-1.17197	6.63628e-05	-1.23606	-1.17561	6.65152e-05	-1.23679	-1.17538
40761079	rs150242127	5.23464e-09	-1.64918e-10	-0.0802007	0.000785039	-1.64918e-10	0.0589195	0.00078783	-1.64918e-10	0.0596811
40761093	rs58914687	2.4e-09	-1.64918e-10	-0.86003	0.000318808	-1.64918e-10	-0.842225	0.00031947	-1.64918e-10	-0.842936
40761549	rs6492947	1.72726e-09	0.0446564	-1.23362	9.91269e-05	-0.780376	-1.23004	9.96756e-05	-0.777522	-1.23016
40761722	rs117634742	1.2914e-09	-1.47977	-2.05233e-10	0.000122277	-1.80053	-2.05233e-10	0.000122642	-1.80033	-2.05233e-10
40761891	rs79438913	6.75731e-10	-1.85736	-0.270101	9.46399e-05	-1.87117	-0.185568	9.50361e-05	-1.87126	-0.184087
40762621	rs9672313	7.20456e-10	-0.838453	-1.22492	6.72321e-05	-1.17696	-1.2217	6.7543e-05	-1.17508	-1.22176
40762842	rs633295	3.25033e-10	-1.87548	-0.983847	4.3368e-05	-1.87451	-0.962578	4.35148e-05	-1.87446	-0.96204
40762879	rs118118557	1.49265e-09	-0.4599	-0.875048	0.000126207	-0.966324	-0.802566	0.000126732	-0.965375	-0.802152
40764549	rs582736	2.86755e-10	-1.82919	-1.15544	3.58029e-05	-1.87896	-1.14982	3.59013e-05	-1.87901	-1.14982
40764616	rs2242080	1.84906e-09	-1.64918e-10	-1.12082	0.000241233	-1.64918e-10	-1.12105	0.000242029	-1.64918e-10	-1.12054
40765360	rs667623	2.68347e-10	-1.88215	-1.16882	3.90771e-05	-1.77818	-1.16309	3.91719e-05	-1.77854	-1.1631
40765943	rs654317	2.10484e-09	0.235575	-1.22684	9.27865e-05	-0.847733	-1.22878	9.33284e-05	-0.844763	-1.22871
40766442	rs611933	2.76175e-10	-1.87895	-1.14327	3.76509e-05	-1.84052	-1.13794	3.7751e-05	-1.84067	-1.13792
40766618	rs75927551	1.67064e-09	-1.64918e-10	-1.22229	0.000216945	-1.64918e-10	-1.22717	0.00021756	-1.64918e-10	-1.22713
40766647	rs651131	2.94242e-10	-1.85987	-1.09898	3.81696e-05	-1.8675	-1.09728	3.82733e-05	-1.86762	-1.09723
40766660	rs79900396	1.73886e-09	-1.64918e-10	-1.18227	0.000231729	-1.64918e-10	-1.16125	0.000232444	-1.64918e-10	-1.16095
40766808	rs79326159	1.66602e-09	-1.64918e-10	-1.22506	0.000216398	-1.64918e-10	-1.22969	0.000217011	-1.64918e-10	-1.22965
40766879	rs624486	3.20545e-10	-1.73444	-1.1388	3.65722e-05	-1.87455	-1.13297	3.66771e-05	-1.87448	-1.13296
40767739	rs733299	1.97385e-09	0.141666	-1.19718	0.000130905	-0.539765	-1.19257	0.000131627	-0.536955	-1.19267
40767914	rs639123	2.57266e-10	-1.87319	-1.21995	3.42762e-05	-1.85699	-1.21537	3.43681e-05	-1.85711	-1.21536
40768139	rs1806961	2.66556e-09	0.485713	-1.2408	0.000122956	-0.553553	-1.24144	0.000123708	-0.550291	-1.24139
40768143	rs113588558	1.62704e-09	-1.64918e-10	-1.24873	0.000212027	-1.64918e-10	-1.2501	0.000212621	-1.64918e-10	-1.25009
40768181	rs2084941	2.78469e-10	-1.88113	-1.13281	3.78122e-05	-1.84545	-1.12874	3.79113e-05	-1.84567	-1.12868
40768279	rs731640	1.54055e-09	-0.0970025	-1.20636	0.000111984	-0.686313	-1.20215	0.000112577	-0.683724	-1.20224
40769320	rs62018030	1.60031e-09	-0.0541722	-1.21113	0.000119058	-0.620042	-1.20716	0.000119696	-0.617384	-1.20726
40769817	rs76617833	8.94595e-10	-1.84688	-2.05233e-10	0.000113074	-1.87877	-2.05233e-10	0.000113384	-1.87882	-2.05233e-10
40770113	rs115370557	1.63246e-09	-1.64918e-10	-1.24541	0.000212483	-1.64918e-10	-1.24795	0.000213083	-1.64918e-10	-1.24792
40770872	rs147959802	1.18095e-09	-1.56918	-2.05233e-10	0.000160525	-1.52836	-2.05233e-10	0.000161001	-1.52819	-2.05233e-10
40771097	rs16970734	2.93482e-10	-1.83162	-1.12981	4.50435e-05	-1.67651	-1.12268	4.51511e-05	-1.67701	-1.12258
40771818	rs36122190	2.40973e-09	0.1575	-1.01349	0.00020173	-0.295045	-1.00484	0.000202965	-0.292155	-1.00441
40771957	rs186443084	4.08262e-09	-1.64918e-10	-0.328759	0.000600264	-1.64918e-10	-0.209444	0.000602358	-1.64918e-10	-0.208748
40771960	rs607118	2.74855e-10	-1.88149	-1.14553	3.78599e-05	-1.83563	-1.13729	3.796e-05	-1.83586	-1.13721
40773017	rs138123873	1.62178e-09	-1.64918e-10	-1.25198	0.000211686	-1.64918e-10	-1.25171	0.000212275	-1.64918e-10	-1.25172
40773187	rs623187	2.91806e-10	-1.82201	-1.14516	4.52607e-05	-1.65763	-1.13675	4.53677e-05	-1.65815	-1.13665
40773350	rs59215299	1.62278e-09	-1.64918e-10	-1.25136	0.000211634	-1.64918e-10	-1.25195	0.000212225	-1.64918e-10	-1.25195
40773351	rs57149276	1.62278e-09	-1.64918e-10	-1.25136	0.000211634	-1.64918e-10	-1.25195	0.000212225	-1.64918e-10	-1.25195
40774368	rs147469669	1.62178e-09	-1.64918e-10	-1.25197	0.000211737	-1.64918e-10	-1.25147	0.000212326	-1.64918e-10	-1.25148
40774444	rs619711	1.97088e-09	0.180364	-1.23739	0.000104882	-0.714643	-1.23934	0.000105528	-0.711375	-1.23925
40775571	rs192639667	2.5024e-09	-1.64918e-10	-0.818249	0.000338117	-1.64918e-10	-0.783422	0.000338735	-1.64918e-10	-0.784382
40775692	rs36124780	2.30555e-09	0.335537	-1.23572	0.000177968	-0.192448	-1.23276	0.000179007	-0.189339	-1.23284
40775761	rs56949736	1.63277e-09	-1.64918e-10	-1.24522	0.00021375	-1.64918e-10	-1.24201	0.000214335	-1.64918e-10	-1.24206
40776434	rs590046	3.00229e-09	0.604582	-1.2407	0.000145066	-0.387866	-1.24176	0.000146053	-0.38395	-1.24168
40777645	rs3213999	2.52391e-09	0.424179	-1.23387	0.00018977	-0.130246	-1.23076	0.00019089	-0.127067	-1.23084
40778066	rs588686	3.57887e-09	0.779605	-1.24006	0.00016731	-0.245747	-1.24122	0.000168467	-0.241724	-1.24114
40778303	rs589650	2.79611e-10	-1.8822	-1.12765	4.08923e-05	-1.77646	-1.11941	4.09941e-05	-1.77687	-1.1193
40778381	rs138801732	6.99593e-09	-1.64918e-10	0.20983	0.000924996	-1.64918e-10	0.222976	0.00092869	-1.64918e-10	0.224174
40778506	rs2444302	3.68298e-09	0.805305	-1.23708	0.000171217	-0.225581	-1.2383	0.000172407	-0.221534	-1.23821
40778676	rs2053973	1.63062e-09	-1.64918e-10	-1.24654	0.000213406	-1.64918e-10	-1.24362	0.00021399	-1.64918e-10	-1.24367
40778717	rs35030447	2.95838e-09	0.586136	-1.237	0.000219098	0.0168577	-1.23415	0.000220403	0.0200839	-1.23423
40779113	rs603623	3.6765e-09	0.807167	-1.2407	0.000167808	-0.242232	-1.24176	0.000168968	-0.238211	-1.24168
40779411	rs144395603	2.06055e-09	-1.64918e-10	-1.01253	0.000265994	-1.64918e-10	-1.02334	0.000266807	-1.64918e-10	-1.02307
40779575	rs148757580	3.67503e-09	-0.433939	-2.05233e-10	0.0005358	-0.323053	-2.05233e-10	0.000538241	-0.321293	-2.05233e-10
40779779	rs616937	3.77278e-09	0.835586	-1.24327	0.000171148	-0.220022	-1.24426	0.000172334	-0.215974	-1.24419
40779845	rs617031	2.788e-10	-1.88175	-1.13101	4.09589e-05	-1.77136	-1.12288	4.10605e-05	-1.77178	-1.12278
40779963	rs640919	2.7867e-10	-1.88221	-1.13101	4.07446e-05	-1.77661	-1.12288	4.0846e-05	-1.77702	-1.12278
40780124	rs618399	3.76846e-09	0.835586	-1.24442	0.000170964	-0.220022	-1.24534	0.000172148	-0.215974	-1.24527
40780486	rs620198	3.97202e-09	0.887631	-1.24385	0.000178171	-0.179263	-1.24481	0.000179414	-0.175166	-1.24474
40780892	rs146415134	1.7408e-09	-1.64918e-10	-1.18116	0.000228875	-1.64918e-10	-1.17364	0.000229552	-1.64918e-10	-1.17347
40781128	rs35141967	4.56644e-09	-0.216764	-2.05233e-10	0.00118466	0.470396	-2.05233e-10	0.00119917	0.479781	-2.05233e-10
40782135	rs143079705	7.3932e-09	-1.64918e-10	0.265061	0.00112305	-1.64918e-10	0.416987	0.00112717	-1.64918e-10	0.417867
40782496	rs139973829	1.64186e-09	-1.64918e-10	-1.23967	0.00021409	-1.64918e-10	-1.24042	0.000214692	-1.64918e-10	-1.2404
40782620	rs2444303	4.23437e-09	-0.292265	-2.05233e-10	0.000337878	-0.78413	-2.05233e-10	0.000340036	-0.780549	-2.05233e-10
40782928	rs73389048	1.71875e-09	-1.64918e-10	-1.1939	0.00022627	-1.64918e-10	-1.18509	0.000226869	-1.64918e-10	-1.18523
40783246	rs12443191	1.44317e-09	-0.117979	-1.25068	8.62699e-05	-0.898289	-1.25104	8.6754e-05	-0.895506	-1.25102
40783381	rs12443223	1.47671e-09	-0.0964091	-1.24928	8.77804e-05	-0.882162	-1.24981	8.8276e-05	-0.879356	-1.24978
40783397	rs7162004	1.38865e-09	-0.158594	-1.24857	8.38532e-05	-0.928565	-1.24918	8.43216e-05	-0.925825	-1.24914
40783476	rs7162054	1.57668e-09	-0.0309004	-1.24928	9.22051e-05	-0.832984	-1.24981	9.2732e-05	-0.83011	-1.24978
40783722	rs4923871	2.75901e-10	-1.88282	-1.14039	3.95649e-05	-1.79629	-1.13258	3.96648e-05	-1.79666	-1.13247
40784285	rs4923872	1.27926e-09	-0.237952	-1.25127	7.7798e-05	-1.00118	-1.25152	7.82217e-05	-0.998554	-1.2515
40784493	rs140385236	1.02482e-09	-1.71098	-2.05233e-10	0.000121561	-1.80639	-2.05233e-10	0.000121922	-1.80622	-2.05233e-10
40784859	rs4923873	2.77877e-10	-1.88236	-1.13371	3.9484e-05	-1.80541	-1.1255	3.9585e-05	-1.80576	-1.12539
40786001	rs75726656	1.64378e-09	-1.64918e-10	-1.2385	0.00021369	-1.64918e-10	-1.24229	0.000214298	-1.64918e-10	-1.24223
40786463	rs117532718	1.78845e-09	-1.64918e-10	-1.15415	0.000233695	-1.64918e-10	-1.1528	0.000234302	-1.64918e-10	-1.15299
40786656	rs74244686	2.72507e-10	-1.8707	-1.16489	3.61717e-05	-1.86071	-1.15783	3.62699e-05	-1.86089	-1.15773
40786778	rs117614921	1.64679e-09	-1.64918e-10	-1.23667	0.000214023	-1.64918e-10	-1.24073	0.000214633	-1.64918e-10	-1.24067
40786910	rs9652415	1.44851e-09	-0.115381	-1.24958	8.52769e-05	-0.910855	-1.25006	8.57541e-05	-0.908096	-1.25002
40787211	rs2167795	1.55166e-09	-0.0502251	-1.24595	8.98115e-05	-0.862384	-1.24672	9.03223e-05	-0.859558	-1.24666
40787470	rs144431085	1.64292e-09	-1.64918e-10	-1.23903	0.000213595	-1.64918e-10	-1.24273	0.000214202	-1.64918e-10	-1.24268
40787901	rs80189384	1.64338e-09	-1.64918e-10	-1.23875	0.000213645	-1.64918e-10	-1.2425	0.000214253	-1.64918e-10	-1.24244
40788704	rs4924472	1.9477e-09	0.171956	-1.24081	0.000110344	-0.661417	-1.2418	0.000111014	-0.658235	-1.24171
40788804	rs117398507	8.63474e-10	-1.88229	-2.05233e-10	0.000113016	-1.87928	-2.05233e-10	0.000113319	-1.8794	-2.05233e-10
40789643	rs77565133	1.65743e-09	-1.64918e-10	-1.23023	0.000215201	-1.64918e-10	-1.23524	0.000215814	-1.64918e-10	-1.23518
40790743	rs117171659	8.90461e-10	-1.85151	-2.05233e-10	0.000125809	-1.77205	-2.05233e-10	0.000126186	-1.77184	-2.05233e-10
40791115	rs11070275	2.18358e-09	0.265557	-1.22009	0.000116478	-0.626521	-1.22259	0.000117188	-0.623377	-1.22244
40791828	rs12916042	1.93025e-09	0.150713	-1.22856	0.000105863	-0.713971	-1.2307	0.000106494	-0.710939	-1.23057
40792139	rs2924386	2.037e-09	0.1972	-1.22122	0.00011044	-0.678664	-1.22368	0.000111106	-0.675586	-1.22353
40792648	rs147815994	1.62268e-09	-1.64918e-10	-1.25142	0.000211647	-1.64918e-10	-1.25189	0.000212239	-1.64918e-10	-1.25189
40792856	rs1993212	1.6706e-09	-0.0200776	-1.20224	9.58898e-05	-0.838239	-1.20538	9.64397e-05	-0.835496	-1.20519
40793261	rs2412524	1.43732e-09	-0.129711	-1.24301	0.00011798	-0.590722	-1.24558	0.000118584	-0.588453	-1.24552
40794513	rs75610658	4.01244e-09	-1.64918e-10	-0.346099	0.000586532	-1.64918e-10	-0.232586	0.000588602	-1.64918e-10	-0.231851
40794525	rs182734824	3.2906e-09	-1.64918e-10	-0.54443	0.000437884	-1.64918e-10	-0.52486	0.000439389	-1.64918e-10	-0.524216
40794958	rs117012904	1.63994e-09	-1.64918e-10	-1.24084	0.00021327	-1.64918e-10	-1.24426	0.000213875	-1.64918e-10	-1.24421
40795198	rs999197	1.93473e-09	0.165168	-1.2407	0.00015443	-0.331211	-1.23586	0.000155282	-0.328394	-1.23596
40795772	rs8043197	2.81743e-10	-1.88282	-1.11944	4.04366e-05	-1.79629	-1.11078	4.05392e-05	-1.79666	-1.11067
40795860	rs8042419	1.6218e-09	-1.64918e-10	-1.25196	0.000211663	-1.64918e-10	-1.25182	0.000212252	-1.64918e-10	-1.25183
40796197	rs7183273	2.03035e-09	0.1972	-1.22449	0.000110095	-0.678664	-1.22681	0.000110758	-0.675586	-1.22667
40796280	rs149930684	1.62697e-09	-1.64918e-10	-1.24878	0.000211949	-1.64918e-10	-1.25047	0.000212545	-1.64918e-10	-1.25044
40796350	rs11852527	1.46491e-09	-0.109933	-1.24377	0.000119924	-0.573735	-1.24622	0.00012054	-0.571451	-1.24617
40796616	rs146538887	1.62178e-09	-1.64918e-10	-1.25197	0.00021167	-1.64918e-10	-1.25179	0.000212259	-1.64918e-10	-1.25179
40797046	rs140643086	1.91356e-09	-1.08653	-2.05233e-10	0.000149348	-1.60053	-2.05233e-10	0.000149811	-1.60023	-2.05233e-10
40797205	rs1901774	1.46381e-09	-0.109933	-1.24452	0.000119849	-0.573735	-1.24685	0.000120464	-0.571451	-1.2468
40797367	rs7168927	2.79976e-10	-1.88277	-1.12578	4.05693e-05	-1.78664	-1.11716	4.06717e-05	-1.78703	-1.11704
40798495	rs8038350	2.76733e-10	-1.88275	-1.13745	3.95986e-05	-1.79863	-1.12939	3.9699e-05	-1.79899	-1.12928
40799568	rs1869301	2.26981e-09	0.196074	-1.11188	0.000124342	-0.671977	-1.1118	0.000125089	-0.669032	-1.11154
40800978	rs77669521	1.62946e-09	-1.64918e-10	-1.24725	0.000213216	-1.64918e-10	-1.24451	0.000213801	-1.64918e-10	-1.24455
40801256	rs151079841	1.62916e-09	-1.64918e-10	-1.24744	0.000212153	-1.64918e-10	-1.24951	0.000212751	-1.64918e-10	-1.24948
40801271	rs11639464	6.52007e-09	1.30683	-1.16745	0.000266316	0.148873	-1.171	0.000268325	0.153356	-1.17076
40801374	rs181586473	1.62648e-09	-1.64918e-10	-1.24908	0.000211952	-1.64918e-10	-1.25046	0.000212545	-1.64918e-10	-1.25045
40802205	rs4924473	3.01629e-10	-1.88252	-1.05153	4.31401e-05	-1.80321	-1.03915	4.32506e-05	-1.80357	-1.03902
40802247	rs4924474	3.03516e-10	-1.88252	-1.0453	4.34189e-05	-1.8032	-1.03272	4.35301e-05	-1.80355	-1.03259
40802446	rs2034651	7.0029e-09	1.34384	-1.13301	0.000285628	0.185113	-1.13724	0.000287756	0.18946	-1.13695
40802760	rs141273191	1.62535e-09	-1.64918e-10	-1.24978	0.00021181	-1.64918e-10	-1.25112	0.000212405	-1.64918e-10	-1.25111
40802768	rs2034652	6.66274e-09	1.28497	-1.12394	0.000274934	0.138041	-1.12832	0.000276972	0.142338	-1.12802
40803582	rs75814867	3.02974e-10	-1.88283	-1.04678	4.39784e-05	-1.7891	-1.03402	4.40903e-05	-1.78948	-1.03388
40804071	rs2959545	8.33527e-09	1.56622	-1.18123	0.000311167	0.317901	-1.18438	0.000313561	0.32256	-1.18417
40804518	rs1869302	6.79988e-09	1.31433	-1.13293	0.000279027	0.161508	-1.13701	0.000281098	0.16583	-1.13673
40804574	rs1869303	3.17879e-10	-1.88168	-0.999901	4.51084e-05	-1.81197	-0.985779	4.52261e-05	-1.8123	-0.985626
40804595	rs118053908	5.66196e-09	-0.00172854	-2.05233e-10	0.000220564	-1.21063	-2.05233e-10	0.000221041	-1.21125	-2.05233e-10
40806066	rs62018045	2.30878e-09	-0.898779	-2.05233e-10	0.000268537	-1.01382	-2.05233e-10	0.000269615	-1.01261	-2.05233e-10
40806502	rs8033739	3.16687e-10	-1.88238	-1.00296	4.64652e-05	-1.77894	-0.989171	4.65825e-05	-1.77934	-0.989033
40806506	rs62018046	4.20363e-09	0.944916	-1.24447	0.000288437	0.304466	-1.2468	0.000290261	0.307935	-1.24675
40806624	rs150050454	1.63951e-09	-1.64918e-10	-1.2411	0.000213223	-1.64918e-10	-1.24447	0.000213828	-1.64918e-10	-1.24443
40806837	rs74742072	1.62179e-09	-1.64918e-10	-1.25197	0.000211728	-1.64918e-10	-1.25151	0.000212316	-1.64918e-10	-1.25153
40806961	rs143510041	1.62649e-09	-1.64918e-10	-1.24908	0.000211953	-1.64918e-10	-1.25045	0.000212546	-1.64918e-10	-1.25044
40807881	rs74011171	1.62177e-09	-1.64918e-10	-1.25198	0.000211706	-1.64918e-10	-1.25161	0.000212295	-1.64918e-10	-1.25162
40809088	rs138045988	1.95017e-09	-1.64918e-10	-1.06758	0.000246039	-1.64918e-10	-1.10132	0.000246692	-1.64918e-10	-1.10146
40810251	rs147922862	1.6284e-09	-1.64918e-10	-1.2479	0.000212081	-1.64918e-10	-1.24985	0.000212678	-1.64918e-10	-1.24982
40810687	rs192359657	1.62552e-09	-1.64918e-10	-1.24967	0.000211862	-1.64918e-10	-1.25088	0.000212456	-1.64918e-10	-1.25087
40810720	rs8040187	3.88024e-10	-1.88238	-0.799804	5.72881e-05	-1.77894	-0.779782	5.74336e-05	-1.77934	-0.779628
40811076	rs9783737	3.89058e-10	-1.88267	-0.796855	5.71681e-05	-1.78405	-0.77677	5.73139e-05	-1.78444	-0.776615
40811587	rs4924476	3.88185e-10	-1.88197	-0.799804	5.7589e-05	-1.7737	-0.779782	5.77347e-05	-1.77411	-0.779628
40811633	rs144949398	1.75422e-09	-1.64918e-10	-1.17348	0.000229286	-1.64918e-10	-1.17185	0.00022992	-1.64918e-10	-1.17187
40811858	rs7494968	5.51453e-09	1.19806	-1.22618	0.000225464	0.0402229	-1.22887	0.000227118	0.0446023	-1.22873
40811891	rs117286955	5.40247e-09	-0.0486431	-2.05233e-10	0.000582744	-0.239065	-2.05233e-10	0.000585438	-0.23724	-2.05233e-10
40812654	rs2959547	3.79488e-10	-1.88267	-0.821762	5.5731e-05	-1.78405	-0.802228	5.58729e-05	-1.78444	-0.802077
40813273	rs9284288	3.65499e-10	-1.88072	-0.86127	5.46841e-05	-1.7626	-0.842644	5.48207e-05	-1.76303	-0.8425
40814324	rs2123534	3.49177e-09	0.689664	-1.17476	0.000244558	0.0574854	-1.16485	0.000245989	0.0607747	-1.16509
40814422	rs6492951	5.16804e-09	1.14057	-1.23358	0.000213976	-0.00514264	-1.23581	0.00021553	-0.000815143	-1.23568
40814469	rs138210221	8.82719e-10	-1.86025	-2.05233e-10	0.000136398	-1.69123	-2.05233e-10	0.00013678	-1.69123	-2.05233e-10
40815138	rs62018048	3.33948e-09	0.662953	-1.19264	0.000234439	0.0342963	-1.18391	0.000235813	0.0375659	-1.18413
40815281	rs61048252	5.81436e-09	1.12097	-1.09614	0.000382034	0.415904	-1.07721	0.000384466	0.419874	-1.07762
40816395	rs181154977	5.29198e-09	-1.64918e-10	-0.0693062	0.000782201	-1.64918e-10	0.0552982	0.000784989	-1.64918e-10	0.056069
40816481	rs113660317	3.28193e-09	0.689664	-1.23673	0.000228664	0.0574854	-1.23204	0.000230031	0.0607747	-1.23216
40816599	rs145508988	1.74901e-09	-1.64918e-10	-1.17645	0.000230529	-1.64918e-10	-1.16644	0.000231135	-1.64918e-10	-1.1666
40816684	rs76299246	9.40604e-10	-1.79673	-2.05233e-10	0.000112681	-1.88225	-2.05233e-10	0.000112998	-1.88223	-2.05233e-10
40817480	rs11638742	5.69828e-09	1.19806	-1.1934	0.000232744	0.0402229	-1.1971	0.00023447	0.0446023	-1.19687
40817609	rs7178756	5.69828e-09	1.19806	-1.1934	0.000232744	0.0402229	-1.1971	0.00023447	0.0446023	-1.19687
40818070	rs11070276	3.97185e-10	-1.88276	-0.776089	5.82895e-05	-1.78656	-0.754835	5.84402e-05	-1.78695	-0.754651
40818083	rs12595610	5.50965e-09	1.16925	-1.19824	0.000226444	0.0174713	-1.20179	0.000228116	0.0218247	-1.20157
40818499	rs4924478	5.78634e-09	1.19806	-1.17806	0.000236249	0.0402229	-1.18215	0.000238017	0.0446023	-1.18186
40819191	rs72733469	4.90011e-09	1.00964	-1.15588	0.000328057	0.330964	-1.14459	0.000330102	0.33466	-1.14486
40819461	rs143224928	1.85027e-09	-1.64918e-10	-1.12017	0.000240973	-1.64918e-10	-1.12213	0.000241718	-1.64918e-10	-1.12183
40819558	rs7169872	3.99707e-10	-1.88286	-0.769666	5.83855e-05	-1.79148	-0.748271	5.85371e-05	-1.79186	-0.748086
40819607	rs62018051	5.44997e-09	1.11753	-1.15742	0.000359989	0.425474	-1.14621	0.000362262	0.429249	-1.14648
40819768	rs12916218	4.01068e-10	-1.88286	-0.766267	5.85886e-05	-1.79148	-0.744798	5.87407e-05	-1.79186	-0.744612
40820227	rs74749768	3.9462e-10	-1.87612	-0.789207	6.13537e-05	-1.72605	-0.764108	6.14952e-05	-1.72662	-0.764025
40820392	rs75893575	3.00553e-09	-0.635045	-2.05233e-10	0.000263052	-1.03446	-2.05233e-10	0.000263981	-1.03372	-2.05233e-10
40820805	rs7164166	4.12277e-10	-1.8822	-0.73936	6.11825e-05	-1.76751	-0.725444	6.13439e-05	-1.76799	-0.725111
40820934	rs16970758	1.63555e-09	-1.64918e-10	-1.24352	0.000212801	-1.64918e-10	-1.24646	0.000213404	-1.64918e-10	-1.24641
40821260	rs117352613	1.62482e-09	-1.64918e-10	-1.2501	0.000211768	-1.64918e-10	-1.25132	0.000212362	-1.64918e-10	-1.25131
40821450	rs148092624	3.56097e-09	-1.64918e-10	-0.465465	0.000489917	-1.64918e-10	-0.412577	0.000490678	-1.64918e-10	-0.413812
40821494	rs16970759	1.62183e-09	-1.64918e-10	-1.25194	0.000211881	-1.64918e-10	-1.25079	0.000212474	-1.64918e-10	-1.25078
40821616	rs74812134	1.62323e-09	-1.64918e-10	-1.25108	0.000211661	-1.64918e-10	-1.25183	0.000212253	-1.64918e-10	-1.25182
40823431	rs139184950	1.62301e-09	-1.64918e-10	-1.25122	0.000211649	-1.64918e-10	-1.25188	0.000212241	-1.64918e-10	-1.25188
40823918	rs4923875	5.71249e-09	1.23772	-1.23056	0.000221976	0.0287347	-1.23298	0.000223623	0.0332018	-1.23284
40824082	rs2034653	4.30684e-10	-1.88251	-0.695367	6.4647e-05	-1.757	-0.680869	6.48188e-05	-1.75748	-0.680523
40824574	rs56046472	1.62701e-09	-1.64918e-10	-1.24875	0.000211953	-1.64918e-10	-1.25045	0.000212549	-1.64918e-10	-1.25043
40824710	rs8029208	4.3907e-10	-1.88277	-0.675828	6.45588e-05	-1.77816	-0.66108	6.47318e-05	-1.77862	-0.660728
40825089	rs11070277	5.67653e-09	1.23772	-1.23688	0.000220667	0.0287347	-1.2389	0.000222298	0.0332018	-1.23878
40825206	rs12594548	5.51424e-09	1.20872	-1.23688	0.000215716	0.006047	-1.2389	0.000217306	0.0104875	-1.23878
40825619	rs4924479	5.66732e-09	1.23772	-1.23851	0.000220334	0.0287347	-1.2404	0.000221962	0.0332018	-1.2403
40825736	rs4924480	5.67577e-09	1.23772	-1.23701	0.000220675	0.0287347	-1.23886	0.000222306	0.0332018	-1.23875
40826095	rs2959535	4.25896e-10	-1.88252	-0.70654	6.15017e-05	-1.79556	-0.692188	6.16684e-05	-1.79598	-0.691845
40826110	rs2959536	5.68498e-09	1.23772	-1.23539	0.00022101	0.0287347	-1.23734	0.000222646	0.0332018	-1.23722
40826454	rs35598660	2.31912e-09	-0.89431	-2.05233e-10	0.000269667	-1.00963	-2.05233e-10	0.000270751	-1.0084	-2.05233e-10
40826717	rs78931190	1.62604e-09	-1.64918e-10	-1.24935	0.000211868	-1.64918e-10	-1.25085	0.000212463	-1.64918e-10	-1.25083
40827030	rs12916323	6.46784e-09	1.11039	-0.979044	0.000417925	0.394568	-0.966079	0.000420499	0.398271	-0.96643
40827181	rs117486512	3.11126e-09	-0.600472	-2.05233e-10	0.000462258	-0.47069	-2.05233e-10	0.000464406	-0.468842	-2.05233e-10
40827764	rs117887366	1.62418e-09	-1.64918e-10	-1.2505	0.00021172	-1.64918e-10	-1.25155	0.000212314	-1.64918e-10	-1.25154
40828682	rs2924388	5.88254e-09	1.273	-1.23651	0.000232108	0.0785492	-1.23816	0.000233846	0.0831138	-1.23805
40828922	rs11857247	7.62664e-09	1.22368	-0.927536	0.000483214	0.480948	-0.907302	0.000486274	0.484929	-0.907757
40831258	rs2290379	4.31202e-10	-1.8708	-0.70588	6.67693e-05	-1.71405	-0.691518	6.69405e-05	-1.71462	-0.691175
40831574	rs117307252	2.93204e-09	-1.64918e-10	-0.659801	0.000390539	-1.64918e-10	-0.639287	0.000391545	-1.64918e-10	-0.6395
40831575	rs140515450	1.64916e-09	-1.64918e-10	-1.23523	0.00021454	-1.64918e-10	-1.23832	0.000215145	-1.64918e-10	-1.23829
40831896	rs151061715	1.78457e-09	-1.64918e-10	-1.15632	0.000235503	-1.64918e-10	-1.14509	0.000236118	-1.64918e-10	-1.14527
40832378	rs78216404	1.16813e-09	-1.58009	-2.05233e-10	0.000135316	-1.6992	-2.05233e-10	0.000135566	-1.70014	-2.05233e-10
40833379	rs28647196	6.17718e-10	-1.05357	-1.16365	5.98857e-05	-1.35767	-1.15671	6.02035e-05	-1.3553	-1.15657
40833491	rs8028910	7.30913e-09	1.28652	-1.03289	0.000453314	0.532312	-1.02254	0.000456197	0.536146	-1.02282
40833816	rs149615550	5.07548e-09	-0.111077	-2.05233e-10	0.000649166	-0.131126	-2.05233e-10	0.00065223	-0.129204	-2.05233e-10
40834881	rs1987795	4.49121e-10	-1.87251	-0.66345	6.92431e-05	-1.72065	-0.648545	6.94223e-05	-1.7212	-0.648188
40835099	rs6492952	4.49401e-10	-1.86788	-0.667457	7.01501e-05	-1.70357	-0.652603	7.03295e-05	-1.70416	-0.652248
40835654	rs7181909	9.26057e-09	1.45835	-0.968087	0.000599546	0.738499	-0.94914	0.000603463	0.742649	-0.949566
40835667	rs1811513	5.75365e-09	1.24042	-1.22609	0.00023706	0.0873541	-1.22585	0.000238832	0.091839	-1.22568
40835954	rs2014367	4.5404e-10	-1.87332	-0.651748	6.98412e-05	-1.72389	-0.636696	7.00226e-05	-1.72445	-0.636336
40836073	rs117295797	1.10879e-09	-1.63223	-2.05233e-10	0.000125948	-1.77094	-2.05233e-10	0.000126354	-1.77051	-2.05233e-10
40836119	rs2412534	5.60472e-09	1.2114	-1.22329	0.00023173	0.0643201	-1.22556	0.00023345	0.0687788	-1.22541
40836472	rs55944373	7.01141e-09	0.21204	-2.05233e-10	0.000346977	-0.757556	-2.05233e-10	0.000349007	-0.754507	-2.05233e-10
40836568	rs7164385	9.00553e-09	1.43043	-0.968087	0.000584901	0.713769	-0.94914	0.000588711	0.7179	-0.949566
40836591	rs976401	5.63181e-09	1.2114	-1.21847	0.000232806	0.0643201	-1.22093	0.000234538	0.0687788	-1.22076
40836909	rs976402	4.53688e-10	-1.8741	-0.651748	6.9617e-05	-1.72711	-0.636696	6.97982e-05	-1.72766	-0.636336
40837370	rs2924389	4.5601e-10	-1.88081	-0.639927	6.79752e-05	-1.76294	-0.624729	6.81569e-05	-1.76342	-0.624366
40837536	rs11857509	1.91524e-09	-0.185424	-0.900232	0.000183476	-0.507582	-0.887149	0.000184355	-0.505232	-0.887505
40837598	rs11632061	1.1984e-09	-0.319009	-1.23551	8.37382e-05	-0.941903	-1.23722	8.42038e-05	-0.93926	-1.2371
40837872	rs34750756	1.69383e-09	-0.296511	-0.911993	0.000168741	-0.587162	-0.891288	0.000169532	-0.584803	-0.891753
40838109	rs11632370	1.35338e-09	-0.197391	-1.23551	9.20695e-05	-0.847055	-1.23722	9.25934e-05	-0.844282	-1.2371
40838186	rs8032453	4.52762e-10	-1.87614	-0.651748	6.89897e-05	-1.73616	-0.636696	6.91703e-05	-1.73669	-0.636336
40838476	rs8036938	1.73265e-09	-0.25831	-0.927536	0.000171897	-0.552616	-0.907302	0.000172711	-0.550226	-0.907757
40839143	rs2412533	4.57934e-10	-1.87251	-0.644017	7.0619e-05	-1.72065	-0.628869	7.08022e-05	-1.7212	-0.628507
40839292	rs2412532	1.41307e-09	-0.155114	-1.23462	9.52576e-05	-0.813856	-1.23637	9.58042e-05	-0.811039	-1.23626
40839315	rs2412531	1.44761e-09	-0.133776	-1.23181	9.71299e-05	-0.797058	-1.23371	9.76904e-05	-0.794219	-1.23358
40840557	rs4923876	1.35581e-09	-0.197391	-1.23371	9.22268e-05	-0.847055	-1.23551	9.27523e-05	-0.844282	-1.23539
40841219	rs75529743	9.50637e-10	-1.78612	-2.05233e-10	0.000125114	-1.77759	-2.05233e-10	0.000125404	-1.77806	-2.05233e-10
40841486	rs2412530	4.70455e-10	-1.87781	-0.611744	6.58072e-05	-1.82388	-0.596202	6.59924e-05	-1.82423	-0.59583
40841537	rs144198123	2.11905e-09	-1.64918e-10	-0.984533	0.000269356	-1.64918e-10	-1.01078	0.000270281	-1.64918e-10	-1.01014
40841659	rs896795	1.3522e-09	-0.197391	-1.23637	9.19941e-05	-0.847055	-1.23803	9.25174e-05	-0.844282	-1.23792
40841686	rs896796	5.7699e-10	-1.12049	-1.16494	5.18493e-05	-1.51258	-1.14589	5.20203e-05	-1.51258	-1.14539
40841782	rs896797	4.68768e-10	-1.87722	-0.615929	6.54014e-05	-1.82583	-0.600438	6.55858e-05	-1.82617	-0.600068
40842185	rs4924481	1.34795e-09	-0.197391	-1.23952	9.17214e-05	-0.847055	-1.241	9.22419e-05	-0.844282	-1.2409
40842275	rs921624	4.66983e-10	-1.88103	-0.615929	6.64897e-05	-1.80933	-0.600438	6.6674e-05	-1.80972	-0.600068
40842299	rs8025458	1.58534e-09	-0.416203	-0.858498	0.000161951	-0.683271	-0.836246	0.000162689	-0.681017	-0.836745
40844222	rs12913296	2.96902e-10	-1.7304	-1.21945	3.65032e-05	-1.79423	-1.21518	3.66377e-05	-1.79343	-1.2151
40844303	rs142098526	9.32848e-10	-1.80501	-2.05233e-10	0.000248134	-1.09285	-2.05233e-10	0.000248498	-1.09416	-2.05233e-10
40844407	rs12439814	1.69566e-09	-1.64918e-10	-1.20743	0.000225238	-1.64918e-10	-1.18965	0.000225894	-1.64918e-10	-1.18953
40844648	rs12440468	1.04246e-09	-0.443871	-1.25004	7.80935e-05	-1.00019	-1.24871	7.83052e-05	-1.00024	-1.24875
40844771	rs149315463	1.71515e-09	-1.64918e-10	-1.196	0.000225345	-1.64918e-10	-1.18918	0.000225933	-1.64918e-10	-1.18936
40844964	rs8041816	4.70418e-10	-1.88167	-0.607965	6.7332e-05	-1.8048	-0.592377	6.75181e-05	-1.8052	-0.592005
40845071	rs8041991	4.70132e-10	-1.88252	-0.607722	6.79738e-05	-1.79556	-0.592132	6.816e-05	-1.79598	-0.591759
40845302	rs8042729	7.79247e-10	-0.735625	-1.2493	6.10383e-05	-1.24754	-1.24777	6.12032e-05	-1.24759	-1.24781
40845366	rs144621485	2.04493e-09	-1.02013	-2.05233e-10	0.00024667	-1.09876	-2.05233e-10	0.000247468	-1.09832	-2.05233e-10
40845597	rs6582	1.26508e-09	-0.257321	-1.24304	8.7235e-05	-0.893919	-1.24429	8.77231e-05	-0.891209	-1.24421
40845952	rs1044474	3.26166e-10	-1.6382	-1.21765	3.95976e-05	-1.71478	-1.21327	3.97554e-05	-1.71368	-1.21318
40846417	rs117221331	1.64045e-09	-1.64918e-10	-1.24053	0.000213326	-1.64918e-10	-1.24399	0.000213932	-1.64918e-10	-1.24394
40846514	rs78102563	1.6396e-09	-1.64918e-10	-1.24105	0.000213233	-1.64918e-10	-1.24443	0.000213838	-1.64918e-10	-1.24438
40846615	rs11637245	2.95115e-10	-1.73665	-1.21924	3.63385e-05	-1.79898	-1.21495	3.64716e-05	-1.7982	-1.21487
40846771	rs146011966	1.6396e-09	-1.64918e-10	-1.24105	0.000213233	-1.64918e-10	-1.24443	0.000213838	-1.64918e-10	-1.24438
40846811	rs7173685	6.64237e-09	-1.64918e-10	0.157969	0.000859897	-1.64918e-10	0.149999	0.000862166	-1.64918e-10	0.149847
40847008	rs2278887	5.40086e-10	-1.78542	-0.566107	7.26578e-05	-1.77103	-0.550024	7.28355e-05	-1.77176	-0.549639
40847233	rs2278888	1.11594e-09	-0.375791	-1.25001	8.23878e-05	-0.946701	-1.24868	8.2611e-05	-0.946748	-1.24871
40847369	rs34240706	2.42521e-09	-0.84958	-2.05233e-10	0.000281254	-0.967555	-2.05233e-10	0.000282392	-0.966303	-2.05233e-10
40847404	rs2278889	4.70418e-10	-1.88167	-0.607965	6.7332e-05	-1.8048	-0.592377	6.75181e-05	-1.8052	-0.592005
40848289	rs12915563	1.50651e-09	-0.415673	-0.91003	0.000149524	-0.702226	-0.897129	0.000150213	-0.700064	-0.89748
40848351	rs17673703	2.90423e-10	-1.74875	-1.22316	3.58589e-05	-1.80809	-1.21914	3.59885e-05	-1.80735	-1.21905
40848724	rs10467972	9.97192e-10	-0.489406	-1.2489	7.5472e-05	-1.03577	-1.24728	7.56762e-05	-1.03582	-1.24732
40848894	rs1813898	1.14149e-09	-0.35719	-1.24598	8.0508e-05	-0.971467	-1.24699	8.09483e-05	-0.968865	-1.24692
40848984	rs7162749	1.73955e-09	-0.396038	-0.785833	0.000177708	-0.665028	-0.761641	0.000178513	-0.662757	-0.762183
40849326	rs76717634	9.21136e-10	-1.81765	-2.05233e-10	0.00020852	-1.26678	-2.05233e-10	0.000208815	-1.26815	-2.05233e-10
40849408	rs8028999	1.05488e-09	-0.433166	-1.2489	7.88647e-05	-0.991803	-1.24728	7.90779e-05	-0.991849	-1.24732
40849680	rs8029384	1.14412e-09	-0.35719	-1.24368	8.06784e-05	-0.971467	-1.24488	8.11208e-05	-0.968865	-1.2448
40850049	rs3743146	1.65027e-09	-0.434416	-0.800143	0.000169145	-0.699738	-0.77632	0.000169906	-0.697499	-0.776854
40850053	rs74396966	2.51277e-09	-1.64918e-10	-0.814112	0.000330533	-1.64918e-10	-0.806106	0.000331379	-1.64918e-10	-0.806337
40850562	rs56195430	1.74329e-09	-1.64918e-10	-1.17973	0.000229726	-1.64918e-10	-1.16993	0.000230331	-1.64918e-10	-1.17008
40850688	rs1530942	4.82023e-10	-1.88193	-0.583334	6.91876e-05	-1.80254	-0.567453	6.93789e-05	-1.80294	-0.567074
40850753	rs76980373	1.04489e-09	-1.69159	-2.05233e-10	0.000140436	-1.66206	-2.05233e-10	0.000140815	-1.66215	-2.05233e-10
40850782	rs79326251	1.7225e-09	-1.64918e-10	-1.19172	0.0002268	-1.64918e-10	-1.18274	0.0002274	-1.64918e-10	-1.18289
40850864	rs1530943	4.72404e-10	-1.88167	-0.603752	6.76197e-05	-1.8048	-0.588114	6.78066e-05	-1.8052	-0.58774
40851930	rs55640412	1.18838e-09	-0.314379	-1.24853	8.66457e-05	-0.89817	-1.24682	8.68796e-05	-0.898217	-1.24686
40852103	rs150833017	2.13658e-09	-1.64918e-10	-0.976294	0.000278211	-1.64918e-10	-0.978432	0.000279182	-1.64918e-10	-0.977737
40852230	rs117994869	2.52113e-09	-1.64918e-10	-0.810793	0.000331642	-1.64918e-10	-0.802757	0.000332491	-1.64918e-10	-0.802989
40852379	rs2412529	4.83987e-10	-1.88216	-0.57904	6.96485e-05	-1.80025	-0.563108	6.98407e-05	-1.80066	-0.562727
40852381	rs11637239	5.48335e-10	-1.1307	-1.20566	4.91861e-05	-1.51969	-1.19151	4.93423e-05	-1.51968	-1.19114
40852691	rs147710179	1.69818e-09	-1.64918e-10	-1.20594	0.000220466	-1.64918e-10	-1.21107	0.000221058	-1.64918e-10	-1.21118
40852931	rs10444792	4.86077e-10	-1.88216	-0.574731	6.99528e-05	-1.80025	-0.558748	7.01459e-05	-1.80066	-0.558366
40853666	rs13329076	2.96304e-10	-1.74875	-1.20311	3.66282e-05	-1.80809	-1.19791	3.67614e-05	-1.80735	-1.19781
40853920	rs8042733	2.03878e-09	-0.26263	-0.760517	0.000205842	-0.544018	-0.735685	0.000206794	-0.541636	-0.736241
40853923	rs62019866	2.11102e-09	-0.224033	-0.764296	0.000212373	-0.508911	-0.739558	0.000213362	-0.506499	-0.740112
40854057	rs4924482	4.90204e-10	-1.88193	-0.566504	7.03758e-05	-1.80254	-0.550426	7.05707e-05	-1.80294	-0.550042
40854411	rs78020351	2.27307e-09	-0.914367	-2.05233e-10	0.000218851	-1.21842	-2.05233e-10	0.000219794	-1.21691	-2.05233e-10
40854636	rs144901300	1.67174e-09	-1.64918e-10	-1.22164	0.000219563	-1.64918e-10	-1.21517	0.000220153	-1.64918e-10	-1.21528
40854693	rs138630028	1.71617e-09	-1.64918e-10	-1.19541	0.000225905	-1.64918e-10	-1.1867	0.000226504	-1.64918e-10	-1.18684
40854703	rs11070278	5.08689e-10	-1.88167	-0.529751	7.28784e-05	-1.8048	-0.513221	7.30717e-05	-1.8052	-0.512959
40855210	rs10152546	3.01154e-10	-1.7304	-1.20523	3.70224e-05	-1.79423	-1.20106	3.71598e-05	-1.79343	-1.20095
40855708	rs61668695	1.64854e-09	-1.64918e-10	-1.23561	0.000214218	-1.64918e-10	-1.23982	0.000214829	-1.64918e-10	-1.23976
40856113	rs28634695	3.144e-10	-1.69086	-1.20173	3.83543e-05	-1.76354	-1.19641	3.85017e-05	-1.76261	-1.19629
40856165	rs8034250	5.22361e-10	-1.88285	-0.502041	7.59311e-05	-1.79179	-0.485199	7.61309e-05	-1.79221	-0.484933
40856167	rs147327004	5.94595e-10	-1.0602	-1.19518	5.21929e-05	-1.47041	-1.18146	5.23504e-05	-1.4705	-1.18114
40856230	rs8034401	5.24515e-10	-1.88285	-0.497926	7.62478e-05	-1.79179	-0.481038	7.64484e-05	-1.79221	-0.480771
40856254	rs8035774	5.19984e-10	-1.88286	-0.506601	7.57665e-05	-1.78935	-0.489809	7.59654e-05	-1.78978	-0.489544
40856420	rs12442697	5.26791e-10	-1.88283	-0.493623	7.67446e-05	-1.78688	-0.479455	7.69516e-05	-1.78731	-0.479112
40856486	rs12915171	3.21107e-10	-1.67641	-1.19507	3.90682e-05	-1.7521	-1.18941	3.92203e-05	-1.75112	-1.18928
40856521	rs28669075	3.36063e-10	-1.65376	-1.1722	4.07455e-05	-1.73395	-1.16552	4.09077e-05	-1.7329	-1.16538
40856768	rs143212546	1.64217e-09	-1.64918e-10	-1.23948	0.000213513	-1.64918e-10	-1.24312	0.00021412	-1.64918e-10	-1.24306
40856989	rs3803354	5.04034e-10	-1.88285	-0.537758	7.32626e-05	-1.79176	-0.521004	7.34524e-05	-1.79219	-0.520777
40857105	rs184651651	3.229e-09	-1.64918e-10	-0.563327	0.000428595	-1.64918e-10	-0.546302	0.000430031	-1.64918e-10	-0.545743
40857240	rs3803353	2.34421e-09	-0.162254	-0.721297	0.000223817	-0.492495	-0.703489	0.000224862	-0.490167	-0.703949
40857265	rs4924483	5.23699e-10	-1.8803	-0.502041	7.39247e-05	-1.81857	-0.485199	7.41243e-05	-1.81892	-0.484933
40857616	rs8024802	5.33146e-10	-1.87987	-0.484586	7.5089e-05	-1.82059	-0.46755	7.52923e-05	-1.82094	-0.467281
40857709	rs8024579	5.32191e-10	-1.88167	-0.484586	7.58767e-05	-1.81015	-0.46755	7.608e-05	-1.81053	-0.467281
40857883	rs7165054	3.24069e-09	-0.163325	-0.396388	0.000327663	-0.453612	-0.361216	0.000329132	-0.451152	-0.36199
40857999	rs7164056	5.35909e-10	-1.87959	-0.479704	7.71532e-05	-1.79729	-0.463731	7.73564e-05	-1.7977	-0.463476
40858005	rs7163889	5.35909e-10	-1.87959	-0.479704	7.71532e-05	-1.79729	-0.463731	7.73564e-05	-1.7977	-0.463476
40858068	rs7164405	5.35773e-10	-1.87959	-0.479958	7.72196e-05	-1.79729	-0.462871	7.74241e-05	-1.7977	-0.462601
40858091	rs6492953	5.38016e-10	-1.87959	-0.47578	7.75464e-05	-1.79729	-0.458647	7.77519e-05	-1.7977	-0.458377
40858217	rs4439732	1.14123e-09	-0.375658	-1.22774	8.60356e-05	-0.928704	-1.22335	8.62625e-05	-0.928773	-1.22343
40858227	rs4561439	5.38272e-10	-1.87911	-0.47578	7.73654e-05	-1.79963	-0.458647	7.75709e-05	-1.80003	-0.458377
40858361	rs4467046	5.38272e-10	-1.87911	-0.47578	7.73654e-05	-1.79963	-0.458647	7.75709e-05	-1.80003	-0.458377
40858382	rs72733486	1.08955e-09	-1.64973	-2.05233e-10	0.000113076	-1.87875	-2.05233e-10	0.000113392	-1.87875	-2.05233e-10
40858665	rs7170946	5.38272e-10	-1.87911	-0.47578	7.73654e-05	-1.79963	-0.458647	7.75709e-05	-1.80003	-0.458377
40858818	rs7170288	3.231e-10	-1.65862	-1.20667	3.83851e-05	-1.75754	-1.20161	3.85336e-05	-1.75657	-1.2015
40859088	rs117688218	1.06763e-09	-1.67006	-2.05233e-10	0.000213036	-1.24535	-2.05233e-10	0.000213555	-1.24571	-2.05233e-10
40859089	rs11632319	5.41059e-10	-1.8786	-0.471125	7.75515e-05	-1.80193	-0.453941	7.77579e-05	-1.80233	-0.453669
40859277	rs12908114	3.5861e-09	-0.123086	-0.335348	0.000354961	-0.435849	-0.298956	0.000356543	-0.433391	-0.299756
40859550	rs1453182	5.36028e-10	-1.87911	-0.479958	7.70394e-05	-1.79963	-0.462871	7.72439e-05	-1.80003	-0.462601
40859951	rs17746659	3.46136e-09	-0.143513	-0.350323	0.000349688	-0.435545	-0.314227	0.000351255	-0.433069	-0.31502
40860709	rs11637422	3.26032e-10	-1.64302	-1.21323	3.85485e-05	-1.74581	-1.20909	3.86991e-05	-1.7448	-1.20898
40860844	rs4923877	5.62041e-10	-1.86173	-0.449951	7.61865e-05	-1.84109	-0.432537	7.63982e-05	-1.84138	-0.432262
40860919	rs10851396	3.32265e-09	-0.142936	-0.391799	0.000324272	-0.456373	-0.368858	0.000325755	-0.453997	-0.369458
40860946	rs11070279	3.25661e-09	-0.18253	-0.372284	0.000323916	-0.489705	-0.336625	0.000325349	-0.487293	-0.337409
40861040	rs11070280	3.2078e-09	-0.183026	-0.386888	0.000324966	-0.471568	-0.351524	0.000326417	-0.469123	-0.352301
40861085	rs4923878	6.19909e-10	-1.87413	-0.339549	8.71164e-05	-1.81716	-0.322409	8.73593e-05	-1.81752	-0.322051
40861523	rs118042478	1.68255e-09	-1.64918e-10	-1.21519	0.000217014	-1.64918e-10	-1.22685	0.000217593	-1.64918e-10	-1.22697
40861965	rs34974852	1.672e-09	-1.64918e-10	-1.22148	0.00021691	-1.64918e-10	-1.22733	0.000217534	-1.64918e-10	-1.22725
40862064	rs1058734	2.90053e-10	-1.75443	-1.21876	3.51986e-05	-1.8314	-1.2144	3.5322e-05	-1.83079	-1.21431
40862470	rs7162319	1.53497e-09	-0.0605723	-1.24641	0.000101618	-0.741594	-1.244	0.000101884	-0.741726	-1.24404
40862930	rs1453183	2.71896e-09	-0.25652	-0.47873	0.000258486	-0.594033	-0.45794	0.000259646	-0.59183	-0.458449
40863261	rs187729074	1.40842e-09	-1.39303	-2.05233e-10	0.000298676	-0.907455	-2.05233e-10	0.000299695	-0.906835	-2.05233e-10
40863292	rs7162509	1.56103e-09	-0.0442996	-1.24585	0.000103005	-0.728708	-1.24333	0.000103274	-0.728841	-1.24338
40863332	rs148305327	1.60563e-09	-1.26198	-2.05233e-10	0.000132038	-1.72373	-2.05233e-10	0.00013244	-1.72347	-2.05233e-10
40863391	rs7167239	5.92847e-10	-1.88042	-0.377895	8.58898e-05	-1.79263	-0.361116	8.61233e-05	-1.79305	-0.360766
40863497	rs7168913	5.9062e-10	-1.86997	-0.392115	8.17992e-05	-1.82707	-0.375473	8.20287e-05	-1.82741	-0.375126
40863534	rs7167922	5.9062e-10	-1.86997	-0.392115	8.17992e-05	-1.82707	-0.375473	8.20287e-05	-1.82741	-0.375126
40863557	rs150907769	1.18121e-09	-1.56896	-2.05233e-10	0.000139367	-1.6697	-2.05233e-10	0.000139947	-1.66834	-2.05233e-10
40864135	rs79840739	1.66631e-09	-1.64918e-10	-1.22489	0.000216249	-1.64918e-10	-1.23039	0.00021687	-1.64918e-10	-1.2303
40864499	rs189247671	2.0142e-09	-1.64918e-10	-1.03528	0.000263742	-1.64918e-10	-1.03184	0.000264646	-1.64918e-10	-1.03121
40864636	rs12324748	3.07311e-10	-1.68175	-1.23364	3.68613e-05	-1.76979	-1.22986	3.7001e-05	-1.76887	-1.22978
40864718	rs146172538	1.66353e-09	-1.64918e-10	-1.22655	0.000215927	-1.64918e-10	-1.23187	0.000216547	-1.64918e-10	-1.23179
40864787	rs117630309	1.68915e-09	-1.64918e-10	-1.21127	0.000221795	-1.64918e-10	-1.20506	0.000222394	-1.64918e-10	-1.20515
40865224	rs575557510	1.64207e-09	-1.64918e-10	-1.23954	0.000215681	-1.64918e-10	-1.23301	0.000216293	-1.64918e-10	-1.23296
40865451	rs148405117	1.61504e-09	-1.25614	-2.05233e-10	0.00013243	-1.72076	-2.05233e-10	0.000132833	-1.72051	-2.05233e-10
40867122	rs2412525	3.05018e-10	-1.69409	-1.2288	3.68668e-05	-1.77493	-1.22457	3.70069e-05	-1.77402	-1.22448
40867456	rs12908867	2.63531e-09	-0.25652	-0.509977	0.000251258	-0.594033	-0.486302	0.000252365	-0.59183	-0.486892
40868177	rs7171945	1.14914e-09	-0.356556	-1.23993	7.80529e-05	-1.01297	-1.23646	7.82609e-05	-1.01304	-1.23652
40868202	rs78350505	1.04711e-09	-1.68946	-2.05233e-10	0.000114975	-1.8621	-2.05233e-10	0.000115266	-1.86236	-2.05233e-10
40868451	rs145688813	1.68045e-09	-1.64918e-10	-1.21644	0.000220819	-1.64918e-10	-1.20947	0.00022141	-1.64918e-10	-1.20958
40868469	rs12914501	2.73903e-09	-0.295321	-0.432574	0.000271149	-0.608359	-0.395788	0.000272307	-0.60609	-0.396579
40868731	rs8038407	1.40945e-09	-0.142719	-1.24958	8.80815e-05	-0.879773	-1.24878	8.8561e-05	-0.877082	-1.24883
40868799	rs8037417	1.17241e-09	-0.336505	-1.23993	8.24966e-05	-0.9576	-1.23646	8.2712e-05	-0.957719	-1.23652
40868986	rs117046572	1.66027e-09	-1.64918e-10	-1.22852	0.000215551	-1.64918e-10	-1.23361	0.000216169	-1.64918e-10	-1.23354
40869377	rs11070281	5.86187e-10	-1.87336	-0.396251	8.23441e-05	-1.81921	-0.3767	8.25666e-05	-1.81956	-0.376434
40869480	rs3986349	5.86656e-10	-1.87256	-0.396251	8.21784e-05	-1.82122	-0.3767	8.24009e-05	-1.82157	-0.376434
40869579	rs11637275	5.86426e-10	-1.87296	-0.396251	8.31734e-05	-1.80919	-0.3767	8.33965e-05	-1.80956	-0.376434
40869650	rs62019876	3.03139e-10	-1.6953	-1.23376	3.6486e-05	-1.77989	-1.22999	3.66227e-05	-1.77902	-1.22991
40869692	rs114269897	5.60729e-10	-1.86043	-0.453586	7.58988e-05	-1.84287	-0.434542	7.61055e-05	-1.84315	-0.434329
40869850	rs182092512	1.65503e-09	-1.64918e-10	-1.23168	0.000215212	-1.64918e-10	-1.23519	0.000215825	-1.64918e-10	-1.23513
40870299	rs55954396	2.61433e-09	-0.295321	-0.479171	0.000258532	-0.608359	-0.443435	0.000259643	-0.60609	-0.444203
40870337	rs117767572	1.68204e-09	-1.64918e-10	-1.21549	0.000221048	-1.64918e-10	-1.20843	0.000221639	-1.64918e-10	-1.20855
40870374	rs7163648	5.80605e-10	-1.87173	-0.407453	8.11045e-05	-1.8232	-0.38787	8.13208e-05	-1.82355	-0.387651
40870534	rs141591676	1.68548e-09	-1.64918e-10	-1.21345	0.00022154	-1.64918e-10	-1.20621	0.000222132	-1.64918e-10	-1.20633
40870573	rs150745608	1.2596e-09	-1.5047	-2.05233e-10	0.000147024	-1.61622	-2.05233e-10	0.000147659	-1.61469	-2.05233e-10
40870848	rs1967368	1.40858e-09	-0.142719	-1.2502	8.80181e-05	-0.879773	-1.2495	8.84977e-05	-0.877082	-1.24954
40870895	rs34303240	2.65061e-09	-0.295321	-0.465388	0.000262202	-0.608359	-0.429338	0.000263327	-0.60609	-0.430113
40871212	rs1037445	1.40988e-09	-0.142719	-1.24928	8.81186e-05	-0.879773	-1.24836	8.8598e-05	-0.877082	-1.24841
40871710	rs56384845	2.72573e-09	-0.295321	-0.437443	0.000269802	-0.608359	-0.400766	0.000270956	-0.60609	-0.401554
40872135	rs78186064	8.75373e-10	-1.8686	-2.05233e-10	0.000207317	-1.27256	-2.05233e-10	0.000207658	-1.27371	-2.05233e-10
40872705	rs7170327	5.53803e-10	-1.87087	-0.455581	7.69755e-05	-1.82515	-0.438171	7.71837e-05	-1.82549	-0.43792
40872970	rs10851397	5.543e-10	-1.86997	-0.455581	7.6828e-05	-1.82707	-0.438171	7.70362e-05	-1.82741	-0.43792
40873099	rs7170073	5.543e-10	-1.86997	-0.455581	7.6828e-05	-1.82707	-0.438171	7.70362e-05	-1.82741	-0.43792
40873138	rs7169621	1.43756e-09	-0.121305	-1.25125	8.93438e-05	-0.863499	-1.25082	8.98341e-05	-0.860786	-1.25085
40873254	rs143787256	1.69339e-09	-1.64918e-10	-1.20877	0.000222671	-1.64918e-10	-1.20112	0.000223265	-1.64918e-10	-1.20124
40874078	rs8037334	1.43756e-09	-0.121305	-1.25125	8.93438e-05	-0.863499	-1.25082	8.98341e-05	-0.860786	-1.25085
40874080	rs11633184	2.99526e-10	-1.70905	-1.232	3.61884e-05	-1.79001	-1.22806	3.63225e-05	-1.78918	-1.22798
40874256	rs8036737	1.43756e-09	-0.121305	-1.25125	8.93438e-05	-0.863499	-1.25082	8.98341e-05	-0.860786	-1.25085
40874385	rs12592882	1.29832e-09	-0.232415	-1.24201	8.92229e-05	-0.876699	-1.23898	8.94566e-05	-0.876824	-1.23902
40874660	rs1901775	1.2803e-09	-0.246391	-1.24201	8.82552e-05	-0.887605	-1.23898	8.84864e-05	-0.887728	-1.23902
40874670	rs142853123	8.742e-10	-1.86995	-2.05233e-10	0.000205468	-1.28152	-2.05233e-10	0.000205808	-1.28266	-2.05233e-10
40874841	rs12899408	2.8299e-09	-0.276269	-0.418989	0.000278747	-0.591282	-0.385226	0.000279966	-0.588999	-0.385932
40875465	rs66885559	1.23886e-09	-0.27723	-1.24408	8.59561e-05	-0.911623	-1.24135	8.61818e-05	-0.911745	-1.2414
40875584	rs8026605	1.4071e-09	-0.142719	-1.25125	8.79015e-05	-0.879773	-1.25082	8.8382e-05	-0.877082	-1.25085
40876264	rs12441451	9.18039e-10	-1.16741	-0.653604	0.000105724	-1.33014	-0.615836	0.00010591	-1.33106	-0.615956
40876660	rs6492955	5.33743e-10	-1.86904	-0.494303	7.37375e-05	-1.82896	-0.477344	7.39473e-05	-1.82929	-0.476963
40876813	rs4923879	5.31554e-10	-1.86904	-0.498413	7.34316e-05	-1.82896	-0.4815	7.36405e-05	-1.82929	-0.48112
40877322	rs7172947	8.31768e-10	-0.673392	-1.24631	5.45534e-05	-1.3635	-1.24413	5.46891e-05	-1.36378	-1.24416
40877516	rs62019879	3.25506e-10	-1.61535	-1.24253	4.16721e-05	-1.63768	-1.2393	4.18535e-05	-1.6362	-1.23922
40877613	rs117538425	1.65224e-09	-1.64918e-10	-1.23337	0.000214771	-1.64918e-10	-1.23724	0.00021538	-1.64918e-10	-1.2372
40877921	rs371206667	1.65167e-09	-1.64918e-10	-1.23371	0.000214705	-1.64918e-10	-1.23755	0.000215314	-1.64918e-10	-1.2375
40878474	rs12437696	3.79409e-10	-1.71331	-0.991329	5.66728e-05	-1.57096	-0.998559	5.68965e-05	-1.5698	-0.998571
40878684	rs7161968	8.65248e-10	-0.632882	-1.24736	5.59579e-05	-1.33684	-1.24537	5.60968e-05	-1.33712	-1.2454
40878835	rs55696999	8.9542e-10	-1.84596	-2.05233e-10	0.000118441	-1.8324	-2.05233e-10	0.000118767	-1.83244	-2.05233e-10
40878978	rs11630273	3.2701e-10	-1.6069	-1.24636	4.18039e-05	-1.6296	-1.24423	4.19864e-05	-1.62809	-1.24417
40879108	rs1814542	3.25385e-10	-1.61535	-1.2429	4.16383e-05	-1.63768	-1.24011	4.18196e-05	-1.6362	-1.24004
40879181	rs1814541	3.30222e-10	-1.59833	-1.24516	4.22125e-05	-1.62138	-1.24272	4.23979e-05	-1.61985	-1.24266
40879237	rs143086104	4.73603e-10	-1.86945	-0.61344	6.47494e-05	-1.83843	-0.597863	6.49321e-05	-1.83875	-0.597513
40879285	rs4080706	1.27283e-09	-0.244	-1.25026	8.35186e-05	-0.931975	-1.24977	8.39738e-05	-0.929285	-1.24981
40879451	rs75831908	1.69179e-09	-1.64918e-10	-1.20971	0.000218036	-1.64918e-10	-1.22215	0.000218609	-1.64918e-10	-1.22232
40880297	rs183744815	7.2932e-09	-1.64918e-10	0.251443	0.00109295	-1.64918e-10	0.389818	0.001097	-1.64918e-10	0.390734
40880298	rs186923487	7.17068e-09	-1.64918e-10	0.234501	0.00106344	-1.64918e-10	0.362448	0.00106751	-1.64918e-10	0.363487
40880338	rs62019883	2.33344e-09	-0.386457	-0.5017	0.000230996	-0.690637	-0.473779	0.000232012	-0.68843	-0.474383
40880865	rs7164289	8.10648e-10	-0.698697	-1.24672	5.36252e-05	-1.38004	-1.24476	5.37589e-05	-1.38031	-1.24478
40881116	rs10400825	8.09458e-10	-0.698697	-1.24819	5.35318e-05	-1.38004	-1.2465	5.36654e-05	-1.38031	-1.24652
40881268	rs16970844	8.62985e-10	-1.88286	-2.05233e-10	0.000114237	-1.86854	-2.05233e-10	0.000114564	-1.86847	-2.05233e-10
40882316	rs35842610	3.25406e-10	-1.6069	-1.25128	4.15425e-05	-1.6296	-1.2505	4.17224e-05	-1.62809	-1.25047
40882965	rs12913739	3.30586e-10	-1.5905	-1.25189	4.21582e-05	-1.61387	-1.25152	4.23422e-05	-1.61231	-1.2515
40883101	rs10400890	1.24896e-09	-0.263953	-1.24923	8.34127e-05	-0.934194	-1.24882	8.3865e-05	-0.931528	-1.24886
40883417	rs10400901	1.25253e-09	-0.264146	-1.24619	8.36695e-05	-0.934342	-1.2456	8.41216e-05	-0.931676	-1.24566
40883830	rs118011338	1.77245e-09	-1.64918e-10	-1.16314	0.000227025	-1.64918e-10	-1.18176	0.000227594	-1.64918e-10	-1.18204
40883919	rs117159862	5.57387e-09	-0.0174089	-2.05233e-10	0.000314254	-0.856611	-2.05233e-10	0.000315265	-0.856188	-2.05233e-10
40883959	rs12591207	1.33088e-09	-0.203914	-1.24575	8.76698e-05	-0.888106	-1.24513	8.8149e-05	-0.885375	-1.2452
40884007	rs11070282	1.30608e-09	-0.222726	-1.24575	8.64105e-05	-0.902574	-1.24513	8.68811e-05	-0.899864	-1.2452
40884111	rs75733529	1.89195e-09	-1.64918e-10	-1.09789	0.000246494	-1.64918e-10	-1.09947	0.000247123	-1.64918e-10	-1.09972
40884436	rs2898996	1.31977e-09	-0.222883	-1.23516	8.73532e-05	-0.902695	-1.23416	8.78253e-05	-0.899984	-1.23427
40884719	rs11070283	3.27892e-10	-1.59861	-1.25196	4.20788e-05	-1.61533	-1.25194	4.22616e-05	-1.61379	-1.25193
40885107	rs16970851	1.23001e-09	-0.283327	-1.24515	8.25411e-05	-0.949012	-1.24451	8.29849e-05	-0.946366	-1.24458
40885627	rs16970854	4.43649e-10	-1.8805	-0.667717	6.27786e-05	-1.81738	-0.649816	6.29514e-05	-1.81777	-0.649468
40885757	rs8034726	4.56385e-10	-1.87016	-0.649763	6.2157e-05	-1.84611	-0.631045	6.23341e-05	-1.84639	-0.630699
40886015	rs62019885	4.04813e-09	-0.442998	0.105754	0.000376607	-0.799957	0.124346	0.000378157	-0.798012	0.123721
40886212	rs74825232	1.71025e-09	-1.64918e-10	-1.19886	0.000224776	-1.64918e-10	-1.19171	0.000225383	-1.64918e-10	-1.1918
40886310	rs3751652	1.13116e-09	-0.364599	-1.24766	7.73863e-05	-1.01086	-1.24714	7.77966e-05	-1.0083	-1.2472
40886553	rs12148454	8.68098e-10	-1.87695	-2.05233e-10	0.000113275	-1.877	-2.05233e-10	0.000113591	-1.877	-2.05233e-10
40886621	rs3751653	1.20387e-09	-0.30323	-1.24672	8.11624e-05	-0.964204	-1.24616	8.15977e-05	-0.96158	-1.24622
40886841	rs76019323	1.3676e-09	-1.42244	-2.05233e-10	0.000159924	-1.53211	-2.05233e-10	0.000160438	-1.53169	-2.05233e-10
40887985	rs9806221	6.47854e-10	-0.937488	-1.2321	4.71662e-05	-1.52389	-1.22925	4.72822e-05	-1.52418	-1.22929
40888753	rs4924484	6.6879e-10	-0.90175	-1.23603	4.80194e-05	-1.50174	-1.23347	4.81373e-05	-1.50204	-1.2335
40888799	rs117446933	9.61623e-09	0.527953	-2.05233e-10	0.001556	0.743061	-2.05233e-10	0.00156365	0.745175	-2.05233e-10
40889413	rs78044467	1.68998e-09	-1.64918e-10	-1.21078	0.000217682	-1.64918e-10	-1.22378	0.000218254	-1.64918e-10	-1.22394
40889570	rs116855030	1.62762e-09	-1.64918e-10	-1.24838	0.000212062	-1.64918e-10	-1.24994	0.000212656	-1.64918e-10	-1.24992
40889824	rs17674454	3.4736e-10	-1.62366	-1.16923	4.4663e-05	-1.64564	-1.16203	4.48618e-05	-1.64418	-1.16184
40890276	rs193153434	9.83272e-10	-1.75237	-2.05233e-10	0.000114963	-1.8622	-2.05233e-10	0.000115272	-1.86231	-2.05233e-10
40890297	rs7176974	6.69078e-10	-0.90175	-1.2356	4.80497e-05	-1.50174	-1.23284	4.81676e-05	-1.50204	-1.23288
40890341	rs7178486	6.69718e-10	-0.90175	-1.23465	4.80993e-05	-1.50174	-1.23181	4.82172e-05	-1.50204	-1.23185
40890510	rs12438955	6.7007e-10	-0.90175	-1.23412	4.81182e-05	-1.50174	-1.23141	4.82363e-05	-1.50204	-1.23145
40891071	rs35884042	1.35492e-09	-0.53755	-0.894204	0.000131003	-0.85383	-0.877766	0.000131576	-0.851875	-0.878138
40891319	rs6492956	6.39112e-10	-0.965686	-1.21749	4.07891e-05	-1.68235	-1.21605	4.09042e-05	-1.6823	-1.21607
40891624	rs144069260	2.09721e-09	-0.994891	-2.05233e-10	0.000182049	-1.40254	-2.05233e-10	0.000182486	-1.40293	-2.05233e-10
40892601	rs11855923	1.21926e-09	-0.289143	-1.24811	8.07653e-05	-0.966695	-1.24857	8.1201e-05	-0.964146	-1.24853
40893241	rs138206536	8.75505e-10	-1.86845	-2.05233e-10	0.000117277	-1.84228	-2.05233e-10	0.000117634	-1.84202	-2.05233e-10
40893518	rs7167417	7.10932e-10	-0.841538	-1.23514	4.9912e-05	-1.46387	-1.23268	5.00337e-05	-1.46419	-1.23272
40893573	rs12905162	1.19506e-09	-0.308781	-1.24852	7.95426e-05	-0.981569	-1.24895	7.99699e-05	-0.979041	-1.24891
40894153	rs34824658	3.7338e-10	-1.58167	-1.13899	4.79154e-05	-1.6054	-1.13198	4.81361e-05	-1.60382	-1.13175
40894561	rs9920642	3.65135e-10	-1.58167	-1.16132	4.68237e-05	-1.6054	-1.15503	4.70382e-05	-1.60382	-1.15482
40894586	rs143265539	1.01498e-09	-1.72063	-2.05233e-10	0.000112695	-1.88213	-2.05233e-10	0.000113009	-1.88213	-2.05233e-10
40894835	rs12385982	3.60489e-10	-1.61535	-1.14044	4.63237e-05	-1.63768	-1.13348	4.65325e-05	-1.6362	-1.13325
40895298	rs112403514	8.73847e-10	-1.87035	-2.05233e-10	0.000113021	-1.87924	-2.05233e-10	0.00011335	-1.87912	-2.05233e-10
40895440	rs12708401	6.92754e-10	-0.866544	-1.23603	4.90905e-05	-1.47968	-1.23347	4.92106e-05	-1.47999	-1.2335
40895600	rs12916082	3.59045e-10	-1.51	-1.2498	3.63093e-05	-1.76298	-1.25176	3.64087e-05	-1.76302	-1.25178
40896811	rs144118831	1.62241e-09	-1.64918e-10	-1.25158	0.000211629	-1.64918e-10	-1.25198	0.00021222	-1.64918e-10	-1.25198
40897105	rs118122124	3.07773e-09	-0.611306	-2.05233e-10	0.000169098	-1.47633	-2.05233e-10	0.000169452	-1.47703	-2.05233e-10
40897586	rs12907984	2.72352e-09	-0.294161	-0.439415	0.000250585	-0.659704	-0.423311	0.000251692	-0.657649	-0.423746
40897888	rs35127391	3.67206e-10	-1.57271	-1.16462	4.7067e-05	-1.5968	-1.15844	4.72836e-05	-1.5952	-1.15824
40898017	rs10518696	5.10284e-10	-1.87576	-0.532528	7.05574e-05	-1.83439	-0.516	7.07571e-05	-1.83472	-0.515629
40898141	rs7171260	6.99162e-10	-0.854674	-1.2387	4.93173e-05	-1.47219	-1.23635	4.94379e-05	-1.4725	-1.23638
40898423	rs147898977	1.6556e-09	-1.64918e-10	-1.23133	0.000215175	-1.64918e-10	-1.23536	0.000215783	-1.64918e-10	-1.23533
40898643	rs7177192	7.16089e-10	-0.829525	-1.23993	5.00391e-05	-1.45624	-1.23777	5.01615e-05	-1.45656	-1.23779
40898788	rs74363042	6.85787e-10	-1.73629	-0.376402	8.43926e-05	-1.81316	-0.358178	8.46114e-05	-1.81376	-0.357769
40899061	rs147028781	1.65865e-09	-1.64918e-10	-1.2295	0.000215531	-1.64918e-10	-1.23371	0.00021614	-1.64918e-10	-1.23367
40899491	rs77224550	8.66475e-10	-1.87882	-2.05233e-10	0.000113157	-1.87803	-2.05233e-10	0.000113474	-1.87803	-2.05233e-10
40900234	rs117178361	8.94136e-10	-1.8474	-2.05233e-10	0.000125171	-1.77713	-2.05233e-10	0.000125508	-1.77723	-2.05233e-10
40900719	rs8038416	3.5838e-10	-1.51	-1.25166	3.63067e-05	-1.76298	-1.25183	3.64073e-05	-1.76302	-1.25182
40900902	rs145925841	1.65584e-09	-1.64918e-10	-1.23119	0.000215028	-1.64918e-10	-1.23605	0.000215615	-1.64918e-10	-1.23611
40903051	rs8030491	2.04231e-09	-1.02142	-2.05233e-10	0.000378534	-0.670507	-2.05233e-10	0.000379879	-0.669749	-2.05233e-10
40903684	rs12911738	6.3383e-10	-0.948877	-1.2426	4.63079e-05	-1.53089	-1.24061	4.64225e-05	-1.53118	-1.24063
40903814	rs12912058	6.88223e-10	-0.866544	-1.2426	4.87413e-05	-1.47968	-1.24061	4.88609e-05	-1.47999	-1.24063
40904071	rs11854763	6.96441e-10	-0.854674	-1.2426	4.91077e-05	-1.47219	-1.24061	4.92281e-05	-1.4725	-1.24063
40904529	rs28798094	1.50838e-09	-0.835278	-0.489183	0.000167296	-1.01347	-0.473577	0.000167962	-1.01186	-0.473999
40904530	rs74793272	5.20993e-10	-1.87016	-0.517363	7.08235e-05	-1.84611	-0.500518	7.10251e-05	-1.84639	-0.500174
40905557	rs17747351	1.03116e-09	-1.70482	-2.05233e-10	0.000112621	-1.88279	-2.05233e-10	0.000112935	-1.88279	-2.05233e-10
40905640	rs79099600	5.31077e-10	-1.87922	-0.489128	7.45466e-05	-1.82328	-0.472112	7.47558e-05	-1.82364	-0.47173
40906141	rs28529389	3.35033e-10	-1.59833	-1.2307	4.28508e-05	-1.62138	-1.22771	4.30411e-05	-1.61985	-1.2276
40906197	rs7167768	7.05206e-10	-0.841538	-1.24323	4.94835e-05	-1.46387	-1.2413	4.96047e-05	-1.46419	-1.24133
40908207	rs12915109	3.58815e-10	-1.51	-1.25045	3.63029e-05	-1.76298	-1.25193	3.64026e-05	-1.76302	-1.25194
40908255	rs12915636	3.34477e-10	-1.59833	-1.23236	4.2765e-05	-1.62138	-1.22972	4.2955e-05	-1.61985	-1.2296
40908696	rs7161938	3.669e-10	-1.48643	-1.25174	3.56696e-05	-1.78074	-1.25178	3.57682e-05	-1.78078	-1.25176
40908904	rs11852670	1.26625e-09	-0.24762	-1.25182	8.30935e-05	-0.935147	-1.2517	8.35406e-05	-0.932555	-1.25171
40908992	rs11852694	1.26637e-09	-0.24762	-1.25172	8.31039e-05	-0.935147	-1.25157	8.35508e-05	-0.932555	-1.25159
40909118	rs116869177	2.29066e-09	-0.906658	-2.05233e-10	0.000183557	-1.39429	-2.05233e-10	0.000183971	-1.39482	-2.05233e-10
40909210	rs117340862	7.12239e-10	-1.73092	-0.343925	8.68922e-05	-1.81678	-0.325368	8.71196e-05	-1.81737	-0.324952
40909271	rs11852828	1.26625e-09	-0.24762	-1.25182	8.30935e-05	-0.935147	-1.2517	8.35406e-05	-0.932555	-1.25171
40909467	rs12907448	2.53681e-09	-0.428082	-0.376509	0.000237499	-0.776852	-0.359797	0.00023852	-0.774897	-0.360248
40909696	rs17747399	2.56183e-09	-0.409829	-0.384949	0.000239264	-0.760929	-0.368317	0.000240297	-0.758961	-0.368766
40910137	rs17747423	3.34442e-10	-1.59042	-1.24037	4.30506e-05	-1.6063	-1.23814	4.32433e-05	-1.6047	-1.23806
40910668	rs10518697	3.31808e-10	-1.59833	-1.24037	4.24063e-05	-1.62138	-1.23814	4.25934e-05	-1.61985	-1.23806
40910707	rs12914743	1.25987e-09	-0.252595	-1.2519	8.10151e-05	-0.960376	-1.2518	8.1448e-05	-0.957823	-1.25181
40911526	rs11070284	7.12344e-10	-0.829525	-1.24517	4.97552e-05	-1.45624	-1.24346	4.9877e-05	-1.45656	-1.24348
40912100	rs79276124	1.87046e-09	-1.10931	-2.05233e-10	0.000157376	-1.54818	-2.05233e-10	0.000158028	-1.54683	-2.05233e-10
40912611	rs4306472	7.21063e-10	-0.817444	-1.24508	5.01384e-05	-1.44854	-1.24349	5.02612e-05	-1.44886	-1.24351
40913840	rs2412541	7.20575e-10	-0.817444	-1.24576	5.01065e-05	-1.44854	-1.24412	5.02291e-05	-1.44886	-1.24415
40914177	rs11858113	1.26609e-09	-0.24762	-1.25195	8.30784e-05	-0.935147	-1.25188	8.35258e-05	-0.932555	-1.25189
40914772	rs11855334	1.31856e-09	-0.207011	-1.25195	8.56919e-05	-0.904173	-1.25188	8.61571e-05	-0.901539	-1.25189
40914831	rs33931006	2.50571e-09	-0.816928	-2.05233e-10	0.000290036	-0.936808	-2.05233e-10	0.000291216	-0.935536	-2.05233e-10
40915045	rs8041534	1.35762e-09	-0.17804	-1.25172	8.95838e-05	-0.860064	-1.25157	9.00759e-05	-0.857357	-1.25159
40915190	rs8040502	6.55066e-10	-0.913349	-1.24517	4.72003e-05	-1.50896	-1.24346	4.73168e-05	-1.50925	-1.24348
40915867	rs142853192	5.61716e-09	-1.64918e-10	-0.0096724	0.00071988	-1.64918e-10	-0.0277298	0.000722632	-1.64918e-10	-0.0266999
40915894	rs11070285	1.31852e-09	-0.207011	-1.25198	8.5687e-05	-0.904173	-1.25194	8.61524e-05	-0.901539	-1.25194
40916237	rs17747633	3.59713e-10	-1.51618	-1.24177	4.58205e-05	-1.54241	-1.23967	4.60324e-05	-1.54066	-1.23959
40916632	rs141726041	2.52735e-09	-1.64918e-10	-0.808328	0.000327909	-1.64918e-10	-0.814079	0.000328998	-1.64918e-10	-0.81355
40916801	rs16970911	8.64008e-10	-1.88167	-2.05233e-10	0.000115816	-1.85481	-2.05233e-10	0.00011614	-1.8548	-2.05233e-10
40917613	rs74377704	1.71345e-09	-1.64918e-10	-1.19699	0.000220318	-1.64918e-10	-1.21174	0.000220897	-1.64918e-10	-1.21191
40918584	rs148594986	1.65206e-09	-1.64918e-10	-1.23348	0.000216682	-1.64918e-10	-1.22838	0.000217268	-1.64918e-10	-1.22847
40918826	rs11852479	2.69785e-09	-0.328671	-0.414371	0.000238889	-0.732792	-0.398022	0.000239952	-0.730698	-0.398464
40918847	rs11852506	1.17053e-09	-1.57804	-2.05233e-10	0.000151901	-1.58358	-2.05233e-10	0.000152482	-1.58256	-2.05233e-10
40918918	rs8042758	1.65265e-09	-1.64918e-10	-1.23312	0.00021677	-1.64918e-10	-1.22798	0.000217357	-1.64918e-10	-1.22806
40920144	rs6492957	3.63484e-10	-1.49592	-1.2516	3.65984e-05	-1.75494	-1.25187	3.66996e-05	-1.75498	-1.25186
40922403	rs8035775	7.19779e-10	-0.817444	-1.24687	5.0044e-05	-1.44854	-1.24537	5.01665e-05	-1.44886	-1.24539
40922765	rs4924486	3.39641e-10	-1.58167	-1.23369	4.34016e-05	-1.6054	-1.23092	4.3596e-05	-1.60382	-1.23081
40922915	rs4924487	7.19411e-10	-0.817444	-1.24738	5.00148e-05	-1.44854	-1.24595	5.01373e-05	-1.44886	-1.24597
40923173	rs12912635	1.3767e-09	-0.163844	-1.25197	8.85625e-05	-0.87112	-1.25199	8.90478e-05	-0.868442	-1.25198
40923759	rs7181074	1.37668e-09	-0.163844	-1.25198	8.85641e-05	-0.87112	-1.25197	8.90492e-05	-0.868442	-1.25197
40923912	rs4924488	7.28577e-10	-0.805295	-1.24687	5.04343e-05	-1.44077	-1.24537	5.05577e-05	-1.44109	-1.24539
40923938	rs4924489	6.05999e-09	0.0662084	-2.05233e-10	0.0018769	0.930564	-2.05233e-10	0.00190328	0.941734	-2.05233e-10
40924112	rs4457966	2.97981e-09	-0.314996	-0.328642	0.000275161	-0.677978	-0.311481	0.000276364	-0.675938	-0.311944
40924578	rs936580	4.95264e-10	-1.22441	-1.21375	3.96693e-05	-1.70806	-1.21817	3.97642e-05	-1.7083	-1.21834
40925214	rs11856802	1.37667e-09	-0.163844	-1.25198	8.85635e-05	-0.87112	-1.25197	8.90486e-05	-0.868442	-1.25198
40925398	rs114851468	5.93107e-10	-1.87763	-0.380247	8.27459e-05	-1.82898	-0.362062	8.29818e-05	-1.82933	-0.361654
40925641	rs118089559	9.83093e-10	-1.75255	-2.05233e-10	0.000134395	-1.70603	-2.05233e-10	0.000134776	-1.70598	-2.05233e-10
40925936	rs4923880	3.28379e-10	-1.59833	-1.25076	4.19114e-05	-1.62138	-1.24988	4.20939e-05	-1.61985	-1.24985
40926654	rs11854986	1.37667e-09	-0.163844	-1.25198	8.85635e-05	-0.87112	-1.25197	8.90486e-05	-0.868442	-1.25198
40926979	rs3092978	7.28969e-10	-0.805295	-1.24633	5.04651e-05	-1.44077	-1.24476	5.05885e-05	-1.44109	-1.24478
40927751	rs148089967	5.55189e-10	-1.88012	-0.443828	7.83518e-05	-1.81932	-0.426286	7.8569e-05	-1.8197	-0.425926
40928153	rs147325866	1.14642e-09	-1.59885	-2.05233e-10	0.000215956	-1.23174	-2.05233e-10	0.000216337	-1.23276	-2.05233e-10
40928613	rs118074516	1.7417e-09	-1.64918e-10	-1.18064	0.000229161	-1.64918e-10	-1.17239	0.000229777	-1.64918e-10	-1.17249
40928684	rs147515470	1.70429e-09	-1.64918e-10	-1.20235	0.000223617	-1.64918e-10	-1.19688	0.000224207	-1.64918e-10	-1.19703
40928952	rs139073485	1.74749e-09	-1.64918e-10	-1.17732	0.000229965	-1.64918e-10	-1.16889	0.000230582	-1.64918e-10	-1.16899
40929202	rs75015446	6.10573e-10	-1.87969	-0.349171	8.60418e-05	-1.82131	-0.330667	8.62855e-05	-1.82169	-0.330252
40929814	rs11070286	1.40283e-09	-0.145028	-1.25198	8.99536e-05	-0.855581	-1.25194	9.04426e-05	-0.852941	-1.25194
40930365	rs143209386	2.97275e-09	-1.64918e-10	-0.646012	0.000383904	-1.64918e-10	-0.65642	0.000384979	-1.64918e-10	-0.656412
40930868	rs12908316	3.42325e-10	-1.57323	-1.23427	4.37959e-05	-1.59574	-1.23153	4.39918e-05	-1.59417	-1.23143
40930982	rs145423566	2.63867e-09	-1.64918e-10	-0.765222	0.000339513	-1.64918e-10	-0.779302	0.000340648	-1.64918e-10	-0.778751
40931287	rs8031057	7.75404e-10	-0.742287	-1.24758	5.24883e-05	-1.40009	-1.24613	5.26159e-05	-1.40043	-1.24615
40931639	rs138043834	1.61345e-09	-1.25713	-2.05233e-10	0.000132363	-1.72126	-2.05233e-10	0.000132767	-1.72101	-2.05233e-10
40931681	rs140478425	1.74054e-09	-1.64918e-10	-1.1813	0.000229001	-1.64918e-10	-1.17309	0.000229616	-1.64918e-10	-1.17319
40931708	rs12912339	7.09973e-10	-0.829525	-1.2485	4.95693e-05	-1.45624	-1.2472	4.96909e-05	-1.45656	-1.24722
40932134	rs146419864	2.22349e-09	-1.64918e-10	-0.936423	0.000286811	-1.64918e-10	-0.947991	0.000287583	-1.64918e-10	-0.948088
40932156	rs139316694	1.66593e-09	-1.64918e-10	-1.22512	0.000218657	-1.64918e-10	-1.21931	0.000219276	-1.64918e-10	-1.21927
40932529	rs150533638	9.46281e-10	-1.79072	-2.05233e-10	0.000120497	-1.81518	-2.05233e-10	0.000120885	-1.81476	-2.05233e-10
40933595	rs33999280	8.0319e-09	0.347922	-2.05233e-10	0.00262787	1.26711	-2.05233e-10	0.00266653	1.27893	-2.05233e-10
40934036	rs78552414	7.65403e-09	-1.64918e-10	0.299733	0.000990524	-1.64918e-10	0.29142	0.000993503	-1.64918e-10	0.291637
40934457	rs151059772	1.73836e-09	-1.64918e-10	-1.18256	0.000228698	-1.64918e-10	-1.17441	0.000229312	-1.64918e-10	-1.17452
40934489	rs12594794	1.66407e-09	-1.64918e-10	-1.22623	0.000215105	-1.64918e-10	-1.23569	0.000215677	-1.64918e-10	-1.23582
40935713	rs11858522	1.2368e-09	-0.271244	-1.25173	8.17087e-05	-0.952071	-1.25158	8.21416e-05	-0.949559	-1.2516
40936022	rs75826635	5.80583e-10	-1.88012	-0.399102	8.19722e-05	-1.81932	-0.381115	8.2203e-05	-1.8197	-0.380711
40936606	rs6492958	3.82769e-10	-1.44384	-1.25198	3.77701e-05	-1.7243	-1.251	3.78753e-05	-1.72434	-1.25096
40936853	rs139101231	3.57787e-09	-1.64918e-10	-0.46073	0.000469212	-1.64918e-10	-0.45576	0.000470411	-1.64918e-10	-0.455993
40937008	rs112971506	9.20037e-10	-1.81884	-2.05233e-10	0.000117671	-1.83892	-2.05233e-10	0.00011804	-1.83858	-2.05233e-10
40937647	rs3092979	1.26305e-09	-0.250499	-1.25147	8.07861e-05	-0.963742	-1.25127	8.12175e-05	-0.961182	-1.25129
40937727	rs6492959	2.26102e-09	-1.64918e-10	-0.919685	0.00031081	-1.64918e-10	-0.867633	0.000311587	-1.64918e-10	-0.867921
40938916	rs186785068	1.7446e-09	-1.64918e-10	-1.17897	0.000229565	-1.64918e-10	-1.17063	0.000230181	-1.64918e-10	-1.17073
40939448	rs8041095	7.30585e-10	-0.805295	-1.24411	5.05767e-05	-1.44077	-1.24255	5.07006e-05	-1.44109	-1.24257
40939652	rs8041443	6.71641e-10	-0.890082	-1.24345	4.7968e-05	-1.49445	-1.24182	4.80865e-05	-1.49476	-1.24184
40940148	rs12908443	2.86837e-09	-0.404043	-0.277711	0.000259598	-0.787594	-0.260085	0.000260687	-0.785718	-0.260561
40941062	rs8037804	7.30233e-10	-0.805295	-1.2446	5.05576e-05	-1.44077	-1.24293	5.06812e-05	-1.44109	-1.24295
40941242	rs8038122	3.30709e-10	-1.6043	-1.23771	4.17127e-05	-1.64053	-1.23548	4.18936e-05	-1.63908	-1.23538
40941378	rs187102992	9.73928e-10	-1.76192	-2.05233e-10	0.000300197	-0.902376	-2.05233e-10	0.000300627	-0.903731	-2.05233e-10
40941898	rs7183790	1.19911e-09	-0.302803	-1.25112	7.75343e-05	-1.00523	-1.25086	7.79385e-05	-1.00279	-1.25089
40944103	rs3092980	1.13585e-09	-1.60812	-2.05233e-10	0.000147442	-1.61338	-2.05233e-10	0.000147997	-1.61241	-2.05233e-10
40944384	rs149974468	1.6567e-09	-1.64918e-10	-1.23067	0.000217186	-1.64918e-10	-1.22606	0.000217779	-1.64918e-10	-1.22612
40945271	rs62019915	2.6352e-09	-0.766541	-2.05233e-10	0.000304146	-0.889306	-2.05233e-10	0.000305393	-0.888002	-2.05233e-10
40945900	rs7165509	3.01652e-10	-1.69849	-1.23549	4.16018e-05	-1.64582	-1.23285	4.17788e-05	-1.64446	-1.23275
40946234	rs12903817	3.22631e-10	-1.62413	-1.24261	4.13281e-05	-1.64467	-1.2406	4.1506e-05	-1.64324	-1.24052
40946293	rs12148185	2.88806e-09	-0.428914	-0.246002	0.000266708	-0.792566	-0.228092	0.000267822	-0.790703	-0.228576
40947023	rs10444817	1.16865e-09	-0.330122	-1.24953	7.83373e-05	-0.996686	-1.2491	7.87455e-05	-0.994234	-1.24915
40947386	rs189632543	2.45852e-09	-1.64918e-10	-0.835941	0.00032477	-1.64918e-10	-0.823697	0.000325842	-1.64918e-10	-0.823187
40947486	rs117995859	1.77977e-09	-1.64918e-10	-1.15902	0.000231455	-1.64918e-10	-1.16243	0.000232032	-1.64918e-10	-1.16273
40947703	rs2412542	3.11234e-09	-1.64918e-10	-0.600125	0.000415721	-1.64918e-10	-0.576799	0.000416765	-1.64918e-10	-0.577077
40947834	rs184955282	9.41671e-10	-1.7956	-2.05233e-10	0.00011881	-1.82929	-2.05233e-10	0.000119086	-1.82975	-2.05233e-10
40948886	rs12899600	8.97025e-10	-0.603683	-1.24049	5.02946e-05	-1.45062	-1.23829	5.04239e-05	-1.45081	-1.23832
40949526	rs2412544	1.2184e-09	-0.289143	-1.24881	8.07843e-05	-0.966695	-1.24834	8.12126e-05	-0.964146	-1.24838
40949794	rs140515225	1.79925e-09	-1.64918e-10	-1.14813	0.00023463	-1.64918e-10	-1.1488	0.000235284	-1.64918e-10	-1.14881
40950155	rs62019916	1.21848e-09	-0.289143	-1.24875	8.0795e-05	-0.966695	-1.2482	8.12236e-05	-0.964146	-1.24825
40950163	rs7168873	9.34115e-10	-0.563269	-1.24039	5.15081e-05	-1.427	-1.23808	5.16406e-05	-1.42719	-1.2381
40950375	rs149308097	3.4925e-09	-1.64918e-10	-0.484882	0.000500873	-1.64918e-10	-0.390462	0.000502535	-1.64918e-10	-0.389936
40950445	rs71472448	2.6808e-09	-0.749384	-2.05233e-10	0.00030911	-0.873116	-2.05233e-10	0.000310381	-0.871801	-2.05233e-10
40950684	rs551168839	1.50311e-09	-1.32796	-2.05233e-10	0.000170185	-1.46993	-2.05233e-10	0.000170727	-1.46953	-2.05233e-10
40950774	rs201086397	1.65784e-09	-1.64918e-10	-1.22998	0.000214049	-1.64918e-10	-1.24061	0.000214625	-1.64918e-10	-1.24071
40951259	rs36115126	1.19252e-09	-0.310616	-1.24881	7.95624e-05	-0.981935	-1.24834	7.99782e-05	-0.979463	-1.24838
40952261	rs12906755	1.70937e-09	-0.375595	-0.82378	0.000151679	-0.771917	-0.813133	0.000152325	-0.770104	-0.813479
40952590	rs62019918	1.19129e-09	-0.310616	-1.24985	7.94737e-05	-0.981935	-1.24945	7.98896e-05	-0.979463	-1.24949
40952623	rs146923519	1.52791e-09	-1.3116	-2.05233e-10	0.000128828	-1.74833	-2.05233e-10	0.000129218	-1.7481	-2.05233e-10
40953185	rs7175747	3.01163e-10	-1.69219	-1.24341	4.15398e-05	-1.63868	-1.24148	4.17162e-05	-1.6373	-1.24141
40953363	rs12913697	1.19129e-09	-0.310616	-1.24985	7.94737e-05	-0.981935	-1.24945	7.98896e-05	-0.979463	-1.24949
40953416	rs141245193	1.71089e-09	-1.64918e-10	-1.19848	0.000224866	-1.64918e-10	-1.19131	0.000225473	-1.64918e-10	-1.1914
40953650	rs114753428	5.64624e-10	-1.88052	-0.426574	7.98896e-05	-1.81729	-0.408878	8.01135e-05	-1.81768	-0.40848
40953968	rs11858938	1.16905e-09	-0.330122	-1.24918	7.83665e-05	-0.996686	-1.24873	7.87746e-05	-0.994234	-1.24878
40954007	rs144239472	8.20103e-10	-1.70234	-0.231479	9.55209e-05	-1.83358	-0.21389	9.5778e-05	-1.83409	-0.21348
40955069	rs35684277	2.99635e-10	-1.69849	-1.2422	4.12996e-05	-1.64582	-1.24014	4.14743e-05	-1.64446	-1.24006
40956471	rs1051482	3.71257e-09	-0.159344	-0.264431	0.000378868	-0.422941	-0.246686	0.000380541	-0.420842	-0.247165
40956681	rs4420508	7.39643e-10	-0.793079	-1.24401	5.09943e-05	-1.43293	-1.24216	5.11187e-05	-1.43326	-1.24219
40957370	rs8038396	2.9863e-09	-0.446223	-0.195239	0.000280694	-0.792662	-0.176886	0.000281884	-0.790722	-0.177381
40957640	rs143534444	1.5012e-09	-1.32924	-2.05233e-10	0.000181426	-1.40597	-2.05233e-10	0.000181965	-1.40579	-2.05233e-10
40957945	rs79903732	1.73987e-09	-1.64918e-10	-1.18169	0.000228907	-1.64918e-10	-1.1735	0.000229522	-1.64918e-10	-1.1736
40958139	rs73396510	4.5256e-10	-1.87839	-0.649941	6.20309e-05	-1.83381	-0.645371	6.22091e-05	-1.83417	-0.644928
40959413	rs73396515	4.54211e-10	-1.87891	-0.645778	6.24024e-05	-1.83202	-0.641192	6.25814e-05	-1.83238	-0.640748
40959624	rs35047458	1.15785e-09	-0.347697	-1.24123	7.79445e-05	-1.01096	-1.23986	7.83495e-05	-1.00847	-1.23995
40960402	rs8029530	2.95247e-10	-1.71175	-1.24369	4.05445e-05	-1.66238	-1.24203	4.07152e-05	-1.66104	-1.24196
40960404	rs75301886	9.55191e-10	-1.78134	-2.05233e-10	0.000138523	-1.67578	-2.05233e-10	0.000138846	-1.67624	-2.05233e-10
40960432	rs12902568	1.13437e-09	-0.368896	-1.24052	7.67683e-05	-1.02692	-1.23911	7.71653e-05	-1.02445	-1.2392
40960492	rs79274407	1.68686e-09	-1.64918e-10	-1.21263	0.000220271	-1.64918e-10	-1.21195	0.000220898	-1.64918e-10	-1.2119
40961189	rs10744948	9.09397e-10	-0.599659	-1.23081	5.09647e-05	-1.44828	-1.2274	5.1095e-05	-1.44847	-1.22744
40961230	rs116859995	2.86846e-09	-1.64918e-10	-0.681724	0.000377192	-1.64918e-10	-0.674059	0.000378483	-1.64918e-10	-0.673428
40961371	rs4924490	4.36002e-10	-1.32264	-1.24297	3.75694e-05	-1.73256	-1.24806	3.76733e-05	-1.73251	-1.24814
40961869	rs144816320	2.2009e-09	-1.64918e-10	-0.946632	0.000289519	-1.64918e-10	-0.938591	0.000290514	-1.64918e-10	-0.93795
40961887	rs11070287	1.65171e-09	-1.64918e-10	-1.23369	0.000216461	-1.64918e-10	-1.2294	0.000217053	-1.64918e-10	-1.22946
40962298	rs8036891	3.0148e-10	-1.69179	-1.24276	4.15154e-05	-1.6398	-1.24095	4.16929e-05	-1.63839	-1.24087
40962325	rs8037180	3.19609e-10	-1.63184	-1.24432	4.08823e-05	-1.65346	-1.24266	4.10582e-05	-1.65203	-1.24259
40962499	rs8042386	3.19609e-10	-1.63184	-1.24432	4.08823e-05	-1.65346	-1.24266	4.10582e-05	-1.65203	-1.24259
40963013	rs34845954	1.1829e-09	-0.328299	-1.23923	7.92553e-05	-0.996323	-1.23782	7.96677e-05	-0.993816	-1.23792
40963034	rs4924491	6.90447e-10	-0.878347	-1.22757	4.91907e-05	-1.4871	-1.22401	4.93102e-05	-1.48741	-1.22406
40963121	rs36094699	3.07737e-09	-0.464253	-0.147172	0.000287294	-0.80836	-0.137949	0.000288686	-0.806434	-0.137827
40963160	rs7182530	1.13642e-09	-0.368896	-1.23872	7.69355e-05	-1.02692	-1.23693	7.73322e-05	-1.02445	-1.23704
40963185	rs117918761	1.69184e-09	-1.64918e-10	-1.20969	0.000217725	-1.64918e-10	-1.22358	0.000218297	-1.64918e-10	-1.22374
40964393	rs12906095	7.41165e-10	-0.805295	-1.22974	5.14085e-05	-1.44077	-1.22624	5.15331e-05	-1.44109	-1.22628
40964435	rs12904801	1.2321e-09	-0.289143	-1.23763	8.17829e-05	-0.966695	-1.23605	8.22119e-05	-0.964146	-1.23615
40966016	rs57736474	4.16736e-10	-1.87839	-0.732407	5.65356e-05	-1.83381	-0.738133	5.67246e-05	-1.83417	-0.737221
40966187	rs57140606	5.4737e-10	-1.87819	-0.459936	7.55949e-05	-1.82711	-0.454316	7.5859e-05	-1.82746	-0.453261
40966380	rs34739056	3.21781e-10	-1.62366	-1.24572	4.11391e-05	-1.64564	-1.24422	4.13168e-05	-1.64418	-1.24415
40966430	rs11855517	3.12038e-09	-0.519984	-0.0775601	0.000307832	-0.83846	-0.0388009	0.000309081	-0.83649	-0.0395071
40967757	rs147285907	4.52787e-10	-1.88205	-0.645778	6.29356e-05	-1.82351	-0.641192	6.31155e-05	-1.82389	-0.640748
40967798	rs140914341	5.78519e-10	-1.87922	-0.403563	8.12811e-05	-1.82328	-0.385622	8.15109e-05	-1.82364	-0.38522
40968190	rs187178163	1.22277e-09	-1.53438	-2.05233e-10	0.000237698	-1.13581	-2.05233e-10	0.000238099	-1.13691	-2.05233e-10
40968386	rs12907442	3.04363e-10	-1.69179	-1.23325	4.19433e-05	-1.6398	-1.2307	4.2124e-05	-1.63839	-1.23059
40968414	rs139947274	5.78519e-10	-1.87922	-0.403563	8.12811e-05	-1.82328	-0.385622	8.15109e-05	-1.82364	-0.38522
40968456	rs143495930	1.68877e-09	-1.64918e-10	-1.2115	0.000221083	-1.64918e-10	-1.20828	0.000221647	-1.64918e-10	-1.20852
40968531	rs12912742	4.18003e-10	-1.69284	-0.914923	6.20986e-05	-1.55862	-0.919472	6.23437e-05	-1.55743	-0.919512
40968552	rs12911989	7.37743e-09	0.262926	-2.05233e-10	0.00293701	1.37834	-2.05233e-10	0.00297985	1.39003	-2.05233e-10
40969222	rs7176221	6.78866e-10	-0.913349	-1.20948	4.90656e-05	-1.50896	-1.2047	4.9185e-05	-1.50925	-1.20476
40969487	rs138295731	7.32767e-10	-1.75555	-0.290874	9.2057e-05	-1.81262	-0.271786	9.23016e-05	-1.81318	-0.271357
40969638	rs146904275	8.79954e-10	-1.86339	-2.05233e-10	0.000129714	-1.74148	-2.05233e-10	0.000130129	-1.74107	-2.05233e-10
40969640	rs62019934	3.93823e-09	-0.444485	0.0797181	0.000378898	-0.777762	0.108216	0.000380471	-0.775793	0.107604
40970378	rs76912332	2.5665e-09	-1.64918e-10	-0.792955	0.000333207	-1.64918e-10	-0.798049	0.000334141	-1.64918e-10	-0.798037
40970520	rs189104988	8.86992e-10	-1.85542	-2.05233e-10	0.000122794	-1.79631	-2.05233e-10	0.000123136	-1.79631	-2.05233e-10
40970724	rs8036817	4.18244e-10	-1.6997	-0.907487	6.11328e-05	-1.58168	-0.912087	6.13721e-05	-1.58052	-0.912126
40971747	rs142331962	3.62659e-09	-0.447207	-2.05233e-10	0.000265184	-1.02639	-2.05233e-10	0.000266005	-1.02608	-2.05233e-10
40971802	rs28891195	3.93214e-10	-1.47349	-1.19541	4.60197e-05	-1.58819	-1.18955	4.62414e-05	-1.58635	-1.18938
40971835	rs28866515	3.78569e-10	-1.46902	-1.23784	4.67026e-05	-1.52783	-1.23519	4.69258e-05	-1.52592	-1.23511
40972103	rs59654927	6.35391e-10	-1.86539	-0.323624	0.000104153	-1.65509	-0.305861	0.00010437	-1.65595	-0.305704
40972188	rs58458955	6.30939e-10	-1.88122	-0.314828	9.70456e-05	-1.73417	-0.297462	9.72632e-05	-1.73487	-0.297313
40972552	rs61381741	6.61534e-10	-1.8607	-0.287997	0.000109679	-1.63887	-0.270386	0.000109904	-1.63976	-0.270234
40972930	rs117537166	3.39925e-10	-1.8825	-0.93203	6.31885e-05	-1.59036	-0.870337	6.3445e-05	-1.58958	-0.869848
40973213	rs4924492	4.41818e-10	-1.30982	-1.24254	5.68269e-05	-1.32645	-1.24035	5.71056e-05	-1.32442	-1.24028
40973228	rs4924493	5.84713e-10	-1.43884	-0.833296	9.8505e-05	-1.17717	-0.839536	9.89021e-05	-1.17581	-0.839659
40976728	rs117636363	1.65638e-09	-1.64918e-10	-1.23086	0.00021714	-1.64918e-10	-1.22627	0.000217733	-1.64918e-10	-1.22633
40976752	rs56042757	5.80805e-10	-1.44971	-0.829131	9.75651e-05	-1.19089	-0.835402	9.79571e-05	-1.18954	-0.835527
40976933	rs34305357	4.19249e-10	-1.35741	-1.24738	5.39288e-05	-1.37333	-1.24582	5.41874e-05	-1.37139	-1.24576
40977140	rs146187191	1.50897e-09	-1.32407	-2.05233e-10	0.000147376	-1.61383	-2.05233e-10	0.000147815	-1.61364	-2.05233e-10
40977176	rs8031427	7.35214e-09	0.386062	-0.126571	0.000542522	-0.215336	-0.0952491	0.000544762	-0.213314	-0.0959378
40978306	rs144443618	6.01012e-09	0.0579449	-2.05233e-10	0.000447106	-0.504019	-2.05233e-10	0.000448708	-0.503228	-2.05233e-10
40978547	rs187129690	3.72504e-09	-0.420422	-2.05233e-10	0.000222954	-1.19985	-2.05233e-10	0.000223886	-1.19847	-2.05233e-10
40978726	rs1142468	3.61311e-10	-1.50243	-1.25108	3.64957e-05	-1.75763	-1.25198	3.65977e-05	-1.75763	-1.25198
40978840	rs184060210	4.93822e-09	-1.64918e-10	-0.138494	0.000645055	-1.64918e-10	-0.137479	0.000647207	-1.64918e-10	-0.136935
40979543	rs2263551	6.49301e-10	-1.35978	-0.807579	9.78854e-05	-1.20901	-0.814009	9.82878e-05	-1.20756	-0.814136
40979651	rs2412545	6.98657e-09	0.325484	-0.116994	0.000520122	-0.267211	-0.0855405	0.000522251	-0.26522	-0.086232
40981343	rs2619683	6.49335e-10	-1.35973	-0.807579	9.86902e-05	-1.20082	-0.814009	9.90901e-05	-1.19943	-0.814136
40981455	rs75345914	4.88939e-10	-1.86116	-0.589856	7.87523e-05	-1.65523	-0.585281	7.89193e-05	-1.65614	-0.585032
40981504	rs113234496	6.1956e-10	-1.8607	-0.353549	0.000102706	-1.63887	-0.336074	0.000102917	-1.63976	-0.335919
40981550	rs76446465	4.83402e-10	-1.87255	-0.589856	7.55451e-05	-1.6968	-0.585281	7.5712e-05	-1.69763	-0.585032
40981669	rs2917955	6.3998e-10	-1.38327	-0.798553	9.61649e-05	-1.2357	-0.805047	9.65573e-05	-1.23429	-0.805176
40982081	rs2577564	6.47496e-10	-1.37159	-0.798553	9.74504e-05	-1.22242	-0.805047	9.78495e-05	-1.22099	-0.805176
40982547	rs60408076	6.12825e-10	-1.86648	-0.358699	0.000100131	-1.65906	-0.341274	0.000100341	-1.65991	-0.341119
40983654	rs118179834	1.64807e-09	-1.64918e-10	-1.2359	0.00021593	-1.64918e-10	-1.23186	0.000216521	-1.64918e-10	-1.23191
40984389	rs5030783	6.84862e-09	0.276557	-0.0880094	0.000497177	-0.341707	-0.0561594	0.000499132	-0.33987	-0.0568596
40984446	rs5030784	1.17389e-09	-1.57517	-2.05233e-10	0.000119555	-1.82304	-2.05233e-10	0.000119852	-1.82334	-2.05233e-10
40984677	rs114968680	1.66176e-09	-1.64918e-10	-1.22762	0.000217915	-1.64918e-10	-1.22271	0.000218509	-1.64918e-10	-1.22277
40985054	rs5030786	6.13061e-10	-1.86609	-0.358699	0.000103884	-1.62226	-0.341274	0.000104101	-1.62312	-0.341119
40986237	rs2619679	5.3913e-10	-1.55493	-0.798367	9.25346e-05	-1.27581	-0.803423	9.28949e-05	-1.27458	-0.803553
40986355	rs5030789	3.57639e-10	-1.51233	-1.2514	4.80707e-05	-1.48337	-1.25077	4.8288e-05	-1.48167	-1.25075
40987528	rs1801320	4.82447e-10	-1.86983	-0.594549	7.6191e-05	-1.68578	-0.587788	7.63573e-05	-1.68664	-0.587541
40987565	rs1801321	3.51032e-10	-1.53098	-1.2514	4.71485e-05	-1.50274	-1.25077	4.73597e-05	-1.50108	-1.25075
40987725	rs3092981	4.61173e-09	-0.206895	-2.05233e-10	0.000293333	-0.925505	-2.05233e-10	0.000294763	-0.923428	-2.05233e-10
40987767	rs45484495	1.01013e-09	-1.60412	-0.121299	0.000151354	-1.47129	-0.115898	0.000151995	-1.47056	-0.115192
40987826	rs5030791	2.18769e-09	-0.952653	-2.05233e-10	0.00015794	-1.5446	-2.05233e-10	0.000158535	-1.54362	-2.05233e-10
40988418	rs2619680	5.51439e-10	-1.54547	-0.78525	9.49614e-05	-1.26297	-0.790378	9.53321e-05	-1.26172	-0.790511
40989021	rs2619681	7.72245e-10	-0.742977	-1.25097	4.86853e-05	-1.47142	-1.25002	4.88062e-05	-1.47172	-1.25003
40989391	rs2619682	3.57819e-10	-1.51138	-1.25185	4.8409e-05	-1.47564	-1.25149	4.86349e-05	-1.47379	-1.25147
40990011	rs45559631	4.87355e-10	-1.86886	-0.585403	7.70122e-05	-1.68204	-0.580812	7.71799e-05	-1.6829	-0.580562
40990353	rs2928140	5.98402e-10	-1.48646	-0.76253	9.39822e-05	-1.29593	-0.767782	9.43708e-05	-1.29445	-0.767918
40991430	rs3101861	6.01111e-10	-1.48646	-0.758014	9.44054e-05	-1.29593	-0.76329	9.47957e-05	-1.29445	-0.763426
40993710	rs4924495	5.9447e-10	-1.5164	-0.739179	9.54599e-05	-1.30355	-0.744555	9.58592e-05	-1.30203	-0.744694
40993713	rs45623631	9.12957e-10	-1.82657	-2.05233e-10	0.000112613	-1.88286	-2.05233e-10	0.000112927	-1.88286	-2.05233e-10
40994584	rs34285050	7.92001e-10	-0.717764	-1.25093	4.93578e-05	-1.45622	-1.2515	4.94809e-05	-1.45652	-1.2515
40994776	rs45545735	9.90737e-10	-1.74481	-2.05233e-10	0.000121004	-1.81099	-2.05233e-10	0.000121361	-1.81083	-2.05233e-10
40994808	rs7172195	5.70764e-10	-1.53565	-0.76063	9.13667e-05	-1.32781	-0.764118	9.17442e-05	-1.32632	-0.764276
40994853	rs7173646	5.76846e-10	-1.53565	-0.750031	9.22885e-05	-1.32781	-0.75408	9.26708e-05	-1.32632	-0.754228
40995335	rs4924496	3.44885e-10	-1.5481	-1.25194	4.58157e-05	-1.53022	-1.25197	4.60208e-05	-1.52854	-1.25196
40995362	rs148870330	1.8261e-09	-1.64918e-10	-1.13331	0.000238284	-1.64918e-10	-1.13335	0.000238899	-1.64918e-10	-1.13356
40995373	rs117190554	1.68415e-09	-1.64918e-10	-1.21424	0.000221105	-1.64918e-10	-1.20818	0.000221705	-1.64918e-10	-1.20825
40995769	rs45490996	9.9795e-10	-1.73755	-2.05233e-10	0.000121642	-1.80573	-2.05233e-10	0.000122002	-1.80557	-2.05233e-10
40995916	rs45504895	4.97114e-10	-1.86566	-0.568776	8.21749e-05	-1.63623	-0.561735	8.23479e-05	-1.63712	-0.561527
40996704	rs150687335	7.88477e-09	-1.64918e-10	0.329433	0.00118544	-1.64918e-10	0.471053	0.00119018	-1.64918e-10	0.472261
40997238	rs144967931	1.83022e-09	-1.64918e-10	-1.13106	0.000238821	-1.64918e-10	-1.1311	0.000239437	-1.64918e-10	-1.13131
40997592	rs114673738	1.72957e-09	-1.64918e-10	-1.18762	0.000227474	-1.64918e-10	-1.17978	0.000228086	-1.64918e-10	-1.17988
40997718	rs142075311	2.32775e-09	-1.64918e-10	-0.890595	0.000307032	-1.64918e-10	-0.879861	0.000307894	-1.64918e-10	-0.879846
40997863	rs145405071	1.72518e-09	-1.64918e-10	-1.19017	0.000226861	-1.64918e-10	-1.18247	0.000227472	-1.64918e-10	-1.18257
40998342	rs45457497	9.56122e-10	-0.529018	-1.25135	4.95645e-05	-1.45177	-1.25177	4.9697e-05	-1.45189	-1.25177
40998904	rs7175401	5.3821e-10	-1.59723	-0.757775	9.04817e-05	-1.33861	-0.763052	9.08398e-05	-1.33731	-0.763189
40998986	rs45503494	7.34184e-10	-1.86908	-0.175416	0.000123864	-1.63447	-0.153159	0.000124119	-1.63531	-0.153048
40999504	rs12908284	5.45273e-10	-1.59799	-0.743981	9.37056e-05	-1.31732	-0.749331	9.40806e-05	-1.31598	-0.74947
40999562	rs7182231	1.26531e-09	-0.856679	-0.643504	0.000117417	-1.22359	-0.617491	0.000117617	-1.22466	-0.617511
41000303	rs140073022	1.72731e-09	-1.64918e-10	-1.18894	0.000227158	-1.64918e-10	-1.18117	0.00022777	-1.64918e-10	-1.18127
41000340	rs113514814	7.37604e-10	-1.87004	-0.169806	0.000124053	-1.63861	-0.147491	0.00012431	-1.63944	-0.14738
41000508	rs11638204	5.59098e-10	-1.09924	-1.21769	4.08607e-05	-1.674	-1.22265	4.09611e-05	-1.6742	-1.22278
41000893	rs45571635	8.69162e-10	-1.87572	-2.05233e-10	0.00011321	-1.87757	-2.05233e-10	0.000113523	-1.87759	-2.05233e-10
41001187	rs45455000	7.36769e-10	-1.87097	-0.170011	0.000123152	-1.64272	-0.150671	0.000123408	-1.64354	-0.150558
41002182	rs151054333	1.73072e-09	-1.64918e-10	-1.18696	0.000227634	-1.64918e-10	-1.17908	0.000228246	-1.64918e-10	-1.17918
41002528	rs4924498	3.61476e-10	-1.5032	-1.24986	4.45202e-05	-1.56013	-1.25074	4.47208e-05	-1.5584	-1.25076
41002600	rs138726358	2.3815e-09	-1.64918e-10	-0.867768	0.000313702	-1.64918e-10	-0.858369	0.000314786	-1.64918e-10	-0.857708
41003463	rs12592524	3.69154e-10	-1.48119	-1.25086	4.47091e-05	-1.55517	-1.25147	4.49094e-05	-1.55347	-1.25148
41004175	rs45495293	5.77883e-10	-1.55438	-0.729507	9.18649e-05	-1.35156	-0.734933	9.22431e-05	-1.3501	-0.735074
41004822	rs3092982	5.20009e-10	-1.65505	-0.734355	8.71843e-05	-1.39903	-0.739756	8.75243e-05	-1.39779	-0.739895
41005530	rs59244061	3.61436e-10	-1.50185	-1.25132	4.38707e-05	-1.57381	-1.25175	4.40653e-05	-1.57216	-1.25176
41005641	rs4924499	3.87502e-10	-1.68914	-0.994395	5.9102e-05	-1.53544	-0.99211	5.93331e-05	-1.53434	-0.992097
41005998	rs191961842	1.21471e-09	-1.54099	-2.05233e-10	0.000114709	-1.86442	-2.05233e-10	0.000115037	-1.86434	-2.05233e-10
41006523	rs2412546	5.60167e-10	-1.58989	-0.725124	8.65399e-05	-1.41563	-0.730573	8.68835e-05	-1.41432	-0.730714
41006878	rs147915852	2.50241e-09	-1.64918e-10	-0.818245	0.000330089	-1.64918e-10	-0.807451	0.000331236	-1.64918e-10	-0.806769
41006939	rs6492961	5.59461e-10	-1.59116	-0.725124	8.80237e-05	-1.39863	-0.730573	8.83802e-05	-1.39724	-0.730714
41006987	rs4144242	4.90236e-10	-1.88157	-0.5668	7.55794e-05	-1.72173	-0.559899	7.57549e-05	-1.72245	-0.559646
41007577	rs56409425	3.54187e-10	-1.52235	-1.25108	4.37039e-05	-1.57777	-1.25161	4.38991e-05	-1.57608	-1.25162
41008041	rs45475397	8.86717e-10	-1.85573	-2.05233e-10	0.00012461	-1.78162	-2.05233e-10	0.000124994	-1.78134	-2.05233e-10
41008280	rs11858337	6.08836e-10	-1.52133	-0.71038	9.22206e-05	-1.36672	-0.715905	9.25937e-05	-1.36533	-0.716048
41008313	rs11858338	6.03006e-10	-1.53095	-0.71038	9.11654e-05	-1.37823	-0.715905	9.15327e-05	-1.37686	-0.716048
41008324	rs149416723	3.51497e-09	-0.47847	-2.05233e-10	0.000179272	-1.41791	-2.05233e-10	0.000179635	-1.41867	-2.05233e-10
41008342	rs7177265	3.82597e-10	-1.44629	-1.24998	4.47392e-05	-1.55514	-1.25082	4.49395e-05	-1.55344	-1.25084
41008637	rs12898552	5.38835e-09	0.183549	-0.234809	0.000424172	-0.341972	-0.214702	0.000426009	-0.339794	-0.215346
41009668	rs957603	3.53766e-10	-1.52428	-1.25034	4.48121e-05	-1.55325	-1.25109	4.50073e-05	-1.55167	-1.25111
41010314	rs45462594	1.04453e-09	-1.69193	-2.05233e-10	0.000120066	-1.81877	-2.05233e-10	0.000120433	-1.81851	-2.05233e-10
41011311	rs7176590	3.83303e-10	-1.44484	-1.24959	4.41412e-05	-1.5689	-1.25052	4.43351e-05	-1.56728	-1.25054
41011474	rs113771463	5.23926e-09	0.146312	-0.22563	0.000397511	-0.418827	-0.202763	0.000399195	-0.416714	-0.203438
41011738	rs12148915	3.75744e-10	-1.46542	-1.24893	4.34033e-05	-1.58628	-1.25	4.35918e-05	-1.58471	-1.25003
41012141	rs12591044	3.75212e-10	-1.46683	-1.24893	4.39878e-05	-1.5729	-1.25	4.41824e-05	-1.57125	-1.25003
41012575	rs57936990	5.00424e-10	-1.861	-0.5668	8.37263e-05	-1.61936	-0.559899	8.39038e-05	-1.62028	-0.559646
41012695	rs2412547	6.03006e-10	-1.53095	-0.71038	9.11654e-05	-1.37823	-0.715905	9.15327e-05	-1.37686	-0.716048
41012792	rs2412548	6.57867e-10	-1.45832	-0.695929	9.87676e-05	-1.31252	-0.701528	9.9168e-05	-1.31111	-0.701673
41013100	rs117697188	1.70698e-09	-1.64918e-10	-1.20077	0.000224319	-1.64918e-10	-1.19375	0.000224925	-1.64918e-10	-1.19384
41014720	rs11070290	5.17347e-09	0.142786	-0.234741	0.000397575	-0.409455	-0.211975	0.000399224	-0.407431	-0.212647
41015079	rs2412549	6.60594e-10	-1.45832	-0.691793	9.91572e-05	-1.31252	-0.697591	9.9558e-05	-1.31111	-0.697747
41015751	rs4924500	8.2542e-10	-0.677672	-1.24969	5.06231e-05	-1.43182	-1.25058	5.07491e-05	-1.43213	-1.25058
41016558	rs11070291	6.1857e-10	-1.51991	-0.695929	9.19271e-05	-1.38429	-0.701528	9.22913e-05	-1.38298	-0.701673
41016970	rs10775121	6.6214e-10	-1.45688	-0.690901	0.000101326	-1.29195	-0.696525	0.000101739	-1.29052	-0.696671
41017708	rs45532539	1.80168e-09	-1.14678	-2.05233e-10	0.000200708	-1.30496	-2.05233e-10	0.000201312	-1.30474	-2.05233e-10
41017822	rs138071446	1.71802e-09	-1.64918e-10	-1.19433	0.000225863	-1.64918e-10	-1.18689	0.000226472	-1.64918e-10	-1.18698
41017911	rs12442560	3.83836e-10	-1.44484	-1.2482	4.41907e-05	-1.5689	-1.2494	4.43845e-05	-1.56728	-1.24943
41018258	rs45471696	1.86625e-09	-1.64918e-10	-1.11157	0.000236484	-1.64918e-10	-1.14093	0.000237111	-1.64918e-10	-1.14107
41018570	rs142259440	8.52295e-09	-1.64918e-10	0.407264	0.00128571	-1.64918e-10	0.552253	0.00129089	-1.64918e-10	0.553489
41018594	rs150826037	1.24748e-09	-1.51438	-2.05233e-10	0.000115464	-1.85785	-2.05233e-10	0.000115797	-1.85777	-2.05233e-10
41018850	rs45579836	7.76033e-10	-1.86182	-0.127237	0.000132693	-1.61412	-0.104658	0.000132973	-1.61497	-0.104486
41019209	rs183195018	2.76088e-09	-0.719952	-2.05233e-10	0.000244978	-1.10564	-2.05233e-10	0.000245991	-1.1043	-2.05233e-10
41019330	rs11343913	5.42557e-09	0.185574	-0.229951	0.000398909	-0.410949	-0.207132	0.000400532	-0.409002	-0.207806
41019476	rs117860767	1.76326e-09	-1.64918e-10	-1.16833	0.000232152	-1.64918e-10	-1.15942	0.000232774	-1.64918e-10	-1.15953
41019560	rs12439683	6.45029e-10	-1.50001	-0.673946	9.51304e-05	-1.36885	-0.682714	9.55095e-05	-1.36751	-0.682868
41019867	rs11633269	6.29232e-10	-1.50001	-0.69874	9.28184e-05	-1.36885	-0.707318	9.31886e-05	-1.36751	-0.707467
41020083	rs11633367	4.27533e-10	-1.35499	-1.23023	4.05399e-05	-1.68392	-1.22061	4.06584e-05	-1.68398	-1.22041
41020313	rs45437200	6.61857e-09	-1.64918e-10	0.15438	0.00086889	-1.64918e-10	0.160402	0.000872001	-1.64918e-10	0.16119
41020610	rs7182499	3.76934e-10	-1.46252	-1.24867	4.47663e-05	-1.55531	-1.25005	4.49672e-05	-1.55359	-1.25008
41020615	rs542275049	1.62176e-09	-1.64918e-10	-1.25198	0.00021165	-1.64918e-10	-1.25188	0.00021224	-1.64918e-10	-1.25188
41021280	rs4417527	8.25934e-10	-0.676832	-1.24991	5.13836e-05	-1.41662	-1.25088	5.15103e-05	-1.41695	-1.25087
41022844	rs186027321	1.62893e-09	-1.64918e-10	-1.24758	0.00021278	-1.64918e-10	-1.24655	0.000213373	-1.64918e-10	-1.24656
41023878	rs12593359	4.38931e-10	-1.5449	-1.01401	6.44557e-05	-1.42086	-1.01998	6.47015e-05	-1.41961	-1.02021
41024094	rs7180135	3.83714e-10	-1.45169	-1.24166	4.41833e-05	-1.57422	-1.24425	4.43743e-05	-1.57263	-1.24431
41024192	rs56390641	1.72791e-09	-1.64918e-10	-1.18859	0.000227242	-1.64918e-10	-1.1808	0.000227854	-1.64918e-10	-1.1809
41024303	rs11855560	4.41699e-10	-1.5449	-1.00773	6.48571e-05	-1.42086	-1.01377	6.51042e-05	-1.41961	-1.014
41024305	rs45507396	4.7224e-10	-1.87895	-0.606814	7.55619e-05	-1.69287	-0.58899	7.57074e-05	-1.69359	-0.589133
41024489	rs45585734	4.72762e-10	-1.87785	-0.606814	7.61149e-05	-1.68558	-0.58899	7.62605e-05	-1.68631	-0.589133
41024508	rs11852786	4.63625e-10	-1.49645	-1.00773	6.86181e-05	-1.36448	-1.01377	6.88846e-05	-1.36316	-1.014
41025243	rs187792990	1.76986e-09	-1.64918e-10	-1.1646	0.000233066	-1.64918e-10	-1.15549	0.00023369	-1.64918e-10	-1.15561
41025275	rs7164339	4.5512e-10	-1.53072	-0.991975	6.82291e-05	-1.38573	-0.998214	6.84976e-05	-1.38435	-0.998451
41025457	rs36106105	4.31905e-10	-1.57691	-0.998143	6.41737e-05	-1.44091	-1.00431	6.44213e-05	-1.43962	-1.00454
41026245	rs145783993	1.76398e-09	-1.64918e-10	-1.16792	0.000232253	-1.64918e-10	-1.15899	0.000232875	-1.64918e-10	-1.1591
41026748	rs150844778	2.3419e-09	-1.64918e-10	-0.884536	0.00031304	-1.64918e-10	-0.860483	0.000313888	-1.64918e-10	-0.860564
41026994	rs4924501	6.23652e-10	-1.53884	-0.668817	9.1394e-05	-1.41401	-0.677625	9.17526e-05	-1.41273	-0.677779
41027278	rs142725753	8.66143e-09	-1.64918e-10	0.423381	0.0013075	-1.64918e-10	0.569057	0.00131278	-1.64918e-10	0.5703
41027511	rs117111146	9.1183e-10	-1.8278	-2.05233e-10	0.000113649	-1.8737	-2.05233e-10	0.000113964	-1.87372	-2.05233e-10
41027789	rs4924502	3.25438e-10	-1.61221	-1.24587	4.20845e-05	-1.61932	-1.24782	4.22613e-05	-1.61787	-1.24786
41028342	rs117445197	1.76266e-09	-1.64918e-10	-1.16868	0.000232069	-1.64918e-10	-1.15978	0.00023269	-1.64918e-10	-1.15989
41029177	rs12441514	4.21796e-10	-1.61003	-0.988699	6.36079e-05	-1.4591	-0.994977	6.38521e-05	-1.45781	-0.995216
41029667	rs2304580	8.03818e-10	-0.729306	-1.22458	5.00179e-05	-1.47379	-1.22064	5.01468e-05	-1.47401	-1.22063
41029678	rs2304581	3.60604e-09	-1.64918e-10	-0.452889	0.000508701	-1.64918e-10	-0.374953	0.000509976	-1.64918e-10	-0.375236
41030096	rs77019569	1.74135e-09	-1.64918e-10	-1.18084	0.000223455	-1.64918e-10	-1.19761	0.000224032	-1.64918e-10	-1.19781
41031686	rs11070292	4.89639e-10	-1.25928	-1.1903	4.00886e-05	-1.73986	-1.17586	4.02155e-05	-1.73979	-1.17556
41031775	rs3092983	3.83589e-10	-1.68913	-1.00455	6.04597e-05	-1.4942	-1.01064	6.06862e-05	-1.49301	-1.01087
41032138	rs2304583	3.87514e-09	0.149388	-0.530305	0.000297487	-0.401289	-0.510155	0.000298828	-0.399032	-0.510701
41032306	rs139418925	1.12836e-09	-1.61473	-2.05233e-10	0.000173183	-1.45247	-2.05233e-10	0.00017365	-1.45256	-2.05233e-10
41032545	rs74824875	1.03386e-09	-1.7022	-2.05233e-10	0.000119361	-1.82466	-2.05233e-10	0.000119724	-1.82441	-2.05233e-10
41033284	rs57386731	6.61711e-09	-0.20556	0.359719	0.000716912	-0.426394	0.394533	0.000722116	-0.422806	0.395392
41034150	rs185651757	1.62817e-09	-1.64918e-10	-1.24804	0.000212795	-1.64918e-10	-1.24648	0.000213375	-1.64918e-10	-1.24655
41035099	rs147337504	1.21576e-09	-1.54013	-2.05233e-10	0.000185207	-1.38534	-2.05233e-10	0.000185898	-1.3844	-2.05233e-10
41036081	rs139100459	1.178e-09	-1.57168	-2.05233e-10	0.000113957	-1.87099	-2.05233e-10	0.000114282	-1.87093	-2.05233e-10
41036410	rs117862109	1.7818e-09	-1.64918e-10	-1.15788	0.000227845	-1.64918e-10	-1.17815	0.00022843	-1.64918e-10	-1.17837
41036448	rs4923884	6.42541e-10	-1.5498	-0.62802	9.643e-05	-1.40086	-0.637132	9.68139e-05	-1.39952	-0.637291
41037787	rs112497439	5.01471e-09	-0.123123	-2.05233e-10	0.000279484	-0.973869	-2.05233e-10	0.000280857	-0.971754	-2.05233e-10
41038082	rs12372947	6.6682e-10	-1.53907	-0.601669	9.8402e-05	-1.40678	-0.610972	9.87871e-05	-1.4055	-0.611134
41038214	rs7167854	7.44164e-10	-1.4507	-0.580296	0.000112884	-1.2907	-0.589751	0.000113337	-1.28932	-0.589916
41038439	rs11631563	7.36209e-10	-1.49933	-0.542407	0.000110057	-1.35272	-0.553094	0.000110503	-1.35127	-0.553293
41038693	rs8033829	6.43428e-10	-1.55785	-0.61859	9.49861e-05	-1.42132	-0.631765	9.53653e-05	-1.42001	-0.631876
41039088	rs12910784	3.75302e-09	0.24893	-0.661867	0.000292437	-0.285444	-0.64312	0.000293724	-0.283227	-0.643734
41041219	rs144072547	1.1879e-09	-1.56331	-2.05233e-10	0.000114149	-1.86931	-2.05233e-10	0.000114475	-1.86925	-2.05233e-10
41041228	rs7176245	3.74836e-10	-1.48466	-1.23211	4.3932e-05	-1.58916	-1.23501	4.41184e-05	-1.58763	-1.23509
41041292	rs7175905	3.70792e-10	-1.4955	-1.23211	4.35251e-05	-1.59847	-1.23501	4.37087e-05	-1.59696	-1.23509
41041875	rs11070293	7.27479e-10	-1.51922	-0.53445	0.000110014	-1.3654	-0.540812	0.000110445	-1.3641	-0.540976
41042383	rs117491525	1.73916e-09	-1.64918e-10	-1.1821	0.000224106	-1.64918e-10	-1.19469	0.000224728	-1.64918e-10	-1.19471
41042592	rs8025883	7.64549e-10	-1.46952	-0.53445	0.000119148	-1.28564	-0.540812	0.000119634	-1.28419	-0.540976
41042660	rs12438182	3.92178e-10	-1.49934	-1.1722	3.89575e-05	-1.7912	-1.15314	3.90805e-05	-1.79117	-1.1528
41043362	rs147077183	1.01144e-09	-1.72413	-2.05233e-10	0.000147176	-1.61518	-2.05233e-10	0.000147603	-1.61507	-2.05233e-10
41044890	rs752012	8.6371e-10	-1.35842	-0.523599	0.000137466	-1.15343	-0.530009	0.000138048	-1.15182	-0.530174
41045329	rs4924503	8.03586e-10	-1.43632	-0.517854	0.000123372	-1.26732	-0.524289	0.00012387	-1.26591	-0.524456
41045720	rs2004771	7.95041e-10	-1.44701	-0.517854	0.000121832	-1.27988	-0.524289	0.000122322	-1.27849	-0.524456
41046883	rs11558807	2.15646e-08	1.33556	-2.05233e-10	0.00108698	0.384342	-2.05233e-10	0.0010912	0.38543	-2.05233e-10
41047024	rs7169010	7.25975e-10	-1.59836	-0.457379	0.00011601	-1.38835	-0.464796	0.000116431	-1.38729	-0.465004
41047489	rs12911144	2.14664e-09	-0.971596	-2.05233e-10	0.000282557	-0.962934	-2.05233e-10	0.000283747	-0.961518	-2.05233e-10
41047598	rs7174551	8.61155e-10	-1.43761	-0.447372	0.000129978	-1.28807	-0.451373	0.000130521	-1.28652	-0.451553
41047777	rs35673728	2.75213e-08	1.57946	-2.05233e-10	0.0406857	4.00682	-2.05233e-10	0.0417939	4.0309	-2.05233e-10
41047926	rs75867673	1.70753e-09	-1.64918e-10	-1.20045	0.000224395	-1.64918e-10	-1.19341	0.000225001	-1.64918e-10	-1.1935
41048058	rs7175361	6.50269e-10	-0.995697	-1.17017	4.58186e-05	-1.60658	-1.17554	4.5943e-05	-1.60672	-1.17548
41048864	rs116952630	1.00761e-09	-1.72791	-2.05233e-10	0.000369972	-0.693386	-2.05233e-10	0.000370553	-0.694604	-2.05233e-10
41049190	rs77056045	8.34905e-10	-1.8154	-0.100536	0.00015969	-1.4622	-0.0713837	0.000159988	-1.46317	-0.0713295
41049301	rs117527505	1.42114e-09	-1.38404	-2.05233e-10	0.000120325	-1.81662	-2.05233e-10	0.000120678	-1.81647	-2.05233e-10
41049327	rs116909105	7.80289e-09	-1.64918e-10	0.318995	0.00115508	-1.64918e-10	0.445113	0.00115989	-1.64918e-10	0.446484
41049433	rs116917553	8.63984e-10	-1.8817	-2.05233e-10	0.000125751	-1.77251	-2.05233e-10	0.000126071	-1.77275	-2.05233e-10
41049503	rs12442845	8.87422e-10	-1.40589	-0.449044	0.000137472	-1.23035	-0.45304	0.000138047	-1.22879	-0.45322
41049889	rs192197251	1.68005e-09	-1.64918e-10	-1.21668	0.000220524	-1.64918e-10	-1.2108	0.000221123	-1.64918e-10	-1.21088
41050171	rs75387822	5.9303e-10	-1.84556	-0.412454	0.000102463	-1.57857	-0.398738	0.000102675	-1.57947	-0.398566
41050349	rs187136673	2.96069e-08	-1.64918e-10	1.65251	0.00383872	-1.64918e-10	1.64608	0.00384965	-1.64918e-10	1.64614
41050678	rs78955473	7.12236e-09	-1.64918e-10	0.22774	0.000937337	-1.64918e-10	0.236229	0.000939645	-1.64918e-10	0.235901
41051168	rs113958397	4.82768e-09	-0.161132	-2.05233e-10	0.000291754	-0.930902	-2.05233e-10	0.000293354	-0.928221	-2.05233e-10
41051809	rs146844628	9.40781e-10	-1.87613	0.0795895	0.000164893	-1.7042	0.202679	0.000165615	-1.7038	0.203865
41052082	rs190375925	1.39778e-09	-1.40061	-2.05233e-10	0.000165152	-1.49994	-2.05233e-10	0.000165733	-1.49922	-2.05233e-10
41052363	rs17748786	1.07002e-09	-1.66783	-2.05233e-10	0.000123894	-1.78739	-2.05233e-10	0.000124187	-1.78781	-2.05233e-10
41053250	rs6492964	4.3975e-10	-1.38239	-1.17466	5.06848e-05	-1.51393	-1.16725	5.09171e-05	-1.51228	-1.16712
41054089	rs111582769	1.12768e-09	-1.61534	-2.05233e-10	0.000148841	-1.60393	-2.05233e-10	0.000149404	-1.60294	-2.05233e-10
41054148	rs6492965	4.04235e-10	-1.39141	-1.24985	4.21789e-05	-1.6136	-1.2513	4.23537e-05	-1.61221	-1.25133
41054501	rs2412550	4.04563e-10	-1.44958	-1.19086	4.41234e-05	-1.64842	-1.1714	4.43216e-05	-1.64719	-1.17094
41054551	rs2412551	3.23448e-10	-1.71536	-1.14885	4.82875e-05	-1.59255	-1.13709	4.84513e-05	-1.59173	-1.13731
41054701	rs12901051	1.0182e-09	-1.71746	-2.05233e-10	0.000133361	-1.71376	-2.05233e-10	0.000133814	-1.71315	-2.05233e-10
41055056	rs146446096	1.74367e-09	-1.64918e-10	-1.17951	0.000229435	-1.64918e-10	-1.17119	0.000230051	-1.64918e-10	-1.1713
41055195	rs3759796	2.03351e-09	-0.447641	-0.578095	0.000175184	-0.83254	-0.608439	0.000175801	-0.830736	-0.609511
41055368	rs7163862	4.14458e-10	-1.38423	-1.23205	4.09215e-05	-1.66973	-1.22543	4.10884e-05	-1.66866	-1.22521
41055537	rs78059614	8.25264e-10	-1.87246	-0.0550914	0.000125753	-1.82588	0.0533907	0.000126255	-1.82566	0.0543642
41055854	rs113114282	8.50908e-10	-1.83671	-0.0602393	0.000120038	-1.86702	0.0480142	0.000120504	-1.8669	0.0489857
41056016	rs79017311	1.7661e-09	-1.64918e-10	-1.16673	0.000236331	-1.64918e-10	-1.14158	0.000236994	-1.64918e-10	-1.14157
41056440	rs2016546	1.18687e-09	-1.88208	0.317906	0.000191961	-1.78502	0.435493	0.00019279	-1.78472	0.436721
41057507	rs72735627	9.36432e-10	-1.80118	-2.05233e-10	0.000191091	-1.35406	-2.05233e-10	0.000191697	-1.35368	-2.05233e-10
41059387	rs2301176	1.78339e-09	-1.88233	0.725352	0.000269442	-1.8534	0.842942	0.000270482	-1.85336	0.843968
41059785	rs73398513	9.10451e-10	-1.87927	0.0499553	0.000140861	-1.80473	0.145692	0.000141401	-1.80453	0.14653
41060084	rs76352578	1.23395e-09	-1.52528	-2.05233e-10	0.000135802	-1.69562	-2.05233e-10	0.000136111	-1.69613	-2.05233e-10
41062922	rs115347345	8.70207e-10	-1.88254	0.00801192	0.0001382	-1.77874	0.100627	0.000138733	-1.77844	0.101384
41063244	rs1866170	3.89465e-10	-1.46673	-1.21175	3.88964e-05	-1.7415	-1.20441	3.90525e-05	-1.74059	-1.20411
41063588	rs117519388	1.38116e-09	-1.41258	-2.05233e-10	0.000119112	-1.82675	-2.05233e-10	0.00011946	-1.82662	-2.05233e-10
41063829	rs8025558	8.40457e-10	-1.88277	-0.0265398	0.000135713	-1.76109	0.064819	0.000136227	-1.76084	0.0655663
41065094	rs8031526	8.93896e-10	-1.84187	-0.00579325	0.000125332	-1.86375	0.0879082	0.000125802	-1.86362	0.0887287
41065305	rs75844322	2.19892e-09	-1.27092	0.323384	0.000381944	-1.02021	0.358666	0.000382845	-1.02088	0.358912
41065726	rs2289218	4.21456e-10	-1.3954	-1.20414	4.19446e-05	-1.677	-1.19346	4.21195e-05	-1.67596	-1.19313
41065890	rs2289219	5.26856e-09	0.208071	-0.281813	0.00044055	-0.260414	-0.258375	0.000442507	-0.258163	-0.25898
41066490	rs77112154	1.8428e-09	-1.64918e-10	-1.12421	0.000243122	-1.64918e-10	-1.11325	0.000243767	-1.64918e-10	-1.11339
41066875	rs3784289	4.65711e-10	-1.44101	-1.05868	5.38426e-05	-1.59196	-1.02879	5.41122e-05	-1.59054	-1.028
41067021	rs79098095	3.97766e-09	-0.354805	-2.05233e-10	0.000336363	-0.788623	-2.05233e-10	0.000337841	-0.787027	-2.05233e-10
41067058	rs3784290	9.79642e-09	-1.64918e-10	0.546518	0.00142747	-1.64918e-10	0.656848	0.00143275	-1.64918e-10	0.657748
41067124	rs78644727	8.68663e-09	-1.64918e-10	0.426285	0.00126109	-1.64918e-10	0.53292	0.00126571	-1.64918e-10	0.53379
```
