## Supplementary material for "Characterization of shared and ancestry-specific signals driving complex traits using multi-ancestry fine-mapping": susiex_nc3.cs80.summary

```
# chr15:40067237-41067237
CS_ID	CS_LENGTH	CS_PURITY	MAX_PIP_SNP	BP	REF_ALLELE	ALT_ALLELE	REF_FRQ	BETA	SE	-LOG10P	MAX_PIP	POST-HOC_PROB_POP1	POST-HOC_PROB_POP2
1	3	0.778021	rs56205728	40567237	A,A	G,G	0.71173,0.87996	0.0283515,0.00251407	0.00436498,0.0131525	10.0814,0.0713942	0.398503	0.999993	0.245308
2	1017	0	rs35673728	41047777	C,NA	T,NA	0.94334,NA	0.0260456,NA	0.00855199,NA	2.63406,NA	0.0406857	0.398442	0.427717
3	1019	0	rs35673728	41047777	C,NA	T,NA	0.94334,NA	0.0260456,NA	0.00855199,NA	2.63406,NA	0.0417939	0.398208	0.427292
```
