## Supplementary material for "Characterization of shared and ancestry-specific signals driving complex traits using multi-ancestry fine-mapping": susiex_nc1.cs80.cs

```
CS_ID	SNP	BP	REF_ALLELE	ALT_ALLELE	REF_FRQ	BETA	SE	-LOG10P	CS_PIP	OVRL_PIP
1	chr15:43735687:T:C	43735687	C,NA	T,NA	1,NA	-inf,NA	inf,NA	9.84482,NA	0.481071	0.481071
1	chr15:43735849:C:T	43735849	T,NA	C,NA	1,NA	-inf,NA	inf,NA	9.28771,NA	0.141527	0.141527
1	chr15:43434427:A:C	43434427	C,NA	A,NA	1,NA	-inf,NA	inf,NA	9.24734,NA	0.129527	0.129527
1	chr15:43387833:G:A	43387833	A,NA	G,NA	1,NA	-inf,NA	inf,NA	8.99253,NA	0.074065	0.074065
```
