## Supplementary material for "Characterization of shared and ancestry-specific signals driving complex traits using multi-ancestry fine-mapping": susiex_nc1.cs80.snp

```
BP	SNP	PIP(CS1)	LogBF(CS1,Pop1)	LogBF(CS1,Pop2)
41909215	chr15:41909215:G:A	1.7199e-09	-2.08401e-10	-1.23843
41909504	chr15:41909504:T:C	1.71211e-09	-2.08401e-10	-1.24298
41909674	chr15:41909674:T:C	6.04664e-10	-1.04408	-1.23971
41910445	chr15:41910445:T:C	1.69011e-09	-2.08401e-10	-1.25591
41910449	chr15:41910449:T:C	4.44674e-10	-1.41276	-1.17836
41910572	chr15:41910572:G:GTA	1.69527e-09	-2.08401e-10	-1.25286
41910758	chr15:41910758:G:A	4.3835e-08	-2.08401e-10	1.99973
41910946	chr15:41910946:G:T	2.11491e-09	-2.08401e-10	-1.03169
41910980	chr15:41910980:G:A	1.71254e-09	-2.08401e-10	-1.24273
41911105	chr15:41911105:C:T	3.83133e-09	-2.08401e-10	-0.437493
41911260	chr15:41911260:C:T	1.73714e-09	-2.08401e-10	-1.22846
41911380	chr15:41911380:T:C	3.70277e-09	-2.08401e-10	-0.471622
41911479	chr15:41911479:T:G	2.51309e-09	-2.08401e-10	-0.859191
41911644	chr15:41911644:G:A	2.35984e-09	-2.08401e-10	-0.922108
41911698	chr15:41911698:C:T	3.21813e-10	-1.70985	-1.20463
41911727	chr15:41911727:G:A	1.92778e-09	-2.08401e-10	-1.12433
41911967	chr15:41911967:C:T	2.16444e-09	-2.08401e-10	-1.00854
41911985	chr15:41911985:C:A	2.35147e-09	-2.08401e-10	-0.925662
41912060	chr15:41912060:A:C	2.66179e-10	-1.84922	-1.25507
41912237	chr15:41912237:A:G	3.18292e-10	-1.71753	-1.20796
41912305	chr15:41912305:A:G	2.24836e-09	-0.970503	-2.85769e-10
41912496	chr15:41912496:A:G	4.30306e-09	0.0940802	-0.415457
41912705	chr15:41912705:A:G	6.09695e-10	-1.02161	-1.25389
41912753	chr15:41912753:A:G	2.73472e-10	-1.8626	-1.21466
41913285	chr15:41913285:G:A	6.98181e-10	-0.890486	-1.24949
41913508	chr15:41913508:C:CT	3.64281e-10	-1.55062	-1.23991
41913519	chr15:41913519:C:T	5.44545e-10	-1.14133	-1.24718
41913574	chr15:41913574:G:A	6.96459e-10	-0.883797	-1.25865
41913664	chr15:41913664:AACAGCTGGAGGT:A	2.14508e-09	-2.08401e-10	-1.01753
41914253	chr15:41914253:A:C	5.95447e-09	-2.08401e-10	0.00343934
41914267	chr15:41914267:C:T	5.78028e-10	-1.08307	-1.24577
41914462	chr15:41914462:G:GACGTGTTCCC	6.08387e-10	-1.03669	-1.24095
41914492	chr15:41914492:G:C	2.19749e-09	-2.08401e-10	-0.993387
41914546	chr15:41914546:G:A	3.42136e-09	-2.08401e-10	-0.550664
41914692	chr15:41914692:C:T	2.03662e-09	-2.08401e-10	-1.06941
41914778	chr15:41914778:C:T	1.68821e-09	-2.08401e-10	-1.25704
41914818	chr15:41914818:C:T	4.49583e-09	0.129433	-0.406986
41914926	chr15:41914926:C:T	5.68578e-10	-1.09847	-1.24685
41915070	chr15:41915070:T:C	3.63603e-10	-1.53529	-1.2571
41915380	chr15:41915380:T:C	5.93879e-10	-1.04336	-1.25842
41915707	chr15:41915707:G:T	6.05032e-10	-1.0304	-1.25278
41915843	chr15:41915843:G:A	3.13488e-09	0.00805716	-0.646169
41915879	chr15:41915879:T:G	3.19532e-09	-2.08401e-10	-0.619016
41915965	chr15:41915965:C:T	1.22441e-09	-1.57824	-2.85769e-10
41916096	chr15:41916096:A:C	1.69404e-09	-2.08401e-10	-1.25359
41916446	chr15:41916446:A:T	3.94773e-09	-2.08401e-10	-0.407562
41916584	chr15:41916584:C:T	1.68968e-09	-2.08401e-10	-1.25616
41916800	chr15:41916800:T:C	1.79663e-09	-2.08401e-10	-1.19479
41916999	chr15:41916999:C:G	2.78862e-09	-2.08401e-10	-0.755158
41917207	chr15:41917207:A:G	5.82839e-10	-1.06395	-1.2566
41917474	chr15:41917474:T:C	5.54748e-10	-1.11309	-1.25686
41917506	chr15:41917506:T:C	5.46645e-10	-1.12595	-1.25871
41917604	chr15:41917604:C:G	2.58278e-09	-2.08401e-10	-0.831837
41917725	chr15:41917725:A:T	1.80781e-09	-2.08401e-10	-1.18859
41917825	chr15:41917825:C:A	5.57121e-10	-1.10917	-1.25651
41918179	chr15:41918179:T:C	5.71521e-10	-1.0821	-1.25806
41918195	chr15:41918195:T:C	1.76084e-09	-2.08401e-10	-1.21491
41918236	chr15:41918236:ACACACACG:A	5.12555e-10	-1.20361	-1.24544
41918238	chr15:41918238:ACACACG:A	1.78742e-09	-2.08401e-10	-1.19993
41918275	chr15:41918275:A:T	5.25996e-10	-1.16531	-1.25786
41918808	chr15:41918808:C:T	1.89689e-09	-2.08401e-10	-1.14049
41918821	chr15:41918821:T:C	7.04396e-10	-0.954895	-1.17622
41919288	chr15:41919288:A:G	2.66127e-10	-1.84936	-1.25513
41919465	chr15:41919465:C:T	2.49034e-09	-2.08401e-10	-0.868286
41919794	chr15:41919794:T:C	8.90686e-10	-1.0232	-0.873269
41919824	chr15:41919824:AGGAG:A	2.21772e-08	1.31836	-2.85769e-10
41919849	chr15:41919849:C:T	5.17988e-10	-1.19037	-1.24814
41919918	chr15:41919918:C:T	6.83248e-10	-0.924981	-1.23662
41919992	chr15:41919992:G:T	5.15042e-10	-1.19535	-1.24886
41920012	chr15:41920012:T:C	1.80406e-09	-2.08401e-10	-1.19066
41920176	chr15:41920176:A:G	1.51303e-08	1.74448	-0.808484
41920585	chr15:41920585:T:C	8.48002e-10	-1.02857	-0.917008
41920621	chr15:41920621:T:G	5.41924e-10	-1.76571	-0.627624
41920783	chr15:41920783:A:C	1.6903e-09	-2.08401e-10	-1.2558
41921019	chr15:41921019:C:T	2.16288e-08	1.29332	-2.85769e-10
41921110	chr15:41921110:C:G	1.69029e-09	-2.08401e-10	-1.25581
41921412	chr15:41921412:T:C	2.5524e-09	-2.08401e-10	-0.84367
41921473	chr15:41921473:C:T	6.08864e-10	-1.06837	-1.2085
41921474	chr15:41921474:C:T	9.95212e-10	-1.7855	-2.85769e-10
41921539	chr15:41921539:T:G	2.08012e-09	-2.08401e-10	-1.04828
41921821	chr15:41921821:G:C	7.22461e-09	-2.08401e-10	0.19679
41922027	chr15:41922027:C:A	8.42134e-10	-0.757439	-1.19508
41922258	chr15:41922258:G:A	2.09889e-09	-1.03929	-2.85769e-10
41922265	chr15:41922265:T:C	2.16592e-09	-2.08401e-10	-1.00786
41922382	chr15:41922382:T:A	1.73304e-09	-2.08401e-10	-1.23082
41922484	chr15:41922484:G:A	1.87594e-09	-2.08401e-10	-1.15159
41922571	chr15:41922571:G:A	7.22315e-10	-1.0371	-1.0689
41922788	chr15:41922788:GT:G	1.69983e-09	-2.08401e-10	-1.25017
41923122	chr15:41923122:A:G	6.68374e-10	-1.0882	-1.09541
41923226	chr15:41923226:C:T	1.72656e-09	-2.08401e-10	-1.23457
41923273	chr15:41923273:C:T	1.70382e-09	-2.08401e-10	-1.24783
41923336	chr15:41923336:T:C	1.78529e-09	-2.08401e-10	-1.20112
41923582	chr15:41923582:T:C	2.70968e-09	-2.08401e-10	-0.783874
41923820	chr15:41923820:T:G	1.71253e-09	-2.08401e-10	-1.24273
41923833	chr15:41923833:T:C	5.41001e-10	-1.18132	-1.21372
41924085	chr15:41924085:G:A	1.75096e-09	-2.08401e-10	-1.22054
41924103	chr15:41924103:A:G	8.81523e-09	-2.08401e-10	0.395777
41924350	chr15:41924350:C:A	2.92108e-10	-1.80898	-1.20235
41924490	chr15:41924490:C:T	3.3118e-09	-2.08401e-10	-0.58321
41925053	chr15:41925053:G:C	3.34575e-10	-1.79893	-1.07666
41925062	chr15:41925062:A:C	3.45913e-09	-2.08401e-10	-0.539686
41925104	chr15:41925104:C:G	1.18905e-09	-1.60755	-2.85769e-10
41925271	chr15:41925271:A:G	1.75067e-09	-2.08401e-10	-1.22071
41925481	chr15:41925481:T:C	2.54881e-09	-2.08401e-10	-0.845076
41925491	chr15:41925491:T:C	2.9695e-09	-2.08401e-10	-0.692309
41925512	chr15:41925512:T:C	2.9689e-09	-2.08401e-10	-0.692511
41925961	chr15:41925961:C:T	3.64024e-09	-2.08401e-10	-0.488655
41926389	chr15:41926389:C:T	1.18069e-09	-0.490802	-1.1238
41926713	chr15:41926713:T:C	2.96565e-09	-2.08401e-10	-0.693608
41926804	chr15:41926804:C:T	2.97383e-09	-2.08401e-10	-0.690854
41926846	chr15:41926846:C:T	2.70465e-09	-2.08401e-10	-0.78573
41927016	chr15:41927016:C:A	2.73877e-09	-0.773195	-2.85769e-10
41927018	chr15:41927018:CA:C	1.68582e-09	-2.08401e-10	-1.25845
41927542	chr15:41927542:T:C	8.09969e-10	-1.34694	-0.644526
41927878	chr15:41927878:T:C	3.69303e-10	-1.51968	-1.25716
41928059	chr15:41928059:C:T	8.70556e-10	-0.767508	-1.15182
41928418	chr15:41928418:C:T	4.48832e-10	-1.35649	-1.22532
41928588	chr15:41928588:A:T	2.97384e-09	-2.08401e-10	-0.69085
41928715	chr15:41928715:T:C	1.92059e-09	-2.08401e-10	-1.12807
41929076	chr15:41929076:T:C	1.73146e-09	-2.08401e-10	-1.23174
41929313	chr15:41929313:A:T	2.77963e-10	-1.83245	-1.22852
41929387	chr15:41929387:A:G	2.93215e-09	0.149214	-0.854182
41929476	chr15:41929476:T:C	3.19321e-09	-2.08401e-10	-0.619677
41929630	chr15:41929630:GGGAAGTTGGTAAAAAAA:G	3.83654e-09	-2.08401e-10	-0.436132
41929640	chr15:41929640:T:TA	2.53619e-09	-2.08401e-10	-0.850041
41929772	chr15:41929772:A:G	1.83715e-09	-2.08401e-10	-1.17249
41929865	chr15:41929865:C:T	1.19669e-09	-0.38739	-1.21375
41930191	chr15:41930191:C:T	1.68674e-09	-2.08401e-10	-1.2579
41930192	chr15:41930192:A:G	1.05043e-09	-0.478497	-1.25301
41930429	chr15:41930429:A:ATT	2.10835e-09	-2.08401e-10	-1.0348
41930509	chr15:41930509:C:T	2.00815e-09	-2.08401e-10	-1.08349
41930997	chr15:41930997:T:C	2.08393e-09	-2.08401e-10	-1.04645
41931061	chr15:41931061:A:G	6.5153e-10	-0.983275	-1.22586
41931583	chr15:41931583:A:T	5.16376e-10	-1.83276	-0.608863
41931605	chr15:41931605:G:A	6.85669e-10	-0.902325	-1.25574
41931700	chr15:41931700:G:A	1.85201e-09	-2.08401e-10	-1.16443
41931728	chr15:41931728:A:G	3.42363e-10	-1.69725	-1.15534
41931985	chr15:41931985:T:C	6.80122e-09	0.625682	-0.489284
41932066	chr15:41932066:G:A	9.72704e-10	-1.80838	-2.85769e-10
41932334	chr15:41932334:C:T	2.21251e-09	-2.08401e-10	-0.986576
41932338	chr15:41932338:C:A	9.69591e-10	-1.81158	-2.85769e-10
41932365	chr15:41932365:G:A	6.78277e-10	-1.28528	-0.883619
41932478	chr15:41932478:G:T	1.15589e-08	-1.87041	2.53716
41932626	chr15:41932626:T:C	7.57605e-10	-1.30605	-0.75225
41932676	chr15:41932676:C:T	4.44282e-09	-2.08401e-10	-0.289414
41932810	chr15:41932810:C:T	6.1833e-10	-1.29014	-0.971301
41932857	chr15:41932857:T:C	3.95636e-09	-2.08401e-10	-0.40538
41933062	chr15:41933062:G:T	6.75544e-10	-1.34625	-0.826689
41933297	chr15:41933297:T:C	2.16657e-09	-2.08401e-10	-1.00756
41933561	chr15:41933561:C:T	2.15493e-09	-2.08401e-10	-1.01295
41933927	chr15:41933927:G:A	8.58141e-10	-1.2231	-0.710586
41934057	chr15:41934057:C:T	1.41907e-08	1.90613	-1.03425
41934058	chr15:41934058:G:A	1.5048e-08	0.930542	-2.85769e-10
41934101	chr15:41934101:C:G	1.91507e-09	-2.08401e-10	-1.13095
41934458	chr15:41934458:G:A	1.96435e-09	-2.08401e-10	-1.10554
41934487	chr15:41934487:T:G	3.34193e-09	-2.08401e-10	-0.574154
41934491	chr15:41934491:T:C	1.88965e-09	-2.08401e-10	-1.14431
41935243	chr15:41935243:T:C	4.99802e-10	-1.6861	-0.788146
41935671	chr15:41935671:C:T	4.81708e-10	-1.7587	-0.75242
41935823	chr15:41935823:C:T	1.85885e-09	-2.08401e-10	-1.16074
41935849	chr15:41935849:C:CA	3.69997e-09	-2.08401e-10	-0.472378
41936028	chr15:41936028:C:T	8.23507e-10	-1.21474	-0.76015
41936398	chr15:41936398:C:G	8.15139e-09	-1.86833	2.18582
41936440	chr15:41936440:A:T	6.27687e-10	-1.82748	-0.418935
41936634	chr15:41936634:C:G	6.54696e-10	-1.41553	-0.788762
41936914	chr15:41936914:TCCAGGA:T	3.67115e-09	-2.08401e-10	-0.4802
41937068	chr15:41937068:T:C	2.30024e-09	-2.08401e-10	-0.94769
41937372	chr15:41937372:C:T	1.7336e-09	-2.08401e-10	-1.2305
41937434	chr15:41937434:C:T	8.53644e-10	-1.17527	-0.763679
41937640	chr15:41937640:G:C	1.40865e-08	1.74252	-0.878003
41937654	chr15:41937654:C:T	2.94689e-09	0.533261	-1.23322
41938197	chr15:41938197:T:C	6.5829e-09	-2.08401e-10	0.103771
41938378	chr15:41938378:G:A	2.0763e-09	-2.08401e-10	-1.05012
41939098	chr15:41939098:G:A	6.93993e-10	-1.84286	-0.30314
41939155	chr15:41939155:C:T	2.93485e-09	0.11382	-0.817866
41940110	chr15:41940110:C:T	1.15422e-08	-1.86867	2.53398
41940363	chr15:41940363:G:T	1.69998e-08	-2.08401e-10	1.0525
41940631	chr15:41940631:G:A	6.06771e-10	-1.854	-0.426307
41940694	chr15:41940694:T:A	1.28326e-08	-2.08401e-10	0.771286
41940857	chr15:41940857:G:C	9.17659e-10	-1.86663	-2.85769e-10
41940879	chr15:41940879:C:T	3.04679e-10	-1.81408	-1.15512
41941013	chr15:41941013:C:T	6.572e-10	-1.29641	-0.904059
41941475	chr15:41941475:T:A	2.13102e-09	-0.0937434	-0.930361
41941714	chr15:41941714:C:T	3.02027e-10	-1.82542	-1.15252
41942067	chr15:41942067:T:G	6.61761e-10	-1.39358	-0.799976
41942216	chr15:41942216:C:T	1.72491e-09	-2.08401e-10	-1.23553
41942226	chr15:41942226:T:C	6.69235e-10	-1.38009	-0.802235
41942325	chr15:41942325:C:T	2.88502e-10	-1.80271	-1.22105
41942417	chr15:41942417:G:GT	6.86396e-10	-1.35612	-0.800884
41942455	chr15:41942455:G:A	9.81708e-10	-1.79916	-2.85769e-10
41942459	chr15:41942459:C:G	6.53873e-10	-1.38942	-0.816122
41942524	chr15:41942524:C:T	3.42704e-09	-2.08401e-10	-0.549005
41942626	chr15:41942626:A:G	6.82023e-10	-1.3527	-0.810692
41942676	chr15:41942676:T:A	1.19347e-08	1.54143	-0.842681
41943118	chr15:41943118:C:T	4.33042e-09	-0.232706	-0.0823332
41944585	chr15:41944585:G:A	1.8301e-09	-2.08401e-10	-1.17633
41945205	chr15:41945205:C:G	2.24929e-09	-0.105671	-0.864417
41945512	chr15:41945512:C:T	2.39831e-09	-2.08401e-10	-0.905941
41945793	chr15:41945793:G:A	2.9352e-09	0.50994	-1.21387
41945890	chr15:41945890:C:A	4.74825e-09	-0.222927	-2.85769e-10
41945943	chr15:41945943:G:A	2.86416e-10	-1.78794	-1.24307
41946007	chr15:41946007:G:A	1.38031e-08	-2.08401e-10	0.844192
41947090	chr15:41947090:G:A	1.69921e-09	-2.08401e-10	-1.25054
41947207	chr15:41947207:T:C	4.7317e-09	0.554331	-0.780751
41948006	chr15:41948006:C:T	2.87446e-09	-2.08401e-10	-0.724838
41948018	chr15:41948018:AG:A	5.11416e-10	-1.41977	-1.03151
41948027	chr15:41948027:C:T	6.59358e-09	-2.08401e-10	0.105393
41948078	chr15:41948078:AC:A	4.31825e-09	-2.08401e-10	-0.317853
41948248	chr15:41948248:G:A	2.69761e-10	-1.86524	-1.22569
41948272	chr15:41948272:G:A	5.64595e-09	-2.08401e-10	-0.0497651
41948432	chr15:41948432:A:G	4.40851e-09	-2.08401e-10	-0.297166
41948583	chr15:41948583:T:C	9.64394e-09	0.868619	-0.382993
41949377	chr15:41949377:T:A	3.0624e-08	2.19979	-0.558705
41950187	chr15:41950187:A:AC	2.13541e-09	-2.08401e-10	-1.02205
41950494	chr15:41950494:G:A	2.13727e-09	-2.08401e-10	-1.02118
41950530	chr15:41950530:C:T	2.12586e-09	-2.08401e-10	-1.02653
41950561	chr15:41950561:C:T	3.60488e-09	-2.08401e-10	-0.498414
41950690	chr15:41950690:G:A	1.17788e-08	1.02691	-0.341316
41950900	chr15:41950900:G:A	7.81559e-09	0.478189	-0.202773
41950980	chr15:41950980:G:A	2.61161e-07	-2.08401e-10	3.78443
41951141	chr15:41951141:C:T	1.98794e-09	-2.08401e-10	-1.0936
41951799	chr15:41951799:C:T	2.0845e-08	-2.08401e-10	1.25641
41952303	chr15:41952303:G:A	1.2933e-08	1.63186	-0.852785
41952725	chr15:41952725:C:T	1.05196e-08	0.898021	-0.325485
41952761	chr15:41952761:G:A	2.14911e-09	-2.08401e-10	-1.01565
41953454	chr15:41953454:G:A	4.79311e-10	-1.29318	-1.22293
41953457	chr15:41953457:C:T	2.18406e-09	-2.08401e-10	-0.999518
41953521	chr15:41953521:T:A	5.39875e-10	-1.44013	-0.956995
41953542	chr15:41953542:T:C	2.21277e-09	-2.08401e-10	-0.986461
41954107	chr15:41954107:C:T	1.70603e-09	-2.08401e-10	-1.24653
41954132	chr15:41954132:G:C	9.63116e-10	-1.81829	-2.85769e-10
41954359	chr15:41954359:T:C	2.17786e-09	-2.08401e-10	-1.00236
41954479	chr15:41954479:CTG:C	9.15926e-10	-1.86852	-2.85769e-10
41954805	chr15:41954805:T:A	2.14099e-09	-2.08401e-10	-1.01944
41954806	chr15:41954806:T:C	2.13904e-08	-2.08401e-10	1.28224
41954870	chr15:41954870:T:C	1.68833e-09	-2.08401e-10	-1.25696
41955089	chr15:41955089:A:AATCT	2.18459e-09	-2.08401e-10	-0.999273
41955274	chr15:41955274:G:C	1.93118e-08	1.18001	-2.85769e-10
41955360	chr15:41955360:G:C	1.69995e-09	-2.08401e-10	-1.2501
41955377	chr15:41955377:C:T	2.15597e-09	-2.08401e-10	-1.01246
41955655	chr15:41955655:C:T	4.89614e-09	-2.08401e-10	-0.192256
41955686	chr15:41955686:G:A	2.26197e-09	-2.08401e-10	-0.964468
41956100	chr15:41956100:G:A	2.83253e-09	0.480541	-1.22007
41956167	chr15:41956167:C:T	4.82789e-09	-2.08401e-10	-0.206293
41956253	chr15:41956253:G:A	1.69402e-09	-2.08401e-10	-1.2536
41956317	chr15:41956317:CAGG:C	8.66814e-09	0.966912	-0.587962
41956339	chr15:41956339:C:T	2.1338e-09	-2.08401e-10	-1.0228
41956516	chr15:41956516:G:A	9.06422e-09	-0.0128058	0.436436
41956628	chr15:41956628:T:C	1.36668e-08	1.10389	-0.269623
41956633	chr15:41956633:A:G	1.48036e-08	-2.08401e-10	0.914164
41958107	chr15:41958107:A:AGG	8.40769e-09	0.760998	-0.412554
41958317	chr15:41958317:T:C	7.50241e-09	0.718419	-0.483898
41958353	chr15:41958353:A:G	1.85284e-08	0.427584	0.711018
41958983	chr15:41958983:C:T	1.74997e-08	-2.08401e-10	1.08148
41959433	chr15:41959433:T:A	1.3656e-08	1.33009	-0.496613
41959475	chr15:41959475:C:T	2.88854e-10	-1.86967	-1.15287
41959815	chr15:41959815:C:T	8.28296e-09	0.839916	-0.506419
41959892	chr15:41959892:C:T	8.41799e-09	0.786963	-0.437296
41959893	chr15:41959893:C:G	4.80722e-09	-2.08401e-10	-0.210584
41959902	chr15:41959902:G:A	1.98109e-09	-2.08401e-10	-1.09706
41959958	chr15:41959958:C:T	2.37295e-08	1.83593	-0.449917
41959981	chr15:41959981:C:G	2.07809e-08	-2.08401e-10	1.25333
41960290	chr15:41960290:C:T	8.7166e-09	0.828314	-0.443789
41960387	chr15:41960387:T:C	1.69237e-09	-2.08401e-10	-1.25458
41961556	chr15:41961556:T:C	1.6122e-08	-2.08401e-10	0.999484
41961758	chr15:41961758:A:G	1.68964e-08	-2.08401e-10	1.04639
41961870	chr15:41961870:C:T	5.53792e-10	-1.24156	-1.13011
41961897	chr15:41961897:TAAGAG:T	1.62678e-08	-2.08401e-10	1.00848
41962245	chr15:41962245:G:A	4.56218e-09	-2.08401e-10	-0.262903
41962516	chr15:41962516:T:C	1.80128e-09	-2.08401e-10	-1.19221
41962984	chr15:41962984:T:C	1.697e-09	-2.08401e-10	-1.25184
41962993	chr15:41962993:C:G	1.79423e-09	-2.08401e-10	-1.19613
41963790	chr15:41963790:T:G	1.86502e-09	-2.08401e-10	-1.15743
41964391	chr15:41964391:T:C	1.85424e-08	1.78975	-0.650395
41964769	chr15:41964769:A:AT	3.30302e-10	-1.70698	-1.18147
41965076	chr15:41965076:A:T	6.01056e-09	-2.08401e-10	0.0128137
41965731	chr15:41965731:C:T	9.40114e-09	1.57763	-1.1175
41966164	chr15:41966164:C:T	1.68602e-09	-2.08401e-10	-1.25833
41966756	chr15:41966756:C:A	9.98223e-09	0.912112	-0.392009
41966877	chr15:41966877:G:A	4.77501e-09	-2.08401e-10	-0.217307
41967188	chr15:41967188:C:T	6.05999e-09	-2.08401e-10	0.0210052
41968111	chr15:41968111:T:C	6.33766e-09	-2.08401e-10	0.0658062
41968258	chr15:41968258:A:G	1.29394e-08	0.903933	-0.124363
41968732	chr15:41968732:G:A	2.20364e-09	-2.08401e-10	-0.990595
41969049	chr15:41969049:G:A	4.11088e-09	-2.08401e-10	-0.367066
41969539	chr15:41969539:T:G	2.17772e-09	-2.08401e-10	-1.00242
41969583	chr15:41969583:G:A	1.46902e-08	0.830872	0.0756049
41969653	chr15:41969653:C:A	3.15424e-10	-1.76306	-1.17148
41970649	chr15:41970649:G:A	3.38777e-10	-1.8185	-1.04462
41970837	chr15:41970837:C:T	3.67251e-08	-2.08401e-10	1.82276
41971169	chr15:41971169:T:G	3.63005e-09	-2.08401e-10	-0.491458
41971757	chr15:41971757:T:G	1.7537e-09	-2.08401e-10	-1.21898
41971937	chr15:41971937:C:T	1.02318e-09	-1.75779	-2.85769e-10
41972233	chr15:41972233:A:G	1.82878e-08	1.36309	-0.237561
41972754	chr15:41972754:G:A	2.12258e-09	-1.02807	-2.85769e-10
41973313	chr15:41973313:T:TG	3.75728e-09	0.787842	-1.24485
41973356	chr15:41973356:C:T	4.17062e-09	-2.08401e-10	-0.35264
41973388	chr15:41973388:G:A	1.98906e-08	1.24822	-0.0386778
41974064	chr15:41974064:T:A	4.7694e-09	0.114028	-0.332511
41974368	chr15:41974368:G:A	3.50525e-09	-2.08401e-10	-0.526443
41974484	chr15:41974484:G:A	1.79837e-09	-2.08401e-10	-1.19382
41974756	chr15:41974756:C:A	9.16894e-09	0.86748	-0.432362
41974935	chr15:41974935:A:C	1.77275e-09	-2.08401e-10	-1.20817
41975154	chr15:41975154:C:T	8.24722e-09	0.329172	-2.85769e-10
41975341	chr15:41975341:A:G	1.08467e-08	0.60316	-2.85769e-10
41975446	chr15:41975446:G:A	3.45525e-09	-2.08401e-10	-0.540808
41976274	chr15:41976274:T:C	3.26428e-10	-1.80723	-1.09302
41976631	chr15:41976631:C:G	5.7258e-09	0.16572	-0.201441
41977093	chr15:41977093:A:C	3.86306e-09	0.254278	-0.683521
41977272	chr15:41977272:A:T	1.82516e-09	-2.08401e-10	-1.17904
41977809	chr15:41977809:T:A	2.58905e-09	-2.08401e-10	-0.829412
41977861	chr15:41977861:T:C	2.36925e-09	-0.915526	-0.00260318
41978076	chr15:41978076:C:T	4.90001e-09	0.813383	-1.00485
41978444	chr15:41978444:T:A	1.70108e-09	-2.08401e-10	-1.24944
41978499	chr15:41978499:C:T	5.26879e-09	0.588456	-0.707358
41978532	chr15:41978532:C:T	3.857e-09	-0.401367	-0.0294482
41978715	chr15:41978715:G:A	5.93383e-09	-2.08401e-10	-3.39367e-05
41978944	chr15:41978944:A:G	1.76117e-09	-2.08401e-10	-1.21472
41979019	chr15:41979019:A:G	1.81094e-09	-1.18686	-2.85769e-10
41979633	chr15:41979633:C:A	8.22819e-08	-2.08401e-10	2.62945
41980049	chr15:41980049:T:C	1.75804e-09	-0.499559	-0.716947
41980168	chr15:41980168:GA:G	4.25637e-10	-1.37618	-1.25869
41980513	chr15:41980513:G:T	3.43484e-10	-1.86413	-0.985191
41981061	chr15:41981061:G:C	5.21249e-10	-1.34114	-1.09109
41982263	chr15:41982263:G:A	1.80063e-09	-0.526567	-0.665999
41982338	chr15:41982338:T:G	3.03002e-09	-2.08401e-10	-0.672133
41982520	chr15:41982520:G:C	1.86675e-09	-0.486435	-0.670067
41982861	chr15:41982861:C:T	1.90318e-09	-2.08401e-10	-1.13718
41982866	chr15:41982866:A:G	2.59793e-10	-1.86987	-1.25871
41983270	chr15:41983270:C:A	4.45722e-09	-1.69143	1.40526
41983743	chr15:41983743:C:T	1.82788e-09	-2.08401e-10	-1.17755
41983978	chr15:41983978:T:C	4.5605e-10	-1.86414	-0.70172
41984605	chr15:41984605:G:A	1.96894e-09	-2.08401e-10	-1.10321
41984671	chr15:41984671:G:A	1.73476e-09	-2.08401e-10	-1.22984
41985735	chr15:41985735:T:C	9.70278e-10	-1.80084	-0.0100369
41985964	chr15:41985964:C:T	6.27973e-08	-2.08401e-10	2.35921
41986085	chr15:41986085:G:A	4.50231e-09	-2.08401e-10	-0.276113
41986821	chr15:41986821:C:G	2.33039e-09	-2.08401e-10	-0.93467
41987151	chr15:41987151:G:T	5.03057e-08	-2.08401e-10	2.13742
41987965	chr15:41987965:G:A	2.25523e-09	-2.08401e-10	-0.96745
41988569	chr15:41988569:C:T	9.1523e-10	-1.86928	-2.85769e-10
41988790	chr15:41988790:G:A	9.60004e-10	-1.57887	-0.24265
41988892	chr15:41988892:A:G	2.01035e-09	-2.08401e-10	-1.08239
41989521	chr15:41989521:G:A	3.78673e-10	-1.85931	-0.892474
41989861	chr15:41989861:A:G	4.03913e-09	-2.08401e-10	-0.384674
41990044	chr15:41990044:G:A	3.69657e-09	-1.60361	1.13032
41990170	chr15:41990170:G:A	2.36992e-09	-2.08401e-10	-0.917846
41990658	chr15:41990658:A:G	1.69503e-09	-2.08401e-10	-1.253
41990669	chr15:41990669:A:G	1.87422e-09	-2.08401e-10	-1.15251
41990692	chr15:41990692:C:G	3.90089e-10	-1.46531	-1.25677
41990994	chr15:41990994:T:C	1.45726e-09	-0.659268	-0.744879
41991079	chr15:41991079:T:A	9.63244e-09	0.484433	-2.85769e-10
41991850	chr15:41991850:C:T	1.71046e-09	-0.461528	-0.782411
41992061	chr15:41992061:C:T	1.80321e-09	-2.08401e-10	-1.19114
41992076	chr15:41992076:A:G	1.67585e-09	-0.60235	-0.662034
41992153	chr15:41992153:T:C	9.72995e-10	-0.597156	-1.21092
41992301	chr15:41992301:G:A	1.7873e-09	-2.08401e-10	-1.2
41992408	chr15:41992408:T:C	1.63498e-09	-0.602374	-0.6867
41992447	chr15:41992447:G:A	7.77778e-09	-2.08401e-10	0.270567
41992602	chr15:41992602:C:T	1.71458e-09	-2.08401e-10	-1.24153
41992669	chr15:41992669:CCT:C	2.18398e-09	-0.241943	-0.757613
41992671	chr15:41992671:T:G	3.93397e-09	-2.08401e-10	-0.411054
41992726	chr15:41992726:C:T	1.46156e-09	-0.662418	-0.738781
41992986	chr15:41992986:G:A	3.02036e-09	-2.08401e-10	-0.675329
41993297	chr15:41993297:G:A	4.37259e-10	-1.42374	-1.18419
41993473	chr15:41993473:C:A	1.70564e-09	-2.08401e-10	-1.24676
41994396	chr15:41994396:C:T	1.36965e-09	-1.46615	-2.85769e-10
41994519	chr15:41994519:TTA:T	2.16454e-09	-2.08401e-10	-1.0085
41994573	chr15:41994573:A:G	6.75063e-10	-1.238	-0.935655
41995085	chr15:41995085:A:T	1.7817e-09	-2.08401e-10	-1.20314
41995108	chr15:41995108:G:A	2.41132e-09	-2.08401e-10	-0.900529
41995161	chr15:41995161:G:A	1.73302e-09	-2.08401e-10	-1.23084
41995172	chr15:41995172:A:G	1.79137e-09	-2.08401e-10	-1.19772
41995380	chr15:41995380:G:A	4.21576e-10	-1.8443	-0.800158
41995408	chr15:41995408:T:C	3.39448e-10	-1.75635	-1.10479
41995578	chr15:41995578:A:G	1.68557e-09	-2.08401e-10	-1.2586
41995789	chr15:41995789:T:C	5.52917e-09	-0.50018	0.429514
41996144	chr15:41996144:C:T	2.05905e-09	-2.08401e-10	-1.05846
41996159	chr15:41996159:C:A	1.7163e-09	-2.08401e-10	-1.24053
41996173	chr15:41996173:C:T	3.48322e-09	-2.08401e-10	-0.532748
41996621	chr15:41996621:C:T	3.03935e-09	-2.08401e-10	-0.66906
41996632	chr15:41996632:C:T	1.77736e-09	-2.08401e-10	-1.20557
41996645	chr15:41996645:G:T	1.83097e-09	-2.08401e-10	-1.17586
41996825	chr15:41996825:T:G	2.51621e-09	-2.08401e-10	-0.85795
41997127	chr15:41997127:G:A	1.68584e-09	-2.08401e-10	-1.25844
41997324	chr15:41997324:C:T	7.81468e-09	-0.339382	0.614683
41997477	chr15:41997477:C:T	6.09111e-09	-0.328322	0.354448
41997645	chr15:41997645:G:A	2.43076e-09	-2.08401e-10	-0.8925
41997783	chr15:41997783:T:C	2.73439e-09	-2.08401e-10	-0.774796
41997830	chr15:41997830:T:C	1.3559e-09	-1.51768	0.041441
41997883	chr15:41997883:A:C	2.43076e-09	-2.08401e-10	-0.8925
41997999	chr15:41997999:C:T	6.61911e-10	-1.81681	-0.376514
41998155	chr15:41998155:C:T	1.69173e-09	-2.08401e-10	-1.25495
41998357	chr15:41998357:C:T	1.85381e-09	-2.08401e-10	-1.16346
41998507	chr15:41998507:G:A	2.92751e-09	-0.302224	-0.404327
41998870	chr15:41998870:C:T	2.75378e-10	-1.85658	-1.21373
41998982	chr15:41998982:A:G	2.66394e-09	-2.08401e-10	-0.800898
41999375	chr15:41999375:C:T	2.4655e-09	-2.08401e-10	-0.878308
41999674	chr15:41999674:C:T	1.79866e-09	-2.08401e-10	-1.19366
41999824	chr15:41999824:C:T	2.5353e-09	-2.08401e-10	-0.850391
41999850	chr15:41999850:C:A	2.91422e-09	-2.08401e-10	-0.7111
41999872	chr15:41999872:C:T	4.11198e-10	-1.42182	-1.24757
42000062	chr15:42000062:T:C	2.47893e-09	-2.08401e-10	-0.872875
42000319	chr15:42000319:C:A	1.48369e-09	-1.5339	0.147726
42000334	chr15:42000334:T:C	1.81019e-09	-2.08401e-10	-1.18727
42000335	chr15:42000335:G:A	3.36701e-09	-2.08401e-10	-0.566677
42000575	chr15:42000575:A:C	2.16015e-09	-2.08401e-10	-1.01053
42000606	chr15:42000606:C:T	2.16437e-09	-2.08401e-10	-1.00857
42000694	chr15:42000694:T:G	1.69987e-09	-2.08401e-10	-1.25015
42000712	chr15:42000712:A:G	2.17693e-09	-2.08401e-10	-1.00279
42000810	chr15:42000810:G:A	1.03615e-09	-1.74519	-2.85769e-10
42000816	chr15:42000816:T:C	2.66394e-09	-2.08401e-10	-0.800898
42000840	chr15:42000840:C:T	1.68747e-09	-2.08401e-10	-1.25747
42000879	chr15:42000879:G:T	2.81166e-10	-1.86368	-1.18583
42000891	chr15:42000891:G:A	4.39499e-09	-2.08401e-10	-0.300239
42000905	chr15:42000905:C:T	1.68747e-09	-2.08401e-10	-1.25747
42001131	chr15:42001131:T:C	2.30947e-08	-2.08401e-10	1.3589
42001193	chr15:42001193:G:A	2.98733e-09	-2.08401e-10	-0.686322
42001440	chr15:42001440:G:T	2.66394e-09	-2.08401e-10	-0.800898
42001443	chr15:42001443:C:T	1.87576e-09	-2.08401e-10	-1.15169
42001680	chr15:42001680:C:G	2.95314e-10	-1.77819	-1.22223
42001920	chr15:42001920:C:T	1.7758e-09	-2.08401e-10	-1.20645
42002062	chr15:42002062:T:C	2.7243e-09	-2.08401e-10	-0.778494
42002089	chr15:42002089:C:T	2.92197e-09	-2.08401e-10	-0.708446
42002118	chr15:42002118:T:C	2.11549e-09	-2.08401e-10	-1.03142
42002674	chr15:42002674:C:T	2.10467e-09	-2.08401e-10	-1.03654
42002753	chr15:42002753:T:C	1.70459e-09	-2.08401e-10	-1.24738
42003121	chr15:42003121:A:G	1.98606e-09	-0.482509	-0.61204
42003257	chr15:42003257:T:C	1.68616e-09	-2.08401e-10	-1.25825
42003366	chr15:42003366:C:T	2.74255e-10	-1.86027	-1.21414
42003420	chr15:42003420:A:C	2.9142e-10	-1.80608	-1.20761
42003521	chr15:42003521:T:C	3.80882e-09	-2.08401e-10	-0.443384
42003678	chr15:42003678:G:A	1.70943e-09	-0.693753	-0.550789
42003688	chr15:42003688:C:T	5.27301e-09	-2.08401e-10	-0.118103
42003768	chr15:42003768:T:C	1.82024e-09	-0.632972	-0.548764
42003877	chr15:42003877:T:TCC	5.37537e-09	-1.84664	1.74777
42004582	chr15:42004582:C:A	4.62777e-10	-1.36039	-1.19083
42004754	chr15:42004754:C:A	1.70787e-09	-2.08401e-10	-1.24546
42004758	chr15:42004758:T:C	1.68703e-09	-2.08401e-10	-1.25773
42005397	chr15:42005397:G:A	1.43566e-09	-0.177929	-1.24115
42005628	chr15:42005628:C:T	3.1143e-08	0.830288	0.827596
42005690	chr15:42005690:A:G	3.05067e-08	0.829699	0.807544
42005707	chr15:42005707:C:T	8.98574e-09	-2.08401e-10	0.414936
42005726	chr15:42005726:T:C	1.4672e-09	-0.157985	-1.23936
42005835	chr15:42005835:T:A	1.40786e-09	-0.196771	-1.24186
42005879	chr15:42005879:C:T	1.88162e-09	-2.08401e-10	-1.14857
42005880	chr15:42005880:A:G	1.44685e-09	-0.171977	-1.23933
42005928	chr15:42005928:A:G	2.65218e-09	-2.08401e-10	-0.805323
42005935	chr15:42005935:A:G	2.73426e-09	-2.08401e-10	-0.774842
42007043	chr15:42007043:C:T	4.21607e-10	-1.49947	-1.14491
42007220	chr15:42007220:G:A	1.19297e-09	-0.388969	-1.21529
42007424	chr15:42007424:C:T	2.31455e-09	-2.08401e-10	-0.941487
42007905	chr15:42007905:G:A	4.51179e-09	-2.08401e-10	-0.27401
42008104	chr15:42008104:C:T	2.00364e-09	-1.08574	-2.85769e-10
42008105	chr15:42008105:G:A	3.7433e-10	-1.82952	-0.933801
42008340	chr15:42008340:G:A	1.46466e-09	-0.191421	-1.20766
42008583	chr15:42008583:AC:A	2.38859e-09	-2.08401e-10	-0.910001
42008688	chr15:42008688:G:A	1.46469e-09	-0.648227	-0.75083
42008749	chr15:42008749:T:A	3.30569e-09	-2.08401e-10	-0.585057
42009136	chr15:42009136:T:C	6.79779e-10	-1.86894	-0.297749
42009299	chr15:42009299:T:C	1.79471e-09	-0.599896	-0.595967
42009598	chr15:42009598:C:A	1.70208e-09	-2.08401e-10	-1.24885
42009661	chr15:42009661:T:C	2.08673e-09	-0.445126	-0.599978
42009696	chr15:42009696:A:G	1.05847e-08	-2.08401e-10	0.578705
42009921	chr15:42009921:T:C	7.77102e-09	0.39218	-0.122481
42010235	chr15:42010235:A:G	2.07603e-09	-0.489187	-0.561061
42010322	chr15:42010322:C:T	2.8961e-10	-1.78283	-1.2371
42010508	chr15:42010508:G:A	1.85739e-09	-0.476927	-0.684607
42010553	chr15:42010553:G:A	1.57208e-09	-0.134761	-1.19354
42010657	chr15:42010657:T:C	1.43752e-09	-0.217044	-1.20074
42010666	chr15:42010666:T:C	3.05187e-09	-2.08401e-10	-0.664951
42010851	chr15:42010851:A:G	6.62153e-09	0.109623	-2.85769e-10
42011288	chr15:42011288:G:A	1.78874e-09	-0.521357	-0.677836
42011456	chr15:42011456:T:C	1.45046e-09	-0.680279	-0.728542
42011487	chr15:42011487:C:T	1.58135e-09	-0.104078	-1.21835
42011539	chr15:42011539:T:G	2.53976e-08	-2.08401e-10	1.45395
42011591	chr15:42011591:G:A	1.83102e-08	-2.08401e-10	1.12675
42011662	chr15:42011662:C:T	3.62349e-09	-2.08401e-10	-0.493265
42011805	chr15:42011805:G:A	6.6359e-10	-1.79556	-0.39523
42011917	chr15:42011917:T:C	2.36643e-09	-2.08401e-10	-0.919321
42012360	chr15:42012360:C:G	1.41086e-09	-0.203819	-1.23268
42012446	chr15:42012446:T:C	2.28556e-09	-2.08401e-10	-0.954091
42012500	chr15:42012500:C:G	6.7482e-09	0.128572	-2.85769e-10
42012707	chr15:42012707:T:C	1.62022e-08	-2.08401e-10	1.00444
42012920	chr15:42012920:T:C	2.97374e-09	-2.08401e-10	-0.690882
42013184	chr15:42013184:C:T	3.65726e-10	-1.5294	-1.25717
42013286	chr15:42013286:C:T	2.44294e-09	-2.08401e-10	-0.887502
42013500	chr15:42013500:C:A	1.12484e-09	-1.58657	-0.0764987
42013528	chr15:42013528:G:A	3.94012e-10	-1.45746	-1.25462
42013571	chr15:42013571:G:A	6.95374e-10	-1.28377	-0.86024
42013579	chr15:42013579:G:C	2.95518e-09	-2.08401e-10	-0.697145
42013654	chr15:42013654:A:AGAG	6.61425e-10	-1.24142	-0.95264
42013699	chr15:42013699:C:T	1.95486e-09	-2.08401e-10	-1.11039
42013800	chr15:42013800:T:C	1.00024e-09	-1.44185	-0.338614
42013809	chr15:42013809:AT:A	9.58876e-10	-1.86192	0.0392232
42013817	chr15:42013817:G:A	7.88741e-10	-1.65892	-0.359101
42013837	chr15:42013837:G:A	2.50943e-09	-2.08401e-10	-0.86065
42014173	chr15:42014173:T:C	7.71134e-10	-1.65892	-0.381679
42014188	chr15:42014188:G:A	1.42447e-09	-1.86737	0.440469
42014808	chr15:42014808:C:T	3.80091e-10	-1.8552	-0.892848
42014903	chr15:42014903:G:A	3.83743e-10	-1.85702	-0.881461
42014904	chr15:42014904:G:A	3.83931e-10	-1.85653	-0.881461
42015469	chr15:42015469:G:A	7.71844e-10	-1.06084	-0.978832
42015585	chr15:42015585:G:T	2.64979e-10	-1.86588	-1.24293
42015595	chr15:42015595:A:G	7.96997e-10	-1.86959	-0.138018
42015701	chr15:42015701:C:T	2.64539e-10	-1.86647	-1.244
42015794	chr15:42015794:T:G	3.15225e-09	-2.08401e-10	-0.632587
42015818	chr15:42015818:A:C	1.70614e-09	-2.08401e-10	-1.24647
42015867	chr15:42015867:A:G	5.38811e-10	-1.40111	-0.997981
42016392	chr15:42016392:G:C	1.72968e-09	-2.08401e-10	-1.23277
42016468	chr15:42016468:G:T	1.10658e-09	-1.67943	-2.85769e-10
42016525	chr15:42016525:C:T	5.3376e-10	-1.30337	-1.10514
42016666	chr15:42016666:A:G	5.44272e-10	-1.27839	-1.11062
42016734	chr15:42016734:G:A	1.74674e-09	-2.08401e-10	-1.22295
42016767	chr15:42016767:C:T	5.42031e-10	-1.30354	-1.08959
42016919	chr15:42016919:A:G	6.08294e-10	-1.03635	-1.24145
42017368	chr15:42017368:C:T	4.8715e-10	-1.41212	-1.08777
42017418	chr15:42017418:G:A	3.07949e-10	-1.86997	-1.08855
42017490	chr15:42017490:C:T	2.13554e-09	-2.08401e-10	-1.02199
42017508	chr15:42017508:C:T	2.13749e-09	-2.08401e-10	-1.02107
42017546	chr15:42017546:T:C	2.71939e-10	-1.86844	-1.21444
42017651	chr15:42017651:T:C	1.8318e-09	-2.08401e-10	-1.1754
42017733	chr15:42017733:C:G	1.69326e-09	-2.08401e-10	-1.25405
42017874	chr15:42017874:T:C	2.13703e-09	-2.08401e-10	-1.02128
42018038	chr15:42018038:G:A	1.96339e-09	-2.08401e-10	-1.10603
42018109	chr15:42018109:G:A	9.17759e-10	-0.616654	-1.24987
42018329	chr15:42018329:T:C	5.03515e-10	-1.39008	-1.07677
42018507	chr15:42018507:A:G	9.31746e-10	-0.992891	-0.858507
42018575	chr15:42018575:T:C	3.02793e-09	-2.08401e-10	-0.672823
42018755	chr15:42018755:G:C	5.96744e-10	-1.05824	-1.23873
42019382	chr15:42019382:G:C	1.04306e-09	-0.607557	-1.13099
42019549	chr15:42019549:G:A	1.97859e-09	-2.08401e-10	-1.09832
42019816	chr15:42019816:G:A	1.77907e-09	-2.08401e-10	-1.20461
42019895	chr15:42019895:C:T	9.10715e-10	-0.966108	-0.908121
42019944	chr15:42019944:C:T	3.78435e-10	-1.53297	-1.21944
42020047	chr15:42020047:A:G	3.09175e-09	-2.08401e-10	-0.651967
42020085	chr15:42020085:G:A	2.08955e-09	-2.08401e-10	-1.04376
42020116	chr15:42020116:G:A	1.74831e-09	-2.08401e-10	-1.22206
42020229	chr15:42020229:G:A	1.69546e-09	-2.08401e-10	-1.25275
42020412	chr15:42020412:G:A	3.19278e-09	-2.08401e-10	-0.619812
42020620	chr15:42020620:CT:C	4.4251e-10	-1.69691	-0.899089
42020701	chr15:42020701:G:A	1.90843e-09	-2.08401e-10	-1.13442
42020757	chr15:42020757:C:T	3.3008e-10	-1.80486	-1.08427
42020954	chr15:42020954:G:A	9.41964e-10	-0.895884	-0.944609
42021434	chr15:42021434:G:A	1.90716e-09	-2.08401e-10	-1.13509
42021647	chr15:42021647:G:A	3.35866e-10	-1.80419	-1.06755
42021701	chr15:42021701:G:A	3.73963e-10	-1.55333	-1.21097
42021704	chr15:42021704:C:A	2.18456e-09	-2.08401e-10	-0.999288
42021784	chr15:42021784:G:A	3.58302e-10	-1.60614	-1.20094
42021820	chr15:42021820:G:A	7.50539e-10	-1.71414	-0.353528
42022115	chr15:42022115:G:A	1.74551e-09	-2.08401e-10	-1.22366
42022164	chr15:42022164:C:T	8.72093e-10	-0.917925	-0.999638
42022345	chr15:42022345:G:A	1.72796e-09	-2.08401e-10	-1.23376
42022367	chr15:42022367:C:T	2.70835e-09	-0.390701	-0.393664
42022504	chr15:42022504:T:C	3.15131e-09	-2.08401e-10	-0.632885
42022602	chr15:42022602:G:A	2.26207e-09	-2.08401e-10	-0.964421
42023075	chr15:42023075:G:A	1.73339e-09	-2.08401e-10	-1.23062
42023203	chr15:42023203:C:G	3.9895e-10	-1.72153	-0.978096
42023793	chr15:42023793:G:A	3.8185e-10	-1.7231	-1.02033
42023989	chr15:42023989:C:T	6.06085e-10	-1.05719	-1.22425
42024138	chr15:42024138:GGAGCA:G	4.31661e-10	-1.72348	-0.897336
42024289	chr15:42024289:T:C	1.92721e-09	-2.08401e-10	-1.12463
42024329	chr15:42024329:A:G	9.31854e-10	-0.890402	-0.960881
42024578	chr15:42024578:T:C	8.55165e-10	-0.984906	-0.952258
42024943	chr15:42024943:G:A	8.146e-10	-1.72351	-0.262253
42025035	chr15:42025035:C:T	8.41654e-10	-1.42002	-0.533072
42025052	chr15:42025052:C:T	9.15908e-10	-1.86854	-2.85769e-10
42025063	chr15:42025063:G:A	2.70572e-09	-2.08401e-10	-0.785337
42025090	chr15:42025090:G:A	3.68874e-09	-2.08401e-10	-0.47542
42025265	chr15:42025265:C:T	1.53371e-09	-1.35301	-2.85769e-10
42025634	chr15:42025634:C:G	2.01772e-09	-2.08401e-10	-1.07874
42025774	chr15:42025774:A:C	1.92397e-09	-2.08401e-10	-1.12631
42026019	chr15:42026019:T:C	8.29539e-10	-1.45571	-0.51188
42026324	chr15:42026324:A:G	9.37597e-10	-0.829438	-1.0157
42026630	chr15:42026630:T:C	9.08244e-10	-0.861877	-1.01507
42026839	chr15:42026839:G:C	3.46166e-09	-2.08401e-10	-0.538957
42026912	chr15:42026912:G:A	1.5988e-08	0.991133	-2.85769e-10
42027035	chr15:42027035:T:C	3.77528e-10	-1.71837	-1.03644
42027086	chr15:42027086:G:T	4.02567e-10	-1.72253	-0.968069
42027339	chr15:42027339:C:T	8.44686e-10	-1.33463	-0.614863
42027678	chr15:42027678:G:T	1.71122e-09	-2.08401e-10	-1.2435
42028255	chr15:42028255:G:A	5.54163e-10	-1.74463	-0.626372
42028494	chr15:42028494:C:T	3.2935e-09	-2.08401e-10	-0.588753
42028616	chr15:42028616:A:G	3.11349e-09	-2.08401e-10	-0.644958
42029150	chr15:42029150:G:T	1.81784e-09	-2.08401e-10	-1.18305
42029153	chr15:42029153:G:A	1.02578e-09	-1.02828	-0.726964
42029154	chr15:42029154:C:T	1.73365e-09	-2.08401e-10	-1.23047
42029302	chr15:42029302:C:T	4.60168e-09	-2.08401e-10	-0.254283
42029330	chr15:42029330:A:G	4.55625e-09	-2.08401e-10	-0.264203
42029681	chr15:42029681:A:G	9.00799e-10	-0.873295	-1.01188
42029694	chr15:42029694:A:T	3.48922e-09	-0.0543345	-0.47669
42029733	chr15:42029733:T:C	3.30524e-09	-2.08401e-10	-0.585195
42030067	chr15:42030067:A:G	9.99244e-10	-1.78146	-2.85769e-10
42030359	chr15:42030359:G:A	1.77594e-09	-2.08401e-10	-1.20637
42030419	chr15:42030419:C:G	1.94006e-09	-2.08401e-10	-1.11798
42030692	chr15:42030692:G:A	1.97792e-09	-2.08401e-10	-1.09866
42030711	chr15:42030711:C:T	3.27627e-10	-1.66494	-1.23165
42030924	chr15:42030924:T:C	1.9838e-09	-2.08401e-10	-1.09569
42031074	chr15:42031074:C:A	4.02543e-10	-1.68419	-1.00647
42031249	chr15:42031249:A:G	1.99501e-09	-2.08401e-10	-1.09006
42031393	chr15:42031393:G:T	6.92881e-10	-1.85237	-0.295231
42031401	chr15:42031401:T:C	6.66878e-10	-1.84861	-0.337242
42031547	chr15:42031547:A:T	1.19595e-09	-1.47174	-0.130029
42031866	chr15:42031866:T:C	1.78571e-09	-2.08401e-10	-1.20089
42031954	chr15:42031954:C:A	5.96706e-10	-1.68759	-0.609446
42032281	chr15:42032281:T:A	6.59671e-10	-1.8124	-0.38432
42032647	chr15:42032647:C:T	2.56739e-09	-0.28601	-0.551804
42032863	chr15:42032863:G:A	2.9325e-09	-0.153045	-0.551804
42032961	chr15:42032961:G:A	3.60333e-09	-2.08401e-10	-0.498845
42033037	chr15:42033037:T:C	4.35578e-10	-1.73768	-0.874104
42033319	chr15:42033319:A:G	7.45389e-10	-0.816601	-1.25795
42033410	chr15:42033410:A:G	6.93806e-10	-1.84023	-0.306033
42033802	chr15:42033802:G:C	1.68542e-09	-2.08401e-10	-1.25869
42033895	chr15:42033895:A:T	2.03594e-09	-1.06975	-2.85769e-10
42033916	chr15:42033916:C:A	6.44051e-10	-1.85504	-0.365637
42034082	chr15:42034082:G:T	6.2883e-10	-1.84709	-0.397502
42034156	chr15:42034156:G:A	5.92386e-10	-1.52697	-0.777334
42034341	chr15:42034341:A:G	9.11681e-10	-1.40264	-0.470534
42034384	chr15:42034384:T:C	1.73033e-09	-1.23239	-2.85769e-10
42034409	chr15:42034409:G:A	1.74496e-09	-2.08401e-10	-1.22397
42034455	chr15:42034455:A:C	7.72432e-10	-0.784135	-1.25478
42034495	chr15:42034495:G:A	1.72215e-09	-2.08401e-10	-1.23713
42034639	chr15:42034639:C:T	6.33716e-10	-0.997451	-1.23941
42034652	chr15:42034652:C:T	2.50256e-09	-2.08401e-10	-0.863391
42035021	chr15:42035021:C:A	3.22302e-09	-2.08401e-10	-0.610384
42035155	chr15:42035155:G:A	6.36516e-10	-0.982929	-1.24952
42035341	chr15:42035341:A:C	1.72257e-09	-2.08401e-10	-1.23688
42035358	chr15:42035358:C:T	6.76462e-10	-0.915013	-1.25657
42035389	chr15:42035389:T:C	1.72964e-09	-2.08401e-10	-1.23279
42036174	chr15:42036174:C:T	5.89465e-10	-1.23202	-1.07722
42036177	chr15:42036177:G:A	3.76404e-10	-1.53637	-1.22143
42036346	chr15:42036346:A:G	6.4387e-10	-1.60027	-0.620689
42036365	chr15:42036365:T:A	6.68104e-10	-1.60426	-0.579759
42036583	chr15:42036583:C:T	1.78316e-09	-2.08401e-10	-1.20231
42036868	chr15:42036868:G:A	1.98264e-09	-2.08401e-10	-1.09627
42036921	chr15:42036921:C:T	5.45977e-10	-1.18039	-1.20549
42036943	chr15:42036943:A:G	7.25992e-09	-2.08401e-10	0.201665
42037105	chr15:42037105:T:A	1.78515e-09	-2.08401e-10	-1.2012
42037218	chr15:42037218:G:A	2.50367e-09	-0.398039	-0.464909
42037225	chr15:42037225:C:T	7.00346e-09	-2.08401e-10	0.165701
42037247	chr15:42037247:T:C	3.19208e-09	-2.08401e-10	-0.62003
42037252	chr15:42037252:T:C	5.31705e-10	-1.25116	-1.16121
42037371	chr15:42037371:A:C	1.78205e-09	-2.08401e-10	-1.20294
42037726	chr15:42037726:A:G	5.84632e-10	-1.21588	-1.10159
42037985	chr15:42037985:C:T	2.82053e-09	-2.08401e-10	-0.743777
42038100	chr15:42038100:G:T	1.78316e-09	-2.08401e-10	-1.20231
42038463	chr15:42038463:A:G	2.86927e-08	-2.08401e-10	1.57594
42038485	chr15:42038485:C:T	7.44742e-10	-1.03662	-1.0388
42038927	chr15:42038927:G:A	1.69927e-09	-2.08401e-10	-1.25051
42039065	chr15:42039065:A:G	1.68595e-09	-2.08401e-10	-1.25838
42039224	chr15:42039224:C:T	1.83403e-09	-2.08401e-10	-1.17419
42039350	chr15:42039350:C:T	5.79347e-10	-1.27562	-1.05093
42039834	chr15:42039834:T:C	1.75779e-09	-2.08401e-10	-1.21665
42040170	chr15:42040170:T:C	9.20042e-10	-1.86404	-2.85769e-10
42040284	chr15:42040284:A:T	1.79256e-09	-0.980962	-0.216096
42040454	chr15:42040454:T:C	2.3785e-09	-2.08401e-10	-0.914232
42040551	chr15:42040551:G:A	7.68102e-10	-1.61388	-0.430652
42040571	chr15:42040571:C:T	1.85047e-09	-2.08401e-10	-1.16527
42040705	chr15:42040705:T:C	5.72395e-10	-1.10404	-1.23459
42040827	chr15:42040827:A:G	8.30954e-10	-1.8629	-0.102984
42040841	chr15:42040841:T:C	4.13868e-10	-1.40659	-1.25632
42040975	chr15:42040975:A:T	7.41863e-10	-1.74674	-0.332555
42041063	chr15:42041063:G:A	1.77229e-09	-2.08401e-10	-1.20843
42041082	chr15:42041082:A:T	1.75772e-09	-2.08401e-10	-1.21669
42041136	chr15:42041136:A:G	3.88128e-10	-1.47222	-1.2549
42041227	chr15:42041227:G:A	4.85541e-10	-1.24745	-1.25575
42041339	chr15:42041339:G:T	4.05201e-10	-1.42862	-1.25546
42041393	chr15:42041393:A:T	4.62805e-10	-1.29475	-1.2564
42041442	chr15:42041442:C:T	3.16927e-10	-1.77788	-1.15191
42041457	chr15:42041457:C:T	2.49346e-09	-2.08401e-10	-0.867033
42041599	chr15:42041599:G:A	3.88267e-10	-1.47029	-1.25648
42041950	chr15:42041950:C:T	2.95673e-09	-0.658023	-0.0385956
42042026	chr15:42042026:G:A	3.21976e-10	-1.7638	-1.15018
42042142	chr15:42042142:T:C	3.0966e-10	-1.78985	-1.16313
42042151	chr15:42042151:G:A	1.80945e-09	-2.08401e-10	-1.18768
42042241	chr15:42042241:G:T	1.23831e-09	-0.621713	-0.945245
42042402	chr15:42042402:T:C	2.80732e-09	-2.08401e-10	-0.748473
42042500	chr15:42042500:G:C	1.71591e-09	-2.08401e-10	-1.24076
42042654	chr15:42042654:G:C	3.32778e-10	-1.78967	-1.09131
42042657	chr15:42042657:G:GA	3.28508e-10	-1.79228	-1.10161
42042742	chr15:42042742:T:A	1.93058e-09	-2.08401e-10	-1.12288
42043072	chr15:42043072:T:C	1.71441e-09	-2.08401e-10	-1.24163
42043111	chr15:42043111:C:T	4.13761e-10	-1.43119	-1.23198
42043159	chr15:42043159:G:A	7.36432e-10	-0.938569	-1.14807
42043820	chr15:42043820:C:T	6.04271e-10	-1.02959	-1.25485
42044052	chr15:42044052:A:G	8.5149e-10	-0.746441	-1.19503
42044252	chr15:42044252:G:A	4.33093e-10	-1.38224	-1.23527
42044333	chr15:42044333:T:C	2.16758e-09	-0.804365	-0.202728
42044356	chr15:42044356:G:A	4.28037e-10	-1.39382	-1.23543
42044519	chr15:42044519:G:T	4.05094e-10	-1.45039	-1.23395
42044700	chr15:42044700:A:G	3.17407e-10	-1.82451	-1.10377
42044722	chr15:42044722:C:T	8.60778e-10	-0.909664	-1.02096
42045145	chr15:42045145:G:A	5.44903e-10	-1.12897	-1.25888
42045911	chr15:42045911:A:G	5.51902e-09	-2.08401e-10	-0.0725028
42045952	chr15:42045952:A:AT	3.28075e-10	-1.79704	-1.09818
42046039	chr15:42046039:G:C	3.24752e-10	-1.79389	-1.11151
42046331	chr15:42046331:G:T	1.83735e-09	-2.08401e-10	-1.17238
42046423	chr15:42046423:A:G	1.24301e-09	-0.538534	-1.02464
42046520	chr15:42046520:G:A	5.09444e-10	-1.40663	-1.0485
42046960	chr15:42046960:G:A	5.46675e-10	-1.83866	-0.545945
42046973	chr15:42046973:G:T	1.33077e-09	-0.696581	-0.798365
42047445	chr15:42047445:A:G	1.88158e-09	-2.08401e-10	-1.14859
42047501	chr15:42047501:G:A	1.25747e-09	-0.687835	-0.863768
42047557	chr15:42047557:C:T	1.86147e-09	-2.08401e-10	-1.15934
42047577	chr15:42047577:G:A	1.15236e-09	-0.719155	-0.919734
42047622	chr15:42047622:T:C	3.06008e-09	-0.77512	0.112857
42047628	chr15:42047628:G:A	1.28437e-09	-0.685255	-0.845184
42047658	chr15:42047658:G:A	1.24201e-09	-0.691712	-0.872261
42047854	chr15:42047854:A:T	9.97187e-10	-0.833173	-0.950347
42047896	chr15:42047896:G:C	1.28208e-09	-0.71815	-0.814074
42047936	chr15:42047936:G:A	1.26328e-09	-0.701809	-0.845184
42047990	chr15:42047990:T:C	1.32129e-09	-0.703269	-0.798823
42048026	chr15:42048026:T:A	2.97803e-10	-1.84596	-1.14607
42048036	chr15:42048036:G:A	1.56027e-09	-1.33584	-2.85769e-10
42048038	chr15:42048038:C:T	8.41229e-10	-1.14934	-0.804259
42048460	chr15:42048460:T:C	1.32164e-09	-0.702009	-0.799818
42048489	chr15:42048489:C:T	1.81489e-09	-2.08401e-10	-1.18468
42048601	chr15:42048601:G:A	1.37584e-09	-0.675206	-0.786436
42048924	chr15:42048924:A:G	6.83796e-10	-1.54988	-0.610918
42049093	chr15:42049093:G:C	8.98994e-10	-1.13586	-0.75132
42049168	chr15:42049168:G:A	1.38231e-09	-0.670162	-0.786784
42049240	chr15:42049240:G:A	1.36494e-09	-0.669778	-0.799818
42049310	chr15:42049310:T:C	2.23298e-09	-2.08401e-10	-0.977367
42049744	chr15:42049744:C:T	1.26664e-09	-0.744516	-0.799818
42049966	chr15:42049966:T:C	1.08193e-09	-1.45704	-0.244911
42049975	chr15:42049975:G:A	1.27213e-09	-0.769394	-0.770618
42050017	chr15:42050017:C:G	2.5943e-09	-2.08401e-10	-0.827387
42050028	chr15:42050028:T:C	1.09301e-09	-1.44834	-0.243424
42050186	chr15:42050186:T:A	1.75454e-09	-2.08401e-10	-1.2185
42050392	chr15:42050392:G:A	2.9233e-09	-2.08401e-10	-0.707992
42050517	chr15:42050517:A:G	1.83879e-09	-2.08401e-10	-1.1716
42050829	chr15:42050829:C:T	3.2465e-10	-1.84345	-1.06226
42050985	chr15:42050985:C:T	8.6202e-10	-0.971578	-0.957602
42051314	chr15:42051314:T:C	1.80207e-09	-2.08401e-10	-1.19177
42051362	chr15:42051362:A:G	6.92169e-10	-1.3426	-0.80603
42051596	chr15:42051596:G:A	8.03375e-10	-0.822019	-1.17762
42051706	chr15:42051706:T:A	5.72519e-10	-1.82959	-0.508822
42052234	chr15:42052234:T:C	7.05781e-10	-1.33868	-0.790475
42052308	chr15:42052308:G:A	1.12634e-09	-1.66173	-2.85769e-10
42052618	chr15:42052618:A:C	7.9122e-10	-0.834173	-1.18071
42052848	chr15:42052848:T:C	8.33907e-10	-1.01236	-0.949973
42053130	chr15:42053130:C:G	2.34022e-09	-2.08401e-10	-0.930457
42053411	chr15:42053411:G:A	6.84539e-10	-1.27314	-0.886571
42053470	chr15:42053470:C:T	5.87094e-10	-1.81853	-0.494741
42053872	chr15:42053872:C:T	6.85098e-10	-0.906408	-1.25249
42054100	chr15:42054100:G:A	1.96253e-09	-2.08401e-10	-1.10647
42054269	chr15:42054269:G:A	4.6849e-10	-1.86231	-0.676635
42054628	chr15:42054628:C:T	8.14322e-10	-0.824792	-1.16131
42054988	chr15:42054988:A:G	1.76373e-09	-2.08401e-10	-1.21327
42054996	chr15:42054996:G:T	1.09912e-09	-1.03092	-0.655279
42054997	chr15:42054997:T:G	1.77407e-09	-2.08401e-10	-1.20743
42055328	chr15:42055328:T:C	4.0272e-10	-1.8669	-0.823315
42055569	chr15:42055569:C:T	1.87431e-09	-2.08401e-10	-1.15246
42055762	chr15:42055762:G:A	1.81977e-09	-2.08401e-10	-1.18199
42055892	chr15:42055892:T:C	6.86123e-10	-1.30682	-0.850585
42056231	chr15:42056231:T:C	9.14776e-10	-1.86978	-2.85769e-10
42056366	chr15:42056366:G:T	1.84938e-09	-2.08401e-10	-1.16585
42056457	chr15:42056457:A:G	6.20288e-10	-1.08395	-1.17432
42056460	chr15:42056460:C:T	6.3929e-10	-1.05519	-1.17291
42056494	chr15:42056494:C:T	5.95648e-10	-1.13234	-1.16647
42056750	chr15:42056750:T:C	2.84937e-10	-1.84097	-1.19522
42056756	chr15:42056756:A:G	7.43269e-10	-0.888272	-1.18913
42056799	chr15:42056799:T:C	6.47512e-10	-1.36467	-0.850652
42056978	chr15:42056978:G:A	3.67705e-10	-1.73976	-1.04142
42057008	chr15:42057008:C:A	3.77153e-08	-2.08401e-10	1.84936
42057088	chr15:42057088:G:A	3.86797e-08	-2.08401e-10	1.87461
42057274	chr15:42057274:A:T	9.06482e-10	-0.742017	-1.13687
42057400	chr15:42057400:A:G	1.96045e-09	-2.08401e-10	-1.10753
42057552	chr15:42057552:C:T	4.23809e-10	-1.3891	-1.25008
42058756	chr15:42058756:TA:T	3.3133e-10	-1.82279	-1.06255
42059140	chr15:42059140:T:C	1.16944e-09	-0.652211	-0.971968
42059310	chr15:42059310:A:G	1.71296e-09	-2.08401e-10	-1.24248
42060000	chr15:42060000:G:T	3.29371e-09	-2.08401e-10	-0.588688
42060723	chr15:42060723:C:T	7.66556e-10	-0.788207	-1.25834
42060949	chr15:42060949:GT:G	2.4527e-09	-2.08401e-10	-0.883514
42061696	chr15:42061696:G:A	3.18812e-10	-1.78855	-1.13531
42061845	chr15:42061845:T:A	9.77841e-10	-1.80311	-2.85769e-10
42061895	chr15:42061895:C:T	1.69364e-09	-2.08401e-10	-1.25382
42061936	chr15:42061936:G:A	6.5197e-10	-1.82665	-0.381812
42062049	chr15:42062049:A:T	8.80251e-10	-0.951543	-0.956708
42062076	chr15:42062076:C:T	3.3544e-10	-1.85282	-1.02019
42062682	chr15:42062682:A:T	6.27269e-10	-1.87013	-0.37695
42063375	chr15:42063375:C:T	2.62611e-10	-1.86677	-1.25102
42063425	chr15:42063425:G:A	2.61701e-10	-1.86766	-1.25359
42063437	chr15:42063437:C:T	2.33792e-09	-2.08401e-10	-0.93144
42063508	chr15:42063508:C:T	2.62629e-10	-1.86846	-1.24925
42063716	chr15:42063716:C:T	3.04862e-10	-1.8117	-1.1569
42064207	chr15:42064207:A:G	2.41143e-08	1.49959	-0.0974893
42064353	chr15:42064353:C:T	2.79356e-10	-1.86338	-1.19259
42064707	chr15:42064707:A:T	2.64713e-09	-2.08401e-10	-0.807229
42064804	chr15:42064804:A:G	2.76931e-10	-1.86537	-1.19932
42065171	chr15:42065171:T:C	7.172e-10	-1.82911	-0.283993
42065893	chr15:42065893:G:A	5.69326e-09	-0.0414206	-2.85769e-10
42065980	chr15:42065980:C:T	2.80124e-10	-1.86849	-1.18474
42066126	chr15:42066126:A:T	3.57097e-09	-2.08401e-10	-0.507866
42066382	chr15:42066382:A:G	5.90371e-10	-1.25917	-1.04854
42066421	chr15:42066421:C:CAG	5.57899e-10	-1.39177	-0.972507
42066501	chr15:42066501:T:C	1.74631e-09	-2.08401e-10	-1.2232
42066805	chr15:42066805:G:A	2.43755e-09	-2.08401e-10	-0.889708
42066998	chr15:42066998:A:G	2.71787e-10	-1.86291	-1.22053
42067153	chr15:42067153:T:C	2.18474e-09	-2.08401e-10	-0.999209
42067179	chr15:42067179:C:G	2.72129e-10	-1.86528	-1.21691
42068095	chr15:42068095:G:A	2.23376e-09	-2.08401e-10	-0.977016
42068824	chr15:42068824:C:T	7.09748e-10	-1.83541	-0.28814
42068980	chr15:42068980:G:A	6.75984e-10	-1.8409	-0.331391
42069298	chr15:42069298:C:T	1.79478e-09	-2.08401e-10	-1.19582
42069401	chr15:42069401:G:A	7.17843e-10	-1.83894	-0.273268
42069733	chr15:42069733:T:C	1.03213e-08	-1.8134	2.3669
42069803	chr15:42069803:T:C	7.19562e-09	1.27236	-1.07959
42069891	chr15:42069891:T:C	6.45585e-10	-1.79813	-0.420175
42070298	chr15:42070298:A:C	7.62587e-10	-1.80707	-0.24467
42070411	chr15:42070411:G:A	7.30235e-10	-1.78613	-0.308963
42070441	chr15:42070441:G:A	2.13348e-09	-2.08401e-10	-1.02295
42070719	chr15:42070719:C:T	1.6924e-09	-2.08401e-10	-1.25456
42070814	chr15:42070814:G:C	7.97411e-10	-1.79128	-0.215809
42070825	chr15:42070825:C:T	4.45367e-09	-2.08401e-10	-0.286974
42070845	chr15:42070845:T:G	7.94116e-10	-1.80011	-0.211116
42070880	chr15:42070880:T:C	7.46233e-10	-1.79613	-0.277296
42070965	chr15:42070965:T:C	8.23678e-10	-1.79828	-0.176398
42071101	chr15:42071101:G:T	1.85054e-09	-2.08401e-10	-1.16523
42071197	chr15:42071197:C:T	7.51069e-10	-1.78949	-0.277472
42071571	chr15:42071571:A:G	1.14952e-09	-0.392452	-1.24891
42071654	chr15:42071654:AT:A	7.23448e-10	-1.75553	-0.348903
42071689	chr15:42071689:T:C	4.97123e-10	-1.54416	-0.935456
42071945	chr15:42071945:G:A	6.16877e-10	-1.84354	-0.420248
42071970	chr15:42071970:G:C	3.40302e-10	-1.78381	-1.07481
42072131	chr15:42072131:A:C	4.21173e-10	-1.42393	-1.22148
42072164	chr15:42072164:G:A	1.72885e-09	-0.75637	-0.476875
42072439	chr15:42072439:G:T	3.0041e-10	-1.84058	-1.14273
42072454	chr15:42072454:G:A	6.1056e-10	-1.0154	-1.25868
42072479	chr15:42072479:C:A	1.988e-09	-2.08401e-10	-1.09357
42072526	chr15:42072526:A:G	2.6469e-10	-1.8562	-1.2537
42072678	chr15:42072678:G:A	3.03008e-10	-1.82747	-1.14723
42072949	chr15:42072949:T:C	4.14635e-09	-2.08401e-10	-0.358475
42073081	chr15:42073081:C:T	8.17492e-10	-1.42917	-0.55305
42073172	chr15:42073172:C:T	4.77972e-10	-1.36457	-1.15433
42073253	chr15:42073253:C:T	5.1421e-10	-1.2905	-1.15533
42073263	chr15:42073263:T:C	2.64704e-09	-2.08401e-10	-0.807262
42073470	chr15:42073470:T:G	3.47617e-10	-1.83542	-1.00194
42073554	chr15:42073554:C:T	6.41824e-09	-2.08401e-10	0.0784401
42073591	chr15:42073591:G:A	4.81451e-10	-1.36766	-1.144
42073609	chr15:42073609:C:G	7.2764e-09	1.05349	-0.849557
42073668	chr15:42073668:G:A	1.73691e-09	-0.653736	-0.574857
42074026	chr15:42074026:G:A	2.83632e-10	-1.83779	-1.20299
42074409	chr15:42074409:A:G	2.31231e-09	-2.08401e-10	-0.942455
42075049	chr15:42075049:C:G	2.97762e-10	-1.84335	-1.14882
42075063	chr15:42075063:A:G	1.05064e-09	-1.7313	-2.85769e-10
42075103	chr15:42075103:T:C	2.24176e-09	-2.08401e-10	-0.973444
42075320	chr15:42075320:G:A	1.17476e-09	-1.86137	0.241736
42075398	chr15:42075398:G:A	1.68345e-09	-0.683405	-0.576454
42075446	chr15:42075446:A:G	1.77933e-09	-2.08401e-10	-1.20447
42075562	chr15:42075562:G:A	1.85932e-09	-2.08401e-10	-1.16049
42076277	chr15:42076277:T:G	1.79241e-09	-2.08401e-10	-1.19714
42076308	chr15:42076308:G:T	3.18296e-09	-1.83096	1.20807
42076351	chr15:42076351:T:G	3.14636e-09	-2.08401e-10	-0.634458
42076532	chr15:42076532:A:G	1.23345e-09	-1.86238	0.291488
42076600	chr15:42076600:T:C	1.68886e-09	-2.08401e-10	-1.25665
42077032	chr15:42077032:A:C	1.69178e-09	-2.08401e-10	-1.25492
42077058	chr15:42077058:A:C	2.76599e-10	-1.86747	-1.19842
42077076	chr15:42077076:AT:A	6.6039e-10	-1.2328	-0.962825
42077350	chr15:42077350:G:A	1.58911e-09	-1.86364	0.546114
42077507	chr15:42077507:G:A	3.40853e-09	-2.08401e-10	-0.554423
42077593	chr15:42077593:T:C	1.8917e-09	-2.08401e-10	-1.14323
42077740	chr15:42077740:T:G	4.91772e-09	-2.08401e-10	-0.187859
42077760	chr15:42077760:G:C	3.047e-09	-2.08401e-10	-0.666547
42078150	chr15:42078150:A:G	1.70444e-09	-2.08401e-10	-1.24747
42078502	chr15:42078502:T:C	3.94477e-09	-2.08401e-10	-0.408312
42078694	chr15:42078694:C:T	3.62072e-09	-2.08401e-10	-0.494032
42079254	chr15:42079254:G:A	4.66302e-09	-0.24104	-2.85769e-10
42079314	chr15:42079314:G:A	1.69231e-09	-2.08401e-10	-1.25461
42079444	chr15:42079444:A:G	4.13346e-09	-2.08401e-10	-0.361589
42079554	chr15:42079554:A:T	7.84525e-10	-1.16259	-0.860785
42079922	chr15:42079922:C:T	6.56691e-10	-1.83935	-0.361895
42080007	chr15:42080007:A:C	2.60871e-09	0.113804	-0.935651
42080412	chr15:42080412:G:A	4.74091e-10	-1.43592	-1.09113
42080422	chr15:42080422:C:T	1.85689e-09	-2.08401e-10	-1.1618
42080450	chr15:42080450:G:A	2.71364e-10	-1.8397	-1.24529
42080593	chr15:42080593:ATTAAG:A	4.07566e-09	-2.08401e-10	-0.375672
42080625	chr15:42080625:A:C	2.40984e-09	-2.08401e-10	-0.901141
42080674	chr15:42080674:A:G	3.25986e-10	-1.80733	-1.09427
42081080	chr15:42081080:T:C	2.69782e-09	-2.08401e-10	-0.788258
42081094	chr15:42081094:G:A	2.65141e-09	-2.08401e-10	-0.805611
42081493	chr15:42081493:G:A	2.11556e-09	-2.08401e-10	-1.03138
42082475	chr15:42082475:T:C	2.68922e-09	-2.08401e-10	-0.791451
42082788	chr15:42082788:G:C	2.73781e-09	-2.08401e-10	-0.773545
42082909	chr15:42082909:G:GGT	3.12082e-09	-2.08401e-10	-0.642608
42082957	chr15:42082957:C:A	2.66638e-09	-2.08401e-10	-0.799982
42082963	chr15:42082963:G:A	1.23627e-09	-1.5686	-2.85769e-10
42083024	chr15:42083024:G:A	1.69773e-09	-2.08401e-10	-1.25141
42083077	chr15:42083077:G:A	1.86113e-09	-2.08401e-10	-1.15952
42083508	chr15:42083508:C:T	1.83272e-09	-2.08401e-10	-1.1749
42083780	chr15:42083780:C:T	2.16116e-08	1.29252	-2.85769e-10
42084253	chr15:42084253:G:A	5.21182e-10	-1.44997	-0.982393
42084644	chr15:42084644:GAGCT:G	1.0595e-09	-1.87002	0.147116
42084909	chr15:42084909:C:T	1.07048e-08	-2.08401e-10	0.589987
42085168	chr15:42085168:C:T	5.476e-10	-1.83072	-0.552196
42085456	chr15:42085456:C:T	1.74178e-09	-2.08401e-10	-1.22579
42085723	chr15:42085723:A:G	3.26523e-09	-2.08401e-10	-0.597373
42086186	chr15:42086186:C:T	7.44608e-10	-1.69558	-0.380017
42086628	chr15:42086628:G:A	1.07853e-09	-1.87046	0.165352
42086641	chr15:42086641:G:A	1.88833e-09	-2.08401e-10	-1.14501
42086804	chr15:42086804:T:G	9.27875e-10	-1.8701	0.0145358
42087037	chr15:42087037:G:A	1.7119e-09	-2.08401e-10	-1.2431
42087233	chr15:42087233:C:A	1.07424e-09	-1.87016	0.16107
42087558	chr15:42087558:C:T	1.77493e-09	-2.08401e-10	-1.20694
42087561	chr15:42087561:G:A	1.83601e-09	-2.08401e-10	-1.17311
42087827	chr15:42087827:C:T	5.00027e-09	-2.08401e-10	-0.171212
42087854	chr15:42087854:A:G	1.84039e-09	-1.69481	0.524081
42087961	chr15:42087961:G:A	2.03543e-09	-0.991213	-0.0787831
42088231	chr15:42088231:G:A	1.17417e-09	-1.86819	0.248044
42088604	chr15:42088604:C:T	3.12093e-09	-1.85749	1.21491
42088626	chr15:42088626:A:G	1.69034e-09	-2.08401e-10	-1.25578
42088998	chr15:42088998:G:A	2.41304e-09	-1.85871	0.95889
42089042	chr15:42089042:C:T	1.42983e-09	-1.22107	-0.20208
42089319	chr15:42089319:G:A	9.59137e-10	-1.82243	-2.85769e-10
42089634	chr15:42089634:T:A	2.47583e-09	-1.85904	0.984914
42089727	chr15:42089727:T:G	2.36715e-09	-1.85714	0.938126
42089944	chr15:42089944:T:G	3.53573e-09	-2.08401e-10	-0.517783
42090043	chr15:42090043:G:A	2.53383e-09	-1.86117	1.0102
42090194	chr15:42090194:G:A	6.20442e-10	-1.86847	-0.389557
42090195	chr15:42090195:A:AAAT	6.17792e-10	-1.86946	-0.392846
42090238	chr15:42090238:G:A	6.10457e-10	-1.86771	-0.40654
42090283	chr15:42090283:G:A	6.19225e-10	-1.86911	-0.390877
42090491	chr15:42090491:T:A	5.82075e-10	-1.8701	-0.451761
42090580	chr15:42090580:T:C	6.28788e-10	-1.86811	-0.376551
42090592	chr15:42090592:T:A	3.43964e-09	-2.08401e-10	-0.545338
42090666	chr15:42090666:A:G	6.26524e-10	-1.87	-0.37827
42090712	chr15:42090712:G:A	3.95966e-09	-1.86938	1.46483
42090714	chr15:42090714:T:C	3.19196e-09	-0.62007	-2.85769e-10
42090771	chr15:42090771:G:A	3.87701e-09	-2.08401e-10	-0.425638
42090870	chr15:42090870:A:AAC	6.30729e-10	-1.86886	-0.372724
42091056	chr15:42091056:T:C	7.78671e-10	-1.86639	-0.164478
42091198	chr15:42091198:A:G	1.72838e-09	-2.08401e-10	-1.23352
42091332	chr15:42091332:C:T	1.48696e-08	-2.08401e-10	0.918615
42091402	chr15:42091402:T:C	1.51686e-08	-2.08401e-10	0.938523
42091448	chr15:42091448:C:A	6.21784e-10	-1.86773	-0.388131
42091631	chr15:42091631:C:T	3.15321e-09	-1.28565	0.653363
42091666	chr15:42091666:C:T	6.11119e-10	-1.86557	-0.407593
42091867	chr15:42091867:A:G	3.13009e-10	-1.86301	-1.07922
42091875	chr15:42091875:G:A	1.7381e-09	-2.08401e-10	-1.22791
42091887	chr15:42091887:C:G	1.01104e-08	-2.08401e-10	0.532861
42092031	chr15:42092031:G:A	5.03086e-09	-0.165113	-2.85769e-10
42092092	chr15:42092092:T:C	2.69168e-09	-1.8605	1.06996
42092094	chr15:42092094:A:C	2.62237e-09	-1.85998	1.04335
42092167	chr15:42092167:AT:A	2.10729e-09	-2.08401e-10	-1.0353
42092323	chr15:42092323:G:A	1.3925e-09	-1.84407	0.394466
42092385	chr15:42092385:C:A	2.12909e-09	-2.08401e-10	-1.02501
42093009	chr15:42093009:C:T	2.61442e-10	-1.8669	-1.25535
42093299	chr15:42093299:T:C	2.02162e-09	-2.08401e-10	-1.0768
42093432	chr15:42093432:G:T	4.50909e-09	-2.08401e-10	-0.274608
42093804	chr15:42093804:C:T	1.38103e-09	-1.85618	0.398312
42093808	chr15:42093808:G:T	1.73211e-09	-2.08401e-10	-1.23136
42093897	chr15:42093897:G:A	4.01592e-09	-2.08401e-10	-0.390438
42094144	chr15:42094144:C:T	1.59369e-09	-1.84631	0.531665
42094282	chr15:42094282:C:T	4.1951e-10	-1.82833	-0.821038
42094373	chr15:42094373:C:T	1.68846e-09	-2.08401e-10	-1.25689
42094712	chr15:42094712:G:A	4.66382e-09	-2.08401e-10	-0.240869
42094871	chr15:42094871:AG:A	2.68012e-10	-1.86938	-1.22805
42095005	chr15:42095005:T:C	2.3384e-09	0.283401	-1.21464
42095037	chr15:42095037:G:C	9.26152e-10	-1.85742	-2.85769e-10
42095074	chr15:42095074:C:T	1.37815e-09	-1.85827	0.398312
42095125	chr15:42095125:C:T	2.21446e-09	-2.08401e-10	-0.985696
42095596	chr15:42095596:G:A	2.14543e-09	-2.08401e-10	-1.01736
42095852	chr15:42095852:GGGTCA:G	1.72493e-09	-2.08401e-10	-1.23552
42096067	chr15:42096067:C:T	4.62586e-10	-1.31607	-1.23555
42096072	chr15:42096072:G:A	1.74821e-09	-2.08401e-10	-1.22211
42096098	chr15:42096098:C:T	4.79796e-09	-2.08401e-10	-0.212513
42096116	chr15:42096116:C:T	7.29722e-10	-1.52168	-0.574119
42096706	chr15:42096706:A:G	1.02095e-09	-1.46048	-0.299494
42096779	chr15:42096779:C:T	2.17783e-09	-2.08401e-10	-1.00238
42096809	chr15:42096809:G:T	2.64602e-09	-1.65116	0.843517
42096859	chr15:42096859:C:A	9.3273e-10	-1.85034	-2.85769e-10
42097074	chr15:42097074:A:G	3.10996e-09	-2.08401e-10	-0.646094
42097096	chr15:42097096:G:A	3.09895e-10	-1.87043	-1.0818
42097290	chr15:42097290:G:A	1.85825e-09	-2.08401e-10	-1.16107
42098607	chr15:42098607:C:T	9.46593e-09	-2.08401e-10	0.466996
42098814	chr15:42098814:C:T	1.69157e-09	-2.08401e-10	-1.25505
42098815	chr15:42098815:G:A	1.94791e-09	-1.2729	0.158956
42098877	chr15:42098877:C:G	2.2622e-09	-1.73142	0.767056
42099063	chr15:42099063:T:C	4.22949e-10	-1.72242	-0.918784
42099316	chr15:42099316:C:T	3.04639e-10	-1.79802	-1.17132
42099340	chr15:42099340:C:A	8.1265e-10	-1.85909	-0.129069
42099517	chr15:42099517:T:A	6.7706e-10	-1.83732	-0.333377
42099622	chr15:42099622:G:C	2.809e-10	-1.85501	-1.19545
42099711	chr15:42099711:C:T	4.2081e-10	-1.60886	-1.03742
42099955	chr15:42099955:T:C	3.52918e-10	-1.80689	-1.01533
42099966	chr15:42099966:C:T	3.59166e-10	-1.74621	-1.05846
42100165	chr15:42100165:C:T	3.31738e-10	-1.78969	-1.09443
42100285	chr15:42100285:T:A	3.75855e-10	-1.76531	-0.993944
42100296	chr15:42100296:G:A	7.14475e-10	-1.83362	-0.283286
42100513	chr15:42100513:G:A	5.17527e-09	-0.136813	-2.85769e-10
42100579	chr15:42100579:G:A	2.99526e-10	-1.80681	-1.17944
42100718	chr15:42100718:T:C	1.97203e-09	-2.08401e-10	-1.10164
42100949	chr15:42100949:G:C	3.12687e-10	-1.79458	-1.14867
42100971	chr15:42100971:T:C	2.80713e-10	-1.80971	-1.24142
42101174	chr15:42101174:C:T	1.83557e-09	-2.08401e-10	-1.17335
42101987	chr15:42101987:T:C	8.91272e-10	-1.73068	-0.165134
42102298	chr15:42102298:T:C	7.37651e-10	-1.6993	-0.385693
42102484	chr15:42102484:C:T	3.8247e-09	-2.08401e-10	-0.439224
42102783	chr15:42102783:C:T	3.26587e-09	-2.08401e-10	-0.597178
42102874	chr15:42102874:A:T	9.77833e-10	-1.80312	-2.85769e-10
42103054	chr15:42103054:C:A	4.49387e-09	-2.08401e-10	-0.277989
42103062	chr15:42103062:T:C	3.78721e-10	-1.5922	-1.15946
42103122	chr15:42103122:T:C	3.66242e-10	-1.61031	-1.17485
42103124	chr15:42103124:T:G	5.24111e-10	-1.41968	-1.00707
42103152	chr15:42103152:G:A	1.78199e-09	-2.08401e-10	-1.20297
42103314	chr15:42103314:G:A	9.32006e-10	-1.74023	-0.110887
42103346	chr15:42103346:G:A	8.90863e-10	-1.80157	-0.0947015
42103709	chr15:42103709:G:A	1.5717e-09	-1.32855	-2.85769e-10
42103733	chr15:42103733:A:G	1.68663e-09	-2.08401e-10	-1.25797
42103944	chr15:42103944:G:A	1.89044e-09	-2.08401e-10	-1.14389
42103989	chr15:42103989:G:C	1.26789e-09	-1.56098	0.0176323
42104210	chr15:42104210:C:T	1.69821e-09	-2.08401e-10	-1.25113
42104292	chr15:42104292:C:T	4.26336e-10	-1.46143	-1.1718
42104312	chr15:42104312:G:A	1.02764e-09	-1.70002	-0.05342
42104318	chr15:42104318:C:T	9.99213e-10	-1.78149	-2.85769e-10
42104679	chr15:42104679:C:A	1.31274e-09	-1.58492	0.0763377
42104744	chr15:42104744:C:A	2.17527e-09	-2.08401e-10	-1.00355
42104813	chr15:42104813:G:A	1.76894e-09	-2.08401e-10	-1.21032
42105022	chr15:42105022:C:T	5.46381e-10	-1.28854	-1.0966
42105093	chr15:42105093:G:A	5.24808e-10	-1.17238	-1.25305
42105190	chr15:42105190:G:A	3.3906e-10	-1.7604	-1.10188
42105474	chr15:42105474:C:T	1.0294e-09	-1.6396	-0.112123
42106015	chr15:42106015:G:A	2.74657e-09	-2.08401e-10	-0.77035
42106138	chr15:42106138:G:A	3.56163e-10	-1.73301	-1.08006
42106316	chr15:42106316:C:T	1.18441e-09	-1.55987	-0.0515861
42106758	chr15:42106758:C:G	2.74318e-09	-2.08401e-10	-0.771586
42106961	chr15:42106961:G:C	1.68573e-09	-2.08401e-10	-1.25851
42107294	chr15:42107294:GGGC:G	9.60977e-10	-1.82051	-2.85769e-10
42107444	chr15:42107444:C:T	3.2964e-09	-1.57436	0.98649
42107556	chr15:42107556:G:A	4.8591e-10	-1.51192	-0.990514
42107678	chr15:42107678:C:T	1.68772e-09	-2.08401e-10	-1.25732
42107868	chr15:42107868:T:C	1.44192e-09	-0.853435	-0.561292
42108236	chr15:42108236:A:C	1.9615e-09	-2.08401e-10	-1.10699
42108357	chr15:42108357:A:T	5.01558e-10	-1.45791	-1.01283
42108566	chr15:42108566:T:C	1.37325e-09	-1.42155	-0.041977
42108595	chr15:42108595:C:T	1.39168e-09	-1.45019	-2.85769e-10
42108673	chr15:42108673:T:A	3.73576e-10	-1.51328	-1.25206
42109131	chr15:42109131:C:T	2.07297e-09	-2.08401e-10	-1.05172
42109281	chr15:42109281:G:A	9.35705e-10	-1.84716	-2.85769e-10
42109363	chr15:42109363:A:G	1.70462e-09	-2.08401e-10	-1.24736
42109454	chr15:42109454:T:C	3.82843e-10	-1.50121	-1.23962
42109652	chr15:42109652:C:T	5.89483e-10	-1.86568	-0.443533
42110028	chr15:42110028:T:C	4.77238e-10	-1.41074	-1.10971
42110291	chr15:42110291:A:C	1.1281e-09	-1.62231	-0.0378572
42110360	chr15:42110360:A:C	3.66486e-09	-2.08401e-10	-0.481914
42110520	chr15:42110520:A:G	2.51344e-09	-2.08401e-10	-0.85905
42110625	chr15:42110625:T:C	2.61438e-09	-2.08401e-10	-0.819676
42110647	chr15:42110647:G:A	1.04101e-09	-1.64275	-0.0977713
42111232	chr15:42111232:G:A	1.03308e-09	-1.64426	-0.103897
42111483	chr15:42111483:A:G	8.92306e-10	-1.60829	-0.286361
42111563	chr15:42111563:T:C	1.04947e-09	-1.6147	-0.117716
42111694	chr15:42111694:A:G	5.50765e-10	-1.61198	-0.765166
42111897	chr15:42111897:C:T	7.88295e-10	-1.82288	-0.19571
42112035	chr15:42112035:G:C	4.91077e-09	-2.08401e-10	-0.189274
42112073	chr15:42112073:T:G	2.17751e-09	-2.08401e-10	-1.00252
42112316	chr15:42112316:C:T	1.0303e-09	-1.60149	-0.149371
42112521	chr15:42112521:T:C	1.00814e-09	-1.5864	-0.186204
42112837	chr15:42112837:C:T	9.98731e-10	-1.75191	-0.0300657
42112881	chr15:42112881:T:C	5.17201e-10	-1.50359	-0.936436
42112978	chr15:42112978:G:A	6.40861e-10	-1.86267	-0.362973
42112979	chr15:42112979:A:G	3.58784e-09	-2.08401e-10	-0.503154
42113039	chr15:42113039:A:G	3.92052e-10	-1.50229	-1.21477
42113171	chr15:42113171:T:C	3.72515e-10	-1.53159	-1.23659
42113272	chr15:42113272:C:T	6.81939e-10	-1.72655	-0.436966
42113297	chr15:42113297:T:A	6.9415e-10	-1.73341	-0.412356
42113318	chr15:42113318:T:C	7.1471e-10	-1.71786	-0.398717
42113339	chr15:42113339:A:G	1.84676e-09	-2.08401e-10	-1.16727
42113966	chr15:42113966:T:C	8.65208e-10	-1.73784	-0.187648
42113986	chr15:42113986:A:G	6.60743e-10	-1.7394	-0.455699
42114038	chr15:42114038:G:A	6.94575e-10	-1.75237	-0.392791
42114232	chr15:42114232:C:T	8.90236e-10	-1.30244	-0.594531
42114419	chr15:42114419:G:A	3.33583e-09	-1.70705	1.13107
42114446	chr15:42114446:T:C	7.06436e-10	-1.76139	-0.366832
42114463	chr15:42114463:A:G	6.86304e-10	-1.73473	-0.422413
42114729	chr15:42114729:T:C	6.56369e-10	-1.84355	-0.358184
42114968	chr15:42114968:A:G	7.78039e-10	-1.72273	-0.308952
42115244	chr15:42115244:A:T	1.04033e-09	-1.74116	-2.85769e-10
42115338	chr15:42115338:A:C	3.17253e-09	-1.86468	1.23851
42115389	chr15:42115389:C:A	2.42744e-09	-2.08401e-10	-0.893866
42115568	chr15:42115568:A:G	5.09888e-10	-1.4537	-1.00056
42115746	chr15:42115746:G:A	1.0965e-09	-1.56823	-0.120351
42115844	chr15:42115844:G:A	1.72601e-09	-2.08401e-10	-1.23489
42115942	chr15:42115942:T:C	1.78258e-09	-2.08401e-10	-1.20264
42116050	chr15:42116050:T:A	2.22996e-09	-2.08401e-10	-0.978718
42116098	chr15:42116098:C:T	4.25665e-10	-1.58576	-1.04905
42116169	chr15:42116169:C:T	7.29079e-10	-1.83687	-0.259806
42116223	chr15:42116223:C:T	2.55881e-09	-2.08401e-10	-0.84116
42116417	chr15:42116417:C:T	4.95439e-10	-1.62719	-0.855821
42116467	chr15:42116467:T:C	5.08831e-10	-1.44344	-1.0129
42116496	chr15:42116496:G:C	3.54845e-10	-1.64643	-1.17034
42116831	chr15:42116831:A:C	6.74995e-10	-1.75253	-0.421226
42117072	chr15:42117072:A:G	4.22742e-09	-2.08401e-10	-0.339112
42117712	chr15:42117712:T:C	7.88555e-09	-1.78407	2.06839
42117801	chr15:42117801:G:A	5.70135e-10	-1.37389	-0.968696
42118086	chr15:42118086:T:C	2.72216e-10	-1.86957	-1.21229
42118504	chr15:42118504:C:T	1.31188e-09	-1.12728	-0.381962
42118656	chr15:42118656:C:T	5.68568e-10	-1.54577	-0.799565
42118781	chr15:42118781:A:G	3.08313e-10	-1.71299	-1.24435
42118788	chr15:42118788:A:G	2.85688e-10	-1.81952	-1.21404
42118824	chr15:42118824:A:G	3.10665e-10	-1.69231	-1.25743
42118831	chr15:42118831:G:A	3.04184e-10	-1.7139	-1.25693
42118924	chr15:42118924:A:G	1.68576e-09	-2.08401e-10	-1.25849
42119088	chr15:42119088:T:C	3.65144e-10	-1.68613	-1.10204
42119108	chr15:42119108:A:C	2.80788e-10	-1.86882	-1.18204
42119236	chr15:42119236:A:G	2.62572e-09	-1.86834	1.05299
42119315	chr15:42119315:G:C	2.76245e-09	-2.08401e-10	-0.764584
42119347	chr15:42119347:A:G	2.81433e-10	-1.80201	-1.24655
42119349	chr15:42119349:T:C	6.02134e-09	-2.08401e-10	0.0146069
42119702	chr15:42119702:G:A	4.8949e-10	-1.42218	-1.07291
42119761	chr15:42119761:C:T	1.22842e-09	-1.5872	0.0122282
42119784	chr15:42119784:T:C	4.6974e-10	-1.45819	-1.07809
42119815	chr15:42119815:C:T	3.11102e-10	-1.69159	-1.25675
42120290	chr15:42120290:A:G	2.94946e-10	-1.84829	-1.15338
42120408	chr15:42120408:G:A	1.84601e-09	-1.03636	-0.131317
42120813	chr15:42120813:C:T	4.059e-09	-2.08401e-10	-0.379768
42121015	chr15:42121015:C:A	3.59994e-10	-1.80618	-0.996194
42121028	chr15:42121028:C:G	3.14872e-09	-2.08401e-10	-0.633707
42121103	chr15:42121103:T:C	1.83661e-09	-2.08401e-10	-1.17278
42121307	chr15:42121307:G:A	1.75228e-09	-2.08401e-10	-1.21978
42121360	chr15:42121360:G:C	4.21197e-09	-2.08401e-10	-0.342773
42121487	chr15:42121487:A:AGTG	3.75437e-10	-1.75405	-1.00632
42121686	chr15:42121686:G:C	4.21666e-10	-1.8682	-0.77605
42121712	chr15:42121712:G:A	6.63045e-10	-0.9746	-1.21702
42121858	chr15:42121858:G:A	2.88138e-10	-1.86973	-1.15529
42122205	chr15:42122205:A:AC	1.70431e-09	-2.08401e-10	-1.24755
42122364	chr15:42122364:T:C	1.2454e-09	-1.56125	-2.85769e-10
42122371	chr15:42122371:A:G	2.51998e-09	-2.08401e-10	-0.856454
42122574	chr15:42122574:G:A	4.31532e-09	-2.08401e-10	-0.318532
42122822	chr15:42122822:T:C	1.69804e-09	-2.08401e-10	-1.25123
42122877	chr15:42122877:T:G	4.66837e-09	-2.08401e-10	-0.239894
42123152	chr15:42123152:G:A	9.47568e-10	-1.83456	-2.85769e-10
42123659	chr15:42123659:G:C	2.05362e-09	-2.08401e-10	-1.0611
42123780	chr15:42123780:A:C	5.20842e-10	-1.84661	-0.586404
42123996	chr15:42123996:C:G	4.10216e-09	-2.08401e-10	-0.369189
42124262	chr15:42124262:T:A	2.10369e-09	-2.08401e-10	-1.03701
42124436	chr15:42124436:A:C	2.24755e-09	-2.08401e-10	-0.970862
42124471	chr15:42124471:T:G	4.85499e-10	-1.48338	-1.0199
42124522	chr15:42124522:G:A	9.24038e-10	-1.85971	-2.85769e-10
42124638	chr15:42124638:C:CATCT	3.34559e-09	-2.08401e-10	-0.573061
42125754	chr15:42125754:A:T	4.43403e-09	-0.291395	-2.85769e-10
42125795	chr15:42125795:CA:C	1.19517e-09	-1.60242	-2.85769e-10
42125919	chr15:42125919:A:G	5.5963e-09	-2.08401e-10	-0.0585987
42125925	chr15:42125925:G:T	2.2004e-09	-2.08401e-10	-0.992063
42126147	chr15:42126147:G:A	3.15286e-10	-1.77001	-1.16497
42126306	chr15:42126306:T:C	3.98312e-10	-1.80653	-0.894692
42126333	chr15:42126333:C:T	1.69408e-09	-1.80147	0.547904
42126432	chr15:42126432:C:T	8.929e-10	-1.73723	-0.156757
42126687	chr15:42126687:C:T	2.49804e-09	-2.08401e-10	-0.865198
42126911	chr15:42126911:C:T	7.4545e-10	-1.86985	-0.20462
42127055	chr15:42127055:T:A	4.23086e-09	-2.08401e-10	-0.338297
42127212	chr15:42127212:G:C	2.72251e-10	-1.86982	-1.21192
42127669	chr15:42127669:C:T	2.23472e-09	-2.08401e-10	-0.976586
42128008	chr15:42128008:G:A	3.78039e-09	-2.08401e-10	-0.450877
42128024	chr15:42128024:C:T	5.85212e-09	-2.08401e-10	-0.0138995
42128025	chr15:42128025:G:A	4.47162e-10	-1.84471	-0.740831
42128286	chr15:42128286:T:A	1.86294e-09	-2.08401e-10	-1.15855
42128637	chr15:42128637:C:T	5.85346e-09	-2.08401e-10	-0.0136711
42128748	chr15:42128748:G:A	8.18149e-10	-1.8576	-0.123816
42128837	chr15:42128837:G:A	5.17095e-09	-2.08401e-10	-0.137648
42129206	chr15:42129206:C:T	7.13136e-10	-1.86428	-0.254503
42129521	chr15:42129521:A:ACT	4.31989e-10	-1.36167	-1.25839
42129526	chr15:42129526:ATTT:A	4.60907e-10	-1.29653	-1.25874
42129752	chr15:42129752:G:A	1.86301e-09	-2.08401e-10	-1.15851
42129784	chr15:42129784:G:A	1.12432e-09	-1.86702	0.203499
42129930	chr15:42129930:C:T	5.73396e-10	-1.8194	-0.517481
42130373	chr15:42130373:C:T	2.06116e-09	-2.08401e-10	-1.05744
42130451	chr15:42130451:G:A	6.36062e-10	-1.77198	-0.46118
42130528	chr15:42130528:C:T	9.51164e-09	0.471813	-2.85769e-10
42130553	chr15:42130553:TG:T	3.8391e-09	-2.08401e-10	-0.435465
42130557	chr15:42130557:A:T	3.82703e-09	-2.08401e-10	-0.438614
42130892	chr15:42130892:A:G	1.88966e-09	-1.86481	0.720505
42130983	chr15:42130983:C:T	1.78009e-09	-2.08401e-10	-1.20404
42131258	chr15:42131258:C:A	5.62527e-10	-1.7767	-0.579322
42131432	chr15:42131432:G:C	5.43934e-10	-1.80827	-0.581362
42131805	chr15:42131805:G:A	5.03991e-10	-1.84937	-0.616534
42132523	chr15:42132523:G:A	3.21684e-09	-2.08401e-10	-0.612303
42132525	chr15:42132525:C:A	3.22328e-09	-2.08401e-10	-0.610304
42132609	chr15:42132609:G:A	1.23666e-08	-2.08401e-10	0.734296
42132846	chr15:42132846:A:G	3.58998e-10	-1.68632	-1.11882
42132872	chr15:42132872:C:A	2.11978e-09	-1.39887	0.369479
42132986	chr15:42132986:T:C	2.50835e-09	-2.08401e-10	-0.861077
42133131	chr15:42133131:A:C	4.71063e-09	-2.08401e-10	-0.230881
42133133	chr15:42133133:GA:GAA	5.29297e-09	-2.08401e-10	-0.114325
42133284	chr15:42133284:C:G	2.10777e-09	-2.08401e-10	-1.03507
42133673	chr15:42133673:G:A	7.6463e-10	-1.44631	-0.602757
42133723	chr15:42133723:T:C	8.51344e-09	-2.08401e-10	0.360943
42133796	chr15:42133796:T:C	2.19642e-09	-2.08401e-10	-0.993874
42134496	chr15:42134496:T:C	9.45478e-10	-1.83677	-2.85769e-10
42134635	chr15:42134635:G:T	2.77847e-10	-1.84887	-1.21252
42134765	chr15:42134765:T:A	1.71219e-08	-2.08401e-10	1.05965
42134903	chr15:42134903:G:A	4.36329e-10	-1.38879	-1.22127
42136227	chr15:42136227:AT:A	4.28803e-09	-2.08401e-10	-0.324876
42136260	chr15:42136260:C:T	2.65726e-10	-1.85452	-1.25147
42136306	chr15:42136306:C:T	7.87457e-09	-2.08401e-10	0.282935
42136310	chr15:42136310:C:A	2.58115e-09	-2.08401e-10	-0.832469
42136314	chr15:42136314:G:C	2.18026e-09	-2.08401e-10	-1.00126
42136400	chr15:42136400:C:T	9.25312e-10	-1.85833	-2.85769e-10
42136532	chr15:42136532:C:T	2.33389e-09	-2.08401e-10	-0.933168
42136543	chr15:42136543:G:A	6.46983e-09	-2.08401e-10	0.0864465
42137206	chr15:42137206:CT:C	3.61066e-09	-2.08401e-10	-0.496813
42137292	chr15:42137292:T:C	7.22661e-10	-1.06891	-1.0366
42137656	chr15:42137656:A:G	2.48945e-09	-2.08401e-10	-0.868642
42138287	chr15:42138287:A:G	1.98866e-09	-2.08401e-10	-1.09324
42138337	chr15:42138337:G:T	7.16248e-10	-1.57434	-0.540095
42138397	chr15:42138397:G:C	5.1801e-10	-1.5885	-0.849964
42138673	chr15:42138673:G:A	9.29578e-10	-1.85373	-2.85769e-10
42138742	chr15:42138742:T:A	5.5281e-09	-2.08401e-10	-0.07086
42138944	chr15:42138944:A:G	6.25445e-10	-1.54454	-0.705457
42139038	chr15:42139038:G:C	3.3865e-10	-1.64824	-1.21526
42139378	chr15:42139378:C:G	3.41784e-09	-2.08401e-10	-0.551696
42139660	chr15:42139660:T:C	4.30564e-10	-1.43904	-1.18432
42139719	chr15:42139719:T:C	2.01971e-09	-2.08401e-10	-1.07775
42139999	chr15:42139999:T:C	7.03835e-10	-1.49844	-0.633479
42140157	chr15:42140157:A:G	4.07655e-10	-1.49472	-1.18332
42140196	chr15:42140196:T:C	2.94354e-09	-2.08401e-10	-0.701092
42140443	chr15:42140443:G:A	3.91861e-09	-2.08401e-10	-0.414966
42140882	chr15:42140882:G:A	1.69658e-09	-2.08401e-10	-1.25209
42141184	chr15:42141184:A:T	4.60971e-10	-1.45077	-1.10435
42141313	chr15:42141313:C:T	3.81087e-09	-2.08401e-10	-0.442845
42141442	chr15:42141442:A:G	2.30914e-09	-2.08401e-10	-0.943827
42141511	chr15:42141511:G:A	3.69149e-09	-2.08401e-10	-0.474674
42141604	chr15:42141604:A:G	5.54612e-10	-1.6069	-0.76329
42141778	chr15:42141778:C:G	2.15786e-09	-1.01159	-2.85769e-10
42142056	chr15:42142056:G:A	3.64689e-10	-1.77434	-1.01508
42142271	chr15:42142271:A:G	1.97023e-09	-2.08401e-10	-1.10255
42142307	chr15:42142307:C:A	1.3383e-09	-1.86873	0.379426
42142428	chr15:42142428:C:T	4.17494e-10	-1.5373	-1.11689
42142626	chr15:42142626:C:T	1.58336e-09	-1.32115	-2.85769e-10
42142639	chr15:42142639:T:C	2.29758e-09	-0.673709	-0.275137
42142707	chr15:42142707:T:C	1.8599e-09	-2.08401e-10	-1.16018
42142947	chr15:42142947:G:A	2.06258e-09	-2.08401e-10	-1.05675
42143303	chr15:42143303:G:A	5.64562e-10	-1.42617	-0.926236
42143419	chr15:42143419:A:C	4.07031e-10	-1.53191	-1.14766
42143458	chr15:42143458:G:A	1.76749e-09	-2.08401e-10	-1.21114
42143488	chr15:42143488:C:G	2.43385e-09	-2.08401e-10	-0.891231
42143628	chr15:42143628:G:T	1.75708e-09	-2.08401e-10	-1.21705
42143712	chr15:42143712:A:G	1.51776e-09	-1.36347	-2.85769e-10
42143769	chr15:42143769:C:T	5.26278e-10	-1.41073	-1.0119
42143804	chr15:42143804:C:T	3.50656e-10	-1.60952	-1.21914
42143845	chr15:42143845:G:A	5.28005e-10	-1.38625	-1.03311
42143871	chr15:42143871:C:T	1.49826e-09	-0.125033	-1.25136
42144401	chr15:42144401:T:C	1.76493e-09	-0.649193	-0.5634
42144896	chr15:42144896:CTAAAA:C	3.46936e-09	-2.08401e-10	-0.536734
42145025	chr15:42145025:T:C	1.83925e-09	-2.08401e-10	-1.17134
42145093	chr15:42145093:G:A	5.92358e-09	-0.00176335	-2.85769e-10
42145148	chr15:42145148:A:C	4.50971e-09	-2.08401e-10	-0.274472
42145233	chr15:42145233:T:C	3.53236e-09	0.231828	-0.750565
42145324	chr15:42145324:A:G	5.22062e-10	-1.17257	-1.25811
42145513	chr15:42145513:T:C	2.28953e-09	-0.113015	-0.839342
42145779	chr15:42145779:G:C	1.91256e-09	-2.08401e-10	-1.13226
42146182	chr15:42146182:G:A	2.4874e-09	-2.08401e-10	-0.869467
42146716	chr15:42146716:G:A	2.9341e-09	-2.08401e-10	-0.704303
42146764	chr15:42146764:G:A	4.29389e-07	4.28166	-2.85769e-10
42146887	chr15:42146887:C:G	2.90892e-10	-1.76126	-1.25424
42147527	chr15:42147527:A:C	1.77584e-09	-2.08401e-10	-1.20643
42147676	chr15:42147676:G:A	2.42051e-09	-1.81079	0.914067
42147871	chr15:42147871:T:C	2.40213e-09	-1.22246	0.318116
42147926	chr15:42147926:C:G	1.70172e-09	-2.08401e-10	-1.24906
42148083	chr15:42148083:G:A	3.31846e-09	-2.08401e-10	-0.581202
42148099	chr15:42148099:G:A	2.42346e-07	3.70966	-2.85769e-10
42148107	chr15:42148107:A:G	1.76441e-09	-2.08401e-10	-1.21289
42148481	chr15:42148481:T:C	4.73565e-10	-1.79539	-0.732777
42148607	chr15:42148607:A:G	1.47528e-09	-1.39185	-2.85769e-10
42148623	chr15:42148623:C:T	1.11877e-09	-1.66847	-2.85769e-10
42149513	chr15:42149513:G:A	2.37745e-09	-2.08401e-10	-0.914675
42149988	chr15:42149988:A:G	3.38259e-10	-1.76001	-1.10464
42150224	chr15:42150224:T:G	3.23828e-10	-1.82386	-1.08439
42150543	chr15:42150543:A:G	3.15515e-10	-1.76396	-1.17029
42150582	chr15:42150582:A:C	2.32597e-09	-2.08401e-10	-0.936567
42150583	chr15:42150583:C:T	2.37168e-09	-2.08401e-10	-0.917103
42150598	chr15:42150598:G:T	1.69606e-09	-2.08401e-10	-1.2524
42150801	chr15:42150801:G:T	2.76583e-09	-1.16075	0.397387
42151100	chr15:42151100:T:G	9.16404e-10	-1.85639	-0.0116158
42151108	chr15:42151108:AG:A	2.21588e-09	-2.08401e-10	-0.985052
42151641	chr15:42151641:C:T	1.68516e-09	-2.08401e-10	-1.25884
42151966	chr15:42151966:A:T	1.83143e-09	-2.08401e-10	-1.17561
42151986	chr15:42151986:C:T	3.43715e-09	-2.08401e-10	-0.546062
42152152	chr15:42152152:CT:C	1.68798e-09	-2.08401e-10	-1.25717
42152200	chr15:42152200:C:G	1.70887e-09	-2.08401e-10	-1.24487
42152304	chr15:42152304:T:C	1.07992e-08	-2.08401e-10	0.598767
42152412	chr15:42152412:T:C	1.69611e-09	-2.08401e-10	-1.25237
42153356	chr15:42153356:G:T	3.90915e-10	-1.50585	-1.21412
42153377	chr15:42153377:T:G	2.81854e-09	-2.08401e-10	-0.744484
42153456	chr15:42153456:A:G	1.86484e-09	-2.08401e-10	-1.15753
42153481	chr15:42153481:T:A	1.68884e-09	-2.08401e-10	-1.25666
42153526	chr15:42153526:C:G	1.87107e-09	-2.08401e-10	-1.15419
42153789	chr15:42153789:A:G	2.28216e-09	-2.08401e-10	-0.955581
42153836	chr15:42153836:A:G	1.71746e-09	-2.08401e-10	-1.23986
42153960	chr15:42153960:G:C	2.98152e-09	-2.08401e-10	-0.688269
42154164	chr15:42154164:A:G	2.01665e-09	-2.08401e-10	-1.07927
42154200	chr15:42154200:G:A	1.83387e-09	-2.08401e-10	-1.17427
42154686	chr15:42154686:G:A	2.01721e-09	-2.08401e-10	-1.07899
42154743	chr15:42154743:TC:T	1.88874e-09	-2.08401e-10	-1.14479
42154880	chr15:42154880:C:T	1.72367e-09	-2.08401e-10	-1.23625
42154998	chr15:42154998:A:G	3.57323e-09	-2.08401e-10	-0.507235
42155098	chr15:42155098:CACAT:C	4.74738e-10	-1.82084	-0.704856
42155274	chr15:42155274:CAT:C	2.03445e-09	-2.08401e-10	-1.07048
42155341	chr15:42155341:CAT:C	1.97585e-09	-2.08401e-10	-1.0997
42155367	chr15:42155367:T:C	1.42492e-08	-2.08401e-10	0.875995
42155721	chr15:42155721:G:A	4.16164e-09	0.638275	-0.99307
42155745	chr15:42155745:T:A	1.81037e-09	-2.08401e-10	-1.18717
42155791	chr15:42155791:C:T	2.29692e-09	0.283687	-1.23282
42156062	chr15:42156062:G:A	2.78178e-09	-2.08401e-10	-0.757612
42156461	chr15:42156461:C:A	2.15528e-09	-2.08401e-10	-1.01278
42156671	chr15:42156671:A:G	2.00648e-09	-2.08401e-10	-1.08432
42157358	chr15:42157358:G:A	1.22907e-09	-1.57445	-2.85769e-10
42157443	chr15:42157443:T:C	1.49137e-08	0.921578	-2.85769e-10
42157445	chr15:42157445:C:T	5.09169e-09	-2.08401e-10	-0.153093
42157564	chr15:42157564:G:A	2.14656e-09	-2.08401e-10	-1.01684
42157982	chr15:42157982:A:T	9.52336e-07	5.07821	-2.85769e-10
42158549	chr15:42158549:T:C	6.96658e-09	0.16042	-2.85769e-10
42159562	chr15:42159562:G:A	1.72469e-09	-2.08401e-10	-1.23565
42159815	chr15:42159815:C:T	1.62009e-09	-1.84706	0.548843
42161080	chr15:42161080:A:C	1.79237e-09	-2.08401e-10	-1.19717
42161653	chr15:42161653:GA:G	2.21409e-09	-0.856526	-0.129335
42162266	chr15:42162266:A:G	1.80359e-09	-2.08401e-10	-1.19093
42162503	chr15:42162503:T:C	1.795e-09	-2.08401e-10	-1.1957
42162642	chr15:42162642:A:G	1.47465e-09	-1.39228	-2.85769e-10
42163236	chr15:42163236:C:G	2.24953e-09	-2.08401e-10	-0.969984
42163529	chr15:42163529:C:T	3.16582e-09	-2.08401e-10	-0.62829
42164601	chr15:42164601:C:T	2.5942e-09	-2.08401e-10	-0.827424
42164886	chr15:42164886:G:A	1.90917e-09	-2.08401e-10	-1.13403
42165208	chr15:42165208:T:C	2.53324e-09	-2.08401e-10	-0.851206
42165384	chr15:42165384:G:A	4.74375e-10	-1.29738	-1.22908
42166149	chr15:42166149:T:C	4.20939e-10	-1.41499	-1.23098
42166431	chr15:42166431:C:T	1.68744e-09	-2.08401e-10	-1.25749
42166836	chr15:42166836:T:C	2.00497e-09	-2.08401e-10	-1.08507
42167056	chr15:42167056:G:A	3.44129e-08	1.75773	-2.85769e-10
42167166	chr15:42167166:A:G	3.22127e-10	-1.85674	-1.05677
42167360	chr15:42167360:G:A	2.60406e-10	-1.86831	-1.25791
42168053	chr15:42168053:A:G	2.01302e-09	-2.08401e-10	-1.08107
42168133	chr15:42168133:T:C	5.33e-09	-2.08401e-10	-0.107352
42168358	chr15:42168358:TGCAGTGTGTAG:T	4.0373e-10	-1.67692	-1.0108
42169222	chr15:42169222:C:T	1.89051e-09	-2.08401e-10	-1.14385
42170212	chr15:42170212:A:G	1.69089e-09	-2.08401e-10	-1.25545
42170484	chr15:42170484:G:A	1.96691e-09	-1.18313	0.0788882
42170877	chr15:42170877:A:G	6.2825e-09	-2.08401e-10	0.0570648
42171025	chr15:42171025:G:A	3.91364e-10	-1.4766	-1.24222
42171238	chr15:42171238:C:G	1.83124e-09	-2.08401e-10	-1.17571
42171479	chr15:42171479:T:C	1.87705e-09	-2.08401e-10	-1.151
42172178	chr15:42172178:A:G	3.94951e-10	-1.46147	-1.24823
42172266	chr15:42172266:C:T	5.04225e-09	-2.08401e-10	-0.16285
42172308	chr15:42172308:G:C	2.52887e-09	-2.08401e-10	-0.852931
42172545	chr15:42172545:C:G	2.28315e-09	-2.08401e-10	-0.955149
42172743	chr15:42172743:C:T	3.72364e-10	-1.83985	-0.928741
42172790	chr15:42172790:C:A	2.49787e-09	-2.08401e-10	-0.865264
42173071	chr15:42173071:A:G	5.30634e-09	-2.08401e-10	-0.111801
42173181	chr15:42173181:C:T	2.35021e-09	-2.08401e-10	-0.9262
42174018	chr15:42174018:C:T	1.95602e-09	-2.08401e-10	-1.10979
42174097	chr15:42174097:A:G	9.26205e-10	-1.85736	-2.85769e-10
42175014	chr15:42175014:C:T	1.13899e-09	-1.65057	-2.85769e-10
42175277	chr15:42175277:G:A	2.26452e-09	-2.08401e-10	-0.963339
42175331	chr15:42175331:C:A	2.19017e-09	-2.08401e-10	-0.996723
42175352	chr15:42175352:G:A	4.02832e-10	-1.43202	-1.25792
42175411	chr15:42175411:A:G	2.52239e-09	-2.08401e-10	-0.855496
42175840	chr15:42175840:C:T	2.70944e-09	-2.08401e-10	-0.783963
42175942	chr15:42175942:C:T	1.34923e-08	0.821418	-2.85769e-10
42176254	chr15:42176254:A:T	1.84853e-09	-2.08401e-10	-1.16631
42176419	chr15:42176419:A:G	8.63649e-08	1.55895	1.11893
42176588	chr15:42176588:T:C	5.54453e-10	-1.6518	-0.718675
42176939	chr15:42176939:G:A	9.52105e-10	-1.82978	-2.85769e-10
42177370	chr15:42177370:T:A	2.45909e-08	-2.08401e-10	1.42167
42177459	chr15:42177459:CT:C	2.79444e-09	-2.08401e-10	-0.75307
42178028	chr15:42178028:T:A	1.78088e-09	-1.2036	-2.85769e-10
42178138	chr15:42178138:A:G	3.34193e-07	4.03101	-2.85769e-10
42179115	chr15:42179115:C:G	2.51317e-09	-2.08401e-10	-0.859159
42179116	chr15:42179116:T:G	2.51317e-09	-2.08401e-10	-0.859159
42179275	chr15:42179275:C:T	1.98126e-09	-2.08401e-10	-1.09697
42179434	chr15:42179434:G:A	4.00945e-10	-1.44717	-1.24746
42179508	chr15:42179508:C:T	2.41342e-09	-2.08401e-10	-0.89966
42179509	chr15:42179509:G:A	1.70288e-09	-2.08401e-10	-1.24838
42179635	chr15:42179635:A:T	1.8267e-09	-2.08401e-10	-1.17819
42179681	chr15:42179681:G:A	1.87816e-09	-2.08401e-10	-1.15041
42179983	chr15:42179983:C:A	1.82311e-09	-2.08401e-10	-1.18016
42180131	chr15:42180131:CTG:C	3.94214e-10	-1.45766	-1.25391
42181002	chr15:42181002:G:C	1.02473e-09	-1.75628	-2.85769e-10
42181128	chr15:42181128:G:A	2.07168e-09	-2.08401e-10	-1.05234
42181414	chr15:42181414:G:A	1.82535e-09	-2.08401e-10	-1.17893
42182172	chr15:42182172:A:G	1.97831e-09	-2.08401e-10	-1.09846
42182753	chr15:42182753:C:A	1.3955e-08	-2.08401e-10	0.855135
42182824	chr15:42182824:A:C	2.90357e-09	-2.08401e-10	-0.714763
42183105	chr15:42183105:TG:T	4.16564e-10	-1.52184	-1.13457
42183238	chr15:42183238:C:CA	2.04478e-09	-2.08401e-10	-1.06541
42183257	chr15:42183257:T:G	1.69661e-09	-2.08401e-10	-1.25207
42183544	chr15:42183544:C:A	1.81262e-09	-2.08401e-10	-1.18593
42183620	chr15:42183620:T:C	1.80794e-09	-2.08401e-10	-1.18851
42183821	chr15:42183821:G:T	1.86751e-09	-2.08401e-10	-1.1561
42183935	chr15:42183935:C:T	2.07635e-09	-2.08401e-10	-1.05009
42183976	chr15:42183976:A:G	2.12825e-09	-2.08401e-10	-1.0254
42184005	chr15:42184005:T:C	5.04703e-09	-2.08401e-10	-0.161904
42184367	chr15:42184367:C:G	2.60243e-09	-2.08401e-10	-0.824258
42185122	chr15:42185122:C:T	1.72178e-09	-2.08401e-10	-1.23735
42185841	chr15:42185841:A:T	2.03863e-09	-2.08401e-10	-1.06843
42186564	chr15:42186564:G:A	2.26684e-09	-1.01913	0.0568189
42186576	chr15:42186576:A:C	1.73271e-09	-1.23102	-2.85769e-10
42186617	chr15:42186617:G:A	1.01404e-09	-1.76676	-2.85769e-10
42187208	chr15:42187208:T:C	5.51054e-10	-1.3798	-0.996824
42187800	chr15:42187800:C:T	1.79475e-09	-2.08401e-10	-1.19584
42187839	chr15:42187839:C:T	7.12334e-09	-2.08401e-10	0.182674
42187848	chr15:42187848:C:T	3.0239e-09	-2.08401e-10	-0.674156
42187921	chr15:42187921:T:G	1.46843e-09	-1.39651	-2.85769e-10
42188211	chr15:42188211:T:C	5.40365e-10	-1.38332	-1.0129
42188381	chr15:42188381:T:C	9.27332e-10	-1.85615	-2.85769e-10
42188646	chr15:42188646:CCAA:C	1.69321e-09	-2.08401e-10	-1.25408
42188690	chr15:42188690:C:T	4.88949e-10	-1.4263	-1.0699
42188827	chr15:42188827:G:A	2.04968e-09	-2.08401e-10	-1.06302
42188895	chr15:42188895:G:GGCAGGGGTT	1.96567e-09	-2.08401e-10	-1.10487
42189071	chr15:42189071:T:C	3.67724e-09	-2.08401e-10	-0.47854
42189593	chr15:42189593:G:A	1.81583e-09	-2.08401e-10	-1.18416
42190020	chr15:42190020:G:A	4.8494e-10	-1.46818	-1.03625
42190866	chr15:42190866:GTCCAGACTTTGCATA:G	2.04209e-09	-2.08401e-10	-1.06673
42191001	chr15:42191001:A:G	2.18983e-09	-2.08401e-10	-0.996879
42191002	chr15:42191002:T:C	2.04962e-09	-2.08401e-10	-1.06305
42191257	chr15:42191257:C:T	5.72836e-10	-1.31491	-1.02295
42191605	chr15:42191605:C:T	2.59514e-09	-2.08401e-10	-0.827063
42191718	chr15:42191718:G:A	1.30627e-09	-1.51353	-2.85769e-10
42192123	chr15:42192123:T:C	4.06051e-09	-0.379395	-2.85769e-10
42192569	chr15:42192569:T:G	2.88532e-09	-2.08401e-10	-0.721066
42192692	chr15:42192692:A:G	5.62546e-10	-1.33293	-1.02305
42192853	chr15:42192853:A:G	2.53311e-09	-2.08401e-10	-0.851255
42192887	chr15:42192887:T:C	1.75691e-09	-2.08401e-10	-1.21715
42193052	chr15:42193052:T:A	1.14178e-09	-1.64812	-2.85769e-10
42193101	chr15:42193101:A:T	2.01888e-09	-2.08401e-10	-1.07816
42193130	chr15:42193130:T:C	3.10795e-09	-0.101855	-0.544884
42193246	chr15:42193246:A:G	5.71543e-10	-1.31734	-1.02278
42193331	chr15:42193331:T:C	4.73168e-09	-2.08401e-10	-0.226423
42193574	chr15:42193574:C:CT	6.12904e-10	-1.28787	-0.982385
42193685	chr15:42193685:C:T	2.36648e-09	-2.08401e-10	-0.9193
42194118	chr15:42194118:C:T	3.73782e-10	-1.83041	-0.934378
42194135	chr15:42194135:C:T	6.01076e-10	-1.29326	-0.996475
42194240	chr15:42194240:C:T	3.48602e-10	-1.78112	-1.05341
42194422	chr15:42194422:C:T	5.75265e-10	-1.80883	-0.5248
42194558	chr15:42194558:A:C	5.69802e-10	-1.31258	-1.03059
42194559	chr15:42194559:C:T	5.58327e-10	-1.32312	-1.0404
42194576	chr15:42194576:T:C	5.57737e-10	-1.31979	-1.04478
42194661	chr15:42194661:A:G	6.41109e-10	-1.58428	-0.640983
42194827	chr15:42194827:A:T	1.05768e-07	2.16862	0.711925
42194833	chr15:42194833:A:G	1.99061e-09	-2.08401e-10	-1.09226
42195101	chr15:42195101:T:C	4.82071e-10	-1.34889	-1.16147
42195125	chr15:42195125:C:T	2.43319e-09	-2.08401e-10	-0.891502
42195310	chr15:42195310:C:T	3.54006e-10	-1.77881	-1.04034
42195474	chr15:42195474:C:G	4.28922e-10	-1.45434	-1.17284
42195976	chr15:42195976:G:T	4.95869e-10	-1.32965	-1.1525
42196100	chr15:42196100:G:A	1.14065e-08	-2.08401e-10	0.65348
42196187	chr15:42196187:C:T	2.66363e-09	-2.08401e-10	-0.801012
42196252	chr15:42196252:C:T	4.24847e-10	-1.44564	-1.19109
42196533	chr15:42196533:A:T	2.03894e-09	-2.08401e-10	-1.06827
42197203	chr15:42197203:C:T	5.97168e-09	-2.08401e-10	0.00632517
42197276	chr15:42197276:G:A	2.51225e-09	-2.08401e-10	-0.859525
42197531	chr15:42197531:C:T	1.08331e-08	-2.08401e-10	0.601902
42198401	chr15:42198401:A:T	3.01152e-09	-2.08401e-10	-0.678258
42198616	chr15:42198616:T:C	2.96216e-10	-1.83876	-1.15861
42198697	chr15:42198697:CCTAA:C	8.44803e-09	-2.08401e-10	0.353229
42198741	chr15:42198741:G:A	2.64926e-10	-1.85162	-1.25739
42199002	chr15:42199002:G:A	3.51445e-09	-2.08401e-10	-0.523821
42199342	chr15:42199342:C:T	1.69957e-09	-2.08401e-10	-1.25033
42199510	chr15:42199510:C:T	2.71503e-10	-1.82809	-1.25639
42199650	chr15:42199650:A:C	1.9945e-09	-2.08401e-10	-1.09031
42199818	chr15:42199818:C:T	3.37374e-09	-2.08401e-10	-0.564683
42199884	chr15:42199884:A:G	2.16773e-08	-2.08401e-10	1.29556
42200297	chr15:42200297:T:C	1.78495e-09	-2.08401e-10	-1.20132
42200322	chr15:42200322:T:A	3.79654e-09	-2.08401e-10	-0.446613
42200702	chr15:42200702:T:C	9.49757e-09	-2.08401e-10	0.470332
42200854	chr15:42200854:G:A	3.67537e-10	-1.86882	-0.912812
42201120	chr15:42201120:C:G	1.69574e-09	-2.08401e-10	-1.25258
42201238	chr15:42201238:T:C	1.18006e-08	-2.08401e-10	0.687444
42201579	chr15:42201579:G:A	1.6979e-09	-2.08401e-10	-1.25131
42201933	chr15:42201933:G:C	1.82923e-09	-2.08401e-10	-1.17681
42202282	chr15:42202282:C:T	8.48476e-09	-2.08401e-10	0.357568
42202329	chr15:42202329:A:C	2.42215e-09	-2.08401e-10	-0.896047
42202336	chr15:42202336:T:A	2.5871e-09	-2.08401e-10	-0.830167
42202338	chr15:42202338:T:C	2.67121e-10	-1.84306	-1.25769
42202952	chr15:42202952:A:T	2.01548e-09	-2.08401e-10	-1.07985
42202993	chr15:42202993:C:T	2.66971e-09	0.459834	-1.25857
42203291	chr15:42203291:G:T	1.21172e-08	-2.08401e-10	0.713923
42203392	chr15:42203392:T:C	8.70555e-09	-2.08401e-10	0.383257
42203460	chr15:42203460:C:T	2.69185e-10	-1.85492	-1.23814
42203531	chr15:42203531:A:AG	1.94747e-09	-2.08401e-10	-1.11417
42203564	chr15:42203564:T:C	1.69103e-09	-2.08401e-10	-1.25536
42203737	chr15:42203737:C:T	2.53039e-09	-2.08401e-10	-0.852331
42203738	chr15:42203738:A:C	2.60972e-09	-2.08401e-10	-0.821462
42204263	chr15:42204263:T:C	2.11182e-09	-2.08401e-10	-1.03315
42204351	chr15:42204351:T:A	1.82129e-09	-2.08401e-10	-1.18116
42204536	chr15:42204536:A:G	1.69902e-09	-2.08401e-10	-1.25065
42204678	chr15:42204678:A:T	1.96046e-09	-2.08401e-10	-1.10752
42204721	chr15:42204721:C:T	1.69724e-09	-2.08401e-10	-1.2517
42204873	chr15:42204873:T:C	1.71161e-09	-2.08401e-10	-1.24327
42204977	chr15:42204977:C:T	1.69589e-09	-2.08401e-10	-1.25249
42205190	chr15:42205190:A:C	1.52134e-08	-2.08401e-10	0.941476
42205193	chr15:42205193:A:G	1.69438e-09	-2.08401e-10	-1.25339
42205579	chr15:42205579:T:C	1.6962e-09	-2.08401e-10	-1.25231
42206064	chr15:42206064:C:T	2.08861e-09	-1.04421	-2.85769e-10
42206210	chr15:42206210:C:T	1.71087e-09	-2.08401e-10	-1.2437
42206212	chr15:42206212:C:G	1.71007e-09	-2.08401e-10	-1.24417
42206875	chr15:42206875:T:C	1.69803e-09	-2.08401e-10	-1.25123
42207167	chr15:42207167:AC:A	2.02517e-09	-2.08401e-10	-1.07505
42207187	chr15:42207187:C:T	2.87732e-09	-2.08401e-10	-0.723845
42207357	chr15:42207357:G:A	9.47262e-09	-2.08401e-10	0.467702
42207590	chr15:42207590:G:T	1.21617e-08	-2.08401e-10	0.717585
42207858	chr15:42207858:C:G	2.5547e-09	-2.08401e-10	-0.842771
42208459	chr15:42208459:G:A	8.47803e-09	-2.08401e-10	0.356774
42209820	chr15:42209820:C:A	4.81973e-10	-1.25245	-1.25812
42209832	chr15:42209832:G:C	1.86495e-09	-2.08401e-10	-1.15747
42209852	chr15:42209852:T:C	8.4936e-09	-2.08401e-10	0.35861
42209902	chr15:42209902:G:C	1.80499e-09	-2.08401e-10	-1.19015
42210084	chr15:42210084:C:T	8.82702e-10	-0.888812	-1.01666
42210099	chr15:42210099:G:T	2.78389e-09	-2.08401e-10	-0.756854
42210321	chr15:42210321:A:T	1.9082e-09	-2.08401e-10	-1.13454
42210698	chr15:42210698:A:T	1.89127e-09	-2.08401e-10	-1.14346
42211480	chr15:42211480:C:T	2.39797e-09	-0.906083	-2.85769e-10
42212004	chr15:42212004:C:T	1.87928e-09	-2.08401e-10	-1.14981
42212008	chr15:42212008:GATCTT:G	1.87715e-09	-2.08401e-10	-1.15095
42212363	chr15:42212363:A:G	5.7405e-09	-2.08401e-10	-0.0331575
42212780	chr15:42212780:G:A	2.73829e-09	-2.08401e-10	-0.773369
42212954	chr15:42212954:T:G	1.79482e-09	-2.08401e-10	-1.1958
42212978	chr15:42212978:C:T	1.8914e-09	-2.08401e-10	-1.14339
42213224	chr15:42213224:G:A	1.88734e-09	-2.08401e-10	-1.14553
42213328	chr15:42213328:C:T	1.90237e-09	-2.08401e-10	-1.1376
42213367	chr15:42213367:C:T	1.89869e-09	-2.08401e-10	-1.13954
42213770	chr15:42213770:T:C	2.67646e-09	-2.08401e-10	-0.79621
42213837	chr15:42213837:T:C	1.89654e-09	-2.08401e-10	-1.14067
42214191	chr15:42214191:C:CA	1.99624e-09	-2.08401e-10	-1.08944
42214291	chr15:42214291:TAA:T	2.17868e-09	-1.06583	0.0638481
42214680	chr15:42214680:T:C	4.44031e-09	-0.289979	-2.85769e-10
42214897	chr15:42214897:GAAA:G	2.5304e-09	-2.08401e-10	-0.852328
42215053	chr15:42215053:G:A	1.17447e-08	-2.08401e-10	0.682699
42215174	chr15:42215174:A:G	5.60289e-09	-2.08401e-10	-0.0574204
42215423	chr15:42215423:C:A	2.54294e-09	-2.08401e-10	-0.847382
42215500	chr15:42215500:C:A	1.86832e-09	-2.08401e-10	-1.15566
42215832	chr15:42215832:T:G	3.0525e-09	-2.08401e-10	-0.664744
42216329	chr15:42216329:T:C	1.85548e-09	-2.08401e-10	-1.16256
42216567	chr15:42216567:C:G	5.62373e-09	-2.08401e-10	-0.0537082
42217582	chr15:42217582:A:G	2.73908e-09	-2.08401e-10	-0.77308
42217931	chr15:42217931:TATCTA:T	4.1917e-09	-2.08401e-10	-0.347597
42218204	chr15:42218204:T:C	1.99603e-09	-2.08401e-10	-1.08954
42218921	chr15:42218921:A:G	1.86278e-09	-2.08401e-10	-1.15863
42219032	chr15:42219032:A:T	1.85775e-09	-2.08401e-10	-1.16134
42219341	chr15:42219341:C:T	8.15591e-09	-2.08401e-10	0.318039
42219365	chr15:42219365:G:A	1.86397e-09	-2.08401e-10	-1.15799
42220467	chr15:42220467:G:A	1.68897e-09	-2.08401e-10	-1.25659
42220731	chr15:42220731:C:T	1.84954e-09	-2.08401e-10	-1.16577
42220787	chr15:42220787:A:T	2.64091e-10	-1.8698	-1.24237
42221110	chr15:42221110:T:C	3.60645e-10	-1.56998	-1.23058
42221186	chr15:42221186:T:A	1.17228e-09	-1.62176	-2.85769e-10
42221762	chr15:42221762:T:A	1.73495e-09	-2.08401e-10	-1.22972
42221791	chr15:42221791:T:C	1.85184e-09	-2.08401e-10	-1.16452
42221905	chr15:42221905:C:T	9.83817e-10	-1.79702	-2.85769e-10
42221923	chr15:42221923:A:G	9.68206e-10	-1.81301	-2.85769e-10
42222276	chr15:42222276:C:T	7.07363e-09	0.17567	-2.85769e-10
42222503	chr15:42222503:G:T	5.67843e-09	-2.08401e-10	-0.0440283
42222696	chr15:42222696:T:C	5.81957e-09	-2.08401e-10	-0.0194766
42222744	chr15:42222744:G:C	2.12759e-09	-2.08401e-10	-1.02571
42222795	chr15:42222795:G:C	2.54004e-09	-2.08401e-10	-0.848522
42223108	chr15:42223108:T:C	1.72131e-09	-2.08401e-10	-1.23762
42223156	chr15:42223156:G:A	2.96213e-09	-2.08401e-10	-0.694796
42224720	chr15:42224720:T:A	5.72253e-09	-2.08401e-10	-0.0362923
42224914	chr15:42224914:A:G	1.18506e-08	-2.08401e-10	0.691672
42225640	chr15:42225640:T:C	1.13603e-08	-2.08401e-10	0.649419
42225863	chr15:42225863:C:T	5.81806e-09	-2.08401e-10	-0.0197372
42225939	chr15:42225939:C:T	1.85304e-09	-2.08401e-10	-1.16388
42226063	chr15:42226063:G:A	1.74775e-09	-2.08401e-10	-1.22237
42226186	chr15:42226186:G:C	1.81414e-09	-2.08401e-10	-1.18509
42226626	chr15:42226626:T:C	1.85076e-09	-2.08401e-10	-1.16511
42226938	chr15:42226938:T:C	1.84292e-09	-2.08401e-10	-1.16935
42227801	chr15:42227801:T:C	2.2334e-09	-2.08401e-10	-0.977176
42227848	chr15:42227848:G:C	2.20711e-09	-2.08401e-10	-0.98902
42228125	chr15:42228125:G:A	1.133e-08	-2.08401e-10	0.646751
42228212	chr15:42228212:A:G	7.70987e-10	-1.5309	-0.509889
42228328	chr15:42228328:C:G	2.0369e-09	-2.08401e-10	-1.06928
42228562	chr15:42228562:C:T	1.87711e-09	-2.08401e-10	-1.15097
42228631	chr15:42228631:T:C	2.013e-09	-2.08401e-10	-1.08108
42228990	chr15:42228990:G:C	1.88919e-09	-2.08401e-10	-1.14456
42229190	chr15:42229190:G:A	6.69166e-08	2.42274	-2.85769e-10
42229367	chr15:42229367:C:CA	2.37438e-09	-2.08401e-10	-0.915968
42229713	chr15:42229713:G:A	2.55148e-09	-2.08401e-10	-0.84403
42230116	chr15:42230116:T:G	1.14047e-09	-1.64927	-2.85769e-10
42230123	chr15:42230123:G:A	8.95995e-09	-2.08401e-10	0.412061
42230360	chr15:42230360:C:T	3.72411e-10	-1.86635	-0.902112
42230594	chr15:42230594:G:C	3.2893e-10	-1.71407	-1.17855
42231620	chr15:42231620:T:A	1.96129e-09	-2.08401e-10	-1.1071
42231867	chr15:42231867:T:C	1.84134e-09	-2.08401e-10	-1.17021
42231906	chr15:42231906:A:G	1.07254e-09	-1.71067	-2.85769e-10
42232020	chr15:42232020:G:A	2.0162e-09	-2.08401e-10	-1.07949
42232124	chr15:42232124:T:C	2.17639e-09	-2.08401e-10	-1.00304
42232176	chr15:42232176:G:A	1.68739e-09	-2.08401e-10	-1.25752
42232201	chr15:42232201:G:A	1.86604e-09	-2.08401e-10	-1.15689
42232646	chr15:42232646:C:T	1.76643e-09	-2.08401e-10	-1.21174
42232962	chr15:42232962:T:C	1.7782e-09	-2.08401e-10	-1.2051
42233115	chr15:42233115:A:T	1.71579e-09	-2.08401e-10	-1.24083
42233822	chr15:42233822:G:A	1.94381e-09	-2.08401e-10	-1.11605
42233929	chr15:42233929:C:A	1.44327e-08	-2.08401e-10	0.888794
42234263	chr15:42234263:C:T	2.22821e-09	-2.08401e-10	-0.979504
42234846	chr15:42234846:A:G	2.94961e-10	-1.86805	-1.13357
42235160	chr15:42235160:T:A	2.92999e-09	-2.08401e-10	-0.705706
42235642	chr15:42235642:A:G	5.14774e-09	-2.08401e-10	-0.142145
42235668	chr15:42235668:T:C	9.2782e-10	-1.85562	-2.85769e-10
42236478	chr15:42236478:C:T	2.22001e-09	-1.76494	0.781747
42236541	chr15:42236541:T:C	9.80921e-10	-1.79997	-2.85769e-10
42237009	chr15:42237009:C:G	1.84173e-09	-2.08401e-10	-1.17
42237100	chr15:42237100:T:A	2.74917e-09	-2.08401e-10	-0.769404
42237114	chr15:42237114:G:T	1.84336e-09	-2.08401e-10	-1.16912
42237130	chr15:42237130:T:C	1.92303e-09	-2.08401e-10	-1.1268
42237204	chr15:42237204:T:C	2.01837e-09	-2.08401e-10	-1.07841
42237253	chr15:42237253:C:T	2.51605e-09	-2.08401e-10	-0.858013
42237421	chr15:42237421:T:C	2.56586e-09	-2.08401e-10	-0.83841
42237777	chr15:42237777:C:T	2.54799e-09	-2.08401e-10	-0.8454
42237911	chr15:42237911:T:C	1.84827e-09	-2.08401e-10	-1.16646
42238020	chr15:42238020:T:C	9.14379e-10	-1.87021	-2.85769e-10
42238035	chr15:42238035:G:A	2.49853e-09	-2.08401e-10	-0.865002
42238085	chr15:42238085:C:T	2.51541e-09	-2.08401e-10	-0.858268
42238212	chr15:42238212:C:T	2.03882e-09	-2.08401e-10	-1.06833
42238492	chr15:42238492:C:T	1.70058e-09	-2.08401e-10	-1.24973
42238519	chr15:42238519:A:G	1.77924e-09	-2.08401e-10	-1.20452
42238700	chr15:42238700:T:C	2.83831e-10	-1.86888	-1.17121
42238884	chr15:42238884:G:A	1.84173e-09	-2.08401e-10	-1.17
42239040	chr15:42239040:T:C	1.83052e-09	-2.08401e-10	-1.17611
42239231	chr15:42239231:G:T	2.53239e-09	-2.08401e-10	-0.851539
42239257	chr15:42239257:T:C	1.2265e-09	-1.57654	-2.85769e-10
42239570	chr15:42239570:C:T	1.84882e-09	-2.08401e-10	-1.16616
42239955	chr15:42239955:A:G	2.90068e-10	-1.85307	-1.16527
42240189	chr15:42240189:C:T	1.17827e-08	-2.08401e-10	0.68593
42240241	chr15:42240241:T:C	3.34797e-09	-2.08401e-10	-0.572348
42240475	chr15:42240475:C:T	1.33485e-08	0.8107	-2.85769e-10
42240547	chr15:42240547:G:C	1.72564e-09	-2.08401e-10	-1.2351
42240794	chr15:42240794:C:T	1.94227e-09	-2.08401e-10	-1.11684
42241397	chr15:42241397:T:C	1.93871e-09	-2.08401e-10	-1.11868
42241574	chr15:42241574:T:A	2.02208e-09	-2.08401e-10	-1.07658
42241681	chr15:42241681:G:A	1.86851e-09	-2.08401e-10	-1.15556
42241718	chr15:42241718:C:G	1.87466e-09	-2.08401e-10	-1.15228
42241945	chr15:42241945:C:T	1.87901e-09	-2.08401e-10	-1.14996
42242157	chr15:42242157:G:C	3.79563e-10	-1.85903	-0.890404
42242213	chr15:42242213:G:A	1.98837e-09	-2.08401e-10	-1.09339
42242522	chr15:42242522:A:AG	9.46922e-10	-1.83524	-2.85769e-10
42243091	chr15:42243091:T:C	2.00942e-09	-2.08401e-10	-1.08286
42243140	chr15:42243140:C:T	1.69543e-09	-2.08401e-10	-1.25277
42243335	chr15:42243335:G:A	2.6635e-09	-2.08401e-10	-0.801063
42243388	chr15:42243388:T:C	1.77044e-09	-2.08401e-10	-1.20948
42243811	chr15:42243811:C:T	3.07438e-10	-1.85595	-1.10424
42243985	chr15:42243985:A:G	2.61565e-09	-2.08401e-10	-0.819191
42244794	chr15:42244794:A:C	1.83027e-09	-2.08401e-10	-1.17624
42245003	chr15:42245003:T:C	2.37031e-09	-2.08401e-10	-0.917685
42245473	chr15:42245473:T:C	1.00254e-09	-1.77817	-2.85769e-10
42245956	chr15:42245956:T:C	3.00583e-09	-2.08401e-10	-0.68015
42246204	chr15:42246204:A:T	2.38084e-09	-2.08401e-10	-0.913249
42246487	chr15:42246487:G:A	1.7248e-09	-2.08401e-10	-1.23559
42246690	chr15:42246690:T:C	7.0098e-09	-2.08401e-10	0.166606
42246972	chr15:42246972:T:C	1.72679e-09	-2.08401e-10	-1.23444
42247087	chr15:42247087:C:T	2.01735e-09	-2.08401e-10	-1.07892
42247104	chr15:42247104:T:C	3.74932e-10	-1.52941	-1.2323
42247143	chr15:42247143:A:AT	1.75081e-09	-2.08401e-10	-1.22063
42247295	chr15:42247295:T:A	1.72718e-09	-2.08401e-10	-1.23421
42247823	chr15:42247823:A:G	2.85026e-09	-2.08401e-10	-0.733293
42247853	chr15:42247853:T:C	1.70288e-09	-2.08401e-10	-1.24838
42247926	chr15:42247926:T:G	3.65431e-09	-2.08401e-10	-0.484796
42248041	chr15:42248041:T:G	1.76524e-09	-2.08401e-10	-1.21241
42248229	chr15:42248229:CAG:C	7.3627e-09	-2.08401e-10	0.215724
42248406	chr15:42248406:A:G	3.90212e-10	-1.5093	-1.21247
42248522	chr15:42248522:T:C	1.73555e-09	-2.08401e-10	-1.22938
42248764	chr15:42248764:G:A	1.0125e-08	-2.08401e-10	0.534305
42249142	chr15:42249142:A:G	1.81319e-09	-2.08401e-10	-1.18561
42249207	chr15:42249207:T:A	1.87389e-09	-2.08401e-10	-1.15269
42249321	chr15:42249321:T:C	1.07702e-08	-2.08401e-10	0.596084
42249632	chr15:42249632:A:C	2.31858e-09	-2.08401e-10	-0.939747
42249647	chr15:42249647:C:T	4.42265e-10	-1.5863	-1.01025
42249881	chr15:42249881:T:C	2.0347e-09	-2.08401e-10	-1.07035
42250260	chr15:42250260:G:A	2.72372e-10	-1.82302	-1.25827
42250439	chr15:42250439:G:A	1.6948e-09	-2.08401e-10	-1.25314
42250544	chr15:42250544:T:C	8.42368e-09	-2.08401e-10	0.350344
42250929	chr15:42250929:T:G	2.40453e-09	-2.08401e-10	-0.903348
42251766	chr15:42251766:A:G	5.58871e-09	-2.08401e-10	-0.059955
42252432	chr15:42252432:A:G	2.37054e-09	-0.917587	-2.85769e-10
42252839	chr15:42252839:C:T	1.93835e-09	-2.08401e-10	-1.11887
42252981	chr15:42252981:G:T	2.14597e-09	-2.08401e-10	-1.01711
42253688	chr15:42253688:A:G	8.44169e-09	-2.08401e-10	0.352479
42253784	chr15:42253784:C:T	2.36237e-09	-2.08401e-10	-0.92104
42253797	chr15:42253797:C:T	1.75225e-09	-2.08401e-10	-1.21981
42254086	chr15:42254086:A:G	1.64609e-09	-1.2823	-2.85769e-10
42254327	chr15:42254327:C:A	1.81216e-09	-2.08401e-10	-1.18618
42254473	chr15:42254473:T:C	3.35519e-09	-2.08401e-10	-0.570197
42254697	chr15:42254697:G:C	2.4204e-09	-2.08401e-10	-0.896771
42254819	chr15:42254819:C:A	2.38786e-09	-2.08401e-10	-0.910306
42255094	chr15:42255094:C:T	1.80286e-09	-2.08401e-10	-1.19133
42255560	chr15:42255560:C:T	2.68623e-09	-2.08401e-10	-0.792566
42255677	chr15:42255677:C:T	1.71193e-09	-2.08401e-10	-1.24309
42255765	chr15:42255765:A:G	2.78243e-09	-2.08401e-10	-0.757378
42255846	chr15:42255846:T:A	1.96635e-09	-2.08401e-10	-1.10452
42255905	chr15:42255905:G:T	2.69253e-10	-1.8347	-1.2581
42256038	chr15:42256038:A:C	2.50313e-09	-2.08401e-10	-0.863163
42256236	chr15:42256236:G:A	3.81643e-10	-1.86254	-0.881437
42256382	chr15:42256382:C:T	2.04147e-09	-2.08401e-10	-1.06703
42256641	chr15:42256641:G:A	2.68388e-10	-1.83913	-1.2569
42256984	chr15:42256984:C:T	1.84366e-09	-0.318028	-0.850924
42257020	chr15:42257020:A:G	2.60591e-09	-2.08401e-10	-0.82292
42257579	chr15:42257579:G:A	1.50686e-09	-1.37067	-2.85769e-10
42257667	chr15:42257667:T:C	1.80882e-09	-2.08401e-10	-1.18803
42257715	chr15:42257715:T:C	3.43055e-10	-1.80639	-1.04418
42258036	chr15:42258036:G:A	1.70654e-09	-2.08401e-10	-1.24624
42258151	chr15:42258151:A:C	1.72506e-09	-2.08401e-10	-1.23544
42258822	chr15:42258822:T:TA	1.8982e-09	-2.08401e-10	-1.1398
42259215	chr15:42259215:T:C	7.85409e-10	-1.8336	-0.188655
42259381	chr15:42259381:C:T	8.39683e-09	-2.08401e-10	0.34715
42259552	chr15:42259552:A:G	2.37685e-09	-2.08401e-10	-0.914927
42259883	chr15:42259883:C:T	2.04717e-09	-2.08401e-10	-1.06424
42260325	chr15:42260325:C:G	1.76745e-09	-2.08401e-10	-1.21117
42260362	chr15:42260362:A:G	9.16229e-10	-1.86819	-2.85769e-10
42260609	chr15:42260609:T:C	2.89599e-09	-2.08401e-10	-0.717375
42261642	chr15:42261642:T:TC	2.67587e-09	-2.08401e-10	-0.796428
42262384	chr15:42262384:A:G	2.70774e-10	-1.83366	-1.25351
42262474	chr15:42262474:T:C	2.06213e-09	-2.08401e-10	-1.05696
42262475	chr15:42262475:T:C	1.98736e-09	-2.08401e-10	-1.0939
42262496	chr15:42262496:C:T	2.35805e-09	-2.08401e-10	-0.92287
42262821	chr15:42262821:T:C	3.18453e-08	-2.08401e-10	1.68019
42263562	chr15:42263562:T:C	2.74541e-09	-2.08401e-10	-0.770773
42263826	chr15:42263826:T:C	1.22818e-08	-2.08401e-10	0.727415
42263843	chr15:42263843:G:T	9.26581e-10	-1.85696	-2.85769e-10
42264433	chr15:42264433:T:C	2.30749e-09	-2.08401e-10	-0.944543
42264557	chr15:42264557:TAAGA:T	2.99293e-10	-1.86272	-1.12431
42264653	chr15:42264653:A:T	8.25564e-09	-2.08401e-10	0.330193
42264770	chr15:42264770:A:G	2.67685e-09	-2.08401e-10	-0.796063
42264877	chr15:42264877:C:T	2.70902e-09	-2.08401e-10	-0.784116
42265137	chr15:42265137:C:T	3.72143e-10	-1.53907	-1.23011
42265235	chr15:42265235:T:C	1.05045e-08	-2.08401e-10	0.571104
42265619	chr15:42265619:T:C	6.01526e-09	0.0135966	-2.85769e-10
42265937	chr15:42265937:C:T	9.22022e-10	-1.86189	-2.85769e-10
42265953	chr15:42265953:T:C	2.31168e-09	-2.08401e-10	-0.942731
42266072	chr15:42266072:T:C	2.20001e-09	-2.08401e-10	-0.99224
42266082	chr15:42266082:G:A	2.97e-10	-1.85103	-1.1437
42266153	chr15:42266153:A:G	2.02892e-09	-2.08401e-10	-1.0732
42266163	chr15:42266163:C:T	3.44203e-10	-1.85726	-0.989967
42266164	chr15:42266164:G:A	2.67916e-09	-2.08401e-10	-0.795202
42266218	chr15:42266218:A:T	2.44782e-09	-2.08401e-10	-0.885506
42266254	chr15:42266254:G:A	1.91295e-09	-2.08401e-10	-1.13205
42266281	chr15:42266281:T:A	2.8053e-09	-2.08401e-10	-0.749192
42266426	chr15:42266426:C:G	2.49951e-09	-2.08401e-10	-0.864607
42266456	chr15:42266456:T:C	2.03643e-09	-2.08401e-10	-1.0695
42266569	chr15:42266569:C:T	2.04921e-09	-2.08401e-10	-1.06325
42266603	chr15:42266603:GC:G	1.92424e-09	-2.08401e-10	-1.12618
42266700	chr15:42266700:G:C	2.67512e-09	-2.08401e-10	-0.796709
42266888	chr15:42266888:G:A	2.78878e-09	-2.08401e-10	-0.755101
42267121	chr15:42267121:G:A	2.30749e-09	-2.08401e-10	-0.944543
42267420	chr15:42267420:C:T	2.72721e-09	-2.08401e-10	-0.777426
42267595	chr15:42267595:T:C	4.22137e-10	-1.40657	-1.23656
42267805	chr15:42267805:G:A	2.86101e-08	-2.08401e-10	1.57306
42267986	chr15:42267986:C:G	3.08266e-09	-2.08401e-10	-0.654912
42268098	chr15:42268098:T:A	8.81672e-09	-2.08401e-10	0.395947
42268110	chr15:42268110:T:C	1.69213e-09	-2.08401e-10	-1.25471
42268114	chr15:42268114:C:T	2.00347e-09	-2.08401e-10	-1.08582
42268208	chr15:42268208:T:C	2.66409e-09	-2.08401e-10	-0.80084
42268601	chr15:42268601:A:G	2.05121e-09	-2.08401e-10	-1.06227
42268622	chr15:42268622:G:C	2.03953e-09	-2.08401e-10	-1.06798
42268797	chr15:42268797:A:G	9.30523e-10	-1.85271	-2.85769e-10
42268833	chr15:42268833:A:G	1.9957e-09	-2.08401e-10	-1.08971
42268843	chr15:42268843:A:C	2.01444e-09	-2.08401e-10	-1.08036
42269044	chr15:42269044:C:G	1.07085e-08	-2.08401e-10	0.590335
42269068	chr15:42269068:G:A	4.66152e-09	-2.08401e-10	-0.241362
42269106	chr15:42269106:C:G	2.66399e-10	-1.84721	-1.25625
42269660	chr15:42269660:G:A	4.04072e-10	-1.45453	-1.23234
42269797	chr15:42269797:G:A	3.87666e-10	-1.49763	-1.23068
42269814	chr15:42269814:T:C	4.7194e-09	-2.08401e-10	-0.229022
42269860	chr15:42269860:T:C	2.3884e-09	-2.08401e-10	-0.910078
42269865	chr15:42269865:A:G	2.20027e-09	-2.08401e-10	-0.992124
42270078	chr15:42270078:A:G	2.74738e-09	-2.08401e-10	-0.770056
42270248	chr15:42270248:T:C	2.76517e-09	-2.08401e-10	-0.763601
42270278	chr15:42270278:A:G	2.80935e-09	-2.08401e-10	-0.747751
42270490	chr15:42270490:G:A	4.02497e-10	-1.45992	-1.23085
42270672	chr15:42270672:A:G	2.57598e-09	-2.08401e-10	-0.834473
42271165	chr15:42271165:T:A	1.0723e-08	-2.08401e-10	0.591686
42271210	chr15:42271210:A:C	9.19757e-10	-1.86435	-2.85769e-10
42271508	chr15:42271508:T:C	2.2029e-09	-2.08401e-10	-0.990931
42272171	chr15:42272171:C:T	3.5136e-10	-1.58166	-1.24499
42272172	chr15:42272172:A:G	1.91522e-09	-2.08401e-10	-1.13087
42272328	chr15:42272328:CAG:C	2.9406e-09	-2.08401e-10	-0.702089
42273390	chr15:42273390:C:A	5.49533e-10	-1.81285	-0.566543
42273744	chr15:42273744:C:T	2.09382e-09	-2.08401e-10	-1.04171
42273917	chr15:42273917:A:G	1.05939e-09	-1.72301	-2.85769e-10
42274789	chr15:42274789:C:T	3.93031e-10	-1.46621	-1.24836
42274960	chr15:42274960:C:T	2.09382e-09	-2.08401e-10	-1.04171
42275525	chr15:42275525:A:G	9.05125e-09	-2.08401e-10	0.422199
42275597	chr15:42275597:A:G	1.82006e-09	-1.18183	-2.85769e-10
42275826	chr15:42275826:C:T	2.33149e-09	-2.08401e-10	-0.934198
42276395	chr15:42276395:A:G	1.68948e-09	-2.08401e-10	-1.25628
42276432	chr15:42276432:G:A	2.15113e-09	-2.08401e-10	-1.01471
42276768	chr15:42276768:A:G	1.7733e-09	-2.08401e-10	-1.20786
42277257	chr15:42277257:G:A	1.10041e-08	-2.08401e-10	0.617563
42277319	chr15:42277319:T:C	1.79804e-09	-2.08401e-10	-1.19401
42277339	chr15:42277339:T:C	2.40668e-09	-2.08401e-10	-0.902454
42277343	chr15:42277343:C:A	1.11625e-08	-2.08401e-10	0.631859
42277463	chr15:42277463:G:A	9.17164e-10	-1.86717	-2.85769e-10
42277703	chr15:42277703:C:T	5.00455e-09	-2.08401e-10	-0.170357
42277801	chr15:42277801:C:G	2.06682e-09	-2.08401e-10	-1.05469
42278003	chr15:42278003:A:G	7.33784e-09	1.41088	-1.19854
42278177	chr15:42278177:G:A	3.52645e-09	-2.08401e-10	-0.520411
42278520	chr15:42278520:A:G	4.0579e-10	-1.43149	-1.25113
42278938	chr15:42278938:T:C	4.9045e-09	-2.08401e-10	-0.190551
42279054	chr15:42279054:A:G	3.58633e-10	-1.83983	-0.966323
42279073	chr15:42279073:T:C	3.54198e-10	-1.83923	-0.979369
42279102	chr15:42279102:A:G	2.97519e-09	-2.08401e-10	-0.690396
42279142	chr15:42279142:T:C	3.34141e-09	-2.08401e-10	-0.57431
42279301	chr15:42279301:G:A	1.85184e-09	-2.08401e-10	-1.16453
42279384	chr15:42279384:G:A	2.68777e-10	-1.83999	-1.25458
42279444	chr15:42279444:C:T	2.12871e-09	-2.08401e-10	-1.02519
42279532	chr15:42279532:G:A	3.60353e-10	-1.57367	-1.22771
42279555	chr15:42279555:A:C	4.00859e-10	-1.43686	-1.25799
42279580	chr15:42279580:A:G	2.69516e-09	-2.08401e-10	-0.789246
42279686	chr15:42279686:G:T	3.97657e-09	-2.08401e-10	-0.400283
42280218	chr15:42280218:A:G	2.74152e-09	-2.08401e-10	-0.772192
42280318	chr15:42280318:C:T	2.17506e-09	-1.00365	-2.85769e-10
42280429	chr15:42280429:T:C	1.97366e-09	-2.08401e-10	-1.10081
42280605	chr15:42280605:C:T	3.23836e-09	-2.08401e-10	-0.605637
42280790	chr15:42280790:C:T	2.1719e-09	-2.08401e-10	-1.0051
42280814	chr15:42280814:C:T	2.52638e-09	-2.08401e-10	-0.853916
42280869	chr15:42280869:C:T	4.06146e-10	-1.42333	-1.25842
42281161	chr15:42281161:G:T	2.26506e-09	-2.08401e-10	-0.963104
42281266	chr15:42281266:G:A	2.23876e-09	-2.08401e-10	-0.974783
42281330	chr15:42281330:G:A	2.43654e-09	-2.08401e-10	-0.890127
42281344	chr15:42281344:C:T	1.69058e-08	-2.08401e-10	1.04696
42281436	chr15:42281436:CA:C	4.04392e-10	-1.43853	-1.24755
42281882	chr15:42281882:G:A	4.16333e-10	-1.40834	-1.24864
42282281	chr15:42282281:G:A	1.93684e-09	-2.08401e-10	-1.11964
42282312	chr15:42282312:ACT:A	1.19865e-09	-1.59951	-2.85769e-10
42282326	chr15:42282326:A:G	5.69981e-09	-2.08401e-10	-0.0402703
42282331	chr15:42282331:A:T	9.14696e-10	-1.86987	-2.85769e-10
42282693	chr15:42282693:A:G	2.88297e-09	0.513039	-1.23492
42282925	chr15:42282925:G:A	2.82701e-09	-2.08401e-10	-0.741485
42283219	chr15:42283219:G:A	2.56768e-09	-2.08401e-10	-0.837699
42283581	chr15:42283581:A:G	2.01401e-09	-2.08401e-10	-1.08058
42283758	chr15:42283758:A:G	1.95251e-09	-2.08401e-10	-1.11159
42283765	chr15:42283765:A:G	1.6926e-09	-2.08401e-10	-1.25444
42284196	chr15:42284196:G:A	1.73023e-09	-2.08401e-10	-1.23245
42284378	chr15:42284378:T:A	1.73671e-09	-2.08401e-10	-1.22871
42284388	chr15:42284388:G:A	3.02133e-08	-2.08401e-10	1.62758
42284466	chr15:42284466:T:C	2.49852e-09	-2.08401e-10	-0.865006
42285147	chr15:42285147:A:G	3.37172e-09	-2.08401e-10	-0.565282
42285342	chr15:42285342:G:A	4.03371e-10	-1.44077	-1.24783
42285777	chr15:42285777:C:T	1.68803e-09	-2.08401e-10	-1.25714
42285898	chr15:42285898:T:C	3.51726e-09	-2.08401e-10	-0.523022
42286296	chr15:42286296:T:G	2.25949e-09	-2.08401e-10	-0.965564
42286370	chr15:42286370:G:T	2.15719e-09	0.233941	-1.24584
42286371	chr15:42286371:C:G	2.24011e-09	0.271793	-1.24597
42286663	chr15:42286663:T:C	2.18338e-09	-0.999829	-2.85769e-10
42286691	chr15:42286691:C:T	1.11752e-08	0.632992	-2.85769e-10
42286912	chr15:42286912:G:A	3.95946e-10	-1.4562	-1.25098
42287488	chr15:42287488:G:A	1.68994e-09	-2.08401e-10	-1.25601
42287624	chr15:42287624:T:C	1.68588e-09	-2.08401e-10	-1.25842
42287750	chr15:42287750:T:C	3.18866e-09	0.614301	-1.2354
42287751	chr15:42287751:G:A	9.45204e-10	-1.83706	-2.85769e-10
42287786	chr15:42287786:G:A	2.81502e-10	-1.85863	-1.18969
42287901	chr15:42287901:A:G	2.10266e-09	-2.08401e-10	-1.0375
42287908	chr15:42287908:A:C	4.04118e-10	-1.43725	-1.2495
42287943	chr15:42287943:G:A	1.82119e-09	-2.08401e-10	-1.18121
42288107	chr15:42288107:C:T	4.5652e-10	-1.32752	-1.23731
42288293	chr15:42288293:A:G	2.43239e-09	0.346067	-1.2379
42288515	chr15:42288515:T:A	2.70394e-09	0.449049	-1.23504
42288736	chr15:42288736:C:G	1.05512e-08	-2.08401e-10	0.575532
42289140	chr15:42289140:G:A	2.53265e-09	-2.08401e-10	-0.851439
42289317	chr15:42289317:C:G	3.7563e-09	-2.08401e-10	-0.457268
42289384	chr15:42289384:C:G	6.26195e-09	-2.08401e-10	0.0537875
42289716	chr15:42289716:T:C	2.20298e-09	-2.08401e-10	-0.990894
42289750	chr15:42289750:C:T	1.86378e-09	-2.08401e-10	-1.1581
42290819	chr15:42290819:A:G	5.71808e-10	-1.72282	-0.616837
42291031	chr15:42291031:C:T	3.06026e-09	0.590398	-1.2526
42291301	chr15:42291301:A:C	2.0582e-09	-2.08401e-10	-1.05887
42291708	chr15:42291708:A:G	5.73613e-09	-2.08401e-10	-0.0339193
42291775	chr15:42291775:A:G	1.79271e-09	-2.08401e-10	-1.19698
42291795	chr15:42291795:A:G	9.14552e-10	-1.87003	-2.85769e-10
42291860	chr15:42291860:T:G	1.75793e-09	-2.08401e-10	-1.21656
42291863	chr15:42291863:A:G	2.98548e-09	0.566856	-1.2538
42291989	chr15:42291989:T:G	2.0276e-09	-2.08401e-10	-1.07385
42292130	chr15:42292130:A:G	2.01399e-09	-2.08401e-10	-1.08059
42292173	chr15:42292173:T:C	1.89238e-09	-2.08401e-10	-1.14287
42292711	chr15:42292711:C:T	2.10501e-09	-2.08401e-10	-1.03638
42292831	chr15:42292831:C:T	1.049e-09	-1.73286	-2.85769e-10
42292864	chr15:42292864:A:G	5.86788e-09	-2.08401e-10	-0.0112107
42292901	chr15:42292901:A:G	1.90583e-09	-2.08401e-10	-1.13578
42293176	chr15:42293176:T:A	2.08602e-09	-1.40258	0.357133
42294009	chr15:42294009:G:C	6.43405e-09	1.08735	-1.00645
42294038	chr15:42294038:G:A	2.60381e-10	-1.86934	-1.25698
42295536	chr15:42295536:C:T	3.09613e-09	0.587877	-1.23843
42295891	chr15:42295891:T:C	2.93991e-09	0.537059	-1.23938
42296092	chr15:42296092:C:T	3.14989e-09	0.591576	-1.22491
42296201	chr15:42296201:G:A	3.03212e-09	0.504636	-1.17608
42296346	chr15:42296346:T:C	2.82815e-09	-2.08401e-10	-0.741082
42296450	chr15:42296450:G:A	4.10973e-10	-1.43492	-1.23501
42296456	chr15:42296456:A:G	2.40511e-09	-2.08401e-10	-0.903109
42296467	chr15:42296467:A:G	8.67219e-09	-2.08401e-10	0.379418
42296527	chr15:42296527:T:G	3.17169e-09	0.577431	-1.20387
42296804	chr15:42296804:A:T	9.96323e-10	-1.78439	-2.85769e-10
42296946	chr15:42296946:G:T	1.94873e-09	-2.08401e-10	-1.11353
42296988	chr15:42296988:T:G	1.86283e-09	-1.15861	-2.85769e-10
42297119	chr15:42297119:G:A	5.70651e-08	1.55583	0.707663
42297205	chr15:42297205:A:G	1.71975e-09	-2.08401e-10	-1.23852
42297789	chr15:42297789:T:C	3.10831e-09	0.596911	-1.24354
42297798	chr15:42297798:C:T	3.17768e-09	0.613243	-1.23779
42297860	chr15:42297860:C:G	1.76705e-09	-2.08401e-10	-1.21139
42297995	chr15:42297995:G:A	2.30979e-09	-2.08401e-10	-0.943548
42298069	chr15:42298069:G:A	9.85863e-10	-1.79494	-2.85769e-10
42298375	chr15:42298375:A:G	2.79047e-10	-1.84151	-1.21557
42299202	chr15:42299202:G:A	1.05448e-08	-2.08401e-10	0.574932
42299377	chr15:42299377:A:G	2.31155e-09	0.300719	-1.2435
42299537	chr15:42299537:A:G	1.18082e-09	-1.61449	-2.85769e-10
42299680	chr15:42299680:G:A	5.63336e-09	-2.08401e-10	-0.0519972
42299834	chr15:42299834:G:A	1.96233e-09	-2.08401e-10	-1.10657
42300139	chr15:42300139:C:T	8.89127e-08	-2.08401e-10	2.70695
42301042	chr15:42301042:A:G	3.96922e-09	-2.08401e-10	-0.402133
42301093	chr15:42301093:C:T	2.71356e-10	-1.83054	-1.25449
42301244	chr15:42301244:G:A	3.13305e-10	-1.84592	-1.09536
42301303	chr15:42301303:T:C	3.46065e-09	0.683065	-1.22231
42301305	chr15:42301305:C:T	3.07205e-09	-2.08401e-10	-0.658357
42301334	chr15:42301334:T:C	2.93763e-09	0.535792	-1.23889
42301580	chr15:42301580:A:G	5.92419e-09	-2.08401e-10	-0.0016596
42301656	chr15:42301656:A:G	1.69805e-09	-2.08401e-10	-1.25123
42301703	chr15:42301703:C:T	1.10993e-08	-2.08401e-10	0.626177
42301855	chr15:42301855:C:T	5.72896e-09	-2.08401e-10	-0.0351693
42301973	chr15:42301973:G:A	1.87898e-09	-2.08401e-10	-1.14997
42302120	chr15:42302120:C:T	3.08709e-09	0.587366	-1.24084
42302391	chr15:42302391:A:G	3.17977e-09	0.608882	-1.23278
42302436	chr15:42302436:A:G	1.68646e-09	-2.08401e-10	-1.25807
42302908	chr15:42302908:G:A	1.1081e-09	-1.67806	-2.85769e-10
42302976	chr15:42302976:C:G	1.96199e-09	-2.08401e-10	-1.10674
42303170	chr15:42303170:T:C	2.96389e-10	-1.84333	-1.15346
42303189	chr15:42303189:G:A	2.68974e-09	-2.08401e-10	-0.79126
42304205	chr15:42304205:G:C	3.3023e-09	0.655128	-1.24121
42304279	chr15:42304279:G:A	2.02919e-09	-2.08401e-10	-1.07307
42304668	chr15:42304668:G:A	2.00958e-09	-2.08401e-10	-1.08278
42305045	chr15:42305045:A:C	2.7634e-09	-2.08401e-10	-0.764243
42305048	chr15:42305048:T:TG	1.68567e-09	-2.08401e-10	-1.25854
42305051	chr15:42305051:A:C	1.68567e-09	-2.08401e-10	-1.25854
42305128	chr15:42305128:G:A	2.34095e-09	-2.08401e-10	-0.930146
42305179	chr15:42305179:C:T	3.11943e-09	0.587226	-1.23028
42305222	chr15:42305222:C:G	1.6851e-09	-2.08401e-10	-1.25888
42305426	chr15:42305426:G:A	3.14602e-09	0.590267	-1.22483
42305501	chr15:42305501:G:A	8.80929e-09	-2.08401e-10	0.395103
42305534	chr15:42305534:G:A	1.71251e-09	-2.08401e-10	-1.24274
42305736	chr15:42305736:A:G	3.13913e-09	-2.08401e-10	-0.636758
42306391	chr15:42306391:T:G	1.83594e-09	-2.08401e-10	-1.17314
42306488	chr15:42306488:G:A	1.95874e-09	-2.08401e-10	-1.1084
42306754	chr15:42306754:C:T	1.05448e-08	-2.08401e-10	0.574932
42306777	chr15:42306777:G:A	1.95751e-09	-2.08401e-10	-1.10903
42306964	chr15:42306964:T:C	1.83455e-09	-2.08401e-10	-1.1739
42307076	chr15:42307076:A:G	1.68691e-09	-2.08401e-10	-1.25781
42307177	chr15:42307177:C:G	4.26174e-10	-1.39911	-1.2345
42307237	chr15:42307237:A:G	1.14513e-08	0.6574	-2.85769e-10
42307323	chr15:42307323:C:T	1.71573e-09	-2.08401e-10	-1.24087
42307432	chr15:42307432:T:C	2.58753e-09	-2.08401e-10	-0.830001
42307450	chr15:42307450:C:T	1.9505e-09	-2.08401e-10	-1.11262
42307465	chr15:42307465:C:G	2.77279e-10	-1.80597	-1.25746
42307470	chr15:42307470:A:G	2.07231e-09	-2.08401e-10	-1.05204
42307572	chr15:42307572:T:G	3.78769e-10	-1.56388	-1.18765
42307589	chr15:42307589:A:G	3.73116e-10	-1.5694	-1.19717
42307650	chr15:42307650:A:G	1.92883e-09	-2.08401e-10	-1.12379
42308029	chr15:42308029:A:G	1.93983e-08	-2.08401e-10	1.18448
42308047	chr15:42308047:A:G	1.99652e-09	-2.08401e-10	-1.0893
42308232	chr15:42308232:T:A	1.92586e-09	-2.08401e-10	-1.12533
42308364	chr15:42308364:T:C	1.79607e-09	-2.08401e-10	-1.1951
42308850	chr15:42308850:A:G	3.17197e-09	0.613872	-1.24022
42309209	chr15:42309209:G:A	1.69095e-09	-2.08401e-10	-1.25541
42309248	chr15:42309248:C:G	3.10922e-09	0.589109	-1.23544
42309284	chr15:42309284:C:T	1.71855e-09	-2.08401e-10	-1.23922
42309518	chr15:42309518:C:T	1.82974e-08	-2.08401e-10	1.12606
42309539	chr15:42309539:C:T	1.96529e-09	-2.08401e-10	-1.10506
42309566	chr15:42309566:C:T	3.23944e-09	-2.08401e-10	-0.605304
42310076	chr15:42310076:A:C	2.9825e-10	-1.84885	-1.14168
42310885	chr15:42310885:C:T	1.68608e-09	-2.08401e-10	-1.2583
42311248	chr15:42311248:G:A	5.72896e-09	-2.08401e-10	-0.0351693
42311510	chr15:42311510:A:G	6.11864e-10	-1.02045	-1.2515
42311640	chr15:42311640:C:T	5.85597e-09	-2.08401e-10	-0.0132423
42311796	chr15:42311796:A:G	5.93077e-09	-2.08401e-10	-0.000549225
42312368	chr15:42312368:T:C	2.19189e-09	-2.08401e-10	-0.995942
42312472	chr15:42312472:C:T	1.92675e-09	-2.08401e-10	-1.12487
42312534	chr15:42312534:A:G	3.09998e-09	0.589884	-1.23919
42312657	chr15:42312657:T:G	2.82795e-09	-2.08401e-10	-0.741151
42312813	chr15:42312813:G:A	3.09121e-09	0.589963	-1.2421
42312850	chr15:42312850:G:A	3.2602e-10	-1.8467	-1.0548
42312988	chr15:42312988:C:T	2.33698e-09	-2.08401e-10	-0.931845
42313069	chr15:42313069:A:G	3.11536e-09	0.590483	-1.23484
42313224	chr15:42313224:A:G	2.17847e-09	-2.08401e-10	-1.00208
42313285	chr15:42313285:ACT:A	2.96264e-09	0.543898	-1.23852
42313593	chr15:42313593:G:A	3.09005e-09	0.586521	-1.23904
42313896	chr15:42313896:A:G	3.26773e-09	0.639134	-1.23574
42314172	chr15:42314172:G:A	5.72896e-09	-2.08401e-10	-0.0351693
42314465	chr15:42314465:C:G	1.96199e-09	-2.08401e-10	-1.10674
42314584	chr15:42314584:A:G	1.96487e-09	-2.08401e-10	-1.10528
42314695	chr15:42314695:G:A	2.22504e-09	-2.08401e-10	-0.980927
42315002	chr15:42315002:C:T	3.12427e-09	0.601583	-1.24308
42315063	chr15:42315063:A:G	3.04116e-09	0.565748	-1.23421
42315338	chr15:42315338:A:T	3.18006e-09	0.613739	-1.23754
42315351	chr15:42315351:T:A	3.32886e-09	-2.08401e-10	-0.578075
42315515	chr15:42315515:A:T	2.38863e-09	-2.08401e-10	-0.909985
42315523	chr15:42315523:G:A	3.05134e-09	0.571762	-1.23688
42315719	chr15:42315719:A:G	2.44665e-09	-2.08401e-10	-0.885984
42316006	chr15:42316006:G:A	1.68783e-09	-2.08401e-10	-1.25726
42316205	chr15:42316205:T:C	2.7887e-09	0.486149	-1.24128
42316228	chr15:42316228:T:C	3.0949e-09	0.589117	-1.24006
42316479	chr15:42316479:A:G	1.94793e-09	0.0503734	-1.16431
42316514	chr15:42316514:G:A	1.22855e-08	1.37159	-0.643877
42316560	chr15:42316560:T:C	3.09225e-09	0.588996	-1.2408
42316595	chr15:42316595:A:C	3.10112e-09	0.590252	-1.23919
42316698	chr15:42316698:C:G	2.15639e-09	-1.01227	-2.85769e-10
42316785	chr15:42316785:G:A	3.09557e-09	0.587527	-1.23826
42316850	chr15:42316850:A:G	3.11561e-09	0.591106	-1.23538
42316936	chr15:42316936:G:A	3.14754e-09	0.616905	-1.25099
42316954	chr15:42316954:CAA:C	5.57046e-09	-2.08401e-10	-0.0632257
42317405	chr15:42317405:T:A	3.09309e-09	0.588332	-1.23987
42317723	chr15:42317723:G:A	3.24026e-09	-2.08401e-10	-0.605049
42317840	chr15:42317840:TAGTG:T	1.5322e-09	-1.354	-2.85769e-10
42317936	chr15:42317936:G:A	1.72716e-08	-2.08401e-10	1.06836
42317937	chr15:42317937:G:A	2.00882e-09	-1.11984	0.0366842
42318090	chr15:42318090:C:T	2.36748e-09	-2.08401e-10	-0.918877
42318329	chr15:42318329:G:A	1.76705e-09	-2.08401e-10	-1.21139
42318368	chr15:42318368:G:A	3.71653e-09	0.767645	-1.23556
42318588	chr15:42318588:T:G	2.80336e-09	0.491072	-1.24096
42319425	chr15:42319425:G:T	3.65849e-09	0.750379	-1.23403
42319437	chr15:42319437:T:C	3.75701e-09	-2.08401e-10	-0.457079
42319448	chr15:42319448:A:G	2.94202e-09	0.544982	-1.24659
42319900	chr15:42319900:A:G	2.87579e-09	0.51963	-1.244
42319974	chr15:42319974:G:A	3.29746e-09	0.649317	-1.23687
42320005	chr15:42320005:G:A	1.03082e-09	-1.75035	-2.85769e-10
42320475	chr15:42320475:A:G	3.08639e-09	0.585365	-1.23907
42320503	chr15:42320503:C:T	3.22359e-09	0.629794	-1.24
42320813	chr15:42320813:G:A	3.02193e-09	0.562429	-1.23724
42320816	chr15:42320816:C:T	1.99971e-09	-2.08401e-10	-1.0877
42321005	chr15:42321005:C:T	2.88098e-09	0.513026	-1.2356
42321145	chr15:42321145:T:C	4.59709e-09	-2.08401e-10	-0.25528
42321416	chr15:42321416:A:G	5.59531e-09	-2.08401e-10	-0.0587742
42321443	chr15:42321443:C:T	3.09902e-09	0.590313	-1.23993
42321449	chr15:42321449:C:G	3.10002e-09	0.590569	-1.23986
42321536	chr15:42321536:C:G	1.95378e-09	-1.08356	-0.027384
42321680	chr15:42321680:C:T	2.44131e-09	-2.08401e-10	-0.888169
42322007	chr15:42322007:G:A	1.75181e-08	-2.08401e-10	1.08253
42322270	chr15:42322270:G:C	3.20559e-09	0.619607	-1.23542
42322284	chr15:42322284:G:C	2.73746e-09	-2.08401e-10	-0.773674
42322678	chr15:42322678:A:G	4.19531e-10	-1.53713	-1.11219
42322744	chr15:42322744:G:A	2.02245e-09	-2.08401e-10	-1.07639
42322774	chr15:42322774:C:A	3.6945e-10	-1.62674	-1.1497
42322824	chr15:42322824:T:C	5.65625e-09	-2.08401e-10	-0.0479427
42322827	chr15:42322827:T:C	2.71301e-10	-1.85974	-1.22549
42323071	chr15:42323071:A:G	1.89031e-09	-2.08401e-10	-1.14396
42323107	chr15:42323107:A:G	2.07051e-09	-1.79751	0.744602
42323212	chr15:42323212:T:C	2.80989e-10	-1.8687	-1.18145
42323213	chr15:42323213:A:C	1.85697e-09	-2.08401e-10	-1.16176
42323268	chr15:42323268:A:C	2.38618e-09	-2.08401e-10	-0.911009
42323294	chr15:42323294:A:G	3.77638e-10	-1.5857	-1.16882
42323864	chr15:42323864:G:A	2.42923e-09	-2.08401e-10	-0.893128
42324142	chr15:42324142:A:G	4.62431e-10	-1.3095	-1.24246
42324418	chr15:42324418:A:G	1.89558e-09	-2.08401e-10	-1.14118
42324622	chr15:42324622:C:T	3.54136e-10	-1.62391	-1.19486
42324799	chr15:42324799:G:A	1.74707e-09	-2.08401e-10	-1.22277
42324880	chr15:42324880:C:T	3.4731e-10	-1.66498	-1.17326
42324917	chr15:42324917:C:T	2.48647e-09	-2.08401e-10	-0.869839
42325087	chr15:42325087:A:C	2.52741e-09	-2.08401e-10	-0.853508
42325118	chr15:42325118:A:G	8.83301e-09	-2.08401e-10	0.397792
42325323	chr15:42325323:T:C	6.73931e-10	-1.50742	-0.667913
42325433	chr15:42325433:A:G	9.62164e-09	-2.08401e-10	0.483311
42325445	chr15:42325445:C:T	3.50956e-10	-1.63667	-1.19112
42325446	chr15:42325446:A:G	1.85982e-09	-2.08401e-10	-1.16022
42325583	chr15:42325583:A:G	3.46966e-10	-1.64834	-1.19089
42325621	chr15:42325621:CCTGCCT:C	3.39691e-10	-1.83295	-1.02747
42325629	chr15:42325629:CTTAGTTCTGTATGT:C	3.41124e-10	-1.83694	-1.01927
42326065	chr15:42326065:G:A	3.52308e-10	-1.62602	-1.19793
42326333	chr15:42326333:T:A	5.45765e-10	-1.69233	-0.69394
42326455	chr15:42326455:C:G	3.1366e-09	-2.08401e-10	-0.637565
42326503	chr15:42326503:TC:T	1.68554e-09	-2.08401e-10	-1.25862
42326605	chr15:42326605:A:G	5.24708e-09	-2.08401e-10	-0.123032
42326826	chr15:42326826:C:G	3.68367e-10	-1.5584	-1.22098
42327034	chr15:42327034:C:T	1.95945e-09	-2.08401e-10	-1.10804
42327174	chr15:42327174:C:G	3.06604e-10	-1.8588	-1.10411
42327182	chr15:42327182:T:A	2.76661e-09	-2.08401e-10	-0.763079
42327248	chr15:42327248:C:T	1.233e-09	-1.76667	0.195418
42327738	chr15:42327738:T:C	1.02511e-09	-1.7559	-2.85769e-10
42327749	chr15:42327749:G:A	2.34271e-09	-2.08401e-10	-0.929395
42328067	chr15:42328067:A:T	3.88128e-10	-1.47058	-1.25654
42328160	chr15:42328160:G:C	3.79425e-10	-1.49252	-1.25728
42328283	chr15:42328283:C:G	6.03253e-10	-1.52367	-0.762451
42328553	chr15:42328553:T:C	2.82748e-10	-1.87011	-1.17379
42328754	chr15:42328754:C:T	1.9096e-09	-2.08401e-10	-1.13381
42328803	chr15:42328803:G:A	2.00371e-09	-2.08401e-10	-1.0857
42329206	chr15:42329206:T:G	5.87909e-09	-2.08401e-10	-0.00930181
42329425	chr15:42329425:C:T	2.5163e-09	-2.08401e-10	-0.857913
42329581	chr15:42329581:G:T	2.91367e-10	-1.87048	-1.14339
42329603	chr15:42329603:C:T	2.94164e-10	-1.86778	-1.13654
42330221	chr15:42330221:C:T	1.90572e-09	-2.08401e-10	-1.13584
42330346	chr15:42330346:G:A	3.61877e-10	-1.63722	-1.15994
42330729	chr15:42330729:T:C	2.4876e-09	-2.08401e-10	-0.869385
42331045	chr15:42331045:C:T	3.54687e-10	-1.65485	-1.16237
42331801	chr15:42331801:T:A	2.37758e-08	-2.08401e-10	1.38797
42332501	chr15:42332501:C:T	1.86774e-09	-2.08401e-10	-1.15597
42332619	chr15:42332619:G:A	2.64268e-10	-1.857	-1.25449
42333025	chr15:42333025:T:A	2.56974e-09	-2.08401e-10	-0.836897
42333140	chr15:42333140:C:A	4.17633e-09	-2.08401e-10	-0.351272
42333215	chr15:42333215:C:G	2.45144e-09	-2.08401e-10	-0.884027
42333606	chr15:42333606:T:G	8.74059e-09	-2.08401e-10	0.387274
42333616	chr15:42333616:G:A	2.74073e-09	-2.08401e-10	-0.772479
42333754	chr15:42333754:C:T	3.60407e-10	-1.61496	-1.18627
42334375	chr15:42334375:C:T	6.07606e-09	-2.08401e-10	0.0236535
42334622	chr15:42334622:C:T	2.80446e-10	-1.86355	-1.18852
42334764	chr15:42334764:AAT:A	1.65438e-08	-2.08401e-10	1.02531
42334900	chr15:42334900:T:C	2.47318e-09	-2.08401e-10	-0.875199
42335279	chr15:42335279:C:G	4.53045e-10	-1.32921	-1.24325
42335431	chr15:42335431:A:C	2.93248e-09	-2.08401e-10	-0.704855
42335570	chr15:42335570:G:A	6.00367e-09	-2.08401e-10	0.011667
42335821	chr15:42335821:C:T	2.81192e-10	-1.86521	-1.18421
42335973	chr15:42335973:C:G	1.72653e-09	-2.08401e-10	-1.23459
42336332	chr15:42336332:A:C	2.78765e-09	-2.08401e-10	-0.755505
42336599	chr15:42336599:A:G	2.20815e-09	-2.08401e-10	-0.988547
42336863	chr15:42336863:C:T	1.69354e-09	-2.08401e-10	-1.25388
42336874	chr15:42336874:G:A	6.66348e-10	-1.49869	-0.687956
42337176	chr15:42337176:A:G	2.66057e-10	-1.85039	-1.25436
42337181	chr15:42337181:C:T	2.49635e-09	-2.08401e-10	-0.865872
42337582	chr15:42337582:A:G	2.32054e-09	-2.08401e-10	-0.938905
42337799	chr15:42337799:C:T	1.70391e-09	-2.08401e-10	-1.24778
42337800	chr15:42337800:G:A	1.71698e-09	-1.24014	-2.85769e-10
42337871	chr15:42337871:G:A	2.60257e-09	-2.08401e-10	-0.824205
42337975	chr15:42337975:C:T	2.87255e-10	-1.86627	-1.16181
42338420	chr15:42338420:A:G	2.74728e-09	-2.08401e-10	-0.770092
42338698	chr15:42338698:G:A	3.48916e-10	-1.59046	-1.24317
42338973	chr15:42338973:A:G	3.37082e-10	-1.61816	-1.24997
42339032	chr15:42339032:G:A	3.66056e-10	-1.5373	-1.24837
42339369	chr15:42339369:C:G	2.01979e-09	-2.08401e-10	-1.07771
42339475	chr15:42339475:G:A	3.63934e-10	-1.54568	-1.24581
42339575	chr15:42339575:A:G	3.44588e-10	-1.60176	-1.24435
42339730	chr15:42339730:T:C	3.38423e-10	-1.61833	-1.24583
42339778	chr15:42339778:G:A	3.70038e-10	-1.52977	-1.24509
42340046	chr15:42340046:A:G	2.03267e-09	-2.08401e-10	-1.07135
42340064	chr15:42340064:G:A	3.72607e-10	-1.52664	-1.24129
42340067	chr15:42340067:G:C	2.58281e-09	-2.08401e-10	-0.831827
42340132	chr15:42340132:A:G	3.52702e-10	-1.58346	-1.23937
42340301	chr15:42340301:T:C	3.66443e-10	-1.53917	-1.24545
42340440	chr15:42340440:C:T	5.89077e-09	-2.08401e-10	-0.00731702
42340464	chr15:42340464:C:T	3.61931e-10	-1.55567	-1.24133
42340565	chr15:42340565:C:T	1.88861e-09	-2.08401e-10	-1.14486
42340590	chr15:42340590:T:C	3.64202e-10	-1.54864	-1.24211
42340853	chr15:42340853:G:A	2.01275e-09	-2.08401e-10	-1.0812
42340931	chr15:42340931:A:C	3.33095e-10	-1.69812	-1.18191
42341131	chr15:42341131:T:C	4.54437e-09	-2.08401e-10	-0.266816
42341140	chr15:42341140:T:TA	4.10905e-10	-1.45098	-1.21912
42341499	chr15:42341499:G:C	2.77838e-09	-2.08401e-10	-0.758834
42341760	chr15:42341760:C:T	2.67635e-10	-1.86137	-1.23746
42341839	chr15:42341839:C:T	1.89392e-09	-2.08401e-10	-1.14206
42342187	chr15:42342187:G:A	3.51257e-10	-1.7074	-1.11954
42342906	chr15:42342906:TTC:T	3.36985e-10	-1.74024	-1.12818
42342909	chr15:42342909:T:A	3.3366e-10	-1.74177	-1.13656
42342926	chr15:42342926:A:G	3.51461e-10	-1.58959	-1.23677
42342962	chr15:42342962:A:G	3.45563e-10	-1.5973	-1.24599
42343197	chr15:42343197:C:T	3.40231e-10	-1.73309	-1.12575
42343198	chr15:42343198:T:C	3.4242e-10	-1.60784	-1.24458
42343410	chr15:42343410:A:G	3.44791e-10	-1.59894	-1.24658
42343445	chr15:42343445:A:G	2.21959e-09	-2.08401e-10	-0.983383
42343486	chr15:42343486:G:A	2.73056e-10	-1.86896	-1.20982
42343617	chr15:42343617:C:A	3.67536e-10	-1.53538	-1.24626
42343962	chr15:42343962:A:G	3.33562e-10	-1.72605	-1.15258
42344065	chr15:42344065:G:A	3.4351e-10	-1.59839	-1.25085
42344114	chr15:42344114:C:G	3.42108e-10	-1.60141	-1.25192
42344178	chr15:42344178:T:G	3.67737e-10	-1.52894	-1.25215
42344191	chr15:42344191:T:C	3.50234e-10	-1.57887	-1.25098
42344374	chr15:42344374:C:T	5.61437e-09	-2.08401e-10	-0.0553734
42344379	chr15:42344379:A:G	1.96322e-09	-2.08401e-10	-1.10612
42344386	chr15:42344386:T:C	3.47057e-10	-1.58546	-1.25351
42344463	chr15:42344463:A:T	6.03725e-09	-2.08401e-10	0.0172451
42344698	chr15:42344698:G:A	2.31935e-09	-2.08401e-10	-0.939416
42344880	chr15:42344880:T:C	3.46525e-10	-1.59004	-1.25046
42344887	chr15:42344887:C:T	3.47917e-10	-1.58528	-1.25122
42344889	chr15:42344889:A:G	1.93315e-09	-2.08401e-10	-1.12155
42344904	chr15:42344904:A:C	3.51655e-10	-1.5761	-1.24971
42345086	chr15:42345086:C:T	3.41424e-10	-1.60824	-1.2471
42345216	chr15:42345216:A:C	2.48615e-09	-2.08401e-10	-0.86997
42345246	chr15:42345246:C:A	1.21752e-09	-1.1946	-0.389285
42345256	chr15:42345256:T:C	2.76737e-10	-1.86952	-1.19587
42345465	chr15:42345465:T:A	3.44299e-10	-1.5943	-1.25265
42345511	chr15:42345511:T:C	3.33607e-10	-1.62833	-1.25017
42345577	chr15:42345577:T:C	6.3271e-10	-1.58465	-0.653792
42345745	chr15:42345745:T:C	3.39855e-10	-1.60971	-1.25023
42345746	chr15:42345746:G:A	2.31513e-09	-2.08401e-10	-0.941238
42345891	chr15:42345891:G:A	3.45549e-10	-1.59342	-1.24991
42345958	chr15:42345958:G:A	3.45487e-10	-1.59033	-1.25317
42345987	chr15:42345987:C:T	2.73311e-10	-1.86563	-1.21222
42345993	chr15:42345993:T:C	3.43603e-10	-1.59838	-1.2506
42346178	chr15:42346178:T:C	3.31527e-10	-1.62808	-1.25667
42346405	chr15:42346405:T:C	3.1228e-09	-2.08401e-10	-0.641975
42346408	chr15:42346408:G:A	2.65629e-10	-1.85901	-1.24734
42346509	chr15:42346509:G:A	5.8911e-09	-2.08401e-10	-0.00726112
42346662	chr15:42346662:A:G	3.29688e-10	-1.74336	-1.14695
42346698	chr15:42346698:A:G	3.38709e-10	-1.61208	-1.25124
42346745	chr15:42346745:C:T	6.09479e-09	-2.08401e-10	0.0267303
42346846	chr15:42346846:A:G	3.48218e-10	-1.60772	-1.22791
42346931	chr15:42346931:A:G	1.72704e-09	-2.08401e-10	-1.23429
42347055	chr15:42347055:T:A	2.23895e-09	-2.08401e-10	-0.974697
42347059	chr15:42347059:TG:T	2.25484e-09	-2.08401e-10	-0.967625
42347445	chr15:42347445:A:AT	3.31616e-10	-1.73051	-1.15397
42347634	chr15:42347634:T:C	6.39627e-10	-1.58393	-0.643647
42347797	chr15:42347797:A:G	3.51596e-10	-1.57577	-1.25021
42348000	chr15:42348000:G:A	3.2877e-10	-1.73929	-1.15381
42348408	chr15:42348408:T:C	3.46842e-10	-1.58551	-1.25408
42348609	chr15:42348609:T:C	3.26752e-10	-1.73832	-1.16094
42348664	chr15:42348664:G:A	3.50954e-10	-1.57697	-1.25083
42348696	chr15:42348696:G:A	3.34624e-10	-1.71878	-1.15667
42348832	chr15:42348832:T:C	3.6257e-10	-1.54309	-1.25215
42349065	chr15:42349065:A:G	3.90436e-10	-1.47283	-1.24837
42349557	chr15:42349557:CTCAAA:C	7.09044e-10	-1.46663	-0.65791
42349805	chr15:42349805:T:C	7.9302e-10	-1.49222	-0.520394
42350107	chr15:42350107:C:T	3.81954e-10	-1.48464	-1.25852
42350210	chr15:42350210:A:G	9.2382e-09	1.6013	-1.15865
42350696	chr15:42350696:A:G	1.8981e-09	-2.08401e-10	-1.13985
42350739	chr15:42350739:A:T	2.14045e-09	-2.08401e-10	-1.01969
42350743	chr15:42350743:A:G	3.4988e-10	-1.57218	-1.25869
42350972	chr15:42350972:G:A	3.25407e-10	-1.73202	-1.17136
42351201	chr15:42351201:T:C	7.89989e-09	-2.08401e-10	0.286145
42351208	chr15:42351208:C:T	3.66654e-10	-1.53076	-1.25328
42351331	chr15:42351331:T:C	3.69852e-10	-1.58067	-1.19469
42351340	chr15:42351340:A:G	2.72457e-10	-1.86722	-1.21376
42351722	chr15:42351722:A:G	3.32197e-10	-1.62973	-1.253
42351812	chr15:42351812:A:G	3.41719e-10	-1.60312	-1.25135
42351907	chr15:42351907:A:G	2.71518e-10	-1.86908	-1.21535
42352416	chr15:42352416:T:C	2.23532e-09	-0.976317	-2.85769e-10
42352495	chr15:42352495:C:T	2.73944e-10	-1.86689	-1.20865
42353248	chr15:42353248:C:T	1.88376e-09	-2.08401e-10	-1.14743
42353281	chr15:42353281:A:G	2.73678e-10	-1.86546	-1.21105
42353289	chr15:42353289:A:G	6.03725e-09	-2.08401e-10	0.0172451
42353570	chr15:42353570:G:A	4.34407e-10	-1.39514	-1.21934
42353694	chr15:42353694:A:G	2.72813e-10	-1.86823	-1.21144
42353858	chr15:42353858:T:C	1.07397e-09	-1.70934	-2.85769e-10
42353999	chr15:42353999:A:G	3.45303e-10	-1.59281	-1.25123
42354200	chr15:42354200:TC:T	5.99768e-09	-2.08401e-10	0.0106691
42354716	chr15:42354716:T:C	6.04141e-09	-2.08401e-10	0.0179332
42354780	chr15:42354780:T:C	2.70348e-10	-1.86903	-1.21972
42355176	chr15:42355176:A:G	3.26376e-10	-1.65539	-1.24502
42355348	chr15:42355348:C:T	1.88195e-09	-2.08401e-10	-1.14839
42355764	chr15:42355764:T:C	3.41943e-10	-1.60582	-1.248
42355944	chr15:42355944:C:T	3.39273e-10	-1.69383	-1.16783
42356297	chr15:42356297:A:G	1.88486e-09	-2.08401e-10	-1.14685
42356328	chr15:42356328:T:C	1.87939e-09	-2.08401e-10	-1.14975
42356642	chr15:42356642:T:C	3.3785e-10	-1.69817	-1.16769
42356725	chr15:42356725:A:G	1.15732e-09	-1.2046	-0.430001
42356817	chr15:42356817:G:A	3.59647e-10	-1.55011	-1.25322
42356823	chr15:42356823:T:C	3.62608e-10	-1.54117	-1.25397
42356863	chr15:42356863:G:A	2.1934e-09	-2.08401e-10	-0.995253
42357522	chr15:42357522:A:G	3.60263e-10	-1.54821	-1.25341
42357620	chr15:42357620:G:A	3.62913e-10	-1.54215	-1.25215
42357726	chr15:42357726:A:T	4.16897e-10	-1.41046	-1.24516
42358063	chr15:42358063:A:G	3.6323e-10	-1.53876	-1.25466
42358125	chr15:42358125:G:A	1.71577e-09	-2.08401e-10	-1.24084
42358173	chr15:42358173:A:G	2.7621e-10	-1.82904	-1.23826
42358247	chr15:42358247:C:A	6.03903e-09	-2.08401e-10	0.0175398
42358475	chr15:42358475:C:T	1.88425e-09	-2.08401e-10	-1.14717
42358571	chr15:42358571:A:G	3.32506e-10	-1.71996	-1.16184
42358639	chr15:42358639:T:G	1.87733e-09	-2.08401e-10	-1.15085
42358711	chr15:42358711:A:G	3.59487e-10	-1.54917	-1.25461
42358905	chr15:42358905:A:G	3.61316e-10	-1.54627	-1.25244
42358949	chr15:42358949:T:C	3.5809e-10	-1.55221	-1.25546
42359043	chr15:42359043:C:G	9.7915e-10	-1.80177	-2.85769e-10
42359165	chr15:42359165:A:G	1.83685e-09	-2.08401e-10	-1.17265
42359192	chr15:42359192:C:T	1.89785e-09	-2.08401e-10	-1.13998
42359398	chr15:42359398:T:C	3.59263e-10	-1.55178	-1.25262
42359484	chr15:42359484:A:C	9.15999e-10	-1.86844	-2.85769e-10
42359675	chr15:42359675:G:T	1.84756e-09	-2.08401e-10	-1.16684
42359702	chr15:42359702:G:C	2.63277e-09	-0.812666	-2.85769e-10
42359878	chr15:42359878:C:T	2.31513e-09	-2.08401e-10	-0.941238
42360144	chr15:42360144:T:TG	2.10154e-09	-2.08401e-10	-1.03803
42360346	chr15:42360346:A:G	2.58881e-09	-2.08401e-10	-0.829505
42360497	chr15:42360497:T:C	3.63352e-10	-1.54143	-1.25166
42360498	chr15:42360498:A:T	3.57311e-10	-1.55819	-1.25166
42360567	chr15:42360567:A:G	3.58684e-10	-1.54776	-1.25826
42360640	chr15:42360640:T:C	3.48065e-10	-1.5786	-1.25747
42360717	chr15:42360717:A:G	2.19543e-09	-2.08401e-10	-0.994327
42361263	chr15:42361263:A:C	4.01021e-10	-1.45718	-1.23726
42361383	chr15:42361383:A:G	2.35766e-09	-2.08401e-10	-0.923034
42361388	chr15:42361388:T:C	1.68704e-09	-2.08401e-10	-1.25773
42361415	chr15:42361415:G:C	4.22877e-09	-2.08401e-10	-0.338792
42361505	chr15:42361505:G:A	2.59169e-09	-2.08401e-10	-0.828395
42361518	chr15:42361518:A:G	2.06458e-09	-2.08401e-10	-1.05578
42361561	chr15:42361561:GC:G	5.78194e-09	-2.08401e-10	-0.0259647
42361580	chr15:42361580:G:T	3.94861e-09	-2.08401e-10	-0.40734
42361604	chr15:42361604:A:G	1.72653e-09	-2.08401e-10	-1.23459
42361828	chr15:42361828:C:G	1.71202e-09	-2.08401e-10	-1.24303
42361869	chr15:42361869:T:C	4.30218e-09	-2.08401e-10	-0.321581
42362046	chr15:42362046:G:A	1.71848e-09	-2.08401e-10	-1.23926
42362907	chr15:42362907:A:G	1.71374e-09	-2.08401e-10	-1.24202
42362977	chr15:42362977:T:C	4.31883e-09	-2.08401e-10	-0.31772
42363360	chr15:42363360:G:C	1.71562e-09	-2.08401e-10	-1.24093
42363540	chr15:42363540:C:T	1.68764e-09	-2.08401e-10	-1.25737
42363544	chr15:42363544:T:C	1.81013e-09	-2.08401e-10	-1.18731
42363790	chr15:42363790:C:T	1.71339e-09	-2.08401e-10	-1.24223
42363844	chr15:42363844:ACTCGCGCCAGAT:A	2.34828e-09	-2.08401e-10	-0.927018
42363847	chr15:42363847:C:T	3.31604e-09	-2.08401e-10	-0.581934
42363902	chr15:42363902:C:A	3.44943e-09	-2.08401e-10	-0.542495
42364029	chr15:42364029:T:C	5.43049e-09	-2.08401e-10	-0.0886747
42364211	chr15:42364211:GCTAC:G	1.71266e-09	-2.08401e-10	-1.24265
42364501	chr15:42364501:T:C	6.31069e-10	-1.1146	-1.12644
42364510	chr15:42364510:G:A	5.79531e-09	-2.08401e-10	-0.023655
42364650	chr15:42364650:C:T	1.68858e-09	-2.08401e-10	-1.25682
42364741	chr15:42364741:C:T	4.01409e-10	-1.54507	-1.14841
42364785	chr15:42364785:A:G	2.22663e-09	-2.08401e-10	-0.980216
42364829	chr15:42364829:G:A	3.20179e-09	-2.08401e-10	-0.616995
42364857	chr15:42364857:C:G	2.30295e-09	-1.53554	0.589026
42365010	chr15:42365010:G:T	1.71787e-09	-2.08401e-10	-1.23962
42365253	chr15:42365253:T:C	2.38274e-09	-2.08401e-10	-0.912451
42365364	chr15:42365364:C:T	3.99364e-10	-1.54964	-1.14895
42365646	chr15:42365646:C:T	2.01319e-09	-2.08401e-10	-1.08099
42365656	chr15:42365656:C:T	1.71329e-09	-2.08401e-10	-1.24229
42365675	chr15:42365675:T:C	1.71672e-09	-2.08401e-10	-1.24029
42365782	chr15:42365782:T:C	1.73064e-09	-2.08401e-10	-1.23221
42365860	chr15:42365860:G:A	1.7145e-09	-2.08401e-10	-1.24158
42365959	chr15:42365959:A:G	4.13896e-10	-1.46639	-1.19646
42366131	chr15:42366131:G:A	9.48249e-09	-2.08401e-10	0.468743
42366294	chr15:42366294:G:A	1.72365e-09	-2.08401e-10	-1.23626
42366330	chr15:42366330:G:T	2.05077e-09	-2.08401e-10	-1.06249
42366798	chr15:42366798:C:T	5.39443e-09	-2.08401e-10	-0.0953368
42366838	chr15:42366838:TTC:T	1.81549e-09	-2.08401e-10	-1.18435
42366990	chr15:42366990:T:C	6.31886e-10	-1.08842	-1.15133
42367018	chr15:42367018:G:C	5.82023e-09	-2.08401e-10	-0.019364
42367042	chr15:42367042:T:C	6.63776e-10	-1.05993	-1.13058
42367070	chr15:42367070:T:C	6.29144e-10	-1.11447	-1.12963
42367152	chr15:42367152:G:A	3.15599e-10	-1.86943	-1.06455
42367542	chr15:42367542:A:G	6.5374e-10	-1.06767	-1.13808
42368276	chr15:42368276:A:G	9.84014e-09	-2.08401e-10	0.505766
42368303	chr15:42368303:A:G	2.30887e-09	-2.08401e-10	-0.943945
42368777	chr15:42368777:C:T	2.08396e-09	-2.08401e-10	-1.04643
42368932	chr15:42368932:G:C	2.11352e-09	-2.08401e-10	-1.03235
42369034	chr15:42369034:T:C	5.94195e-10	-1.16952	-1.13173
42369165	chr15:42369165:T:C	6.24382e-10	-1.1127	-1.13899
42369500	chr15:42369500:A:G	6.7156e-10	-1.05763	-1.12122
42369514	chr15:42369514:A:C	2.31061e-09	-2.08401e-10	-0.943194
42369787	chr15:42369787:G:A	4.90408e-09	-2.08401e-10	-0.190635
42369845	chr15:42369845:G:A	5.69166e-09	-2.08401e-10	-0.0417017
42369875	chr15:42369875:T:C	2.14644e-09	-2.08401e-10	-1.01689
42369950	chr15:42369950:G:T	6.23829e-10	-1.12198	-1.13061
42369959	chr15:42369959:A:G	2.2444e-09	-2.08401e-10	-0.972265
42369973	chr15:42369973:A:G	3.54379e-09	-2.08401e-10	-0.515505
42369976	chr15:42369976:C:G	5.70303e-10	-1.15514	-1.18715
42370162	chr15:42370162:T:C	6.33452e-10	-1.10377	-1.13351
42370163	chr15:42370163:G:A	6.34946e-10	-1.10901	-1.12591
42370372	chr15:42370372:A:G	2.03751e-09	-2.08401e-10	-1.06898
42370487	chr15:42370487:T:C	1.80128e-09	-2.08401e-10	-1.1922
42370540	chr15:42370540:A:C	3.12487e-09	-2.08401e-10	-0.64131
42370576	chr15:42370576:G:A	4.36675e-09	-2.08401e-10	-0.306685
42370596	chr15:42370596:A:C	3.29453e-09	-2.08401e-10	-0.58844
42371047	chr15:42371047:AGTT:A	8.96864e-07	5.0182	-2.85769e-10
42371099	chr15:42371099:A:G	2.14622e-09	-2.08401e-10	-1.017
42371127	chr15:42371127:A:G	5.97841e-10	-1.14843	-1.14671
42371202	chr15:42371202:TA:T	2.42111e-09	-2.08401e-10	-0.896477
42371266	chr15:42371266:A:T	1.69674e-09	-2.08401e-10	-1.25199
42371402	chr15:42371402:A:G	2.36023e-09	-2.08401e-10	-0.921946
42371478	chr15:42371478:G:A	6.00888e-10	-1.15444	-1.13561
42371634	chr15:42371634:C:T	2.3588e-09	-2.08401e-10	-0.922549
42371773	chr15:42371773:G:A	1.73453e-09	-2.08401e-10	-1.22997
42371959	chr15:42371959:A:G	1.70517e-06	5.66072	-2.85769e-10
42371973	chr15:42371973:A:T	2.58109e-09	-2.08401e-10	-0.832491
42371994	chr15:42371994:A:C	6.12153e-10	-1.09629	-1.17518
42372690	chr15:42372690:A:T	5.95305e-10	-1.14032	-1.15906
42372709	chr15:42372709:G:A	1.69987e-09	-2.08401e-10	-1.25015
42372940	chr15:42372940:G:A	5.7719e-09	-2.08401e-10	-0.0277026
42373017	chr15:42373017:A:C	5.96072e-10	-1.17196	-1.12614
42373143	chr15:42373143:A:G	2.37898e-09	-2.08401e-10	-0.91403
42373172	chr15:42373172:G:T	1.69958e-09	-2.08401e-10	-1.25032
42373301	chr15:42373301:C:G	2.35626e-09	-2.08401e-10	-0.923629
42373420	chr15:42373420:A:G	6.00042e-10	-1.14701	-1.14445
42373507	chr15:42373507:A:T	4.90145e-09	-2.08401e-10	-0.191173
42373510	chr15:42373510:T:C	4.89094e-09	-2.08401e-10	-0.193319
42373648	chr15:42373648:GGA:G	1.69448e-09	-2.08401e-10	-1.25333
42373693	chr15:42373693:C:T	6.01026e-10	-1.15014	-1.13968
42374102	chr15:42374102:G:A	3.9139e-09	-2.08401e-10	-0.416169
42374154	chr15:42374154:A:G	5.558e-10	-1.20476	-1.16329
42374186	chr15:42374186:AT:A	3.85822e-10	-1.59266	-1.14043
42374541	chr15:42374541:G:A	4.53507e-09	-2.08401e-10	-0.268862
42374576	chr15:42374576:A:G	6.04365e-10	-1.14732	-1.13696
42374591	chr15:42374591:A:G	6.04152e-10	-1.14895	-1.13568
42374596	chr15:42374596:G:A	1.7051e-09	-2.08401e-10	-1.24708
42374662	chr15:42374662:C:G	2.35684e-09	-2.08401e-10	-0.923382
42375073	chr15:42375073:C:G	1.74749e-09	-2.08401e-10	-1.22252
42375160	chr15:42375160:G:C	6.37058e-10	-1.09435	-1.13724
42375322	chr15:42375322:T:C	1.71811e-09	-2.08401e-10	-1.23948
42375407	chr15:42375407:A:G	2.1634e-09	-2.08401e-10	-1.00902
42375883	chr15:42375883:C:G	5.94424e-09	-2.08401e-10	0.00171829
42375940	chr15:42375940:A:C	1.06522e-09	-1.71753	-2.85769e-10
42376319	chr15:42376319:A:G	6.40604e-10	-1.09455	-1.1315
42376443	chr15:42376443:C:T	9.59755e-10	-1.82178	-2.85769e-10
42376586	chr15:42376586:T:C	5.67656e-09	-2.08401e-10	-0.0443578
42376997	chr15:42376997:G:T	1.71809e-09	-2.08401e-10	-1.23949
42377047	chr15:42377047:A:C	2.9886e-09	-2.08401e-10	-0.685898
42377068	chr15:42377068:G:T	9.91033e-09	-2.08401e-10	0.512874
42377934	chr15:42377934:T:C	2.35053e-09	-2.08401e-10	-0.926063
42378102	chr15:42378102:C:T	2.42586e-09	-2.08401e-10	-0.894517
42378308	chr15:42378308:A:G	2.31975e-09	-2.08401e-10	-0.939246
42378320	chr15:42378320:G:A	1.88153e-09	-2.08401e-10	-1.14862
42378490	chr15:42378490:G:C	3.17487e-09	-2.08401e-10	-0.625436
42378842	chr15:42378842:T:G	2.04942e-09	-2.08401e-10	-1.06315
42379110	chr15:42379110:G:A	3.26316e-10	-1.86674	-1.03385
42379126	chr15:42379126:A:G	5.61001e-09	-2.08401e-10	-0.0561504
42379140	chr15:42379140:C:T	1.68651e-09	-2.08401e-10	-1.25804
42379141	chr15:42379141:G:A	1.00941e-08	-2.08401e-10	0.531246
42379325	chr15:42379325:G:A	2.54336e-09	-0.847218	-2.85769e-10
42379360	chr15:42379360:G:A	2.86151e-10	-1.80328	-1.22866
42379393	chr15:42379393:A:C	1.90468e-09	-2.08401e-10	-1.13639
42379588	chr15:42379588:A:G	2.3077e-09	-2.08401e-10	-0.944453
42379661	chr15:42379661:T:C	2.07242e-09	-2.08401e-10	-1.05199
42379888	chr15:42379888:G:A	2.06299e-09	-2.08401e-10	-1.05655
42379977	chr15:42379977:A:G	9.62596e-09	-2.08401e-10	0.48376
42380047	chr15:42380047:C:T	5.51012e-10	-1.86134	-0.515364
42380088	chr15:42380088:G:A	2.35472e-09	-0.924282	-2.85769e-10
42380475	chr15:42380475:A:G	3.48522e-10	-1.65272	-1.18204
42380704	chr15:42380704:C:T	2.07048e-09	-2.08401e-10	-1.05292
42380756	chr15:42380756:T:A	9.56059e-10	-1.82564	-2.85769e-10
42380849	chr15:42380849:C:T	2.49487e-09	-2.08401e-10	-0.866466
42380959	chr15:42380959:G:A	1.93764e-09	-2.08401e-10	-1.11923
42381233	chr15:42381233:T:C	5.82265e-09	-2.08401e-10	-0.0189477
42381370	chr15:42381370:A:G	1.94034e-09	-2.08401e-10	-1.11784
42381517	chr15:42381517:C:T	3.09467e-09	-2.08401e-10	-0.651021
42381773	chr15:42381773:C:T	1.70245e-09	-2.08401e-10	-1.24863
42381962	chr15:42381962:G:A	3.05474e-09	-2.08401e-10	-0.66401
42382234	chr15:42382234:G:A	3.19659e-09	-2.08401e-10	-0.618619
42382836	chr15:42382836:T:C	3.18231e-10	-1.86559	-1.06009
42383478	chr15:42383478:A:G	2.01621e-09	-2.08401e-10	-1.07948
42383792	chr15:42383792:T:C	1.98738e-09	-2.08401e-10	-1.09389
42384084	chr15:42384084:A:G	2.32841e-09	-2.08401e-10	-0.935517
42384140	chr15:42384140:G:A	3.45677e-09	-2.08401e-10	-0.540369
42384239	chr15:42384239:G:A	3.40098e-10	-1.86771	-0.991516
42384289	chr15:42384289:A:G	3.21043e-09	-2.08401e-10	-0.614298
42384439	chr15:42384439:A:G	2.04573e-09	-2.08401e-10	-1.06495
42384975	chr15:42384975:T:A	3.44686e-10	-1.86055	-0.985278
42385056	chr15:42385056:A:G	1.71059e-09	-2.08401e-10	-1.24386
42385525	chr15:42385525:C:T	1.88961e-09	-2.08401e-10	-1.14434
42385596	chr15:42385596:ACT:A	3.25836e-09	-2.08401e-10	-0.599481
42385761	chr15:42385761:G:A	2.40115e-09	-2.08401e-10	-0.904757
42385932	chr15:42385932:G:C	2.06325e-09	-2.08401e-10	-1.05642
42386025	chr15:42386025:T:C	5.61195e-09	-2.08401e-10	-0.0558053
42386088	chr15:42386088:G:A	2.92482e-09	-2.08401e-10	-0.70747
42386140	chr15:42386140:C:T	3.20026e-09	-2.08401e-10	-0.617471
42386266	chr15:42386266:C:G	3.32001e-09	-2.08401e-10	-0.580735
42386317	chr15:42386317:A:C	1.68712e-09	-2.08401e-10	-1.25768
42386411	chr15:42386411:A:G	3.57285e-10	-1.85183	-0.958091
42386412	chr15:42386412:T:C	9.57838e-09	-2.08401e-10	0.478805
42386614	chr15:42386614:G:A	1.96684e-09	-2.08401e-10	-1.10428
42387017	chr15:42387017:T:G	1.68589e-09	-2.08401e-10	-1.25841
42387058	chr15:42387058:C:T	5.65769e-09	-2.08401e-10	-0.047688
42387216	chr15:42387216:A:G	1.05945e-09	-1.72295	-2.85769e-10
42387225	chr15:42387225:C:T	2.75022e-06	6.13873	-2.85769e-10
42387226	chr15:42387226:G:A	3.2689e-09	-2.08401e-10	-0.596249
42387591	chr15:42387591:T:C	3.26498e-10	-1.64502	-1.25501
42387805	chr15:42387805:C:T	2.5897e-09	-2.08401e-10	-0.829161
42388149	chr15:42388149:A:G	5.41824e-10	-1.25369	-1.13983
42388217	chr15:42388217:C:T	6.96811e-09	-2.08401e-10	0.16064
42388292	chr15:42388292:G:C	2.31069e-09	-2.08401e-10	-0.943157
42388712	chr15:42388712:C:T	3.90635e-10	-1.4619	-1.25879
42388859	chr15:42388859:G:A	4.29165e-10	-1.83793	-0.788687
42389001	chr15:42389001:G:A	1.27679e-09	-1.48294	-0.053418
42389411	chr15:42389411:G:A	4.9998e-10	-1.81772	-0.656168
42389728	chr15:42389728:A:G	2.00155e-09	-2.08401e-10	-1.08678
42389833	chr15:42389833:A:T	1.70235e-09	-2.08401e-10	-1.24869
42390152	chr15:42390152:C:T	1.78283e-09	-2.08401e-10	-1.2025
42390507	chr15:42390507:T:A	5.91658e-09	-0.00294554	-2.85769e-10
42391059	chr15:42391059:C:T	3.69172e-09	-2.08401e-10	-0.474611
42391152	chr15:42391152:C:T	4.40717e-09	-2.08401e-10	-0.29747
42391432	chr15:42391432:G:A	1.38688e-09	-1.45365	-2.85769e-10
42391589	chr15:42391589:G:A	7.60483e-07	5.03024	-0.176992
42391775	chr15:42391775:G:A	1.69207e-09	-2.08401e-10	-1.25475
42391843	chr15:42391843:G:A	9.26373e-10	-1.85718	-2.85769e-10
42392035	chr15:42392035:C:T	4.15046e-09	-2.08401e-10	-0.357485
42392190	chr15:42392190:G:C	4.53363e-09	-2.08401e-10	-0.269181
42392191	chr15:42392191:A:G	4.72641e-09	0.935237	-1.16277
42392257	chr15:42392257:A:G	2.31683e-09	0.286851	-1.22736
42392452	chr15:42392452:G:A	1.81356e-09	-2.08401e-10	-1.18541
42392482	chr15:42392482:C:G	3.08748e-10	-1.70686	-1.24907
42392725	chr15:42392725:A:G	2.28131e-09	-2.08401e-10	-0.955955
42392920	chr15:42392920:C:T	4.83236e-09	-2.08401e-10	-0.205368
42393201	chr15:42393201:A:G	4.33447e-09	-2.08401e-10	-0.314104
42393256	chr15:42393256:T:C	5.59044e-10	-1.5742	-0.788029
42393436	chr15:42393436:C:T	8.2188e-10	-1.31586	-0.661007
42393680	chr15:42393680:G:A	1.80584e-09	-2.08401e-10	-1.18968
42393740	chr15:42393740:C:T	2.13878e-09	-2.08401e-10	-1.02047
42393840	chr15:42393840:A:G	2.11574e-09	-2.08401e-10	-1.0313
42395065	chr15:42395065:G:A	9.38763e-10	-1.8439	-2.85769e-10
42395078	chr15:42395078:A:C	7.69839e-09	-2.08401e-10	0.260308
42395120	chr15:42395120:T:C	9.42819e-10	-1.83958	-2.85769e-10
42395267	chr15:42395267:G:A	3.76162e-09	-2.08401e-10	-0.455854
42396420	chr15:42396420:T:C	1.38084e-09	-1.05658	-0.401434
42396482	chr15:42396482:C:T	1.08926e-09	-1.126	-0.569209
42396574	chr15:42396574:A:G	4.16177e-10	-1.6487	-1.00865
42396684	chr15:42396684:C:G	2.04947e-09	-2.08401e-10	-1.06312
42396795	chr15:42396795:A:G	1.79925e-09	-2.08401e-10	-1.19334
42397040	chr15:42397040:A:G	3.40035e-09	-2.08401e-10	-0.556825
42397120	chr15:42397120:C:T	1.13925e-09	-1.12017	-0.530162
42397458	chr15:42397458:G:A	2.67017e-08	-2.08401e-10	1.50402
42397501	chr15:42397501:G:A	3.21445e-09	-2.08401e-10	-0.613048
42397548	chr15:42397548:G:T	3.21746e-09	-2.08401e-10	-0.612113
42397555	chr15:42397555:A:T	1.87719e-09	-2.08401e-10	-1.15093
42397788	chr15:42397788:C:T	3.90323e-09	-2.08401e-10	-0.4189
42397834	chr15:42397834:T:G	2.69129e-09	-2.08401e-10	-0.790684
42397963	chr15:42397963:G:A	1.74052e-09	-2.08401e-10	-1.22652
42398098	chr15:42398098:TATATTTTTGGGGTACATATGTACCC:T	1.81382e-09	-2.08401e-10	-1.18527
42398159	chr15:42398159:G:T	3.36796e-09	-2.08401e-10	-0.566397
42398300	chr15:42398300:A:G	1.69118e-09	-2.08401e-10	-1.25528
42398670	chr15:42398670:C:T	9.14559e-10	-1.87002	-2.85769e-10
42398672	chr15:42398672:C:T	2.9682e-09	-2.08401e-10	-0.692748
42398726	chr15:42398726:A:G	8.56759e-09	-2.08401e-10	0.367282
42398934	chr15:42398934:G:A	1.78416e-09	-2.08401e-10	-1.20176
42398941	chr15:42398941:T:C	3.17038e-09	-2.08401e-10	-0.626853
42399016	chr15:42399016:C:T	5.63709e-10	-1.22667	-1.12725
42399055	chr15:42399055:G:T	2.89225e-09	-2.08401e-10	-0.71867
42399059	chr15:42399059:A:G	1.68585e-09	-2.08401e-10	-1.25843
42399466	chr15:42399466:C:G	4.31035e-10	-1.85777	-0.764496
42399713	chr15:42399713:C:T	7.73148e-09	-2.08401e-10	0.264597
42400195	chr15:42400195:C:T	3.57472e-10	-1.56207	-1.24733
42400307	chr15:42400307:T:C	1.79237e-09	-2.08401e-10	-1.19717
42401143	chr15:42401143:G:A	1.77627e-09	-2.08401e-10	-1.20619
42401635	chr15:42401635:G:A	4.56388e-09	-2.08401e-10	-0.262531
42401984	chr15:42401984:G:GA	8.08324e-09	-2.08401e-10	0.309089
42402268	chr15:42402268:T:C	1.71373e-09	-2.08401e-10	-1.24203
42402407	chr15:42402407:A:T	2.18192e-08	-2.08401e-10	1.30209
42402746	chr15:42402746:T:C	6.96545e-10	-0.929848	-1.21248
42402761	chr15:42402761:G:A	3.87918e-09	-2.08401e-10	-0.425079
42403320	chr15:42403320:G:A	3.41185e-09	-2.08401e-10	-0.553448
42403324	chr15:42403324:G:A	4.49422e-09	-2.08401e-10	-0.277911
42403677	chr15:42403677:C:T	5.35023e-10	-1.26035	-1.1458
42404408	chr15:42404408:G:T	3.25298e-09	-2.08401e-10	-0.601132
42405281	chr15:42405281:T:G	2.96785e-09	-2.08401e-10	-0.692867
42405404	chr15:42405404:G:A	1.82725e-09	-2.08401e-10	-1.17789
42405867	chr15:42405867:C:T	3.10459e-09	-2.08401e-10	-0.647821
42406086	chr15:42406086:G:A	3.9495e-09	-2.08401e-10	-0.407116
42406093	chr15:42406093:C:T	1.70234e-09	-2.08401e-10	-1.2487
42406275	chr15:42406275:A:G	3.22814e-09	-2.08401e-10	-0.608798
42406555	chr15:42406555:T:G	1.49167e-09	-1.38081	-2.85769e-10
42406826	chr15:42406826:G:A	3.35339e-09	-2.08401e-10	-0.570733
42407341	chr15:42407341:T:G	2.494e-09	-2.08401e-10	-0.866816
42407374	chr15:42407374:C:G	2.45775e-09	-2.08401e-10	-0.881459
42407415	chr15:42407415:A:G	2.91615e-09	-2.08401e-10	-0.710439
42407923	chr15:42407923:G:C	1.70648e-09	-2.08401e-10	-1.24627
42408023	chr15:42408023:A:G	3.64329e-10	-1.60062	-1.18978
42408354	chr15:42408354:G:A	1.70668e-09	-2.08401e-10	-1.24615
42409005	chr15:42409005:G:C	7.31354e-10	-0.848604	-1.24496
42409205	chr15:42409205:C:T	3.2217e-09	-2.08401e-10	-0.610793
42409268	chr15:42409268:C:A	6.41064e-09	-2.08401e-10	0.0772554
42409422	chr15:42409422:C:G	5.74559e-09	-2.08401e-10	-0.0322717
42409490	chr15:42409490:T:C	9.07317e-10	-1.32187	-0.556094
42409902	chr15:42409902:C:T	7.60148e-09	-2.08401e-10	0.247639
42410242	chr15:42410242:T:C	3.33802e-09	-2.08401e-10	-0.575327
42410787	chr15:42410787:C:T	1.86597e-09	-2.08401e-10	-1.15692
42410952	chr15:42410952:G:A	1.85683e-09	-2.08401e-10	-1.16183
42411011	chr15:42411011:GA:G	9.66869e-10	-0.822784	-0.991612
42411155	chr15:42411155:G:C	1.72783e-09	-2.08401e-10	-1.23384
42411158	chr15:42411158:G:A	2.30491e-08	1.35692	-2.85769e-10
42411173	chr15:42411173:C:G	1.70684e-09	-2.08401e-10	-1.24606
42411208	chr15:42411208:T:C	1.71486e-08	2.08469	-1.02347
42411275	chr15:42411275:A:G	2.31964e-09	-2.08401e-10	-0.93929
42411339	chr15:42411339:T:C	1.82489e-09	-2.08401e-10	-1.17918
42411496	chr15:42411496:C:T	3.4168e-09	-2.08401e-10	-0.552
42411907	chr15:42411907:C:T	1.60864e-09	-1.30532	-2.85769e-10
42412809	chr15:42412809:A:C	3.521e-10	-1.56571	-1.25883
42412993	chr15:42412993:A:G	5.12378e-10	-1.27473	-1.17467
42413173	chr15:42413173:T:C	1.82858e-09	-1.3702	0.193037
42413266	chr15:42413266:A:C	8.5558e-10	-1.07121	-0.865474
42413398	chr15:42413398:C:T	2.08036e-09	-2.08401e-10	-1.04816
42413399	chr15:42413399:G:A	2.07759e-09	-2.08401e-10	-1.04949
42413659	chr15:42413659:G:A	1.69412e-09	-2.08401e-10	-1.25354
42413824	chr15:42413824:A:T	1.6947e-09	-2.08401e-10	-1.2532
42413849	chr15:42413849:T:TA	1.77557e-09	-2.08401e-10	-1.20658
42414089	chr15:42414089:T:C	2.32031e-09	-2.08401e-10	-0.939003
42414272	chr15:42414272:T:C	2.23505e-09	-2.08401e-10	-0.97644
42415063	chr15:42415063:G:C	1.69207e-09	-2.08401e-10	-1.25475
42415645	chr15:42415645:G:C	3.43122e-10	-1.67258	-1.17779
42415692	chr15:42415692:T:A	8.88485e-09	-2.08401e-10	0.403644
42415847	chr15:42415847:C:G	3.16557e-09	-2.08401e-10	-0.62837
42415882	chr15:42415882:C:T	2.17205e-09	-2.08401e-10	-1.00503
42415892	chr15:42415892:G:A	3.25204e-09	-2.08401e-10	-0.601421
42416028	chr15:42416028:G:A	2.09534e-09	-2.08401e-10	-1.04099
42416122	chr15:42416122:A:G	2.1013e-09	-2.08401e-10	-1.03815
42416193	chr15:42416193:C:G	1.69737e-09	-2.08401e-10	-1.25162
42416912	chr15:42416912:TTTAAACCA:T	1.68531e-09	-2.08401e-10	-1.25876
42417033	chr15:42417033:C:T	2.95267e-09	-2.08401e-10	-0.697993
42417034	chr15:42417034:G:A	1.69799e-09	-2.08401e-10	-1.25126
42417287	chr15:42417287:G:A	2.34332e-09	-2.08401e-10	-0.929135
42417798	chr15:42417798:A:C	4.93366e-09	-2.08401e-10	-0.184622
42418021	chr15:42418021:G:C	5.59255e-10	-1.26863	-1.09323
42418128	chr15:42418128:G:A	2.89511e-09	-2.08401e-10	-0.717682
42418249	chr15:42418249:G:A	2.36342e-09	-2.08401e-10	-0.920593
42418328	chr15:42418328:C:T	3.40813e-09	-2.08401e-10	-0.55454
42418421	chr15:42418421:C:T	5.92438e-10	-1.14655	-1.15767
42418510	chr15:42418510:C:T	5.47667e-09	-2.08401e-10	-0.0802058
42418659	chr15:42418659:G:A	1.70098e-09	-2.08401e-10	-1.2495
42419087	chr15:42419087:G:A	1.2313e-08	1.88192	-1.15197
42419143	chr15:42419143:C:T	2.23228e-09	-2.08401e-10	-0.977679
42419444	chr15:42419444:A:G	1.14614e-08	1.8768	-1.21852
42419460	chr15:42419460:G:C	2.37841e-09	-2.08401e-10	-0.914271
42419473	chr15:42419473:C:T	3.02324e-09	-2.08401e-10	-0.674375
42419607	chr15:42419607:G:A	2.21054e-09	-2.08401e-10	-0.987465
42419674	chr15:42419674:G:A	8.66469e-09	-2.08401e-10	0.378553
42419882	chr15:42419882:G:A	1.40881e-08	1.79827	-0.933642
42419994	chr15:42419994:T:A	1.68533e-09	-2.08401e-10	-1.25874
42420375	chr15:42420375:A:G	1.68816e-09	-2.08401e-10	-1.25706
42420592	chr15:42420592:A:G	7.35314e-09	-2.08401e-10	0.214423
42421343	chr15:42421343:C:T	1.00831e-08	-2.08401e-10	0.53016
42421588	chr15:42421588:T:C	2.15326e-09	-2.08401e-10	-1.01372
42421830	chr15:42421830:A:G	1.205e-09	-1.59422	-2.85769e-10
42422621	chr15:42422621:CTA:C	2.38443e-09	-2.08401e-10	-0.911746
42423462	chr15:42423462:G:C	4.80088e-09	-2.08401e-10	-0.211904
42423501	chr15:42423501:T:C	3.51486e-09	-2.08401e-10	-0.523704
42423554	chr15:42423554:T:A	1.44122e-08	-2.08401e-10	0.88737
42423746	chr15:42423746:A:G	5.60375e-10	-1.25842	-1.10143
42423830	chr15:42423830:G:C	1.73198e-09	-2.08401e-10	-1.23144
42423864	chr15:42423864:T:C	7.90953e-09	-2.08401e-10	0.287364
42424670	chr15:42424670:G:A	8.03644e-09	-2.08401e-10	0.303282
42424700	chr15:42424700:G:A	2.61332e-10	-1.86434	-1.25833
42424733	chr15:42424733:C:T	2.75763e-09	-2.08401e-10	-0.766333
42424759	chr15:42424759:C:T	6.18352e-09	-2.08401e-10	0.0411844
42425169	chr15:42425169:C:T	5.46004e-09	-2.08401e-10	-0.0832471
42425277	chr15:42425277:C:G	1.68562e-09	-2.08401e-10	-1.25857
42425524	chr15:42425524:C:T	1.42322e-08	2.13368	-1.25887
42425807	chr15:42425807:T:G	4.2102e-09	-2.08401e-10	-0.343194
42425954	chr15:42425954:T:TC	2.15458e-09	-2.08401e-10	-1.01311
42426250	chr15:42426250:C:G	1.85508e-09	-2.08401e-10	-1.16277
42426545	chr15:42426545:G:A	1.71525e-09	-2.08401e-10	-1.24115
42426551	chr15:42426551:T:C	3.64181e-10	-1.56957	-1.22124
42426719	chr15:42426719:T:C	2.05987e-08	2.0441	-0.79958
42426807	chr15:42426807:T:C	8.24263e-09	-2.08401e-10	0.328616
42426933	chr15:42426933:G:A	9.34134e-10	-1.84884	-2.85769e-10
42427591	chr15:42427591:T:A	1.87332e-09	-2.08401e-10	-1.15299
42427661	chr15:42427661:A:G	1.6877e-09	-2.08401e-10	-1.25733
42428090	chr15:42428090:G:C	2.02282e-08	1.99284	-0.766466
42428815	chr15:42428815:G:C	5.21986e-09	-2.08401e-10	-0.128234
42428827	chr15:42428827:G:A	4.23236e-08	-2.08401e-10	1.96464
42428833	chr15:42428833:G:A	1.79131e-08	-2.08401e-10	1.10483
42428845	chr15:42428845:G:C	1.01497e-08	-2.08401e-10	0.53674
42429049	chr15:42429049:G:A	9.27718e-10	-1.85573	-2.85769e-10
42429447	chr15:42429447:A:G	2.78768e-09	-2.08401e-10	-0.755493
42430111	chr15:42430111:T:C	2.0965e-09	-2.08401e-10	-1.04043
42430441	chr15:42430441:G:A	1.6944e-09	-2.08401e-10	-1.25338
42430798	chr15:42430798:C:A	1.9285e-09	-2.08401e-10	-1.12396
42430850	chr15:42430850:C:T	1.73279e-09	-2.08401e-10	-1.23097
42430877	chr15:42430877:T:A	2.11117e-09	-2.08401e-10	-1.03346
42431209	chr15:42431209:A:G	1.48184e-08	2.08248	-1.16732
42431618	chr15:42431618:T:C	2.77836e-08	-2.08401e-10	1.54374
42432199	chr15:42432199:C:T	3.75708e-09	-2.08401e-10	-0.457062
42432383	chr15:42432383:T:C	8.60151e-09	-2.08401e-10	0.371234
42432440	chr15:42432440:C:A	1.2485e-08	1.91511	-1.17128
42432441	chr15:42432441:C:T	1.55102e-08	2.14922	-1.18842
42432596	chr15:42432596:G:C	3.75179e-09	-2.08401e-10	-0.458471
42432778	chr15:42432778:G:A	4.10105e-09	-2.08401e-10	-0.36946
42433128	chr15:42433128:C:T	1.34356e-08	1.97515	-1.15795
42433844	chr15:42433844:T:C	1.24303e-08	1.92263	-1.18319
42433989	chr15:42433989:T:C	8.44476e-09	-2.08401e-10	0.352843
42434224	chr15:42434224:C:T	1.85837e-09	-2.08401e-10	-1.16101
42434412	chr15:42434412:T:C	1.50724e-08	1.93016	-0.997998
42434495	chr15:42434495:C:T	2.18165e-09	-2.08401e-10	-1.00062
42434581	chr15:42434581:T:C	1.6851e-09	-2.08401e-10	-1.25888
42434698	chr15:42434698:G:A	2.9835e-09	0.535994	-1.2236
42434804	chr15:42434804:G:A	9.54144e-10	-1.82764	-2.85769e-10
42435079	chr15:42435079:T:C	1.6853e-09	-2.08401e-10	-1.25876
42435121	chr15:42435121:T:C	1.68563e-09	-2.08401e-10	-1.25856
42435423	chr15:42435423:G:A	1.83384e-08	1.12829	-2.85769e-10
42435481	chr15:42435481:G:C	2.59953e-08	-2.08401e-10	1.47721
42435590	chr15:42435590:A:G	5.98598e-09	-2.08401e-10	0.00871659
42435685	chr15:42435685:T:G	4.63588e-09	-2.08401e-10	-0.246877
42435712	chr15:42435712:G:A	5.86017e-09	-2.08401e-10	-0.0125259
42436199	chr15:42436199:C:T	1.9179e-09	-2.08401e-10	-1.12947
42436766	chr15:42436766:A:G	1.37287e-08	1.92258	-1.08379
42436811	chr15:42436811:C:T	4.7884e-09	-2.08401e-10	-0.214507
42436843	chr15:42436843:T:C	2.48098e-09	-2.08401e-10	-0.872049
42437211	chr15:42437211:C:G	7.21861e-09	-2.08401e-10	0.195959
42437310	chr15:42437310:G:A	1.70097e-09	-2.08401e-10	-1.2495
42437776	chr15:42437776:G:A	1.80232e-09	-2.08401e-10	-1.19163
42437966	chr15:42437966:C:T	1.33606e-08	1.98409	-1.17248
42437995	chr15:42437995:T:C	1.04396e-09	-0.800655	-0.937024
42438054	chr15:42438054:T:G	2.0536e-09	-2.08401e-10	-1.06111
42438260	chr15:42438260:G:A	2.05615e-09	-2.08401e-10	-1.05987
42439619	chr15:42439619:G:C	2.33183e-08	-2.08401e-10	1.36853
42439654	chr15:42439654:G:C	1.72157e-09	-2.08401e-10	-1.23747
42439755	chr15:42439755:T:C	1.72381e-09	-2.08401e-10	-1.23616
42440204	chr15:42440204:A:G	1.69261e-09	-2.08401e-10	-1.25443
42440508	chr15:42440508:GAA:G	1.75302e-09	-2.08401e-10	-1.21936
42441704	chr15:42441704:G:T	5.7201e-09	-2.08401e-10	-0.0367177
42441959	chr15:42441959:T:C	2.01992e-09	-2.08401e-10	-1.07765
42441964	chr15:42441964:G:T	4.61983e-06	7.86837	-1.21096
42442122	chr15:42442122:C:T	2.69894e-10	-1.83161	-1.25882
42442225	chr15:42442225:G:C	5.84161e-09	-2.08401e-10	-0.0156971
42442713	chr15:42442713:C:T	6.64871e-09	-2.08401e-10	0.113719
42442823	chr15:42442823:A:G	2.62991e-06	7.17501	-1.081
42442917	chr15:42442917:G:A	1.0905e-09	-1.69406	-2.85769e-10
42442933	chr15:42442933:G:A	2.0177e-09	-2.08401e-10	-1.07875
42442958	chr15:42442958:A:G	6.41871e-09	-2.08401e-10	0.0785141
42443572	chr15:42443572:G:A	6.65947e-09	-2.08401e-10	0.115337
42443663	chr15:42443663:A:G	2.92364e-08	2.68595	-1.09124
42444055	chr15:42444055:T:A	2.70464e-10	-1.84136	-1.24696
42444880	chr15:42444880:C:T	1.68751e-09	-2.08401e-10	-1.25745
42446498	chr15:42446498:G:C	1.9198e-09	-2.08401e-10	-1.12848
42447070	chr15:42447070:C:G	3.80344e-09	-2.08401e-10	-0.444798
42447327	chr15:42447327:C:A	1.86656e-09	-2.08401e-10	-1.1566
42447519	chr15:42447519:C:T	2.49794e-09	-2.08401e-10	-0.865238
42448921	chr15:42448921:A:G	1.6852e-09	-2.08401e-10	-1.25882
42449254	chr15:42449254:C:T	1.71686e-09	-2.08401e-10	-1.24021
42449353	chr15:42449353:C:T	1.70427e-09	-2.08401e-10	-1.24757
42449479	chr15:42449479:C:T	6.08315e-09	-2.08401e-10	0.0248184
42449541	chr15:42449541:T:C	1.68517e-09	-2.08401e-10	-1.25884
42450237	chr15:42450237:T:C	3.20872e-10	-1.87048	-1.04693
42450266	chr15:42450266:A:G	3.05516e-09	-2.08401e-10	-0.66387
42451896	chr15:42451896:A:G	8.70911e-06	8.29462	-1.0032
42452199	chr15:42452199:A:T	1.69566e-09	-2.08401e-10	-1.25263
42452935	chr15:42452935:C:T	1.71155e-09	-2.08401e-10	-1.2433
42453504	chr15:42453504:C:A	9.32329e-10	-1.85077	-2.85769e-10
42453667	chr15:42453667:C:T	1.83587e-09	-2.08401e-10	-1.17318
42453691	chr15:42453691:G:A	1.72469e-09	-2.08401e-10	-1.23565
42454109	chr15:42454109:AC:A	1.68598e-09	-2.08401e-10	-1.25835
42454193	chr15:42454193:A:C	3.16823e-10	-1.87049	-1.05963
42454738	chr15:42454738:A:T	1.69153e-09	-2.08401e-10	-1.25507
42454756	chr15:42454756:C:T	9.18987e-10	-1.86519	-2.85769e-10
42454820	chr15:42454820:G:A	1.57594e-09	-1.32585	-2.85769e-10
42455497	chr15:42455497:C:T	2.59249e-09	-2.08401e-10	-0.828085
42455787	chr15:42455787:T:A	2.55884e-09	-0.841151	-2.85769e-10
42456527	chr15:42456527:C:T	9.47564e-10	-1.83456	-2.85769e-10
42456581	chr15:42456581:G:A	1.68543e-09	-2.08401e-10	-1.25868
42456815	chr15:42456815:C:T	1.69686e-09	-2.08401e-10	-1.25193
42457278	chr15:42457278:C:T	6.24101e-06	8.10588	-1.14769
42457875	chr15:42457875:A:G	5.98184e-09	-2.08401e-10	0.00802396
42458183	chr15:42458183:T:G	2.63724e-09	-2.08401e-10	-0.810971
42458198	chr15:42458198:A:T	2.67507e-08	-2.08401e-10	1.50586
42458233	chr15:42458233:C:T	1.7459e-09	-2.08401e-10	-1.22344
42458609	chr15:42458609:G:A	2.03174e-09	-2.08401e-10	-1.07181
42458704	chr15:42458704:T:A	9.38195e-10	-1.8445	-2.85769e-10
42459340	chr15:42459340:G:A	1.95303e-09	-2.08401e-10	-1.11132
42459719	chr15:42459719:T:C	9.25206e-10	-1.85844	-2.85769e-10
42459745	chr15:42459745:A:C	4.96253e-09	-2.08401e-10	-0.178788
42460000	chr15:42460000:T:A	2.463e-09	-2.08401e-10	-0.879324
42460218	chr15:42460218:A:G	2.78372e-10	-1.85255	-1.20695
42460281	chr15:42460281:C:T	1.85421e-09	-2.08401e-10	-1.16324
42460548	chr15:42460548:G:C	2.52549e-09	-2.08401e-10	-0.854267
42460632	chr15:42460632:A:G	1.95336e-08	0.0327406	1.15869
42460985	chr15:42460985:AAGAAACTTCAAAAAG:A	1.99767e-09	-2.08401e-10	-1.08872
42461191	chr15:42461191:T:C	2.41148e-09	-2.08401e-10	-0.900462
42461319	chr15:42461319:G:A	1.70785e-09	-2.08401e-10	-1.24547
42461486	chr15:42461486:T:G	2.78653e-10	-1.86551	-1.19298
42461914	chr15:42461914:G:A	2.08691e-09	-2.08401e-10	-1.04502
42462053	chr15:42462053:G:C	1.46105e-08	-2.08401e-10	0.901037
42462080	chr15:42462080:T:C	2.0231e-09	-2.08401e-10	-1.07607
42462320	chr15:42462320:A:G	2.33319e-09	0.283529	-1.217
42462451	chr15:42462451:T:C	4.15593e-06	6.52597	0.0256131
42462524	chr15:42462524:G:A	5.77588e-09	-2.08401e-10	-0.0270129
42462944	chr15:42462944:G:A	1.73681e-09	-2.08401e-10	-1.22865
42463292	chr15:42463292:G:C	4.00119e-09	0.849861	-1.24397
42463357	chr15:42463357:C:T	3.66034e-09	-0.483148	-2.85769e-10
42463706	chr15:42463706:G:A	2.79298e-10	-1.8531	-1.20308
42464213	chr15:42464213:G:A	1.68529e-09	-2.08401e-10	-1.25877
42464421	chr15:42464421:T:C	2.77552e-10	-1.86117	-1.20128
42464942	chr15:42464942:T:C	4.59334e-10	-1.30374	-1.25494
42465961	chr15:42465961:T:A	2.50147e-09	-2.08401e-10	-0.863825
42466788	chr15:42466788:C:T	2.04264e-09	-2.08401e-10	-1.06646
42466853	chr15:42466853:G:A	9.73852e-10	-1.8072	-2.85769e-10
42466890	chr15:42466890:T:C	1.69139e-09	-2.08401e-10	-1.25515
42466980	chr15:42466980:A:C	2.75129e-09	-2.08401e-10	-0.768635
42467111	chr15:42467111:G:A	1.99587e-09	-2.08401e-10	-1.08963
42467599	chr15:42467599:C:CT	3.24301e-10	-1.86711	-1.03967
42467961	chr15:42467961:A:G	7.85854e-07	5.82437	-0.938301
42468008	chr15:42468008:C:T	1.92373e-09	-2.08401e-10	-1.12644
42468020	chr15:42468020:T:C	5.91695e-09	-2.08401e-10	-0.00288185
42468278	chr15:42468278:A:G	4.70198e-06	6.72785	-0.0528182
42468421	chr15:42468421:G:A	1.66214e-09	-1.27259	-2.85769e-10
42468449	chr15:42468449:A:G	2.00242e-09	-2.08401e-10	-1.08635
42469324	chr15:42469324:T:C	2.22492e-09	-2.08401e-10	-0.980984
42469480	chr15:42469480:C:T	1.69755e-09	-2.08401e-10	-1.25152
42469534	chr15:42469534:CA:C	3.64504e-09	-2.08401e-10	-0.487337
42469802	chr15:42469802:C:T	2.90929e-09	-0.712794	-2.85769e-10
42470790	chr15:42470790:G:A	1.70404e-09	-2.08401e-10	-1.2477
42471019	chr15:42471019:G:A	2.76257e-10	-1.85243	-1.2147
42471175	chr15:42471175:C:T	2.03149e-09	-2.08401e-10	-1.07194
42471208	chr15:42471208:C:T	6.66763e-09	-2.08401e-10	0.116561
42471452	chr15:42471452:G:A	2.92847e-09	-0.706225	-2.85769e-10
42472103	chr15:42472103:A:C	2.25575e-09	-2.08401e-10	-0.967222
42472321	chr15:42472321:G:C	6.96884e-09	-2.08401e-10	0.160746
42472716	chr15:42472716:G:A	1.99212e-09	-2.08401e-10	-1.09151
42473105	chr15:42473105:G:A	2.23196e-09	-2.08401e-10	-0.977821
42473426	chr15:42473426:G:A	3.01491e-09	0.569546	-1.24668
42473475	chr15:42473475:C:T	2.21758e-09	-2.08401e-10	-0.984285
42473549	chr15:42473549:G:A	5.20948e-09	-2.08401e-10	-0.130224
42473642	chr15:42473642:C:A	2.53738e-09	-2.08401e-10	-0.849572
42473941	chr15:42473941:C:T	4.44436e-09	-2.08401e-10	-0.289067
42474089	chr15:42474089:T:C	4.41196e-09	-2.08401e-10	-0.296385
42475259	chr15:42475259:C:G	2.25e-09	-2.08401e-10	-0.969775
42475313	chr15:42475313:G:A	8.30029e-09	-2.08401e-10	0.335587
42475382	chr15:42475382:C:T	3.93766e-09	0.818126	-1.22824
42475692	chr15:42475692:T:C	1.85809e-09	-1.16115	-2.85769e-10
42475783	chr15:42475783:G:A	6.84678e-06	6.96551	0.085322
42475801	chr15:42475801:T:C	1.97969e-09	-2.08401e-10	-1.09776
42475806	chr15:42475806:C:T	5.0275e-09	-2.08401e-10	-0.165781
42476000	chr15:42476000:C:T	2.11732e-09	0.228047	-1.2586
42476053	chr15:42476053:A:G	9.27949e-09	-2.08401e-10	0.447103
42476181	chr15:42476181:T:C	2.49029e-09	0.274299	-1.14261
42476257	chr15:42476257:T:C	1.87916e-08	-2.08401e-10	1.15271
42476850	chr15:42476850:A:G	2.9125e-10	-1.79778	-1.2165
42477046	chr15:42477046:C:T	1.98175e-09	-2.08401e-10	-1.09672
42477136	chr15:42477136:C:T	2.9732e-10	-1.76131	-1.23234
42477760	chr15:42477760:A:G	8.61619e-09	-2.08401e-10	0.37294
42477834	chr15:42477834:A:G	2.60729e-08	0.285181	1.19501
42478164	chr15:42478164:T:C	5.29138e-06	7.00207	-0.208939
42478192	chr15:42478192:C:T	2.09525e-09	-2.08401e-10	-1.04103
42478232	chr15:42478232:T:G	2.57912e-09	-2.08401e-10	-0.833254
42478655	chr15:42478655:G:A	8.97816e-09	0.678167	-0.264076
42478717	chr15:42478717:G:A	2.24723e-09	-2.08401e-10	-0.971007
42478872	chr15:42478872:C:T	5.70357e-09	-2.08401e-10	-0.0396119
42479102	chr15:42479102:T:C	1.85468e-09	-2.08401e-10	-1.16299
42479291	chr15:42479291:T:G	1.69059e-09	-2.08401e-10	-1.25563
42479300	chr15:42479300:G:A	1.76116e-09	-2.08401e-10	-1.21473
42479314	chr15:42479314:C:T	1.73557e-09	-2.08401e-10	-1.22937
42479560	chr15:42479560:G:A	2.1703e-09	-2.08401e-10	-1.00584
42479571	chr15:42479571:A:G	7.45764e-09	-2.08401e-10	0.228536
42479716	chr15:42479716:C:T	1.54225e-08	-2.08401e-10	0.955123
42479767	chr15:42479767:G:A	1.02017e-09	-1.76073	-2.85769e-10
42480407	chr15:42480407:T:C	1.27445e-09	-1.53819	-2.85769e-10
42480494	chr15:42480494:G:T	2.05273e-09	-2.08401e-10	-1.06153
42480583	chr15:42480583:A:G	1.4322e-07	3.83725	-0.653578
42480594	chr15:42480594:T:C	7.04747e-09	1.36195	-1.18999
42480603	chr15:42480603:A:G	1.29315e-07	3.83454	-0.752994
42480660	chr15:42480660:T:C	3.73409e-10	-1.80698	-0.958802
42480922	chr15:42480922:T:C	3.33274e-10	-1.86656	-1.01293
42481067	chr15:42481067:T:C	2.94282e-09	-2.08401e-10	-0.701334
42481139	chr15:42481139:A:G	1.86569e-09	-2.08401e-10	-1.15707
42483101	chr15:42483101:A:G	9.39424e-09	-2.08401e-10	0.459393
42483452	chr15:42483452:C:T	9.16477e-07	4.04746	0.992371
42483462	chr15:42483462:G:A	3.92496e-10	-1.86778	-0.848151
42483697	chr15:42483697:A:C	2.01413e-09	-2.08401e-10	-1.08051
42484201	chr15:42484201:G:A	3.33145e-09	0.662603	-1.2399
42484276	chr15:42484276:G:A	1.97739e-09	-2.08401e-10	-1.09893
42484701	chr15:42484701:G:A	1.71558e-09	-2.08401e-10	-1.24095
42484738	chr15:42484738:A:AAAAC	9.01852e-07	3.90157	1.12218
42485169	chr15:42485169:A:C	1.6732e-08	1.03662	-2.85769e-10
42485646	chr15:42485646:A:T	1.70864e-09	-2.08401e-10	-1.24501
42485701	chr15:42485701:C:T	2.54027e-09	-2.08401e-10	-0.848434
42486304	chr15:42486304:G:C	1.74845e-09	-1.22198	-2.85769e-10
42486602	chr15:42486602:TTTAGTA:T	4.03452e-09	-2.08401e-10	-0.385817
42486657	chr15:42486657:AC:A	7.85324e-09	-2.08401e-10	0.280223
42487011	chr15:42487011:A:T	1.69301e-09	-2.08401e-10	-1.25419
42487379	chr15:42487379:TAAG:T	1.8412e-08	-2.08401e-10	1.1323
42487964	chr15:42487964:G:A	9.81506e-10	-1.79937	-2.85769e-10
42488102	chr15:42488102:G:A	9.7739e-10	-1.80357	-2.85769e-10
42488147	chr15:42488147:T:C	1.69258e-09	-2.08401e-10	-1.25445
42489155	chr15:42489155:C:A	4.01226e-09	-2.08401e-10	-0.391349
42490391	chr15:42490391:T:C	2.57396e-09	-2.08401e-10	-0.835257
42490509	chr15:42490509:C:T	1.72664e-09	-1.23452	-2.85769e-10
42490698	chr15:42490698:G:C	2.63236e-09	-0.812824	-2.85769e-10
42491060	chr15:42491060:C:T	4.71502e-09	-2.08401e-10	-0.229951
42491708	chr15:42491708:C:A	1.68762e-09	-2.08401e-10	-1.25738
42491847	chr15:42491847:T:G	1.88614e-09	-2.08401e-10	-1.14617
42492595	chr15:42492595:T:C	3.40331e-09	-1.85789	1.30193
42492834	chr15:42492834:C:T	1.97268e-09	-2.08401e-10	-1.10131
42492939	chr15:42492939:G:A	1.50252e-05	8.53886	-0.702077
42493356	chr15:42493356:A:C	1.68943e-09	-2.08401e-10	-1.25631
42493434	chr15:42493434:C:G	4.81219e-09	-2.08401e-10	-0.209551
42493805	chr15:42493805:G:A	1.68103e-09	-1.26129	-2.85769e-10
42493962	chr15:42493962:T:C	2.85474e-07	4.04025	-0.166807
42494152	chr15:42494152:T:C	2.12906e-09	-2.08401e-10	-1.02502
42494252	chr15:42494252:G:A	4.03644e-09	-2.08401e-10	-0.38534
42494833	chr15:42494833:C:T	1.30495e-09	-1.51454	-2.85769e-10
42495261	chr15:42495261:G:A	3.65101e-10	-1.5435	-1.24478
42495909	chr15:42495909:A:G	1.53585e-05	8.09	-0.231281
42496578	chr15:42496578:G:A	1.78416e-09	-2.08401e-10	-1.20175
42496656	chr15:42496656:G:T	3.18423e-09	-2.08401e-10	-0.622494
42496774	chr15:42496774:A:C	1.70633e-09	-2.08401e-10	-1.24636
42497327	chr15:42497327:A:G	2.97671e-09	-0.281221	-0.408665
42497568	chr15:42497568:C:T	2.06829e-05	8.21451	-0.0581469
42497971	chr15:42497971:C:T	1.76081e-09	-2.08401e-10	-1.21493
42497997	chr15:42497997:G:A	2.6379e-10	-1.85929	-1.25401
42498331	chr15:42498331:G:A	1.57496e-07	3.65902	-0.380321
42498462	chr15:42498462:G:C	2.08624e-09	-2.08401e-10	-1.04534
42498649	chr15:42498649:T:G	3.31833e-09	-2.08401e-10	-0.581243
42498784	chr15:42498784:A:T	2.06956e-09	-2.08401e-10	-1.05337
42498958	chr15:42498958:T:A	2.03787e-09	-2.08401e-10	-1.0688
42499197	chr15:42499197:T:C	1.69958e-08	-2.08401e-10	1.05226
42499218	chr15:42499218:G:A	1.08332e-08	-2.08401e-10	0.60191
42499478	chr15:42499478:A:C	6.18306e-10	-1.18602	-1.07546
42500113	chr15:42500113:G:C	2.01686e-09	-2.08401e-10	-1.07916
42500155	chr15:42500155:T:C	1.15059e-05	7.72212	-0.152212
42500351	chr15:42500351:C:CA	2.02862e-09	-2.08401e-10	-1.07335
42501173	chr15:42501173:A:C	2.80716e-09	-0.385686	-0.362844
42501445	chr15:42501445:G:A	2.67654e-10	-1.84646	-1.2523
42501588	chr15:42501588:T:C	1.93282e-09	-1.12172	-2.85769e-10
42502096	chr15:42502096:T:C	2.04074e-09	-2.08401e-10	-1.06739
42502304	chr15:42502304:A:G	2.06835e-09	-2.08401e-10	-1.05395
42502482	chr15:42502482:C:T	2.06478e-09	-2.08401e-10	-1.05568
42503057	chr15:42503057:G:C	2.66909e-09	-2.08401e-10	-0.798968
42503208	chr15:42503208:G:A	2.70711e-10	-1.83023	-1.25717
42503288	chr15:42503288:G:A	2.66119e-10	-1.85029	-1.25422
42503515	chr15:42503515:A:G	4.23972e-09	-2.08401e-10	-0.336207
42503561	chr15:42503561:G:C	2.0207e-09	-2.08401e-10	-1.07726
42503570	chr15:42503570:G:A	1.31515e-09	-1.50675	-2.85769e-10
42503718	chr15:42503718:G:C	1.57016e-05	8.08236	-0.201542
42504244	chr15:42504244:G:A	1.60011e-07	3.645	-0.350467
42505074	chr15:42505074:C:T	2.60968e-10	-1.86936	-1.2547
42505265	chr15:42505265:G:A	2.61556e-10	-1.86651	-1.2553
42505687	chr15:42505687:C:T	2.12668e-09	-2.08401e-10	-1.02614
42506065	chr15:42506065:C:T	3.78168e-09	-2.08401e-10	-0.450536
42506481	chr15:42506481:T:C	1.70556e-09	-2.08401e-10	-1.24681
42506725	chr15:42506725:C:T	2.76335e-10	-1.81033	-1.25652
42507690	chr15:42507690:G:C	3.86427e-09	-2.08401e-10	-0.428932
42508354	chr15:42508354:G:A	3.88124e-09	-2.08401e-10	-0.424549
42508569	chr15:42508569:C:T	2.4908e-05	9.45938	-1.11714
42509409	chr15:42509409:A:T	1.01224e-08	-2.08401e-10	0.534049
42509673	chr15:42509673:C:T	1.73715e-09	-2.08401e-10	-1.22846
42509753	chr15:42509753:C:T	5.77621e-09	-2.08401e-10	-0.0269553
42510732	chr15:42510732:C:T	3.65073e-09	-2.08401e-10	-0.485777
42510792	chr15:42510792:C:A	2.07065e-09	-2.08401e-10	-1.05284
42511979	chr15:42511979:G:A	2.29355e-09	-2.08401e-10	-0.950603
42512163	chr15:42512163:T:C	1.78249e-09	-2.08401e-10	-1.20269
42512327	chr15:42512327:C:CTCTTAAGGAGCGCCTGAAAAT	2.06568e-09	-2.08401e-10	-1.05525
42512339	chr15:42512339:G:A	2.87276e-08	1.57716	-2.85769e-10
42512589	chr15:42512589:G:A	4.19316e-09	-2.08401e-10	-0.347249
42512609	chr15:42512609:C:A	2.05458e-09	-2.08401e-10	-1.06063
42512802	chr15:42512802:G:A	2.66263e-09	-0.440817	-0.360571
42513844	chr15:42513844:G:A	2.87674e-09	-2.08401e-10	-0.724047
42513958	chr15:42513958:T:C	2.11972e-09	-2.08401e-10	-1.02942
42514125	chr15:42514125:T:C	6.92396e-09	0.154284	-2.85769e-10
42514133	chr15:42514133:TG:T	2.96388e-10	-1.74675	-1.25004
42514495	chr15:42514495:A:G	1.71938e-09	-2.08401e-10	-1.23874
42514511	chr15:42514511:G:A	1.98261e-09	-2.08401e-10	-1.09629
42514645	chr15:42514645:T:C	3.11702e-09	-2.08401e-10	-0.643828
42515799	chr15:42515799:G:C	2.16874e-09	-2.08401e-10	-1.00656
42516458	chr15:42516458:G:A	1.72101e-09	-2.08401e-10	-1.23779
42516520	chr15:42516520:G:A	5.41006e-09	-0.436291	0.343848
42516575	chr15:42516575:C:T	2.60596e-09	-2.08401e-10	-0.822902
42516929	chr15:42516929:G:A	1.86039e-09	-2.08401e-10	-1.15992
42517159	chr15:42517159:A:G	2.18059e-09	-2.08401e-10	-1.00111
42517304	chr15:42517304:T:C	4.46408e-09	-2.08401e-10	-0.28464
42517372	chr15:42517372:C:T	1.77841e-09	-2.08401e-10	-1.20498
42517487	chr15:42517487:G:A	6.4742e-09	-2.08401e-10	0.0871209
42518743	chr15:42518743:C:CTGAAAG	5.18983e-06	7.71247	-0.938721
42518759	chr15:42518759:A:G	4.52305e-09	-2.08401e-10	-0.271518
42519433	chr15:42519433:A:G	2.02847e-09	-2.08401e-10	-1.07342
42520300	chr15:42520300:C:T	3.55735e-09	-2.08401e-10	-0.511687
42520524	chr15:42520524:T:G	1.68904e-05	8.24682	-0.293017
42520595	chr15:42520595:C:T	2.49342e-09	-0.430252	-0.436796
42520621	chr15:42520621:G:A	1.71212e-09	-2.08401e-10	-1.24297
42521063	chr15:42521063:G:T	1.7108e-09	-2.08401e-10	-1.24374
42521107	chr15:42521107:G:A	2.14248e-09	-2.08401e-10	-1.01874
42521114	chr15:42521114:T:G	3.35944e-10	-1.73037	-1.14115
42521271	chr15:42521271:T:C	4.48127e-09	-2.08401e-10	-0.280797
42521873	chr15:42521873:CCTTTGA:C	1.71489e-09	-2.08401e-10	-1.24135
42522263	chr15:42522263:C:G	2.23774e-09	-2.08401e-10	-0.975235
42523088	chr15:42523088:C:T	1.79801e-09	-2.08401e-10	-1.19402
42524357	chr15:42524357:C:G	6.91909e-09	-2.08401e-10	0.153581
42524403	chr15:42524403:C:T	2.21609e-09	-2.08401e-10	-0.98496
42524533	chr15:42524533:C:A	1.83228e-09	-2.08401e-10	-1.17514
42525164	chr15:42525164:G:A	1.72668e-09	-2.08401e-10	-1.2345
42525185	chr15:42525185:G:A	3.40592e-09	-2.08401e-10	-0.555188
42525205	chr15:42525205:A:T	3.64735e-06	7.66221	-1.24115
42525698	chr15:42525698:G:A	2.75095e-10	-1.85473	-1.21661
42525828	chr15:42525828:T:C	3.07075e-09	0.590968	-1.24975
42526393	chr15:42526393:G:T	2.64503e-10	-1.87001	-1.2406
42526683	chr15:42526683:G:A	3.78494e-10	-1.793	-0.959257
42527553	chr15:42527553:T:C	1.73354e-09	-2.08401e-10	-1.23054
42527755	chr15:42527755:G:C	1.86364e-09	-2.08401e-10	-1.15817
42528253	chr15:42528253:C:T	2.50761e-09	-0.381247	-0.480127
42528391	chr15:42528391:G:A	8.38481e-08	3.37101	-0.72271
42529007	chr15:42529007:G:T	1.70463e-09	-2.08401e-10	-1.24735
42529069	chr15:42529069:A:C	2.11959e-09	-2.08401e-10	-1.02948
42529589	chr15:42529589:T:C	3.41527e-09	-2.08401e-10	-0.552447
42529857	chr15:42529857:C:T	1.7167e-09	-2.08401e-10	-1.2403
42530021	chr15:42530021:G:C	2.17849e-09	-2.08401e-10	-1.00207
42530419	chr15:42530419:T:G	2.0461e-09	-2.08401e-10	-1.06477
42530500	chr15:42530500:C:T	2.13668e-09	-2.08401e-10	-1.02145
42530622	chr15:42530622:T:A	2.07174e-09	-2.08401e-10	-1.05232
42530738	chr15:42530738:A:G	1.56802e-08	-2.08401e-10	0.971697
42530769	chr15:42530769:A:G	3.99042e-09	-2.08401e-10	-0.396806
42531173	chr15:42531173:G:A	1.85349e-09	-2.08401e-10	-1.16363
42531596	chr15:42531596:AAGAAGGGCCAG:A	2.01109e-09	-2.08401e-10	-1.08202
42532278	chr15:42532278:A:G	4.0667e-10	-1.7679	-0.91256
42532380	chr15:42532380:T:C	2.14172e-07	3.64184	-0.0557667
42532383	chr15:42532383:CTG:C	1.6872e-09	-2.08401e-10	-1.25763
42532384	chr15:42532384:T:C	2.32999e-07	3.1096	0.560734
42532386	chr15:42532386:A:C	1.6893e-09	-2.08401e-10	-1.25639
42532399	chr15:42532399:T:C	4.71868e-09	-2.08401e-10	-0.229174
42532932	chr15:42532932:T:C	1.71603e-09	-2.08401e-10	-1.24069
42533503	chr15:42533503:T:TAAG	2.19404e-09	-2.08401e-10	-0.994958
42533551	chr15:42533551:A:G	3.42548e-09	-2.08401e-10	-0.549461
42533706	chr15:42533706:T:G	1.89903e-09	-2.08401e-10	-1.13936
42534028	chr15:42534028:C:T	2.11792e-09	-2.08401e-10	-1.03027
42534058	chr15:42534058:G:C	1.80951e-09	-2.08401e-10	-1.18765
42534110	chr15:42534110:A:G	2.17842e-09	-2.08401e-10	-1.0021
42534310	chr15:42534310:T:C	3.42726e-09	-2.08401e-10	-0.548943
42534381	chr15:42534381:T:A	1.70645e-09	-2.08401e-10	-1.24629
42534625	chr15:42534625:C:A	2.07295e-07	3.62669	-0.0732525
42535481	chr15:42535481:T:G	2.66305e-10	-1.86976	-1.23405
42535703	chr15:42535703:C:T	1.79386e-09	-2.08401e-10	-1.19634
42536157	chr15:42536157:CCATAA:C	1.00423e-05	7.59976	-0.165897
42536290	chr15:42536290:A:G	1.71892e-09	-2.08401e-10	-1.23901
42536549	chr15:42536549:G:A	2.09658e-09	-2.08401e-10	-1.04039
42538109	chr15:42538109:C:T	9.14944e-10	-1.8696	-2.85769e-10
42538460	chr15:42538460:G:A	2.15766e-09	-2.08401e-10	-1.01168
42538640	chr15:42538640:T:C	3.09184e-09	-2.08401e-10	-0.651938
42539178	chr15:42539178:G:A	2.18668e-09	-2.08401e-10	-0.998318
42539204	chr15:42539204:C:T	2.07832e-09	-2.08401e-10	-1.04914
42539969	chr15:42539969:G:T	2.0306e-09	-2.08401e-10	-1.07237
42540093	chr15:42540093:G:C	2.01749e-09	-2.08401e-10	-1.07885
42540336	chr15:42540336:C:T	3.80686e-09	-0.702325	0.258427
42541277	chr15:42541277:G:C	4.01916e-09	-0.710551	0.320919
42541909	chr15:42541909:A:G	1.74182e-09	-2.08401e-10	-1.22577
42541921	chr15:42541921:G:A	2.09891e-09	-2.08401e-10	-1.03928
42541987	chr15:42541987:T:C	1.81824e-09	-2.08401e-10	-1.18284
42542447	chr15:42542447:T:C	2.33475e-09	-0.932801	-2.85769e-10
42542764	chr15:42542764:C:T	2.60119e-10	-1.86893	-1.25839
42542898	chr15:42542898:C:T	2.04168e-09	-2.08401e-10	-1.06693
42543109	chr15:42543109:T:C	1.70797e-09	-2.08401e-10	-1.2454
42543401	chr15:42543401:T:C	1.36212e-05	8.00931	-0.270632
42543545	chr15:42543545:A:C	2.10344e-09	-2.08401e-10	-1.03713
42543858	chr15:42543858:A:G	2.68504e-10	-1.84779	-1.2478
42543876	chr15:42543876:C:T	2.0267e-09	-2.08401e-10	-1.07429
42544360	chr15:42544360:TCAGACCAGC:T	2.94576e-10	-1.77594	-1.22699
42544521	chr15:42544521:T:A	2.85523e-10	-1.8471	-1.18704
42545299	chr15:42545299:A:G	1.84854e-05	8.25079	-0.206756
42545300	chr15:42545300:T:A	2.98598e-10	-1.81252	-1.17684
42545416	chr15:42545416:C:T	2.05575e-09	-2.08401e-10	-1.06006
42545849	chr15:42545849:A:G	2.04197e-09	-2.08401e-10	-1.06679
42546282	chr15:42546282:G:A	2.07656e-09	-2.08401e-10	-1.04999
42546343	chr15:42546343:A:G	2.0475e-09	-2.08401e-10	-1.06408
42546433	chr15:42546433:G:A	3.50568e-09	-2.08401e-10	-0.52632
42546989	chr15:42546989:T:C	1.7327e-09	-2.08401e-10	-1.23102
42547682	chr15:42547682:A:G	1.04186e-09	-1.73969	-2.85769e-10
42547726	chr15:42547726:C:G	2.02449e-09	-2.08401e-10	-1.07539
42548124	chr15:42548124:G:A	3.77738e-08	-2.08401e-10	1.85091
42548488	chr15:42548488:A:T	9.75779e-10	-1.80522	-2.85769e-10
42548697	chr15:42548697:C:T	3.36926e-09	-2.08401e-10	-0.566011
42549484	chr15:42549484:A:G	1.76253e-09	-2.08401e-10	-1.21395
42549509	chr15:42549509:T:C	3.94476e-08	3.09684	-1.20257
42549863	chr15:42549863:A:G	2.03948e-09	-2.08401e-10	-1.06801
42550667	chr15:42550667:C:T	1.98789e-09	-2.08401e-10	-1.09363
42550909	chr15:42550909:T:C	1.71601e-09	-2.08401e-10	-1.2407
42551427	chr15:42551427:G:A	1.74606e-09	-2.08401e-10	-1.22334
42551772	chr15:42551772:T:G	1.24615e-05	7.75239	-0.102694
42552012	chr15:42552012:T:C	2.00358e-09	-2.08401e-10	-1.08577
42552163	chr15:42552163:C:T	2.84605e-10	-1.80706	-1.2303
42552590	chr15:42552590:A:G	2.99988e-08	1.99959	-0.379131
42553491	chr15:42553491:A:T	1.81233e-09	-2.08401e-10	-1.18609
42553571	chr15:42553571:T:A	3.63959e-09	-2.08401e-10	-0.488834
42553598	chr15:42553598:C:T	1.74599e-09	-2.08401e-10	-1.22338
42553741	chr15:42553741:G:A	2.02384e-09	-2.08401e-10	-1.07571
42553857	chr15:42553857:CAA:C	3.72075e-10	-1.58723	-1.18213
42554081	chr15:42554081:C:A	1.69133e-09	-2.08401e-10	-1.25519
42554083	chr15:42554083:A:G	9.26303e-10	-1.85726	-2.85769e-10
42554500	chr15:42554500:T:TC	2.00501e-09	-2.08401e-10	-1.08505
42554835	chr15:42554835:C:T	2.9912e-10	-1.75287	-1.23474
42555048	chr15:42555048:G:C	4.57573e-09	-2.08401e-10	-0.259938
42555188	chr15:42555188:A:G	9.17851e-10	-1.86642	-2.85769e-10
42555278	chr15:42555278:G:A	8.88501e-06	7.74723	-0.435816
42555302	chr15:42555302:T:A	1.31777e-09	-1.50476	-2.85769e-10
42556053	chr15:42556053:TCTC:T	1.75409e-09	-2.08401e-10	-1.21875
42556100	chr15:42556100:C:T	2.48353e-09	-0.871024	-2.85769e-10
42556253	chr15:42556253:C:T	9.20141e-10	-1.86393	-2.85769e-10
42556503	chr15:42556503:G:C	7.30279e-06	7.18219	-0.0668829
42556746	chr15:42556746:T:G	1.95899e-09	-2.08401e-10	-1.10827
42557087	chr15:42557087:G:T	3.4329e-10	-1.65678	-1.1931
42557092	chr15:42557092:A:G	3.56129e-10	-1.62326	-1.1899
42557728	chr15:42557728:G:C	1.92189e-09	-2.08401e-10	-1.12739
42557825	chr15:42557825:C:T	2.00178e-09	-2.08401e-10	-1.08667
42557844	chr15:42557844:G:A	2.38063e-09	-2.08401e-10	-0.913337
42558182	chr15:42558182:A:G	3.99732e-08	2.76777	-0.86026
42558214	chr15:42558214:C:T	1.98634e-09	-2.08401e-10	-1.09441
42558330	chr15:42558330:T:G	1.48916e-05	7.89592	-0.0680687
42558504	chr15:42558504:C:T	1.93984e-09	-2.08401e-10	-1.1181
42558544	chr15:42558544:G:T	2.92219e-08	1.59421	-2.85769e-10
42558792	chr15:42558792:T:C	3.58825e-09	-2.08401e-10	-0.503038
42558879	chr15:42558879:G:A	1.69006e-09	-2.08401e-10	-1.25594
42558947	chr15:42558947:G:A	3.53187e-10	-1.62012	-1.20135
42559174	chr15:42559174:A:G	1.98012e-09	-2.08401e-10	-1.09755
42559199	chr15:42559199:A:G	6.39498e-06	7.21933	-0.236764
42559402	chr15:42559402:T:C	4.58562e-09	-2.08401e-10	-0.257777
42559639	chr15:42559639:G:T	3.43463e-10	-1.65884	-1.19054
42560135	chr15:42560135:A:T	1.94752e-09	-2.08401e-10	-1.11415
42561732	chr15:42561732:C:G	1.00113e-09	-1.77957	-2.85769e-10
42562537	chr15:42562537:A:G	2.09323e-09	-2.08401e-10	-1.042
42562782	chr15:42562782:T:C	1.8574e-09	-2.08401e-10	-1.16152
42562929	chr15:42562929:A:G	1.92619e-09	-2.08401e-10	-1.12516
42563183	chr15:42563183:A:G	2.02064e-09	-2.08401e-10	-1.07729
42564151	chr15:42564151:A:G	1.11782e-05	7.72394	-0.182925
42564443	chr15:42564443:T:C	2.83616e-09	-2.08401e-10	-0.738254
42564478	chr15:42564478:G:A	1.97786e-09	-2.08401e-10	-1.09869
42564674	chr15:42564674:A:G	2.08487e-09	-2.08401e-10	-1.046
42564740	chr15:42564740:C:T	1.84869e-09	-2.08401e-10	-1.16623
42564851	chr15:42564851:C:G	1.77603e-09	-1.20632	-2.85769e-10
42564880	chr15:42564880:G:T	1.7812e-09	-1.20342	-2.85769e-10
42565043	chr15:42565043:G:A	1.25729e-05	7.81708	-0.158482
42565176	chr15:42565176:T:C	3.55709e-09	-2.08401e-10	-0.511761
42565610	chr15:42565610:T:G	5.47131e-08	-2.08401e-10	2.2214
42565857	chr15:42565857:G:T	2.42061e-09	-2.08401e-10	-0.896685
42566152	chr15:42566152:A:G	1.96119e-09	-2.08401e-10	-1.10715
42566266	chr15:42566266:A:G	1.70607e-09	-2.08401e-10	-1.24651
42566429	chr15:42566429:A:G	1.97525e-09	-2.08401e-10	-1.10001
42566431	chr15:42566431:T:G	1.99652e-09	-2.08401e-10	-1.0893
42566693	chr15:42566693:C:T	2.01607e-09	-2.08401e-10	-1.07955
42567171	chr15:42567171:G:A	2.15148e-09	-2.08401e-10	-1.01455
42567466	chr15:42567466:G:A	1.71707e-09	-2.08401e-10	-1.24009
42567563	chr15:42567563:G:T	3.57188e-09	-2.08401e-10	-0.507611
42567735	chr15:42567735:T:C	3.51245e-10	-1.61764	-1.20933
42567932	chr15:42567932:C:T	1.98938e-09	-2.08401e-10	-1.09288
42568101	chr15:42568101:C:T	2.26156e-09	-0.964648	-2.85769e-10
42568353	chr15:42568353:A:T	1.0758e-09	-1.70764	-2.85769e-10
42568393	chr15:42568393:G:T	3.4911e-10	-1.63819	-1.19488
42568402	chr15:42568402:C:G	2.94881e-09	-2.08401e-10	-0.699302
42568561	chr15:42568561:TAAC:T	2.09131e-09	-2.08401e-10	-1.04291
42568831	chr15:42568831:G:T	2.18654e-09	-2.08401e-10	-0.998384
42569164	chr15:42569164:C:T	1.18159e-05	7.74814	-0.151646
42569369	chr15:42569369:A:G	4.1373e-08	3.03412	-1.0922
42569491	chr15:42569491:G:A	2.00387e-09	-2.08401e-10	-1.08563
42569826	chr15:42569826:A:G	1.33945e-05	7.87316	-0.151263
42570909	chr15:42570909:G:A	1.98632e-09	-2.08401e-10	-1.09442
42571231	chr15:42571231:C:T	2.89459e-09	-2.08401e-10	-0.71786
42571548	chr15:42571548:C:T	2.64471e-09	-2.08401e-10	-0.808143
42571585	chr15:42571585:T:C	2.05333e-09	-2.08401e-10	-1.06124
42572223	chr15:42572223:C:T	2.23998e-09	-2.08401e-10	-0.974235
42572455	chr15:42572455:T:G	2.96706e-09	-2.08401e-10	-0.693131
42572758	chr15:42572758:A:C	4.90046e-09	-2.08401e-10	-0.191374
42573009	chr15:42573009:T:C	1.68629e-09	-2.08401e-10	-1.25817
42573414	chr15:42573414:C:T	1.89626e-09	-2.08401e-10	-1.14082
42573439	chr15:42573439:C:A	1.17607e-09	-1.86791	0.249381
42573590	chr15:42573590:C:T	1.99466e-09	-2.08401e-10	-1.09023
42574301	chr15:42574301:AG:A	3.98906e-10	-1.74558	-0.954155
42574333	chr15:42574333:A:T	1.91697e-09	-2.08401e-10	-1.12996
42574502	chr15:42574502:G:A	1.99369e-09	-2.08401e-10	-1.09071
42575451	chr15:42575451:C:A	3.19548e-10	-1.67191	-1.24964
42575475	chr15:42575475:A:G	1.95894e-09	-2.08401e-10	-1.1083
42575971	chr15:42575971:CCG:C	1.69033e-09	-2.08401e-10	-1.25578
42576159	chr15:42576159:T:C	3.55759e-09	-2.08401e-10	-0.51162
42576317	chr15:42576317:C:G	1.99723e-09	-2.08401e-10	-1.08894
42576445	chr15:42576445:T:A	2.31184e-09	-2.08401e-10	-0.94266
42576638	chr15:42576638:G:C	1.62379e-08	-2.08401e-10	1.00665
42576830	chr15:42576830:A:G	1.9131e-09	-1.16171	0.0297365
42577006	chr15:42577006:T:G	6.88914e-09	-2.08401e-10	0.149243
42577282	chr15:42577282:C:T	5.5766e-09	-2.08401e-10	-0.0621246
42577299	chr15:42577299:A:G	2.03871e-08	-2.08401e-10	1.2342
42577779	chr15:42577779:G:C	4.45202e-09	-2.08401e-10	-0.287345
42578149	chr15:42578149:C:T	1.6898e-09	-2.08401e-10	-1.25609
42578300	chr15:42578300:G:T	3.88222e-09	-2.08401e-10	-0.424296
42578389	chr15:42578389:A:G	2.05582e-05	9.11088	-0.960567
42578596	chr15:42578596:A:G	1.72907e-09	-2.08401e-10	-1.23312
42579401	chr15:42579401:G:C	1.68519e-09	-2.08401e-10	-1.25882
42579493	chr15:42579493:C:T	2.50732e-09	-2.08401e-10	-0.861488
42581482	chr15:42581482:A:G	1.71039e-09	-2.08401e-10	-1.24398
42581595	chr15:42581595:C:A	6.6633e-09	-2.08401e-10	0.115911
42581806	chr15:42581806:A:G	1.70857e-09	-2.08401e-10	-1.24505
42582168	chr15:42582168:A:T	1.69991e-09	-2.08401e-10	-1.25013
42582627	chr15:42582627:T:A	3.95371e-09	-2.08401e-10	-0.40605
42583048	chr15:42583048:A:G	1.70609e-09	-2.08401e-10	-1.2465
42583078	chr15:42583078:C:A	3.8056e-09	-1.82472	1.38048
42583816	chr15:42583816:T:C	2.8008e-09	-1.85163	1.10083
42584547	chr15:42584547:A:G	1.71437e-09	-2.08401e-10	-1.24166
42584555	chr15:42584555:T:A	4.3389e-09	-2.08401e-10	-0.313082
42584597	chr15:42584597:C:T	4.08134e-09	-2.08401e-10	-0.374277
42584704	chr15:42584704:T:G	1.21735e-09	-1.58403	-2.85769e-10
42585392	chr15:42585392:A:G	2.59401e-09	-2.08401e-10	-0.827501
42585665	chr15:42585665:C:T	6.09449e-09	-2.08401e-10	0.0266813
42586537	chr15:42586537:C:G	4.88039e-09	-2.08401e-10	-0.195478
42586942	chr15:42586942:T:C	2.24684e-09	-2.08401e-10	-0.971179
42587044	chr15:42587044:C:T	1.74399e-09	-2.08401e-10	-1.22453
42587114	chr15:42587114:C:T	5.1568e-09	-2.08401e-10	-0.140388
42587185	chr15:42587185:A:C	3.65273e-09	-2.08401e-10	-0.485229
42587291	chr15:42587291:C:G	1.70239e-09	-2.08401e-10	-1.24867
42587433	chr15:42587433:G:A	1.72316e-09	-2.08401e-10	-1.23654
42587488	chr15:42587488:T:G	4.61521e-09	-2.08401e-10	-0.251346
42588152	chr15:42588152:A:G	2.00855e-09	-2.08401e-10	-1.08329
42588918	chr15:42588918:G:A	3.7253e-09	-2.08401e-10	-0.465556
42589012	chr15:42589012:G:A	2.11681e-09	0.224297	-1.25509
42589502	chr15:42589502:C:T	6.05829e-09	-2.08401e-10	0.0207239
42590697	chr15:42590697:G:C	4.9318e-09	-2.08401e-10	-0.185001
42591444	chr15:42591444:C:T	4.53052e-09	-2.08401e-10	-0.269867
42591685	chr15:42591685:G:A	3.91e-09	-2.08401e-10	-0.417167
42591874	chr15:42591874:A:T	3.98065e-09	-2.08401e-10	-0.399258
42592240	chr15:42592240:A:G	5.70572e-09	-2.08401e-10	-0.0392342
42593315	chr15:42593315:AT:A	1.15218e-09	-1.63905	-2.85769e-10
42593605	chr15:42593605:C:A	3.8484e-09	-2.08401e-10	-0.433047
42593876	chr15:42593876:G:A	4.36261e-10	-1.53243	-1.07779
42593919	chr15:42593919:C:T	1.05426e-09	-0.46931	-1.25856
42594306	chr15:42594306:G:A	1.80851e-08	2.20961	-1.09523
42594458	chr15:42594458:C:T	1.08698e-05	8.61098	-1.09794
42595470	chr15:42595470:T:G	2.05308e-09	-2.08401e-10	-1.06136
42595934	chr15:42595934:G:A	2.03226e-09	-2.08401e-10	-1.07155
42596015	chr15:42596015:A:G	2.73172e-09	-2.08401e-10	-0.775772
42596238	chr15:42596238:C:G	5.19742e-09	-2.08401e-10	-0.132541
42596579	chr15:42596579:A:T	1.18972e-09	-1.60699	-2.85769e-10
42596849	chr15:42596849:G:A	2.91714e-08	2.65713	-1.06465
42597148	chr15:42597148:T:G	4.00217e-09	-2.08401e-10	-0.393866
42597892	chr15:42597892:G:A	5.33728e-09	-2.08401e-10	-0.105988
42598252	chr15:42598252:T:C	3.14298e-08	2.68893	-1.02187
42598326	chr15:42598326:C:T	1.70141e-09	-2.08401e-10	-1.24925
42598823	chr15:42598823:C:T	1.73358e-09	-2.08401e-10	-1.23052
42599080	chr15:42599080:T:C	5.25506e-09	-2.08401e-10	-0.121513
42599456	chr15:42599456:T:C	5.23424e-09	-2.08401e-10	-0.125481
42599759	chr15:42599759:A:C	3.91636e-09	-2.08401e-10	-0.415541
42600433	chr15:42600433:T:C	5.69526e-09	-2.08401e-10	-0.0410699
42600531	chr15:42600531:T:C	1.17092e-08	-2.08401e-10	0.679671
42600994	chr15:42600994:A:C	4.5336e-08	3.09724	-1.06385
42601005	chr15:42601005:A:G	1.74325e-09	-2.08401e-10	-1.22495
42601272	chr15:42601272:G:A	9.82228e-10	-1.79864	-2.85769e-10
42601287	chr15:42601287:G:A	4.0344e-08	2.97919	-1.06245
42601338	chr15:42601338:A:G	6.412e-09	-2.08401e-10	0.0774681
42601400	chr15:42601400:C:T	1.68513e-09	-2.08401e-10	-1.25886
42601438	chr15:42601438:G:A	3.79547e-09	-2.08401e-10	-0.446895
42602648	chr15:42602648:G:A	1.70962e-09	-2.08401e-10	-1.24443
42603011	chr15:42603011:C:T	1.03302e-05	8.58243	-1.12031
42603012	chr15:42603012:T:C	1.7493e-09	-2.08401e-10	-1.22149
42603201	chr15:42603201:T:A	9.15519e-10	-1.86897	-2.85769e-10
42603866	chr15:42603866:TC:T	1.81386e-09	-1.18524	-2.85769e-10
42603871	chr15:42603871:G:A	1.93652e-09	-1.11981	-2.85769e-10
42603948	chr15:42603948:AT:GT	1.68567e-09	-2.08401e-10	-1.25854
42604036	chr15:42604036:T:C	1.19098e-09	-1.60593	-2.85769e-10
42604504	chr15:42604504:T:C	1.70317e-09	-2.08401e-10	-1.24821
42604715	chr15:42604715:T:C	1.69317e-09	-2.08401e-10	-1.2541
42605250	chr15:42605250:G:T	9.1415e-10	-1.87046	-2.85769e-10
42605897	chr15:42605897:A:G	1.6878e-09	-2.08401e-10	-1.25728
42606300	chr15:42606300:C:T	1.71725e-09	-2.08401e-10	-1.23998
42606405	chr15:42606405:T:C	1.81814e-09	-2.08401e-10	-1.18289
42606414	chr15:42606414:C:T	3.01284e-05	8.25268	0.279836
42606485	chr15:42606485:G:A	1.71099e-09	-2.08401e-10	-1.24363
42606602	chr15:42606602:C:T	9.42629e-09	-2.08401e-10	0.462799
42607619	chr15:42607619:G:A	2.43271e-09	-0.891696	-2.85769e-10
42608193	chr15:42608193:G:C	2.81696e-09	-2.08401e-10	-0.745044
42608763	chr15:42608763:A:T	1.68675e-09	-2.08401e-10	-1.2579
42609247	chr15:42609247:G:A	8.85455e-09	-2.08401e-10	0.400227
42609353	chr15:42609353:A:T	8.60394e-09	-2.08401e-10	0.371516
42609388	chr15:42609388:T:A	1.68651e-09	-2.08401e-10	-1.25804
42609961	chr15:42609961:T:C	1.77017e-09	-2.08401e-10	-1.20963
42610441	chr15:42610441:T:C	2.49345e-09	-2.08401e-10	-0.867037
42611210	chr15:42611210:C:T	1.68678e-09	-2.08401e-10	-1.25788
42611230	chr15:42611230:G:A	8.66192e-09	-2.08401e-10	0.378232
42611258	chr15:42611258:G:C	5.3758e-09	-2.08401e-10	-0.0987954
42611614	chr15:42611614:C:T	1.9222e-09	-2.08401e-10	-1.12723
42611617	chr15:42611617:G:A	1.95007e-09	-2.08401e-10	-1.11284
42612607	chr15:42612607:T:A	1.72144e-09	-2.08401e-10	-1.23754
42612921	chr15:42612921:T:G	2.00949e-09	-2.08401e-10	-1.08282
42613033	chr15:42613033:AG:A	8.38552e-09	-2.08401e-10	0.345803
42613142	chr15:42613142:G:T	3.94433e-10	-1.78719	-0.923823
42613689	chr15:42613689:G:A	1.30125e-09	-0.27833	-1.23905
42614345	chr15:42614345:A:G	1.68685e-09	-2.08401e-10	-1.25784
42614395	chr15:42614395:TAGG:T	5.58796e-09	-2.08401e-10	-0.06009
42614726	chr15:42614726:G:A	1.69284e-09	-2.08401e-10	-1.2543
42615089	chr15:42615089:A:T	3.78129e-09	-2.08401e-10	-0.450639
42615198	chr15:42615198:G:C	1.73612e-09	-2.08401e-10	-1.22905
42615202	chr15:42615202:G:A	1.73319e-09	-2.08401e-10	-1.23074
42616370	chr15:42616370:G:A	1.4315e-09	-1.42198	-2.85769e-10
42618757	chr15:42618757:T:C	1.75929e-09	-2.08401e-10	-1.2158
42618797	chr15:42618797:A:ATGTTGGCCAGCATGGTGTCGATC	1.70973e-09	-2.08401e-10	-1.24437
42619993	chr15:42619993:T:C	2.06634e-09	-2.08401e-10	-1.05493
42620257	chr15:42620257:A:G	1.43501e-08	-2.08401e-10	0.883052
42620421	chr15:42620421:C:T	2.34423e-09	-2.08401e-10	-0.928748
42620422	chr15:42620422:A:G	3.61541e-10	-1.84468	-0.953407
42620611	chr15:42620611:A:G	1.91608e-09	-2.08401e-10	-1.13042
42620793	chr15:42620793:C:T	1.95818e-09	-2.08401e-10	-1.10869
42621272	chr15:42621272:G:A	7.66145e-10	-1.86456	-0.182525
42621434	chr15:42621434:T:C	1.91728e-09	-2.08401e-10	-1.1298
42622712	chr15:42622712:A:G	2.0787e-09	-2.08401e-10	-1.04896
42623455	chr15:42623455:A:G	1.74453e-09	-2.08401e-10	-1.22422
42623843	chr15:42623843:T:G	1.70422e-09	-1.2476	-2.85769e-10
42623845	chr15:42623845:G:A	3.1865e-09	-2.08401e-10	-0.621782
42624319	chr15:42624319:A:G	1.69822e-09	-2.08401e-10	-1.25113
42624560	chr15:42624560:T:C	2.25675e-08	-2.08401e-10	1.33581
42625189	chr15:42625189:G:A	1.43225e-06	6.27286	-0.78656
42625208	chr15:42625208:G:A	3.23303e-09	-2.08401e-10	-0.607283
42625819	chr15:42625819:T:C	7.1252e-10	-1.70574	-0.413912
42625943	chr15:42625943:A:G	2.65242e-10	-1.86571	-1.2421
42626764	chr15:42626764:G:A	1.70904e-08	-2.08401e-10	1.05781
42628994	chr15:42628994:A:G	1.70121e-09	-2.08401e-10	-1.24936
42629115	chr15:42629115:G:C	2.93547e-10	-1.79577	-1.21065
42630458	chr15:42630458:T:C	2.17019e-09	-1.72898	0.723094
42630587	chr15:42630587:T:G	1.6851e-09	-2.08401e-10	-1.25888
42630714	chr15:42630714:A:G	2.39423e-09	-2.08401e-10	-0.907643
42631453	chr15:42631453:G:A	1.7125e-09	-2.08401e-10	-1.24275
42631762	chr15:42631762:GA:G	3.28519e-10	-1.63543	-1.25843
42631828	chr15:42631828:T:A	2.8972e-10	-1.84978	-1.16976
42631829	chr15:42631829:A:T	1.14146e-09	-1.6484	-2.85769e-10
42632036	chr15:42632036:G:T	3.38896e-09	-0.56018	-2.85769e-10
42632289	chr15:42632289:CT:C	1.71228e-09	-2.08401e-10	-1.24288
42632369	chr15:42632369:C:T	2.42399e-09	-2.08401e-10	-0.89529
42632877	chr15:42632877:G:A	9.47109e-10	-1.83504	-2.85769e-10
42633627	chr15:42633627:C:T	7.18734e-10	-1.63399	-0.476973
42633706	chr15:42633706:C:T	1.82989e-09	-2.08401e-10	-1.17645
42634685	chr15:42634685:A:G	2.38678e-09	-2.08401e-10	-0.91076
42635251	chr15:42635251:A:C	3.03827e-09	-2.08401e-10	-0.669416
42635383	chr15:42635383:G:A	2.90432e-10	-1.75848	-1.25861
42635470	chr15:42635470:C:T	2.38553e-09	-1.7905	0.879212
42635519	chr15:42635519:C:T	8.1039e-10	-1.78727	-0.203672
42636566	chr15:42636566:A:G	3.43015e-10	-1.84503	-1.00565
42636669	chr15:42636669:A:G	2.27791e-09	-2.08401e-10	-0.957446
42638221	chr15:42638221:G:A	1.59716e-08	-2.08401e-10	0.990108
42638586	chr15:42638586:A:G	2.24541e-09	-2.08401e-10	-0.971814
42639014	chr15:42639014:GAAAC:G	2.00573e-09	-1.7547	0.670009
42639439	chr15:42639439:C:T	2.59355e-09	-2.08401e-10	-0.827675
42639838	chr15:42639838:T:C	1.75064e-09	-2.08401e-10	-1.22072
42640076	chr15:42640076:G:A	1.70116e-09	-2.08401e-10	-1.24939
42640157	chr15:42640157:A:T	2.81419e-10	-1.82386	-1.22476
42640524	chr15:42640524:T:C	5.15855e-09	-2.08401e-10	-0.140048
42640607	chr15:42640607:G:A	2.80398e-09	-2.08401e-10	-0.749663
42640959	chr15:42640959:AC:A	2.42176e-09	-2.08401e-10	-0.896211
42642134	chr15:42642134:G:A	2.48686e-09	-2.08401e-10	-0.869683
42642347	chr15:42642347:T:C	2.73051e-10	-1.83466	-1.24414
42642710	chr15:42642710:C:T	1.89732e-09	-2.08401e-10	-1.14026
42643080	chr15:42643080:A:T	1.68545e-09	-2.08401e-10	-1.25867
42643279	chr15:42643279:C:T	6.15401e-09	-2.08401e-10	0.0364009
42643389	chr15:42643389:T:A	1.68704e-09	-2.08401e-10	-1.25773
42643500	chr15:42643500:G:A	3.27103e-10	-1.80517	-1.09302
42643606	chr15:42643606:TCGGCTGAGG:T	3.93918e-09	-1.59908	1.18935
42643619	chr15:42643619:CTA:C	3.98336e-09	-1.59613	1.19755
42643622	chr15:42643622:G:C	3.90639e-09	-1.61103	1.19293
42643651	chr15:42643651:A:G	4.86302e-09	-1.44739	1.24835
42643759	chr15:42643759:T:C	2.29743e-09	-2.08401e-10	-0.948911
42644712	chr15:42644712:C:T	1.69495e-09	-2.08401e-10	-1.25305
42645215	chr15:42645215:C:T	2.23174e-09	-2.08401e-10	-0.977924
42645267	chr15:42645267:T:G	2.72636e-09	-2.08401e-10	-0.777736
42645627	chr15:42645627:G:A	4.04678e-09	-0.382782	-2.85769e-10
42645847	chr15:42645847:T:G	1.6859e-09	-2.08401e-10	-1.2584
42646019	chr15:42646019:G:C	5.33098e-09	-2.08401e-10	-0.107169
42646764	chr15:42646764:G:A	4.81683e-10	-1.84513	-0.666041
42646932	chr15:42646932:G:A	3.51744e-09	-2.08401e-10	-0.52297
42647601	chr15:42647601:A:G	4.26358e-09	-2.08401e-10	-0.330595
42647706	chr15:42647706:G:A	2.00565e-09	-1.76982	0.685087
42647718	chr15:42647718:G:A	2.81616e-10	-1.79648	-1.25144
42648592	chr15:42648592:C:T	6.46855e-10	-1.18516	-1.03118
42648757	chr15:42648757:T:C	2.4409e-09	-2.08401e-10	-0.888339
42649271	chr15:42649271:A:G	2.74177e-09	-1.61384	0.841736
42649466	chr15:42649466:C:G	1.68704e-09	-2.08401e-10	-1.25773
42650064	chr15:42650064:C:T	3.14413e-09	-0.635166	-2.85769e-10
42650498	chr15:42650498:C:T	8.53328e-10	-1.50443	-0.434887
42650850	chr15:42650850:A:G	2.26612e-09	-2.08401e-10	-0.962636
42650924	chr15:42650924:A:G	3.62998e-09	-2.08401e-10	-0.491476
42650979	chr15:42650979:C:T	3.1525e-09	-2.08401e-10	-0.632507
42652418	chr15:42652418:G:A	3.18862e-09	-2.08401e-10	-0.621115
42652824	chr15:42652824:G:A	8.87064e-10	-1.87004	-0.0305067
42653382	chr15:42653382:C:T	6.56268e-10	-1.73363	-0.468255
42653485	chr15:42653485:G:T	8.0886e-10	-1.62644	-0.366397
42653598	chr15:42653598:CT:C	9.48742e-10	-1.63633	-0.19699
42654340	chr15:42654340:AGAAACACACCTTAGAATCACAGACACAGGTT:A	2.70443e-09	-2.08401e-10	-0.785812
42654737	chr15:42654737:G:C	9.08843e-10	-1.62063	-0.255654
42654874	chr15:42654874:A:G	1.01594e-09	-1.76489	-2.85769e-10
42654879	chr15:42654879:A:G	1.68583e-09	-2.08401e-10	-1.25844
42655574	chr15:42655574:A:G	2.2522e-09	-2.08401e-10	-0.968797
42656159	chr15:42656159:C:T	9.4071e-10	-1.84182	-2.85769e-10
42656176	chr15:42656176:C:T	1.25254e-09	-1.40183	-0.153698
42656476	chr15:42656476:A:G	1.28628e-09	-1.86599	0.337046
42656728	chr15:42656728:A:G	3.20724e-09	-2.08401e-10	-0.615294
42657619	chr15:42657619:G:C	9.72483e-10	-1.85864	0.0500297
42658021	chr15:42658021:C:G	2.77799e-09	-1.82453	1.06556
42658099	chr15:42658099:G:A	2.6207e-10	-1.86641	-1.25344
42658549	chr15:42658549:C:G	2.32548e-09	-2.08401e-10	-0.936779
42658687	chr15:42658687:C:T	3.31447e-09	-1.80883	1.22643
42658927	chr15:42658927:G:A	1.8839e-09	-2.08401e-10	-1.14736
42659079	chr15:42659079:C:T	2.60851e-10	-1.86916	-1.25536
42659229	chr15:42659229:T:C	1.23721e-09	-1.56784	-2.85769e-10
42659526	chr15:42659526:T:TTTTTG	2.16454e-09	-2.08401e-10	-1.0085
42659807	chr15:42659807:A:C	2.60087e-10	-1.87048	-1.25696
42659911	chr15:42659911:G:C	2.60396e-10	-1.87048	-1.25577
42659914	chr15:42659914:C:T	2.60429e-10	-1.87048	-1.25564
42659977	chr15:42659977:A:G	6.4483e-09	-0.270679	0.353793
42660588	chr15:42660588:A:C	1.70295e-09	-2.08401e-10	-1.24834
42660715	chr15:42660715:C:T	2.60259e-09	-2.08401e-10	-0.824198
42661248	chr15:42661248:G:A	1.68615e-09	-2.08401e-10	-1.25825
42661419	chr15:42661419:G:T	2.22355e-09	-2.08401e-10	-0.981598
42661520	chr15:42661520:T:C	1.94229e-09	-1.11684	-2.85769e-10
42661611	chr15:42661611:T:G	1.02005e-09	-1.76401	0.00315709
42662484	chr15:42662484:T:G	1.9733e-09	-2.08401e-10	-1.10099
42662541	chr15:42662541:A:C	9.79532e-10	-1.80138	-2.85769e-10
42662690	chr15:42662690:C:T	2.13575e-09	-1.82197	0.800086
42663769	chr15:42663769:A:G	2.82501e-10	-1.84463	-1.20014
42664422	chr15:42664422:A:G	2.83148e-10	-1.83236	-1.21013
42664428	chr15:42664428:A:G	1.08893e-09	-1.86506	0.169551
42664982	chr15:42664982:G:A	2.68584e-10	-1.83892	-1.25637
42665175	chr15:42665175:C:A	2.87255e-10	-1.83947	-1.18862
42665334	chr15:42665334:T:G	2.66589e-10	-1.85295	-1.2498
42665344	chr15:42665344:C:G	1.09281e-09	-1.85389	0.161946
42666018	chr15:42666018:A:G	2.63606e-10	-1.86012	-1.25388
42666474	chr15:42666474:A:G	2.36024e-09	-2.08401e-10	-0.921942
42667545	chr15:42667545:A:G	2.68995e-09	-1.78812	0.996936
42668124	chr15:42668124:G:A	2.59795e-10	-1.87046	-1.2581
42668185	chr15:42668185:G:T	2.15052e-09	-2.08401e-10	-1.01499
42668192	chr15:42668192:A:AC	2.60099e-09	-2.08401e-10	-0.824811
42668476	chr15:42668476:A:G	2.16616e-09	-2.08401e-10	-1.00775
42669483	chr15:42669483:G:A	2.01344e-09	-2.08401e-10	-1.08086
42669703	chr15:42669703:T:C	2.39987e-09	-2.08401e-10	-0.905289
42669796	chr15:42669796:A:G	1.48466e-09	-1.83074	0.445224
42670011	chr15:42670011:A:T	3.79572e-09	-1.86746	1.42063
42670378	chr15:42670378:T:C	1.68526e-09	-2.08401e-10	-1.25879
42671103	chr15:42671103:C:G	3.09324e-09	-2.08401e-10	-0.651485
42671202	chr15:42671202:A:G	1.96307e-09	-1.81268	0.706486
42671608	chr15:42671608:T:A	4.57152e-09	-2.08401e-10	-0.260857
42672228	chr15:42672228:T:C	2.61273e-10	-1.86516	-1.25773
42672656	chr15:42672656:GGGACAGAGGGGCATGCAGTGC:G	2.63652e-09	-2.08401e-10	-0.811243
42672993	chr15:42672993:A:G	2.58397e-09	-1.83847	1.0071
42673257	chr15:42673257:C:T	1.68625e-09	-2.08401e-10	-1.2582
42673513	chr15:42673513:C:A	2.19276e-09	-2.08401e-10	-0.995542
42673985	chr15:42673985:A:C	2.40734e-09	-2.08401e-10	-0.902181
42674090	chr15:42674090:G:A	2.40099e-09	-1.83473	0.929906
42674366	chr15:42674366:T:C	1.9087e-09	-2.08401e-10	-1.13428
42674896	chr15:42674896:G:A	2.24517e-09	-2.08401e-10	-0.971923
42675942	chr15:42675942:G:A	1.69558e-09	-2.08401e-10	-1.25268
42678190	chr15:42678190:G:A	1.82985e-09	-2.08401e-10	-1.17647
42678578	chr15:42678578:C:T	2.55403e-09	-2.08401e-10	-0.843029
42678616	chr15:42678616:A:G	6.00566e-09	-2.08401e-10	0.0119985
42678701	chr15:42678701:A:G	3.85823e-10	-1.639	-1.09408
42678990	chr15:42678990:C:T	7.72101e-09	-2.08401e-10	0.263242
42679317	chr15:42679317:C:T	1.73351e-09	-1.79543	0.564874
42679422	chr15:42679422:T:C	5.05264e-10	-1.82838	-0.634996
42680000	chr15:42680000:C:T	1.85867e-09	-2.08401e-10	-1.16084
42680166	chr15:42680166:A:C	1.44963e-09	-1.40939	-2.85769e-10
42680984	chr15:42680984:C:G	4.0528e-09	-2.08401e-10	-0.381295
42681857	chr15:42681857:G:A	2.19358e-09	-0.995168	-2.85769e-10
42682855	chr15:42682855:G:A	8.02477e-10	-1.83256	-0.168199
42683062	chr15:42683062:C:T	1.95518e-09	-2.08401e-10	-1.11022
42683359	chr15:42683359:G:C	3.15844e-09	-2.08401e-10	-0.630626
42683421	chr15:42683421:A:G	2.17975e-09	-2.08401e-10	-1.0015
42684320	chr15:42684320:A:G	1.88922e-09	-1.14454	-2.85769e-10
42684508	chr15:42684508:C:T	2.56817e-09	-0.83751	-2.85769e-10
42685068	chr15:42685068:G:C	1.76892e-09	-2.08401e-10	-1.21034
42685147	chr15:42685147:C:T	1.74617e-09	-2.08401e-10	-1.22328
42685262	chr15:42685262:C:T	3.27831e-09	-2.08401e-10	-0.593376
42685328	chr15:42685328:A:C	2.60188e-10	-1.86907	-1.25798
42685462	chr15:42685462:C:T	2.47463e-09	-2.08401e-10	-0.874613
42685612	chr15:42685612:T:G	1.8628e-09	-2.08401e-10	-1.15863
42686228	chr15:42686228:T:A	9.48259e-10	-1.83383	-2.85769e-10
42686907	chr15:42686907:A:G	9.16285e-10	-1.81767	-0.0504632
42686948	chr15:42686948:A:G	2.83857e-10	-1.82582	-1.21417
42687258	chr15:42687258:T:G	1.74674e-09	-2.08401e-10	-1.22295
42687263	chr15:42687263:C:T	3.48739e-09	-2.08401e-10	-0.53155
42687825	chr15:42687825:G:A	2.02069e-09	-2.08401e-10	-1.07726
42687887	chr15:42687887:C:T	3.09097e-09	-2.08401e-10	-0.65222
42688192	chr15:42688192:C:T	2.73722e-09	-1.79251	1.01875
42688243	chr15:42688243:A:G	2.0468e-09	-2.08401e-10	-1.06443
42688289	chr15:42688289:T:A	1.99143e-09	-2.08401e-10	-1.09185
42689223	chr15:42689223:C:T	1.88412e-09	-2.08401e-10	-1.14724
42689608	chr15:42689608:G:A	2.16378e-09	-1.84713	0.838287
42689780	chr15:42689780:G:A	1.71339e-09	-2.08401e-10	-1.24223
42689926	chr15:42689926:A:G	1.07025e-09	-1.71281	-2.85769e-10
42690385	chr15:42690385:G:T	1.85334e-09	-2.08401e-10	-1.16371
42690621	chr15:42690621:A:G	2.40527e-09	-1.80086	0.897818
42691725	chr15:42691725:A:G	2.60322e-10	-1.86885	-1.25769
42691745	chr15:42691745:C:G	2.16797e-09	-1.79331	0.786398
42691981	chr15:42691981:C:G	4.39418e-09	-2.08401e-10	-0.300424
42691984	chr15:42691984:A:G	2.18629e-09	-1.79042	0.791925
42692627	chr15:42692627:C:T	1.86723e-09	-2.08401e-10	-1.15625
42692660	chr15:42692660:G:T	1.90175e-09	-1.80538	0.667455
42693200	chr15:42693200:C:T	1.81969e-09	-2.08401e-10	-1.18204
42693476	chr15:42693476:T:G	1.68529e-09	-2.08401e-10	-1.25876
42694273	chr15:42694273:A:T	1.90453e-09	-2.08401e-10	-1.13647
42694354	chr15:42694354:C:T	1.69027e-09	-2.08401e-10	-1.25581
42694789	chr15:42694789:G:A	1.93409e-09	-2.08401e-10	-1.12107
42694872	chr15:42694872:G:C	1.99214e-09	-2.08401e-10	-1.09149
42694939	chr15:42694939:C:A	1.85261e-09	-2.08401e-10	-1.16411
42695394	chr15:42695394:C:T	1.77423e-09	-2.08401e-10	-1.20733
42696703	chr15:42696703:G:A	4.12514e-09	-0.363604	-2.85769e-10
42696733	chr15:42696733:T:A	2.0061e-09	-2.08401e-10	-1.08451
42696862	chr15:42696862:C:A	1.72369e-09	-2.08401e-10	-1.23624
42697719	chr15:42697719:A:G	2.00325e-09	-2.08401e-10	-1.08593
42697880	chr15:42697880:T:C	2.71876e-09	-2.08401e-10	-0.780527
42698188	chr15:42698188:A:G	2.68965e-10	-1.85378	-1.2401
42698720	chr15:42698720:T:C	1.22433e-08	-2.08401e-10	0.724273
42698868	chr15:42698868:T:A	2.70893e-10	-1.86665	-1.22008
42699101	chr15:42699101:A:G	9.41276e-10	-1.49813	-0.343097
42699381	chr15:42699381:T:C	1.84932e-09	-2.08401e-10	-1.16589
42699486	chr15:42699486:C:T	1.26829e-09	-1.66137	0.118337
42699583	chr15:42699583:T:C	2.99598e-09	-2.08401e-10	-0.683431
42699618	chr15:42699618:T:C	3.68548e-09	-1.14054	0.66424
42699639	chr15:42699639:C:T	1.80435e-09	-2.08401e-10	-1.1905
42699689	chr15:42699689:G:A	2.67666e-10	-1.84786	-1.25086
42699788	chr15:42699788:C:T	1.72511e-09	-2.08401e-10	-1.23541
42700907	chr15:42700907:A:G	2.67371e-10	-1.86592	-1.23391
42700993	chr15:42700993:A:G	1.7084e-09	-2.08401e-10	-1.24515
42701068	chr15:42701068:G:A	2.07885e-09	-1.86309	0.8142
42701157	chr15:42701157:C:G	1.68562e-09	-2.08401e-10	-1.25857
42701271	chr15:42701271:T:C	2.39564e-09	-1.72011	0.81306
42701732	chr15:42701732:C:T	2.69554e-09	-1.6972	0.908094
42701875	chr15:42701875:T:TC	1.88904e-09	-2.08401e-10	-1.14464
42702004	chr15:42702004:A:C	3.68663e-09	-2.08401e-10	-0.475992
42702007	chr15:42702007:A:C	1.78174e-09	-2.08401e-10	-1.20311
42702192	chr15:42702192:C:T	1.68571e-09	-2.08401e-10	-1.25852
42702331	chr15:42702331:G:A	8.04086e-09	-2.08401e-10	0.303833
42702622	chr15:42702622:G:A	2.77938e-09	-2.08401e-10	-0.758476
42702748	chr15:42702748:T:C	3.78531e-09	-2.08401e-10	-0.449576
42704053	chr15:42704053:A:G	9.30624e-10	-1.8526	-2.85769e-10
42705149	chr15:42705149:C:T	3.43373e-09	-1.69453	1.14748
42705184	chr15:42705184:C:T	2.76991e-10	-1.83211	-1.23237
42705348	chr15:42705348:T:A	2.61703e-09	-1.85838	1.03971
42705764	chr15:42705764:A:G	2.89736e-09	-2.08401e-10	-0.716903
42706167	chr15:42706167:T:C	2.74295e-10	-1.86908	-1.20518
42706474	chr15:42706474:A:G	3.52829e-10	-1.81046	-1.01202
42706519	chr15:42706519:C:T	2.28794e-09	-2.08401e-10	-0.953053
42706578	chr15:42706578:G:T	2.38822e-09	-1.67724	0.767085
42706650	chr15:42706650:A:G	3.26697e-09	-2.08401e-10	-0.59684
42706660	chr15:42706660:G:A	2.65974e-10	-1.85431	-1.25075
42707143	chr15:42707143:T:TA	3.57195e-09	-1.65231	1.14472
42707342	chr15:42707342:A:G	3.42212e-09	-1.66611	1.11567
42707367	chr15:42707367:G:A	1.43178e-09	-1.85835	0.436563
42707443	chr15:42707443:C:G	3.20289e-09	-1.63392	1.01727
42707452	chr15:42707452:A:G	1.91986e-09	-1.75863	0.630179
42707509	chr15:42707509:G:A	1.92692e-09	-2.08401e-10	-1.12478
42707787	chr15:42707787:A:G	2.10742e-09	-2.08401e-10	-1.03524
42707796	chr15:42707796:T:C	5.20244e-09	-2.08401e-10	-0.131577
42708134	chr15:42708134:C:A	2.54454e-09	-2.08401e-10	-0.846753
42708165	chr15:42708165:T:A	4.45259e-09	-2.08401e-10	-0.287217
42708779	chr15:42708779:A:G	2.85414e-09	-1.68216	0.950228
42708853	chr15:42708853:A:G	1.70622e-09	-2.08401e-10	-1.24642
42709134	chr15:42709134:G:A	2.90009e-09	-1.70278	0.986814
42709664	chr15:42709664:G:C	3.10874e-09	-2.08401e-10	-0.646485
42710205	chr15:42710205:GTGCA:G	1.6949e-09	-2.08401e-10	-1.25308
42710211	chr15:42710211:C:CCGGGTACTTTTGT	1.69418e-09	-2.08401e-10	-1.2535
42710336	chr15:42710336:A:T	2.62764e-10	-1.87024	-1.24696
42710338	chr15:42710338:G:A	2.38603e-09	-1.85482	0.943748
42710487	chr15:42710487:C:G	1.71544e-09	-2.08401e-10	-1.24104
42710561	chr15:42710561:A:G	1.76755e-09	-1.21111	-2.85769e-10
42711673	chr15:42711673:C:T	3.87757e-09	-2.08401e-10	-0.425495
42712894	chr15:42712894:C:T	2.7667e-09	-2.08401e-10	-0.763049
42712970	chr15:42712970:G:A	4.20455e-09	-2.08401e-10	-0.344537
42713066	chr15:42713066:T:C	1.07502e-09	-1.70836	-2.85769e-10
42713455	chr15:42713455:T:C	1.14122e-08	0.653979	-2.85769e-10
42713520	chr15:42713520:A:G	2.34713e-09	-1.81501	0.887502
42713606	chr15:42713606:G:T	2.63627e-10	-1.86394	-1.24999
42714249	chr15:42714249:T:C	5.23302e-09	-2.08401e-10	-0.125715
42714759	chr15:42714759:T:G	2.56725e-09	-1.7142	0.876333
42714819	chr15:42714819:G:A	2.53931e-09	-2.08401e-10	-0.848809
42715328	chr15:42715328:C:T	9.14308e-10	-1.87029	-2.85769e-10
42715448	chr15:42715448:A:G	6.18922e-09	-0.477273	0.519379
42715490	chr15:42715490:G:A	1.69321e-09	-2.08401e-10	-1.25408
42715809	chr15:42715809:A:C	1.87241e-09	-2.08401e-10	-1.15348
42716099	chr15:42716099:A:G	7.16762e-09	-2.08401e-10	0.18887
42716558	chr15:42716558:C:T	1.69396e-09	-2.08401e-10	-1.25364
42716774	chr15:42716774:G:A	3.41014e-08	1.74863	-2.85769e-10
42717201	chr15:42717201:C:T	2.63955e-09	-1.60609	0.795996
42717250	chr15:42717250:T:C	3.23456e-09	-1.81673	1.20992
42717444	chr15:42717444:G:A	1.69026e-09	-2.08401e-10	-1.25582
42717551	chr15:42717551:G:A	1.58717e-09	-1.31875	-2.85769e-10
42717940	chr15:42717940:C:T	7.20594e-09	-1.29942	1.49362
42718237	chr15:42718237:T:C	3.27442e-10	-1.6387	-1.25845
42718376	chr15:42718376:G:A	5.43491e-09	-1.50313	1.41527
42719155	chr15:42719155:G:C	9.4429e-10	-1.83803	-2.85769e-10
42719339	chr15:42719339:G:T	2.8584e-10	-1.86756	-1.16546
42719826	chr15:42719826:C:T	2.70893e-10	-1.85691	-1.22982
42719904	chr15:42719904:T:G	3.76074e-09	-2.08401e-10	-0.456088
42719997	chr15:42719997:T:C	3.13149e-09	-1.82279	1.1836
42720051	chr15:42720051:A:G	1.72748e-09	-2.08401e-10	-1.23404
42720076	chr15:42720076:A:G	2.59766e-10	-1.8698	-1.25888
42720264	chr15:42720264:G:A	4.18431e-09	-2.08401e-10	-0.349363
42720319	chr15:42720319:A:G	3.26606e-09	-1.83079	1.23367
42720351	chr15:42720351:G:C	1.56615e-09	-1.33208	-2.85769e-10
42720566	chr15:42720566:T:G	2.15506e-09	-2.08401e-10	-1.01289
42720690	chr15:42720690:G:A	3.32266e-09	-2.08401e-10	-0.579937
42721028	chr15:42721028:C:T	2.68274e-10	-1.83757	-1.25888
42721308	chr15:42721308:G:C	3.55009e-09	-1.64311	1.12938
42721342	chr15:42721342:A:G	3.85876e-09	-2.08401e-10	-0.430358
42721525	chr15:42721525:T:C	3.41029e-09	-1.8431	1.28919
42721749	chr15:42721749:C:T	3.08376e-10	-1.86584	-1.09129
42721846	chr15:42721846:A:G	2.87284e-09	-1.8175	1.09209
42721967	chr15:42721967:G:A	2.83397e-09	-1.82386	1.08483
42722278	chr15:42722278:C:T	1.70301e-09	-2.08401e-10	-1.24831
42722279	chr15:42722279:G:A	2.79029e-09	-1.81412	1.05956
42722455	chr15:42722455:A:G	5.41494e-09	-2.08401e-10	-0.0915425
42722456	chr15:42722456:G:A	1.98646e-09	-2.08401e-10	-1.09435
42722476	chr15:42722476:G:GT	2.66927e-09	-1.8153	1.0164
42722481	chr15:42722481:A:G	2.61427e-09	-1.81346	0.993743
42724025	chr15:42724025:TAAG:T	7.41379e-09	-1.42522	1.64786
42724277	chr15:42724277:A:G	2.66073e-09	-1.79316	0.991059
42724349	chr15:42724349:T:C	3.15902e-09	-1.82183	1.19139
42724764	chr15:42724764:T:C	2.94967e-09	-0.69901	-2.85769e-10
42725228	chr15:42725228:T:G	2.99567e-09	-1.83997	1.15643
42725478	chr15:42725478:G:A	7.70583e-09	-1.02281	1.28408
42725715	chr15:42725715:G:A	1.69974e-09	-2.08401e-10	-1.25023
42725721	chr15:42725721:G:A	2.74574e-10	-1.84944	-1.22379
42726320	chr15:42726320:C:T	9.71815e-10	-1.80929	-2.85769e-10
42726361	chr15:42726361:C:T	3.99301e-09	-1.32007	0.923909
42726493	chr15:42726493:T:G	2.7808e-10	-1.80971	-1.25084
42726529	chr15:42726529:G:A	1.76379e-09	-2.08401e-10	-1.21324
42727782	chr15:42727782:G:A	1.49898e-09	-1.37592	-2.85769e-10
42728236	chr15:42728236:G:A	2.03432e-09	-2.08401e-10	-1.07054
42728718	chr15:42728718:T:A	3.68378e-09	-2.08401e-10	-0.476764
42728756	chr15:42728756:C:T	2.39435e-09	-2.08401e-10	-0.907593
42728785	chr15:42728785:G:A	2.62278e-10	-1.86188	-1.25718
42728846	chr15:42728846:G:A	3.70824e-09	-2.08401e-10	-0.470147
42729325	chr15:42729325:G:A	1.68627e-09	-2.08401e-10	-1.25819
42729430	chr15:42729430:C:T	3.87422e-09	-1.84021	1.41386
42729788	chr15:42729788:G:A	1.93366e-09	-1.86113	0.739845
42729890	chr15:42729890:C:T	3.29324e-09	-2.08401e-10	-0.588831
42730054	chr15:42730054:G:A	3.72643e-09	-2.08401e-10	-0.465252
42730331	chr15:42730331:T:C	2.15195e-09	-1.14753	0.133197
42730578	chr15:42730578:C:T	2.20698e-09	-2.08401e-10	-0.989079
42730705	chr15:42730705:C:T	2.35623e-09	-2.08401e-10	-0.92364
42730964	chr15:42730964:G:A	1.72455e-09	-2.08401e-10	-1.23574
42731106	chr15:42731106:A:C	3.40715e-10	-1.69546	-1.16196
42731284	chr15:42731284:T:C	2.94706e-09	-1.73516	1.03527
42731865	chr15:42731865:C:T	2.85113e-09	-1.82955	1.09656
42732801	chr15:42732801:G:C	2.57008e-09	-1.80869	0.971921
42732939	chr15:42732939:C:T	1.79349e-09	-2.08401e-10	-1.19654
42733326	chr15:42733326:T:G	2.40423e-09	-1.81344	0.909962
42733538	chr15:42733538:G:A	5.486e-09	-1.4804	1.40189
42733672	chr15:42733672:A:C	2.22249e-09	-2.08401e-10	-0.982074
42733792	chr15:42733792:C:T	1.68655e-09	-2.08401e-10	-1.25802
42734427	chr15:42734427:T:A	2.69854e-06	7.18848	-1.06872
42734694	chr15:42734694:A:G	4.37478e-10	-1.86548	-0.741953
42734729	chr15:42734729:C:T	3.7697e-10	-1.8591	-0.897193
42734758	chr15:42734758:G:A	1.69849e-09	-2.08401e-10	-1.25096
42735547	chr15:42735547:C:T	1.69041e-09	-2.08401e-10	-1.25573
42735637	chr15:42735637:G:T	3.69129e-10	-1.82753	-0.949785
42736428	chr15:42736428:G:A	3.14548e-09	-1.27115	0.636417
42736562	chr15:42736562:C:A	4.25631e-09	-2.08401e-10	-0.332302
42736714	chr15:42736714:G:A	9.28978e-10	-1.85437	-2.85769e-10
42737927	chr15:42737927:T:C	1.70392e-09	-2.08401e-10	-1.24777
42738462	chr15:42738462:G:C	2.67092e-09	-1.83948	1.0412
42738572	chr15:42738572:C:T	2.6587e-09	-2.08401e-10	-0.802866
42738588	chr15:42738588:C:T	1.68566e-09	-2.08401e-10	-1.25855
42738656	chr15:42738656:C:G	1.68882e-09	-2.08401e-10	-1.25668
42738663	chr15:42738663:C:T	2.87482e-09	-1.83485	1.11014
42738723	chr15:42738723:T:TA	1.68896e-09	-2.08401e-10	-1.25659
42739217	chr15:42739217:C:T	1.95083e-09	-2.08401e-10	-1.11245
42739388	chr15:42739388:A:G	2.62121e-10	-1.86898	-1.25067
42740161	chr15:42740161:T:C	5.25353e-09	-1.76446	1.64266
42740211	chr15:42740211:G:A	1.69301e-09	-2.08401e-10	-1.25419
42740815	chr15:42740815:A:G	4.98315e-09	-1.70129	1.52665
42741781	chr15:42741781:G:C	1.68525e-09	-2.08401e-10	-1.25879
42742592	chr15:42742592:A:G	5.61016e-09	-1.61817	1.56205
42742620	chr15:42742620:G:C	1.75648e-09	-2.08401e-10	-1.21739
42742806	chr15:42742806:T:C	6.5452e-09	-1.62767	1.7257
42742933	chr15:42742933:G:A	5.63912e-09	-1.65923	1.60826
42743293	chr15:42743293:G:C	6.83122e-09	-2.08401e-10	0.1408
42744484	chr15:42744484:C:T	9.17456e-09	-2.08401e-10	0.435731
42744633	chr15:42744633:A:T	2.38497e-09	-2.08401e-10	-0.911515
42745117	chr15:42745117:T:C	2.10061e-09	-2.08401e-10	-1.03847
42745212	chr15:42745212:T:A	2.90487e-10	-1.78664	-1.23026
42745310	chr15:42745310:C:T	1.6926e-09	-2.08401e-10	-1.25444
42745313	chr15:42745313:G:C	5.60606e-09	-1.60088	1.54403
42745861	chr15:42745861:G:A	1.83693e-09	-2.08401e-10	-1.17261
42746552	chr15:42746552:C:T	3.50054e-10	-1.85295	-0.977423
42746865	chr15:42746865:G:A	2.82119e-10	-1.87033	-1.1758
42746957	chr15:42746957:C:T	1.73966e-09	-2.08401e-10	-1.22702
42746991	chr15:42746991:G:T	1.99477e-09	-2.08401e-10	-1.09017
42747348	chr15:42747348:A:C	2.83016e-09	-2.08401e-10	-0.740369
42747456	chr15:42747456:C:T	3.07808e-09	-1.62811	0.97171
42747613	chr15:42747613:T:C	1.77195e-09	-2.08401e-10	-1.20862
42747993	chr15:42747993:A:T	1.77663e-09	-2.08401e-10	-1.20599
42748189	chr15:42748189:G:A	2.75365e-10	-1.86946	-1.20091
42748475	chr15:42748475:T:C	9.51962e-10	-1.82993	-2.85769e-10
42749246	chr15:42749246:A:C	2.92355e-09	-2.08401e-10	-0.707904
42749691	chr15:42749691:G:A	1.0813e-09	-1.70254	-2.85769e-10
42749954	chr15:42749954:C:T	2.07451e-09	-2.08401e-10	-1.05098
42750006	chr15:42750006:A:G	1.89894e-09	-2.08401e-10	-1.13941
42750387	chr15:42750387:A:C	1.69481e-09	-2.08401e-10	-1.25313
42750530	chr15:42750530:T:C	4.95159e-09	-1.63361	1.45261
42750775	chr15:42750775:C:T	1.79746e-09	-2.08401e-10	-1.19433
42751857	chr15:42751857:A:G	5.47245e-09	-1.65775	1.57677
42751902	chr15:42751902:T:C	3.30648e-09	-2.08401e-10	-0.584818
42752654	chr15:42752654:T:C	1.80704e-09	-1.18901	-2.85769e-10
42753113	chr15:42753113:G:T	1.72158e-09	-2.08401e-10	-1.23746
42754003	chr15:42754003:A:G	3.97732e-09	-2.08401e-10	-0.400095
42754481	chr15:42754481:C:T	5.57802e-09	-1.67845	1.61658
42754482	chr15:42754482:G:A	2.18167e-09	-2.08401e-10	-1.00061
42754969	chr15:42754969:T:C	1.69488e-09	-2.08401e-10	-1.25309
42755117	chr15:42755117:A:G	5.42812e-09	-1.65441	1.5653
42755335	chr15:42755335:G:A	2.17606e-09	-2.08401e-10	-1.00319
42755696	chr15:42755696:T:C	9.94419e-10	-1.7863	-2.85769e-10
42755701	chr15:42755701:C:G	1.88211e-09	-2.08401e-10	-1.14831
42756089	chr15:42756089:C:T	1.75853e-09	-2.08401e-10	-1.21623
42756249	chr15:42756249:A:G	2.77371e-09	-2.08401e-10	-0.760517
42756920	chr15:42756920:T:C	1.7015e-09	-2.08401e-10	-1.2492
42757349	chr15:42757349:G:T	6.34338e-09	-1.56246	1.62917
42757956	chr15:42757956:C:T	1.68644e-09	-2.08401e-10	-1.25808
42758393	chr15:42758393:C:T	1.68588e-09	-2.08401e-10	-1.25841
42758927	chr15:42758927:AG:A	2.06821e-09	-2.08401e-10	-1.05402
42758981	chr15:42758981:A:G	4.49468e-10	-1.79432	-0.786075
42759422	chr15:42759422:C:A	1.70465e-09	-2.08401e-10	-1.24734
42759428	chr15:42759428:G:C	9.81581e-10	-1.55456	-0.244735
42760015	chr15:42760015:A:G	3.25424e-10	-1.87047	-1.03286
42760278	chr15:42760278:C:A	3.05769e-09	-2.08401e-10	-0.663042
42760421	chr15:42760421:G:T	1.85967e-09	-2.08401e-10	-1.1603
42760460	chr15:42760460:A:C	1.89558e-09	-2.08401e-10	-1.14118
42761324	chr15:42761324:T:C	5.07137e-09	-1.61822	1.46112
42761332	chr15:42761332:A:G	3.28518e-09	-2.08401e-10	-0.591282
42761844	chr15:42761844:T:G	2.3569e-09	-1.81374	0.890386
42761855	chr15:42761855:C:T	9.29061e-10	-1.65424	-0.200041
42762005	chr15:42762005:T:C	5.85782e-09	-1.62744	1.61451
42762875	chr15:42762875:T:C	2.77212e-10	-1.84244	-1.22123
42763538	chr15:42763538:T:C	3.9048e-09	-0.418496	-2.85769e-10
42764016	chr15:42764016:G:A	2.6415e-09	-2.08401e-10	-0.809356
42764131	chr15:42764131:G:A	7.87373e-10	-1.658	-0.361762
42764411	chr15:42764411:T:C	7.07067e-10	-1.68578	-0.441558
42764460	chr15:42764460:C:T	2.40514e-09	-1.68242	0.77932
42764487	chr15:42764487:C:T	1.01626e-08	-2.08401e-10	0.538009
42764560	chr15:42764560:G:A	1.71022e-09	-2.08401e-10	-1.24408
42764662	chr15:42764662:T:C	3.24321e-09	-2.08401e-10	-0.604141
42764806	chr15:42764806:A:G	3.25059e-09	-2.08401e-10	-0.601868
42765736	chr15:42765736:G:A	1.72365e-09	-2.08401e-10	-1.23626
42765789	chr15:42765789:G:A	1.78832e-09	-2.08401e-10	-1.19943
42767533	chr15:42767533:A:G	6.42423e-09	-1.63984	1.71922
42767589	chr15:42767589:A:G	4.06533e-10	-1.86484	-0.815956
42768499	chr15:42768499:C:G	2.03457e-09	-2.08401e-10	-1.07042
42768665	chr15:42768665:G:A	2.69711e-10	-1.87027	-1.22083
42768970	chr15:42768970:A:C	1.23886e-09	-1.56652	-2.85769e-10
42768990	chr15:42768990:G:A	2.75466e-10	-1.84559	-1.22441
42769195	chr15:42769195:T:G	8.26848e-10	-1.76137	-0.209472
42769356	chr15:42769356:C:G	1.74172e-09	-2.08401e-10	-1.22583
42769916	chr15:42769916:T:C	1.81252e-09	-2.08401e-10	-1.18598
42770738	chr15:42770738:T:C	2.31648e-09	-0.940655	-2.85769e-10
42770857	chr15:42770857:G:A	1.75129e-09	-2.08401e-10	-1.22035
42771050	chr15:42771050:T:C	1.55939e-09	-1.66121	0.324801
42771206	chr15:42771206:C:CTCGT	1.74706e-09	-2.08401e-10	-1.22277
42771485	chr15:42771485:T:C	1.7485e-09	-2.08401e-10	-1.22194
42771636	chr15:42771636:A:G	2.65541e-10	-1.87048	-1.23621
42772459	chr15:42772459:A:G	4.19198e-09	-2.08401e-10	-0.347531
42772565	chr15:42772565:T:C	2.63254e-10	-1.87048	-1.24486
42772574	chr15:42772574:T:C	5.58162e-10	-1.74469	-0.619117
42773306	chr15:42773306:G:A	1.73738e-09	-2.08401e-10	-1.22832
42773850	chr15:42773850:CAT:C	2.94824e-10	-1.81416	-1.18792
42774160	chr15:42774160:G:A	1.74663e-09	-2.08401e-10	-1.22301
42774371	chr15:42774371:A:G	3.21347e-10	-1.85996	-1.05597
42774483	chr15:42774483:T:C	4.08936e-10	-1.55261	-1.12229
42774869	chr15:42774869:C:T	3.21713e-10	-1.83307	-1.08173
42775859	chr15:42775859:A:T	1.68602e-09	-2.08401e-10	-1.25833
42775876	chr15:42775876:T:C	9.10473e-10	-1.05611	-0.818381
42776610	chr15:42776610:C:T	3.16785e-10	-1.84682	-1.08341
42776816	chr15:42776816:C:T	1.01433e-09	-1.50087	-0.26561
42776870	chr15:42776870:G:C	1.74719e-09	-2.08401e-10	-1.2227
42777576	chr15:42777576:C:A	1.01303e-09	-1.76776	-2.85769e-10
42777809	chr15:42777809:G:A	1.19816e-09	-1.59991	-2.85769e-10
42778726	chr15:42778726:G:GA	6.0788e-09	-2.08401e-10	0.024103
42778868	chr15:42778868:T:C	1.8034e-09	-2.08401e-10	-1.19103
42779030	chr15:42779030:C:T	1.76883e-09	-2.08401e-10	-1.21038
42779131	chr15:42779131:C:T	2.78901e-10	-1.8645	-1.1931
42779598	chr15:42779598:G:A	1.77211e-09	-1.20854	-2.85769e-10
42779890	chr15:42779890:G:A	1.73172e-09	-1.23159	-2.85769e-10
42780089	chr15:42780089:C:G	5.77887e-10	-1.35697	-0.972107
42780308	chr15:42780308:T:C	1.14996e-09	-1.41278	-0.228195
42780361	chr15:42780361:A:T	2.70204e-10	-1.87017	-1.21911
42780498	chr15:42780498:C:T	5.1044e-10	-1.43605	-1.01714
42780737	chr15:42780737:G:A	2.77201e-09	-2.08401e-10	-0.761131
42780835	chr15:42780835:G:A	1.89291e-09	-2.08401e-10	-1.14259
42781399	chr15:42781399:C:T	8.76258e-10	-1.60305	-0.309745
42781439	chr15:42781439:T:G	3.06254e-10	-1.86995	-1.09409
42782094	chr15:42782094:T:C	6.99242e-10	-1.57421	-0.564248
42782482	chr15:42782482:C:T	2.63064e-10	-1.86954	-1.24652
42782629	chr15:42782629:C:T	3.3355e-10	-1.8596	-1.01907
42782749	chr15:42782749:C:T	2.112e-09	-2.08401e-10	-1.03307
42783004	chr15:42783004:A:G	6.5884e-10	-1.77373	-0.424251
42783333	chr15:42783333:C:T	7.5268e-10	-1.54891	-0.515914
42784126	chr15:42784126:C:T	3.27677e-10	-1.68844	-1.20799
42784252	chr15:42784252:T:C	8.28091e-10	-1.59077	-0.378561
42784437	chr15:42784437:T:C	6.13262e-10	-1.57945	-0.69022
42784803	chr15:42784803:T:C	2.6496e-10	-1.86846	-1.24042
42784813	chr15:42784813:AG:A	1.68568e-09	-2.08401e-10	-1.25853
42784938	chr15:42784938:C:T	4.37451e-10	-1.52138	-1.08612
42785543	chr15:42785543:C:T	2.10389e-09	-2.08401e-10	-1.03692
42785746	chr15:42785746:T:G	8.77065e-10	-1.46931	-0.442571
42786064	chr15:42786064:T:C	1.75e-09	-2.08401e-10	-1.22109
42786504	chr15:42786504:A:G	2.46695e-09	-2.08401e-10	-0.877721
42786622	chr15:42786622:C:G	1.73973e-09	-2.08401e-10	-1.22697
42786655	chr15:42786655:T:C	2.55222e-09	-2.08401e-10	-0.843741
42787303	chr15:42787303:C:T	1.91916e-09	-2.08401e-10	-1.12882
42787333	chr15:42787333:C:T	1.8881e-09	-2.08401e-10	-1.14513
42787840	chr15:42787840:G:A	9.68059e-10	-1.81317	-2.85769e-10
42788439	chr15:42788439:A:G	1.88438e-09	-1.1471	-2.85769e-10
42788447	chr15:42788447:A:G	1.7648e-09	-2.08401e-10	-1.21267
42788519	chr15:42788519:T:C	1.73209e-09	-2.08401e-10	-1.23138
42788641	chr15:42788641:C:T	1.77168e-09	-2.08401e-10	-1.20878
42789043	chr15:42789043:T:C	1.82002e-09	-2.08401e-10	-1.18185
42790577	chr15:42790577:T:G	1.18258e-08	-2.08401e-10	0.689578
42790586	chr15:42790586:C:T	2.62597e-10	-1.86626	-1.25158
42790670	chr15:42790670:C:T	1.83444e-09	-2.08401e-10	-1.17396
42790867	chr15:42790867:T:G	8.49869e-09	-2.08401e-10	0.359209
42791076	chr15:42791076:A:G	1.69552e-09	-2.08401e-10	-1.25271
42791296	chr15:42791296:G:C	1.96503e-09	-2.08401e-10	-1.10519
42791492	chr15:42791492:TTTTTTC:T	3.59791e-10	-1.58642	-1.21651
42791672	chr15:42791672:G:A	2.09763e-09	-2.08401e-10	-1.0399
42792422	chr15:42792422:G:A	1.45527e-09	-1.40551	-2.85769e-10
42792551	chr15:42792551:G:A	2.15945e-09	-2.08401e-10	-1.01085
42792694	chr15:42792694:G:A	3.83493e-09	-0.610713	0.174161
42792825	chr15:42792825:C:A	1.79703e-09	-2.08401e-10	-1.19457
42793496	chr15:42793496:G:A	1.97855e-09	-2.08401e-10	-1.09834
42793965	chr15:42793965:G:C	6.86673e-09	-2.08401e-10	0.145985
42794029	chr15:42794029:C:T	3.16849e-10	-1.73594	-1.19409
42794197	chr15:42794197:A:T	1.78766e-09	-2.08401e-10	-1.1998
42794457	chr15:42794457:T:A	1.77851e-09	-2.08401e-10	-1.20493
42794636	chr15:42794636:G:T	6.82334e-09	-2.08401e-10	0.139646
42795769	chr15:42795769:G:C	1.70207e-09	-2.08401e-10	-1.24886
42796424	chr15:42796424:T:G	3.79728e-10	-1.69541	-1.05359
42796679	chr15:42796679:T:G	1.85746e-09	-2.08401e-10	-1.16149
42796889	chr15:42796889:G:T	1.83115e-09	-2.08401e-10	-1.17576
42796891	chr15:42796891:A:T	1.85809e-09	-2.08401e-10	-1.16116
42796975	chr15:42796975:T:C	2.50339e-09	-2.08401e-10	-0.863056
42797411	chr15:42797411:G:C	1.78989e-09	-2.08401e-10	-1.19855
42797426	chr15:42797426:A:G	6.45501e-09	0.0841534	-2.85769e-10
42797576	chr15:42797576:G:A	1.19183e-09	-1.60521	-2.85769e-10
42797825	chr15:42797825:G:A	1.90293e-09	-2.08401e-10	-1.13731
42798091	chr15:42798091:C:T	2.77862e-09	-2.08401e-10	-0.75875
42798322	chr15:42798322:C:T	3.34341e-10	-1.66411	-1.21219
42798473	chr15:42798473:C:T	3.33756e-10	-1.67469	-1.20336
42798838	chr15:42798838:G:A	1.72434e-09	-2.08401e-10	-1.23586
42798911	chr15:42798911:T:C	1.98883e-09	-1.09316	-2.85769e-10
42799248	chr15:42799248:T:C	9.14954e-10	-1.86959	-2.85769e-10
42799348	chr15:42799348:C:T	1.8322e-09	-2.08401e-10	-1.17519
42799456	chr15:42799456:C:T	9.51107e-10	-1.83083	-2.85769e-10
42799501	chr15:42799501:T:G	1.84923e-09	-2.08401e-10	-1.16593
42799770	chr15:42799770:A:G	2.12195e-09	-2.08401e-10	-1.02837
42799781	chr15:42799781:C:T	1.79009e-09	-2.08401e-10	-1.19844
42799914	chr15:42799914:C:T	2.58363e-09	-0.603678	-0.227829
42800007	chr15:42800007:A:C	2.01716e-09	-2.08401e-10	-1.07901
42800180	chr15:42800180:GT:G	1.79406e-09	-2.08401e-10	-1.19622
42800576	chr15:42800576:A:T	4.78736e-10	-1.83817	-0.679143
42800744	chr15:42800744:GC:G	1.81417e-09	-2.08401e-10	-1.18507
42800758	chr15:42800758:T:TG	2.15036e-09	-2.08401e-10	-1.01507
42800762	chr15:42800762:A:G	6.29259e-09	-2.08401e-10	0.0586688
42801171	chr15:42801171:G:T	1.76395e-09	-2.08401e-10	-1.21315
42801251	chr15:42801251:G:A	3.25499e-09	-2.08401e-10	-0.600515
42801400	chr15:42801400:C:T	1.77761e-09	-2.08401e-10	-1.20543
42801455	chr15:42801455:T:A	7.64776e-09	-2.08401e-10	0.25371
42802137	chr15:42802137:C:T	1.72499e-09	-2.08401e-10	-1.23548
42802215	chr15:42802215:G:T	1.77514e-09	-2.08401e-10	-1.20683
42802518	chr15:42802518:T:C	2.63024e-09	-0.813628	-2.85769e-10
42803459	chr15:42803459:T:C	4.44487e-10	-1.83463	-0.756904
42804059	chr15:42804059:C:T	1.86983e-09	-2.08401e-10	-1.15486
42804130	chr15:42804130:TATC:T	1.76951e-09	-2.08401e-10	-1.21
42804246	chr15:42804246:ACCAG:A	2.99231e-09	-2.08401e-10	-0.684657
42804388	chr15:42804388:C:T	2.84057e-09	-2.08401e-10	-0.736699
42805033	chr15:42805033:G:A	4.03397e-10	-1.86745	-0.821089
42805757	chr15:42805757:T:C	1.83082e-09	-2.08401e-10	-1.17594
42805813	chr15:42805813:A:T	1.83082e-09	-2.08401e-10	-1.17594
42805928	chr15:42805928:G:A	1.83021e-09	-2.08401e-10	-1.17627
42806180	chr15:42806180:C:A	1.70025e-09	-2.08401e-10	-1.24993
42806215	chr15:42806215:G:T	1.77035e-09	-2.08401e-10	-1.20953
42806455	chr15:42806455:A:G	2.23074e-09	-2.08401e-10	-0.97837
42806458	chr15:42806458:C:T	1.6861e-09	-2.08401e-10	-1.25828
42806896	chr15:42806896:C:G	1.68514e-09	-2.08401e-10	-1.25886
42807147	chr15:42807147:C:T	1.83074e-09	-2.08401e-10	-1.17598
42807352	chr15:42807352:C:T	0.000698071	11.6754	-2.85769e-10
42807522	chr15:42807522:T:C	9.669e-10	-1.81436	-2.85769e-10
42807542	chr15:42807542:G:A	1.76538e-09	-2.08401e-10	-1.21234
42807832	chr15:42807832:T:A	1.68855e-09	-2.08401e-10	-1.25683
42807863	chr15:42807863:T:G	1.82304e-09	-2.08401e-10	-1.1802
42807882	chr15:42807882:G:T	1.69719e-09	-2.08401e-10	-1.25173
42808215	chr15:42808215:G:A	1.82697e-09	-2.08401e-10	-1.17804
42808252	chr15:42808252:G:C	3.75843e-10	-1.77945	-0.979836
42808425	chr15:42808425:C:A	3.1167e-10	-1.80244	-1.14408
42809168	chr15:42809168:G:T	3.98894e-10	-1.84168	-0.858088
42809343	chr15:42809343:T:C	1.76026e-09	-2.08401e-10	-1.21524
42809514	chr15:42809514:A:T	4.2651e-10	-1.84822	-0.784601
42809687	chr15:42809687:C:T	4.29239e-10	-1.84566	-0.780789
42809732	chr15:42809732:T:C	1.93995e-09	-2.08401e-10	-1.11804
42810395	chr15:42810395:C:T	3.38445e-09	-1.04815	0.486636
42810400	chr15:42810400:A:C	2.09737e-09	-2.08401e-10	-1.04002
42810574	chr15:42810574:G:A	2.50985e-09	-2.08401e-10	-0.86048
42810812	chr15:42810812:C:T	1.76565e-09	-2.08401e-10	-1.21219
42811147	chr15:42811147:T:C	1.78981e-09	-2.08401e-10	-1.19859
42811486	chr15:42811486:T:G	1.7409e-09	-2.08401e-10	-1.2263
42811567	chr15:42811567:C:T	4.12425e-10	-1.86591	-0.800495
42812208	chr15:42812208:T:C	4.19706e-10	-1.86771	-0.781197
42812302	chr15:42812302:A:C	1.80093e-09	-2.08401e-10	-1.1924
42812501	chr15:42812501:G:A	2.13539e-09	-2.08401e-10	-1.02205
42813249	chr15:42813249:C:T	1.00495e-09	-1.77577	-2.85769e-10
42813351	chr15:42813351:G:A	1.82062e-09	-0.82837	-0.353156
42813412	chr15:42813412:T:C	4.05197e-10	-1.86982	-0.814269
42813488	chr15:42813488:C:T	1.94883e-09	-2.08401e-10	-1.11347
42813545	chr15:42813545:T:G	4.05873e-10	-1.86771	-0.814706
42813751	chr15:42813751:CAGG:C	3.78476e-10	-1.86271	-0.889596
42813803	chr15:42813803:A:G	1.7681e-09	-2.08401e-10	-1.2108
42814146	chr15:42814146:C:T	1.76576e-09	-2.08401e-10	-1.21212
42814171	chr15:42814171:G:A	1.68556e-09	-2.08401e-10	-1.2586
42814222	chr15:42814222:A:C	1.76537e-09	-2.08401e-10	-1.21234
42814536	chr15:42814536:C:T	1.80632e-09	-2.08401e-10	-1.18941
42816276	chr15:42816276:T:C	6.04274e-09	-0.333179	0.351333
42816754	chr15:42816754:C:A	1.1341e-09	-1.65486	-2.85769e-10
42816782	chr15:42816782:G:C	1.82964e-09	-2.08401e-10	-1.17659
42816942	chr15:42816942:AT:A	3.28406e-10	-1.71267	-1.18153
42817015	chr15:42817015:C:G	1.78275e-09	-2.08401e-10	-1.20255
42817253	chr15:42817253:TAG:T	2.57455e-09	-2.08401e-10	-0.835028
42817723	chr15:42817723:C:A	1.77263e-09	-2.08401e-10	-1.20824
42818709	chr15:42818709:G:A	2.13955e-09	-2.08401e-10	-1.02011
42818722	chr15:42818722:AAAAC:A	1.80532e-09	-2.08401e-10	-1.18997
42819060	chr15:42819060:T:C	2.42881e-09	-2.08401e-10	-0.893303
42819137	chr15:42819137:T:C	6.01982e-09	-0.478347	0.492701
42821270	chr15:42821270:G:A	1.02518e-09	-1.75584	-2.85769e-10
42821351	chr15:42821351:C:G	1.69446e-09	-2.08401e-10	-1.25334
42821745	chr15:42821745:G:A	1.78098e-09	-2.08401e-10	-1.20354
42821941	chr15:42821941:T:C	1.83e-09	-2.08401e-10	-1.17639
42822106	chr15:42822106:T:C	3.03026e-09	-0.0761941	-0.595862
42822361	chr15:42822361:A:G	1.84963e-09	-2.08401e-10	-1.16572
42822905	chr15:42822905:T:C	1.7544e-09	-2.08401e-10	-1.21857
42823007	chr15:42823007:T:G	4.38913e-10	-1.86654	-0.737617
42823414	chr15:42823414:A:G	1.79392e-09	-2.08401e-10	-1.1963
42823675	chr15:42823675:A:G	1.84735e-09	-2.08401e-10	-1.16695
42823791	chr15:42823791:C:T	1.76905e-09	-2.08401e-10	-1.21026
42824609	chr15:42824609:T:G	1.6851e-09	-2.08401e-10	-1.25888
42824677	chr15:42824677:G:A	1.72417e-09	-2.08401e-10	-1.23596
42824708	chr15:42824708:A:C	7.08532e-09	-0.0525562	0.229878
42824795	chr15:42824795:C:A	7.35257e-09	-0.279913	0.494259
42824849	chr15:42824849:G:T	1.72003e-09	-2.08401e-10	-1.23836
42824975	chr15:42824975:G:A	1.75763e-09	-2.08401e-10	-1.21674
42825588	chr15:42825588:G:A	1.78262e-09	-2.08401e-10	-1.20262
42826007	chr15:42826007:T:C	1.72374e-09	-2.08401e-10	-1.23621
42826737	chr15:42826737:C:T	2.68179e-09	-2.08401e-10	-0.794219
42827645	chr15:42827645:C:T	1.85388e-09	-2.08401e-10	-1.16342
42827779	chr15:42827779:ATT:A	1.72277e-09	-2.08401e-10	-1.23677
42828106	chr15:42828106:T:C	1.78737e-09	-2.08401e-10	-1.19996
42828437	chr15:42828437:C:T	2.18143e-09	-2.08401e-10	-1.00072
42828592	chr15:42828592:G:A	1.8305e-09	-2.08401e-10	-1.17612
42829107	chr15:42829107:T:C	1.71041e-09	-2.08401e-10	-1.24397
42829264	chr15:42829264:C:T	1.74539e-09	-2.08401e-10	-1.22373
42829792	chr15:42829792:TG:T	1.76642e-09	-2.08401e-10	-1.21175
42830862	chr15:42830862:G:A	2.12847e-09	-2.08401e-10	-1.0253
42831026	chr15:42831026:G:A	5.41474e-10	-1.40892	-0.985245
42831316	chr15:42831316:C:T	1.57534e-09	-1.32623	-2.85769e-10
42831473	chr15:42831473:T:C	8.14145e-09	-0.536734	0.852999
42831554	chr15:42831554:C:T	1.69581e-09	-2.08401e-10	-1.25254
42831798	chr15:42831798:C:T	3.47307e-09	-2.08401e-10	-0.535664
42831820	chr15:42831820:G:A	9.14183e-10	-1.87043	-2.85769e-10
42832535	chr15:42832535:C:T	4.3163e-10	-1.86893	-0.751957
42832758	chr15:42832758:T:C	1.77028e-09	-2.08401e-10	-1.20957
42832956	chr15:42832956:A:G	1.11855e-09	-1.66867	-2.85769e-10
42833088	chr15:42833088:C:T	1.11165e-09	-1.43735	-0.237503
42833503	chr15:42833503:T:C	2.84084e-10	-1.86468	-1.1745
42834284	chr15:42834284:G:A	1.08027e-08	-2.08401e-10	0.599089
42834499	chr15:42834499:T:A	4.41032e-10	-1.80994	-0.789402
42835196	chr15:42835196:A:G	3.76529e-10	-1.85537	-0.90209
42835290	chr15:42835290:C:T	4.16486e-10	-1.83067	-0.82594
42835768	chr15:42835768:G:GCA	8.19969e-09	-2.08401e-10	0.323392
42835769	chr15:42835769:T:C	2.23553e-09	-2.08401e-10	-0.976223
42836144	chr15:42836144:AG:A	1.97401e-09	-2.08401e-10	-1.10064
42836209	chr15:42836209:T:C	2.05926e-09	-2.08401e-10	-1.05835
42836427	chr15:42836427:C:T	3.00398e-10	-1.72706	-1.25629
42836733	chr15:42836733:A:G	3.24942e-09	-2.08401e-10	-0.602226
42837098	chr15:42837098:G:A	1.77642e-09	-2.08401e-10	-1.2061
42837479	chr15:42837479:G:A	1.70348e-09	-2.08401e-10	-1.24803
42837939	chr15:42837939:G:A	1.83082e-09	-2.08401e-10	-1.17594
42838380	chr15:42838380:A:G	2.07103e-09	-1.05266	-2.85769e-10
42838641	chr15:42838641:T:C	2.38066e-09	-2.08401e-10	-0.913326
42838906	chr15:42838906:T:TA	1.80352e-09	-2.08401e-10	-1.19096
42838930	chr15:42838930:C:T	1.7373e-09	-2.08401e-10	-1.22837
42838994	chr15:42838994:T:C	1.7779e-09	-2.08401e-10	-1.20527
42839067	chr15:42839067:C:T	1.74699e-09	-2.08401e-10	-1.22281
42839681	chr15:42839681:G:A	1.84503e-09	-2.08401e-10	-1.16821
42840122	chr15:42840122:C:T	1.69638e-09	-2.08401e-10	-1.25221
42840191	chr15:42840191:C:T	2.02048e-09	-2.08401e-10	-1.07737
42840642	chr15:42840642:C:T	4.41284e-10	-1.85241	-0.746362
42841244	chr15:42841244:C:T	4.28583e-10	-1.85841	-0.769559
42841630	chr15:42841630:G:A	1.04698e-09	-1.73479	-2.85769e-10
42841734	chr15:42841734:G:A	8.88604e-09	-2.08401e-10	0.403778
42841757	chr15:42841757:G:C	1.74868e-09	-2.08401e-10	-1.22184
42841866	chr15:42841866:T:C	1.69668e-09	-2.08401e-10	-1.25203
42842289	chr15:42842289:G:A	2.35637e-09	-2.08401e-10	-0.92358
42842340	chr15:42842340:T:C	1.69029e-09	-2.08401e-10	-1.2558
42842664	chr15:42842664:T:C	2.41714e-09	-2.08401e-10	-0.898117
42843302	chr15:42843302:G:A	1.75919e-09	-2.08401e-10	-1.21585
42843343	chr15:42843343:G:A	1.82401e-09	-2.08401e-10	-1.17967
42843718	chr15:42843718:C:T	1.90974e-09	-2.08401e-10	-1.13374
42844035	chr15:42844035:G:A	1.99519e-09	-2.08401e-10	-1.08996
42844068	chr15:42844068:A:C	2.3086e-09	-0.944063	-2.85769e-10
42844243	chr15:42844243:A:G	1.77383e-09	-2.08401e-10	-1.20756
42844949	chr15:42844949:C:T	1.12841e-09	-1.6599	-2.85769e-10
42845003	chr15:42845003:T:C	3.69156e-10	-1.72089	-1.05635
42845378	chr15:42845378:G:A	4.52763e-10	-1.74641	-0.826686
42845403	chr15:42845403:C:T	2.19616e-09	-2.08401e-10	-0.993993
42845508	chr15:42845508:C:G	1.17361e-09	-1.62062	-2.85769e-10
42845751	chr15:42845751:G:A	1.76826e-09	-2.08401e-10	-1.21071
42845922	chr15:42845922:C:T	1.69382e-09	-2.08401e-10	-1.25372
42846085	chr15:42846085:T:G	3.06909e-10	-1.85927	-1.10264
42846129	chr15:42846129:A:G	1.03043e-09	-1.75072	-2.85769e-10
42846742	chr15:42846742:G:C	4.38355e-10	-1.86595	-0.739478
42847497	chr15:42847497:T:C	1.78703e-09	-2.08401e-10	-1.20015
42848411	chr15:42848411:A:T	1.68906e-09	-2.08401e-10	-1.25653
42848796	chr15:42848796:T:C	4.90655e-10	-1.86946	-0.62326
42849662	chr15:42849662:T:C	2.08256e-09	-2.08401e-10	-1.04711
42849878	chr15:42849878:T:C	1.71881e-09	-2.08401e-10	-1.23907
42850179	chr15:42850179:C:T	1.69926e-09	-2.08401e-10	-1.25051
42850390	chr15:42850390:C:T	1.70919e-09	-2.08401e-10	-1.24468
42850536	chr15:42850536:C:T	3.26961e-10	-1.6748	-1.22382
42850946	chr15:42850946:C:G	1.76545e-09	-2.08401e-10	-1.2123
42851467	chr15:42851467:T:C	1.71204e-09	-2.08401e-10	-1.24302
42851567	chr15:42851567:T:C	1.695e-09	-2.08401e-10	-1.25302
42851800	chr15:42851800:G:A	6.2963e-09	-0.312604	0.371863
42852138	chr15:42852138:C:T	1.71328e-09	-2.08401e-10	-1.24229
42852739	chr15:42852739:C:T	4.34039e-10	-1.8533	-0.762023
42853735	chr15:42853735:C:T	1.73058e-09	-2.08401e-10	-1.23225
42853929	chr15:42853929:TA:T	1.72932e-09	-2.08401e-10	-1.23297
42854126	chr15:42854126:G:A	4.28541e-10	-1.8411	-0.786968
42854494	chr15:42854494:G:A	4.34506e-10	-1.86299	-0.751254
42854503	chr15:42854503:G:A	1.84781e-09	-2.08401e-10	-1.1667
42855278	chr15:42855278:T:C	1.6854e-09	-2.08401e-10	-1.2587
42855400	chr15:42855400:T:G	1.74486e-09	-2.08401e-10	-1.22403
42855841	chr15:42855841:C:T	1.73709e-09	-2.08401e-10	-1.22849
42855844	chr15:42855844:C:T	3.74848e-10	-1.63669	-1.12525
42856048	chr15:42856048:G:A	1.68516e-09	-2.08401e-10	-1.25884
42856220	chr15:42856220:A:T	1.69941e-09	-2.08401e-10	-1.25042
42856507	chr15:42856507:T:C	1.68758e-09	-2.08401e-10	-1.25741
42856537	chr15:42856537:G:C	1.63902e-08	-2.08401e-10	1.01598
42857373	chr15:42857373:A:G	1.4715e-08	-2.08401e-10	0.908164
42857553	chr15:42857553:A:C	1.73432e-09	-2.08401e-10	-1.23009
42858355	chr15:42858355:G:A	1.83537e-09	-2.08401e-10	-1.17346
42858636	chr15:42858636:C:T	1.78819e-09	-2.08401e-10	-1.1995
42858757	chr15:42858757:C:T	1.68516e-09	-2.08401e-10	-1.25884
42858976	chr15:42858976:G:A	3.53591e-09	-2.08401e-10	-0.517733
42859274	chr15:42859274:T:C	3.61021e-09	-0.496938	-2.85769e-10
42859294	chr15:42859294:G:A	1.82645e-09	-2.08401e-10	-1.17833
42859422	chr15:42859422:C:T	1.68654e-09	-2.08401e-10	-1.25803
42859945	chr15:42859945:C:G	1.72931e-09	-2.08401e-10	-1.23298
42860183	chr15:42860183:A:G	1.69414e-09	-2.08401e-10	-1.25353
42860278	chr15:42860278:CAAACA:C	5.54761e-09	-2.08401e-10	-0.0673371
42860531	chr15:42860531:G:C	1.72209e-09	-2.08401e-10	-1.23717
42861134	chr15:42861134:G:T	2.16041e-09	-1.01041	-2.85769e-10
42861247	chr15:42861247:C:T	3.76903e-10	-1.64064	-1.11583
42861499	chr15:42861499:G:C	9.30512e-10	-1.85272	-2.85769e-10
42861707	chr15:42861707:C:A	2.84261e-09	-2.08401e-10	-0.735981
42862421	chr15:42862421:T:C	3.46165e-09	-2.08401e-10	-0.538958
42862781	chr15:42862781:G:A	2.10262e-08	-2.08401e-10	1.26507
42863989	chr15:42863989:C:T	2.71911e-09	-2.08401e-10	-0.780398
42864055	chr15:42864055:G:A	8.53639e-10	-1.68088	-0.258068
42864780	chr15:42864780:C:T	6.26284e-09	-2.08401e-10	0.0539307
42865585	chr15:42865585:G:A	9.15182e-10	-1.86934	-2.85769e-10
42865627	chr15:42865627:G:A	3.81767e-09	-2.08401e-10	-0.441062
42865776	chr15:42865776:T:C	7.18333e-09	0.19106	-2.85769e-10
42866041	chr15:42866041:A:G	6.22542e-10	-1.62426	-0.630384
42866201	chr15:42866201:G:A	1.73312e-09	-2.08401e-10	-1.23078
42867010	chr15:42867010:C:T	4.7668e-10	-1.26518	-1.25643
42867486	chr15:42867486:A:G	1.77873e-09	-2.08401e-10	-1.2048
42867678	chr15:42867678:A:T	1.90619e-09	-2.08401e-10	-1.1356
42868205	chr15:42868205:T:C	1.48139e-09	-1.24123	-0.146497
42868307	chr15:42868307:G:A	3.91936e-09	-0.591016	0.176241
42868777	chr15:42868777:G:A	1.31878e-08	-2.08401e-10	0.798589
42869221	chr15:42869221:G:A	1.72576e-09	-2.08401e-10	-1.23504
42869601	chr15:42869601:C:T	3.73119e-08	-0.769594	2.6082
42870779	chr15:42870779:T:C	1.4171e-09	-1.43209	-2.85769e-10
42871006	chr15:42871006:T:G	1.68543e-09	-2.08401e-10	-1.25868
42871114	chr15:42871114:G:T	8.00497e-10	-1.70463	-0.2986
42871686	chr15:42871686:TC:T	1.68606e-09	-2.08401e-10	-1.25831
42871689	chr15:42871689:T:A	1.68543e-09	-2.08401e-10	-1.25868
42872405	chr15:42872405:G:C	3.86198e-09	-0.429524	-2.85769e-10
42873237	chr15:42873237:G:A	3.85143e-09	-0.432258	-2.85769e-10
42873831	chr15:42873831:C:T	2.75705e-09	-1.03327	0.266723
42873869	chr15:42873869:T:C	1.68916e-09	-2.08401e-10	-1.25647
42874184	chr15:42874184:A:T	3.03564e-09	-2.08401e-10	-0.670281
42874545	chr15:42874545:G:A	1.70224e-09	-2.08401e-10	-1.24876
42875831	chr15:42875831:G:A	9.14518e-10	-1.87006	-2.85769e-10
42876642	chr15:42876642:T:C	2.13512e-09	-2.08401e-10	-1.02218
42877838	chr15:42877838:A:G	8.69172e-09	-2.08401e-10	0.381667
42878426	chr15:42878426:G:A	1.89087e-07	4.71413	-1.25263
42878595	chr15:42878595:A:G	5.55414e-09	-0.390908	0.324748
42878625	chr15:42878625:C:T	4.3316e-10	-1.45806	-1.1593
42878822	chr15:42878822:T:C	3.49354e-09	-0.750501	0.220714
42878924	chr15:42878924:A:T	1.68744e-09	-2.08401e-10	-1.25749
42879243	chr15:42879243:G:A	1.40261e-09	-1.44237	-2.85769e-10
42879978	chr15:42879978:CAG:C	1.98531e-09	-2.08401e-10	-1.09493
42880082	chr15:42880082:G:A	6.0137e-09	-0.549414	0.562751
42880097	chr15:42880097:T:C	3.88561e-09	-0.981669	0.558246
42880534	chr15:42880534:G:A	1.70596e-09	-2.08401e-10	-1.24657
42882373	chr15:42882373:C:A	2.12478e-09	-1.02704	-2.85769e-10
42882630	chr15:42882630:T:A	1.68985e-09	-2.08401e-10	-1.25606
42883751	chr15:42883751:C:T	9.32974e-10	-1.61701	-0.233075
42883890	chr15:42883890:A:T	1.2048e-08	-2.08401e-10	0.708196
42883967	chr15:42883967:G:A	7.20433e-10	-1.66523	-0.443373
42884268	chr15:42884268:G:A	1.11906e-08	-2.08401e-10	0.634368
42884810	chr15:42884810:G:A	3.80713e-09	-2.08401e-10	-0.443829
42884940	chr15:42884940:G:A	4.25638e-09	-2.08401e-10	-0.332284
42885183	chr15:42885183:A:T	2.47874e-09	-2.08401e-10	-0.872952
42885260	chr15:42885260:G:A	9.4391e-10	-1.83843	-2.85769e-10
42885710	chr15:42885710:C:A	1.7342e-09	-2.08401e-10	-1.23016
42886009	chr15:42886009:T:A	2.74603e-09	-2.08401e-10	-0.770547
42886313	chr15:42886313:G:A	1.75031e-09	-2.08401e-10	-1.22091
42887128	chr15:42887128:C:G	1.7106e-09	-2.08401e-10	-1.24386
42887165	chr15:42887165:G:T	1.81291e-09	-1.18577	-2.85769e-10
42887550	chr15:42887550:T:C	7.65802e-08	-0.786733	3.34437
42887650	chr15:42887650:T:C	4.35588e-09	-0.661225	0.352047
42887671	chr15:42887671:T:C	1.74111e-09	-2.08401e-10	-1.22618
42887858	chr15:42887858:T:C	6.97177e-08	-0.786839	3.25059
42888460	chr15:42888460:C:T	2.01703e-09	-2.08401e-10	-1.07908
42889531	chr15:42889531:T:C	1.70445e-09	-2.08401e-10	-1.24746
42890237	chr15:42890237:T:C	8.81889e-08	-0.673367	3.37215
42890341	chr15:42890341:T:C	4.65142e-08	-0.581194	2.64025
42890797	chr15:42890797:GAA:G	6.28476e-09	-2.08401e-10	0.0574239
42891216	chr15:42891216:G:A	1.82099e-09	-2.08401e-10	-1.18132
42891407	chr15:42891407:C:T	8.05269e-09	-2.08401e-10	0.305303
42892760	chr15:42892760:A:G	1.72947e-09	-2.08401e-10	-1.23289
42893859	chr15:42893859:A:G	9.85839e-10	-1.79497	-2.85769e-10
42894567	chr15:42894567:C:T	5.20892e-09	-0.565742	0.435411
42894609	chr15:42894609:T:C	1.70426e-09	-2.08401e-10	-1.24757
42895262	chr15:42895262:A:G	3.37335e-10	-1.70875	-1.15863
42895452	chr15:42895452:T:C	3.53396e-09	-0.518284	-2.85769e-10
42895987	chr15:42895987:T:C	1.71609e-09	-2.08401e-10	-1.24065
42896566	chr15:42896566:C:T	7.16315e-10	-1.67877	-0.435565
42896650	chr15:42896650:C:T	6.62998e-10	-1.6784	-0.51329
42897273	chr15:42897273:C:T	3.03809e-10	-1.77407	-1.19799
42897626	chr15:42897626:A:G	2.38335e-09	-2.08401e-10	-0.912196
42897670	chr15:42897670:A:T	7.30105e-08	-0.889647	3.39955
42898361	chr15:42898361:A:G	4.55901e-08	-1.06055	3.09954
42898433	chr15:42898433:T:C	4.15837e-10	-1.67342	-0.984746
42898771	chr15:42898771:A:G	1.69269e-09	-2.08401e-10	-1.25439
42899117	chr15:42899117:T:A	1.68551e-09	-2.08401e-10	-1.25863
42899126	chr15:42899126:G:A	5.23973e-08	-0.903439	3.08159
42899834	chr15:42899834:G:A	5.17158e-09	-2.08401e-10	-0.137525
42900286	chr15:42900286:C:T	3.51517e-09	-2.08401e-10	-0.523615
42900946	chr15:42900946:A:G	1.11255e-09	-1.03702	-0.637034
42901420	chr15:42901420:G:A	1.74283e-09	-2.08401e-10	-1.22519
42902516	chr15:42902516:G:A	3.01303e-09	-1.12961	0.451852
42903011	chr15:42903011:G:A	1.68543e-09	-2.08401e-10	-1.25868
42903952	chr15:42903952:A:C	1.80711e-09	-2.08401e-10	-1.18898
42904360	chr15:42904360:T:C	5.85938e-09	-1.00944	0.996776
42905493	chr15:42905493:G:C	1.76276e-09	-2.08401e-10	-1.21382
42906169	chr15:42906169:C:T	1.95456e-09	-2.08401e-10	-1.11054
42906232	chr15:42906232:C:T	4.90271e-10	-1.26347	-1.23004
42907139	chr15:42907139:C:A	3.82697e-09	-2.08401e-10	-0.438631
42907386	chr15:42907386:T:G	2.17101e-09	-2.08401e-10	-1.00551
42907521	chr15:42907521:A:G	1.75465e-09	-2.08401e-10	-1.21843
42907922	chr15:42907922:T:A	6.79974e-10	-0.970038	-1.19637
42908305	chr15:42908305:C:T	1.38399e-08	-2.08401e-10	0.846855
42908384	chr15:42908384:T:C	1.68855e-09	-2.08401e-10	-1.25684
42909774	chr15:42909774:G:A	8.39397e-09	-2.08401e-10	0.34681
42910125	chr15:42910125:C:T	2.27982e-06	6.47775	-0.5266
42910808	chr15:42910808:G:T	5.82863e-09	-2.08401e-10	-0.0179209
42910971	chr15:42910971:G:A	1.69253e-09	-2.08401e-10	-1.25448
42911544	chr15:42911544:C:T	1.28355e-08	-2.08401e-10	0.77151
42911888	chr15:42911888:C:T	4.14592e-09	-0.890704	0.532125
42912389	chr15:42912389:T:A	1.76248e-09	-2.08401e-10	-1.21398
42912755	chr15:42912755:T:C	1.74574e-09	-2.08401e-10	-1.22352
42912858	chr15:42912858:G:A	1.14724e-08	-2.08401e-10	0.659236
42913334	chr15:42913334:C:T	5.09255e-09	-0.152924	-2.85769e-10
42913448	chr15:42913448:A:G	1.0997e-08	-2.08401e-10	0.616916
42913563	chr15:42913563:G:A	9.7361e-10	-1.27066	-0.536788
42913803	chr15:42913803:T:C	1.903e-09	-2.08401e-10	-1.13727
42914174	chr15:42914174:C:T	3.18095e-10	-1.6899	-1.23621
42914260	chr15:42914260:G:T	1.7073e-09	-2.08401e-10	-1.24579
42915764	chr15:42915764:T:C	1.93404e-09	-2.08401e-10	-1.12109
42917192	chr15:42917192:A:T	1.69178e-09	-2.08401e-10	-1.25492
42917576	chr15:42917576:G:A	9.40945e-10	-1.84157	-2.85769e-10
42917788	chr15:42917788:A:G	2.29564e-09	-2.08401e-10	-0.949693
42917832	chr15:42917832:A:G	2.21386e-08	-2.08401e-10	1.31662
42918317	chr15:42918317:T:C	1.69035e-09	-2.08401e-10	-1.25577
42919023	chr15:42919023:C:T	1.71441e-09	-2.08401e-10	-1.24164
42919264	chr15:42919264:T:A	1.68511e-09	-2.08401e-10	-1.25887
42919636	chr15:42919636:G:A	2.01242e-08	-2.08401e-10	1.22122
42919979	chr15:42919979:G:A	1.68981e-09	-2.08401e-10	-1.25609
42921713	chr15:42921713:G:T	1.68773e-09	-2.08401e-10	-1.25732
42921767	chr15:42921767:G:A	1.91628e-08	-2.08401e-10	1.17227
42921911	chr15:42921911:T:G	1.0862e-08	-2.08401e-10	0.604567
42921982	chr15:42921982:A:G	1.05917e-08	-2.08401e-10	0.579372
42922092	chr15:42922092:C:T	9.46156e-09	-2.08401e-10	0.466534
42922138	chr15:42922138:C:G	1.64953e-08	-2.08401e-10	1.02237
42922561	chr15:42922561:G:T	2.13096e-09	-1.38573	0.361605
42923044	chr15:42923044:T:A	1.74867e-09	-2.08401e-10	-1.22185
42923623	chr15:42923623:G:A	1.72498e-09	-2.08401e-10	-1.23549
42924217	chr15:42924217:T:C	6.86911e-09	-2.08401e-10	0.146331
42924256	chr15:42924256:C:A	1.92564e-09	-2.08401e-10	-1.12544
42924436	chr15:42924436:CTCTT:C	2.91955e-09	-2.08401e-10	-0.709275
42924509	chr15:42924509:A:G	1.71802e-09	-2.08401e-10	-1.23953
42924606	chr15:42924606:G:A	1.69343e-09	-2.08401e-10	-1.25395
42924675	chr15:42924675:A:T	1.71375e-09	-2.08401e-10	-1.24202
42924974	chr15:42924974:A:G	9.97021e-10	-1.78369	-2.85769e-10
42924988	chr15:42924988:G:A	9.43715e-10	-1.83863	-2.85769e-10
42925732	chr15:42925732:A:G	1.42442e-08	-2.08401e-10	0.875649
42925865	chr15:42925865:G:A	9.70138e-09	-2.08401e-10	0.491565
42925876	chr15:42925876:C:T	1.74294e-09	-2.08401e-10	-1.22513
42926296	chr15:42926296:G:A	6.64372e-09	-2.08401e-10	0.112968
42926590	chr15:42926590:G:A	1.71424e-09	-2.08401e-10	-1.24173
42926998	chr15:42926998:C:T	1.28624e-09	-1.52898	-2.85769e-10
42927362	chr15:42927362:T:C	2.34554e-09	-2.08401e-10	-0.928188
42928587	chr15:42928587:T:G	4.06043e-09	-0.814756	0.43534
42929461	chr15:42929461:T:C	1.72639e-09	-2.08401e-10	-1.23467
42930442	chr15:42930442:T:C	1.73264e-09	-2.08401e-10	-1.23106
42931462	chr15:42931462:G:T	1.70925e-09	-2.08401e-10	-1.24465
42932260	chr15:42932260:C:T	9.26268e-09	-2.08401e-10	0.44529
42932337	chr15:42932337:G:A	3.06596e-09	-2.08401e-10	-0.660345
42934243	chr15:42934243:CA:C	6.06415e-09	-2.08401e-10	0.02169
42934568	chr15:42934568:G:A	2.46152e-09	-0.948585	0.0686623
42934675	chr15:42934675:G:A	1.45531e-08	-2.08401e-10	0.8971
42935141	chr15:42935141:G:A	5.20684e-09	-1.10866	0.977925
42935633	chr15:42935633:C:A	1.74439e-09	-2.08401e-10	-1.2243
42936058	chr15:42936058:C:T	4.8399e-09	-2.08401e-10	-0.20381
42936372	chr15:42936372:C:T	3.52979e-09	-2.08401e-10	-0.519465
42938472	chr15:42938472:C:T	9.68503e-10	-0.694462	-1.11825
42938705	chr15:42938705:G:A	3.41127e-09	-0.55362	-2.85769e-10
42939449	chr15:42939449:C:G	1.73231e-09	-2.08401e-10	-1.23125
42939606	chr15:42939606:G:T	4.50775e-09	-2.08401e-10	-0.274906
42939893	chr15:42939893:A:G	1.72044e-09	-2.08401e-10	-1.23812
42940897	chr15:42940897:A:G	1.85867e-09	-2.08401e-10	-1.16084
42941028	chr15:42941028:T:C	7.04891e-09	-2.08401e-10	0.172169
42941276	chr15:42941276:C:T	2.01738e-09	-2.08401e-10	-1.07891
42941863	chr15:42941863:T:C	4.09968e-10	-1.81094	-0.861442
42942050	chr15:42942050:C:T	3.52597e-09	-0.985359	0.464812
42942225	chr15:42942225:G:T	2.65573e-09	-2.08401e-10	-0.803983
42942394	chr15:42942394:C:T	3.18067e-09	-2.08401e-10	-0.623611
42943386	chr15:42943386:A:G	9.15184e-10	-1.86933	-2.85769e-10
42944414	chr15:42944414:C:T	4.82575e-09	-0.837459	0.63072
42945005	chr15:42945005:T:C	1.00564e-09	-0.650911	-1.12417
42945374	chr15:42945374:T:C	6.22633e-10	-1.77649	-0.478015
42945607	chr15:42945607:AT:A	7.86742e-10	-0.859796	-1.16076
42945615	chr15:42945615:TTCACCATTGA:T	7.82277e-10	-0.860036	-1.16621
42945924	chr15:42945924:C:T	1.69234e-09	-2.08401e-10	-1.25459
42946726	chr15:42946726:A:T	3.38963e-09	-2.08401e-10	-0.559983
42947415	chr15:42947415:T:C	3.33634e-09	-0.931548	0.355718
42947665	chr15:42947665:GA:G	1.30705e-09	-1.51293	-2.85769e-10
42947732	chr15:42947732:G:A	3.1984e-09	-2.08401e-10	-0.618052
42947785	chr15:42947785:G:A	1.68694e-09	-2.08401e-10	-1.25779
42948422	chr15:42948422:T:G	4.11887e-10	-1.82175	-0.84596
42948589	chr15:42948589:C:A	4.04888e-09	-2.08401e-10	-0.382264
42948618	chr15:42948618:A:G	6.4439e-09	-2.08401e-10	0.0824295
42949600	chr15:42949600:A:AC	3.33244e-09	-0.899571	0.322573
42950070	chr15:42950070:C:T	2.87534e-10	-1.83426	-1.19285
42950493	chr15:42950493:C:T	8.07469e-09	-2.08401e-10	0.308031
42952016	chr15:42952016:C:T	3.59223e-09	-2.08401e-10	-0.501929
42952142	chr15:42952142:C:T	1.39409e-09	-1.44846	-2.85769e-10
42952346	chr15:42952346:G:A	3.42859e-09	-2.08401e-10	-0.548554
42953008	chr15:42953008:C:T	1.71883e-09	-2.08401e-10	-1.23906
42953491	chr15:42953491:T:C	2.59665e-10	-1.87042	-1.25865
42953877	chr15:42953877:T:C	1.69915e-09	-2.08401e-10	-1.25058
42954496	chr15:42954496:A:C	2.52596e-09	-2.08401e-10	-0.854082
42954593	chr15:42954593:A:T	5.88838e-09	-0.00772267	-2.85769e-10
42955369	chr15:42955369:T:C	1.71573e-09	-2.08401e-10	-1.24086
42955577	chr15:42955577:A:T	1.69683e-09	-2.08401e-10	-1.25194
42956352	chr15:42956352:C:T	1.00717e-09	-1.77356	-2.85769e-10
42956876	chr15:42956876:C:A	1.68511e-09	-2.08401e-10	-1.25887
42957293	chr15:42957293:C:T	1.773e-09	-2.08401e-10	-1.20803
42957959	chr15:42957959:C:T	1.89791e-09	-2.08401e-10	-1.13995
42958166	chr15:42958166:G:A	1.69951e-09	-2.08401e-10	-1.25037
42958303	chr15:42958303:T:A	3.93145e-09	-2.08401e-10	-0.411694
42958590	chr15:42958590:T:C	9.56005e-09	0.47689	-2.85769e-10
42959073	chr15:42959073:C:T	1.99233e-09	-2.08401e-10	-1.0914
42959418	chr15:42959418:T:G	1.7101e-09	-2.08401e-10	-1.24415
42960771	chr15:42960771:A:G	1.97812e-09	-2.08401e-10	-1.09856
42960907	chr15:42960907:C:T	9.20162e-10	-0.69631	-1.1676
42960949	chr15:42960949:C:T	1.80084e-09	-2.08401e-10	-1.19245
42961283	chr15:42961283:T:C	1.69929e-09	-2.08401e-10	-1.25049
42961396	chr15:42961396:T:C	2.76681e-09	-2.08401e-10	-0.763008
42961487	chr15:42961487:G:A	1.69998e-09	-2.08401e-10	-1.25009
42962350	chr15:42962350:T:C	9.14215e-10	-1.87039	-2.85769e-10
42963434	chr15:42963434:A:G	2.82961e-09	-0.740564	-2.85769e-10
42963993	chr15:42963993:T:C	3.07232e-10	-1.85345	-1.10741
42964241	chr15:42964241:G:A	2.25456e-09	-2.08401e-10	-0.967751
42964761	chr15:42964761:A:G	1.93307e-09	-2.08401e-10	-1.12159
42965277	chr15:42965277:C:T	6.85542e-10	-0.950887	-1.20736
42965324	chr15:42965324:A:G	1.98402e-09	-2.08401e-10	-1.09558
42965625	chr15:42965625:C:T	2.74416e-09	-2.08401e-10	-0.77123
42965670	chr15:42965670:T:C	3.43261e-09	-2.08401e-10	-0.547382
42965987	chr15:42965987:C:T	1.919e-09	-2.08401e-10	-1.1289
42966341	chr15:42966341:G:T	1.69931e-09	-2.08401e-10	-1.25048
42966818	chr15:42966818:G:T	2.24456e-09	-2.08401e-10	-0.972195
42966913	chr15:42966913:C:T	2.59919e-09	-2.08401e-10	-0.825505
42967615	chr15:42967615:T:G	2.69516e-09	-2.08401e-10	-0.789248
42968180	chr15:42968180:T:A	9.34611e-10	-1.84833	-2.85769e-10
42968409	chr15:42968409:G:C	9.37304e-10	-1.84545	-2.85769e-10
42968589	chr15:42968589:T:C	2.70504e-09	-1.21993	0.434343
42968834	chr15:42968834:A:G	2.56294e-09	-2.08401e-10	-0.839548
42969397	chr15:42969397:T:C	1.8602e-09	-2.08401e-10	-1.16002
42970124	chr15:42970124:T:C	1.71101e-09	-2.08401e-10	-1.24362
42971109	chr15:42971109:T:C	4.10253e-10	-1.8238	-0.847887
42971793	chr15:42971793:CTCTA:C	1.72637e-09	-2.08401e-10	-1.23468
42971807	chr15:42971807:G:A	3.11523e-09	-1.09188	0.447477
42972019	chr15:42972019:C:T	4.49324e-09	-1.01731	0.739185
42972201	chr15:42972201:C:A	2.78657e-09	-1.05165	0.295753
42972421	chr15:42972421:T:C	3.49442e-09	-2.08401e-10	-0.529537
42972483	chr15:42972483:C:T	1.77391e-09	-2.08401e-10	-1.20752
42972607	chr15:42972607:G:A	4.67627e-10	-1.28764	-1.25314
42972868	chr15:42972868:C:A	6.54925e-09	-2.08401e-10	0.0986473
42972928	chr15:42972928:C:A	3.98059e-10	-1.83672	-0.865136
42973205	chr15:42973205:C:T	2.24522e-09	-2.08401e-10	-0.971898
42973492	chr15:42973492:C:A	3.25837e-09	-2.08401e-10	-0.599475
42973522	chr15:42973522:C:T	1.42868e-09	-1.76847	0.344514
42974089	chr15:42974089:C:T	6.53764e-10	-1.02134	-1.18437
42975053	chr15:42975053:C:T	2.12587e-09	-2.08401e-10	-1.02652
42975139	chr15:42975139:A:G	1.97866e-09	-2.08401e-10	-1.09828
42975207	chr15:42975207:T:C	2.14236e-09	-2.08401e-10	-1.0188
42975439	chr15:42975439:TTC:T	3.38457e-09	-2.08401e-10	-0.561477
42975754	chr15:42975754:C:T	2.78527e-09	-2.08401e-10	-0.756359
42975842	chr15:42975842:T:C	3.50941e-09	-1.23922	0.713965
42976589	chr15:42976589:G:GATAA	3.75932e-09	-0.938211	0.481744
42976687	chr15:42976687:TCA:T	3.52101e-09	-2.08401e-10	-0.521956
42977690	chr15:42977690:T:C	2.65902e-09	-2.08401e-10	-0.802747
42977793	chr15:42977793:A:G	1.70003e-09	-2.08401e-10	-1.25006
42979198	chr15:42979198:TTTC:T	5.66914e-09	-2.08401e-10	-0.0456662
42979801	chr15:42979801:A:G	3.02115e-09	-2.08401e-10	-0.675065
42980100	chr15:42980100:T:C	7.53656e-10	-0.898359	-1.16516
42980258	chr15:42980258:G:T	1.0884e-09	-1.02308	-0.672915
42981053	chr15:42981053:C:T	9.07123e-10	-0.911155	-0.967026
42981109	chr15:42981109:C:T	1.07474e-09	-1.70862	-2.85769e-10
42981225	chr15:42981225:T:C	2.31624e-09	-2.08401e-10	-0.940758
42981732	chr15:42981732:C:T	1.82322e-09	-2.08401e-10	-1.1801
42981739	chr15:42981739:C:T	3.12575e-09	-2.08401e-10	-0.641031
42982370	chr15:42982370:C:T	3.97726e-09	-2.08401e-10	-0.400111
42982842	chr15:42982842:C:T	2.34076e-09	-2.08401e-10	-0.930227
42983068	chr15:42983068:A:G	3.4419e-09	-2.08401e-10	-0.54468
42983379	chr15:42983379:C:G	2.98599e-10	-1.73544	-1.25392
42983997	chr15:42983997:G:C	9.20686e-10	-1.86334	-2.85769e-10
42984738	chr15:42984738:T:C	4.15587e-09	-2.08401e-10	-0.356181
42984773	chr15:42984773:A:T	3.37305e-09	-2.08401e-10	-0.564887
42984813	chr15:42984813:G:T	3.9575e-09	-2.08401e-10	-0.405092
42985380	chr15:42985380:T:C	1.91345e-09	-2.08401e-10	-1.1318
42985753	chr15:42985753:G:C	2.42339e-09	-1.20154	0.305999
42987512	chr15:42987512:G:A	9.46722e-10	-1.83545	-2.85769e-10
42988453	chr15:42988453:C:G	2.24796e-09	-2.08401e-10	-0.97068
42988571	chr15:42988571:C:T	9.17856e-10	-1.86642	-2.85769e-10
42988586	chr15:42988586:A:T	2.35271e-09	-2.08401e-10	-0.925135
42988659	chr15:42988659:C:T	2.68535e-09	-2.08401e-10	-0.792891
42989193	chr15:42989193:C:T	4.05939e-10	-1.81494	-0.867318
42989827	chr15:42989827:C:T	1.70972e-09	-2.08401e-10	-1.24437
42990087	chr15:42990087:C:T	1.71501e-09	-2.08401e-10	-1.24129
42990517	chr15:42990517:G:A	1.73328e-09	-2.08401e-10	-1.23069
42991255	chr15:42991255:G:A	2.46671e-09	-2.08401e-10	-0.877817
42992276	chr15:42992276:G:C	1.75482e-09	-2.08401e-10	-1.21834
42992689	chr15:42992689:C:T	1.93488e-09	-2.08401e-10	-1.12066
42992830	chr15:42992830:T:C	1.78232e-09	-2.08401e-10	-1.20279
42993431	chr15:42993431:T:C	4.70654e-09	-0.231751	-2.85769e-10
42993731	chr15:42993731:AG:A	9.76213e-10	-1.80478	-2.85769e-10
42993735	chr15:42993735:G:A	9.7904e-10	-1.80189	-2.85769e-10
42993741	chr15:42993741:G:A	4.43224e-09	-2.08401e-10	-0.291798
42994325	chr15:42994325:A:C	1.68738e-09	-2.08401e-10	-1.25752
42994373	chr15:42994373:C:T	6.96692e-09	-0.649893	0.810363
42994548	chr15:42994548:C:T	6.2069e-10	-1.06711	-1.19052
42994605	chr15:42994605:T:C	6.46225e-10	-1.03715	-1.18016
42995125	chr15:42995125:GAT:G	2.03864e-09	-2.08401e-10	-1.06842
42995529	chr15:42995529:G:A	2.08457e-09	-2.08401e-10	-1.04614
42996021	chr15:42996021:T:C	6.82195e-10	-0.949998	-1.21315
42997200	chr15:42997200:G:A	2.45945e-09	-2.08401e-10	-0.880767
42997338	chr15:42997338:T:C	1.76757e-09	-2.08401e-10	-1.2111
42997595	chr15:42997595:G:A	4.26742e-09	-2.08401e-10	-0.329693
42998184	chr15:42998184:A:T	9.38526e-09	-2.08401e-10	0.458437
42999814	chr15:42999814:C:G	1.71035e-09	-2.08401e-10	-1.24401
43000340	chr15:43000340:A:C	2.62327e-09	-0.816283	-2.85769e-10
43001290	chr15:43001290:G:C	2.91273e-09	-2.08401e-10	-0.711613
43001328	chr15:43001328:T:C	1.68626e-09	-2.08401e-10	-1.25819
43001448	chr15:43001448:G:C	2.77991e-09	-2.08401e-10	-0.758286
43002020	chr15:43002020:G:T	7.135e-10	-1.05048	-1.06779
43002890	chr15:43002890:G:A	9.0932e-10	-1.09936	-0.776401
43003854	chr15:43003854:G:A	1.96057e-09	-2.08401e-10	-1.10747
43004292	chr15:43004292:G:A	2.26843e-09	-2.08401e-10	-0.961615
43004522	chr15:43004522:G:A	1.78906e-09	-2.08401e-10	-1.19901
43004579	chr15:43004579:C:T	1.93619e-09	-2.08401e-10	-1.11998
43004711	chr15:43004711:C:T	1.51672e-09	-1.03714	-0.327018
43005140	chr15:43005140:G:A	1.682e-09	-1.13491	-0.125812
43005303	chr15:43005303:C:T	2.19151e-09	-2.08401e-10	-0.996113
43005609	chr15:43005609:G:A	1.69878e-09	-2.08401e-10	-1.2508
43005726	chr15:43005726:C:T	9.72932e-10	-1.80814	-2.85769e-10
43006727	chr15:43006727:C:T	1.71675e-09	-2.08401e-10	-1.24027
43006842	chr15:43006842:T:C	3.87522e-09	-2.08401e-10	-0.426101
43006876	chr15:43006876:A:C	1.92877e-09	-2.08401e-10	-1.12382
43007489	chr15:43007489:T:C	8.48358e-10	-0.703143	-1.24201
43007774	chr15:43007774:C:T	3.148e-09	-1.098	0.464069
43007999	chr15:43007999:G:A	4.367e-09	-2.08401e-10	-0.306628
43008329	chr15:43008329:C:T	1.27982e-09	-1.53398	-2.85769e-10
43008335	chr15:43008335:G:A	2.1102e-09	-2.08401e-10	-1.03392
43008566	chr15:43008566:G:A	1.22222e-09	-1.58003	-2.85769e-10
43008935	chr15:43008935:TG:T	2.85661e-09	-2.08401e-10	-0.731067
43009278	chr15:43009278:T:C	3.42626e-09	-1.08666	0.537425
43009870	chr15:43009870:T:C	1.86976e-09	-2.08401e-10	-1.15489
43010236	chr15:43010236:CA:C	3.72902e-09	-0.464559	-2.85769e-10
43010754	chr15:43010754:C:T	2.10554e-09	-2.08401e-10	-1.03613
43010938	chr15:43010938:C:T	1.14079e-09	-1.64898	-2.85769e-10
43011258	chr15:43011258:G:A	2.36237e-09	-2.08401e-10	-0.921038
43011353	chr15:43011353:TAAAG:T	1.70116e-09	-2.08401e-10	-1.24939
43011820	chr15:43011820:G:A	4.22798e-09	-2.08401e-10	-0.33898
43011980	chr15:43011980:G:A	4.21966e-09	-2.08401e-10	-0.34095
43012143	chr15:43012143:C:T	3.25454e-09	-1.15799	0.557341
43013055	chr15:43013055:G:A	2.87223e-10	-1.80243	-1.22577
43013449	chr15:43013449:C:T	1.41761e-09	-1.43173	-2.85769e-10
43013633	chr15:43013633:T:A	1.70972e-09	-2.08401e-10	-1.24437
43013800	chr15:43013800:G:A	1.00123e-09	-1.77947	-2.85769e-10
43013831	chr15:43013831:T:G	5.50929e-09	-2.08401e-10	-0.0742687
43014672	chr15:43014672:C:T	1.77931e-09	-2.08401e-10	-1.20448
43014907	chr15:43014907:C:T	2.47467e-09	-2.08401e-10	-0.874597
43015084	chr15:43015084:C:T	2.02598e-09	-2.08401e-10	-1.07465
43015164	chr15:43015164:G:A	4.14777e-09	-1.11888	0.760748
43015994	chr15:43015994:C:T	4.99028e-09	-2.08401e-10	-0.173211
43016363	chr15:43016363:AAAT:A	4.01622e-09	-2.08401e-10	-0.390362
43016419	chr15:43016419:A:T	1.97965e-09	-2.08401e-10	-1.09779
43017231	chr15:43017231:G:A	4.36795e-09	-2.08401e-10	-0.306409
43017544	chr15:43017544:G:A	6.47419e-10	-1.15196	-1.06351
43017592	chr15:43017592:C:A	9.91163e-10	-1.78958	-2.85769e-10
43017691	chr15:43017691:T:G	2.66106e-09	-2.08401e-10	-0.801979
43017923	chr15:43017923:T:C	9.32809e-10	-1.04287	-0.807388
43018056	chr15:43018056:G:A	2.18476e-09	-2.08401e-10	-0.9992
43018970	chr15:43018970:G:A	7.62969e-09	-2.08401e-10	0.251343
43019927	chr15:43019927:T:C	1.75266e-09	-2.08401e-10	-1.21957
43020412	chr15:43020412:C:T	7.43672e-10	-0.881137	-1.19572
43021142	chr15:43021142:T:G	1.71443e-09	-2.08401e-10	-1.24162
43021900	chr15:43021900:C:T	7.27061e-09	-2.08401e-10	0.203137
43022120	chr15:43022120:G:A	7.7016e-10	-0.893687	-1.14817
43022278	chr15:43022278:C:T	1.69762e-09	-2.08401e-10	-1.25147
43022294	chr15:43022294:T:C	7.83795e-10	-0.853116	-1.1712
43022629	chr15:43022629:A:T	4.78714e-09	-2.08401e-10	-0.21477
43023358	chr15:43023358:T:G	3.29237e-09	-1.05568	0.466587
43023522	chr15:43023522:G:A	1.68514e-09	-2.08401e-10	-1.25885
43023753	chr15:43023753:T:C	5.05641e-09	-2.08401e-10	-0.160048
43023916	chr15:43023916:AT:A	1.68646e-09	-2.08401e-10	-1.25807
43023997	chr15:43023997:A:G	6.30452e-09	-2.08401e-10	0.0605634
43024832	chr15:43024832:T:C	1.7099e-09	-2.08401e-10	-1.24427
43024873	chr15:43024873:T:C	1.20229e-08	0.70611	-2.85769e-10
43025942	chr15:43025942:A:G	4.02515e-09	-1.09749	0.709348
43027233	chr15:43027233:A:G	9.02118e-10	-1.65294	-0.230772
43028616	chr15:43028616:G:A	2.16522e-09	-2.08401e-10	-1.00818
43028823	chr15:43028823:C:T	3.20674e-09	-1.15632	0.540869
43029242	chr15:43029242:C:T	2.73916e-09	-2.08401e-10	-0.773051
43029451	chr15:43029451:C:T	6.26916e-09	-2.08401e-10	0.0549392
43029915	chr15:43029915:C:A	4.24543e-09	-1.30835	0.973492
43030338	chr15:43030338:G:A	1.91867e-09	-2.08401e-10	-1.12907
43030474	chr15:43030474:G:C	2.02331e-09	-2.08401e-10	-1.07597
43031707	chr15:43031707:A:G	2.76756e-09	-2.08401e-10	-0.762738
43031827	chr15:43031827:C:A	2.04699e-09	-2.08401e-10	-1.06434
43031981	chr15:43031981:C:T	8.34166e-09	-2.08401e-10	0.340559
43032131	chr15:43032131:C:T	2.167e-09	-2.08401e-10	-1.00736
43032185	chr15:43032185:A:AATTATAAGACAC	1.68581e-09	-2.08401e-10	-1.25846
43033026	chr15:43033026:G:T	1.79714e-09	-2.08401e-10	-1.19451
43033461	chr15:43033461:T:C	3.11041e-09	-2.08401e-10	-0.64595
43034011	chr15:43034011:G:A	2.66804e-09	-0.799358	-2.85769e-10
43034640	chr15:43034640:C:A	8.33605e-09	-2.08401e-10	0.339885
43034657	chr15:43034657:G:A	2.34694e-09	-2.08401e-10	-0.927592
43034800	chr15:43034800:G:A	2.72237e-10	-1.86923	-1.21256
43035241	chr15:43035241:TAA:T	1.99342e-09	-2.08401e-10	-1.09085
43035548	chr15:43035548:T:C	7.52738e-10	-0.914037	-1.1507
43036082	chr15:43036082:T:A	7.30651e-09	-2.08401e-10	0.208062
43036465	chr15:43036465:C:T	7.04243e-10	-0.941703	-1.18963
43036887	chr15:43036887:C:G	2.19549e-09	-0.994296	-2.85769e-10
43037121	chr15:43037121:C:G	8.1272e-10	-0.770395	-1.21768
43037977	chr15:43037977:A:T	2.66797e-09	-2.08401e-10	-0.799386
43038998	chr15:43038998:T:C	5.12412e-09	-2.08401e-10	-0.146744
43039039	chr15:43039039:A:C	1.95675e-09	-2.08401e-10	-1.10942
43040844	chr15:43040844:T:C	7.00749e-10	-0.943968	-1.19234
43040908	chr15:43040908:A:C	2.37783e-09	-2.08401e-10	-0.914516
43040960	chr15:43040960:C:T	6.89365e-10	-1.07966	-1.07303
43041678	chr15:43041678:G:A	2.20163e-09	-2.08401e-10	-0.991504
43042600	chr15:43042600:C:T	3.40367e-09	-2.08401e-10	-0.555848
43042962	chr15:43042962:G:A	3.55701e-09	-2.08401e-10	-0.511784
43043277	chr15:43043277:T:A	2.78724e-09	-2.08401e-10	-0.755651
43043673	chr15:43043673:C:T	1.69956e-09	-2.08401e-10	-1.25034
43043743	chr15:43043743:AG:A	1.69892e-09	-2.08401e-10	-1.25071
43043962	chr15:43043962:G:T	4.0436e-09	-2.08401e-10	-0.383569
43044078	chr15:43044078:A:C	1.69878e-09	-2.08401e-10	-1.2508
43044146	chr15:43044146:C:T	1.92077e-09	-1.32674	0.198764
43044193	chr15:43044193:G:A	1.36527e-08	-2.08401e-10	0.833234
43044370	chr15:43044370:C:T	2.31771e-09	-2.08401e-10	-0.940125
43044472	chr15:43044472:A:G	2.31033e-09	-2.08401e-10	-0.943312
43044604	chr15:43044604:C:T	3.79749e-10	-1.83852	-0.910425
43044661	chr15:43044661:G:A	2.44376e-09	-2.08401e-10	-0.887166
43044826	chr15:43044826:C:T	6.7691e-09	0.131665	-2.85769e-10
43045059	chr15:43045059:C:T	1.7124e-09	-2.08401e-10	-1.24281
43046253	chr15:43046253:A:C	2.42927e-09	-2.08401e-10	-0.893111
43046284	chr15:43046284:T:G	1.7552e-09	-2.08401e-10	-1.21812
43046299	chr15:43046299:C:A	2.37783e-09	-2.08401e-10	-0.914516
43046454	chr15:43046454:A:C	1.69161e-09	-1.1419	-0.11312
43046953	chr15:43046953:C:A	5.93181e-10	-1.86604	-0.436916
43047399	chr15:43047399:C:T	2.07695e-09	-2.08401e-10	-1.0498
43047527	chr15:43047527:C:T	1.6982e-09	-2.08401e-10	-1.25113
43047775	chr15:43047775:T:C	6.64869e-10	-0.940674	-1.24819
43048963	chr15:43048963:T:G	1.91281e-09	-2.08401e-10	-1.13213
43049004	chr15:43049004:A:C	1.80561e-09	-2.08401e-10	-1.1898
43049435	chr15:43049435:T:C	6.96629e-09	-2.08401e-10	0.16038
43049470	chr15:43049470:G:A	4.21764e-09	-2.08401e-10	-0.341428
43049962	chr15:43049962:T:C	1.81592e-09	-2.08401e-10	-1.18411
43050817	chr15:43050817:A:C	1.19142e-09	-1.59328	-0.012276
43050998	chr15:43050998:AT:A	1.91509e-09	-2.08401e-10	-1.13094
43051322	chr15:43051322:C:G	1.68806e-09	-2.08401e-10	-1.25712
43051378	chr15:43051378:A:G	2.62636e-09	-2.08401e-10	-0.815106
43052849	chr15:43052849:T:C	4.29634e-10	-1.81	-0.815524
43054337	chr15:43054337:C:T	2.04609e-09	-2.08401e-10	-1.06478
43054382	chr15:43054382:G:A	9.51306e-10	-1.83062	-2.85769e-10
43054472	chr15:43054472:A:G	2.49605e-09	-2.08401e-10	-0.865992
43054941	chr15:43054941:T:C	5.25292e-10	-1.72963	-0.694878
43055398	chr15:43055398:G:A	1.84868e-09	-2.08401e-10	-1.16623
43056412	chr15:43056412:T:C	7.499e-09	-2.08401e-10	0.234066
43056481	chr15:43056481:C:T	9.84397e-10	-1.79446	-0.00196876
43056644	chr15:43056644:T:C	1.91348e-09	-2.08401e-10	-1.13178
43058781	chr15:43058781:C:T	2.35133e-09	-2.08401e-10	-0.925722
43059843	chr15:43059843:G:A	2.88117e-09	-1.0227	0.300189
43060562	chr15:43060562:C:T	2.88614e-09	-2.08401e-10	-0.720783
43061066	chr15:43061066:T:C	3.08233e-09	-2.08401e-10	-0.655017
43061406	chr15:43061406:G:A	2.41348e-09	-2.08401e-10	-0.899635
43061425	chr15:43061425:C:T	4.65138e-09	-2.08401e-10	-0.243539
43061524	chr15:43061524:CACACACACATATACACATACACATACAT:C	2.25588e-09	-2.08401e-10	-0.967166
43061917	chr15:43061917:T:G	5.06917e-09	-2.08401e-10	-0.157527
43062712	chr15:43062712:G:C	1.914e-09	-2.08401e-10	-1.13151
43063125	chr15:43063125:T:C	2.32447e-09	-2.08401e-10	-0.937211
43063229	chr15:43063229:T:C	7.31647e-10	-1.68251	-0.410645
43063918	chr15:43063918:T:G	1.74295e-09	-2.08401e-10	-1.22512
43063925	chr15:43063925:G:A	1.71937e-09	-2.08401e-10	-1.23874
43064200	chr15:43064200:G:A	1.73049e-09	-2.08401e-10	-1.2323
43064565	chr15:43064565:C:G	2.2084e-09	-2.08401e-10	-0.988435
43065047	chr15:43065047:T:G	2.46136e-09	-2.08401e-10	-0.879991
43065760	chr15:43065760:G:T	9.61034e-09	-2.08401e-10	0.482136
43066218	chr15:43066218:T:C	3.48826e-09	-2.08401e-10	-0.531301
43066561	chr15:43066561:C:T	4.50015e-10	-1.8128	-0.766379
43066757	chr15:43066757:A:G	9.14898e-10	-1.86965	-2.85769e-10
43067388	chr15:43067388:C:T	2.44721e-09	-2.08401e-10	-0.885755
43068086	chr15:43068086:A:G	2.39256e-09	-2.08401e-10	-0.90834
43068249	chr15:43068249:C:T	2.65488e-09	-2.08401e-10	-0.804306
43068276	chr15:43068276:C:T	2.03454e-09	-2.08401e-10	-1.07043
43068311	chr15:43068311:CCTAAGTAT:C	0.00299029	13.1302	-2.85769e-10
43068681	chr15:43068681:C:T	4.96857e-09	-2.08401e-10	-0.177572
43068705	chr15:43068705:C:A	9.84151e-10	-1.79668	-2.85769e-10
43068742	chr15:43068742:T:C	2.21988e-09	-2.08401e-10	-0.983249
43068862	chr15:43068862:C:G	1.90138e-09	-2.08401e-10	-1.13812
43069783	chr15:43069783:C:T	3.84982e-09	-2.08401e-10	-0.432678
43070566	chr15:43070566:G:A	1.85672e-09	-2.08401e-10	-1.16189
43070967	chr15:43070967:A:G	9.95266e-10	-1.78545	-2.85769e-10
43071116	chr15:43071116:G:C	2.88405e-09	-2.08401e-10	-0.721508
43071120	chr15:43071120:T:C	1.97585e-09	-2.08401e-10	-1.09971
43071672	chr15:43071672:C:T	2.72658e-09	-2.08401e-10	-0.777656
43072172	chr15:43072172:C:T	8.22037e-10	-0.834646	-1.14203
43072402	chr15:43072402:G:A	1.72315e-09	-2.08401e-10	-1.23655
43072875	chr15:43072875:T:C	2.8868e-09	-2.08401e-10	-0.720555
43073346	chr15:43073346:C:T	2.88405e-09	-2.08401e-10	-0.721507
43073435	chr15:43073435:A:G	2.88413e-09	-2.08401e-10	-0.721482
43073559	chr15:43073559:C:G	3.07315e-10	-1.8542	-1.10638
43073562	chr15:43073562:T:C	2.48442e-09	-2.08401e-10	-0.870666
43074013	chr15:43074013:T:C	2.24767e-09	-2.08401e-10	-0.970811
43074043	chr15:43074043:A:C	1.84099e-09	-2.08401e-10	-1.1704
43074468	chr15:43074468:G:A	1.69191e-09	-2.08401e-10	-1.25485
43074825	chr15:43074825:T:C	2.27045e-09	-2.08401e-10	-0.960727
43075751	chr15:43075751:G:A	4.77593e-09	-2.08401e-10	-0.217114
43075765	chr15:43075765:A:G	5.28327e-09	-2.08401e-10	-0.116158
43075770	chr15:43075770:C:T	5.2392e-09	-2.08401e-10	-0.124534
43075772	chr15:43075772:C:T	5.50123e-09	-2.08401e-10	-0.0757326
43075776	chr15:43075776:T:C	4.81867e-09	-2.08401e-10	-0.208205
43075778	chr15:43075778:G:A	5.24681e-09	-2.08401e-10	-0.123084
43075816	chr15:43075816:C:T	9.46329e-09	-2.08401e-10	0.466717
43075835	chr15:43075835:A:G	5.21965e-09	-2.08401e-10	-0.128272
43075894	chr15:43075894:C:T	1.68637e-09	-2.08401e-10	-1.25813
43076171	chr15:43076171:G:A	7.05841e-09	-2.08401e-10	0.173517
43076177	chr15:43076177:TTGCTG:T	1.6995e-09	-2.08401e-10	-1.25037
43077678	chr15:43077678:A:T	1.83541e-09	-2.08401e-10	-1.17344
43078355	chr15:43078355:A:C	4.43646e-09	-2.08401e-10	-0.290846
43078649	chr15:43078649:T:C	2.27386e-09	-2.08401e-10	-0.959224
43078830	chr15:43078830:G:A	1.78506e-09	-2.08401e-10	-1.20125
43078939	chr15:43078939:A:G	1.72911e-09	-2.08401e-10	-1.2331
43079076	chr15:43079076:C:T	1.69878e-09	-2.08401e-10	-1.2508
43079183	chr15:43079183:C:T	2.51624e-09	-2.08401e-10	-0.85794
43079561	chr15:43079561:T:C	4.22078e-09	-1.08146	0.740775
43079595	chr15:43079595:C:T	2.49651e-09	-2.08401e-10	-0.865808
43079704	chr15:43079704:C:A	9.39201e-10	-1.7904	-0.0530293
43079777	chr15:43079777:G:A	1.69258e-09	-2.08401e-10	-1.25445
43079830	chr15:43079830:T:C	4.44958e-09	-1.07702	0.789122
43080102	chr15:43080102:A:C	2.56604e-09	-2.08401e-10	-0.838339
43080580	chr15:43080580:T:C	2.3276e-09	-2.08401e-10	-0.935867
43080617	chr15:43080617:C:A	2.34754e-09	-2.08401e-10	-0.927334
43080840	chr15:43080840:A:G	4.17903e-10	-1.39829	-1.25491
43081437	chr15:43081437:A:G	2.61445e-09	-2.08401e-10	-0.819649
43081755	chr15:43081755:G:A	2.3222e-09	-2.08401e-10	-0.93819
43081992	chr15:43081992:A:T	2.79693e-09	-2.08401e-10	-0.752181
43082130	chr15:43082130:ACT:A	3.33311e-10	-1.80709	-1.07229
43083244	chr15:43083244:T:C	9.15318e-10	-1.86919	-2.85769e-10
43083757	chr15:43083757:G:A	1.43101e-08	-2.08401e-10	0.880259
43084006	chr15:43084006:C:T	1.63076e-09	-1.25266	-0.0389977
43084394	chr15:43084394:T:C	3.97884e-10	-1.82585	-0.876451
43085406	chr15:43085406:G:A	3.5581e-10	-1.78995	-1.02411
43085654	chr15:43085654:C:G	9.52164e-10	-1.82972	-2.85769e-10
43085869	chr15:43085869:G:A	1.69901e-09	-2.08401e-10	-1.25066
43086079	chr15:43086079:T:C	2.83857e-09	-2.08401e-10	-0.737403
43086602	chr15:43086602:A:G	2.18109e-09	-2.08401e-10	-1.00088
43087415	chr15:43087415:T:A	1.75657e-09	-2.08401e-10	-1.21734
43088062	chr15:43088062:G:A	4.22488e-10	-1.81641	-0.825892
43088155	chr15:43088155:A:G	1.72449e-09	-2.08401e-10	-1.23577
43088505	chr15:43088505:T:G	8.77682e-09	-2.08401e-10	0.391411
43089467	chr15:43089467:C:T	4.40577e-09	-2.08401e-10	-0.297789
43090421	chr15:43090421:TTTAAAA:T	1.72618e-09	-2.08401e-10	-1.23479
43090689	chr15:43090689:A:G	4.4211e-09	-2.08401e-10	-0.294315
43091020	chr15:43091020:C:A	8.52329e-09	-2.08401e-10	0.362099
43091181	chr15:43091181:G:A	1.96304e-09	-2.08401e-10	-1.10621
43091346	chr15:43091346:A:G	1.71011e-09	-2.08401e-10	-1.24414
43091443	chr15:43091443:A:G	1.921e-09	-2.08401e-10	-1.12786
43091999	chr15:43091999:T:C	2.30747e-09	-2.08401e-10	-0.944552
43092023	chr15:43092023:T:TTG	2.80954e-09	-2.08401e-10	-0.747682
43092140	chr15:43092140:T:C	1.85066e-09	-2.08401e-10	-1.16516
43092490	chr15:43092490:A:G	4.58781e-09	-2.08401e-10	-0.257301
43092544	chr15:43092544:T:C	4.86857e-09	-2.08401e-10	-0.197903
43092864	chr15:43092864:G:A	2.692e-09	-2.08401e-10	-0.79042
43093037	chr15:43093037:G:C	2.0908e-09	-1.04316	-2.85769e-10
43093082	chr15:43093082:T:C	1.87116e-09	-2.08401e-10	-1.15415
43093174	chr15:43093174:G:T	1.81696e-09	-2.08401e-10	-1.18354
43093202	chr15:43093202:G:A	9.14692e-10	-1.86987	-2.85769e-10
43093545	chr15:43093545:C:A	2.28034e-09	-1.08745	0.131071
43093867	chr15:43093867:T:G	1.99816e-09	-2.08401e-10	-1.08848
43093882	chr15:43093882:C:G	1.09939e-09	-1.68595	-2.85769e-10
43094407	chr15:43094407:A:T	3.47015e-09	-2.08401e-10	-0.536505
43094639	chr15:43094639:A:C	4.56505e-09	-2.08401e-10	-0.262275
43094809	chr15:43094809:T:C	1.74109e-09	-2.08401e-10	-1.22619
43095904	chr15:43095904:A:G	5.10606e-09	-2.08401e-10	-0.150276
43096130	chr15:43096130:G:T	4.00929e-09	-2.08401e-10	-0.392091
43096538	chr15:43096538:A:G	1.76362e-09	-2.08401e-10	-1.21333
43098362	chr15:43098362:C:T	5.17774e-09	-2.08401e-10	-0.136334
43098703	chr15:43098703:T:C	1.93164e-09	-2.08401e-10	-1.12233
43099139	chr15:43099139:C:A	2.10949e-09	-2.08401e-10	-1.03426
43099405	chr15:43099405:G:A	2.19795e-09	-2.08401e-10	-0.993178
43100236	chr15:43100236:A:G	2.27468e-09	-2.08401e-10	-0.958863
43100444	chr15:43100444:T:C	2.56466e-09	-2.08401e-10	-0.838876
43100662	chr15:43100662:C:T	3.21898e-09	-2.08401e-10	-0.611638
43100811	chr15:43100811:C:T	3.99198e-09	-2.08401e-10	-0.396417
43101219	chr15:43101219:GT:G	1.93292e-09	-2.08401e-10	-1.12167
43101448	chr15:43101448:G:A	5.61668e-10	-1.8052	-0.552352
43101491	chr15:43101491:C:A	1.93155e-09	-2.08401e-10	-1.12238
43101525	chr15:43101525:C:T	1.8605e-08	-2.08401e-10	1.14273
43101772	chr15:43101772:A:G	4.34314e-09	-2.08401e-10	-0.312105
43102118	chr15:43102118:G:A	2.99157e-09	-1.26266	0.577756
43103025	chr15:43103025:A:G	4.70967e-09	-2.08401e-10	-0.231085
43103649	chr15:43103649:G:A	5.80415e-10	-1.82817	-0.496548
43104227	chr15:43104227:CATT:C	1.72492e-09	-2.08401e-10	-1.23552
43104267	chr15:43104267:G:A	1.93408e-09	-2.08401e-10	-1.12107
43104406	chr15:43104406:C:T	4.99312e-10	-1.8264	-0.648827
43104728	chr15:43104728:A:G	2.8525e-09	-1.03678	0.304267
43104906	chr15:43104906:C:T	2.54687e-09	-2.08401e-10	-0.845837
43105018	chr15:43105018:A:C	1.21475e-08	-2.08401e-10	0.716419
43106590	chr15:43106590:C:T	2.8435e-09	-2.08401e-10	-0.735669
43106743	chr15:43106743:C:T	8.36981e-09	-2.08401e-10	0.343927
43106767	chr15:43106767:T:G	3.15175e-09	-2.08401e-10	-0.632746
43106857	chr15:43106857:A:G	9.14939e-10	-1.8696	-2.85769e-10
43107039	chr15:43107039:A:C	9.98397e-10	-1.78231	-2.85769e-10
43108378	chr15:43108378:A:C	1.26459e-08	-2.08401e-10	0.756629
43108523	chr15:43108523:G:A	2.5497e-09	-2.08401e-10	-0.844729
43108781	chr15:43108781:G:A	1.72058e-09	-2.08401e-10	-1.23804
43108876	chr15:43108876:C:T	2.91237e-06	6.94667	-0.750649
43109241	chr15:43109241:T:C	3.48308e-09	-2.08401e-10	-0.532786
43109690	chr15:43109690:C:T	2.40413e-09	-0.903516	-2.85769e-10
43109785	chr15:43109785:G:A	1.96779e-09	-2.08401e-10	-1.10379
43109846	chr15:43109846:T:C	2.69045e-09	-2.08401e-10	-0.790994
43109900	chr15:43109900:TA:T	5.8325e-09	-2.08401e-10	-0.0172586
43110146	chr15:43110146:C:T	1.6959e-09	-2.08401e-10	-1.25249
43110474	chr15:43110474:A:G	2.1007e-09	-2.08401e-10	-1.03843
43110534	chr15:43110534:T:C	8.04124e-09	-2.08401e-10	0.303879
43110867	chr15:43110867:T:C	1.74643e-09	-2.08401e-10	-1.22313
43111032	chr15:43111032:G:A	2.27542e-08	-2.08401e-10	1.34405
43111182	chr15:43111182:A:G	1.06768e-09	-1.26089	-0.454333
43111217	chr15:43111217:G:A	5.73498e-09	0.232226	-0.266346
43111745	chr15:43111745:A:AAAAC	8.20497e-10	-0.893854	-1.08469
43112538	chr15:43112538:T:C	2.93517e-09	-2.08401e-10	-0.703937
43112717	chr15:43112717:A:G	1.74741e-09	-2.08401e-10	-1.22257
43112839	chr15:43112839:G:A	3.24932e-09	-0.503951	-0.0983077
43113164	chr15:43113164:G:A	3.07698e-09	-2.08401e-10	-0.656756
43113671	chr15:43113671:C:A	1.70119e-09	-2.08401e-10	-1.24937
43115069	chr15:43115069:A:C	1.74981e-09	-2.08401e-10	-1.2212
43116016	chr15:43116016:G:A	1.55078e-09	-1.34195	-2.85769e-10
43116130	chr15:43116130:C:T	5.77326e-07	5.75755	-1.17985
43116312	chr15:43116312:T:C	5.52803e-09	-2.08401e-10	-0.0708713
43116456	chr15:43116456:C:T	2.98272e-09	-2.08401e-10	-0.687867
43116488	chr15:43116488:C:T	2.73344e-09	-2.08401e-10	-0.775141
43116606	chr15:43116606:T:C	2.0691e-09	-1.05359	-2.85769e-10
43116636	chr15:43116636:A:C	1.78608e-09	-2.08401e-10	-1.20068
43116848	chr15:43116848:A:G	9.48452e-10	-1.83363	-2.85769e-10
43117997	chr15:43117997:T:C	2.63862e-09	-2.08401e-10	-0.810448
43119174	chr15:43119174:A:G	1.79371e-09	-2.08401e-10	-1.19642
43120331	chr15:43120331:C:A	1.96813e-09	-2.08401e-10	-1.10362
43120628	chr15:43120628:A:G	9.16368e-10	-1.86804	-2.85769e-10
43121237	chr15:43121237:T:C	1.07038e-07	-2.08401e-10	2.89248
43121441	chr15:43121441:A:C	1.80396e-09	-2.08401e-10	-1.19072
43121483	chr15:43121483:A:G	1.35088e-08	-2.08401e-10	0.822637
43121917	chr15:43121917:C:T	5.34673e-07	5.71251	-1.21155
43123743	chr15:43123743:T:C	2.6654e-09	-2.08401e-10	-0.800351
43124503	chr15:43124503:C:T	3.55115e-09	-2.08401e-10	-0.513432
43125189	chr15:43125189:T:G	1.74859e-09	-2.08401e-10	-1.2219
43125465	chr15:43125465:G:A	1.57897e-09	-0.710328	-0.613601
43125547	chr15:43125547:T:C	5.75918e-09	-2.08401e-10	-0.0299079
43126105	chr15:43126105:C:T	1.70542e-09	-2.08401e-10	-1.24689
43126627	chr15:43126627:A:C	2.50781e-09	-0.861294	-2.85769e-10
43126992	chr15:43126992:C:T	1.75098e-09	-2.08401e-10	-1.22053
43127012	chr15:43127012:A:G	1.37499e-09	-1.13183	-0.330427
43127533	chr15:43127533:A:C	1.43598e-08	-2.08401e-10	0.88373
43128464	chr15:43128464:C:T	1.77981e-09	-2.08401e-10	-1.2042
43128491	chr15:43128491:T:C	2.05541e-09	-1.06023	-2.85769e-10
43128912	chr15:43128912:G:A	1.97245e-09	-1.10143	-2.85769e-10
43128971	chr15:43128971:C:T	9.30363e-10	-0.993676	-0.859209
43129006	chr15:43129006:G:A	1.6083e-09	-1.30553	-2.85769e-10
43129024	chr15:43129024:C:T	1.84864e-09	-2.08401e-10	-1.16625
43129157	chr15:43129157:A:G	1.77298e-09	-2.08401e-10	-1.20804
43129430	chr15:43129430:C:T	9.33238e-10	-1.8498	-2.85769e-10
43129467	chr15:43129467:T:C	1.48048e-09	-0.732808	-0.655526
43129481	chr15:43129481:T:C	2.72512e-09	-2.08401e-10	-0.778192
43131129	chr15:43131129:G:A	6.85554e-09	0.400452	-0.256099
43131161	chr15:43131161:G:A	1.17791e-09	-1.61696	-2.85769e-10
43131185	chr15:43131185:CT:C	1.70239e-09	-2.08401e-10	-1.24867
43131361	chr15:43131361:G:A	1.77298e-09	-2.08401e-10	-1.20804
43131924	chr15:43131924:T:C	2.40787e-09	-0.711565	-0.190398
43132167	chr15:43132167:G:C	1.21137e-08	-2.08401e-10	0.713637
43132210	chr15:43132210:T:C	9.32422e-10	-1.85067	-2.85769e-10
43132833	chr15:43132833:T:C	2.65482e-09	-2.08401e-10	-0.804329
43132860	chr15:43132860:C:A	3.63238e-08	-2.08401e-10	1.81177
43133424	chr15:43133424:G:A	4.98756e-09	-2.08401e-10	-0.173758
43133530	chr15:43133530:C:G	2.52304e-09	-2.08401e-10	-0.855239
43133802	chr15:43133802:C:T	6.30902e-08	-2.08401e-10	2.36386
43134042	chr15:43134042:C:G	9.14545e-10	-1.87003	-2.85769e-10
43134346	chr15:43134346:A:G	3.13178e-09	-2.08401e-10	-0.639101
43134398	chr15:43134398:G:T	7.89061e-08	-2.08401e-10	2.58756
43134428	chr15:43134428:A:G	1.01167e-09	-1.7691	-2.85769e-10
43134603	chr15:43134603:C:G	3.39589e-08	-2.08401e-10	1.74445
43134607	chr15:43134607:G:A	6.25334e-09	-2.08401e-10	0.0524124
43134967	chr15:43134967:T:C	2.74756e-10	-1.82476	-1.24781
43135157	chr15:43135157:A:G	2.56856e-09	-2.08401e-10	-0.837359
43135404	chr15:43135404:C:T	2.11891e-09	-2.08401e-10	-1.0298
43135912	chr15:43135912:A:T	3.59818e-09	0.423253	-0.923529
43136096	chr15:43136096:C:A	1.75597e-09	-2.08401e-10	-1.21768
43136550	chr15:43136550:T:A	6.11222e-09	-2.08401e-10	0.0295869
43137474	chr15:43137474:G:A	2.22722e-09	-2.08401e-10	-0.979947
43138349	chr15:43138349:G:A	2.65849e-09	-2.08401e-10	-0.802945
43138771	chr15:43138771:A:G	7.416e-09	-2.08401e-10	0.222937
43139114	chr15:43139114:GTC:G	6.72899e-08	-2.08401e-10	2.42831
43139930	chr15:43139930:C:T	2.35639e-09	-0.923575	-2.85769e-10
43140100	chr15:43140100:G:A	1.04813e-08	-2.08401e-10	0.568888
43140175	chr15:43140175:C:T	1.77298e-09	-2.08401e-10	-1.20804
43140279	chr15:43140279:C:T	2.87966e-09	-2.08401e-10	-0.723032
43140377	chr15:43140377:T:G	2.64554e-09	-2.08401e-10	-0.807829
43140993	chr15:43140993:T:C	2.08334e-09	-2.08401e-10	-1.04673
43141143	chr15:43141143:C:T	9.80606e-10	-1.80029	-2.85769e-10
43142092	chr15:43142092:A:G	4.2504e-09	-2.08401e-10	-0.333691
43142319	chr15:43142319:C:T	6.53671e-10	-1.8344	-0.371454
43142392	chr15:43142392:T:G	2.41187e-09	-2.08401e-10	-0.900301
43142732	chr15:43142732:G:A	1.72152e-09	-1.23983	0.00233401
43142870	chr15:43142870:A:G	2.29149e-09	-2.08401e-10	-0.951501
43143958	chr15:43143958:A:G	4.28851e-09	-2.08401e-10	-0.324763
43144212	chr15:43144212:A:G	1.24061e-09	-1.28163	-0.283472
43145490	chr15:43145490:C:A	1.68936e-09	-2.08401e-10	-1.25635
43146693	chr15:43146693:G:A	2.10262e-09	-2.08401e-10	-1.03752
43146839	chr15:43146839:A:G	1.79609e-09	-2.08401e-10	-1.19509
43146952	chr15:43146952:A:G	1.74907e-09	-2.08401e-10	-1.22162
43147110	chr15:43147110:C:T	2.5967e-09	-2.08401e-10	-0.82646
43147588	chr15:43147588:G:C	2.75796e-09	-0.362099	-0.404114
43148324	chr15:43148324:G:A	6.88339e-09	0.296287	-0.14788
43148721	chr15:43148721:A:G	2.0654e-09	-2.08401e-10	-1.05538
43149169	chr15:43149169:T:C	2.55617e-09	-0.614047	-0.228149
43149688	chr15:43149688:C:T	1.9608e-09	-2.08401e-10	-1.10735
43150121	chr15:43150121:T:G	1.78441e-09	-2.08401e-10	-1.20162
43150274	chr15:43150274:A:G	2.11194e-09	-2.08401e-10	-1.0331
43152020	chr15:43152020:T:C	1.74404e-09	-2.08401e-10	-1.2245
43152417	chr15:43152417:CAG:C	5.43729e-08	-2.08401e-10	2.21516
43152697	chr15:43152697:G:T	7.1983e-08	-2.08401e-10	2.49573
43152722	chr15:43152722:A:C	1.90155e-09	-2.08401e-10	-1.13803
43152984	chr15:43152984:C:G	2.67105e-09	-2.08401e-10	-0.798233
43153594	chr15:43153594:T:C	2.8056e-09	-2.08401e-10	-0.749087
43154551	chr15:43154551:G:A	9.61583e-10	-1.81988	-2.85769e-10
43156886	chr15:43156886:T:C	2.80194e-09	-2.08401e-10	-0.750392
43157986	chr15:43157986:C:T	4.61958e-09	-2.08401e-10	-0.2504
43158003	chr15:43158003:G:T	9.3267e-10	-0.925739	-0.924668
43158552	chr15:43158552:T:C	1.94394e-09	-2.08401e-10	-1.11599
43159449	chr15:43159449:A:G	1.73703e-09	-2.08401e-10	-1.22853
43159762	chr15:43159762:C:T	2.93154e-09	-2.08401e-10	-0.705176
43159897	chr15:43159897:T:A	1.73424e-09	-2.08401e-10	-1.23013
43160090	chr15:43160090:C:A	5.80527e-08	-2.08401e-10	2.28065
43160101	chr15:43160101:T:C	2.8983e-09	-2.08401e-10	-0.716579
43160567	chr15:43160567:CAAT:C	4.70868e-09	-2.08401e-10	-0.231297
43160858	chr15:43160858:C:G	4.10138e-08	0.773473	1.15973
43160933	chr15:43160933:AATAAG:A	2.6921e-09	-0.79038	-2.85769e-10
43161467	chr15:43161467:T:TA	1.28061e-09	-1.3332	-0.200169
43161853	chr15:43161853:G:A	1.7043e-09	-2.08401e-10	-1.24755
43162284	chr15:43162284:T:C	1.78891e-09	-2.08401e-10	-1.1991
43162288	chr15:43162288:C:T	1.73597e-09	-2.08401e-10	-1.22914
43162843	chr15:43162843:A:C	2.93386e-09	-2.08401e-10	-0.704386
43162934	chr15:43162934:A:G	2.60256e-09	-2.08401e-10	-0.824209
43163004	chr15:43163004:T:C	1.73881e-09	-2.08401e-10	-1.2275
43163699	chr15:43163699:G:A	1.96325e-09	-2.08401e-10	-1.1061
43163907	chr15:43163907:C:T	1.73692e-09	-2.08401e-10	-1.22859
43164170	chr15:43164170:G:T	1.7315e-09	-2.08401e-10	-1.23171
43165123	chr15:43165123:CTAT:C	2.69448e-09	-2.08401e-10	-0.789497
43166154	chr15:43166154:T:C	2.24167e-09	-2.08401e-10	-0.973484
43166561	chr15:43166561:T:C	2.88845e-09	-2.08401e-10	-0.719984
43166850	chr15:43166850:G:C	2.10211e-09	-2.08401e-10	-1.03776
43167108	chr15:43167108:G:T	1.73663e-09	-2.08401e-10	-1.22876
43167170	chr15:43167170:C:T	1.03526e-09	-1.4632	-0.282843
43167259	chr15:43167259:G:A	9.11897e-10	-1.46735	-0.405586
43167391	chr15:43167391:C:T	2.77591e-09	-2.08401e-10	-0.759727
43167909	chr15:43167909:G:A	1.72776e-09	-2.08401e-10	-1.23388
43167993	chr15:43167993:G:A	9.37537e-10	-1.40534	-0.439861
43168009	chr15:43168009:AGGCACTC:A	1.99608e-09	-2.08401e-10	-1.08952
43168014	chr15:43168014:C:T	2.53127e-09	-2.08401e-10	-0.851984
43168311	chr15:43168311:G:A	1.73644e-09	-2.08401e-10	-1.22886
43168636	chr15:43168636:A:G	3.70883e-09	-0.158917	-0.311071
43168746	chr15:43168746:C:G	9.48814e-10	-1.83325	-2.85769e-10
43168857	chr15:43168857:T:A	1.7484e-09	-2.08401e-10	-1.222
43169471	chr15:43169471:G:T	4.53635e-08	-2.08401e-10	2.034
43170162	chr15:43170162:A:T	1.52289e-08	-2.08401e-10	0.942489
43170502	chr15:43170502:T:A	1.7201e-09	-2.08401e-10	-1.23832
43171106	chr15:43171106:C:T	1.99608e-09	-2.08401e-10	-1.08952
43171628	chr15:43171628:T:G	6.58239e-08	-2.08401e-10	2.40628
43171630	chr15:43171630:T:G	6.16835e-08	-2.08401e-10	2.34131
43172044	chr15:43172044:T:A	4.96497e-09	-2.08401e-10	-0.178295
43172122	chr15:43172122:T:G	2.03725e-09	-2.08401e-10	-1.0691
43172905	chr15:43172905:T:G	4.66668e-08	-2.08401e-10	2.06233
43173035	chr15:43173035:G:A	1.11264e-09	-1.67397	-2.85769e-10
43173188	chr15:43173188:T:C	2.78232e-09	-2.08401e-10	-0.75742
43173221	chr15:43173221:A:G	9.37982e-10	-1.84473	-2.85769e-10
43173341	chr15:43173341:A:G	1.736e-09	-2.08401e-10	-1.22912
43173415	chr15:43173415:A:T	5.95303e-09	-2.08401e-10	0.00319632
43173695	chr15:43173695:C:T	1.97538e-09	-2.08401e-10	-1.09994
43173840	chr15:43173840:T:G	4.63442e-09	-2.08401e-10	-0.247192
43174064	chr15:43174064:A:G	2.00939e-09	-2.08401e-10	-1.08287
43174568	chr15:43174568:A:G	3.24957e-09	-2.08401e-10	-0.60218
43174754	chr15:43174754:A:C	2.89528e-09	-2.08401e-10	-0.71762
43175644	chr15:43175644:G:A	3.62918e-09	-2.08401e-10	-0.491698
43175860	chr15:43175860:T:C	3.55422e-09	-2.08401e-10	-0.512569
43175902	chr15:43175902:A:G	1.83904e-09	-2.08401e-10	-1.17146
43175986	chr15:43175986:T:C	1.68537e-09	-2.08401e-10	-1.25872
43176354	chr15:43176354:G:A	1.81802e-09	-2.08401e-10	-1.18295
43176431	chr15:43176431:C:A	2.1922e-08	-2.08401e-10	1.30679
43176518	chr15:43176518:G:A	1.65969e-08	-2.08401e-10	1.02851
43176778	chr15:43176778:G:A	3.34561e-09	-0.573055	-2.85769e-10
43176834	chr15:43176834:G:A	1.80265e-09	-2.08401e-10	-1.19144
43176952	chr15:43176952:A:G	7.05167e-08	-2.08401e-10	2.47515
43177203	chr15:43177203:G:A	4.5692e-08	-2.08401e-10	2.04122
43178418	chr15:43178418:C:T	2.74407e-09	-2.08401e-10	-0.771261
43178485	chr15:43178485:A:G	2.69367e-09	-2.08401e-10	-0.789798
43178505	chr15:43178505:C:T	1.99517e-09	-2.08401e-10	-1.08997
43179026	chr15:43179026:T:C	5.7246e-09	-2.08401e-10	-0.0359301
43180538	chr15:43180538:A:G	2.07505e-09	-1.05072	-2.85769e-10
43180701	chr15:43180701:T:C	1.43277e-08	-2.08401e-10	0.881491
43180955	chr15:43180955:T:C	3.91677e-09	-2.08401e-10	-0.415436
43181490	chr15:43181490:T:C	2.26361e-09	-2.08401e-10	-0.963743
43181989	chr15:43181989:T:TA	1.74647e-08	-2.08401e-10	1.07948
43182291	chr15:43182291:C:T	2.83674e-09	-2.08401e-10	-0.738049
43182544	chr15:43182544:C:T	2.247e-08	-2.08401e-10	1.33148
43182654	chr15:43182654:G:A	1.87449e-08	-2.08401e-10	1.15022
43185390	chr15:43185390:A:G	7.38476e-09	-2.08401e-10	0.218714
43185740	chr15:43185740:G:A	1.00702e-09	-1.77371	-2.85769e-10
43185911	chr15:43185911:C:T	1.73726e-09	-2.08401e-10	-1.22839
43185915	chr15:43185915:G:C	7.98246e-10	-0.797618	-1.20842
43186289	chr15:43186289:C:T	2.35388e-09	-0.924639	-2.85769e-10
43186313	chr15:43186313:C:T	4.56232e-09	-0.189198	-0.0736738
43186599	chr15:43186599:A:G	1.99806e-09	-1.65603	0.567499
43186688	chr15:43186688:TA:T	2.70442e-09	-2.08401e-10	-0.785815
43187130	chr15:43187130:C:T	8.15219e-10	-0.789316	-1.19569
43188802	chr15:43188802:T:A	1.73733e-09	-2.08401e-10	-1.22836
43189210	chr15:43189210:G:A	1.79055e-09	-2.08401e-10	-1.19818
43189421	chr15:43189421:T:G	2.25887e-09	-2.08401e-10	-0.965838
43189627	chr15:43189627:C:A	2.89452e-09	-2.08401e-10	-0.717886
43189929	chr15:43189929:G:A	6.97765e-08	-2.08401e-10	2.46459
43190558	chr15:43190558:G:A	1.73703e-09	-2.08401e-10	-1.22853
43191339	chr15:43191339:T:C	5.78075e-10	-1.15861	-1.17015
43192430	chr15:43192430:C:T	9.17471e-10	-1.86684	-2.85769e-10
43192928	chr15:43192928:A:G	1.76466e-09	-2.08401e-10	-1.21275
43193536	chr15:43193536:G:A	7.13182e-08	-2.08401e-10	2.48645
43193798	chr15:43193798:T:C	1.68899e-09	-2.08401e-10	-1.25657
43193929	chr15:43193929:G:A	1.78135e-09	-2.08401e-10	-1.20333
43195500	chr15:43195500:A:G	1.01685e-09	-1.764	-2.85769e-10
43196035	chr15:43196035:C:CAGG	8.2503e-08	-2.08401e-10	2.63213
43196518	chr15:43196518:C:CCT	2.34444e-09	-2.08401e-10	-0.928659
43196904	chr15:43196904:G:C	2.96619e-09	-2.08401e-10	-0.693425
43197558	chr15:43197558:G:T	2.82848e-09	-2.08401e-10	-0.740964
43197599	chr15:43197599:TG:T	3.71497e-09	-2.08401e-10	-0.468332
43198138	chr15:43198138:G:A	2.06576e-09	-2.08401e-10	-1.05521
43199423	chr15:43199423:A:G	3.06916e-09	-2.08401e-10	-0.659301
43200723	chr15:43200723:C:T	2.69622e-09	-2.08401e-10	-0.788851
43202091	chr15:43202091:ACT:A	6.68898e-08	-2.08401e-10	2.42234
43202331	chr15:43202331:G:A	1.68512e-09	-2.08401e-10	-1.25887
43202533	chr15:43202533:T:C	5.70056e-08	-2.08401e-10	2.26245
43202618	chr15:43202618:C:A	2.54718e-09	-0.539293	-0.306423
43202821	chr15:43202821:G:T	1.80598e-09	-2.08401e-10	-1.1896
43202924	chr15:43202924:G:T	4.78309e-08	-2.08401e-10	2.08697
43202969	chr15:43202969:T:A	2.08911e-09	-2.08401e-10	-1.04397
43203014	chr15:43203014:T:C	6.13366e-09	-2.08401e-10	0.0330886
43203025	chr15:43203025:T:C	1.74524e-09	-2.08401e-10	-1.22381
43203127	chr15:43203127:G:T	1.97064e-09	-2.08401e-10	-1.10234
43203539	chr15:43203539:T:A	2.56384e-09	-2.08401e-10	-0.839196
43203542	chr15:43203542:G:A	1.68547e-09	-2.08401e-10	-1.25866
43203598	chr15:43203598:T:C	9.26036e-10	-1.85755	-2.85769e-10
43203844	chr15:43203844:A:T	2.47925e-09	-0.451224	-0.421523
43204073	chr15:43204073:C:T	2.34258e-09	-0.929453	-2.85769e-10
43204514	chr15:43204514:T:C	2.63857e-09	-2.08401e-10	-0.810467
43205303	chr15:43205303:T:C	1.70385e-09	-2.08401e-10	-1.24781
43205922	chr15:43205922:C:T	3.32295e-09	-2.08401e-10	-0.57985
43206015	chr15:43206015:G:C	1.77245e-09	-2.08401e-10	-1.20834
43206161	chr15:43206161:A:G	1.82413e-09	-2.08401e-10	-1.1796
43206678	chr15:43206678:T:C	3.30521e-09	-2.08401e-10	-0.585205
43207195	chr15:43207195:G:A	1.57963e-09	-1.32351	-2.85769e-10
43207560	chr15:43207560:A:G	1.6853e-09	-2.08401e-10	-1.25876
43207928	chr15:43207928:T:C	1.84457e-09	-2.08401e-10	-1.16846
43208523	chr15:43208523:G:A	3.20515e-09	-2.08401e-10	-0.615946
43208779	chr15:43208779:T:C	2.14348e-08	-2.08401e-10	1.28431
43208869	chr15:43208869:T:C	6.14752e-08	-2.08401e-10	2.33793
43209102	chr15:43209102:AAGC:A	1.03688e-09	-1.74449	-2.85769e-10
43209644	chr15:43209644:G:A	2.78038e-09	-2.08401e-10	-0.758118
43209760	chr15:43209760:G:A	1.65009e-08	-2.08401e-10	1.02271
43209880	chr15:43209880:G:A	1.69115e-09	-2.08401e-10	-1.2553
43209898	chr15:43209898:T:C	1.90446e-08	-2.08401e-10	1.16608
43210104	chr15:43210104:C:T	7.26769e-10	-0.84488	-1.25497
43210982	chr15:43210982:A:G	1.71157e-09	-2.08401e-10	-1.24329
43211244	chr15:43211244:G:A	1.77551e-09	-2.08401e-10	-1.20661
43212266	chr15:43212266:G:A	1.84376e-09	-2.08401e-10	-1.1689
43212285	chr15:43212285:C:G	1.78824e-09	-2.08401e-10	-1.19947
43212542	chr15:43212542:CAATT:C	2.28803e-08	-2.08401e-10	1.34957
43213055	chr15:43213055:G:T	1.70151e-09	-2.08401e-10	-1.24919
43213390	chr15:43213390:C:T	4.14403e-09	-2.08401e-10	-0.359035
43213484	chr15:43213484:G:A	1.73459e-09	-2.08401e-10	-1.22993
43213593	chr15:43213593:C:T	7.49493e-09	-2.08401e-10	0.233524
43213695	chr15:43213695:A:G	2.12342e-08	-2.08401e-10	1.27491
43214114	chr15:43214114:G:A	2.2663e-08	-2.08401e-10	1.34003
43214313	chr15:43214313:G:A	4.29243e-09	-2.08401e-10	-0.323852
43215195	chr15:43215195:C:T	6.73819e-08	-2.08401e-10	2.42967
43215607	chr15:43215607:G:GGCC	4.30251e-09	-2.08401e-10	-0.321506
43215768	chr15:43215768:C:T	1.68747e-09	-2.08401e-10	-1.25747
43215876	chr15:43215876:G:T	3.44112e-08	-2.08401e-10	1.75768
43215893	chr15:43215893:C:T	4.14534e-09	-2.08401e-10	-0.358719
43215955	chr15:43215955:G:A	2.33352e-08	-2.08401e-10	1.36926
43216006	chr15:43216006:C:T	3.47168e-09	-2.08401e-10	-0.536064
43216532	chr15:43216532:G:C	2.47033e-08	-2.08401e-10	1.42623
43218179	chr15:43218179:C:T	2.05653e-08	-2.08401e-10	1.2429
43218605	chr15:43218605:T:C	2.38534e-08	-2.08401e-10	1.39122
43220361	chr15:43220361:G:A	2.19192e-09	-2.08401e-10	-0.995927
43220586	chr15:43220586:C:G	2.05744e-08	-2.08401e-10	1.24334
43220797	chr15:43220797:G:A	5.02945e-09	-2.08401e-10	-0.165392
43220876	chr15:43220876:A:G	2.09281e-08	-2.08401e-10	1.26039
43221630	chr15:43221630:T:C	2.07615e-08	-2.08401e-10	1.2524
43222006	chr15:43222006:G:A	2.26943e-08	-2.08401e-10	1.34141
43222579	chr15:43222579:T:C	5.29836e-08	-2.08401e-10	2.18928
43222807	chr15:43222807:A:G	1.7737e-09	-2.08401e-10	-1.20763
43223089	chr15:43223089:G:A	1.98973e-08	-2.08401e-10	1.20988
43223172	chr15:43223172:C:G	9.19502e-10	-1.86463	-2.85769e-10
43223212	chr15:43223212:G:A	2.12259e-08	-2.08401e-10	1.27452
43223248	chr15:43223248:T:C	2.79705e-08	-2.08401e-10	1.55045
43223729	chr15:43223729:C:A	5.21863e-08	-2.08401e-10	2.17412
43223884	chr15:43223884:A:G	1.87807e-08	-2.08401e-10	1.15213
43223995	chr15:43223995:T:A	1.76199e-08	-2.08401e-10	1.08833
43224197	chr15:43224197:A:G	1.50857e-09	-0.665278	-0.704264
43225356	chr15:43225356:G:A	3.6688e-09	-0.121929	-0.35891
43225445	chr15:43225445:T:G	1.94125e-09	-2.08401e-10	-1.11737
43225716	chr15:43225716:AAAG:A	5.77243e-09	-2.08401e-10	-0.0276112
43226696	chr15:43226696:T:C	1.84029e-08	-2.08401e-10	1.1318
43227263	chr15:43227263:G:A	1.82286e-08	-2.08401e-10	1.12229
43227978	chr15:43227978:T:C	2.39544e-09	-0.907137	-2.85769e-10
43228719	chr15:43228719:A:G	1.82138e-09	-2.08401e-10	-1.18111
43228962	chr15:43228962:C:A	5.83386e-08	-2.08401e-10	2.28556
43229635	chr15:43229635:A:G	1.91616e-09	-1.13038	-2.85769e-10
43229913	chr15:43229913:A:G	4.79127e-08	-2.08401e-10	2.08868
43230174	chr15:43230174:A:G	2.11288e-09	-2.08401e-10	-1.03265
43230724	chr15:43230724:C:A	1.31395e-09	-0.812759	-0.694909
43231144	chr15:43231144:T:C	1.77311e-09	-2.08401e-10	-1.20797
43231628	chr15:43231628:C:T	1.89125e-09	-2.08401e-10	-1.14346
43231651	chr15:43231651:T:G	1.29271e-09	-0.88964	-0.634326
43232222	chr15:43232222:G:A	1.28055e-09	-1.51698	-0.0164356
43233456	chr15:43233456:G:A	1.7716e-09	-2.08401e-10	-1.20882
43233593	chr15:43233593:A:G	3.30556e-08	-2.08401e-10	1.71749
43234824	chr15:43234824:T:G	3.31307e-08	-2.08401e-10	1.71976
43235038	chr15:43235038:A:G	9.32226e-10	-1.28293	-0.567952
43235621	chr15:43235621:T:C	1.91249e-09	-1.1323	-2.85769e-10
43235673	chr15:43235673:C:T	7.06443e-08	-2.08401e-10	2.47695
43236375	chr15:43236375:A:C	4.61678e-09	-0.084533	-0.166472
43236416	chr15:43236416:T:A	2.24415e-09	-0.759361	-0.213014
43237022	chr15:43237022:C:T	1.87725e-09	-2.08401e-10	-1.1509
43237272	chr15:43237272:T:C	1.92344e-08	-2.08401e-10	1.176
43237976	chr15:43237976:G:T	2.00692e-08	-2.08401e-10	1.21848
43238074	chr15:43238074:C:T	1.92636e-08	-2.08401e-10	1.17751
43238078	chr15:43238078:G:A	6.47103e-08	-2.08401e-10	2.38922
43238144	chr15:43238144:C:T	1.84418e-09	-1.16867	-2.85769e-10
43238449	chr15:43238449:G:C	1.56266e-09	-0.688139	-0.646176
43239063	chr15:43239063:G:A	2.35993e-09	-2.08401e-10	-0.922072
43239213	chr15:43239213:G:C	7.5684e-10	-0.816874	-1.24243
43239430	chr15:43239430:T:C	1.74572e-09	-0.637664	-0.585871
43239822	chr15:43239822:A:G	3.44361e-09	-2.08401e-10	-0.544183
43239900	chr15:43239900:G:A	6.73835e-08	-2.08401e-10	2.4297
43240207	chr15:43240207:C:T	2.77327e-09	-2.08401e-10	-0.760675
43240472	chr15:43240472:TATTGATCTG:T	7.26222e-08	-2.08401e-10	2.50457
43240893	chr15:43240893:G:A	6.77569e-08	-2.08401e-10	2.43522
43241828	chr15:43241828:C:T	6.79665e-09	-2.08401e-10	0.135726
43242469	chr15:43242469:A:G	1.95475e-08	-2.08401e-10	1.19215
43242769	chr15:43242769:A:G	1.78129e-09	-0.462627	-0.74074
43242898	chr15:43242898:A:G	1.29089e-09	-0.304156	-1.22122
43243067	chr15:43243067:A:G	2.35367e-09	-2.08401e-10	-0.924726
43244280	chr15:43244280:T:G	3.04349e-08	-2.08401e-10	1.63489
43244648	chr15:43244648:G:A	1.96125e-08	-2.08401e-10	1.19546
43244863	chr15:43244863:T:G	2.11965e-09	-2.08401e-10	-1.02945
43244926	chr15:43244926:G:A	6.45638e-10	-1.8379	-0.380322
43245055	chr15:43245055:C:T	3.94636e-09	-2.08401e-10	-0.407911
43245211	chr15:43245211:T:C	1.848e-09	-2.08401e-10	-1.1666
43246074	chr15:43246074:T:C	1.07113e-09	-1.13951	-0.572482
43246162	chr15:43246162:G:A	7.36554e-09	0.216108	-2.85769e-10
43246313	chr15:43246313:G:A	1.5619e-09	-1.3348	-2.85769e-10
43246440	chr15:43246440:C:T	1.99131e-08	-2.08401e-10	1.21067
43246450	chr15:43246450:A:G	2.30216e-09	-2.08401e-10	-0.946857
43246543	chr15:43246543:T:C	1.02285e-09	-1.75811	-2.85769e-10
43247835	chr15:43247835:A:G	2.47997e-09	-2.08401e-10	-0.872457
43247923	chr15:43247923:A:G	4.75427e-09	-2.08401e-10	-0.22166
43248472	chr15:43248472:G:A	2.15205e-09	-2.08401e-10	-1.01428
43248696	chr15:43248696:C:T	3.27965e-09	-2.08401e-10	-0.592967
43249456	chr15:43249456:C:T	1.00816e-09	-1.77258	-2.85769e-10
43249636	chr15:43249636:G:A	2.47359e-09	-2.08401e-10	-0.875035
43249741	chr15:43249741:C:G	2.57003e-09	-1.77508	0.938289
43250034	chr15:43250034:C:T	2.1294e-09	-2.08401e-10	-1.02486
43250450	chr15:43250450:C:T	1.68872e-09	-2.08401e-10	-1.25673
43250504	chr15:43250504:T:A	2.58472e-09	-0.831087	-2.85769e-10
43250772	chr15:43250772:C:A	1.87247e-09	-2.08401e-10	-1.15344
43251060	chr15:43251060:C:A	1.79629e-09	-1.72349	0.528511
43251071	chr15:43251071:T:C	2.08384e-09	-2.08401e-10	-1.04649
43251209	chr15:43251209:G:A	2.51703e-09	-2.08401e-10	-0.857622
43251466	chr15:43251466:A:G	2.21839e-09	-2.08401e-10	-0.98392
43251498	chr15:43251498:A:G	2.44306e-08	2.52013	-1.105
43251546	chr15:43251546:A:G	1.97686e-09	-2.08401e-10	-1.09919
43252037	chr15:43252037:C:T	2.31775e-09	-0.0745173	-0.865589
43252338	chr15:43252338:T:C	6.10652e-09	-2.08401e-10	0.0286533
43252411	chr15:43252411:G:A	1.93872e-09	-1.76192	0.643239
43252735	chr15:43252735:T:C	4.69321e-09	-2.08401e-10	-0.234587
43253116	chr15:43253116:C:T	2.67597e-09	-1.7242	0.927803
43253380	chr15:43253380:C:T	1.87991e-09	-1.14948	-2.85769e-10
43253530	chr15:43253530:G:A	1.978e-09	-1.75557	0.656956
43253536	chr15:43253536:G:A	6.31616e-09	-2.08401e-10	0.0624072
43253639	chr15:43253639:G:A	1.80933e-09	-2.08401e-10	-1.18775
43253757	chr15:43253757:C:G	1.81564e-09	-2.08401e-10	-1.18426
43253971	chr15:43253971:AG:A	1.93565e-09	-1.76339	0.643135
43254248	chr15:43254248:G:C	2.77127e-09	-1.73645	0.975051
43254258	chr15:43254258:C:T	2.02258e-09	-1.76826	0.691925
43254465	chr15:43254465:G:A	9.14276e-10	-1.87033	-2.85769e-10
43254491	chr15:43254491:GAC:G	3.28148e-09	-2.08401e-10	-0.592408
43254732	chr15:43254732:C:T	9.72027e-09	-2.08401e-10	0.49351
43254733	chr15:43254733:A:G	6.24875e-09	-2.08401e-10	0.0516771
43254959	chr15:43254959:T:C	1.75819e-09	-2.08401e-10	-1.21642
43256920	chr15:43256920:A:G	4.67002e-09	-2.08401e-10	-0.23954
43257120	chr15:43257120:A:G	6.49052e-09	-2.08401e-10	0.0896397
43257808	chr15:43257808:G:A	3.7594e-09	-2.08401e-10	-0.456445
43258166	chr15:43258166:C:G	1.81618e-09	-2.08401e-10	-1.18397
43258304	chr15:43258304:T:C	2.56212e-09	-1.74921	0.909341
43258320	chr15:43258320:TCAAAC:T	1.72191e-09	-2.08401e-10	-1.23727
43258383	chr15:43258383:C:T	2.07064e-09	-1.76072	0.70787
43258407	chr15:43258407:C:T	9.63656e-10	-1.81772	-2.85769e-10
43258825	chr15:43258825:C:T	2.07909e-09	-1.77684	0.728064
43258957	chr15:43258957:A:T	2.56886e-09	-2.08401e-10	-0.837242
43259326	chr15:43259326:G:A	2.03234e-09	-1.07152	-2.85769e-10
43259351	chr15:43259351:A:G	8.15746e-09	-2.08401e-10	0.318229
43259721	chr15:43259721:G:A	2.53719e-09	-1.74046	0.890809
43260689	chr15:43260689:T:C	2.56846e-08	-2.08401e-10	1.46519
43260776	chr15:43260776:T:G	1.49618e-08	-2.08401e-10	0.924795
43260983	chr15:43260983:G:A	2.07097e-09	-2.08401e-10	-1.05268
43261224	chr15:43261224:G:A	2.49862e-09	-2.08401e-10	-0.864964
43261666	chr15:43261666:T:C	5.19708e-09	-2.08401e-10	-0.132606
43261784	chr15:43261784:G:T	2.69535e-09	-1.74885	0.95967
43262028	chr15:43262028:A:G	2.85418e-09	-1.73713	1.00521
43263429	chr15:43263429:T:G	1.75621e-09	-2.08401e-10	-1.21754
43263501	chr15:43263501:A:T	2.58661e-09	-1.73598	0.905622
43263758	chr15:43263758:A:G	2.76669e-09	-2.08401e-10	-0.763051
43264074	chr15:43264074:A:G	1.87994e-09	-1.77132	0.621852
43264109	chr15:43264109:C:T	1.84702e-09	-1.76124	0.594107
43264983	chr15:43264983:A:G	1.81884e-09	-2.08401e-10	-1.1825
43265492	chr15:43265492:C:T	3.95356e-09	-2.08401e-10	-0.406087
43265806	chr15:43265806:A:G	1.59111e-08	1.67782	-0.69151
43265944	chr15:43265944:A:G	2.74684e-08	1.79947	-0.267133
43266178	chr15:43266178:T:C	2.06893e-09	-1.76778	0.714113
43266376	chr15:43266376:A:G	2.11373e-09	-1.77919	0.746941
43266527	chr15:43266527:AG:A	1.37302e-09	-1.46369	-2.85769e-10
43266829	chr15:43266829:G:A	1.45884e-08	-2.08401e-10	0.899521
43266905	chr15:43266905:G:A	1.81329e-09	-2.08401e-10	-1.18556
43267033	chr15:43267033:T:C	8.55647e-09	1.38348	-1.01749
43267574	chr15:43267574:T:G	3.07453e-09	-2.08401e-10	-0.657553
43267762	chr15:43267762:T:A	2.56927e-09	-1.77294	0.935862
43267839	chr15:43267839:T:C	2.56422e-09	-2.08401e-10	-0.839048
43267979	chr15:43267979:G:A	9.5693e-09	-2.08401e-10	0.477857
43268409	chr15:43268409:A:G	2.053e-09	-1.76823	0.706827
43268627	chr15:43268627:G:A	2.06275e-09	-1.77006	0.713395
43268644	chr15:43268644:G:A	1.81884e-09	-2.08401e-10	-1.1825
43268747	chr15:43268747:A:G	2.15774e-09	-1.7774	0.765755
43269063	chr15:43269063:G:A	2.54068e-09	-2.08401e-10	-0.848273
43269180	chr15:43269180:A:T	1.75434e-09	-2.08401e-10	-1.21861
43269458	chr15:43269458:C:A	7.75726e-09	-2.08401e-10	0.267925
43270506	chr15:43270506:T:C	1.79619e-09	-2.08401e-10	-1.19504
43270903	chr15:43270903:G:A	4.96799e-09	-2.08401e-10	-0.177689
43271039	chr15:43271039:T:C	2.88356e-09	-1.74507	1.02339
43271304	chr15:43271304:T:A	2.24915e-09	-2.08401e-10	-0.97015
43271606	chr15:43271606:C:T	1.82813e-09	-2.08401e-10	-1.17741
43272648	chr15:43272648:GCTTT:G	1.68658e-09	-2.08401e-10	-1.258
43272651	chr15:43272651:T:C	2.11791e-09	-1.75425	0.723972
43273140	chr15:43273140:G:A	1.80892e-09	-2.08401e-10	-1.18797
43274034	chr15:43274034:GGC:G	6.45688e-09	-2.08401e-10	0.0844423
43274038	chr15:43274038:TGAGCCAC:T	1.13327e-08	-2.08401e-10	0.646989
43274039	chr15:43274039:G:A	3.09983e-09	-2.08401e-10	-0.649357
43274057	chr15:43274057:C:T	3.45644e-08	2.64283	-0.880708
43274079	chr15:43274079:T:A	1.81929e-09	-2.08401e-10	-1.18226
43274272	chr15:43274272:G:C	2.3936e-09	-1.73157	0.823666
43274386	chr15:43274386:A:G	2.27257e-09	-2.08401e-10	-0.959792
43274473	chr15:43274473:G:A	3.71472e-09	-1.72308	1.25468
43275189	chr15:43275189:A:T	2.25109e-09	-2.08401e-10	-0.96929
43275444	chr15:43275444:C:T	1.98291e-09	-2.08401e-10	-1.09614
43275840	chr15:43275840:G:A	1.81945e-09	-2.08401e-10	-1.18217
43276009	chr15:43276009:C:T	2.76402e-09	-1.73327	0.969256
43276035	chr15:43276035:G:A	6.28663e-09	-2.08401e-10	0.057722
43276385	chr15:43276385:C:T	5.93179e-09	-2.08401e-10	-0.000377815
43276429	chr15:43276429:C:T	2.80564e-09	-2.08401e-10	-0.749071
43276596	chr15:43276596:G:A	4.07798e-09	-2.08401e-10	-0.375101
43276632	chr15:43276632:C:G	1.10728e-09	-1.6788	-2.85769e-10
43276899	chr15:43276899:C:T	9.25179e-10	-1.85847	-2.85769e-10
43277471	chr15:43277471:C:A	3.20516e-09	-2.08401e-10	-0.615941
43278056	chr15:43278056:C:T	5.18692e-09	-2.08401e-10	-0.134563
43278476	chr15:43278476:G:A	1.81884e-09	-2.08401e-10	-1.1825
43278713	chr15:43278713:C:T	5.13392e-09	-2.08401e-10	-0.144833
43279013	chr15:43279013:G:A	1.47582e-09	-1.39149	-2.85769e-10
43279021	chr15:43279021:A:T	2.44538e-09	-1.75195	0.865442
43279265	chr15:43279265:G:A	9.41739e-10	-1.84073	-2.85769e-10
43279427	chr15:43279427:C:T	1.81884e-09	-2.08401e-10	-1.1825
43279551	chr15:43279551:G:C	3.10543e-09	-2.08401e-10	-0.647551
43280129	chr15:43280129:T:G	2.28799e-09	-2.08401e-10	-0.953029
43280313	chr15:43280313:T:C	9.06859e-09	-2.08401e-10	0.424114
43280362	chr15:43280362:A:G	2.61318e-09	-1.74681	0.926672
43280499	chr15:43280499:C:T	3.40631e-09	-2.08401e-10	-0.555074
43280553	chr15:43280553:G:A	2.42157e-09	-2.08401e-10	-0.896288
43280854	chr15:43280854:A:G	2.32761e-09	-1.73562	0.799755
43281223	chr15:43281223:G:A	6.95038e-10	-1.71733	-0.427166
43281231	chr15:43281231:A:T	6.82036e-10	-1.7185	-0.44488
43281526	chr15:43281526:C:T	1.24823e-09	-0.493682	-1.0653
43282189	chr15:43282189:G:T	2.93829e-09	-2.08401e-10	-0.702875
43283382	chr15:43283382:C:T	1.74437e-09	-2.08401e-10	-1.22431
43283426	chr15:43283426:T:G	7.21457e-08	2.45264	0.0453418
43284091	chr15:43284091:C:T	1.64982e-09	-1.28004	-2.85769e-10
43287025	chr15:43287025:C:T	2.89015e-08	2.17178	-0.588588
43287368	chr15:43287368:A:G	2.96513e-09	-1.68631	0.99253
43287518	chr15:43287518:C:T	2.83014e-09	-2.08401e-10	-0.740379
43287542	chr15:43287542:A:G	1.7105e-09	-2.08401e-10	-1.24392
43288140	chr15:43288140:T:A	1.6982e-09	-2.08401e-10	-1.25113
43288447	chr15:43288447:C:T	4.92438e-05	9.02383	-2.85769e-10
43288621	chr15:43288621:A:G	6.75562e-10	-1.64724	-0.52567
43288786	chr15:43288786:C:T	2.04603e-09	-2.08401e-10	-1.0648
43289132	chr15:43289132:T:G	2.5139e-09	-2.08401e-10	-0.858867
43289308	chr15:43289308:T:C	2.00507e-09	-1.74991	0.664887
43289513	chr15:43289513:G:A	1.18732e-07	2.95703	0.0391278
43290115	chr15:43290115:G:T	3.45529e-09	-1.76812	1.22733
43290241	chr15:43290241:A:G	1.76769e-09	-2.08401e-10	-1.21103
43290686	chr15:43290686:C:T	2.26058e-09	-2.08401e-10	-0.965081
43290849	chr15:43290849:T:C	5.98093e-10	-1.70635	-0.58836
43291134	chr15:43291134:C:T	1.08613e-09	-0.647891	-1.05019
43291143	chr15:43291143:G:A	2.49246e-09	-2.08401e-10	-0.867432
43291802	chr15:43291802:AC:A	1.72254e-09	-2.08401e-10	-1.2369
43292177	chr15:43292177:A:G	2.3557e-09	-2.08401e-10	-0.923867
43292701	chr15:43292701:C:T	1.38047e-08	-2.08401e-10	0.844306
43294302	chr15:43294302:C:T	2.87732e-09	-2.08401e-10	-0.723846
43294709	chr15:43294709:T:A	5.18284e-10	-1.38703	-1.05091
43294892	chr15:43294892:C:G	2.38076e-09	-2.08401e-10	-0.913283
43295016	chr15:43295016:C:T	1.70922e-09	-2.08401e-10	-1.24467
43295678	chr15:43295678:T:C	2.33752e-09	-2.08401e-10	-0.931613
43295767	chr15:43295767:A:G	2.62134e-09	-2.08401e-10	-0.817017
43296286	chr15:43296286:G:A	2.3394e-09	-1.33202	0.401208
43297383	chr15:43297383:G:A	1.69686e-09	-2.08401e-10	-1.25193
43297384	chr15:43297384:C:T	3.68035e-09	-1.38953	0.911837
43297385	chr15:43297385:G:A	2.72162e-09	-2.08401e-10	-0.779476
43297712	chr15:43297712:A:T	2.91984e-09	-2.08401e-10	-0.709176
43297986	chr15:43297986:G:T	1.70863e-09	-2.08401e-10	-1.24501
43298085	chr15:43298085:G:C	2.49751e-09	-2.08401e-10	-0.86541
43298279	chr15:43298279:C:T	4.41101e-09	-2.08401e-10	-0.296601
43298862	chr15:43298862:G:A	2.49911e-09	-2.08401e-10	-0.864769
43299107	chr15:43299107:T:C	3.45092e-09	-2.08401e-10	-0.542063
43299770	chr15:43299770:T:C	1.68522e-09	-2.08401e-10	-1.25881
43300099	chr15:43300099:G:A	3.6422e-09	-0.488117	-2.85769e-10
43300230	chr15:43300230:T:G	2.59408e-09	-0.642989	-0.184484
43301031	chr15:43301031:G:A	3.79841e-09	-2.08401e-10	-0.446121
43301094	chr15:43301094:C:T	2.19217e-09	-2.08401e-10	-0.995813
43301578	chr15:43301578:C:T	1.68733e-09	-2.08401e-10	-1.25756
43301593	chr15:43301593:G:T	3.65595e-09	-0.484346	-2.85769e-10
43302702	chr15:43302702:A:G	3.30129e-09	-0.39956	-0.186831
43303958	chr15:43303958:TAATAGAA:T	2.26544e-09	-2.08401e-10	-0.962933
43304012	chr15:43304012:TTTTAAA:T	1.57733e-08	0.436554	0.541062
43304395	chr15:43304395:A:T	2.85003e-09	-2.08401e-10	-0.733373
43305010	chr15:43305010:C:T	2.06154e-09	-2.08401e-10	-1.05725
43305539	chr15:43305539:T:C	3.23467e-09	-1.43236	0.825583
43306808	chr15:43306808:G:A	2.6083e-09	-0.822006	-2.85769e-10
43306918	chr15:43306918:C:G	1.78796e-09	-0.20151	-0.99812
43308605	chr15:43308605:T:C	1.85965e-09	-0.253304	-0.90701
43308933	chr15:43308933:G:A	2.02062e-09	-2.08401e-10	-1.0773
43309390	chr15:43309390:C:G	9.38785e-10	-1.84387	-2.85769e-10
43310825	chr15:43310825:G:C	1.80307e-09	-2.08401e-10	-1.19121
43310834	chr15:43310834:G:A	2.1309e-08	0.637024	0.641401
43311126	chr15:43311126:A:T	2.94574e-09	-2.08401e-10	-0.700343
43312224	chr15:43312224:C:T	4.5358e-09	-1.4194	1.1507
43312732	chr15:43312732:C:T	6.22637e-09	0.0480905	-2.85769e-10
43312944	chr15:43312944:T:TAG	2.19284e-09	-2.08401e-10	-0.995507
43313241	chr15:43313241:T:G	3.52476e-09	-1.3812	0.860307
43313543	chr15:43313543:A:C	9.30532e-10	-1.8527	-2.85769e-10
43313904	chr15:43313904:A:AGGT	3.64884e-09	-0.242629	-0.243667
43314296	chr15:43314296:G:A	2.88361e-09	-0.440845	-0.280817
43314452	chr15:43314452:A:G	2.39153e-09	-2.08401e-10	-0.908769
43315360	chr15:43315360:C:T	1.99115e-09	-2.08401e-10	-1.09199
43315759	chr15:43315759:C:T	2.33701e-09	-2.08401e-10	-0.931833
43315795	chr15:43315795:G:A	2.07579e-08	2.49913	-1.2469
43315826	chr15:43315826:G:A	4.06329e-09	-0.0512596	-0.327452
43315892	chr15:43315892:AAAAAATAAAT:A	1.35435e-09	-1.47738	-2.85769e-10
43315996	chr15:43315996:T:C	1.82108e-09	-2.08401e-10	-1.18127
43316232	chr15:43316232:C:T	1.11861e-09	-1.66861	-2.85769e-10
43316629	chr15:43316629:G:A	2.61412e-09	-2.08401e-10	-0.819776
43316657	chr15:43316657:C:T	3.35805e-09	-0.209113	-0.360232
43316850	chr15:43316850:C:T	2.14137e-09	-2.08401e-10	-1.01926
43317311	chr15:43317311:A:G	3.45036e-09	-0.190911	-0.351314
43317679	chr15:43317679:G:A	2.02901e-08	2.4765	-1.24707
43317937	chr15:43317937:A:G	3.73191e-09	-1.45556	0.991774
43318209	chr15:43318209:G:T	2.61427e-09	-2.08401e-10	-0.819719
43318418	chr15:43318418:A:G	9.75846e-10	-1.80515	-2.85769e-10
43318474	chr15:43318474:A:G	1.99281e-09	0.0146369	-1.10579
43319088	chr15:43319088:C:G	1.85623e-09	-2.08401e-10	-1.16215
43321152	chr15:43321152:G:A	1.7445e-09	-2.08401e-10	-1.22423
43321171	chr15:43321171:T:C	2.0185e-08	2.45787	-1.23363
43321363	chr15:43321363:G:A	1.5097e-08	2.17523	-1.24144
43321482	chr15:43321482:AAAAGT:A	1.91009e-08	2.42488	-1.25585
43321612	chr15:43321612:T:C	3.62413e-09	-1.45567	0.962585
43321745	chr15:43321745:G:T	2.57428e-08	2.7263	-1.25885
43321895	chr15:43321895:G:T	1.77427e-09	-2.08401e-10	-1.20731
43322083	chr15:43322083:C:T	3.6144e-09	-1.50522	1.00944
43322114	chr15:43322114:T:C	1.47711e-08	2.15974	-1.24777
43322395	chr15:43322395:A:G	4.13231e-09	-2.08401e-10	-0.361868
43322397	chr15:43322397:C:A	1.74007e-09	-2.08401e-10	-1.22678
43322526	chr15:43322526:A:C	1.57425e-09	-0.28497	-1.04196
43322661	chr15:43322661:A:G	2.64852e-09	-2.08401e-10	-0.806702
43322715	chr15:43322715:AAT:A	1.96453e-09	-2.08401e-10	-1.10545
43322913	chr15:43322913:G:A	1.12148e-09	-1.66605	-2.85769e-10
43323740	chr15:43323740:T:A	1.20693e-09	-1.59262	-2.85769e-10
43324483	chr15:43324483:G:A	1.8375e-09	-2.08401e-10	-1.1723
43324984	chr15:43324984:A:G	1.80143e-09	-2.08401e-10	-1.19212
43325295	chr15:43325295:T:C	4.19167e-09	0.180582	-0.528187
43326521	chr15:43326521:T:G	2.36196e-09	-2.08401e-10	-0.921213
43326536	chr15:43326536:A:G	3.80382e-09	-1.46767	1.02297
43326665	chr15:43326665:T:C	3.77234e-09	-0.135841	-0.317168
43327304	chr15:43327304:A:G	5.76991e-09	-2.08401e-10	-0.0280468
43327362	chr15:43327362:T:C	1.82925e-09	-0.119038	-1.05776
43327725	chr15:43327725:G:A	1.69904e-09	-2.08401e-10	-1.25064
43327753	chr15:43327753:T:G	2.23587e-09	-2.08401e-10	-0.976075
43327875	chr15:43327875:A:C	3.04728e-09	0.550637	-1.21709
43328245	chr15:43328245:T:C	4.38148e-08	3.20417	-1.20491
43329749	chr15:43329749:A:G	3.72771e-09	0.368698	-0.833606
43330718	chr15:43330718:C:T	3.26797e-09	0.274209	-0.870743
43331199	chr15:43331199:T:G	0.000624726	11.5644	-2.85769e-10
43331217	chr15:43331217:C:T	1.09164e-09	-1.69302	-2.85769e-10
43331231	chr15:43331231:G:T	9.77942e-10	-1.80301	-2.85769e-10
43331991	chr15:43331991:C:T	3.77889e-09	0.40781	-0.859084
43332244	chr15:43332244:C:T	2.91377e-09	-2.08401e-10	-0.711255
43334100	chr15:43334100:G:A	5.62261e-10	-1.65979	-0.696702
43334917	chr15:43334917:C:G	3.41848e-08	3.00969	-1.25861
43335657	chr15:43335657:A:G	3.84146e-09	0.435042	-0.869894
43336344	chr15:43336344:A:C	3.75596e-09	0.399842	-0.857202
43336444	chr15:43336444:AGTAAT:A	3.85017e-09	0.430834	-0.863422
43337207	chr15:43337207:T:C	5.90511e-10	-1.65296	-0.654511
43337416	chr15:43337416:G:A	2.12918e-09	-2.08401e-10	-1.02497
43337736	chr15:43337736:A:T	1.83938e-09	-2.08401e-10	-1.17128
43339021	chr15:43339021:T:C	2.74969e-09	-2.08401e-10	-0.769215
43339158	chr15:43339158:G:A	3.65353e-09	-1.5496	1.06459
43339195	chr15:43339195:A:G	9.14257e-10	-1.87035	-2.85769e-10
43339940	chr15:43339940:A:G	8.03679e-10	-1.52419	-0.475067
43340028	chr15:43340028:G:A	6.03942e-09	1.15409	-1.13648
43340351	chr15:43340351:T:C	1.46641e-09	-1.45792	0.0600354
43340557	chr15:43340557:G:T	2.76379e-08	0.907104	0.631379
43340762	chr15:43340762:A:C	3.46818e-09	0.520166	-1.05724
43341131	chr15:43341131:T:G	1.88691e-09	-2.08401e-10	-1.14576
43341138	chr15:43341138:C:T	1.78345e-09	-2.08401e-10	-1.20215
43341168	chr15:43341168:T:G	9.82322e-10	-1.79854	-2.85769e-10
43341216	chr15:43341216:G:T	2.01098e-09	-2.08401e-10	-1.08208
43341299	chr15:43341299:G:C	1.88411e-08	2.41399	-1.25865
43341538	chr15:43341538:A:G	2.11189e-09	-1.03312	-2.85769e-10
43341792	chr15:43341792:A:T	1.76953e-09	-2.08401e-10	-1.20999
43341998	chr15:43341998:T:C	3.21766e-09	0.238276	-0.850325
43342207	chr15:43342207:C:T	4.95154e-09	0.787998	-0.969004
43342610	chr15:43342610:C:T	4.79007e-09	0.889629	-1.10379
43342676	chr15:43342676:G:A	8.44694e-10	-1.85287	-0.096619
43342938	chr15:43342938:G:A	4.22484e-09	0.853806	-1.19353
43343078	chr15:43343078:A:G	5.0874e-10	-1.33411	-1.12241
43343217	chr15:43343217:T:G	1.95051e-09	-2.08401e-10	-1.11261
43343344	chr15:43343344:G:T	3.12504e-09	-2.08401e-10	-0.641258
43343492	chr15:43343492:A:G	1.92296e-09	-2.08401e-10	-1.12684
43343585	chr15:43343585:CTCTG:C	2.1535e-09	-2.08401e-10	-1.01361
43343602	chr15:43343602:T:C	4.68021e-09	0.724205	-0.961566
43343792	chr15:43343792:A:G	2.01624e-09	-2.08401e-10	-1.07947
43344002	chr15:43344002:G:A	4.64834e-09	0.719048	-0.963241
43344276	chr15:43344276:A:AT	3.30496e-08	2.9125	-1.1952
43344453	chr15:43344453:C:T	4.79183e-09	0.802217	-1.01601
43344762	chr15:43344762:T:C	1.00563e-09	-1.5787	-0.196394
43344971	chr15:43344971:C:T	2.03559e-09	-2.08401e-10	-1.06992
43345092	chr15:43345092:C:T	2.28766e-09	-0.953172	-2.85769e-10
43345179	chr15:43345179:T:C	4.79568e-09	0.765945	-0.978934
43345669	chr15:43345669:T:A	2.56331e-08	2.71401	-1.25082
43345787	chr15:43345787:T:C	2.06857e-09	-1.58994	0.536095
43346327	chr15:43346327:G:A	6.00599e-10	-1.59737	-0.693158
43346470	chr15:43346470:C:T	9.41399e-10	-1.84109	-2.85769e-10
43347264	chr15:43347264:A:G	2.50879e-08	2.69821	-1.25653
43348450	chr15:43348450:G:A	1.8481e-09	-2.08401e-10	-1.16654
43348552	chr15:43348552:T:C	9.19392e-10	-1.86475	-2.85769e-10
43350130	chr15:43350130:G:A	1.24624e-08	1.27347	-0.531462
43350582	chr15:43350582:A:T	4.9218e-09	0.796995	-0.984024
43350654	chr15:43350654:C:T	1.56414e-09	-1.33337	-2.85769e-10
43350699	chr15:43350699:G:A	4.61312e-09	0.726437	-0.978235
43351528	chr15:43351528:G:A	1.08875e-09	-1.69567	-2.85769e-10
43351703	chr15:43351703:A:G	2.76495e-08	2.79131	-1.25241
43352202	chr15:43352202:A:G	1.84068e-09	-2.08401e-10	-1.17057
43352438	chr15:43352438:A:G	3.12597e-09	-2.08401e-10	-0.64096
43352562	chr15:43352562:T:C	2.14604e-09	-1.56716	0.550082
43352590	chr15:43352590:C:T	4.54959e-09	0.838014	-1.10368
43353048	chr15:43353048:T:C	6.30335e-10	-1.53004	-0.712165
43353135	chr15:43353135:T:C	8.61531e-09	-2.08401e-10	0.372838
43353181	chr15:43353181:A:G	6.52215e-09	-2.08401e-10	0.0945006
43353622	chr15:43353622:G:T	2.17067e-08	2.55557	-1.25866
43353693	chr15:43353693:T:G	1.05218e-09	-1.72984	-2.85769e-10
43354149	chr15:43354149:A:G	6.06932e-10	-1.58195	-0.698092
43355169	chr15:43355169:G:A	1.90336e-09	-2.08401e-10	-1.13708
43355226	chr15:43355226:C:T	3.16657e-08	2.87948	-1.20495
43355331	chr15:43355331:A:T	3.25256e-09	-2.08401e-10	-0.60126
43355429	chr15:43355429:A:G	6.19162e-10	-1.57348	-0.686617
43355686	chr15:43355686:T:C	1.8912e-09	-2.08401e-10	-1.14349
43356246	chr15:43356246:G:A	5.85936e-10	-1.58244	-0.732807
43356610	chr15:43356610:G:A	2.01805e-09	-2.08401e-10	-1.07857
43356667	chr15:43356667:C:T	2.70142e-09	-2.08401e-10	-0.786926
43356862	chr15:43356862:A:G	3.11492e-09	-2.08401e-10	-0.644501
43357521	chr15:43357521:C:T	2.12202e-08	2.53225	-1.258
43357700	chr15:43357700:G:A	3.2539e-09	-2.08401e-10	-0.600849
43357772	chr15:43357772:T:C	1.79913e-09	-2.08401e-10	-1.1934
43358032	chr15:43358032:A:C	4.31272e-09	0.814663	-1.1338
43358137	chr15:43358137:C:T	1.04128e-09	-1.55605	-0.184198
43358186	chr15:43358186:G:A	2.15795e-09	-1.58392	0.572371
43358329	chr15:43358329:C:T	1.9556e-09	-2.08401e-10	-1.11001
43359058	chr15:43359058:G:C	7.18717e-09	1.26976	-1.07816
43359428	chr15:43359428:T:C	2.35427e-08	2.62884	-1.25073
43360045	chr15:43360045:A:G	1.97449e-09	-2.08401e-10	-1.10039
43360358	chr15:43360358:C:T	2.46577e-09	-2.08401e-10	-0.878201
43360739	chr15:43360739:A:C	2.14995e-08	2.54255	-1.25522
43361451	chr15:43361451:G:A	3.18125e-09	0.416639	-1.04007
43361751	chr15:43361751:T:C	2.75131e-09	-2.08401e-10	-0.768626
43361984	chr15:43361984:C:T	4.70952e-09	0.8936	-1.12472
43362908	chr15:43362908:T:G	2.16395e-09	-2.08401e-10	-1.00877
43363036	chr15:43363036:G:A	3.0298e-08	2.86884	-1.23846
43363196	chr15:43363196:T:C	9.78457e-10	-1.591	-0.211481
43363596	chr15:43363596:G:A	4.15379e-09	0.645763	-1.00244
43363606	chr15:43363606:A:T	1.19326e-09	-1.60401	-2.85769e-10
43363729	chr15:43363729:A:G	3.88401e-09	0.593313	-1.01715
43363754	chr15:43363754:A:G	1.80331e-09	-1.19108	-2.85769e-10
43363845	chr15:43363845:A:G	3.88184e-09	0.586793	-1.01119
43364782	chr15:43364782:G:A	1.79232e-09	-2.08401e-10	-1.19719
43365057	chr15:43365057:C:G	2.44833e-09	-2.08401e-10	-0.885299
43365086	chr15:43365086:AAAAT:A	1.9674e-09	-1.10399	-2.85769e-10
43365365	chr15:43365365:A:G	2.82811e-09	-2.08401e-10	-0.741093
43365750	chr15:43365750:TACTC:T	4.84497e-09	0.928185	-1.13095
43365783	chr15:43365783:T:C	1.88473e-09	-2.08401e-10	-1.14692
43366638	chr15:43366638:C:G	1.73347e-09	-2.08401e-10	-1.23058
43367122	chr15:43367122:C:T	9.22497e-10	-1.86137	-2.85769e-10
43367145	chr15:43367145:G:A	2.89541e-09	-2.08401e-10	-0.717578
43368116	chr15:43368116:C:T	1.88388e-09	-2.08401e-10	-1.14737
43368186	chr15:43368186:G:A	4.28685e-09	-0.325151	-2.85769e-10
43368727	chr15:43368727:C:T	4.59193e-09	0.69566	-0.952064
43368740	chr15:43368740:G:A	2.74853e-09	-2.08401e-10	-0.769639
43368784	chr15:43368784:A:G	4.92574e-09	0.926186	-1.11242
43369261	chr15:43369261:C:T	4.65469e-09	0.687082	-0.92991
43369604	chr15:43369604:T:C	2.018e-09	-1.63827	0.559674
43370164	chr15:43370164:C:T	1.95636e-08	2.44321	-1.25024
43370631	chr15:43370631:G:A	1.3897e-08	1.37245	-0.521486
43372054	chr15:43372054:C:T	2.03989e-09	-2.08401e-10	-1.06781
43372122	chr15:43372122:T:C	1.90232e-09	-2.08401e-10	-1.13763
43372496	chr15:43372496:G:A	1.87207e-09	-2.08401e-10	-1.15366
43373244	chr15:43373244:T:C	2.04843e-09	-2.08401e-10	-1.06363
43373800	chr15:43373800:C:T	2.58482e-09	-2.08401e-10	-0.831047
43373884	chr15:43373884:C:T	4.54664e-09	0.83348	-1.0998
43373974	chr15:43373974:G:A	5.20242e-09	-2.08401e-10	-0.13158
43374322	chr15:43374322:A:G	1.9258e-09	-2.08401e-10	-1.12536
43374493	chr15:43374493:T:C	2.63532e-09	-2.08401e-10	-0.811697
43375048	chr15:43375048:G:A	2.03255e-09	-2.08401e-10	-1.07141
43375702	chr15:43375702:T:C	2.12048e-09	-1.66129	0.632231
43376032	chr15:43376032:G:A	2.52363e-08	-2.08401e-10	1.44758
43377666	chr15:43377666:C:T	2.09834e-09	-2.08401e-10	-1.03956
43378028	chr15:43378028:C:A	4.55121e-09	0.85259	-1.1179
43378082	chr15:43378082:C:T	4.2513e-09	0.616848	-0.950328
43378145	chr15:43378145:T:C	9.14247e-10	-1.87036	-2.85769e-10
43378752	chr15:43378752:C:T	2.96006e-09	-2.08401e-10	-0.695494
43379157	chr15:43379157:A:G	1.0153e-09	-1.57863	-0.186889
43379347	chr15:43379347:A:G	1.22762e-08	1.85772	-1.13076
43379441	chr15:43379441:T:A	4.03441e-09	0.589879	-0.975723
43379646	chr15:43379646:A:C	4.46952e-09	0.845831	-1.12925
43379650	chr15:43379650:A:C	4.05335e-09	0.701896	-1.08306
43379654	chr15:43379654:A:C	2.6709e-09	0.223857	-1.02215
43381482	chr15:43381482:A:C	4.2708e-09	0.610048	-0.938951
43381517	chr15:43381517:G:A	1.71962e-09	-2.08401e-10	-1.2386
43382135	chr15:43382135:C:A	2.0151e-09	-2.08401e-10	-1.08004
43382232	chr15:43382232:AAAAAGAAAAAT:A	4.43657e-09	0.695973	-0.986795
43382625	chr15:43382625:A:G	9.64966e-10	-1.81637	-2.85769e-10
43383270	chr15:43383270:A:G	1.78613e-09	-2.08401e-10	-1.20065
43383908	chr15:43383908:C:A	1.93023e-09	-2.08401e-10	-1.12307
43384406	chr15:43384406:G:A	2.23755e-08	2.57882	-1.25156
43385798	chr15:43385798:T:C	2.77164e-09	-2.08401e-10	-0.761265
43386533	chr15:43386533:C:T	3.25454e-08	2.95243	-1.25049
43387007	chr15:43387007:G:A	2.74969e-09	-2.08401e-10	-0.769215
43387281	chr15:43387281:GCCA:G	4.81308e-09	0.723368	-0.932735
43387340	chr15:43387340:A:G	1.75843e-09	-2.08401e-10	-1.21628
43387531	chr15:43387531:G:A	1.80622e-09	-2.08401e-10	-1.18946
43387662	chr15:43387662:A:G	1.77724e-09	-2.08401e-10	-1.20564
43387833	chr15:43387833:G:A	0.074065	16.3398	-2.85769e-10
43387917	chr15:43387917:C:T	4.07116e-09	0.566613	-0.943389
43388467	chr15:43388467:G:A	2.0561e-09	-1.05989	-2.85769e-10
43388790	chr15:43388790:C:A	1.97557e-09	-2.08401e-10	-1.09985
43389082	chr15:43389082:T:G	7.45959e-10	-1.42592	-0.647865
43389139	chr15:43389139:C:T	3.30529e-09	-0.585179	-2.85769e-10
43390917	chr15:43390917:T:A	4.65557e-09	0.609747	-0.852387
43390966	chr15:43390966:C:G	1.8412e-08	-2.08401e-10	1.1323
43391248	chr15:43391248:G:T	4.33724e-09	0.815468	-1.12893
43391932	chr15:43391932:A:G	4.77582e-09	0.780697	-0.997835
43392342	chr15:43392342:CTAAT:C	8.60826e-10	-1.22695	-0.703617
43392394	chr15:43392394:T:C	3.58356e-09	0.649458	-1.1538
43392716	chr15:43392716:C:A	4.20315e-09	0.524898	-0.869767
43392741	chr15:43392741:T:C	2.65533e-09	-1.74578	0.941639
43392876	chr15:43392876:T:G	2.98944e-08	2.87564	-1.25868
43392942	chr15:43392942:A:C	1.22352e-09	-1.76256	0.183591
43393134	chr15:43393134:A:G	1.83078e-09	-1.68624	0.510275
43393529	chr15:43393529:T:C	1.7783e-09	-2.08401e-10	-1.20505
43393609	chr15:43393609:A:C	0.0410747	15.7502	-2.85769e-10
43393623	chr15:43393623:T:A	1.81019e-09	-2.08401e-10	-1.18727
43394353	chr15:43394353:A:T	2.71626e-09	-2.08401e-10	-0.781448
43394434	chr15:43394434:T:C	1.78275e-09	-2.08401e-10	-1.20255
43394858	chr15:43394858:C:T	2.15987e-09	-2.08401e-10	-1.01065
43395078	chr15:43395078:T:C	2.71313e-09	-2.08401e-10	-0.782601
43395186	chr15:43395186:G:A	3.89396e-09	-2.08401e-10	-0.421276
43395436	chr15:43395436:C:A	1.68569e-09	-2.08401e-10	-1.25853
43395603	chr15:43395603:T:C	2.99393e-09	-2.08401e-10	-0.684117
43396207	chr15:43396207:A:C	2.55542e-08	2.71773	-1.25763
43397343	chr15:43397343:C:T	1.75153e-09	-2.08401e-10	-1.22022
43397569	chr15:43397569:T:C	8.80718e-09	-2.08401e-10	0.394863
43397669	chr15:43397669:A:T	5.07647e-09	0.316346	-0.472433
43397790	chr15:43397790:A:C	2.17225e-09	-2.08401e-10	-1.00494
43398017	chr15:43398017:T:C	6.19441e-09	1.07577	-1.03282
43398102	chr15:43398102:T:C	3.31115e-09	-2.08401e-10	-0.58341
43398229	chr15:43398229:A:G	2.15886e-09	-1.01112	-2.85769e-10
43398283	chr15:43398283:A:T	2.85487e-09	-2.08401e-10	-0.731676
43398329	chr15:43398329:TA:T	2.10639e-09	-2.08401e-10	-1.03573
43398367	chr15:43398367:A:G	2.49925e-09	-1.67948	0.814763
43398492	chr15:43398492:C:A	1.80991e-09	-2.08401e-10	-1.18743
43398952	chr15:43398952:T:C	5.64584e-09	0.689782	-0.739566
43400408	chr15:43400408:A:G	1.81322e-09	-2.08401e-10	-1.1856
43400558	chr15:43400558:C:T	2.18467e-09	-2.08401e-10	-0.99924
43400637	chr15:43400637:G:A	3.52649e-09	-2.08401e-10	-0.520401
43401319	chr15:43401319:C:T	2.75961e-10	-1.85943	-1.20877
43402885	chr15:43402885:T:A	8.23525e-10	-1.74793	-0.226939
43403033	chr15:43403033:A:G	1.52606e-08	2.20123	-1.25666
43403514	chr15:43403514:T:G	5.28293e-09	-2.08401e-10	-0.116222
43403970	chr15:43403970:A:AT	5.9179e-09	0.695134	-0.697856
43404085	chr15:43404085:C:T	1.71428e-09	-1.24171	-2.85769e-10
43405806	chr15:43405806:G:A	1.71656e-09	-2.08401e-10	-1.24038
43406014	chr15:43406014:C:T	2.21363e-09	-1.73284	0.746766
43406404	chr15:43406404:T:C	7.16561e-09	0.778494	-0.589904
43406481	chr15:43406481:A:G	7.87463e-09	0.658395	-0.375452
43406750	chr15:43406750:G:A	2.0653e-09	-2.08401e-10	-1.05543
43406775	chr15:43406775:T:TTTATC	6.92562e-09	0.154524	-2.85769e-10
43407067	chr15:43407067:C:A	2.34979e-09	-2.08401e-10	-0.926376
43407105	chr15:43407105:C:T	1.32722e-08	0.74648	0.0584898
43407106	chr15:43407106:C:G	4.23664e-09	-0.0945604	-0.242372
43407691	chr15:43407691:A:C	1.79942e-09	-1.19324	-2.85769e-10
43408229	chr15:43408229:G:A	5.69689e-08	1.81293	0.448877
43408275	chr15:43408275:C:T	2.14851e-09	-2.08401e-10	-1.01593
43408288	chr15:43408288:G:A	9.16535e-10	-1.86786	-2.85769e-10
43408327	chr15:43408327:A:G	2.80559e-09	-2.08401e-10	-0.74909
43408338	chr15:43408338:G:A	2.02042e-09	-2.08401e-10	-1.0774
43408452	chr15:43408452:GC:G	3.47414e-09	-2.08401e-10	-0.535357
43408725	chr15:43408725:T:C	2.87486e-09	-2.08401e-10	-0.724698
43408732	chr15:43408732:G:T	8.26555e-10	-1.68296	-0.288229
43409225	chr15:43409225:A:G	2.75962e-09	-2.08401e-10	-0.76561
43409324	chr15:43409324:C:T	2.04808e-09	-1.0638	-2.85769e-10
43409787	chr15:43409787:C:G	1.73868e-09	-2.08401e-10	-1.22758
43410036	chr15:43410036:A:G	1.9759e-09	-2.08401e-10	-1.09968
43411079	chr15:43411079:AT:A	0.000148471	10.1274	-2.85769e-10
43411088	chr15:43411088:A:G	2.61396e-09	-2.08401e-10	-0.819839
43411187	chr15:43411187:C:A	2.35838e-08	-2.08401e-10	1.37986
43411500	chr15:43411500:C:T	1.90318e-08	1.16541	-2.85769e-10
43412080	chr15:43412080:C:T	1.83835e-09	-2.08401e-10	-1.17184
43412253	chr15:43412253:C:T	2.0316e-09	-2.08401e-10	-1.07188
43412360	chr15:43412360:C:T	1.33006e-09	-1.35122	-0.144254
43412779	chr15:43412779:G:C	7.94917e-09	-2.08401e-10	0.292363
43413376	chr15:43413376:A:G	2.76483e-09	-2.08401e-10	-0.763724
43413472	chr15:43413472:C:T	3.65234e-08	3.03972	-1.22247
43414212	chr15:43414212:A:G	1.47719e-08	-2.08401e-10	0.912022
43414243	chr15:43414243:T:C	1.78611e-09	-2.08401e-10	-1.20066
43414649	chr15:43414649:T:C	2.84138e-09	-2.08401e-10	-0.736412
43414807	chr15:43414807:A:G	5.4391e-09	0.37533	-0.462421
43415264	chr15:43415264:A:G	4.6253e-09	0.241457	-0.490619
43415344	chr15:43415344:T:G	5.48403e-09	0.368149	-0.447013
43415610	chr15:43415610:A:T	4.17045e-08	3.187	-1.2371
43416539	chr15:43416539:T:G	3.88374e-08	3.11279	-1.23411
43417165	chr15:43417165:A:T	1.69617e-09	-2.08401e-10	-1.25233
43418327	chr15:43418327:A:G	4.85762e-09	0.357366	-0.557521
43418369	chr15:43418369:G:A	2.57665e-09	-2.08401e-10	-0.834215
43418410	chr15:43418410:G:A	2.48846e-09	-2.08401e-10	-0.869038
43418478	chr15:43418478:T:C	7.82136e-10	-1.63323	-0.393195
43419678	chr15:43419678:C:G	6.39816e-10	-1.65999	-0.567285
43419844	chr15:43419844:C:G	6.15625e-09	0.661027	-0.624263
43420139	chr15:43420139:A:G	4.39148e-08	3.23778	-1.23624
43420183	chr15:43420183:A:C	1.8759e-09	-2.08401e-10	-1.15161
43420441	chr15:43420441:G:A	2.97117e-09	-2.08401e-10	-0.691747
43421436	chr15:43421436:A:C	5.97337e-09	0.717392	-0.710784
43421843	chr15:43421843:C:A	2.72741e-09	-2.08401e-10	-0.777351
43422427	chr15:43422427:C:G	1.09735e-09	-1.38456	-0.303246
43422932	chr15:43422932:T:A	2.02595e-09	-2.08401e-10	-1.07466
43422973	chr15:43422973:A:G	1.45892e-09	-1.22491	-0.178098
43423184	chr15:43423184:T:C	4.39334e-09	0.0685044	-0.369119
43423498	chr15:43423498:C:CAAT	2.63413e-09	-1.33356	0.521411
43423564	chr15:43423564:G:A	1.72962e-09	-2.08401e-10	-1.2328
43423595	chr15:43423595:C:CT	2.72559e-09	-1.31375	0.535728
43423995	chr15:43423995:G:C	1.8472e-09	-2.08401e-10	-1.16703
43424443	chr15:43424443:A:T	5.35568e-09	0.265744	-0.368291
43424640	chr15:43424640:G:C	1.01425e-09	-1.76656	-2.85769e-10
43425480	chr15:43425480:A:G	1.37823e-09	-1.31083	-0.149074
43425996	chr15:43425996:C:T	2.08225e-09	-2.08401e-10	-1.04726
43425997	chr15:43425997:G:A	1.75329e-09	-2.08401e-10	-1.21921
43426237	chr15:43426237:T:C	2.25701e-09	-1.37509	0.408434
43426673	chr15:43426673:G:A	2.0017e-09	-2.08401e-10	-1.08671
43427194	chr15:43427194:C:T	2.60592e-09	-1.33224	0.509321
43427369	chr15:43427369:G:A	4.19218e-08	3.19058	-1.23548
43427557	chr15:43427557:C:T	2.54832e-09	-1.33895	0.493676
43427622	chr15:43427622:A:C	1.65133e-09	-1.27912	-2.85769e-10
43427999	chr15:43427999:C:T	4.58163e-09	0.0457453	-0.304395
43428055	chr15:43428055:A:G	5.29444e-09	-2.08401e-10	-0.114046
43428085	chr15:43428085:T:C	2.72741e-09	-2.08401e-10	-0.777351
43428335	chr15:43428335:G:C	1.22413e-09	-1.39067	-0.187806
43428372	chr15:43428372:G:A	2.01017e-09	-2.08401e-10	-1.08249
43429380	chr15:43429380:C:T	3.38671e-08	2.98459	-1.24285
43430204	chr15:43430204:T:C	2.59031e-09	-2.08401e-10	-0.828928
43430412	chr15:43430412:C:G	1.09217e-09	-1.45622	-0.236315
43430444	chr15:43430444:CATT:C	8.5113e-10	-1.73221	-0.209688
43430544	chr15:43430544:A:G	1.19615e-09	-1.39405	-0.207544
43431316	chr15:43431316:T:C	4.61e-09	0.280056	-0.532531
43431459	chr15:43431459:A:C	1.81026e-09	-2.08401e-10	-1.18723
43433607	chr15:43433607:T:C	1.7407e-09	-2.08401e-10	-1.22641
43433688	chr15:43433688:T:C	1.72589e-09	-2.08401e-10	-1.23496
43433844	chr15:43433844:C:A	9.38292e-10	-1.8444	-2.85769e-10
43434427	chr15:43434427:A:C	0.129527	16.8987	-2.85769e-10
43434484	chr15:43434484:C:G	9.89905e-10	-1.79085	-2.85769e-10
43435687	chr15:43435687:C:T	2.72024e-09	-2.08401e-10	-0.779983
43435829	chr15:43435829:G:A	3.19066e-09	-2.08401e-10	-0.620476
43436765	chr15:43436765:G:C	3.23511e-09	-2.08401e-10	-0.606642
43437151	chr15:43437151:C:A	6.07706e-09	0.340758	-0.31694
43437494	chr15:43437494:T:C	2.49609e-09	-2.08401e-10	-0.865977
43437750	chr15:43437750:C:T	6.52721e-09	0.417387	-0.322111
43437753	chr15:43437753:T:C	1.80999e-09	-0.178865	-1.00852
43437800	chr15:43437800:C:T	1.20685e-09	-1.40964	-0.18305
43438288	chr15:43438288:A:G	3.58941e-08	3.02775	-1.22788
43438890	chr15:43438890:T:A	9.31077e-10	-1.85212	-2.85769e-10
43438913	chr15:43438913:T:C	3.57333e-08	3.03516	-1.23978
43438956	chr15:43438956:T:C	3.50631e-08	3.01578	-1.23934
43439147	chr15:43439147:A:G	2.26478e-09	-2.08401e-10	-0.963224
43440069	chr15:43440069:G:C	2.59245e-09	-2.08401e-10	-0.828099
43441532	chr15:43441532:A:G	2.62268e-09	-0.816509	-2.85769e-10
43441796	chr15:43441796:G:A	3.86447e-09	0.386642	-0.815521
43442288	chr15:43442288:G:A	2.44343e-09	-2.08401e-10	-0.887302
43442551	chr15:43442551:G:A	4.34429e-09	0.516154	-0.827996
43442680	chr15:43442680:T:C	5.32518e-09	0.244458	-0.352714
43442710	chr15:43442710:C:T	1.03866e-09	-1.74277	-2.85769e-10
43442979	chr15:43442979:C:A	2.71803e-09	-2.08401e-10	-0.780794
43443122	chr15:43443122:G:A	2.04489e-09	-2.08401e-10	-1.06536
43443515	chr15:43443515:AG:A	2.61468e-09	-2.08401e-10	-0.819561
43443535	chr15:43443535:T:C	2.76397e-09	-2.08401e-10	-0.764034
43443565	chr15:43443565:C:T	7.62525e-09	0.724866	-0.474105
43443726	chr15:43443726:G:C	1.74957e-09	-2.08401e-10	-1.22133
43444366	chr15:43444366:G:A	2.63833e-09	-2.08401e-10	-0.810557
43444478	chr15:43444478:T:C	1.74975e-09	-2.08401e-10	-1.22123
43444990	chr15:43444990:G:A	1.12889e-09	-1.47867	-0.180797
43445121	chr15:43445121:TTC:T	1.77605e-09	-2.08401e-10	-1.20631
43445286	chr15:43445286:G:A	5.13166e-09	0.299231	-0.444505
43445682	chr15:43445682:C:A	6.64844e-09	0.387995	-0.274316
43446193	chr15:43446193:A:C	8.5402e-09	-2.08401e-10	0.364081
43447313	chr15:43447313:G:C	1.85099e-09	-2.08401e-10	-1.16499
43447533	chr15:43447533:A:T	1.68516e-09	-2.08401e-10	-1.25885
43447622	chr15:43447622:T:A	4.78661e-08	3.30395	-1.21625
43448543	chr15:43448543:T:A	1.69599e-09	-2.08401e-10	-1.25243
43448772	chr15:43448772:G:A	1.25449e-09	-1.3475	-0.206475
43448819	chr15:43448819:G:A	5.02595e-08	3.3522	-1.2157
43448892	chr15:43448892:G:C	5.9102e-09	0.296193	-0.300216
43448955	chr15:43448955:T:C	1.27628e-09	-1.31538	-0.221382
43449025	chr15:43449025:G:A	2.33368e-07	3.67191	-2.85769e-10
43449050	chr15:43449050:C:CT	4.54751e-09	0.0447989	-0.310922
43449409	chr15:43449409:C:T	1.86803e-09	-2.08401e-10	-1.15582
43449496	chr15:43449496:C:T	3.80752e-09	-2.08401e-10	-0.443726
43449549	chr15:43449549:T:C	2.85745e-09	-2.08401e-10	-0.730775
43449558	chr15:43449558:C:G	1.0422e-09	-1.73937	-2.85769e-10
43449800	chr15:43449800:C:A	2.22893e-09	-2.08401e-10	-0.979181
43449978	chr15:43449978:A:T	4.74348e-09	-2.08401e-10	-0.223933
43450428	chr15:43450428:T:C	1.27158e-09	-1.36178	-0.17867
43450892	chr15:43450892:T:G	6.3108e-10	-0.993871	-1.24715
43451297	chr15:43451297:T:C	1.104e-09	-1.68176	-2.85769e-10
43451430	chr15:43451430:C:T	1.87135e-09	-2.08401e-10	-1.15404
43451431	chr15:43451431:G:A	5.42684e-09	0.187338	-0.276685
43452012	chr15:43452012:A:G	6.2126e-09	0.352108	-0.306232
43452259	chr15:43452259:T:C	5.626e-09	0.277297	-0.330602
43452468	chr15:43452468:T:G	9.1611e-10	-1.86832	-2.85769e-10
43452584	chr15:43452584:C:T	5.37608e-09	0.208654	-0.307399
43453352	chr15:43453352:T:C	1.84986e-09	-2.08401e-10	-1.16559
43453519	chr15:43453519:T:G	1.73084e-08	1.07049	-2.85769e-10
43454385	chr15:43454385:CAG:C	4.91952e-09	0.206792	-0.394284
43454594	chr15:43454594:C:T	6.16542e-09	0.27533	-0.237077
43455767	chr15:43455767:T:C	1.78872e-09	-2.08401e-10	-1.1992
43456497	chr15:43456497:T:C	1.75752e-09	-2.08401e-10	-1.2168
43456951	chr15:43456951:T:C	1.69565e-09	-2.08401e-10	-1.25264
43457333	chr15:43457333:A:G	3.97621e-09	-2.08401e-10	-0.400374
43457536	chr15:43457536:G:C	4.77494e-09	0.976024	-1.19335
43457654	chr15:43457654:G:A	1.77567e-09	-1.15875	-0.0477813
43458039	chr15:43458039:C:A	1.40443e-09	-1.29731	-0.143758
43458041	chr15:43458041:A:G	8.09583e-08	1.84222	0.771013
43458564	chr15:43458564:A:G	5.71502e-09	0.358489	-0.396094
43458673	chr15:43458673:G:A	2.58981e-09	-2.08401e-10	-0.829121
43458878	chr15:43458878:A:G	1.96625e-09	-2.08401e-10	-1.10458
43459711	chr15:43459711:C:T	5.8364e-09	0.288397	-0.304987
43460553	chr15:43460553:T:C	2.65098e-09	-1.3426	0.536824
43461231	chr15:43461231:T:TTC	1.93433e-09	-2.08401e-10	-1.12094
43461717	chr15:43461717:G:A	2.39717e-09	-2.08401e-10	-0.906416
43461829	chr15:43461829:C:T	1.89419e-09	-2.08401e-10	-1.14191
43462683	chr15:43462683:T:C	4.48723e-08	3.24387	-1.22076
43462845	chr15:43462845:T:C	9.49975e-10	-1.83202	-2.85769e-10
43463013	chr15:43463013:T:C	1.75514e-09	-2.08401e-10	-1.21816
43463148	chr15:43463148:A:C	5.66896e-09	0.251995	-0.297693
43463815	chr15:43463815:G:C	1.38336e-08	0.86164	-0.0152431
43464012	chr15:43464012:A:G	8.59127e-10	-1.36846	-0.564082
43464861	chr15:43464861:T:A	4.16047e-09	0.158891	-0.513966
43465628	chr15:43465628:T:C	1.82304e-09	-2.08401e-10	-1.1802
43465641	chr15:43465641:C:G	4.22643e-08	3.18996	-1.22672
43466734	chr15:43466734:C:G	5.67888e-09	0.389747	-0.433696
43466995	chr15:43466995:G:C	4.31494e-09	-2.08401e-10	-0.318621
43467356	chr15:43467356:G:A	2.05914e-08	2.49863	-1.25446
43467527	chr15:43467527:A:AT	5.15042e-09	0.192398	-0.334023
43467576	chr15:43467576:A:G	5.07304e-09	0.17319	-0.329953
43467634	chr15:43467634:C:T	9.28514e-10	-1.80721	-0.04766
43468049	chr15:43468049:T:G	3.52691e-08	3.01954	-1.23724
43468123	chr15:43468123:C:T	1.72716e-09	-2.08401e-10	-1.23423
43468310	chr15:43468310:T:G	5.19154e-09	1.01092	-1.14459
43468661	chr15:43468661:G:GTATT	1.56954e-09	-1.36043	0.0305114
43468868	chr15:43468868:C:T	1.8569e-09	-2.08401e-10	-1.16179
43469007	chr15:43469007:T:C	4.06789e-09	0.0659021	-0.443482
43469066	chr15:43469066:G:C	2.46534e-09	-1.37869	0.500319
43469154	chr15:43469154:G:A	5.46252e-09	0.254721	-0.337515
43469435	chr15:43469435:A:G	1.87833e-09	-2.08401e-10	-1.15032
43469519	chr15:43469519:A:T	5.18094e-09	0.198955	-0.334672
43469703	chr15:43469703:C:T	5.28474e-09	0.181615	-0.297495
43469723	chr15:43469723:A:C	3.50169e-08	3.00907	-1.23394
43469984	chr15:43469984:C:T	2.77268e-09	-2.08401e-10	-0.76089
43469998	chr15:43469998:C:T	5.26124e-09	0.200385	-0.320723
43472170	chr15:43472170:A:C	2.40655e-09	-1.40647	0.503961
43472332	chr15:43472332:A:G	2.83924e-08	2.79841	-1.23299
43473335	chr15:43473335:C:G	4.49913e-09	0.151947	-0.428766
43473526	chr15:43473526:T:C	9.60624e-10	-1.82088	-2.85769e-10
43473780	chr15:43473780:T:C	5.84155e-09	0.300321	-0.316028
43473864	chr15:43473864:G:A	2.40877e-09	-2.08401e-10	-0.901588
43473871	chr15:43473871:T:C	4.68528e-09	0.411912	-0.648189
43474076	chr15:43474076:C:T	1.49598e-09	-0.405495	-0.97243
43474105	chr15:43474105:T:C	5.48784e-09	0.271149	-0.349318
43474302	chr15:43474302:T:C	3.27159e-08	2.91028	-1.20312
43475806	chr15:43475806:C:T	1.69613e-09	-2.08401e-10	-1.25235
43475999	chr15:43475999:T:C	2.63509e-09	-2.08401e-10	-0.811785
43476444	chr15:43476444:T:C	9.16456e-10	-1.86795	-2.85769e-10
43476767	chr15:43476767:G:A	1.96078e-09	-2.08401e-10	-1.10736
43476979	chr15:43476979:G:A	1.82133e-09	-2.08401e-10	-1.18113
43478218	chr15:43478218:T:G	1.16136e-08	0.978766	-0.307296
43478527	chr15:43478527:G:A	3.39693e-08	2.98075	-1.236
43478530	chr15:43478530:G:A	1.77448e-09	-2.08401e-10	-1.2072
43480176	chr15:43480176:C:T	6.26178e-09	0.375498	-0.321737
43480490	chr15:43480490:G:T	1.75421e-09	-2.08401e-10	-1.21869
43480745	chr15:43480745:C:T	1.91539e-09	-2.08401e-10	-1.13078
43480822	chr15:43480822:A:AT	6.2024e-10	-1.30974	-0.94861
43480838	chr15:43480838:A:C	3.45656e-08	3.00098	-1.23883
43481269	chr15:43481269:C:T	1.42355e-09	-1.55361	0.126061
43482004	chr15:43482004:C:G	2.50674e-09	-1.01185	0.150127
43482625	chr15:43482625:G:A	2.83221e-09	-2.08401e-10	-0.739646
43482691	chr15:43482691:C:T	1.89394e-09	-1.14205	-2.85769e-10
43483534	chr15:43483534:A:T	2.24904e-08	1.58286	-0.250478
43483697	chr15:43483697:A:G	7.26917e-09	1.03194	-0.829004
43485434	chr15:43485434:A:G	8.5637e-09	0.62482	-0.257991
43485438	chr15:43485438:G:A	3.03978e-08	2.87267	-1.239
43485847	chr15:43485847:A:G	1.94267e-09	-2.08401e-10	-1.11664
43486318	chr15:43486318:G:A	1.08685e-09	-1.40166	-0.295763
43486348	chr15:43486348:C:T	2.333e-09	-2.08401e-10	-0.933547
43486749	chr15:43486749:G:A	1.68531e-09	-2.08401e-10	-1.25875
43487007	chr15:43487007:C:T	2.73044e-09	-2.08401e-10	-0.776239
43487488	chr15:43487488:C:T	8.7668e-09	0.635236	-0.244968
43487808	chr15:43487808:A:T	2.02659e-09	-1.07435	-2.85769e-10
43488220	chr15:43488220:G:A	2.54563e-09	-2.08401e-10	-0.846324
43488522	chr15:43488522:G:A	2.04337e-09	-2.08401e-10	-1.06611
43488526	chr15:43488526:A:T	1.75301e-09	-2.08401e-10	-1.21937
43489468	chr15:43489468:T:G	2.16836e-09	-2.08401e-10	-1.00673
43490454	chr15:43490454:GC:G	1.7562e-09	-2.08401e-10	-1.21755
43490690	chr15:43490690:T:A	2.72261e-09	-2.08401e-10	-0.779113
43490966	chr15:43490966:C:A	2.68328e-09	-1.50564	0.711972
43491802	chr15:43491802:C:T	2.08465e-09	-2.08401e-10	-1.0461
43492277	chr15:43492277:C:T	3.16274e-09	0.0285642	-0.657829
43492627	chr15:43492627:T:C	3.33561e-09	-2.08401e-10	-0.576049
43492656	chr15:43492656:C:G	5.41006e-09	0.167962	-0.260406
43492853	chr15:43492853:C:G	5.23793e-09	0.152968	-0.277746
43493567	chr15:43493567:AG:A	2.60186e-09	-1.36672	0.542241
43494275	chr15:43494275:T:G	1.75773e-09	-1.21668	-2.85769e-10
43494397	chr15:43494397:A:T	3.51728e-08	3.03511	-1.25554
43495032	chr15:43495032:T:C	1.74781e-09	-2.08401e-10	-1.22234
43495042	chr15:43495042:A:G	3.62903e-08	3.0439	-1.23306
43495124	chr15:43495124:C:G	6.18493e-09	0.326061	-0.284649
43495331	chr15:43495331:C:A	5.81611e-09	0.635808	-0.65588
43495414	chr15:43495414:G:A	1.88351e-09	-2.08401e-10	-1.14757
43495690	chr15:43495690:G:A	1.70804e-09	-2.08401e-10	-1.24536
43496397	chr15:43496397:A:G	1.17873e-09	-1.4092	-0.207071
43497776	chr15:43497776:G:A	3.38818e-09	-2.08401e-10	-0.560412
43498254	chr15:43498254:G:A	3.61597e-08	3.0435	-1.23626
43498930	chr15:43498930:T:C	4.47351e-09	-2.08401e-10	-0.28253
43498945	chr15:43498945:GA:G	1.88783e-09	-2.08401e-10	-1.14527
43499363	chr15:43499363:A:G	3.22932e-09	-2.08401e-10	-0.608433
43499508	chr15:43499508:A:C	2.40563e-09	-1.39347	0.490579
43499899	chr15:43499899:T:C	5.80024e-09	0.205694	-0.228498
43500937	chr15:43500937:T:C	6.03332e-09	0.242628	-0.226034
43501995	chr15:43501995:C:G	1.76355e-09	-2.08401e-10	-1.21337
43502869	chr15:43502869:C:T	1.96786e-09	-2.08401e-10	-1.10376
43502950	chr15:43502950:G:C	4.73828e-09	0.573116	-0.798146
43503095	chr15:43503095:A:G	3.22972e-09	-2.08401e-10	-0.608307
43503399	chr15:43503399:T:C	1.7119e-09	-2.08401e-10	-1.2431
43504049	chr15:43504049:C:T	1.98835e-09	-2.08401e-10	-1.0934
43504710	chr15:43504710:A:C	3.69353e-08	3.08673	-1.25827
43505218	chr15:43505218:T:A	3.08468e-09	-0.654255	-2.85769e-10
43505841	chr15:43505841:T:C	1.99846e-09	-0.151032	-0.937293
43506381	chr15:43506381:G:C	2.68091e-09	-2.08401e-10	-0.794547
43506486	chr15:43506486:C:G	6.03472e-09	0.206132	-0.189306
43507675	chr15:43507675:A:G	1.71654e-09	-2.08401e-10	-1.24039
43507777	chr15:43507777:G:A	3.39328e-08	2.95644	-1.21276
43508231	chr15:43508231:A:G	1.12669e-09	-1.42276	-0.238661
43508770	chr15:43508770:A:C	2.43942e-09	-1.37916	0.490214
43509534	chr15:43509534:G:A	1.74176e-09	-2.08401e-10	-1.22581
43510479	chr15:43510479:G:A	1.73337e-09	-2.08401e-10	-1.23064
43510811	chr15:43510811:C:T	2.81995e-09	-2.08401e-10	-0.743986
43511423	chr15:43511423:A:C	1.19773e-08	-0.709701	1.41201
43512149	chr15:43512149:C:A	2.29835e-09	-2.08401e-10	-0.948514
43512160	chr15:43512160:T:G	2.02119e-08	-2.08401e-10	1.22557
43512643	chr15:43512643:T:C	1.70874e-09	-2.08401e-10	-1.24495
43512903	chr15:43512903:A:G	2.85333e-09	-2.08401e-10	-0.732217
43513790	chr15:43513790:T:C	1.22723e-08	-0.749385	1.47603
43513792	chr15:43513792:A:G	2.54775e-09	-2.08401e-10	-0.845494
43514790	chr15:43514790:A:G	1.8133e-09	-2.08401e-10	-1.18555
43514981	chr15:43514981:C:T	4.2446e-09	-2.08401e-10	-0.335055
43514982	chr15:43514982:G:A	1.71586e-09	-2.08401e-10	-1.24079
43516258	chr15:43516258:C:T	1.82676e-09	-2.08401e-10	-1.17816
43516259	chr15:43516259:G:A	4.04073e-09	-2.08401e-10	-0.384279
43516358	chr15:43516358:G:A	2.75574e-09	-2.08401e-10	-0.767017
43517126	chr15:43517126:C:G	1.20972e-09	-1.59031	-2.85769e-10
43518813	chr15:43518813:G:A	1.69047e-09	-2.08401e-10	-1.2557
43519645	chr15:43519645:C:G	2.15617e-09	-1.21055	0.198184
43520382	chr15:43520382:G:A	2.81548e-09	-2.08401e-10	-0.745572
43520398	chr15:43520398:G:C	1.03675e-08	1.089	-0.531019
43520441	chr15:43520441:G:A	1.78456e-09	-2.08401e-10	-1.20153
43523375	chr15:43523375:C:G	2.46452e-09	-2.08401e-10	-0.878705
43523801	chr15:43523801:C:T	1.30133e-07	4.29199	-1.20414
43524345	chr15:43524345:T:C	2.05797e-09	-2.08401e-10	-1.05898
43524719	chr15:43524719:G:A	4.68569e-09	-1.16455	0.928362
43524781	chr15:43524781:T:G	1.69084e-09	-2.08401e-10	-1.25548
43525206	chr15:43525206:G:A	1.02202e-07	4.0773	-1.23105
43525208	chr15:43525208:T:C	4.67937e-09	-1.18151	0.94397
43525302	chr15:43525302:A:G	1.05272e-09	-1.72933	-2.85769e-10
43525881	chr15:43525881:G:A	1.67616e-07	4.57237	-1.2314
43525917	chr15:43525917:G:A	1.00894e-09	-1.77181	-2.85769e-10
43526121	chr15:43526121:G:A	4.55895e-09	-2.08401e-10	-0.263611
43526334	chr15:43526334:C:G	1.84644e-09	-2.08401e-10	-1.16744
43526728	chr15:43526728:C:T	9.16873e-10	-1.86749	-2.85769e-10
43526952	chr15:43526952:C:G	9.53234e-10	-1.8286	-2.85769e-10
43527252	chr15:43527252:A:G	5.1896e-10	-1.64479	-0.791845
43528225	chr15:43528225:C:T	9.66548e-10	-1.81473	-2.85769e-10
43528519	chr15:43528519:C:T	0.0615298	16.1543	-2.85769e-10
43529912	chr15:43529912:T:A	2.20247e-09	-2.08401e-10	-0.991126
43530630	chr15:43530630:G:A	3.45462e-09	-0.490637	-0.0503527
43530672	chr15:43530672:G:A	2.50703e-09	-2.08401e-10	-0.861605
43531615	chr15:43531615:A:G	5.02566e-09	-1.0957	0.929549
43531832	chr15:43531832:A:G	2.35676e-09	-1.14591	0.2225
43531848	chr15:43531848:C:T	1.76761e-09	-2.08401e-10	-1.21107
43532553	chr15:43532553:T:C	1.1116e-08	1.17553	-0.547853
43533422	chr15:43533422:G:C	9.59462e-10	-1.82209	-2.85769e-10
43533615	chr15:43533615:C:A	1.75907e-09	-2.08401e-10	-1.21592
43533979	chr15:43533979:G:C	1.77067e-09	-2.08401e-10	-1.20934
43534359	chr15:43534359:C:T	1.46483e-09	-1.21108	-0.187882
43536146	chr15:43536146:C:T	1.71061e-09	-2.08401e-10	-1.24385
43536810	chr15:43536810:C:T	1.60014e-09	-1.10251	-0.208102
43537151	chr15:43537151:A:G	1.98319e-07	4.67579	-1.16661
43537417	chr15:43537417:G:A	8.62123e-09	0.993418	-0.619894
43537565	chr15:43537565:T:C	4.50485e-09	-2.08401e-10	-0.27555
43537787	chr15:43537787:C:T	1.17972e-09	-1.61543	-2.85769e-10
43538134	chr15:43538134:A:C	9.57836e-10	-1.82378	-2.85769e-10
43538269	chr15:43538269:T:C	8.71243e-09	0.957757	-0.57371
43538899	chr15:43538899:G:A	1.496e-09	-1.14807	-0.229838
43539725	chr15:43539725:C:T	6.99535e-09	0.923092	-0.75855
43540077	chr15:43540077:A:G	2.17399e-09	-2.08401e-10	-1.00414
43540344	chr15:43540344:A:G	1.7584e-09	-2.08401e-10	-1.2163
43540554	chr15:43540554:G:A	2.1094e-09	-2.08401e-10	-1.0343
43540607	chr15:43540607:G:A	2.60582e-09	-2.08401e-10	-0.822956
43541155	chr15:43541155:C:T	3.58819e-09	-2.08401e-10	-0.503056
43541564	chr15:43541564:A:G	2.93774e-09	-2.08401e-10	-0.703064
43542120	chr15:43542120:C:T	1.38064e-08	0.973365	-0.128934
43543060	chr15:43543060:C:T	2.81171e-09	-2.08401e-10	-0.74691
43543443	chr15:43543443:A:C	1.68578e-09	-2.08401e-10	-1.25847
43543466	chr15:43543466:G:A	1.76101e-09	-2.08401e-10	-1.21481
43543729	chr15:43543729:C:G	2.18826e-09	-2.08401e-10	-0.997597
43544280	chr15:43544280:T:C	1.12287e-08	1.18131	-0.543546
43544751	chr15:43544751:G:A	8.70995e-09	1.0215	-0.637741
43545085	chr15:43545085:A:G	1.34701e-08	1.00092	-0.181151
43545580	chr15:43545580:T:G	3.67652e-09	-2.08401e-10	-0.478738
43545773	chr15:43545773:T:C	1.28516e-09	-1.52982	-2.85769e-10
43545953	chr15:43545953:A:G	1.97961e-08	-2.08401e-10	1.20478
43546014	chr15:43546014:A:G	1.05228e-07	4.1249	-1.24948
43546354	chr15:43546354:T:C	2.8157e-09	-2.08401e-10	-0.745492
43546990	chr15:43546990:T:C	1.81013e-09	-2.08401e-10	-1.18731
43547055	chr15:43547055:CCTAA:C	2.17251e-07	4.78225	-1.1819
43547411	chr15:43547411:G:A	1.99254e-09	-2.08401e-10	-1.0913
43547602	chr15:43547602:G:A	1.76094e-09	-2.08401e-10	-1.21486
43547929	chr15:43547929:C:T	4.61472e-09	-2.08401e-10	-0.251452
43548870	chr15:43548870:A:T	8.89406e-09	-2.08401e-10	0.40468
43549266	chr15:43549266:C:T	2.51122e-09	-2.08401e-10	-0.859934
43549679	chr15:43549679:A:T	4.14214e-09	-2.08401e-10	-0.359491
43550432	chr15:43550432:C:A	1.6924e-09	-2.08401e-10	-1.25456
43551133	chr15:43551133:A:C	2.41719e-09	-2.08401e-10	-0.898099
43551703	chr15:43551703:T:C	1.34853e-09	-0.945992	-0.535697
43552372	chr15:43552372:T:A	2.70475e-09	-2.08401e-10	-0.785693
43552713	chr15:43552713:A:C	3.60646e-09	-2.08401e-10	-0.497978
43553838	chr15:43553838:A:G	1.59412e-09	-1.14038	-0.174004
43553892	chr15:43553892:G:A	1.29989e-09	-1.51842	-2.85769e-10
43553963	chr15:43553963:C:T	1.40207e-08	0.978323	-0.118494
43554443	chr15:43554443:G:A	5.319e-09	-2.08401e-10	-0.109419
43554500	chr15:43554500:T:C	5.9117e-09	-2.08401e-10	-0.00377104
43554632	chr15:43554632:CAG:C	1.11686e-07	4.18767	-1.25268
43554939	chr15:43554939:A:G	1.44965e-09	-1.17453	-0.234847
43555159	chr15:43555159:T:A	5.60226e-09	-2.08401e-10	-0.0575332
43555740	chr15:43555740:G:A	5.89472e-09	-2.08401e-10	-0.00664659
43557008	chr15:43557008:G:A	2.81995e-09	-2.08401e-10	-0.743986
43557113	chr15:43557113:G:A	1.64e-09	-1.28601	-2.85769e-10
43557688	chr15:43557688:A:G	2.57917e-08	1.64625	-0.176903
43557690	chr15:43557690:A:G	2.90977e-09	-2.08401e-10	-0.71263
43557735	chr15:43557735:G:A	9.49961e-10	-1.83204	-2.85769e-10
43558179	chr15:43558179:C:T	2.64285e-09	-2.08401e-10	-0.808847
43558554	chr15:43558554:G:A	1.7209e-07	4.58758	-1.22027
43559201	chr15:43559201:T:C	1.7202e-07	4.62574	-1.25883
43560879	chr15:43560879:T:C	1.78412e-09	-2.08401e-10	-1.20178
43596679	chr15:43596679:G:A	1.77716e-09	-2.08401e-10	-1.20568
43596924	chr15:43596924:A:G	5.79761e-07	4.58191	-2.85769e-10
43597536	chr15:43597536:T:C	3.01051e-09	-2.08401e-10	-0.678594
43597918	chr15:43597918:T:C	2.73914e-09	0.324367	-1.09743
43597940	chr15:43597940:T:G	1.80853e-09	-2.08401e-10	-1.18819
43599037	chr15:43599037:G:C	1.08074e-07	1.6579	1.24421
43600649	chr15:43600649:G:C	4.40266e-08	1.80813	0.195964
43600695	chr15:43600695:A:G	4.62852e-08	1.89724	0.156876
43600874	chr15:43600874:G:A	5.57352e-08	1.52779	0.712117
43601620	chr15:43601620:G:A	6.46623e-08	1.75929	0.629187
43601996	chr15:43601996:T:C	2.74232e-09	-2.08401e-10	-0.771899
43602295	chr15:43602295:C:T	5.92318e-10	-1.73319	-0.57123
43602778	chr15:43602778:G:A	1.25255e-08	0.996716	-0.249652
43602920	chr15:43602920:T:C	8.60088e-08	1.35072	1.32303
43603438	chr15:43603438:G:A	2.72235e-09	-2.08401e-10	-0.779207
43603444	chr15:43603444:G:A	3.27891e-08	1.6794	0.0299895
43603497	chr15:43603497:C:A	2.32478e-09	-2.08401e-10	-0.937079
43604642	chr15:43604642:G:A	1.68739e-09	-2.08401e-10	-1.25752
43604742	chr15:43604742:C:G	2.36466e-09	-2.08401e-10	-0.920071
43604927	chr15:43604927:A:G	1.69778e-09	-2.08401e-10	-1.25138
43604951	chr15:43604951:G:A	2.98609e-09	-2.08401e-10	-0.686738
43605301	chr15:43605301:T:C	6.36346e-08	2.12061	0.251843
43608967	chr15:43608967:G:A	1.72207e-09	-2.08401e-10	-1.23718
43619359	chr15:43619359:C:T	5.93468e-08	3.56004	-1.25734
43619401	chr15:43619401:C:T	3.13412e-09	-2.08401e-10	-0.638355
43619553	chr15:43619553:T:G	1.76883e-09	-2.08401e-10	-1.21039
43619601	chr15:43619601:C:T	6.54089e-08	3.65883	-1.25887
43620789	chr15:43620789:C:T	8.29737e-09	-1.72987	2.0651
43621236	chr15:43621236:A:AACATAGAG	1.93279e-09	-2.08401e-10	-1.12174
43621734	chr15:43621734:G:C	4.93977e-08	3.37217	-1.25297
43622081	chr15:43622081:T:G	1.06637e-08	-2.08401e-10	0.586146
43622142	chr15:43622142:G:A	1.01898e-09	-1.7619	-2.85769e-10
43622175	chr15:43622175:T:C	4.33158e-08	3.23858	-1.25077
43622798	chr15:43622798:C:G	1.86124e-09	-2.08401e-10	-1.15946
43623213	chr15:43623213:G:A	1.81287e-09	-2.08401e-10	-1.18579
43623402	chr15:43623402:A:C	3.46843e-09	-2.08401e-10	-0.537003
43623428	chr15:43623428:G:C	2.85869e-09	-1.67861	0.948267
43623445	chr15:43623445:A:C	3.59901e-08	3.05487	-1.25233
43623873	chr15:43623873:T:G	2.41493e-08	2.63364	-1.23008
43624281	chr15:43624281:G:A	8.68291e-08	1.63868	1.04456
43624463	chr15:43624463:T:C	3.8461e-09	-2.08401e-10	-0.433645
43624632	chr15:43624632:G:T	3.55491e-08	3.04416	-1.25395
43624653	chr15:43624653:C:T	4.67459e-09	-0.238563	-2.85769e-10
43625034	chr15:43625034:T:A	2.19957e-09	-2.08401e-10	-0.992443
43625625	chr15:43625625:A:T	1.72533e-09	-2.08401e-10	-1.23529
43626258	chr15:43626258:G:A	2.29179e-09	-2.08401e-10	-0.95137
43626551	chr15:43626551:C:T	3.72425e-09	-2.08401e-10	-0.465839
43626883	chr15:43626883:T:C	1.21736e-08	-1.71498	2.43355
43626964	chr15:43626964:A:C	7.08622e-08	2.09017	0.389864
43627255	chr15:43627255:C:T	7.82929e-09	-2.08401e-10	0.277168
43627365	chr15:43627365:T:C	4.23341e-08	3.2212	-1.25632
43627601	chr15:43627601:A:G	1.04695e-08	-2.08401e-10	0.567764
43628105	chr15:43628105:G:A	4.31994e-08	3.2414	-1.25628
43628358	chr15:43628358:T:G	4.14574e-08	3.19746	-1.25349
43630200	chr15:43630200:T:C	5.02757e-08	1.99668	0.140135
43630299	chr15:43630299:A:C	3.63763e-08	3.07095	-1.25774
43630388	chr15:43630388:T:C	3.36687e-08	2.0478	-0.311939
43630820	chr15:43630820:T:C	9.15031e-10	-1.8695	-2.85769e-10
43630900	chr15:43630900:T:C	7.85789e-10	-1.19242	-0.829355
43631202	chr15:43631202:T:C	2.19721e-09	-2.08401e-10	-0.993515
43631519	chr15:43631519:G:A	2.49362e-09	-2.08401e-10	-0.866969
43631527	chr15:43631527:C:T	1.81012e-09	-2.08401e-10	-1.18731
43631757	chr15:43631757:A:C	8.06493e-10	-1.74463	-0.251133
43631983	chr15:43631983:A:C	2.46172e-09	-2.08401e-10	-0.879842
43632173	chr15:43632173:T:G	2.51494e-09	-2.08401e-10	-0.858456
43632410	chr15:43632410:T:C	6.82313e-08	3.67319	-1.23099
43632484	chr15:43632484:G:A	3.58807e-08	1.89399	-0.0944934
43632824	chr15:43632824:G:C	3.45434e-09	-2.08401e-10	-0.541073
43632936	chr15:43632936:T:A	4.62547e-09	-1.72992	1.48079
43632942	chr15:43632942:A:G	5.07025e-09	-1.69858	1.54127
43632949	chr15:43632949:T:G	5.0133e-09	-1.69063	1.52202
43633076	chr15:43633076:G:A	2.45665e-09	-2.08401e-10	-0.881906
43633662	chr15:43633662:A:G	1.8186e-09	-2.08401e-10	-1.18264
43633747	chr15:43633747:C:A	2.08448e-09	-2.08401e-10	-1.04618
43633752	chr15:43633752:C:T	1.68662e-09	-2.08401e-10	-1.25797
43633835	chr15:43633835:C:T	1.04941e-08	-1.69049	2.2606
43633916	chr15:43633916:G:T	1.94784e-09	-2.08401e-10	-1.11398
43633988	chr15:43633988:C:T	1.71341e-09	-2.08401e-10	-1.24222
43634405	chr15:43634405:A:G	3.1799e-09	-2.08401e-10	-0.623853
43634504	chr15:43634504:G:A	2.4971e-09	-2.08401e-10	-0.865575
43634579	chr15:43634579:C:G	7.98853e-09	-2.08401e-10	0.297303
43634715	chr15:43634715:C:T	4.36974e-09	-2.08401e-10	-0.306
43635172	chr15:43635172:T:C	5.78692e-08	3.52548	-1.248
43635888	chr15:43635888:G:A	1.92816e-09	-2.08401e-10	-1.12414
43636752	chr15:43636752:T:C	1.68838e-09	-2.08401e-10	-1.25694
43636753	chr15:43636753:A:C	1.68898e-09	-2.08401e-10	-1.25658
43637468	chr15:43637468:C:A	9.3406e-10	-1.84892	-2.85769e-10
43637535	chr15:43637535:A:C	6.01363e-08	2.46242	-0.146505
43637566	chr15:43637566:G:A	8.25515e-10	-0.931367	-1.04108
43638408	chr15:43638408:A:C	2.87575e-09	-1.78422	1.05983
43638429	chr15:43638429:C:T	5.15379e-09	-2.08401e-10	-0.14097
43638491	chr15:43638491:G:A	1.68552e-09	-2.08401e-10	-1.25863
43639252	chr15:43639252:T:A	1.85169e-09	-2.08401e-10	-1.1646
43639253	chr15:43639253:T:A	3.20269e-09	-2.08401e-10	-0.616714
43639267	chr15:43639267:C:T	2.42462e-09	-2.08401e-10	-0.895029
43639385	chr15:43639385:C:T	2.42065e-09	-0.896666	-2.85769e-10
43639534	chr15:43639534:G:A	5.69834e-08	3.51577	-1.25371
43640503	chr15:43640503:A:G	2.58978e-09	-2.08401e-10	-0.829132
43640586	chr15:43640586:C:T	1.04736e-08	-2.08401e-10	0.568158
43641445	chr15:43641445:A:G	1.72989e-09	-1.23264	-2.85769e-10
43641743	chr15:43641743:T:C	0.029541	15.4206	-2.85769e-10
43642161	chr15:43642161:G:A	2.37835e-09	-2.08401e-10	-0.914295
43642301	chr15:43642301:T:C	1.78828e-09	-2.08401e-10	-1.19945
43642481	chr15:43642481:T:G	1.2763e-07	4.14451	-1.07607
43643169	chr15:43643169:C:T	5.85629e-08	3.54611	-1.25671
43644845	chr15:43644845:C:T	9.28375e-08	2.49378	0.256368
43645173	chr15:43645173:A:T	1.84702e-09	-2.08401e-10	-1.16713
43645420	chr15:43645420:G:C	1.03704e-07	2.49667	0.364163
43645473	chr15:43645473:T:C	1.07375e-09	-1.70955	-2.85769e-10
43645579	chr15:43645579:G:A	1.14857e-09	-1.64218	-2.85769e-10
43645704	chr15:43645704:G:A	3.06666e-09	-2.08401e-10	-0.660115
43646090	chr15:43646090:C:T	4.93882e-09	-2.08401e-10	-0.183576
43646245	chr15:43646245:A:G	2.29914e-09	-2.08401e-10	-0.948167
43646318	chr15:43646318:TG:T	1.94565e-09	-2.08401e-10	-1.11511
43646409	chr15:43646409:A:G	1.02766e-09	-1.77186	0.0184438
43646484	chr15:43646484:T:C	2.00928e-09	-1.71234	0.629408
43647385	chr15:43647385:C:T	1.90065e-09	-2.08401e-10	-1.13851
43647444	chr15:43647444:C:T	3.12609e-08	2.43155	-0.769887
43648281	chr15:43648281:G:A	3.08239e-09	-2.08401e-10	-0.654999
43648616	chr15:43648616:T:G	1.05542e-09	-1.72676	-2.85769e-10
43648927	chr15:43648927:G:C	8.71109e-09	0.383894	-2.85769e-10
43649051	chr15:43649051:G:A	1.79193e-09	-2.08401e-10	-1.19741
43649064	chr15:43649064:C:T	1.82912e-09	-2.08401e-10	-1.17687
43649258	chr15:43649258:C:T	4.96539e-08	3.37616	-1.25179
43649303	chr15:43649303:G:C	2.12943e-09	-2.08401e-10	-1.02485
43649524	chr15:43649524:C:T	9.57171e-09	-1.69606	2.17417
43649894	chr15:43649894:A:G	1.50132e-08	-2.08401e-10	0.928229
43649901	chr15:43649901:C:G	1.34262e-08	-2.08401e-10	0.816505
43650072	chr15:43650072:A:C	2.05171e-09	-1.76402	0.701993
43650094	chr15:43650094:C:T	8.18166e-08	2.3846	0.239179
43650298	chr15:43650298:C:T	1.96473e-09	-2.08401e-10	-1.10535
43652056	chr15:43652056:G:A	1.30503e-08	1.39492	-0.60682
43652320	chr15:43652320:C:G	1.91867e-09	-2.08401e-10	-1.12907
43652483	chr15:43652483:G:A	1.76755e-09	-2.08401e-10	-1.21111
43652911	chr15:43652911:C:A	2.25228e-09	-2.08401e-10	-0.968761
43653788	chr15:43653788:AC:A	4.84748e-09	-0.202244	-2.85769e-10
43654112	chr15:43654112:C:A	8.82943e-08	2.39056	0.309413
43654828	chr15:43654828:C:G	1.20416e-07	2.64818	0.362074
43655021	chr15:43655021:G:A	6.17191e-08	2.19123	0.150658
43655022	chr15:43655022:G:T	7.18567e-08	2.23206	0.261913
43655074	chr15:43655074:T:G	1.23587e-07	2.59018	0.446066
43655915	chr15:43655915:G:A	1.68749e-09	-2.08401e-10	-1.25746
43656414	chr15:43656414:G:A	1.82381e-09	-2.08401e-10	-1.17977
43656441	chr15:43656441:A:G	1.6869e-09	-2.08401e-10	-1.25781
43656520	chr15:43656520:C:T	2.99098e-08	2.35612	-0.738634
43657059	chr15:43657059:C:G	9.7273e-10	-1.80835	-2.85769e-10
43657063	chr15:43657063:G:A	1.68594e-09	-2.08401e-10	-1.25838
43658000	chr15:43658000:G:A	6.75518e-08	2.33745	0.0947402
43658501	chr15:43658501:A:T	0.0313745	15.4808	-2.85769e-10
43696188	chr15:43696188:C:A	1.85024e-09	-2.08401e-10	-1.16539
43696230	chr15:43696230:C:T	1.69261e-09	-2.08401e-10	-1.25443
43696327	chr15:43696327:G:A	1.07403e-09	-1.70929	-2.85769e-10
43696406	chr15:43696406:G:A	1.13722e-07	2.95305	-2.85769e-10
43696836	chr15:43696836:G:A	2.40843e-09	-2.08401e-10	-0.901727
43697332	chr15:43697332:T:C	1.59497e-09	-1.34205	0.0281948
43697399	chr15:43697399:A:G	9.16001e-10	-1.86844	-2.85769e-10
43697411	chr15:43697411:C:A	1.90894e-09	-2.08401e-10	-1.13415
43697502	chr15:43697502:T:A	1.80982e-09	-2.08401e-10	-1.18747
43697702	chr15:43697702:C:A	1.69831e-09	-2.08401e-10	-1.25107
43699307	chr15:43699307:A:G	7.85686e-09	1.44567	-1.16499
43700482	chr15:43700482:C:G	1.31047e-09	-0.375681	-1.13463
43700991	chr15:43700991:G:A	1.62106e-09	-1.29762	-2.85769e-10
43701039	chr15:43701039:C:G	1.80422e-09	-2.08401e-10	-1.19058
43701113	chr15:43701113:G:T	1.88476e-09	-2.08401e-10	-1.1469
43701518	chr15:43701518:C:T	2.4727e-09	-2.08401e-10	-0.875391
43701732	chr15:43701732:G:A	1.82438e-09	-2.08401e-10	-1.17946
43702101	chr15:43702101:G:T	6.51066e-09	-2.08401e-10	0.0927375
43702121	chr15:43702121:C:T	1.77094e-09	-2.08401e-10	-1.20919
43702649	chr15:43702649:C:A	1.89107e-09	-2.08401e-10	-1.14356
43703061	chr15:43703061:A:C	1.68982e-09	-2.08401e-10	-1.25608
43703087	chr15:43703087:C:G	1.79867e-09	-2.08401e-10	-1.19366
43703161	chr15:43703161:T:C	1.6851e-09	-2.08401e-10	-1.25888
43703588	chr15:43703588:C:T	3.9253e-08	3.01554	-1.12621
43703591	chr15:43703591:C:T	1.70391e-09	-1.58789	0.340114
43704266	chr15:43704266:A:G	1.68705e-09	-2.08401e-10	-1.25772
43704409	chr15:43704409:C:T	9.1876e-10	-1.86543	-2.85769e-10
43704893	chr15:43704893:G:C	1.04879e-09	-1.73306	-2.85769e-10
43705228	chr15:43705228:C:T	4.28958e-09	-2.08401e-10	-0.324514
43706107	chr15:43706107:A:G	9.18276e-10	-1.86596	-2.85769e-10
43706450	chr15:43706450:T:C	2.57215e-08	1.46662	-2.85769e-10
43707314	chr15:43707314:A:G	9.23874e-10	-1.85988	-2.85769e-10
43708522	chr15:43708522:AC:A	2.17237e-09	-2.08401e-10	-1.00489
43708860	chr15:43708860:AC:A	2.05863e-09	-2.08401e-10	-1.05866
43718994	chr15:43718994:T:C	0.00133481	12.3236	-2.85769e-10
43719545	chr15:43719545:T:C	3.18501e-08	1.99557	-0.315231
43719816	chr15:43719816:A:C	1.73496e-09	-2.08401e-10	-1.22972
43720111	chr15:43720111:A:G	5.75083e-09	-2.08401e-10	-0.0313591
43720979	chr15:43720979:T:C	1.12413e-08	1.11038	-0.471491
43720983	chr15:43720983:G:A	5.01075e-08	2.43127	-0.297807
43721311	chr15:43721311:G:C	2.85905e-08	1.71328	-0.140909
43722396	chr15:43722396:C:T	7.15492e-10	-1.60084	-0.514647
43722813	chr15:43722813:T:C	3.03599e-09	-2.08401e-10	-0.670167
43722831	chr15:43722831:G:A	3.27771e-08	1.70903	-2.85769e-10
43722882	chr15:43722882:T:G	4.41918e-08	3.14007	-1.13223
43722951	chr15:43722951:G:A	3.50451e-09	-2.08401e-10	-0.526654
43723015	chr15:43723015:G:A	2.66967e-09	-2.08401e-10	-0.798748
43723302	chr15:43723302:A:G	1.74536e-09	-2.08401e-10	-1.22374
43723501	chr15:43723501:A:G	2.55171e-09	-2.08401e-10	-0.84394
43723527	chr15:43723527:G:A	3.62635e-09	-2.08401e-10	-0.492476
43723756	chr15:43723756:G:T	1.73699e-09	-2.08401e-10	-1.22855
43724685	chr15:43724685:C:T	3.66734e-08	2.12911	-0.307758
43724698	chr15:43724698:T:G	3.4521e-09	-2.08401e-10	-0.54172
43725052	chr15:43725052:C:T	2.1412e-09	-1.01934	-2.85769e-10
43726118	chr15:43726118:C:T	4.48985e-08	3.20366	-1.17996
43726873	chr15:43726873:G:A	1.83758e-09	-2.08401e-10	-1.17225
43726900	chr15:43726900:T:C	3.66274e-08	2.41826	-0.598167
43727394	chr15:43727394:T:C	3.0175e-07	4.63575	-0.706855
43727451	chr15:43727451:G:T	4.54215e-10	-1.34462	-1.22527
43727590	chr15:43727590:A:G	8.10111e-09	-1.67828	1.98957
43728451	chr15:43728451:C:G	1.80993e-09	-2.08401e-10	-1.18741
43728704	chr15:43728704:C:T	2.62174e-10	-1.86712	-1.25233
43728734	chr15:43728734:C:T	1.99913e-09	-2.08401e-10	-1.08799
43728735	chr15:43728735:G:A	1.84765e-09	-2.08401e-10	-1.16679
43728859	chr15:43728859:T:C	1.70557e-09	-2.08401e-10	-1.2468
43728877	chr15:43728877:C:T	1.77646e-09	-2.08401e-10	-1.20608
43728907	chr15:43728907:G:T	1.80387e-09	-2.08401e-10	-1.19077
43728977	chr15:43728977:T:C	3.13283e-08	2.26628	-0.602457
43728986	chr15:43728986:T:C	2.03767e-09	-2.08401e-10	-1.0689
43729303	chr15:43729303:G:C	1.49029e-08	2.15376	-1.2329
43730132	chr15:43730132:G:A	2.20767e-09	-2.08401e-10	-0.988765
43730397	chr15:43730397:CCA:C	3.54133e-08	2.83413	-1.04775
43731110	chr15:43731110:A:T	1.10149e-09	-1.68404	-2.85769e-10
43731141	chr15:43731141:T:C	1.8663e-09	-1.15675	-2.85769e-10
43731221	chr15:43731221:ATC:A	2.15846e-09	-2.08401e-10	-1.01131
43732350	chr15:43732350:T:C	1.8432e-09	-2.08401e-10	-1.1692
43733592	chr15:43733592:A:G	1.71738e-09	-2.08401e-10	-1.2399
43734002	chr15:43734002:A:T	9.18199e-10	-1.86605	-2.85769e-10
43734875	chr15:43734875:A:G	5.41469e-08	2.45186	-0.240858
43735687	chr15:43735687:T:C	0.481071	18.2108	-2.85769e-10
43735726	chr15:43735726:C:T	1.08907e-09	-1.69538	-2.85769e-10
43735849	chr15:43735849:C:T	0.141527	16.9873	-2.85769e-10
43736279	chr15:43736279:C:T	2.19053e-09	-2.08401e-10	-0.996558
43736371	chr15:43736371:G:C	3.33847e-08	2.84092	-1.11352
43736521	chr15:43736521:T:C	2.51274e-09	-2.08401e-10	-0.859329
43737476	chr15:43737476:A:G	9.61575e-10	-1.81989	-2.85769e-10
43737551	chr15:43737551:T:C	7.60201e-09	-2.08401e-10	0.247709
43737812	chr15:43737812:C:A	1.77599e-09	-2.08401e-10	-1.20635
43738073	chr15:43738073:C:A	5.12066e-09	-1.70417	1.55675
43738327	chr15:43738327:T:G	4.95078e-08	2.45732	-0.33589
43738381	chr15:43738381:G:A	6.271e-09	-1.84296	1.89819
43738901	chr15:43738901:C:G	4.11028e-09	-2.08401e-10	-0.367212
43739032	chr15:43739032:G:A	2.15206e-08	2.26195	-0.973638
43739262	chr15:43739262:C:T	2.06891e-09	-2.08401e-10	-1.05368
43739719	chr15:43739719:G:A	1.85722e-09	-1.71033	0.548709
43740859	chr15:43740859:G:A	2.64746e-09	-2.08401e-10	-0.807104
43740903	chr15:43740903:A:T	3.91731e-09	-0.415299	-2.85769e-10
43740981	chr15:43740981:C:T	1.77646e-09	-2.08401e-10	-1.20608
43741008	chr15:43741008:G:A	6.50918e-09	0.09251	-2.85769e-10
43741549	chr15:43741549:C:T	2.05431e-09	-2.08401e-10	-1.06076
43741732	chr15:43741732:C:A	1.44562e-08	-2.08401e-10	0.890416
43742295	chr15:43742295:C:T	2.20431e-09	-2.08401e-10	-0.990288
43742590	chr15:43742590:G:A	4.06909e-08	2.36955	-0.444249
43743054	chr15:43743054:C:T	2.88727e-09	-2.08401e-10	-0.720391
43743096	chr15:43743096:G:C	2.98726e-09	-2.08401e-10	-0.686346
43743165	chr15:43743165:A:C	5.0448e-09	-1.72064	1.55829
43743506	chr15:43743506:G:A	2.65149e-09	-2.08401e-10	-0.80558
43744570	chr15:43744570:T:A	9.14884e-10	-1.86966	-2.85769e-10
43745125	chr15:43745125:C:T	3.38343e-09	-0.561815	-2.85769e-10
43745379	chr15:43745379:G:A	1.77389e-09	-2.08401e-10	-1.20753
43745801	chr15:43745801:C:G	2.15558e-09	-2.08401e-10	-1.01264
43746151	chr15:43746151:GC:G	5.51791e-09	-2.08401e-10	-0.0727046
43746265	chr15:43746265:C:A	6.84826e-09	-1.7284	1.87169
43746595	chr15:43746595:C:T	1.91817e-09	-2.08401e-10	-1.12933
43746701	chr15:43746701:C:T	4.99871e-09	-1.68782	1.5163
43746909	chr15:43746909:G:A	2.04174e-09	-2.08401e-10	-1.0669
43747778	chr15:43747778:G:C	1.77569e-09	-2.08401e-10	-1.20651
43747928	chr15:43747928:G:C	1.76599e-09	-2.08401e-10	-1.21199
43748302	chr15:43748302:AC:A	3.49863e-08	2.80722	-1.03297
43748428	chr15:43748428:C:T	2.01547e-09	-2.08401e-10	-1.07985
43748702	chr15:43748702:TAAAG:T	3.59392e-09	-2.08401e-10	-0.50146
43748811	chr15:43748811:C:T	1.80075e-09	-2.08401e-10	-1.1925
43749311	chr15:43749311:ACTC:A	9.24301e-10	-1.85942	-2.85769e-10
43750004	chr15:43750004:C:G	2.03879e-09	-2.08401e-10	-1.06835
43750347	chr15:43750347:A:G	2.64584e-09	-2.08401e-10	-0.807715
43750706	chr15:43750706:T:C	1.73458e-09	-2.08401e-10	-1.22994
43751148	chr15:43751148:AT:A	1.70671e-09	-1.54655	0.300409
43751388	chr15:43751388:C:T	2.03446e-09	-2.08401e-10	-1.07047
43751595	chr15:43751595:C:G	5.69261e-08	2.61442	-0.353371
43751988	chr15:43751988:C:G	4.02359e-08	3.1001	-1.18604
43752623	chr15:43752623:A:G	1.69742e-09	-1.2516	-2.85769e-10
43752661	chr15:43752661:A:C	4.15384e-08	2.53804	-0.592127
43752864	chr15:43752864:G:A	1.07778e-09	-1.7058	-2.85769e-10
43753311	chr15:43753311:C:T	1.92493e-09	-2.08401e-10	-1.12581
43753489	chr15:43753489:A:C	1.68807e-09	-2.08401e-10	-1.25712
43753815	chr15:43753815:C:T	2.04175e-09	-2.08401e-10	-1.0669
43753816	chr15:43753816:G:A	2.08994e-09	-2.08401e-10	-1.04357
43753972	chr15:43753972:G:C	2.5991e-09	-2.08401e-10	-0.82554
43754122	chr15:43754122:G:A	2.55608e-09	-2.08401e-10	-0.84223
43754255	chr15:43754255:G:A	1.71454e-09	-2.08401e-10	-1.24156
43754265	chr15:43754265:G:A	1.91894e-09	-2.08401e-10	-1.12893
43755072	chr15:43755072:TC:T	2.17939e-09	-2.08401e-10	-1.00166
43755232	chr15:43755232:C:T	5.6803e-09	-1.63558	1.59188
43755260	chr15:43755260:G:A	2.02013e-09	-2.08401e-10	-1.07754
43755372	chr15:43755372:T:C	4.31117e-08	3.1185	-1.13541
43755868	chr15:43755868:C:T	2.0156e-09	-2.08401e-10	-1.07979
43757849	chr15:43757849:G:A	1.95387e-09	-2.08401e-10	-1.11089
43758178	chr15:43758178:G:A	3.32657e-08	2.33789	-0.614073
43758675	chr15:43758675:G:A	3.43665e-08	2.8234	-1.06702
43758958	chr15:43758958:C:CAG	4.36995e-08	3.02368	-1.02705
43760050	chr15:43760050:G:A	4.70836e-05	9.99352	-1.01455
43760349	chr15:43760349:C:T	2.14966e-09	-2.08401e-10	-1.01539
43760484	chr15:43760484:A:G	2.90236e-08	2.09934	-0.511936
43760733	chr15:43760733:G:A	2.60127e-08	1.47788	-2.85769e-10
43760768	chr15:43760768:T:C	1.82714e-09	-2.08401e-10	-1.17795
43761419	chr15:43761419:C:T	2.86963e-09	-1.78017	1.05365
43761584	chr15:43761584:AC:A	1.71239e-09	-2.08401e-10	-1.24281
43761885	chr15:43761885:CTG:C	1.7227e-09	-2.08401e-10	-1.23681
43763658	chr15:43763658:C:T	4.57463e-08	2.47607	-0.433661
43763726	chr15:43763726:A:G	2.1244e-09	-2.08401e-10	-1.02721
43764383	chr15:43764383:A:G	1.71395e-09	-2.08401e-10	-1.24191
43764537	chr15:43764537:G:A	1.9559e-09	-1.67289	0.563043
43764731	chr15:43764731:G:A	2.37698e-09	-2.08401e-10	-0.914872
43764847	chr15:43764847:A:G	6.53577e-09	-1.67315	1.76974
43765022	chr15:43765022:C:G	2.44783e-09	-0.885502	-2.85769e-10
43765667	chr15:43765667:T:A	3.70524e-09	-2.08401e-10	-0.470956
43765813	chr15:43765813:A:G	1.71109e-09	-2.08401e-10	-1.24357
43766436	chr15:43766436:G:C	4.14741e-08	2.9927	-1.04833
43766571	chr15:43766571:C:T	1.7936e-09	-2.08401e-10	-1.19648
43766740	chr15:43766740:G:A	1.8259e-09	-2.08401e-10	-1.17863
43766969	chr15:43766969:A:G	4.2448e-09	-2.08401e-10	-0.335009
43767124	chr15:43767124:T:C	4.55923e-08	2.41968	-0.38064
43768237	chr15:43768237:T:C	2.90377e-08	1.92029	-0.332398
43768854	chr15:43768854:T:A	1.7158e-09	-2.08401e-10	-1.24083
43769055	chr15:43769055:A:G	1.72156e-09	-2.08401e-10	-1.23747
43769115	chr15:43769115:G:A	2.03718e-09	-2.08401e-10	-1.06914
43769604	chr15:43769604:C:T	2.38844e-09	-1.75384	0.84378
43769717	chr15:43769717:G:A	2.54771e-09	-2.08401e-10	-0.845508
43770381	chr15:43770381:G:A	9.65031e-10	-1.8163	-2.85769e-10
43770644	chr15:43770644:T:C	1.6972e-09	-2.08401e-10	-1.25172
43770738	chr15:43770738:G:A	4.27995e-09	-2.08401e-10	-0.326762
43770911	chr15:43770911:A:C	2.94003e-09	-2.08401e-10	-0.702283
43771661	chr15:43771661:G:A	2.02664e-09	-1.6782	0.603874
43772065	chr15:43772065:A:G	1.90599e-09	-1.1357	-2.85769e-10
43772359	chr15:43772359:T:C	1.70413e-09	-2.08401e-10	-1.24765
43772688	chr15:43772688:A:G	3.7277e-08	2.26537	-0.427698
43775787	chr15:43775787:A:G	1.11175e-09	-1.67477	-2.85769e-10
43775962	chr15:43775962:C:G	2.40906e-09	0.222599	-1.12407
43776958	chr15:43776958:A:G	3.56431e-09	-2.08401e-10	-0.509734
43777508	chr15:43777508:TG:T	3.56852e-08	2.28169	-0.487659
43777831	chr15:43777831:C:T	1.03725e-07	3.39763	-0.536593
43778930	chr15:43778930:G:A	1.03585e-09	-1.74548	-2.85769e-10
43779282	chr15:43779282:A:G	3.71717e-08	2.87303	-1.03819
43779762	chr15:43779762:G:C	2.8722e-09	-2.08401e-10	-0.725625
43779798	chr15:43779798:T:C	2.57286e-09	-2.08401e-10	-0.835687
43780208	chr15:43780208:T:C	7.61796e-08	2.13762	0.414774
43780228	chr15:43780228:C:G	1.97433e-09	-2.08401e-10	-1.10047
43780252	chr15:43780252:G:C	3.68522e-09	-2.08401e-10	-0.476374
43780887	chr15:43780887:C:T	2.43382e-09	-2.08401e-10	-0.891242
43781524	chr15:43781524:AAAAC:A	3.84456e-09	-2.08401e-10	-0.434045
43781742	chr15:43781742:T:C	1.6873e-09	-2.08401e-10	-1.25757
43781892	chr15:43781892:TTC:T	1.04707e-09	-1.73471	-2.85769e-10
43781938	chr15:43781938:G:C	1.80387e-09	-2.08401e-10	-1.19077
43782086	chr15:43782086:A:G	1.03443e-08	-1.60284	2.15858
43782141	chr15:43782141:G:A	2.85286e-09	-2.08401e-10	-0.732381
43782848	chr15:43782848:T:C	3.77287e-08	2.31967	-0.469948
43784305	chr15:43784305:T:C	3.20807e-08	2.27795	-0.590405
43784438	chr15:43784438:TTTTTG:T	1.80733e-09	-2.08401e-10	-1.18885
43785360	chr15:43785360:C:T	3.30048e-09	-0.586635	-2.85769e-10
43786935	chr15:43786935:T:C	1.75466e-09	-2.08401e-10	-1.21843
43786945	chr15:43786945:A:G	2.0994e-09	-2.08401e-10	-1.03905
43787175	chr15:43787175:A:C	1.35779e-09	-1.47485	-2.85769e-10
43787279	chr15:43787279:G:A	5.43385e-09	-1.63703	1.54897
43787698	chr15:43787698:A:G	1.70252e-09	-2.08401e-10	-1.24859
43788539	chr15:43788539:T:C	7.48122e-09	-1.6975	1.92919
43788741	chr15:43788741:C:T	5.34744e-08	2.46499	-0.266488
43788838	chr15:43788838:C:G	3.77808e-09	-2.08401e-10	-0.451488
43788945	chr15:43788945:C:T	3.77137e-08	2.33171	-0.482387
43789521	chr15:43789521:A:T	3.61455e-08	2.32613	-0.519286
43789890	chr15:43789890:C:A	3.15687e-08	2.2471	-0.575634
43790232	chr15:43790232:A:C	3.79526e-08	2.88475	-1.02912
43790978	chr15:43790978:C:CAGGAT	3.54357e-09	-2.08401e-10	-0.515568
43791611	chr15:43791611:T:C	2.60838e-09	-2.08401e-10	-0.821975
43792084	chr15:43792084:A:C	4.25016e-08	3.0844	-1.11556
43792507	chr15:43792507:G:A	2.89337e-08	2.63651	-1.05221
43794208	chr15:43794208:A:G	1.99205e-09	-2.08401e-10	-1.09154
43794980	chr15:43794980:C:T	2.01697e-09	-2.08401e-10	-1.07911
43795267	chr15:43795267:C:T	2.39905e-09	-2.08401e-10	-0.905632
43796812	chr15:43796812:CTT:C	4.05074e-09	-2.08401e-10	-0.381804
43797024	chr15:43797024:C:G	1.30358e-07	3.63114	-0.541555
43797546	chr15:43797546:C:T	9.1734e-10	-1.86698	-2.85769e-10
43798600	chr15:43798600:T:C	6.24096e-08	3.33083	-0.97781
43798656	chr15:43798656:T:C	2.27197e-08	2.36191	-1.01939
43798714	chr15:43798714:C:T	9.46288e-10	-1.83591	-2.85769e-10
43798920	chr15:43798920:C:T	2.83303e-09	-2.08401e-10	-0.739356
43799153	chr15:43799153:A:T	1.71027e-09	-2.08401e-10	-1.24405
43799188	chr15:43799188:G:A	3.47616e-08	3.0147	-1.24689
43799868	chr15:43799868:C:T	1.8987e-09	-2.08401e-10	-1.13953
43800233	chr15:43800233:G:A	1.89044e-09	-2.08401e-10	-1.14389
43800425	chr15:43800425:A:G	5.8912e-09	-2.08401e-10	-0.00724345
43800658	chr15:43800658:G:A	2.99525e-09	-2.08401e-10	-0.683675
43800842	chr15:43800842:T:C	5.89314e-09	-0.00691426	-2.85769e-10
43801213	chr15:43801213:T:C	1.70499e-09	-2.08401e-10	-1.24714
43801560	chr15:43801560:G:A	3.00641e-09	-2.08401e-10	-0.679956
43801815	chr15:43801815:T:G	2.10689e-09	-2.08401e-10	-1.03549
43802305	chr15:43802305:A:G	1.74485e-09	-2.08401e-10	-1.22404
43802730	chr15:43802730:A:G	1.705e-09	-2.08401e-10	-1.24714
43803120	chr15:43803120:A:G	2.49764e-08	2.42012	-0.982887
43803202	chr15:43803202:A:T	3.61562e-09	-2.08401e-10	-0.49544
43803652	chr15:43803652:G:C	1.88563e-09	-2.08401e-10	-1.14644
43805896	chr15:43805896:A:G	2.29048e-09	-0.951941	-2.85769e-10
43806140	chr15:43806140:C:T	4.59518e-09	-2.08401e-10	-0.255697
43806809	chr15:43806809:T:C	1.69574e-09	-2.08401e-10	-1.25259
43808144	chr15:43808144:T:G	1.04659e-07	2.88299	-0.0129867
43809024	chr15:43809024:T:C	1.96132e-09	-2.08401e-10	-1.10709
43809122	chr15:43809122:T:C	3.30029e-09	-2.08401e-10	-0.586694
43810111	chr15:43810111:T:C	5.8941e-08	3.17686	-0.881022
43810130	chr15:43810130:G:A	2.19999e-09	-1.73785	0.7456
43810434	chr15:43810434:T:C	1.82523e-09	-2.08401e-10	-1.179
43811277	chr15:43811277:T:G	3.98485e-08	2.8685	-0.964115
43812122	chr15:43812122:G:A	1.78651e-09	-2.08401e-10	-1.20044
43813775	chr15:43813775:G:T	2.31329e-09	-2.08401e-10	-0.942031
43813863	chr15:43813863:A:G	2.11375e-09	-2.08401e-10	-1.03224
43814426	chr15:43814426:A:G	3.48168e-08	2.79609	-1.02669
43814904	chr15:43814904:C:G	3.47535e-09	-2.08401e-10	-0.535009
43815464	chr15:43815464:C:T	3.65383e-08	2.81734	-0.99968
43816799	chr15:43816799:A:G	2.95726e-08	2.76366	-1.15751
43817944	chr15:43817944:A:G	3.0658e-09	-1.77139	1.111
43818112	chr15:43818112:C:T	6.0238e-09	0.0150152	-2.85769e-10
43818240	chr15:43818240:C:T	3.14714e-08	2.6979	-1.02953
43818757	chr15:43818757:T:C	3.78511e-09	-2.08401e-10	-0.449628
43818815	chr15:43818815:G:C	1.68841e-09	-2.08401e-10	-1.25691
43818828	chr15:43818828:C:T	2.37152e-09	-2.08401e-10	-0.917171
43819467	chr15:43819467:A:T	4.08888e-08	3.0663	-1.13615
43819487	chr15:43819487:G:A	1.82682e-09	-2.08401e-10	-1.17813
43819807	chr15:43819807:T:A	5.64538e-08	3.07259	-0.819873
43820201	chr15:43820201:C:T	9.81525e-10	-1.79935	-2.85769e-10
43820512	chr15:43820512:TAA:T	1.16076e-09	-1.63162	-2.85769e-10
43820520	chr15:43820520:T:G	3.4676e-09	-2.08401e-10	-0.53724
43820751	chr15:43820751:G:A	2.94505e-09	-2.08401e-10	-0.700577
43820907	chr15:43820907:C:T	3.42619e-09	-2.08401e-10	-0.549256
43822329	chr15:43822329:G:A	1.77481e-09	-1.73589	0.528882
43822861	chr15:43822861:G:A	2.90929e-09	-2.08401e-10	-0.712795
43823105	chr15:43823105:G:A	2.30554e-09	-2.08401e-10	-0.945388
43823376	chr15:43823376:ACTTT:A	3.05292e-09	-2.08401e-10	-0.664607
43823735	chr15:43823735:G:T	3.4154e-09	-2.08401e-10	-0.55241
43823944	chr15:43823944:G:A	3.71304e-09	-2.08401e-10	-0.468854
43824084	chr15:43824084:CTAA:C	1.88382e-09	-2.08401e-10	-1.1474
43824237	chr15:43824237:ATATATAT:A	3.70898e-09	-2.08401e-10	-0.469947
43824915	chr15:43824915:G:T	1.58974e-08	-2.08401e-10	0.985452
43825359	chr15:43825359:G:T	3.42153e-09	-2.08401e-10	-0.550616
43825714	chr15:43825714:C:T	1.84218e-09	-2.08401e-10	-1.16975
43826692	chr15:43826692:C:T	3.04546e-08	2.79841	-1.16288
43826824	chr15:43826824:A:G	3.10224e-09	-2.08401e-10	-0.648578
43826965	chr15:43826965:G:C	1.75305e-09	-2.08401e-10	-1.21934
43827115	chr15:43827115:CA:C	1.1988e-09	-1.51174	-0.0876454
43827172	chr15:43827172:G:A	1.9851e-09	-2.08401e-10	-1.09503
43827248	chr15:43827248:C:G	9.59625e-10	-1.82192	-2.85769e-10
43827323	chr15:43827323:A:G	2.95627e-09	-2.08401e-10	-0.696774
43828361	chr15:43828361:T:G	6.98167e-08	3.28218	-0.817005
43828817	chr15:43828817:C:G	3.46749e-09	-2.08401e-10	-0.537273
43828832	chr15:43828832:G:A	3.9229e-08	1.85351	0.0352015
43828835	chr15:43828835:A:G	1.74301e-09	-2.08401e-10	-1.22509
43829592	chr15:43829592:C:T	1.35002e-08	1.73019	-0.908195
43830668	chr15:43830668:A:G	2.41271e-08	2.65558	-1.25295
43831501	chr15:43831501:C:T	3.67189e-09	-2.08401e-10	-0.479998
43832046	chr15:43832046:C:T	2.46005e-09	-2.08401e-10	-0.880523
43832486	chr15:43832486:C:T	2.36328e-09	-2.08401e-10	-0.920651
43832633	chr15:43832633:A:G	3.4928e-08	2.64347	-0.870883
43832944	chr15:43832944:G:A	2.2001e-08	2.26989	-0.959511
43833297	chr15:43833297:G:A	1.93303e-08	2.22897	-1.048
43833518	chr15:43833518:A:G	2.47078e-09	-2.08401e-10	-0.876171
43835092	chr15:43835092:A:C	1.77189e-09	-2.08401e-10	-1.20866
43835697	chr15:43835697:T:C	1.79193e-09	-2.08401e-10	-1.19741
43836466	chr15:43836466:A:G	1.73285e-09	-2.08401e-10	-1.23094
43837532	chr15:43837532:AG:A	1.07777e-09	-1.70581	-2.85769e-10
43837609	chr15:43837609:G:A	2.95387e-09	-2.08401e-10	-0.697587
43837747	chr15:43837747:C:T	2.59118e-09	-2.08401e-10	-0.828591
43837936	chr15:43837936:C:T	1.72179e-09	-2.08401e-10	-1.23734
43838650	chr15:43838650:C:T	4.66983e-08	2.97712	-0.914115
43838816	chr15:43838816:T:C	1.52129e-08	2.00484	-1.0634
43838883	chr15:43838883:G:C	2.81917e-09	-2.08401e-10	-0.744261
43839425	chr15:43839425:G:C	1.79852e-08	2.16825	-1.0594
43840154	chr15:43840154:C:T	2.27033e-09	-2.08401e-10	-0.960781
43840918	chr15:43840918:T:A	2.0413e-09	-2.08401e-10	-1.06712
43841387	chr15:43841387:T:C	1.87832e-08	1.65361	-0.501351
43841453	chr15:43841453:C:T	2.13881e-09	-2.08401e-10	-1.02046
43841486	chr15:43841486:A:G	1.80468e-08	1.59252	-0.480255
43842724	chr15:43842724:T:C	2.01835e-08	2.27657	-1.05241
43842765	chr15:43842765:G:T	2.47564e-09	-2.08401e-10	-0.874205
43842768	chr15:43842768:A:G	2.34319e-09	-2.08401e-10	-0.929189
43844343	chr15:43844343:T:C	2.43646e-09	-2.08401e-10	-0.890158
43844347	chr15:43844347:G:T	2.98697e-09	-2.08401e-10	-0.686444
43844353	chr15:43844353:C:G	1.80064e-09	-2.08401e-10	-1.19256
43844452	chr15:43844452:T:C	4.1294e-09	-2.08401e-10	-0.362571
43845312	chr15:43845312:C:T	1.95089e-09	-2.08401e-10	-1.11242
43845420	chr15:43845420:G:A	3.20808e-09	-2.08401e-10	-0.615031
43846670	chr15:43846670:T:C	1.74003e-09	-2.08401e-10	-1.2268
43847123	chr15:43847123:G:C	2.5089e-09	-2.08401e-10	-0.86086
43847405	chr15:43847405:C:T	2.61941e-09	-2.08401e-10	-0.817755
43847456	chr15:43847456:CTG:C	1.15666e-08	-2.08401e-10	0.667418
43847587	chr15:43847587:A:AT	1.12923e-09	-1.65916	-2.85769e-10
43848197	chr15:43848197:T:C	2.53333e-08	1.9055	-0.454084
43848745	chr15:43848745:CCTGA:C	2.49456e-09	-2.08401e-10	-0.866592
43849457	chr15:43849457:C:T	9.74265e-09	-2.08401e-10	0.49581
43849495	chr15:43849495:A:G	3.03161e-09	-2.08401e-10	-0.671611
43850488	chr15:43850488:G:A	2.12913e-09	-2.08401e-10	-1.02499
43850565	chr15:43850565:G:T	1.74353e-09	-2.08401e-10	-1.22479
43851206	chr15:43851206:G:A	3.82886e-09	-2.08401e-10	-0.438137
43851529	chr15:43851529:A:C	6.62395e-09	0.109988	-2.85769e-10
43851642	chr15:43851642:A:T	2.42651e-09	-2.08401e-10	-0.894251
43851857	chr15:43851857:C:T	2.07344e-09	-2.08401e-10	-1.05149
43852618	chr15:43852618:C:A	1.71513e-09	-2.08401e-10	-1.24121
43852751	chr15:43852751:A:T	2.89807e-09	-2.08401e-10	-0.716659
43852859	chr15:43852859:G:C	2.42263e-09	-2.08401e-10	-0.895849
43853216	chr15:43853216:G:T	2.91218e-09	-2.08401e-10	-0.711803
43853223	chr15:43853223:CTCT:C	2.30231e-09	-2.08401e-10	-0.946791
43853506	chr15:43853506:A:G	1.7511e-09	-2.08401e-10	-1.22046
43853767	chr15:43853767:G:A	4.80593e-09	-2.08401e-10	-0.210853
43853821	chr15:43853821:G:A	2.83909e-09	-2.08401e-10	-0.737218
43853954	chr15:43853954:C:A	1.00665e-09	-1.77408	-2.85769e-10
43854244	chr15:43854244:C:T	1.74112e-09	-2.08401e-10	-1.22617
43854747	chr15:43854747:G:A	1.81521e-09	-2.08401e-10	-1.1845
43854907	chr15:43854907:T:C	2.66528e-09	-2.08401e-10	-0.800395
43854992	chr15:43854992:A:G	1.14972e-09	-1.64118	-2.85769e-10
43855067	chr15:43855067:C:T	6.53963e-08	3.21576	-0.815998
43855305	chr15:43855305:T:C	2.40811e-09	-2.08401e-10	-0.901862
43856229	chr15:43856229:A:G	2.42958e-08	2.46622	-1.05662
43857435	chr15:43857435:A:G	3.23254e-09	-2.08401e-10	-0.607436
43857595	chr15:43857595:A:G	2.05411e-09	-2.08401e-10	-1.06086
43857991	chr15:43857991:A:G	1.38671e-08	-2.08401e-10	0.848815
43858268	chr15:43858268:G:T	4.04741e-08	2.01541	-0.0954534
43858324	chr15:43858324:G:A	4.04663e-08	2.71799	-0.798226
43858499	chr15:43858499:A:G	2.59693e-08	2.06051	-0.584295
43858865	chr15:43858865:G:A	2.90943e-08	2.46634	-0.876504
43858903	chr15:43858903:T:A	2.27635e-09	-2.08401e-10	-0.958131
43859101	chr15:43859101:C:T	3.00187e-08	2.6994	-1.07829
43859197	chr15:43859197:GCCCCAGAC:G	2.77113e-09	-2.08401e-10	-0.761447
43859639	chr15:43859639:G:A	1.93111e-09	-2.08401e-10	-1.12261
43859764	chr15:43859764:T:C	2.21804e-09	-2.08401e-10	-0.984078
43860396	chr15:43860396:C:CTT	3.47535e-09	-2.08401e-10	-0.535009
43860541	chr15:43860541:G:A	2.40331e-09	-2.08401e-10	-0.903859
43860619	chr15:43860619:C:T	2.3095e-08	2.41166	-1.05275
43861167	chr15:43861167:TG:T	2.00138e-09	-2.08401e-10	-1.08687
43861511	chr15:43861511:A:C	1.8807e-09	-2.08401e-10	-1.14906
43862494	chr15:43862494:TTTTTTTTGTTTTTTG:T	2.98229e-09	-2.08401e-10	-0.688013
43862548	chr15:43862548:G:A	1.55531e-08	1.39835	-0.434795
43862673	chr15:43862673:G:A	1.87899e-09	-2.08401e-10	-1.14997
43862698	chr15:43862698:T:C	3.36695e-08	2.02241	-0.286522
43863395	chr15:43863395:C:A	4.1027e-10	-1.84322	-0.828424
43863560	chr15:43863560:A:T	3.36776e-09	-1.82232	1.25586
43864104	chr15:43864104:C:T	2.97768e-09	-1.63234	0.942783
43864916	chr15:43864916:T:A	1.85923e-09	-2.08401e-10	-1.16054
43864966	chr15:43864966:G:A	6.61419e-08	3.36738	-0.956281
43865027	chr15:43865027:C:T	1.73072e-09	-2.08401e-10	-1.23217
43865327	chr15:43865327:C:T	1.89802e-09	-2.08401e-10	-1.13989
43865603	chr15:43865603:C:T	2.30383e-09	-2.08401e-10	-0.946132
43866534	chr15:43866534:AGT:A	2.30673e-09	-2.08401e-10	-0.944872
43866879	chr15:43866879:C:T	1.72932e-09	-2.08401e-10	-1.23297
43867372	chr15:43867372:C:T	3.47414e-09	-2.08401e-10	-0.535358
43867498	chr15:43867498:T:C	2.04323e-09	-2.08401e-10	-1.06617
43867564	chr15:43867564:A:ATG	5.69605e-09	-0.0409303	-2.85769e-10
43867644	chr15:43867644:C:T	1.54563e-08	2.02227	-1.06496
43867901	chr15:43867901:C:T	1.38881e-08	-2.08401e-10	0.850329
43868384	chr15:43868384:G:T	1.62083e-08	2.0802	-1.07538
43868575	chr15:43868575:G:C	2.28519e-08	2.19289	-0.844563
43868855	chr15:43868855:C:T	1.71944e-09	-2.08401e-10	-1.23871
43869305	chr15:43869305:TGAAAA:T	3.23756e-09	-2.08401e-10	-0.605885
43869376	chr15:43869376:T:C	7.42119e-08	3.34923	-0.823013
43869634	chr15:43869634:G:C	1.81205e-09	-2.08401e-10	-1.18624
43869635	chr15:43869635:C:A	1.81597e-09	-2.08401e-10	-1.18408
43870264	chr15:43870264:T:G	1.91195e-09	-2.08401e-10	-1.13258
43870723	chr15:43870723:A:AGT	1.70195e-09	-2.08401e-10	-1.24893
43870891	chr15:43870891:G:A	9.1581e-10	-1.86865	-2.85769e-10
43871728	chr15:43871728:A:G	2.11843e-09	-2.08401e-10	-1.03003
43871992	chr15:43871992:G:A	1.81353e-09	-2.08401e-10	-1.18543
43872814	chr15:43872814:C:CTATT	3.38605e-09	0.528625	-1.08967
43872862	chr15:43872862:A:AATAAC	4.02423e-09	0.553196	-0.941567
43872981	chr15:43872981:C:T	1.92046e-09	-2.08401e-10	-1.12814
43873084	chr15:43873084:G:A	1.92714e-09	-2.08401e-10	-1.12467
43873086	chr15:43873086:A:G	2.46118e-09	-2.08401e-10	-0.880063
43873117	chr15:43873117:T:A	1.71844e-09	-2.08401e-10	-1.23929
43873449	chr15:43873449:G:A	4.75976e-09	-2.08401e-10	-0.220507
43873632	chr15:43873632:T:G	2.52152e-09	-2.08401e-10	-0.855842
43874204	chr15:43874204:C:A	2.73592e-09	-2.08401e-10	-0.774237
43874320	chr15:43874320:A:G	1.837e-09	-2.08401e-10	-1.17257
43874564	chr15:43874564:A:G	1.15032e-09	-1.64066	-2.85769e-10
43874832	chr15:43874832:G:A	5.18764e-09	-2.08401e-10	-0.134424
43874875	chr15:43874875:C:T	1.93448e-09	-2.08401e-10	-1.12086
43874989	chr15:43874989:G:A	9.00501e-08	3.59234	-0.87268
43875136	chr15:43875136:A:G	1.7517e-09	-2.08401e-10	-1.22012
43875461	chr15:43875461:T:C	2.79955e-09	-2.08401e-10	-0.751246
43876272	chr15:43876272:C:T	5.50819e-09	0.910939	-0.985407
43876875	chr15:43876875:C:T	9.5108e-09	0.471724	-2.85769e-10
43877267	chr15:43877267:G:A	2.00507e-09	-2.08401e-10	-1.08502
43877290	chr15:43877290:T:A	2.01171e-09	-2.08401e-10	-1.08172
43877291	chr15:43877291:A:T	2.00212e-09	-2.08401e-10	-1.0865
43877543	chr15:43877543:A:C	1.96351e-08	2.35204	-1.15543
43877636	chr15:43877636:C:T	2.1407e-09	-2.08401e-10	-1.01957
43879365	chr15:43879365:A:T	2.39948e-09	-2.08401e-10	-0.905451
43879456	chr15:43879456:A:T	2.90822e-09	-2.08401e-10	-0.713164
43879564	chr15:43879564:C:T	2.12307e-09	-2.08401e-10	-1.02784
43880247	chr15:43880247:T:C	1.84493e-09	-2.08401e-10	-1.16826
43880350	chr15:43880350:C:T	7.87243e-09	1.38912	-1.10646
43881557	chr15:43881557:A:C	1.90174e-09	-1.74021	0.60227
43881817	chr15:43881817:T:C	2.48686e-09	-2.08401e-10	-0.869684
43881901	chr15:43881901:G:T	1.8204e-08	1.84202	-0.721085
43883584	chr15:43883584:C:G	2.90002e-09	-2.08401e-10	-0.715986
43884483	chr15:43884483:T:C	5.02584e-09	0.961915	-1.12803
43884904	chr15:43884904:G:A	1.6678e-09	-1.2692	-2.85769e-10
43885268	chr15:43885268:G:GCTTA	1.75418e-09	-2.08401e-10	-1.2187
43885311	chr15:43885311:T:G	3.60336e-09	-2.08401e-10	-0.498838
43886376	chr15:43886376:G:A	2.77388e-09	-2.08401e-10	-0.760457
43886450	chr15:43886450:A:T	1.68513e-09	-2.08401e-10	-1.25886
43886463	chr15:43886463:C:G	2.987e-10	-1.8328	-1.15622
43886694	chr15:43886694:C:T	1.71877e-09	-2.08401e-10	-1.23909
43886820	chr15:43886820:G:A	1.05952e-09	-1.72289	-2.85769e-10
43886914	chr15:43886914:A:G	6.63657e-09	1.13095	-1.01906
43887505	chr15:43887505:C:A	2.4425e-08	2.10763	-0.69273
43888616	chr15:43888616:A:G	2.51163e-09	-2.08401e-10	-0.85977
43890161	chr15:43890161:G:A	3.82029e-09	-2.08401e-10	-0.440376
43890258	chr15:43890258:G:T	1.89181e-09	-2.08401e-10	-1.14317
43890390	chr15:43890390:A:G	3.59851e-09	-2.08401e-10	-0.500185
43890518	chr15:43890518:C:G	1.89561e-09	-2.08401e-10	-1.14116
43891626	chr15:43891626:C:T	1.76613e-09	-2.08401e-10	-1.21192
43893017	chr15:43893017:T:C	2.43694e-09	-2.08401e-10	-0.889962
43894151	chr15:43894151:A:G	1.7165e-09	-2.08401e-10	-1.24041
43894158	chr15:43894158:A:C	1.7633e-09	-2.08401e-10	-1.21352
43894245	chr15:43894245:G:A	1.68893e-09	-2.08401e-10	-1.25661
43894646	chr15:43894646:G:A	8.38808e-09	-1.77004	2.11615
43894938	chr15:43894938:T:C	1.96322e-09	-2.08401e-10	-1.10612
43895395	chr15:43895395:G:A	1.29268e-09	-1.52399	-2.85769e-10
43895671	chr15:43895671:C:T	1.7856e-08	-1.50902	2.61065
43895919	chr15:43895919:C:T	9.16833e-10	-1.86753	-2.85769e-10
43896656	chr15:43896656:T:C	6.6752e-09	-1.51063	1.62833
43897445	chr15:43897445:C:T	1.97926e-08	2.40059	-1.19598
43897719	chr15:43897719:A:G	2.94273e-09	-2.08401e-10	-0.701366
43898539	chr15:43898539:C:T	2.307e-09	-2.08401e-10	-0.944756
43898761	chr15:43898761:G:A	3.16225e-09	-2.08401e-10	-0.62942
43899900	chr15:43899900:C:T	2.42432e-09	-2.08401e-10	-0.895152
43899958	chr15:43899958:C:G	1.09734e-09	-1.68782	-2.85769e-10
43900890	chr15:43900890:A:T	8.93522e-10	-1.81954	-0.073749
43900970	chr15:43900970:T:C	1.73578e-09	-1.22924	-2.85769e-10
43901477	chr15:43901477:A:G	2.93107e-10	-1.75015	-1.25777
43901845	chr15:43901845:A:G	6.28662e-10	-1.00329	-1.24158
43902199	chr15:43902199:A:G	1.90107e-09	-2.08401e-10	-1.13829
43903026	chr15:43903026:T:C	6.18075e-09	-0.352883	0.393619
43903591	chr15:43903591:A:C	6.05405e-10	-1.04897	-1.23359
43904011	chr15:43904011:C:T	1.02193e-09	-1.75901	-2.85769e-10
43904423	chr15:43904423:G:C	6.13798e-09	-0.395731	0.429523
43904575	chr15:43904575:C:T	1.69175e-09	-2.08401e-10	-1.25494
43904576	chr15:43904576:G:A	1.76927e-09	-2.08401e-10	-1.21014
43904643	chr15:43904643:TGCTGGGATTACAGGTGTGAGCCACTGC:T	1.97325e-07	3.50415	-2.85769e-10
43905534	chr15:43905534:G:C	2.06482e-09	-2.08401e-10	-1.05566
43905837	chr15:43905837:G:A	2.12039e-09	-2.08401e-10	-1.02911
43906090	chr15:43906090:G:A	9.55374e-10	-1.82636	-2.85769e-10
43906297	chr15:43906297:A:G	2.68318e-09	-2.08401e-10	-0.7937
43906418	chr15:43906418:G:C	3.00052e-10	-1.73075	-1.25376
43906746	chr15:43906746:C:T	4.10942e-09	0.0108445	-0.378266
43906750	chr15:43906750:T:C	2.74714e-09	-0.358441	-0.411704
43906757	chr15:43906757:T:A	1.74063e-09	-0.72102	-0.505436
43906852	chr15:43906852:T:C	2.12321e-09	-2.08401e-10	-1.02777
43906889	chr15:43906889:C:T	9.34333e-10	-1.84863	-2.85769e-10
43906973	chr15:43906973:G:C	3.7109e-09	-2.08401e-10	-0.469428
43907111	chr15:43907111:G:T	7.64717e-08	2.25478	0.301436
43907483	chr15:43907483:C:T	5.10822e-09	-2.08401e-10	-0.149852
43907586	chr15:43907586:G:A	1.8199e-09	-2.08401e-10	-1.18192
43907796	chr15:43907796:G:A	5.26575e-10	-1.2817	-1.14037
43907821	chr15:43907821:T:C	1.81768e-09	-2.08401e-10	-1.18314
43908294	chr15:43908294:C:A	1.91907e-09	-2.08401e-10	-1.12886
43908387	chr15:43908387:T:C	3.94184e-05	9.32259	-0.521301
43909047	chr15:43909047:C:T	4.8062e-10	-1.49821	-1.01517
43909816	chr15:43909816:C:G	5.52855e-10	-1.31298	-1.06038
43910131	chr15:43910131:C:T	4.15131e-09	-2.08401e-10	-0.35728
43910841	chr15:43910841:A:G	4.73651e-07	4.37977	-2.85769e-10
43910847	chr15:43910847:A:C	4.16227e-06	7.38	-0.826891
43911088	chr15:43911088:C:T	1.80357e-09	-2.08401e-10	-1.19094
43912200	chr15:43912200:C:T	2.1031e-09	-2.08401e-10	-1.03729
43912797	chr15:43912797:C:T	1.80487e-09	-2.08401e-10	-1.19022
43912904	chr15:43912904:G:T	1.7582e-09	-2.08401e-10	-1.21641
43912947	chr15:43912947:T:C	1.40049e-09	-0.381984	-1.0619
43914322	chr15:43914322:C:T	1.38043e-08	0.445018	0.399259
43915101	chr15:43915101:C:T	1.91493e-09	-2.08401e-10	-1.13102
43915467	chr15:43915467:G:C	2.02152e-09	-2.08401e-10	-1.07685
43916157	chr15:43916157:C:T	1.98574e-09	-2.08401e-10	-1.09471
43916691	chr15:43916691:A:G	1.80572e-09	-2.08401e-10	-1.18974
43916864	chr15:43916864:T:C	1.24243e-09	-0.329849	-1.23378
43917248	chr15:43917248:C:T	1.36947e-09	-1.46628	-2.85769e-10
43917323	chr15:43917323:T:G	1.69107e-09	-2.08401e-10	-1.25534
43917632	chr15:43917632:G:A	1.41056e-09	-1.43672	-2.85769e-10
43918338	chr15:43918338:C:T	4.85372e-09	-2.08401e-10	-0.200959
43919075	chr15:43919075:T:C	1.00775e-05	7.81644	-0.379089
43919670	chr15:43919670:G:A	6.79244e-09	-1.43252	1.56763
43919715	chr15:43919715:G:A	2.294e-08	0.218739	1.13344
43920119	chr15:43920119:G:A	1.70251e-09	-2.08401e-10	-1.2486
43921391	chr15:43921391:A:T	1.82756e-09	-2.08401e-10	-1.17772
43921492	chr15:43921492:G:A	1.79187e-09	-2.08401e-10	-1.19744
43921971	chr15:43921971:T:A	2.99977e-05	8.9064	-0.378226
43922083	chr15:43922083:T:A	7.74657e-09	-0.684734	0.95128
43922088	chr15:43922088:G:C	7.71567e-09	-0.703391	0.965941
43922587	chr15:43922587:A:G	1.75281e-09	-2.08401e-10	-1.21948
43922959	chr15:43922959:T:G	1.70003e-09	-2.08401e-10	-1.25006
43923605	chr15:43923605:C:A	1.69358e-09	-2.08401e-10	-1.25386
43923912	chr15:43923912:T:C	5.03514e-09	-0.709892	0.54563
43924379	chr15:43924379:C:T	1.65014e-09	-0.399164	-0.880677
43924542	chr15:43924542:G:A	2.1307e-05	8.50794	-0.321853
43924815	chr15:43924815:G:A	2.18516e-09	-2.08401e-10	-0.999014
43924971	chr15:43924971:T:C	4.81975e-09	-0.680965	0.472982
43925938	chr15:43925938:C:T	7.26722e-05	9.43014	-0.0171262
43926168	chr15:43926168:A:G	1.64409e-06	6.23605	-0.611816
43926240	chr15:43926240:C:A	2.4333e-09	-0.131411	-0.760046
43926774	chr15:43926774:C:T	1.69299e-09	-2.08401e-10	-1.25421
43926853	chr15:43926853:G:C	2.51968e-09	-2.08401e-10	-0.856572
43927310	chr15:43927310:C:T	5.73332e-05	9.16016	0.0157755
43927409	chr15:43927409:G:A	6.45847e-05	9.32337	-0.0283449
43927517	chr15:43927517:T:C	1.68635e-09	-2.08401e-10	-1.25813
43927776	chr15:43927776:A:G	3.03508e-09	-0.0910251	-0.579441
43928198	chr15:43928198:A:G	1.38413e-08	-0.650538	1.49749
43929026	chr15:43929026:T:C	1.76457e-09	-2.08401e-10	-1.21279
43929062	chr15:43929062:C:A	1.68605e-09	-2.08401e-10	-1.25832
43929772	chr15:43929772:C:G	1.75092e-09	-2.08401e-10	-1.22056
43930434	chr15:43930434:T:C	1.68874e-09	-2.08401e-10	-1.25672
43930636	chr15:43930636:A:G	2.35059e-09	-2.08401e-10	-0.926037
43930811	chr15:43930811:G:A	4.751e-10	-1.3576	-1.16733
43930989	chr15:43930989:A:G	1.99752e-08	0.253262	0.960524
43931015	chr15:43931015:G:A	1.73432e-09	-2.08401e-10	-1.23009
43932339	chr15:43932339:C:T	1.68987e-09	-2.08401e-10	-1.25605
43932470	chr15:43932470:A:G	2.56224e-05	9.17711	-0.806593
43933519	chr15:43933519:C:T	2.83589e-10	-1.78271	-1.25823
43933758	chr15:43933758:G:T	1.69638e-09	-2.08401e-10	-1.25221
43934110	chr15:43934110:C:T	1.69013e-09	-2.08401e-10	-1.2559
43934193	chr15:43934193:T:C	2.2995e-09	-2.08401e-10	-0.948011
43934531	chr15:43934531:C:T	1.97518e-09	-2.08401e-10	-1.10004
43934577	chr15:43934577:C:G	1.69717e-09	-2.08401e-10	-1.25174
43934626	chr15:43934626:T:C	1.69514e-09	-2.08401e-10	-1.25294
43934736	chr15:43934736:G:A	1.68601e-09	-2.08401e-10	-1.25834
43934907	chr15:43934907:T:C	1.66062e-09	-0.363081	-0.91043
43935072	chr15:43935072:C:T	1.39876e-08	-0.724671	1.58214
43935459	chr15:43935459:C:T	1.83144e-09	-2.08401e-10	-1.1756
43936032	chr15:43936032:C:G	1.68672e-09	-2.08401e-10	-1.25792
43936969	chr15:43936969:T:C	3.87957e-09	-2.08401e-10	-0.42498
43936991	chr15:43936991:T:C	1.70482e-09	-2.08401e-10	-1.24724
43937224	chr15:43937224:C:G	1.68726e-09	-2.08401e-10	-1.2576
43937372	chr15:43937372:G:C	6.81504e-09	1.39581	-1.25738
43937672	chr15:43937672:G:A	1.39804e-09	-1.44564	-2.85769e-10
43937855	chr15:43937855:G:A	1.70558e-09	-2.08401e-10	-1.2468
43938489	chr15:43938489:C:T	1.46223e-09	-0.28332	-1.11742
43938788	chr15:43938788:A:C	1.75666e-09	-2.08401e-10	-1.21729
43939005	chr15:43939005:G:T	5.20536e-09	-2.08401e-10	-0.131015
43939143	chr15:43939143:T:C	1.7653e-09	-0.218977	-0.993407
43939463	chr15:43939463:T:C	5.33191e-09	-2.08401e-10	-0.106994
43939502	chr15:43939502:G:A	4.59738e-05	8.92318	0.0319421
43939888	chr15:43939888:T:G	6.25338e-10	-1.12713	-1.12304
43940146	chr15:43940146:C:T	1.73734e-09	-2.08401e-10	-1.22835
43941441	chr15:43941441:A:G	1.6885e-09	-2.08401e-10	-1.25686
43941639	chr15:43941639:C:G	1.74499e-09	-2.08401e-10	-1.22396
43941900	chr15:43941900:G:C	1.71895e-09	-2.08401e-10	-1.23899
43942578	chr15:43942578:A:C	1.53945e-05	8.22873	-0.367666
43942795	chr15:43942795:T:C	2.12959e-09	-2.08401e-10	-1.02477
43943717	chr15:43943717:C:T	1.87979e-05	8.2637	-0.202903
43943917	chr15:43943917:C:T	4.14725e-09	-0.300314	-0.0579446
43943986	chr15:43943986:CTT:C	1.73021e-09	-2.08401e-10	-1.23246
43944043	chr15:43944043:A:G	5.43781e-09	-0.361081	0.273754
43944106	chr15:43944106:G:A	1.04403e-09	-0.592531	-1.14509
43944440	chr15:43944440:G:T	9.78142e-10	-0.700304	-1.1025
43944452	chr15:43944452:A:G	5.224e-09	-0.0955958	-0.0318448
43944583	chr15:43944583:C:T	1.28351e-09	-1.5311	-2.85769e-10
43944787	chr15:43944787:G:A	1.61987e-05	8.18275	-0.270766
43945545	chr15:43945545:G:A	8.44032e-10	-1.02322	-0.92705
43945557	chr15:43945557:G:T	5.35584e-09	0.011994	-0.114511
43945874	chr15:43945874:G:A	1.24192e-09	-1.56405	-2.85769e-10
43946306	chr15:43946306:T:G	1.69807e-09	-2.08401e-10	-1.25121
43946336	chr15:43946336:A:C	2.24462e-09	-2.08401e-10	-0.972167
43946904	chr15:43946904:T:C	1.6852e-09	-2.08401e-10	-1.25882
43946972	chr15:43946972:C:T	1.68675e-09	-2.08401e-10	-1.2579
43947454	chr15:43947454:C:T	1.85609e-05	8.2569	-0.208793
43947670	chr15:43947670:G:A	1.71733e-09	-2.08401e-10	-1.23993
43948129	chr15:43948129:C:T	5.56368e-10	-1.33242	-1.03461
43948455	chr15:43948455:ATTAAAAATCTGT:A	1.73584e-09	-2.08401e-10	-1.22921
43949043	chr15:43949043:C:G	1.90196e-09	-2.08401e-10	-1.13782
43949190	chr15:43949190:C:T	5.31072e-10	-1.40605	-1.00751
43949207	chr15:43949207:A:G	1.00882e-09	-1.77193	-2.85769e-10
43949911	chr15:43949911:G:C	9.03569e-09	-2.08401e-10	0.420478
43949926	chr15:43949926:T:C	1.69493e-09	-2.08401e-10	-1.25306
43950665	chr15:43950665:C:T	4.90317e-10	-1.46569	-1.02772
43950930	chr15:43950930:A:G	1.73147e-09	-2.08401e-10	-1.23173
43951148	chr15:43951148:T:C	2.69977e-09	-2.08401e-10	-0.787535
43951175	chr15:43951175:C:CT	2.0832e-09	-2.08401e-10	-1.0468
43951234	chr15:43951234:T:C	1.91752e-09	-2.08401e-10	-1.12967
43951575	chr15:43951575:T:C	1.00565e-09	-1.77507	-2.85769e-10
43951683	chr15:43951683:T:C	2.67473e-09	-2.08401e-10	-0.796857
43951839	chr15:43951839:CT:C	1.10982e-08	0.626084	-2.85769e-10
43952186	chr15:43952186:C:T	2.10009e-09	-2.08401e-10	-1.03872
43952325	chr15:43952325:T:C	4.98225e-07	4.76379	-0.333446
43952369	chr15:43952369:T:C	4.62802e-07	4.76009	-0.403494
43952397	chr15:43952397:G:A	2.8506e-09	-2.08401e-10	-0.733173
43952493	chr15:43952493:G:A	2.64449e-09	-2.08401e-10	-0.808227
43952552	chr15:43952552:T:C	1.69026e-09	-2.08401e-10	-1.25582
43952660	chr15:43952660:G:A	1.96848e-09	-2.08401e-10	-1.10344
43952736	chr15:43952736:C:T	3.64418e-09	-2.08401e-10	-0.487572
43953194	chr15:43953194:C:T	5.47681e-09	-2.08401e-10	-0.0801802
43953353	chr15:43953353:C:T	2.16409e-09	-2.08401e-10	-1.0087
43953530	chr15:43953530:A:G	1.4077e-08	0.863837	-2.85769e-10
43953733	chr15:43953733:A:T	5.60725e-07	4.86681	-0.318287
43953789	chr15:43953789:T:C	1.69235e-09	-2.08401e-10	-1.25459
43954327	chr15:43954327:G:C	1.70329e-09	-2.08401e-10	-1.24814
43954397	chr15:43954397:T:C	1.70329e-09	-2.08401e-10	-1.24814
43954507	chr15:43954507:G:A	1.68631e-09	-2.08401e-10	-1.25816
43955293	chr15:43955293:T:C	9.86556e-10	-1.79424	-2.85769e-10
43955768	chr15:43955768:GTC:G	4.60374e-09	-2.08401e-10	-0.253835
43956187	chr15:43956187:T:A	4.43729e-09	-2.08401e-10	-0.290659
43956999	chr15:43956999:A:T	4.35619e-05	9.10315	-0.201919
43957557	chr15:43957557:G:T	4.25913e-09	-2.08401e-10	-0.331638
43957834	chr15:43957834:T:C	3.40019e-09	-0.556873	-2.85769e-10
43957856	chr15:43957856:C:G	4.68751e-05	9.2874	-0.312859
43957873	chr15:43957873:A:G	3.37138e-09	-2.08401e-10	-0.565381
43958097	chr15:43958097:T:C	3.39839e-05	9.01915	-0.366215
43958115	chr15:43958115:C:T	1.9098e-09	-1.65065	0.516939
43958589	chr15:43958589:T:C	2.02467e-09	-2.08401e-10	-1.0753
43958713	chr15:43958713:T:C	2.3926e-07	4.44446	-0.747618
43959022	chr15:43959022:G:A	2.37953e-09	-2.08401e-10	-0.913799
43959879	chr15:43959879:T:C	3.26893e-09	-2.08401e-10	-0.596241
43960164	chr15:43960164:C:T	4.06561e-07	3.66511	0.561916
43960289	chr15:43960289:A:G	3.81388e-07	4.84696	-0.683845
43960313	chr15:43960313:G:A	1.80399e-09	-2.08401e-10	-1.1907
43960810	chr15:43960810:A:G	2.49681e-09	-2.08401e-10	-0.865688
43960888	chr15:43960888:A:G	3.01497e-09	-2.08401e-10	-0.677112
43961014	chr15:43961014:T:C	5.8461e-07	4.97538	-0.385139
43961316	chr15:43961316:A:C	2.65756e-09	-2.08401e-10	-0.803293
43961728	chr15:43961728:T:G	2.28346e-09	-2.08401e-10	-0.955013
43962793	chr15:43962793:C:T	3.78134e-09	-2.08401e-10	-0.450624
43962957	chr15:43962957:A:G	1.69052e-09	-2.08401e-10	-1.25567
43963694	chr15:43963694:T:G	1.90967e-09	-2.08401e-10	-1.13377
43964579	chr15:43964579:T:A	3.72892e-10	-1.87048	-0.896689
43965158	chr15:43965158:C:A	2.65216e-09	-2.08401e-10	-0.805327
43965262	chr15:43965262:T:C	2.14539e-09	-2.08401e-10	-1.01738
43965305	chr15:43965305:C:G	1.68824e-09	-2.08401e-10	-1.25702
43965360	chr15:43965360:G:A	1.69088e-09	-2.08401e-10	-1.25546
43966087	chr15:43966087:A:C	2.11255e-09	-2.08401e-10	-1.03281
43966318	chr15:43966318:G:C	1.06999e-09	-1.71306	-2.85769e-10
43966569	chr15:43966569:A:T	2.50941e-09	-2.08401e-10	-0.860658
43966699	chr15:43966699:C:T	5.01995e-07	5.12674	-0.688855
43966974	chr15:43966974:C:A	1.95256e-09	-2.08401e-10	-1.11156
43967216	chr15:43967216:C:T	9.18596e-10	-1.86561	-2.85769e-10
43967244	chr15:43967244:T:C	1.91324e-09	-2.08401e-10	-1.13191
43967482	chr15:43967482:C:T	1.68511e-09	-2.08401e-10	-1.25888
43968264	chr15:43968264:A:G	3.51742e-09	-0.522974	-2.85769e-10
43968957	chr15:43968957:T:C	4.53086e-09	-0.269792	-2.85769e-10
43969115	chr15:43969115:T:C	2.26098e-09	-2.08401e-10	-0.964907
43969132	chr15:43969132:G:C	1.76027e-09	-2.08401e-10	-1.21524
43970044	chr15:43970044:G:T	1.03744e-09	-1.74394	-2.85769e-10
43970258	chr15:43970258:G:A	1.28012e-09	-1.53375	-2.85769e-10
43970267	chr15:43970267:C:G	1.03217e-09	-1.74904	-2.85769e-10
43970402	chr15:43970402:G:A	2.39918e-09	-2.08401e-10	-0.905576
43970633	chr15:43970633:T:C	2.57812e-09	-2.08401e-10	-0.833642
43970677	chr15:43970677:A:C	6.69906e-07	5.04927	-0.322836
43970719	chr15:43970719:C:CAT	2.02804e-09	-2.08401e-10	-1.07363
43971855	chr15:43971855:C:T	3.0295e-09	-2.08401e-10	-0.672305
43972233	chr15:43972233:C:G	1.68825e-09	-2.08401e-10	-1.25701
43972456	chr15:43972456:C:T	6.55968e-09	-2.08401e-10	0.100238
43972688	chr15:43972688:T:C	9.64348e-10	-0.558211	-1.2588
43972759	chr15:43972759:G:C	1.89193e-09	-0.840297	-0.302808
43973106	chr15:43973106:A:T	2.43071e-09	-2.08401e-10	-0.892519
43973168	chr15:43973168:G:A	1.7896e-09	-2.08401e-10	-1.19871
43973181	chr15:43973181:C:T	9.36268e-10	-1.84656	-2.85769e-10
43973311	chr15:43973311:C:T	2.12943e-09	-0.182325	-0.842523
43973426	chr15:43973426:C:T	1.14761e-06	4.86982	0.394916
43973525	chr15:43973525:A:T	2.54153e-09	-2.08401e-10	-0.847938
43973796	chr15:43973796:G:C	1.89518e-09	-2.08401e-10	-1.14139
43973883	chr15:43973883:G:T	1.643e-06	5.05814	0.565438
43973959	chr15:43973959:G:A	1.6859e-09	-2.08401e-10	-1.2584
43974220	chr15:43974220:C:A	1.92035e-09	-2.08401e-10	-1.1282
43974291	chr15:43974291:G:A	2.0235e-09	-2.08401e-10	-1.07587
43974494	chr15:43974494:C:T	1.54245e-06	4.94875	0.611673
43974532	chr15:43974532:G:A	0.000323297	10.9056	-2.85769e-10
43975566	chr15:43975566:A:G	3.95587e-09	-2.08401e-10	-0.405502
43976282	chr15:43976282:TG:T	1.87282e-09	-2.08401e-10	-1.15326
43976513	chr15:43976513:G:T	9.88659e-10	-1.79211	-2.85769e-10
43976726	chr15:43976726:G:A	3.58345e-10	-1.58763	-1.21934
43977135	chr15:43977135:C:T	1.73831e-09	-0.334862	-0.89293
43977155	chr15:43977155:G:A	1.98577e-06	5.13054	0.682515
43977194	chr15:43977194:G:A	2.14638e-09	-2.08401e-10	-1.01692
43977401	chr15:43977401:G:A	5.52953e-07	4.72896	-0.194396
43977409	chr15:43977409:G:T	1.96856e-06	5.19023	0.61412
43977577	chr15:43977577:A:C	1.03175e-06	2.72095	2.43737
43978333	chr15:43978333:A:G	2.67745e-06	5.23185	0.880069
43979008	chr15:43979008:A:G	4.84598e-10	-1.85903	-0.646107
43979200	chr15:43979200:G:A	2.18043e-09	-2.08401e-10	-1.00118
43979216	chr15:43979216:G:T	1.00117e-09	-1.77954	-2.85769e-10
43979521	chr15:43979521:C:T	3.81854e-09	-2.08401e-10	-0.440836
43980358	chr15:43980358:T:C	1.71534e-09	-2.08401e-10	-1.24109
43981006	chr15:43981006:C:T	1.41267e-09	-1.43523	-2.85769e-10
43982283	chr15:43982283:T:C	1.68722e-09	-2.08401e-10	-1.25762
43982777	chr15:43982777:T:C	2.49128e-09	-2.08401e-10	-0.867907
43982962	chr15:43982962:AC:A	9.36451e-07	2.59831	2.46309
43983579	chr15:43983579:C:G	2.45562e-09	-2.08401e-10	-0.882324
43984357	chr15:43984357:C:G	1.41049e-06	3.04805	2.42294
43984406	chr15:43984406:C:T	2.10262e-09	-2.08401e-10	-1.03752
43984414	chr15:43984414:C:T	5.43453e-09	-0.0879311	-2.85769e-10
43984614	chr15:43984614:C:T	4.99412e-09	-2.08401e-10	-0.172442
43984947	chr15:43984947:G:A	1.64993e-09	-0.25514	-1.02483
43985058	chr15:43985058:A:C	9.20544e-10	-1.86349	-2.85769e-10
43985140	chr15:43985140:G:C	2.10681e-09	-2.08401e-10	-1.03553
43985635	chr15:43985635:A:T	1.97175e-09	-2.08401e-10	-1.10178
43985656	chr15:43985656:C:T	1.68748e-09	-2.08401e-10	-1.25747
43985963	chr15:43985963:A:G	1.01251e-06	2.71963	2.41985
43986243	chr15:43986243:G:A	2.45953e-06	5.09921	0.927809
43986336	chr15:43986336:AC:A	5.97342e-09	-2.08401e-10	0.00661667
43986601	chr15:43986601:G:A	5.86629e-09	-2.08401e-10	-0.0114804
43987499	chr15:43987499:G:C	1.68862e-09	-2.08401e-10	-1.25679
43987511	chr15:43987511:T:C	1.27975e-06	2.89068	2.48304
43987652	chr15:43987652:T:C	2.14104e-06	5.15483	0.733515
43987885	chr15:43987885:T:C	5.67305e-09	-2.08401e-10	-0.0449773
43987937	chr15:43987937:G:A	1.06422e-09	-1.71846	-2.85769e-10
43988411	chr15:43988411:T:G	9.883e-07	2.87713	2.23815
43988571	chr15:43988571:G:C	5.29338e-09	-2.08401e-10	-0.114247
43988729	chr15:43988729:G:A	2.34203e-09	0.277361	-1.20705
43989067	chr15:43989067:G:A	1.21614e-09	-0.970618	-0.614405
43989370	chr15:43989370:G:A	2.20026e-09	-2.08401e-10	-0.992127
43989756	chr15:43989756:ACAGGGACAG:A	3.83152e-09	-2.08401e-10	-0.437442
43989823	chr15:43989823:G:A	9.39864e-10	-1.84272	-2.85769e-10
43990260	chr15:43990260:C:G	1.73057e-09	-2.08401e-10	-1.23225
43990431	chr15:43990431:G:T	3.81737e-09	-2.08401e-10	-0.441142
43990806	chr15:43990806:T:C	2.02911e-09	-2.08401e-10	-1.07311
43991216	chr15:43991216:C:T	1.36312e-09	-1.47093	-2.85769e-10
43991970	chr15:43991970:G:A	8.01472e-07	4.58003	0.325713
43992308	chr15:43992308:T:C	1.90936e-09	-2.08401e-10	-1.13394
43992411	chr15:43992411:C:T	1.70117e-09	-2.08401e-10	-1.24939
43992562	chr15:43992562:G:A	3.33877e-09	-2.08401e-10	-0.5751
43992665	chr15:43992665:G:A	2.96847e-09	-2.08401e-10	-0.692658
43992972	chr15:43992972:T:C	1.69351e-09	-2.08401e-10	-1.2539
43993255	chr15:43993255:C:T	3.80007e-09	-2.08401e-10	-0.445684
43993497	chr15:43993497:T:C	3.31336e-09	-2.08401e-10	-0.582741
43993896	chr15:43993896:C:T	1.60929e-07	1.78648	1.51378
43994127	chr15:43994127:T:C	7.8329e-07	2.73117	2.15163
43994291	chr15:43994291:T:C	1.00236e-09	-1.77834	-2.85769e-10
43994304	chr15:43994304:C:A	2.0025e-09	-2.08401e-10	-1.08631
43994455	chr15:43994455:T:A	5.8801e-09	-2.08401e-10	-0.00912929
43994601	chr15:43994601:TTTTA:T	2.0674e-09	-2.08401e-10	-1.05441
43995035	chr15:43995035:T:C	1.76275e-09	-2.08401e-10	-1.21383
43995399	chr15:43995399:A:C	8.39606e-07	4.44296	0.509271
43995402	chr15:43995402:G:A	2.38089e-09	-2.08401e-10	-0.913227
43996430	chr15:43996430:G:A	1.99284e-09	-2.08401e-10	-1.09114
43996976	chr15:43996976:A:G	2.47402e-09	-2.08401e-10	-0.874858
43997220	chr15:43997220:C:T	2.50305e-06	5.11987	0.92469
43997464	chr15:43997464:T:C	1.69602e-09	-2.08401e-10	-1.25242
43997755	chr15:43997755:T:C	1.24537e-07	2.04328	1.00062
43997782	chr15:43997782:C:T	1.10184e-09	-0.95178	-0.731943
43997859	chr15:43997859:C:G	1.70986e-08	2.06462	-1.00633
43998903	chr15:43998903:A:G	1.1518e-08	-2.08401e-10	0.66321
43998989	chr15:43998989:G:A	2.13088e-09	-2.08401e-10	-1.02417
43999046	chr15:43999046:T:C	2.28206e-06	5.00076	0.951368
43999417	chr15:43999417:G:C	2.0749e-09	-2.08401e-10	-1.05079
43999513	chr15:43999513:T:C	2.57438e-09	-1.72842	0.893326
43999835	chr15:43999835:T:C	1.74333e-09	-2.08401e-10	-1.22491
44000610	chr15:44000610:C:T	2.26415e-09	-0.963504	-2.85769e-10
44000735	chr15:44000735:C:T	1.02976e-09	-1.75138	-2.85769e-10
44000939	chr15:44000939:C:A	1.21095e-06	4.92488	0.39357
44001013	chr15:44001013:G:T	1.19476e-06	4.86333	0.441665
44001132	chr15:44001132:T:C	1.88493e-09	-2.08401e-10	-1.14681
44001670	chr15:44001670:G:A	2.45818e-09	-2.08401e-10	-0.88128
44001677	chr15:44001677:G:A	2.4824e-09	-2.08401e-10	-0.871478
44001693	chr15:44001693:G:A	2.54064e-09	-2.08401e-10	-0.848289
44001795	chr15:44001795:A:G	1.68936e-09	-2.08401e-10	-1.25635
44002274	chr15:44002274:A:G	1.0263e-06	4.7508	0.402209
44003059	chr15:44003059:C:T	2.7634e-06	5.88007	0.263446
44003468	chr15:44003468:A:G	1.87938e-09	-2.08401e-10	-1.14976
44004526	chr15:44004526:A:G	2.0927e-06	5.56508	0.30043
44004804	chr15:44004804:T:C	1.68881e-09	-2.08401e-10	-1.25668
44004857	chr15:44004857:T:C	1.68881e-09	-2.08401e-10	-1.25668
44005001	chr15:44005001:G:C	2.73434e-09	-2.08401e-10	-0.774814
44005325	chr15:44005325:G:T	4.19257e-09	-2.08401e-10	-0.34739
44005433	chr15:44005433:T:C	2.06485e-09	-2.08401e-10	-1.05564
44006623	chr15:44006623:C:T	4.57603e-09	-2.08401e-10	-0.259872
44006642	chr15:44006642:A:G	4.43431e-09	-2.08401e-10	-0.291331
44007228	chr15:44007228:A:G	1.03902e-09	-1.74243	-2.85769e-10
44007779	chr15:44007779:G:T	2.65663e-09	-2.08401e-10	-0.803644
44007871	chr15:44007871:C:T	2.75245e-09	-2.08401e-10	-0.76821
44007886	chr15:44007886:C:T	2.80517e-09	-2.08401e-10	-0.749238
44007887	chr15:44007887:AC:A	1.68971e-09	-2.08401e-10	-1.25614
44008226	chr15:44008226:G:C	2.77851e-09	-2.08401e-10	-0.758788
44008632	chr15:44008632:C:T	2.04599e-09	-2.08401e-10	-1.06482
44008726	chr15:44008726:A:G	1.69668e-09	-2.08401e-10	-1.25203
44008903	chr15:44008903:G:A	2.06884e-09	-2.08401e-10	-1.05372
44009093	chr15:44009093:T:G	1.9776e-09	-2.08401e-10	-1.09882
44009372	chr15:44009372:T:C	7.4944e-09	-2.08401e-10	0.233453
44009670	chr15:44009670:C:T	1.42573e-09	-1.42602	-2.85769e-10
44010306	chr15:44010306:ACAAT:A	4.23266e-09	-2.08401e-10	-0.337873
44010600	chr15:44010600:G:A	5.19649e-09	-2.08401e-10	-0.13272
44011607	chr15:44011607:A:C	3.32599e-09	-2.08401e-10	-0.578936
44011611	chr15:44011611:A:G	4.1766e-09	-2.08401e-10	-0.351205
44012352	chr15:44012352:A:C	3.51609e-09	-2.08401e-10	-0.523353
44012438	chr15:44012438:T:C	1.51556e-06	2.99417	2.54867
44012945	chr15:44012945:T:TA	8.17334e-08	2.3618	0.260962
44013024	chr15:44013024:C:A	2.177e-09	-1.00276	-2.85769e-10
44013242	chr15:44013242:A:T	0.000373148	11.049	-2.85769e-10
44013582	chr15:44013582:G:C	0.000449608	11.2354	-2.85769e-10
44014610	chr15:44014610:G:A	1.29185e-08	-2.08401e-10	0.777959
44014644	chr15:44014644:G:A	3.83575e-09	-2.08401e-10	-0.436339
44015385	chr15:44015385:T:C	4.99045e-10	-1.68777	-0.787994
44015432	chr15:44015432:G:A	2.31553e-09	-2.08401e-10	-0.941067
44015973	chr15:44015973:G:A	1.86286e-09	-2.08401e-10	-1.15859
44016338	chr15:44016338:A:G	1.72646e-06	5.15761	0.515514
44016707	chr15:44016707:A:G	7.81478e-07	3.44892	1.43156
44017189	chr15:44017189:T:C	2.3058e-06	5.38601	0.576474
44017715	chr15:44017715:C:T	1.01437e-09	-1.76644	-2.85769e-10
44017863	chr15:44017863:C:T	4.16423e-09	-2.08401e-10	-0.354173
44018008	chr15:44018008:T:A	1.93702e-06	5.22454	0.563657
44018592	chr15:44018592:G:A	6.10319e-08	1.56667	0.764024
44019797	chr15:44019797:A:G	6.0955e-09	-2.08401e-10	0.0268477
44019827	chr15:44019827:G:A	1.27883e-09	-1.53476	-2.85769e-10
44019988	chr15:44019988:A:G	5.78229e-09	-2.08401e-10	-0.0259042
44020385	chr15:44020385:T:C	7.61015e-07	2.67094	2.18301
44020857	chr15:44020857:T:C	8.43641e-07	2.71875	2.23827
44021086	chr15:44021086:A:G	5.49162e-09	-2.08401e-10	-0.0774796
44021276	chr15:44021276:T:C	3.4079e-09	-2.08401e-10	-0.554607
44021697	chr15:44021697:A:G	2.60062e-09	-2.08401e-10	-0.824954
44021855	chr15:44021855:G:A	2.50617e-09	-2.08401e-10	-0.861949
44022104	chr15:44022104:T:C	9.57452e-10	-1.82418	-2.85769e-10
44022139	chr15:44022139:T:A	2.882e-10	-1.86718	-1.15763
44022763	chr15:44022763:A:G	1.84541e-09	-2.08401e-10	-1.168
44023495	chr15:44023495:T:C	6.57475e-08	2.40512	-2.85769e-10
44024126	chr15:44024126:TTTTG:T	1.7064e-09	-2.08401e-10	-1.24632
44024335	chr15:44024335:G:C	4.72261e-09	1.02751	-1.25585
44024597	chr15:44024597:TC:T	2.67798e-09	-2.08401e-10	-0.795641
44025535	chr15:44025535:C:A	1.06642e-09	-0.621522	-1.09487
44025579	chr15:44025579:T:C	4.04895e-09	-2.08401e-10	-0.382246
44026064	chr15:44026064:G:A	2.46743e-09	-2.08401e-10	-0.877526
44026145	chr15:44026145:T:C	9.1446e-10	-1.87013	-2.85769e-10
44026155	chr15:44026155:A:T	2.77508e-09	-2.08401e-10	-0.760024
44026273	chr15:44026273:A:G	1.60126e-06	5.17144	0.426398
44026289	chr15:44026289:T:C	1.92537e-09	-2.08401e-10	-1.12559
44026537	chr15:44026537:T:C	9.16956e-10	-1.8674	-2.85769e-10
44026989	chr15:44026989:A:G	1.69105e-09	-2.08401e-10	-1.25535
44027179	chr15:44027179:C:T	2.18278e-06	5.2521	0.655552
44027604	chr15:44027604:G:T	1.69852e-09	-2.08401e-10	-1.25094
44028258	chr15:44028258:T:C	1.01713e-09	-0.843627	-0.920091
44028575	chr15:44028575:C:T	2.46584e-09	-2.08401e-10	-0.87817
44028748	chr15:44028748:T:C	6.1666e-09	-2.08401e-10	0.0384446
44029776	chr15:44029776:C:T	4.27138e-09	-2.08401e-10	-0.328766
44029980	chr15:44029980:T:C	2.07767e-09	-2.08401e-10	-1.04946
44030432	chr15:44030432:T:C	1.7046e-09	-2.08401e-10	-1.24738
44030610	chr15:44030610:T:C	3.45816e-09	-2.08401e-10	-0.539967
44031843	chr15:44031843:T:C	1.11831e-09	-1.66889	-2.85769e-10
44031916	chr15:44031916:G:C	9.1592e-10	-1.86853	-2.85769e-10
44031985	chr15:44031985:T:TACTGGTACTAAA	4.85217e-05	9.00906	-2.85769e-10
44032097	chr15:44032097:G:A	2.4408e-09	-2.08401e-10	-0.888376
44032680	chr15:44032680:A:G	2.41588e-09	-2.08401e-10	-0.898641
44032786	chr15:44032786:C:G	1.01926e-09	-0.828862	-0.932764
44032979	chr15:44032979:T:C	1.81795e-09	-2.08401e-10	-1.183
44033282	chr15:44033282:T:C	9.31777e-10	-0.746603	-1.10476
44033722	chr15:44033722:T:C	4.00317e-09	-2.08401e-10	-0.393616
44034176	chr15:44034176:C:T	1.69073e-09	-2.08401e-10	-1.25554
44034260	chr15:44034260:G:A	1.69948e-09	-2.08401e-10	-1.25038
44034372	chr15:44034372:T:C	2.26637e-09	-0.962524	-2.85769e-10
44034572	chr15:44034572:C:T	1.69182e-09	-2.08401e-10	-1.2549
44034883	chr15:44034883:C:G	5.06953e-09	-2.08401e-10	-0.157456
44034981	chr15:44034981:C:G	1.09868e-06	5.05003	0.171135
44035711	chr15:44035711:G:C	4.14465e-09	-2.08401e-10	-0.358886
44035775	chr15:44035775:T:A	2.68846e-09	-2.08401e-10	-0.791736
44035872	chr15:44035872:G:T	9.4558e-07	4.83363	0.237469
44035914	chr15:44035914:C:T	3.01978e-08	2.83383	-1.20676
44036376	chr15:44036376:G:C	2.35244e-09	-2.08401e-10	-0.925251
44037058	chr15:44037058:G:A	1.89403e-06	5.18411	0.581656
44037098	chr15:44037098:A:T	1.14454e-06	4.81798	0.444072
44037234	chr15:44037234:G:A	2.63679e-09	-2.08401e-10	-0.811143
44037407	chr15:44037407:T:C	9.71954e-10	-1.80915	-2.85769e-10
44038092	chr15:44038092:T:C	5.43262e-07	2.5105	2.00639
44038271	chr15:44038271:C:T	2.12968e-09	-2.08401e-10	-1.02473
44039515	chr15:44039515:T:C	9.18922e-10	-1.86526	-2.85769e-10
44039533	chr15:44039533:G:C	2.12694e-09	-2.08401e-10	-1.02602
44040042	chr15:44040042:T:C	8.28545e-10	-0.818568	-1.15022
44040048	chr15:44040048:A:C	1.68965e-09	-2.08401e-10	-1.25618
44040829	chr15:44040829:T:A	2.79865e-09	-2.08401e-10	-0.751566
44041133	chr15:44041133:C:T	1.72594e-09	-2.08401e-10	-1.23493
44041405	chr15:44041405:T:C	1.69691e-09	-2.08401e-10	-1.25189
44041990	chr15:44041990:A:G	2.30629e-06	5.36374	0.598956
44042178	chr15:44042178:C:A	1.02955e-09	-1.75158	-2.85769e-10
44042994	chr15:44042994:A:G	2.08885e-06	5.29337	0.570296
44043723	chr15:44043723:T:C	9.15917e-10	-1.86853	-2.85769e-10
44043846	chr15:44043846:A:G	9.9156e-08	1.83117	0.984817
44044474	chr15:44044474:T:C	9.568e-10	-0.812473	-1.01239
44045668	chr15:44045668:G:A	2.39768e-09	-2.08401e-10	-0.9062
44045801	chr15:44045801:T:G	2.62004e-09	-2.08401e-10	-0.817513
44046065	chr15:44046065:T:A	4.63567e-07	2.34773	2.01052
44046593	chr15:44046593:G:A	4.14831e-09	-2.08401e-10	-0.358002
44046752	chr15:44046752:G:C	8.98706e-10	-0.741636	-1.14587
44046931	chr15:44046931:AT:A	6.24767e-09	0.0515052	-2.85769e-10
44046943	chr15:44046943:A:G	4.07826e-09	-2.08401e-10	-0.375032
44047285	chr15:44047285:G:C	3.07367e-09	-2.08401e-10	-0.65783
44047324	chr15:44047324:A:G	2.23875e-09	-2.08401e-10	-0.974784
44047341	chr15:44047341:G:A	1.77074e-09	-2.08401e-10	-1.20931
44047381	chr15:44047381:C:G	1.78408e-09	-2.08401e-10	-1.2018
44047400	chr15:44047400:C:T	4.70281e-08	1.43596	0.634087
44047756	chr15:44047756:C:T	6.0449e-09	0.0185114	-2.85769e-10
44048424	chr15:44048424:A:C	1.43968e-09	-1.41628	-2.85769e-10
44048433	chr15:44048433:A:G	2.61238e-09	-2.08401e-10	-0.820443
44048447	chr15:44048447:T:C	1.4341e-07	3.185	-2.85769e-10
44048517	chr15:44048517:A:T	3.06246e-09	-2.08401e-10	-0.661484
44048562	chr15:44048562:A:G	1.69539e-09	-2.08401e-10	-1.25279
44048927	chr15:44048927:G:T	1.78398e-09	-2.08401e-10	-1.20186
44050676	chr15:44050676:C:G	2.13995e-06	5.12117	0.766659
44051391	chr15:44051391:G:A	4.45129e-09	-2.08401e-10	-0.287509
44051678	chr15:44051678:G:A	1.2727e-09	-1.53956	-2.85769e-10
44051818	chr15:44051818:T:G	1.8254e-08	2.31699	-1.19331
44051946	chr15:44051946:A:G	1.02686e-09	-0.66281	-1.09139
44052223	chr15:44052223:C:T	1.73333e-09	-2.08401e-10	-1.23066
44052738	chr15:44052738:A:G	2.42611e-09	-2.08401e-10	-0.894413
44054548	chr15:44054548:T:G	1.69722e-09	-2.08401e-10	-1.25171
44054563	chr15:44054563:C:T	4.64511e-07	2.58375	1.77654
44054984	chr15:44054984:A:C	2.337e-09	-2.08401e-10	-0.931838
44055852	chr15:44055852:G:A	1.72025e-09	-2.08401e-10	-1.23823
44056202	chr15:44056202:T:C	1.04546e-06	2.97516	2.19635
44056228	chr15:44056228:G:A	1.69741e-09	-2.08401e-10	-1.2516
44056336	chr15:44056336:C:T	3.47306e-09	-2.08401e-10	-0.535668
44056374	chr15:44056374:C:G	1.96747e-09	-2.08401e-10	-1.10395
44056790	chr15:44056790:C:A	1.90439e-09	-2.08401e-10	-1.13654
44057002	chr15:44057002:T:A	1.85502e-09	-2.08401e-10	-1.16281
44057528	chr15:44057528:G:A	2.36688e-09	-2.08401e-10	-0.919132
44057760	chr15:44057760:A:C	2.20226e-09	-2.08401e-10	-0.991218
44057867	chr15:44057867:A:G	8.61654e-07	3.09777	1.88038
44058765	chr15:44058765:G:A	1.87448e-09	-2.08401e-10	-1.15237
44058802	chr15:44058802:G:A	1.84546e-09	-2.08401e-10	-1.16797
44060078	chr15:44060078:A:G	1.68739e-09	-2.08401e-10	-1.25752
44061718	chr15:44061718:G:T	6.62132e-09	-2.08401e-10	0.109591
44062746	chr15:44062746:A:G	1.68634e-09	-2.08401e-10	-1.25815
44063164	chr15:44063164:C:G	0.00054318	11.4245	-2.85769e-10
44064155	chr15:44064155:G:A	1.82275e-09	-2.08401e-10	-1.18036
44064265	chr15:44064265:G:A	4.27869e-07	2.63758	1.64053
44064567	chr15:44064567:C:T	3.21809e-09	-2.08401e-10	-0.611915
44066397	chr15:44066397:T:G	1.94055e-09	-2.08401e-10	-1.11773
44066561	chr15:44066561:G:A	1.75179e-09	-2.08401e-10	-1.22006
44066825	chr15:44066825:A:T	1.84704e-09	-2.08401e-10	-1.16712
44068442	chr15:44068442:G:A	1.97319e-09	-2.08401e-10	-1.10105
44069135	chr15:44069135:C:A	1.68628e-09	-2.08401e-10	-1.25818
44069344	chr15:44069344:G:A	2.38525e-09	-2.08401e-10	-0.911401
44069831	chr15:44069831:C:T	1.94848e-09	-1.11365	-2.85769e-10
44070671	chr15:44070671:A:G	7.18311e-10	-0.901075	-1.21048
44071394	chr15:44071394:T:C	1.94356e-09	-2.08401e-10	-1.11618
44071541	chr15:44071541:G:A	0.000563478	11.4612	-2.85769e-10
44072011	chr15:44072011:G:A	1.1096e-09	-1.6767	-2.85769e-10
44072067	chr15:44072067:T:C	9.30404e-10	-1.85284	-2.85769e-10
44072592	chr15:44072592:G:A	3.87098e-09	-2.08401e-10	-0.427196
44072703	chr15:44072703:T:A	3.85758e-06	5.83721	0.63988
44073252	chr15:44073252:T:C	2.09437e-09	-2.08401e-10	-1.04145
44073748	chr15:44073748:G:T	2.64457e-08	1.38007	0.114324
44073780	chr15:44073780:C:T	1.10436e-09	-1.68144	-2.85769e-10
44073973	chr15:44073973:A:C	1.68567e-09	-2.08401e-10	-1.25854
44074060	chr15:44074060:T:A	6.35432e-07	3.2899	1.3837
44074400	chr15:44074400:T:C	2.45664e-09	-2.08401e-10	-0.881909
44074685	chr15:44074685:T:C	4.35797e-09	-2.08401e-10	-0.308697
44074909	chr15:44074909:G:C	1.59309e-09	-1.31503	-2.85769e-10
44075008	chr15:44075008:C:A	1.70263e-09	-2.08401e-10	-1.24853
44075092	chr15:44075092:A:C	5.31737e-07	3.29286	1.20258
44075263	chr15:44075263:T:C	2.39619e-09	-2.08401e-10	-0.906822
44075866	chr15:44075866:G:A	2.66947e-10	-1.84565	-1.25576
44077104	chr15:44077104:T:G	2.94948e-09	-2.08401e-10	-0.699073
44077566	chr15:44077566:T:C	1.70704e-09	-2.08401e-10	-1.24594
44077702	chr15:44077702:G:A	1.79091e-09	-2.08401e-10	-1.19798
44078137	chr15:44078137:A:G	2.06396e-09	-2.08401e-10	-1.05608
44078435	chr15:44078435:T:C	2.50885e-09	-2.08401e-10	-0.860879
44078638	chr15:44078638:TAA:T	6.0686e-10	-1.06317	-1.21699
44079157	chr15:44079157:G:A	1.93085e-09	-2.08401e-10	-1.12274
44079765	chr15:44079765:T:C	2.30336e-09	-2.08401e-10	-0.946335
44081196	chr15:44081196:A:C	2.09368e-09	-2.08401e-10	-1.04178
44081689	chr15:44081689:A:G	3.62699e-09	-0.184229	-0.308071
44082144	chr15:44082144:G:A	1.73122e-09	-2.08401e-10	-1.23188
44082202	chr15:44082202:G:A	3.05309e-09	-2.08401e-10	-0.664551
44082216	chr15:44082216:A:G	1.04758e-09	-1.73422	-2.85769e-10
44082555	chr15:44082555:T:C	1.0288e-09	-1.75231	-2.85769e-10
44082762	chr15:44082762:A:C	2.45333e-09	-2.08401e-10	-0.883258
44083726	chr15:44083726:T:C	0.000647685	11.6005	-2.85769e-10
44083910	chr15:44083910:C:A	1.82752e-09	-2.08401e-10	-1.17775
44084428	chr15:44084428:T:A	9.29309e-10	-0.81728	-1.03674
44084508	chr15:44084508:T:C	3.0039e-08	1.62179	-2.85769e-10
44085148	chr15:44085148:C:A	3.14233e-09	-2.08401e-10	-0.635739
44085201	chr15:44085201:A:G	6.4866e-10	-1.01012	-1.20343
44085249	chr15:44085249:T:C	2.54939e-09	-2.08401e-10	-0.844849
44085552	chr15:44085552:T:C	2.0823e-09	-2.08401e-10	-1.04723
44085557	chr15:44085557:G:A	9.19128e-10	-1.86503	-2.85769e-10
44085676	chr15:44085676:T:C	2.48252e-09	-2.08401e-10	-0.871429
44086645	chr15:44086645:C:T	2.17895e-06	5.51541	0.390484
44086921	chr15:44086921:A:G	1.92418e-09	-2.08401e-10	-1.12621
44087179	chr15:44087179:T:C	2.43725e-09	-2.08401e-10	-0.889835
44087354	chr15:44087354:G:A	3.33386e-09	-2.08401e-10	-0.576573
44088026	chr15:44088026:T:C	1.15616e-09	-1.6356	-2.85769e-10
44088354	chr15:44088354:T:A	2.37095e-09	-2.08401e-10	-0.917412
44088706	chr15:44088706:G:A	1.39888e-06	5.29551	0.167215
44088753	chr15:44088753:G:A	1.75184e-09	-2.08401e-10	-1.22004
44088961	chr15:44088961:C:T	1.06557e-09	-1.71719	-2.85769e-10
44089209	chr15:44089209:C:T	1.89991e-09	-2.08401e-10	-1.1389
44090200	chr15:44090200:A:C	2.50802e-08	1.44138	-2.85769e-10
44090311	chr15:44090311:G:A	6.05343e-09	-2.08401e-10	0.0199215
44090362	chr15:44090362:C:A	1.688e-09	-2.08401e-10	-1.25716
44090387	chr15:44090387:T:G	9.21396e-10	-1.86257	-2.85769e-10
44091322	chr15:44091322:A:G	3.88837e-09	-2.08401e-10	-0.422714
44091349	chr15:44091349:T:C	3.61819e-10	-1.59147	-1.20584
44091476	chr15:44091476:C:T	2.15218e-09	-2.08401e-10	-1.01422
44091726	chr15:44091726:T:TA	1.68576e-09	-2.08401e-10	-1.25848
44092120	chr15:44092120:G:A	1.06791e-09	-1.715	-2.85769e-10
44093024	chr15:44093024:C:T	1.01877e-08	-2.08401e-10	0.540475
44093056	chr15:44093056:C:T	4.95012e-10	-1.82843	-0.655442
44093666	chr15:44093666:G:A	4.12764e-08	2.58221	-0.642621
44093734	chr15:44093734:G:A	2.31865e-09	-2.08401e-10	-0.939719
44093862	chr15:44093862:A:G	5.26172e-10	-1.27953	-1.1433
44093886	chr15:44093886:G:A	2.20296e-09	-2.08401e-10	-0.990904
44093918	chr15:44093918:A:T	4.65011e-10	-1.28836	-1.25804
44094043	chr15:44094043:A:G	4.33108e-09	-2.08401e-10	-0.314888
44094315	chr15:44094315:G:A	1.84295e-09	-2.08401e-10	-1.16934
44094489	chr15:44094489:G:A	4.2349e-10	-1.38263	-1.2573
44094848	chr15:44094848:A:G	1.07689e-09	-1.70663	-2.85769e-10
44094954	chr15:44094954:T:C	1.79175e-09	-2.08401e-10	-1.19751
44095020	chr15:44095020:C:T	1.72277e-09	-2.08401e-10	-1.23677
44095049	chr15:44095049:A:G	1.01205e-09	-1.76872	-2.85769e-10
44095185	chr15:44095185:C:G	7.12395e-10	-1.76251	-0.357313
44095420	chr15:44095420:G:A	1.69929e-09	-2.08401e-10	-1.25049
44096602	chr15:44096602:C:T	1.02473e-09	-1.75628	-2.85769e-10
44096618	chr15:44096618:G:T	2.90238e-09	-2.08401e-10	-0.715172
44096749	chr15:44096749:G:A	9.95238e-10	-1.78548	-2.85769e-10
44096809	chr15:44096809:G:A	2.66296e-09	-2.08401e-10	-0.801266
44097672	chr15:44097672:T:C	3.75115e-06	6.52189	-0.0727758
44097699	chr15:44097699:G:A	2.36551e-07	3.56106	0.124402
44097738	chr15:44097738:A:G	1.97176e-09	-2.08401e-10	-1.10178
44098088	chr15:44098088:T:C	2.99341e-07	3.71028	0.210598
44098298	chr15:44098298:G:A	2.62422e-09	-2.08401e-10	-0.815919
44098767	chr15:44098767:A:G	9.14265e-10	-1.87034	-2.85769e-10
44099017	chr15:44099017:A:G	1.39068e-07	3.15426	-2.85769e-10
44099215	chr15:44099215:C:A	2.57813e-09	-2.08401e-10	-0.833638
44099374	chr15:44099374:T:C	2.68479e-09	-2.08401e-10	-0.793101
44100115	chr15:44100115:A:G	4.78985e-10	-1.29406	-1.22273
44100783	chr15:44100783:G:A	1.97919e-09	-2.08401e-10	-1.09802
44101106	chr15:44101106:G:A	1.76366e-09	-2.08401e-10	-1.21331
44101187	chr15:44101187:A:C	2.5729e-09	-2.08401e-10	-0.835669
44101354	chr15:44101354:A:T	1.7316e-09	-2.08401e-10	-1.23166
44102896	chr15:44102896:C:T	1.71661e-09	-2.08401e-10	-1.24035
44103110	chr15:44103110:T:C	1.68561e-09	-2.08401e-10	-1.25857
44103216	chr15:44103216:C:T	4.11611e-09	-2.08401e-10	-0.365796
44103716	chr15:44103716:T:C	1.0038e-09	-1.77691	-2.85769e-10
44103837	chr15:44103837:G:T	3.37588e-06	6.51078	-0.167076
44104540	chr15:44104540:T:A	1.84486e-09	-2.08401e-10	-1.1683
44105962	chr15:44105962:G:A	1.9818e-09	-2.08401e-10	-1.0967
44106000	chr15:44106000:T:C	9.40743e-10	-1.84179	-2.85769e-10
44106002	chr15:44106002:C:T	9.18795e-10	-1.8654	-2.85769e-10
44106107	chr15:44106107:C:T	1.23965e-08	-2.08401e-10	0.736714
44106704	chr15:44106704:A:G	1.21849e-09	-0.366761	-1.21633
44106848	chr15:44106848:C:T	9.91463e-10	-1.78928	-2.85769e-10
44106904	chr15:44106904:C:T	2.18764e-09	-2.08401e-10	-0.997881
44107342	chr15:44107342:T:C	4.07761e-07	3.75052	0.479456
44107430	chr15:44107430:G:A	4.28523e-07	3.72292	0.556722
44107445	chr15:44107445:T:C	6.46368e-09	-2.08401e-10	0.0854954
44107910	chr15:44107910:A:T	1.73372e-09	-2.08401e-10	-1.23043
44108253	chr15:44108253:C:T	1.54553e-09	-1.81097	0.465639
44108364	chr15:44108364:G:A	1.94349e-09	-2.08401e-10	-1.11622
44108450	chr15:44108450:G:A	2.49281e-07	3.51342	0.224454
44108579	chr15:44108579:A:G	1.73238e-09	-2.08401e-10	-1.23121
44108618	chr15:44108618:C:G	1.83162e-09	-2.08401e-10	-1.17551
44108797	chr15:44108797:C:T	3.58996e-09	-0.502562	-2.85769e-10
44109016	chr15:44109016:AAAAT:A	2.4406e-09	-2.08401e-10	-0.888459
44109204	chr15:44109204:T:C	9.17993e-10	-1.86627	-2.85769e-10
44111087	chr15:44111087:C:G	5.03791e-06	6.68171	0.0623299
44112545	chr15:44112545:C:G	3.33602e-09	-2.08401e-10	-0.575924
44112688	chr15:44112688:A:G	8.84197e-09	-2.08401e-10	0.398807
44112716	chr15:44112716:C:T	1.72491e-09	-2.08401e-10	-1.23553
44112747	chr15:44112747:C:T	2.60486e-09	-2.08401e-10	-0.823327
44113504	chr15:44113504:T:C	1.73382e-09	-2.08401e-10	-1.23038
44113768	chr15:44113768:A:C	3.71556e-09	-2.08401e-10	-0.468174
44113823	chr15:44113823:A:C	6.09982e-06	6.96904	-0.0337335
44114119	chr15:44114119:G:A	2.20285e-07	3.4631	0.151118
44114438	chr15:44114438:C:T	1.29562e-07	3.08345	-2.85769e-10
44114489	chr15:44114489:A:G	1.80198e-09	-2.08401e-10	-1.19181
44114692	chr15:44114692:C:T	1.69121e-09	-2.08401e-10	-1.25526
44115451	chr15:44115451:G:A	1.21319e-09	-1.58745	-2.85769e-10
44115836	chr15:44115836:C:T	1.68885e-09	-2.08401e-10	-1.25666
44116228	chr15:44116228:G:T	7.26615e-10	-1.04408	-1.05598
44116459	chr15:44116459:T:C	1.72134e-09	-2.08401e-10	-1.2376
44117341	chr15:44117341:C:T	5.07416e-07	4.00669	0.441934
44117550	chr15:44117550:G:C	1.74301e-09	-2.08401e-10	-1.22509
44117672	chr15:44117672:C:T	4.66415e-07	3.91503	0.449343
44117884	chr15:44117884:T:C	5.65218e-07	4.19382	0.362685
44118739	chr15:44118739:A:G	4.65649e-07	3.8531	0.509626
44119412	chr15:44119412:C:A	1.79516e-09	-2.08401e-10	-1.19561
44119695	chr15:44119695:A:G	2.15322e-09	-2.08401e-10	-1.01374
44120225	chr15:44120225:T:C	1.77685e-09	-2.08401e-10	-1.20586
44120400	chr15:44120400:C:T	5.25125e-07	3.96364	0.519292
44120422	chr15:44120422:C:A	5.13639e-06	6.67723	0.0861776
44120437	chr15:44120437:A:T	5.80841e-06	6.80739	0.0789691
44120486	chr15:44120486:A:C	2.32974e-09	-2.08401e-10	-0.934945
44120488	chr15:44120488:G:GATAAGGAAGA	1.09332e-09	-1.69149	-2.85769e-10
44121155	chr15:44121155:TG:T	4.6253e-07	3.97097	0.385039
44121282	chr15:44121282:GA:G	1.15137e-07	2.9964	-0.0309837
44122172	chr15:44122172:C:T	5.46024e-06	6.69076	0.133781
44122178	chr15:44122178:C:G	4.93977e-07	3.96026	0.461526
44122418	chr15:44122418:C:T	4.43234e-07	3.81896	0.494435
44122435	chr15:44122435:G:A	3.68561e-09	-2.08401e-10	-0.476268
44122724	chr15:44122724:C:A	4.67479e-07	3.8879	0.478752
44122902	chr15:44122902:A:T	1.83604e-09	-2.08401e-10	-1.17309
44123073	chr15:44123073:A:G	5.13136e-07	4.02809	0.431742
44123688	chr15:44123688:T:A	4.11931e-07	3.70472	0.53543
44124040	chr15:44124040:G:A	3.67695e-10	-1.70312	-1.07809
44124156	chr15:44124156:C:A	1.75644e-09	-2.08401e-10	-1.21741
44124332	chr15:44124332:T:C	2.52495e-09	-2.08401e-10	-0.854481
44124383	chr15:44124383:T:C	2.41324e-09	-2.08401e-10	-0.899731
44124814	chr15:44124814:A:T	4.72352e-07	3.8723	0.504722
44124870	chr15:44124870:C:T	6.46382e-08	1.40268	0.985423
44125177	chr15:44125177:C:T	1.89246e-09	-2.08401e-10	-1.14282
44125178	chr15:44125178:G:A	4.66947e-07	3.90674	0.458777
44125408	chr15:44125408:C:T	5.42648e-07	4.05699	0.458763
44125537	chr15:44125537:C:A	4.42842e-07	3.80792	0.504594
44125869	chr15:44125869:C:T	3.79931e-09	-2.08401e-10	-0.445884
44126011	chr15:44126011:C:A	1.77585e-09	-2.08401e-10	-1.20643
44126835	chr15:44126835:TA:T	9.15545e-10	-1.86894	-2.85769e-10
44127152	chr15:44127152:G:A	3.48608e-10	-1.69031	-1.1442
44127261	chr15:44127261:C:T	4.50377e-07	3.82708	0.502298
44127566	chr15:44127566:T:C	2.15479e-09	-2.08401e-10	-1.01301
44128046	chr15:44128046:G:A	6.61325e-08	1.34159	1.06937
44128309	chr15:44128309:G:C	9.94754e-09	-2.08401e-10	0.516621
44130040	chr15:44130040:C:G	5.91844e-08	1.3213	0.97865
44130605	chr15:44130605:A:T	1.68902e-09	-2.08401e-10	-1.25655
44130901	chr15:44130901:G:A	9.32368e-10	-1.85073	-2.85769e-10
44131631	chr15:44131631:G:A	5.94357e-08	1.26288	1.04131
44131648	chr15:44131648:T:C	5.72779e-08	1.22538	1.04184
44131701	chr15:44131701:T:C	1.78206e-09	-2.08401e-10	-1.20294
44132118	chr15:44132118:T:G	5.47254e-08	1.28375	0.937877
44132392	chr15:44132392:G:T	5.97654e-09	-2.08401e-10	0.00713837
44132633	chr15:44132633:T:G	2.59386e-09	-2.08401e-10	-0.827558
44132864	chr15:44132864:TCTC:T	7.11375e-10	-0.981631	-1.13963
44133359	chr15:44133359:A:G	5.70125e-08	1.34384	0.918724
44134362	chr15:44134362:C:T	4.08937e-09	-2.08401e-10	-0.372313
44134392	chr15:44134392:A:G	5.8004e-08	1.2505	1.02931
44134511	chr15:44134511:T:C	1.80501e-09	-2.08401e-10	-1.19014
44134518	chr15:44134518:A:G	2.08327e-07	2.84952	0.708883
44134583	chr15:44134583:G:C	4.57262e-09	-2.08401e-10	-0.260617
44135138	chr15:44135138:A:G	1.96308e-09	-2.08401e-10	-1.10619
44135151	chr15:44135151:C:A	8.64586e-09	-2.08401e-10	0.376377
44135227	chr15:44135227:T:C	1.80449e-09	-2.08401e-10	-1.19042
44135447	chr15:44135447:T:C	2.73297e-09	-2.08401e-10	-0.775314
44135599	chr15:44135599:A:G	1.74697e-07	2.77855	0.603806
44135758	chr15:44135758:G:A	4.42701e-08	1.39196	0.617642
44135865	chr15:44135865:G:A	4.28509e-09	-0.325561	-2.85769e-10
44135975	chr15:44135975:G:A	1.70887e-09	-2.08401e-10	-1.24487
44136224	chr15:44136224:ATGT:A	6.66496e-08	1.27446	1.14429
44136675	chr15:44136675:T:TA	5.6766e-08	1.24852	1.00971
44136687	chr15:44136687:C:T	2.03558e-07	2.80527	0.729972
44136724	chr15:44136724:T:C	3.83373e-09	-2.08401e-10	-0.436866
44136776	chr15:44136776:T:G	1.80354e-09	-2.08401e-10	-1.19095
44136784	chr15:44136784:C:T	4.91215e-08	1.01592	1.09767
44137687	chr15:44137687:T:C	2.47981e-07	2.90866	0.823987
44137873	chr15:44137873:A:T	2.26399e-09	-2.08401e-10	-0.963576
44138086	chr15:44138086:G:A	1.80563e-09	-2.08401e-10	-1.18979
44138134	chr15:44138134:G:A	6.92443e-08	1.3947	1.06223
44138401	chr15:44138401:C:T	5.96616e-09	-2.08401e-10	0.00539926
44138947	chr15:44138947:A:G	2.31142e-07	2.85318	0.809154
44139302	chr15:44139302:C:CT	1.68682e-09	-2.08401e-10	-1.25786
44140025	chr15:44140025:T:C	3.99269e-09	-2.08401e-10	-0.396238
44140327	chr15:44140327:T:C	1.09552e-09	-1.68948	-2.85769e-10
44140561	chr15:44140561:G:T	6.69346e-09	-2.08401e-10	0.120428
44140944	chr15:44140944:G:A	2.30162e-07	2.94738	0.710702
44141024	chr15:44141024:T:C	6.72447e-10	-1.83362	-0.343912
44141179	chr15:44141179:C:T	2.48127e-07	2.94908	0.784157
44142114	chr15:44142114:T:G	2.37352e-07	3.00774	0.681098
44142289	chr15:44142289:G:A	7.50089e-09	-2.08401e-10	0.234319
44142958	chr15:44142958:C:T	1.74828e-09	-1.81387	0.591796
44143065	chr15:44143065:T:C	5.79743e-08	1.21881	1.06049
44143511	chr15:44143511:G:A	1.84127e-09	-2.08401e-10	-1.17025
44143561	chr15:44143561:A:G	3.75605e-09	-2.08401e-10	-0.457336
44143652	chr15:44143652:G:A	6.45373e-08	1.37673	1.00981
44143758	chr15:44143758:C:T	7.19572e-08	1.46135	1.03402
44143782	chr15:44143782:G:A	6.11832e-08	1.34498	0.988185
44144254	chr15:44144254:A:G	9.48163e-10	-1.83393	-2.85769e-10
44145425	chr15:44145425:TC:T	4.25612e-09	-2.08401e-10	-0.332347
44145494	chr15:44145494:G:T	5.19535e-08	1.16086	1.00878
44145943	chr15:44145943:A:G	1.78991e-09	-2.08401e-10	-1.19854
44146161	chr15:44146161:A:G	7.59278e-09	-2.08401e-10	0.246494
44146565	chr15:44146565:T:C	1.52625e-09	-1.74548	0.387586
44147182	chr15:44147182:G:A	2.46676e-07	2.9496	0.777774
44147274	chr15:44147274:G:A	1.79429e-09	-2.08401e-10	-1.19609
44147393	chr15:44147393:C:G	2.21625e-07	2.92492	0.695365
44147399	chr15:44147399:G:A	3.85044e-09	-2.08401e-10	-0.432517
44147713	chr15:44147713:G:A	4.89993e-09	-2.08401e-10	-0.191483
44148021	chr15:44148021:T:G	2.50282e-09	-0.863286	-2.85769e-10
44148318	chr15:44148318:T:C	1.68587e-09	-2.08401e-10	-1.25842
44148454	chr15:44148454:G:A	6.9077e-10	-1.75067	-0.399986
44148560	chr15:44148560:C:T	1.60637e-07	2.76992	0.528526
44148694	chr15:44148694:T:G	1.09688e-09	-1.68823	-2.85769e-10
44148748	chr15:44148748:T:C	1.58366e-09	-0.310996	-1.00997
44150372	chr15:44150372:A:G	3.76836e-10	-1.49793	-1.25872
44150559	chr15:44150559:C:T	1.06704e-08	-2.08401e-10	0.586766
44150816	chr15:44150816:G:T	1.68987e-09	-2.08401e-10	-1.25605
44150932	chr15:44150932:T:A	4.21133e-10	-1.39119	-1.25432
44151008	chr15:44151008:C:T	2.97782e-09	-2.08401e-10	-0.689512
44151040	chr15:44151040:C:T	1.69837e-09	-2.08401e-10	-1.25104
44151103	chr15:44151103:CA:C	4.66285e-08	1.21782	0.843686
44151751	chr15:44151751:C:T	7.24524e-10	-0.974808	-1.12814
44152106	chr15:44152106:A:T	2.12764e-09	-2.08401e-10	-1.02569
44152107	chr15:44152107:G:A	2.15147e-09	-2.08401e-10	-1.01455
44152330	chr15:44152330:A:G	3.53178e-10	-1.8589	-0.962591
44152778	chr15:44152778:T:C	3.2715e-10	-1.83266	-1.06538
44153303	chr15:44153303:T:C	1.72348e-09	-1.23636	-2.85769e-10
44153410	chr15:44153410:G:A	2.10509e-07	3.10781	0.461011
44153563	chr15:44153563:A:T	1.70707e-09	-2.08401e-10	-1.24593
44154064	chr15:44154064:G:A	7.53617e-10	-0.933138	-1.13044
44154101	chr15:44154101:T:C	1.70703e-09	-2.08401e-10	-1.24595
44154240	chr15:44154240:T:C	3.2549e-09	-2.08401e-10	-0.600542
44154765	chr15:44154765:G:A	1.88242e-09	-2.08401e-10	-1.14815
44154963	chr15:44154963:A:G	1.73683e-09	-2.08401e-10	-1.22864
44155212	chr15:44155212:T:C	1.7639e-09	-2.08401e-10	-1.21318
44155837	chr15:44155837:C:T	9.17504e-10	-1.8668	-2.85769e-10
44156148	chr15:44156148:A:G	2.19021e-09	-2.08401e-10	-0.996708
44156195	chr15:44156195:G:C	1.70839e-09	-2.08401e-10	-1.24515
44156311	chr15:44156311:C:T	2.94233e-10	-1.77864	-1.22545
44156749	chr15:44156749:T:C	1.70673e-09	-2.08401e-10	-1.24613
44156795	chr15:44156795:T:C	1.69369e-09	-2.08401e-10	-1.25379
44157025	chr15:44157025:G:A	1.70757e-09	-2.08401e-10	-1.24563
44157179	chr15:44157179:A:G	1.73158e-09	-2.08401e-10	-1.23167
44157207	chr15:44157207:G:T	1.70712e-09	-2.08401e-10	-1.24589
44157342	chr15:44157342:T:C	1.72364e-09	-2.08401e-10	-1.23627
44158208	chr15:44158208:C:T	1.0339e-09	-1.74736	-2.85769e-10
44158298	chr15:44158298:A:G	1.8863e-07	2.99372	0.465369
44158391	chr15:44158391:T:C	1.13536e-07	1.71669	1.23472
44158793	chr15:44158793:G:A	2.16712e-07	3.08549	0.512379
44158848	chr15:44158848:CTCAG:C	3.59469e-09	-2.08401e-10	-0.501245
44158938	chr15:44158938:T:C	1.7067e-09	-2.08401e-10	-1.24614
44159043	chr15:44159043:C:T	1.70919e-09	-2.08401e-10	-1.24468
44159084	chr15:44159084:G:C	7.13967e-09	-2.08401e-10	0.184962
44159670	chr15:44159670:G:A	1.70727e-09	-2.08401e-10	-1.24581
44160025	chr15:44160025:C:T	1.71616e-09	-2.08401e-10	-1.24061
44160169	chr15:44160169:C:A	1.70707e-09	-2.08401e-10	-1.24593
44160263	chr15:44160263:G:A	1.70684e-09	-2.08401e-10	-1.24606
44160275	chr15:44160275:G:C	4.51003e-09	-2.08401e-10	-0.2744
44160446	chr15:44160446:T:C	1.70707e-09	-2.08401e-10	-1.24593
44160536	chr15:44160536:A:C	1.70716e-09	-2.08401e-10	-1.24587
44160614	chr15:44160614:A:G	1.68521e-09	-2.08401e-10	-1.25881
44160989	chr15:44160989:G:T	1.70707e-09	-2.08401e-10	-1.24593
44161250	chr15:44161250:C:A	9.34957e-10	-1.84796	-2.85769e-10
44161321	chr15:44161321:G:C	2.17678e-09	-2.08401e-10	-1.00286
44161411	chr15:44161411:G:A	1.727e-09	-2.08401e-10	-1.23432
44161539	chr15:44161539:T:C	1.73683e-09	-2.08401e-10	-1.22864
44161597	chr15:44161597:T:C	1.699e-09	-2.08401e-10	-1.25066
44161730	chr15:44161730:C:G	1.99322e-09	-2.08401e-10	-1.09095
44161888	chr15:44161888:G:A	1.04303e-09	-1.73858	-2.85769e-10
44162021	chr15:44162021:A:C	1.70528e-09	-2.08401e-10	-1.24697
44162039	chr15:44162039:A:C	5.18333e-10	-1.76646	-0.671384
44162212	chr15:44162212:C:T	1.31502e-09	-1.50685	-2.85769e-10
44162374	chr15:44162374:C:CTACA	4.41849e-10	-1.86248	-0.73501
44162436	chr15:44162436:T:C	1.74497e-09	-2.08401e-10	-1.22397
44162790	chr15:44162790:C:T	6.94822e-09	-2.08401e-10	0.157782
44163204	chr15:44163204:T:TC	1.1274e-09	-1.43401	-0.226784
44163473	chr15:44163473:A:G	2.15563e-09	-2.08401e-10	-1.01262
44164366	chr15:44164366:T:TCACAG	1.68577e-09	-2.08401e-10	-1.25848
44164598	chr15:44164598:T:C	1.74593e-09	-2.08401e-10	-1.22342
44164842	chr15:44164842:C:G	1.82394e-09	-2.08401e-10	-1.1797
44164892	chr15:44164892:T:C	2.12144e-09	-2.08401e-10	-1.02861
44165278	chr15:44165278:G:C	1.68569e-09	-2.08401e-10	-1.25853
44165455	chr15:44165455:C:A	3.6125e-08	1.02591	0.780368
44165463	chr15:44165463:G:T	1.68586e-09	-2.08401e-10	-1.25842
44165709	chr15:44165709:C:T	1.99484e-09	-2.08401e-10	-1.09014
44165827	chr15:44165827:C:T	1.84718e-07	2.85436	0.58377
44165965	chr15:44165965:T:C	1.68511e-09	-2.08401e-10	-1.25887
44165966	chr15:44165966:G:A	1.6851e-09	-2.08401e-10	-1.25888
44166419	chr15:44166419:T:G	2.90349e-09	-2.08401e-10	-0.714789
44166436	chr15:44166436:G:T	1.3079e-07	1.75899	1.33389
44166471	chr15:44166471:C:T	7.7325e-10	-0.936857	-1.101
44166677	chr15:44166677:G:A	1.68551e-09	-2.08401e-10	-1.25864
44167196	chr15:44167196:G:A	2.86456e-09	-2.08401e-10	-0.728289
44167748	chr15:44167748:C:T	1.69754e-09	-2.08401e-10	-1.25152
44167785	chr15:44167785:T:G	1.68564e-09	-2.08401e-10	-1.25856
44167817	chr15:44167817:C:A	3.07244e-09	-2.08401e-10	-0.658233
44168111	chr15:44168111:C:T	1.68574e-09	-2.08401e-10	-1.2585
44168246	chr15:44168246:T:C	1.68576e-09	-2.08401e-10	-1.25849
44168351	chr15:44168351:G:T	1.68564e-09	-2.08401e-10	-1.25856
44168582	chr15:44168582:C:T	1.6856e-09	-2.08401e-10	-1.25858
44168604	chr15:44168604:A:G	3.01832e-09	-1.75813	1.08213
44168913	chr15:44168913:A:G	1.68567e-09	-2.08401e-10	-1.25854
44169023	chr15:44169023:T:C	1.68565e-09	-2.08401e-10	-1.25855
44169692	chr15:44169692:C:T	1.37139e-07	1.76995	1.37034
44169941	chr15:44169941:C:A	1.55764e-09	-1.33753	-2.85769e-10
44170586	chr15:44170586:G:A	1.6907e-09	-2.08401e-10	-1.25556
44170756	chr15:44170756:T:C	1.67642e-07	2.89863	0.442497
44171254	chr15:44171254:T:A	1.11335e-09	-1.67333	-2.85769e-10
44171881	chr15:44171881:A:G	4.77372e-09	-2.08401e-10	-0.217578
44172202	chr15:44172202:C:T	1.7397e-09	-2.08401e-10	-1.22699
44172259	chr15:44172259:T:G	2.06289e-09	-2.08401e-10	-1.05659
44172414	chr15:44172414:A:C	1.73086e-09	-2.08401e-10	-1.23208
44172576	chr15:44172576:C:A	2.22322e-09	-2.08401e-10	-0.981745
44172708	chr15:44172708:C:T	2.08944e-09	-2.08401e-10	-1.04381
44172810	chr15:44172810:GA:G	1.94875e-09	-2.08401e-10	-1.11352
44173690	chr15:44173690:C:G	1.67939e-09	-1.26227	-2.85769e-10
44174225	chr15:44174225:A:C	1.73168e-09	-2.08401e-10	-1.23161
44174414	chr15:44174414:C:A	1.73189e-09	-2.08401e-10	-1.23149
44174597	chr15:44174597:T:C	7.26594e-10	-1.12667	-0.973424
44174627	chr15:44174627:G:A	1.76809e-09	-2.08401e-10	-1.2108
44174879	chr15:44174879:G:A	1.73208e-09	-2.08401e-10	-1.23138
44175181	chr15:44175181:T:A	1.70205e-09	-2.08401e-10	-1.24887
44175338	chr15:44175338:A:G	1.55491e-09	-1.33928	-2.85769e-10
44175404	chr15:44175404:C:T	2.00004e-09	-2.08401e-10	-1.08753
44175813	chr15:44175813:C:T	6.19747e-09	-2.08401e-10	0.0434379
44175870	chr15:44175870:A:T	1.70167e-09	-2.08401e-10	-1.2491
44176005	chr15:44176005:C:G	1.70116e-09	-2.08401e-10	-1.2494
44176761	chr15:44176761:G:A	1.7075e-09	-2.08401e-10	-1.24568
44176768	chr15:44176768:T:C	1.70855e-09	-2.08401e-10	-1.24506
44177158	chr15:44177158:A:T	1.74219e-09	-2.08401e-10	-1.22556
44177875	chr15:44177875:A:G	1.07323e-09	-1.31913	-0.390901
44178112	chr15:44178112:G:A	1.70436e-09	-2.08401e-10	-1.24751
44178492	chr15:44178492:G:A	1.70106e-09	-2.08401e-10	-1.24945
44178589	chr15:44178589:T:A	1.73185e-09	-2.08401e-10	-1.23151
44178790	chr15:44178790:C:T	1.73212e-09	-2.08401e-10	-1.23136
44178824	chr15:44178824:C:G	1.73498e-09	-2.08401e-10	-1.22971
44178989	chr15:44178989:T:C	9.21578e-10	-1.86237	-2.85769e-10
44179028	chr15:44179028:C:T	2.56564e-09	-2.08401e-10	-0.838494
44179194	chr15:44179194:C:A	3.03802e-08	-2.08401e-10	1.63309
44179653	chr15:44179653:C:T	2.32067e-09	-2.08401e-10	-0.938848
44179774	chr15:44179774:T:C	3.73454e-09	-2.08401e-10	-0.46308
44180063	chr15:44180063:AAAAAAAAAAGGC:A	3.42714e-09	-2.08401e-10	-0.548979
44180105	chr15:44180105:C:T	6.63247e-08	1.56749	0.846374
44180529	chr15:44180529:A:G	1.70192e-09	-2.08401e-10	-1.24894
44180590	chr15:44180590:A:G	1.70062e-09	-2.08401e-10	-1.24971
44180662	chr15:44180662:T:G	1.69872e-09	-2.08401e-10	-1.25083
44180974	chr15:44180974:T:G	8.31674e-09	-0.0138686	0.351435
44181010	chr15:44181010:T:C	2.3438e-09	-2.08401e-10	-0.928931
44181051	chr15:44181051:T:A	1.73831e-09	-2.08401e-10	-1.22779
44181291	chr15:44181291:G:A	3.40493e-09	-1.55564	1.00016
44182478	chr15:44182478:T:C	3.37389e-09	-1.67536	1.11072
44182531	chr15:44182531:A:G	3.22799e-09	-1.77142	1.16258
44182708	chr15:44182708:T:C	5.37758e-09	0.21912	-0.317586
44182989	chr15:44182989:G:A	5.40387e-09	-0.245222	0.151634
44182996	chr15:44182996:C:T	3.20323e-08	1.68604	-2.85769e-10
44183130	chr15:44183130:A:G	3.71533e-09	-1.64333	1.1751
44183205	chr15:44183205:G:A	1.47386e-09	-0.884974	-0.507842
44183250	chr15:44183250:A:AG	1.41545e-09	-1.51904	0.0857868
44183891	chr15:44183891:A:G	1.50015e-09	-1.03624	-0.338899
44185183	chr15:44185183:G:A	1.43583e-09	-1.51885	0.0998883
44187165	chr15:44187165:G:A	2.9397e-09	-2.08401e-10	-0.702396
44187511	chr15:44187511:G:T	1.41578e-09	-1.57878	0.145761
44187643	chr15:44187643:T:C	2.21768e-09	-2.08401e-10	-0.98424
44187682	chr15:44187682:C:T	1.44857e-09	-1.54105	0.130924
44188103	chr15:44188103:T:C	1.63326e-09	-1.45681	0.166685
44188179	chr15:44188179:G:A	1.96373e-09	-2.08401e-10	-1.10586
44188656	chr15:44188656:A:G	1.72945e-09	-2.08401e-10	-1.2329
44189460	chr15:44189460:C:G	2.55909e-09	-2.08401e-10	-0.841054
44189617	chr15:44189617:C:T	9.26011e-10	-1.54548	-0.312094
44190501	chr15:44190501:G:GAA	1.53492e-09	-1.35377	0.0015386
44190916	chr15:44190916:T:C	1.37359e-09	-1.29511	-0.168158
44190931	chr15:44190931:G:C	2.95434e-09	-2.08401e-10	-0.69743
44191166	chr15:44191166:G:C	1.5137e-09	-1.36404	-0.00210737
44191547	chr15:44191547:T:C	1.42796e-08	-2.08401e-10	0.87813
44191636	chr15:44191636:T:C	8.89533e-10	-1.51287	-0.384891
44191735	chr15:44191735:C:A	1.18094e-09	-1.61439	-2.85769e-10
44192695	chr15:44192695:A:G	3.80042e-10	-1.80994	-0.938241
44193078	chr15:44193078:A:G	1.3068e-09	-1.14801	-0.365112
44193508	chr15:44193508:G:A	9.9569e-10	-1.78502	-2.85769e-10
44194041	chr15:44194041:G:C	1.60402e-09	-1.33259	0.0243998
44194313	chr15:44194313:C:T	1.10533e-09	-1.54039	-0.140174
44195419	chr15:44195419:G:A	1.68535e-09	-2.08401e-10	-1.25873
44196089	chr15:44196089:C:G	1.86085e-09	-2.08401e-10	-1.15967
44196321	chr15:44196321:G:A	1.28881e-09	-1.30022	-0.226758
44197582	chr15:44197582:T:C	1.00806e-09	-1.77268	-2.85769e-10
44198041	chr15:44198041:T:A	1.48539e-09	-1.3722	-0.0128261
44198259	chr15:44198259:G:T	2.01237e-09	-2.08401e-10	-1.08139
44198761	chr15:44198761:A:G	9.18088e-10	-1.86617	-2.85769e-10
44199406	chr15:44199406:G:A	1.5358e-09	-1.32017	-0.0314798
44200521	chr15:44200521:G:A	1.16334e-09	-1.62941	-2.85769e-10
44200739	chr15:44200739:G:A	4.63408e-08	1.99465	0.0606639
44201005	chr15:44201005:A:C	1.19672e-09	-1.60112	-2.85769e-10
44201369	chr15:44201369:C:A	1.26589e-09	-1.12609	-0.418837
44201820	chr15:44201820:T:G	5.83146e-09	-2.08401e-10	-0.0174363
44202371	chr15:44202371:A:G	4.25085e-09	-2.08401e-10	-0.333585
44202741	chr15:44202741:T:C	1.06541e-07	2.77695	0.110879
44202750	chr15:44202750:C:T	3.29281e-09	-1.45858	0.869618
44204397	chr15:44204397:A:G	5.86878e-09	-0.0110575	-2.85769e-10
44205571	chr15:44205571:C:T	1.04327e-09	-1.65508	-0.0832679
44205604	chr15:44205604:C:T	9.47526e-10	-1.8346	-2.85769e-10
44205897	chr15:44205897:T:A	5.65953e-09	-2.08401e-10	-0.0473634
44206409	chr15:44206409:G:A	9.56986e-10	-1.82467	-2.85769e-10
44206992	chr15:44206992:A:G	1.62619e-09	-1.3429	0.0484365
44208169	chr15:44208169:C:T	1.79268e-09	-2.08401e-10	-1.19699
44208237	chr15:44208237:T:A	2.04316e-09	-2.08401e-10	-1.0662
44208391	chr15:44208391:A:C	1.74265e-09	-2.08401e-10	-1.2253
44208592	chr15:44208592:G:C	4.84257e-09	-2.08401e-10	-0.203257
44209025	chr15:44209025:T:C	2.71841e-10	-1.82696	-1.25628
44210026	chr15:44210026:C:CA	1.58815e-09	-1.6477	0.329566
44210068	chr15:44210068:T:C	1.4903e-09	-1.61512	0.23339
44210330	chr15:44210330:C:T	2.04311e-09	-2.08401e-10	-1.06623
44210555	chr15:44210555:AC:A	9.64406e-10	-1.81695	-2.85769e-10
44210661	chr15:44210661:C:T	6.80623e-10	-1.72916	-0.436292
44212371	chr15:44212371:C:T	9.48502e-10	-1.83358	-2.85769e-10
44213005	chr15:44213005:G:A	1.00592e-09	-1.37723	-0.39757
44213064	chr15:44213064:T:C	1.69383e-09	-2.08401e-10	-1.25371
44213146	chr15:44213146:C:T	7.42505e-10	-1.71605	-0.362376
44213432	chr15:44213432:G:T	1.08092e-09	-1.70289	-2.85769e-10
44214303	chr15:44214303:G:A	1.78404e-09	-2.08401e-10	-1.20182
44214343	chr15:44214343:AG:A	2.93173e-08	1.73904	-0.141562
44214494	chr15:44214494:T:A	1.6953e-09	-2.08401e-10	-1.25284
44214664	chr15:44214664:T:A	2.02082e-09	-2.08401e-10	-1.0772
44215205	chr15:44215205:T:G	3.8035e-10	-1.5567	-1.19067
44216327	chr15:44216327:C:T	2.42546e-09	-2.08401e-10	-0.894682
44216569	chr15:44216569:T:A	6.10346e-08	2.14199	0.188744
44217302	chr15:44217302:G:A	2.34934e-09	-1.58493	0.658365
44218337	chr15:44218337:A:G	1.14027e-09	-1.2895	-0.359938
44218352	chr15:44218352:A:G	9.72491e-10	-1.10021	-0.708387
44218832	chr15:44218832:C:A	1.77289e-09	-2.08401e-10	-1.20809
44219086	chr15:44219086:A:T	2.33244e-09	-0.93379	-2.85769e-10
44219116	chr15:44219116:A:G	1.99683e-09	-2.08401e-10	-1.08914
44219543	chr15:44219543:T:G	1.70841e-09	-2.08401e-10	-1.24514
44219857	chr15:44219857:T:C	1.06355e-09	-1.60826	-0.110834
44220585	chr15:44220585:C:G	1.22612e-08	-2.08401e-10	0.725737
44220892	chr15:44220892:C:T	1.173e-09	-1.45281	-0.168329
44221351	chr15:44221351:A:G	8.11345e-10	-1.25805	-0.731721
44222022	chr15:44222022:A:G	4.50904e-09	-2.08401e-10	-0.274619
44222198	chr15:44222198:C:T	1.18026e-09	-1.64354	0.0285706
44222204	chr15:44222204:T:C	1.20795e-09	-1.62095	0.0291672
44222302	chr15:44222302:C:A	1.11985e-09	-1.48826	-0.179246
44222336	chr15:44222336:A:G	9.58381e-10	-1.70369	-0.119527
44222373	chr15:44222373:G:A	9.22185e-10	-1.62223	-0.239488
44222459	chr15:44222459:T:A	1.19262e-09	-1.64419	0.039643
44222493	chr15:44222493:A:T	1.3741e-09	-1.6291	0.166196
44223013	chr15:44223013:C:T	4.50968e-09	-2.08401e-10	-0.274477
44223063	chr15:44223063:T:C	1.43345e-09	-1.57938	0.15876
44223103	chr15:44223103:C:G	1.51295e-09	-1.63414	0.267494
44223410	chr15:44223410:G:T	1.84504e-09	-2.08401e-10	-1.1682
44223580	chr15:44223580:G:C	1.82567e-09	-2.08401e-10	-1.17876
44223666	chr15:44223666:C:T	4.06527e-08	1.64225	0.282113
44223761	chr15:44223761:A:T	1.52999e-09	-1.51347	0.15803
44224369	chr15:44224369:C:T	1.13578e-09	-1.65338	-2.85769e-10
44224400	chr15:44224400:T:G	1.71064e-09	-2.08401e-10	-1.24384
44224954	chr15:44224954:C:T	9.28131e-10	-1.85529	-2.85769e-10
44225151	chr15:44225151:C:T	1.92182e-09	-1.12743	-2.85769e-10
44225491	chr15:44225491:G:A	9.69429e-10	-1.81175	-2.85769e-10
44226069	chr15:44226069:C:G	1.77249e-09	-2.08401e-10	-1.20832
44227009	chr15:44227009:C:T	2.02611e-09	-2.08401e-10	-1.07458
44227443	chr15:44227443:G:A	2.70438e-09	-2.08401e-10	-0.785833
44228322	chr15:44228322:G:A	2.98825e-09	-2.08401e-10	-0.686015
44228364	chr15:44228364:C:T	1.69108e-09	-2.08401e-10	-1.25533
44228367	chr15:44228367:G:A	9.28283e-10	-1.85512	-2.85769e-10
44228370	chr15:44228370:T:C	3.32409e-08	-2.08401e-10	1.72308
44228599	chr15:44228599:G:A	1.86249e-09	-2.08401e-10	-1.15879
44229148	chr15:44229148:T:C	1.78941e-09	-2.08401e-10	-1.19882
44229150	chr15:44229150:A:G	1.79215e-09	-2.08401e-10	-1.19729
44229797	chr15:44229797:C:T	9.85833e-09	-2.08401e-10	0.507613
44229936	chr15:44229936:G:A	3.71411e-07	0.961979	3.17463
44230056	chr15:44230056:T:C	1.68633e-09	-2.08401e-10	-1.25815
44231437	chr15:44231437:G:A	2.476e-08	-2.08401e-10	1.42852
44231893	chr15:44231893:A:G	5.12643e-10	-1.21506	-1.23382
44232311	chr15:44232311:TGCTTAG:T	1.69778e-09	-2.08401e-10	-1.25138
44232387	chr15:44232387:T:G	1.69242e-09	-2.08401e-10	-1.25454
44232554	chr15:44232554:C:T	2.41528e-09	-2.08401e-10	-0.898888
44232736	chr15:44232736:T:C	1.69145e-09	-2.08401e-10	-1.25512
44233013	chr15:44233013:G:A	8.0548e-09	-2.08401e-10	0.305564
44233082	chr15:44233082:A:G	2.84696e-09	-2.08401e-10	-0.73445
44233843	chr15:44233843:T:C	3.0911e-10	-1.85273	-1.10203
44234486	chr15:44234486:G:A	6.56803e-08	2.31486	0.0892342
44234615	chr15:44234615:A:G	3.47762e-10	-1.80822	-1.02872
44235470	chr15:44235470:C:T	2.08253e-09	-2.08401e-10	-1.04712
44236796	chr15:44236796:C:T	1.89121e-09	-2.08401e-10	-1.14349
44236951	chr15:44236951:A:G	1.69924e-09	-2.08401e-10	-1.25052
44236986	chr15:44236986:G:A	2.222e-09	-2.08401e-10	-0.982296
44237315	chr15:44237315:C:T	2.3024e-09	-0.946753	-2.85769e-10
44237568	chr15:44237568:G:A	2.4849e-09	-2.08401e-10	-0.870469
44237773	chr15:44237773:G:T	1.04238e-09	-1.7392	-2.85769e-10
44237992	chr15:44237992:C:T	1.71064e-09	-2.08401e-10	-1.24383
44239550	chr15:44239550:A:G	2.15023e-09	-2.08401e-10	-1.01513
44239968	chr15:44239968:T:C	1.03657e-09	-1.74478	-2.85769e-10
44240031	chr15:44240031:A:G	2.07793e-09	-2.08401e-10	-1.04933
44240283	chr15:44240283:A:C	3.02185e-09	-2.08401e-10	-0.674835
44241349	chr15:44241349:G:A	7.50672e-09	-2.08401e-10	0.235095
44241989	chr15:44241989:C:A	2.79341e-09	-2.08401e-10	-0.753441
44242175	chr15:44242175:C:A	2.76422e-10	-1.81979	-1.24674
44242590	chr15:44242590:C:T	1.94223e-09	-2.08401e-10	-1.11687
44242593	chr15:44242593:G:A	9.1812e-10	-1.86613	-2.85769e-10
44242653	chr15:44242653:A:G	1.8712e-09	-2.08401e-10	-1.15412
44242670	chr15:44242670:T:C	3.66775e-10	-1.63405	-1.14967
44242846	chr15:44242846:T:C	2.12333e-09	-2.08401e-10	-1.02772
44243066	chr15:44243066:A:G	3.33189e-10	-1.85499	-1.02476
44243133	chr15:44243133:A:G	2.73724e-09	-2.08401e-10	-0.773754
44243279	chr15:44243279:T:A	9.04585e-09	-2.08401e-10	0.421602
44243654	chr15:44243654:G:C	3.37034e-10	-1.8516	-1.01668
44243736	chr15:44243736:C:A	1.05181e-08	-2.08401e-10	0.572396
44243805	chr15:44243805:G:C	2.12971e-09	-2.08401e-10	-1.02472
44243974	chr15:44243974:T:C	1.26269e-09	-1.54746	-2.85769e-10
44244235	chr15:44244235:C:T	1.95027e-09	-2.08401e-10	-1.11274
44244789	chr15:44244789:G:A	1.70844e-09	-2.08401e-10	-1.24512
44245071	chr15:44245071:C:A	6.24609e-10	-1.35063	-0.9007
44245346	chr15:44245346:G:A	3.92072e-09	-2.08401e-10	-0.414428
44246054	chr15:44246054:G:A	9.75858e-10	-1.80514	-2.85769e-10
44248247	chr15:44248247:T:C	1.72094e-09	-2.08401e-10	-1.23783
44248636	chr15:44248636:C:T	6.03545e-08	0.74405	1.57548
44248685	chr15:44248685:A:G	1.85588e-09	-2.08401e-10	-1.16234
44249489	chr15:44249489:C:T	1.71698e-09	-2.08401e-10	-1.24013
44249615	chr15:44249615:T:C	1.91166e-09	-2.08401e-10	-1.13273
44250225	chr15:44250225:G:A	1.19157e-09	-1.60543	-2.85769e-10
44250609	chr15:44250609:C:T	9.14567e-10	-1.87001	-2.85769e-10
44250688	chr15:44250688:C:T	1.87641e-09	-2.08401e-10	-1.15134
44250691	chr15:44250691:G:A	2.58002e-09	-2.08401e-10	-0.832905
44250975	chr15:44250975:G:T	1.69416e-09	-2.08401e-10	-1.25352
44251381	chr15:44251381:G:A	1.02677e-09	-1.75429	-2.85769e-10
44251511	chr15:44251511:A:AT	4.53267e-10	-1.53362	-1.03836
44251616	chr15:44251616:A:G	1.70846e-09	-2.08401e-10	-1.24511
44251634	chr15:44251634:C:G	2.01809e-09	-2.08401e-10	-1.07855
44251868	chr15:44251868:T:C	1.70126e-09	-2.08401e-10	-1.24934
44252075	chr15:44252075:T:G	3.23514e-10	-1.70122	-1.20799
44252107	chr15:44252107:C:T	1.69689e-09	-2.08401e-10	-1.25191
44252393	chr15:44252393:G:A	4.18344e-10	-1.85685	-0.795305
44254921	chr15:44254921:A:G	1.77037e-09	-2.08401e-10	-1.20951
44255039	chr15:44255039:C:G	1.97876e-09	-2.08401e-10	-1.09823
44256970	chr15:44256970:G:A	1.72514e-09	-2.08401e-10	-1.2354
44258005	chr15:44258005:A:T	1.81207e-09	-2.08401e-10	-1.18624
44258451	chr15:44258451:T:C	3.92624e-09	-2.08401e-10	-0.413021
44258486	chr15:44258486:GA:G	6.05697e-09	-2.08401e-10	0.0205058
44258571	chr15:44258571:C:A	6.06385e-09	-2.08401e-10	0.0216407
44258678	chr15:44258678:C:T	1.76418e-09	-2.08401e-10	-1.21302
44258746	chr15:44258746:CA:C	2.35095e-09	-2.08401e-10	-0.925886
44259209	chr15:44259209:T:C	1.87556e-09	-2.08401e-10	-1.1518
44259300	chr15:44259300:T:C	2.06774e-09	-2.08401e-10	-1.05425
44259330	chr15:44259330:G:A	2.68593e-09	-2.08401e-10	-0.792675
44259461	chr15:44259461:T:G	2.92693e-09	-2.08401e-10	-0.706749
44259933	chr15:44259933:G:A	1.68662e-09	-2.08401e-10	-1.25798
44260019	chr15:44260019:T:C	2.52181e-09	-2.08401e-10	-0.855726
44260117	chr15:44260117:G:T	2.34842e-09	-2.08401e-10	-0.926959
44260263	chr15:44260263:C:T	1.74982e-09	-2.08401e-10	-1.22119
44260422	chr15:44260422:C:A	2.92617e-09	-2.08401e-10	-0.70701
44260760	chr15:44260760:C:T	1.71056e-09	-2.08401e-10	-1.24388
44260942	chr15:44260942:G:A	1.86857e-09	-2.08401e-10	-1.15553
44261187	chr15:44261187:G:T	1.87582e-09	-2.08401e-10	-1.15166
44261323	chr15:44261323:G:A	2.87311e-09	-2.08401e-10	-0.725308
44261573	chr15:44261573:T:TC	2.08245e-09	-2.08401e-10	-1.04716
44261741	chr15:44261741:C:A	3.57682e-09	-2.08401e-10	-0.506231
44262321	chr15:44262321:A:G	2.98872e-09	-2.08401e-10	-0.685859
44263125	chr15:44263125:A:C	2.49676e-09	-2.08401e-10	-0.865709
44263567	chr15:44263567:C:T	3.27628e-09	-2.08401e-10	-0.593994
44264219	chr15:44264219:A:G	1.7039e-09	-2.08401e-10	-1.24778
44264314	chr15:44264314:G:A	8.12305e-09	-2.08401e-10	0.314002
44264485	chr15:44264485:C:T	1.17997e-09	-1.61521	-2.85769e-10
44264748	chr15:44264748:T:C	1.74202e-09	-2.08401e-10	-1.22566
44264806	chr15:44264806:T:C	7.52591e-09	-2.08401e-10	0.237648
44264951	chr15:44264951:T:C	2.48162e-09	-2.08401e-10	-0.87179
44265194	chr15:44265194:T:G	1.85857e-09	-2.08401e-10	-1.1609
44265329	chr15:44265329:C:T	2.21718e-09	-0.984467	-2.85769e-10
44265890	chr15:44265890:T:A	1.70112e-09	-2.08401e-10	-1.24942
44266717	chr15:44266717:C:T	1.79036e-09	-2.08401e-10	-1.19829
44266878	chr15:44266878:C:T	1.89187e-09	-2.08401e-10	-1.14314
44267174	chr15:44267174:A:T	1.03481e-09	-1.74648	-2.85769e-10
44267465	chr15:44267465:C:G	5.13333e-07	4.46022	-2.85769e-10
44267553	chr15:44267553:A:G	1.73907e-09	-2.08401e-10	-1.22736
44267605	chr15:44267605:T:C	1.73407e-09	-2.08401e-10	-1.23023
44268265	chr15:44268265:A:G	1.97081e-09	-2.08401e-10	-1.10226
44268705	chr15:44268705:T:C	1.90085e-09	-2.08401e-10	-1.1384
44269414	chr15:44269414:A:G	1.79701e-09	-2.08401e-10	-1.19458
44269662	chr15:44269662:C:T	4.6101e-09	-2.08401e-10	-0.252453
44269996	chr15:44269996:A:AG	8.40106e-09	-2.08401e-10	0.347654
44270122	chr15:44270122:G:A	9.37493e-10	-1.84525	-2.85769e-10
44270234	chr15:44270234:T:C	1.70968e-09	-2.08401e-10	-1.2444
44270379	chr15:44270379:C:G	2.24767e-09	-2.08401e-10	-0.970811
44270728	chr15:44270728:G:A	3.80606e-10	-1.74562	-1.00107
44271095	chr15:44271095:T:G	3.10837e-09	-2.08401e-10	-0.646606
44272134	chr15:44272134:C:A	2.02916e-09	-2.08401e-10	-1.07308
44272494	chr15:44272494:A:G	0.000109076	9.8191	-2.85769e-10
44272585	chr15:44272585:G:A	1.94695e-09	-2.08401e-10	-1.11444
44272765	chr15:44272765:G:A	4.68019e-09	-2.08401e-10	-0.237365
44273146	chr15:44273146:T:C	6.7342e-09	-2.08401e-10	0.126495
44273389	chr15:44273389:G:A	2.06744e-09	-2.08401e-10	-1.05439
44273735	chr15:44273735:G:T	5.33798e-10	-1.66785	-0.740594
44273885	chr15:44273885:C:T	4.13777e-09	-2.08401e-10	-0.360546
44274349	chr15:44274349:G:A	1.96986e-09	-2.08401e-10	-1.10274
44274590	chr15:44274590:A:G	1.71571e-09	-2.08401e-10	-1.24088
44274679	chr15:44274679:T:C	2.98656e-09	-2.08401e-10	-0.68658
44274734	chr15:44274734:A:G	2.45537e-09	-2.08401e-10	-0.882428
44275247	chr15:44275247:G:A	3.43497e-09	-2.08401e-10	-0.546697
44275708	chr15:44275708:A:G	5.38119e-10	-1.67035	-0.730027
44275770	chr15:44275770:C:T	1.96803e-09	-2.08401e-10	-1.10367
44275902	chr15:44275902:A:G	1.06601e-09	-1.71679	-2.85769e-10
44276269	chr15:44276269:T:C	5.17456e-10	-1.69655	-0.742985
44276331	chr15:44276331:G:A	1.16474e-09	-1.62821	-2.85769e-10
44276403	chr15:44276403:G:A	7.78718e-09	-2.08401e-10	0.271775
44276767	chr15:44276767:A:G	1.71418e-09	-2.08401e-10	-1.24177
44276928	chr15:44276928:G:T	2.22028e-09	-2.08401e-10	-0.98307
44277018	chr15:44277018:G:A	1.73584e-09	-2.08401e-10	-1.22921
44277253	chr15:44277253:A:G	6.22659e-10	-1.00524	-1.24922
44277746	chr15:44277746:T:C	4.56739e-09	-2.08401e-10	-0.261762
44277897	chr15:44277897:T:C	1.99103e-09	-2.08401e-10	-1.09205
44278324	chr15:44278324:T:G	6.22017e-10	-1.04482	-1.21067
44278377	chr15:44278377:C:T	3.47285e-09	-2.08401e-10	-0.535728
44278983	chr15:44278983:G:C	3.47382e-09	-2.08401e-10	-0.535449
44279028	chr15:44279028:T:C	6.06159e-10	-1.62007	-0.661247
44279160	chr15:44279160:C:T	3.15245e-09	-2.08401e-10	-0.632522
44279264	chr15:44279264:C:T	2.87567e-10	-1.77543	-1.25158
44281795	chr15:44281795:A:G	2.14943e-09	-2.08401e-10	-1.0155
44281955	chr15:44281955:C:G	2.88875e-09	-0.71988	-2.85769e-10
44282082	chr15:44282082:A:G	4.19619e-09	-2.08401e-10	-0.346526
44282451	chr15:44282451:G:T	5.78867e-10	-1.07432	-1.25306
44282762	chr15:44282762:G:A	2.15349e-09	-2.08401e-10	-1.01362
44283065	chr15:44283065:C:T	1.60716e-09	-1.30623	-2.85769e-10
44283283	chr15:44283283:G:A	5.71301e-10	-1.08884	-1.2517
44284374	chr15:44284374:G:C	2.17304e-09	-2.08401e-10	-1.00457
44284610	chr15:44284610:C:G	2.15768e-09	-2.08401e-10	-1.01167
44284803	chr15:44284803:C:T	9.79401e-10	-1.80152	-2.85769e-10
44284998	chr15:44284998:C:T	1.31461e-08	-2.08401e-10	0.79542
44285276	chr15:44285276:T:C	3.36018e-09	-2.08401e-10	-0.568708
44286042	chr15:44286042:G:A	1.32809e-08	-2.08401e-10	0.805624
44286362	chr15:44286362:C:T	9.50129e-10	-1.83186	-2.85769e-10
44286782	chr15:44286782:T:C	1.58005e-09	-1.32325	-2.85769e-10
44287589	chr15:44287589:T:TG	4.12826e-09	-2.08401e-10	-0.362847
44287656	chr15:44287656:C:A	5.6586e-10	-1.15367	-1.19644
44287756	chr15:44287756:T:C	1.19363e-08	-2.08401e-10	0.69888
44288635	chr15:44288635:G:A	3.05952e-09	-2.08401e-10	-0.662447
44289113	chr15:44289113:C:T	3.36097e-09	-2.08401e-10	-0.568475
44289263	chr15:44289263:G:A	2.21562e-05	8.22517	-2.85769e-10
44289402	chr15:44289402:C:T	5.97271e-10	-1.63398	-0.662105
44289485	chr15:44289485:C:G	1.14076e-08	-2.08401e-10	0.653579
44289494	chr15:44289494:C:G	1.68596e-09	-2.08401e-10	-1.25837
44290608	chr15:44290608:T:G	1.95152e-09	-2.08401e-10	-1.11209
44290688	chr15:44290688:G:A	3.46871e-10	-1.64303	-1.19648
44290960	chr15:44290960:C:T	3.70475e-09	-2.08401e-10	-0.471089
44291540	chr15:44291540:C:T	1.81736e-09	-2.08401e-10	-1.18332
44291843	chr15:44291843:G:GA	2.01593e-09	-2.08401e-10	-1.07962
44292070	chr15:44292070:T:G	2.11942e-09	-2.08401e-10	-1.02956
44292200	chr15:44292200:TA:T	9.18044e-10	-1.86621	-2.85769e-10
44292228	chr15:44292228:C:T	2.81366e-09	-2.08401e-10	-0.746217
44292388	chr15:44292388:G:C	3.03747e-09	-2.08401e-10	-0.66968
44293812	chr15:44293812:G:A	9.43276e-10	-1.8391	-2.85769e-10
44294019	chr15:44294019:A:AT	2.45212e-09	-0.883752	-2.85769e-10
44294149	chr15:44294149:T:C	1.81285e-09	-2.08401e-10	-1.1858
44294255	chr15:44294255:G:T	1.06577e-09	-1.00363	-0.713373
44294597	chr15:44294597:C:T	2.18211e-09	-2.08401e-10	-1.00041
44294678	chr15:44294678:C:T	2.60421e-09	-2.08401e-10	-0.823573
44295392	chr15:44295392:T:C	2.69643e-10	-1.83478	-1.25658
44296375	chr15:44296375:A:T	2.06199e-09	-2.08401e-10	-1.05703
44296463	chr15:44296463:T:A	9.46963e-10	-1.8352	-2.85769e-10
44296747	chr15:44296747:C:CT	1.81237e-09	-2.08401e-10	-1.18607
44296968	chr15:44296968:C:A	2.70367e-10	-1.83104	-1.25764
44297124	chr15:44297124:T:C	4.13549e-09	-2.08401e-10	-0.361098
44297330	chr15:44297330:T:C	2.71643e-10	-1.83025	-1.25372
44297706	chr15:44297706:C:T	2.96699e-09	-2.08401e-10	-0.693155
44297719	chr15:44297719:G:A	2.366e-09	-2.08401e-10	-0.919503
44297858	chr15:44297858:G:A	1.00587e-09	-1.77485	-2.85769e-10
44298303	chr15:44298303:G:A	9.31048e-10	-1.85215	-2.85769e-10
44298539	chr15:44298539:G:A	9.85768e-10	-1.1166	-0.678436
44298714	chr15:44298714:T:C	1.90689e-09	-2.08401e-10	-1.13523
44298979	chr15:44298979:A:G	7.48517e-10	-1.15115	-0.91921
44299025	chr15:44299025:T:C	1.93577e-09	-2.08401e-10	-1.1202
44299353	chr15:44299353:C:T	6.12438e-10	-1.3253	-0.945706
44299424	chr15:44299424:C:G	2.18374e-09	-2.08401e-10	-0.999667
44299759	chr15:44299759:A:G	2.55975e-09	-2.08401e-10	-0.840793
44299772	chr15:44299772:G:A	7.27062e-10	-1.63924	-0.460204
44299967	chr15:44299967:A:G	7.57462e-10	-1.69475	-0.363736
44300521	chr15:44300521:T:C	2.69233e-09	-2.08401e-10	-0.790295
44301483	chr15:44301483:A:G	1.76206e-09	-1.21422	-2.85769e-10
44301766	chr15:44301766:G:A	2.12943e-09	-2.08401e-10	-1.02485
44301786	chr15:44301786:C:T	8.28498e-10	-1.20099	-0.76785
44301848	chr15:44301848:G:A	3.42229e-09	-2.08401e-10	-0.550395
44302713	chr15:44302713:A:G	1.81172e-09	-2.08401e-10	-1.18643
44302918	chr15:44302918:C:T	2.1809e-09	-2.08401e-10	-1.00097
44303832	chr15:44303832:T:G	2.20857e-09	-2.08401e-10	-0.988357
44303845	chr15:44303845:C:T	5.66832e-09	-2.08401e-10	-0.0458105
44303983	chr15:44303983:G:T	4.79021e-09	-2.08401e-10	-0.214129
44304430	chr15:44304430:C:T	7.9724e-10	-1.08824	-0.919066
44305541	chr15:44305541:A:G	6.05594e-10	-1.63411	-0.64814
44305852	chr15:44305852:C:G	1.10306e-09	-0.955508	-0.727104
44306346	chr15:44306346:C:T	9.40683e-10	-1.07121	-0.770647
44306444	chr15:44306444:T:C	8.16521e-10	-1.23229	-0.751116
44306560	chr15:44306560:G:T	3.57939e-09	-2.08401e-10	-0.505511
44306694	chr15:44306694:A:G	1.91201e-09	-2.08401e-10	-1.13255
44306929	chr15:44306929:G:A	2.13058e-09	-1.02431	-2.85769e-10
44307086	chr15:44307086:C:T	1.76079e-09	-2.08401e-10	-1.21494
44307685	chr15:44307685:G:A	1.19461e-09	-1.60288	-2.85769e-10
44308009	chr15:44308009:G:T	2.14346e-09	-2.08401e-10	-1.01828
44308215	chr15:44308215:T:C	5.73802e-09	-2.08401e-10	-0.0335898
44308369	chr15:44308369:A:G	9.2243e-10	-1.08042	-0.78103
44308482	chr15:44308482:C:G	6.12816e-10	-1.65285	-0.617547
44308522	chr15:44308522:C:T	2.98454e-09	-2.08401e-10	-0.687258
44308730	chr15:44308730:C:T	1.68861e-09	-2.08401e-10	-1.2568
44308731	chr15:44308731:G:A	6.48021e-10	-1.41706	-0.797475
44309221	chr15:44309221:G:A	3.00157e-09	-2.08401e-10	-0.681567
44309497	chr15:44309497:A:T	4.13594e-10	-1.82238	-0.841189
44309515	chr15:44309515:T:C	1.78603e-09	-1.20071	-2.85769e-10
44309669	chr15:44309669:A:T	2.29711e-09	-2.08401e-10	-0.949054
44309710	chr15:44309710:T:G	2.41457e-09	-2.08401e-10	-0.899182
44309738	chr15:44309738:G:C	2.10561e-09	-2.08401e-10	-1.0361
44309906	chr15:44309906:C:T	2.03901e-09	-1.06824	-2.85769e-10
44310224	chr15:44310224:A:T	9.07154e-09	-2.08401e-10	0.424438
44310508	chr15:44310508:A:C	2.10343e-09	-2.08401e-10	-1.03713
44310736	chr15:44310736:A:AC	9.01501e-10	-1.13427	-0.750126
44310793	chr15:44310793:C:T	6.66902e-10	-1.19215	-0.993667
44310952	chr15:44310952:G:A	3.07674e-09	-2.08401e-10	-0.656833
44311584	chr15:44311584:A:G	5.74956e-09	-2.08401e-10	-0.0315799
44311658	chr15:44311658:G:A	5.95172e-09	-2.08401e-10	0.00297615
44312674	chr15:44312674:G:A	2.67454e-10	-1.84605	-1.25347
44312808	chr15:44312808:C:T	9.74358e-10	-1.05656	-0.750122
44312846	chr15:44312846:C:T	2.17533e-09	-2.08401e-10	-1.00352
44312963	chr15:44312963:C:T	4.03636e-08	-2.08401e-10	1.91723
44313387	chr15:44313387:T:G	2.30855e-09	-2.08401e-10	-0.944086
44313408	chr15:44313408:T:C	2.2232e-09	-2.08401e-10	-0.981756
44314093	chr15:44314093:C:T	2.94654e-09	-2.08401e-10	-0.700071
44314194	chr15:44314194:G:A	2.92037e-09	-2.08401e-10	-0.708995
44314962	chr15:44314962:G:A	1.75584e-09	-2.08401e-10	-1.21776
44314995	chr15:44314995:C:G	1.81231e-09	-2.08401e-10	-1.1861
44315263	chr15:44315263:A:G	2.29933e-09	-2.08401e-10	-0.948087
44315674	chr15:44315674:A:C	9.32592e-10	-1.85049	-2.85769e-10
44316532	chr15:44316532:A:G	2.49981e-09	-2.08401e-10	-0.864488
44316769	chr15:44316769:C:A	8.11628e-10	-1.0827	-0.906716
44317521	chr15:44317521:T:C	1.02864e-09	-1.75246	-2.85769e-10
44317598	chr15:44317598:T:C	2.67907e-10	-1.84085	-1.25697
44318261	chr15:44318261:C:T	9.14545e-09	-2.08401e-10	0.432553
44318438	chr15:44318438:G:A	2.66873e-10	-1.84623	-1.25545
44318444	chr15:44318444:T:C	1.31349e-09	-0.388677	-1.11934
44318642	chr15:44318642:G:C	5.16576e-09	-2.08401e-10	-0.138652
44318749	chr15:44318749:T:G	5.25719e-09	-2.08401e-10	-0.121106
44319023	chr15:44319023:A:T	2.6813e-10	-1.83916	-1.25783
44320851	chr15:44320851:G:C	2.84744e-09	-2.08401e-10	-0.734283
44322420	chr15:44322420:GT:G	6.40803e-09	-2.08401e-10	0.0768485
44323107	chr15:44323107:G:A	1.22155e-09	-0.999926	-0.580655
44323129	chr15:44323129:AACTC:A	2.49973e-09	-2.08401e-10	-0.86452
44323131	chr15:44323131:C:A	2.67791e-10	-1.84177	-1.25648
44324481	chr15:44324481:A:G	2.25557e-09	-2.08401e-10	-0.967303
44325257	chr15:44325257:C:G	9.61898e-10	-1.81955	-2.85769e-10
44326124	chr15:44326124:C:T	4.592e-10	-1.53271	-1.02626
44326187	chr15:44326187:G:T	2.84625e-09	-2.08401e-10	-0.734702
44326597	chr15:44326597:A:G	3.01994e-09	-2.08401e-10	-0.675466
44327011	chr15:44327011:C:T	1.71977e-09	-2.08401e-10	-1.23851
44327032	chr15:44327032:G:A	2.1099e-09	-2.08401e-10	-1.03406
44327042	chr15:44327042:CT:C	3.01686e-09	-2.08401e-10	-0.676486
44327592	chr15:44327592:CT:C	2.90098e-10	-1.84899	-1.16925
44327771	chr15:44327771:T:C	2.71153e-09	-2.08401e-10	-0.783189
44327775	chr15:44327775:T:G	2.21442e-09	-2.08401e-10	-0.985713
44327882	chr15:44327882:T:C	4.29199e-09	-2.08401e-10	-0.323952
44327931	chr15:44327931:C:T	2.6762e-10	-1.84126	-1.25764
44328853	chr15:44328853:CA:C	1.78038e-09	-2.08401e-10	-1.20388
44329347	chr15:44329347:A:C	3.07303e-09	-2.08401e-10	-0.658039
44330036	chr15:44330036:G:A	2.63166e-10	-1.85695	-1.25872
44330469	chr15:44330469:C:T	2.41064e-09	-2.08401e-10	-0.90081
44330824	chr15:44330824:G:A	1.27035e-09	-0.969729	-0.571681
44331101	chr15:44331101:A:G	7.97564e-10	-1.60264	-0.404254
44331155	chr15:44331155:C:T	4.00363e-09	-2.08401e-10	-0.393502
44331439	chr15:44331439:A:G	3.6837e-09	-2.08401e-10	-0.476786
44331468	chr15:44331468:G:C	2.94393e-09	-2.08401e-10	-0.700958
44331516	chr15:44331516:T:C	2.61819e-09	-2.08401e-10	-0.818222
44332257	chr15:44332257:A:G	2.40606e-09	-2.08401e-10	-0.902711
44332322	chr15:44332322:T:C	1.36177e-09	-1.73632	0.264399
44332341	chr15:44332341:G:A	2.68712e-10	-1.83706	-1.25776
44332488	chr15:44332488:C:T	1.79289e-09	-2.08401e-10	-1.19687
44332677	chr15:44332677:C:G	4.99482e-09	-2.08401e-10	-0.172303
44332827	chr15:44332827:G:C	2.97634e-09	-0.69001	-2.85769e-10
44333019	chr15:44333019:G:A	2.09004e-09	-2.08401e-10	-1.04352
44333226	chr15:44333226:A:G	6.93014e-10	-1.10845	-1.03896
44334193	chr15:44334193:GA:G	2.67781e-10	-1.84074	-1.25755
44335151	chr15:44335151:G:C	6.34338e-10	-1.20156	-1.03432
44335196	chr15:44335196:G:A	2.30243e-09	-2.08401e-10	-0.946737
44335757	chr15:44335757:T:C	6.83741e-10	-1.20662	-0.954262
44336353	chr15:44336353:G:A	3.37946e-10	-1.76288	-1.10269
44336366	chr15:44336366:C:T	2.26642e-09	-2.08401e-10	-0.962501
44336809	chr15:44336809:G:A	7.31803e-10	-1.00729	-1.08565
44337120	chr15:44337120:C:G	3.17081e-09	-2.08401e-10	-0.626718
44339408	chr15:44339408:G:A	2.56646e-09	-2.08401e-10	-0.838178
44339717	chr15:44339717:T:C	1.22943e-09	-1.04145	-0.532707
44339910	chr15:44339910:C:T	1.46495e-09	-1.39888	-2.85769e-10
44339996	chr15:44339996:T:C	1.81553e-09	-2.08401e-10	-1.18433
44340243	chr15:44340243:G:A	7.70669e-10	-1.14816	-0.893043
44340256	chr15:44340256:G:T	1.79646e-09	-2.08401e-10	-1.19489
44340873	chr15:44340873:G:A	2.60377e-10	-1.86769	-1.25864
44340970	chr15:44340970:G:A	7.73496e-10	-1.14525	-0.892292
44341318	chr15:44341318:G:A	2.66984e-10	-1.84355	-1.25772
44342128	chr15:44342128:A:C	2.57027e-09	-2.08401e-10	-0.836693
44342282	chr15:44342282:T:G	5.69437e-09	-2.08401e-10	-0.0412261
44342342	chr15:44342342:G:A	2.50429e-09	-2.08401e-10	-0.862699
44342406	chr15:44342406:G:A	2.3244e-09	-2.08401e-10	-0.937242
44342752	chr15:44342752:A:G	1.9401e-09	-2.08401e-10	-1.11796
44343001	chr15:44343001:T:G	8.60147e-09	0.371229	-2.85769e-10
44343531	chr15:44343531:A:C	2.92487e-09	-2.08401e-10	-0.707453
44343663	chr15:44343663:T:TAA	3.11043e-09	-2.08401e-10	-0.645944
44343779	chr15:44343779:G:A	6.56552e-10	-1.32607	-0.875388
44343986	chr15:44343986:C:T	9.41335e-10	-1.84116	-2.85769e-10
44344211	chr15:44344211:G:T	3.83338e-05	8.77338	-2.85769e-10
44344604	chr15:44344604:T:C	7.74174e-10	-1.14704	-0.889625
44344801	chr15:44344801:G:A	2.64657e-10	-1.85223	-1.25779
44345409	chr15:44345409:C:T	2.69402e-10	-1.83673	-1.25552
44345854	chr15:44345854:A:C	2.62946e-09	-2.08401e-10	-0.813926
44347231	chr15:44347231:A:G	3.41896e-09	-2.08401e-10	-0.551368
44347337	chr15:44347337:T:A	2.60799e-09	-2.08401e-10	-0.822122
44347514	chr15:44347514:C:T	2.71995e-09	-2.08401e-10	-0.780089
44347815	chr15:44347815:G:A	2.57232e-09	-2.08401e-10	-0.835895
44347963	chr15:44347963:G:A	2.08241e-09	-2.08401e-10	-1.04718
44348196	chr15:44348196:T:C	7.62052e-10	-1.60873	-0.443715
44348566	chr15:44348566:C:T	2.72022e-09	-2.08401e-10	-0.77999
44348668	chr15:44348668:T:C	7.65839e-10	-1.59979	-0.447695
44348795	chr15:44348795:A:G	7.71151e-10	-1.60836	-0.432218
44349052	chr15:44349052:G:A	1.1681e-09	-1.62532	-2.85769e-10
44349200	chr15:44349200:G:A	1.54735e-09	-1.34416	-2.85769e-10
44349228	chr15:44349228:C:T	2.01888e-09	-2.08401e-10	-1.07816
44349314	chr15:44349314:G:A	2.61425e-09	-2.08401e-10	-0.819728
44349627	chr15:44349627:A:G	3.49265e-09	-2.08401e-10	-0.530044
44351404	chr15:44351404:G:A	2.93924e-09	-2.08401e-10	-0.702553
44351693	chr15:44351693:A:G	1.80682e-09	-2.08401e-10	-1.18913
44351997	chr15:44351997:T:G	2.06632e-09	-2.08401e-10	-1.05493
44352182	chr15:44352182:C:T	2.41203e-09	-2.08401e-10	-0.900235
44352677	chr15:44352677:C:T	2.62196e-10	-1.86403	-1.25534
44352704	chr15:44352704:G:A	2.30562e-09	-2.08401e-10	-0.945354
44354396	chr15:44354396:A:C	2.0044e-09	-2.08401e-10	-1.08536
44354555	chr15:44354555:G:A	1.61974e-09	-1.71105	0.412615
44354693	chr15:44354693:T:C	2.95222e-09	-2.08401e-10	-0.698148
44354823	chr15:44354823:T:G	2.98299e-09	-2.08401e-10	-0.687779
44355207	chr15:44355207:C:A	6.20148e-10	-1.17291	-1.08559
44355317	chr15:44355317:C:T	2.01313e-09	-2.08401e-10	-1.08101
44355357	chr15:44355357:G:A	3.13198e-09	-2.08401e-10	-0.639039
44356540	chr15:44356540:C:T	1.23359e-09	-0.839684	-0.731091
44356859	chr15:44356859:T:C	2.27822e-09	-2.08401e-10	-0.957309
44356865	chr15:44356865:T:C	1.17928e-09	-0.880398	-0.735401
44357280	chr15:44357280:G:A	1.02292e-09	-1.00969	-0.748347
44357797	chr15:44357797:A:G	2.92906e-09	-2.08401e-10	-0.706021
44358226	chr15:44358226:C:T	1.00678e-09	-1.77394	-2.85769e-10
44358759	chr15:44358759:A:G	6.33549e-10	-1.09379	-1.14333
44359054	chr15:44359054:G:A	2.83522e-09	-2.08401e-10	-0.738585
44359082	chr15:44359082:G:A	2.65438e-09	-0.804491	-2.85769e-10
44359120	chr15:44359120:A:G	1.64969e-09	-1.28012	-2.85769e-10
44359266	chr15:44359266:T:C	2.12191e-09	-2.08401e-10	-1.02838
44359661	chr15:44359661:G:A	1.03124e-09	-1.74994	-2.85769e-10
44359677	chr15:44359677:A:G	1.06333e-09	-1.7193	-2.85769e-10
44359829	chr15:44359829:G:A	2.11647e-09	-2.08401e-10	-1.03095
44360086	chr15:44360086:C:T	9.28153e-10	-1.85526	-2.85769e-10
44360922	chr15:44360922:T:A	1.52893e-09	-1.35614	-2.85769e-10
44361623	chr15:44361623:A:G	1.74373e-09	-2.08401e-10	-1.22468
44361842	chr15:44361842:G:A	1.85791e-09	-2.08401e-10	-1.16125
44361892	chr15:44361892:C:T	3.37163e-10	-1.85925	-1.00864
44362027	chr15:44362027:A:G	1.80805e-09	-2.08401e-10	-1.18845
44362531	chr15:44362531:T:G	1.69576e-09	-2.08401e-10	-1.25257
44362577	chr15:44362577:T:C	3.01052e-09	-2.08401e-10	-0.678592
44362975	chr15:44362975:A:G	1.83472e-09	-2.08401e-10	-1.17381
44363060	chr15:44363060:T:G	2.8216e-09	-2.08401e-10	-0.7434
44363201	chr15:44363201:G:A	2.30562e-09	-2.08401e-10	-0.945353
44363212	chr15:44363212:G:C	2.17972e-09	-2.08401e-10	-1.00151
44363412	chr15:44363412:C:A	1.68565e-09	-2.08401e-10	-1.25855
44363805	chr15:44363805:A:G	9.4763e-10	-1.8345	-2.85769e-10
44363870	chr15:44363870:A:G	1.98789e-09	-2.08401e-10	-1.09363
44364078	chr15:44364078:G:A	2.51e-09	-0.86042	-2.85769e-10
44364392	chr15:44364392:C:T	6.81032e-08	2.44032	-2.85769e-10
44364495	chr15:44364495:C:T	3.32664e-09	-2.08401e-10	-0.57874
44365142	chr15:44365142:T:C	7.07634e-10	-1.08287	-1.04366
44365505	chr15:44365505:T:G	2.81523e-09	-2.08401e-10	-0.745661
44366303	chr15:44366303:A:AC	2.62799e-09	-2.08401e-10	-0.814485
44366415	chr15:44366415:G:A	2.68228e-10	-1.83864	-1.25798
44366421	chr15:44366421:C:T	1.71772e-09	-2.08401e-10	-1.23971
44366699	chr15:44366699:G:A	1.81293e-09	-2.08401e-10	-1.18576
44366929	chr15:44366929:A:G	2.13251e-09	-2.08401e-10	-1.02341
44367009	chr15:44367009:A:G	5.45342e-09	-2.08401e-10	-0.0844611
44367374	chr15:44367374:C:T	2.94321e-09	-2.08401e-10	-0.701203
44368448	chr15:44368448:A:G	1.07684e-09	-0.957492	-0.74918
44368486	chr15:44368486:C:G	2.20054e-09	-2.08401e-10	-0.992
44369479	chr15:44369479:G:A	5.2409e-10	-1.25943	-1.16736
44369897	chr15:44369897:T:A	2.49267e-09	-2.08401e-10	-0.867347
44370973	chr15:44370973:C:T	1.05146e-09	-1.73052	-2.85769e-10
44371038	chr15:44371038:T:C	3.03984e-09	-2.08401e-10	-0.6689
44371714	chr15:44371714:A:C	2.68628e-09	-2.08401e-10	-0.792546
44371890	chr15:44371890:T:C	3.22534e-09	-2.08401e-10	-0.609666
44373481	chr15:44373481:C:T	2.73333e-09	-2.08401e-10	-0.775184
44373532	chr15:44373532:A:G	5.54023e-10	-1.47058	-0.900673
44373864	chr15:44373864:G:A	2.82809e-09	-2.08401e-10	-0.741102
44374009	chr15:44374009:A:G	5.33167e-10	-1.51877	-0.890857
44374974	chr15:44374974:G:C	1.05158e-09	-0.943116	-0.787292
44375270	chr15:44375270:C:T	3.80979e-09	-2.08401e-10	-0.44313
44375280	chr15:44375280:A:C	2.42423e-09	-2.08401e-10	-0.895189
44375683	chr15:44375683:A:G	9.55927e-10	-1.82578	-2.85769e-10
44375787	chr15:44375787:A:T	1.80341e-09	-2.08401e-10	-1.19103
44376508	chr15:44376508:A:G	1.04388e-09	-0.993124	-0.744635
44376810	chr15:44376810:G:GTTTATATTTA	5.92579e-10	-1.17828	-1.1257
44376867	chr15:44376867:A:G	2.72593e-09	-2.08401e-10	-0.777895
44376868	chr15:44376868:G:T	2.7243e-09	-2.08401e-10	-0.778494
44378111	chr15:44378111:T:C	1.09322e-09	-0.909165	-0.782411
44378295	chr15:44378295:G:T	6.00993e-10	-1.41076	-0.879118
44378345	chr15:44378345:G:A	1.76799e-09	-2.08401e-10	-1.21086
44378505	chr15:44378505:G:A	1.64194e-09	-1.28483	-2.85769e-10
44378825	chr15:44378825:A:C	6.72583e-10	-1.11783	-1.05951
44378984	chr15:44378984:A:C	6.38737e-10	-1.13705	-1.09192
44379219	chr15:44379219:A:C	1.477e-09	-1.39069	-2.85769e-10
44379659	chr15:44379659:G:A	3.12332e-09	-2.08401e-10	-0.641808
44380095	chr15:44380095:C:T	3.67391e-09	-2.08401e-10	-0.479447
44380265	chr15:44380265:AG:A	1.78986e-09	-2.08401e-10	-1.19857
44380628	chr15:44380628:G:A	1.74983e-09	-2.08401e-10	-1.22119
44380834	chr15:44380834:C:T	5.27835e-09	-2.08401e-10	-0.11709
44381327	chr15:44381327:G:T	3.56953e-10	-1.83862	-0.972232
44382239	chr15:44382239:A:C	1.80567e-09	-2.08401e-10	-1.18977
44382642	chr15:44382642:A:C	3.33483e-08	-1.07235	2.79866
44382693	chr15:44382693:T:A	1.75442e-09	-2.08401e-10	-1.21857
44382794	chr15:44382794:A:G	2.03018e-09	-2.08401e-10	-1.07258
44382900	chr15:44382900:G:C	7.34579e-10	-1.04184	-1.04732
44382996	chr15:44382996:A:G	2.72882e-09	-2.08401e-10	-0.776835
44383234	chr15:44383234:T:C	2.02225e-09	-2.08401e-10	-1.07649
44383270	chr15:44383270:T:C	5.76757e-10	-1.42	-0.911036
44383417	chr15:44383417:C:G	2.6811e-09	-2.08401e-10	-0.794475
44384036	chr15:44384036:C:T	1.09453e-09	-1.11389	-0.576482
44384241	chr15:44384241:AC:A	1.29693e-09	-1.06279	-0.457912
44385042	chr15:44385042:TA:T	2.03685e-09	-2.08401e-10	-1.0693
44385137	chr15:44385137:A:T	3.21572e-09	-2.08401e-10	-0.612651
44385710	chr15:44385710:C:G	2.07668e-09	-2.08401e-10	-1.04993
44386511	chr15:44386511:A:G	1.74238e-09	-2.08401e-10	-1.22545
44387007	chr15:44387007:T:G	2.42517e-09	-2.08401e-10	-0.894801
44387532	chr15:44387532:G:GT	2.09191e-09	-2.08401e-10	-1.04263
44387563	chr15:44387563:C:G	6.2849e-10	-1.37193	-0.87321
44387716	chr15:44387716:G:A	2.8648e-09	-2.08401e-10	-0.728205
44388362	chr15:44388362:T:A	3.10059e-09	-2.08401e-10	-0.649112
44388761	chr15:44388761:C:T	2.03572e-09	-2.08401e-10	-1.06985
44388909	chr15:44388909:G:A	2.64816e-09	-2.08401e-10	-0.806839
44389522	chr15:44389522:T:C	2.07972e-09	-2.08401e-10	-1.04847
44389794	chr15:44389794:T:C	5.44997e-10	-1.5017	-0.88598
44390667	chr15:44390667:T:C	9.75511e-10	-1.8055	-2.85769e-10
44390700	chr15:44390700:A:G	5.51595e-10	-1.48379	-0.891859
44390952	chr15:44390952:T:C	6.15965e-10	-1.58384	-0.68143
44390995	chr15:44390995:A:G	2.74495e-09	-2.08401e-10	-0.77094
44391448	chr15:44391448:T:C	7.11062e-10	-1.52937	-0.592328
44391605	chr15:44391605:AAAG:A	1.06256e-09	-1.15932	-0.560698
44391924	chr15:44391924:C:T	3.36807e-10	-1.86296	-1.00599
44392549	chr15:44392549:G:A	2.7464e-09	-2.08401e-10	-0.770413
44392898	chr15:44392898:G:C	2.09145e-09	-2.08401e-10	-1.04285
44393325	chr15:44393325:A:G	1.68523e-09	-2.08401e-10	-1.2588
44394691	chr15:44394691:G:A	1.13318e-09	-1.00689	-0.648784
44394722	chr15:44394722:T:C	2.01776e-09	-2.08401e-10	-1.07871
44395250	chr15:44395250:C:T	2.98772e-09	-2.08401e-10	-0.686193
44395412	chr15:44395412:A:G	2.75173e-09	-2.08401e-10	-0.768474
44395616	chr15:44395616:C:T	1.79311e-09	-2.08401e-10	-1.19675
44396521	chr15:44396521:A:G	1.76879e-09	-2.08401e-10	-1.21041
44397262	chr15:44397262:G:A	2.30003e-09	-2.08401e-10	-0.947779
44397295	chr15:44397295:C:T	3.20812e-10	-1.86605	-1.05155
44397331	chr15:44397331:T:C	9.31661e-10	-1.06941	-0.782084
44399053	chr15:44399053:A:T	1.3327e-08	0.809087	-2.85769e-10
44399399	chr15:44399399:A:G	1.76295e-09	-2.08401e-10	-1.21371
44399760	chr15:44399760:C:T	3.15784e-10	-1.85923	-1.07417
44400822	chr15:44400822:G:A	9.32163e-10	-1.05736	-0.793593
44401395	chr15:44401395:T:G	5.11793e-10	-1.48291	-0.967631
44402302	chr15:44402302:A:G	1.99597e-09	-2.08401e-10	-1.08957
44402397	chr15:44402397:T:G	1.06714e-09	-1.41015	-0.305575
44402430	chr15:44402430:A:G	1.05404e-09	-1.31311	-0.414963
44402583	chr15:44402583:G:A	2.24125e-09	-2.08401e-10	-0.97367
44402637	chr15:44402637:T:A	1.00416e-09	-1.77655	-2.85769e-10
44403102	chr15:44403102:A:G	1.99675e-09	-2.08401e-10	-1.08918
44403262	chr15:44403262:A:C	1.53913e-09	-1.20506	-0.144425
44403453	chr15:44403453:C:T	2.03369e-09	-2.08401e-10	-1.07085
44403671	chr15:44403671:C:G	2.12006e-09	-2.08401e-10	-1.02926
44404091	chr15:44404091:T:A	1.94541e-09	-2.08401e-10	-1.11523
44404618	chr15:44404618:T:G	1.04688e-09	-1.73489	-2.85769e-10
44404949	chr15:44404949:T:C	1.9377e-09	-2.08401e-10	-1.1192
44405236	chr15:44405236:A:T	3.18772e-09	-2.08401e-10	-0.621398
44406055	chr15:44406055:T:C	2.31841e-09	-2.08401e-10	-0.939823
44406739	chr15:44406739:G:T	1.7546e-09	-2.08401e-10	-1.21846
44407365	chr15:44407365:A:G	2.76526e-09	-2.08401e-10	-0.763567
44407423	chr15:44407423:G:A	1.69295e-09	-2.08401e-10	-1.25423
44407614	chr15:44407614:T:A	1.69656e-09	-2.08401e-10	-1.2521
44407940	chr15:44407940:C:T	1.09593e-09	-1.6891	-2.85769e-10
44407969	chr15:44407969:C:T	3.30606e-10	-1.84874	-1.03879
44407997	chr15:44407997:G:A	9.64833e-10	-1.8165	-2.85769e-10
44408949	chr15:44408949:C:T	2.72523e-09	-2.08401e-10	-0.778151
44409789	chr15:44409789:G:A	1.76843e-09	-2.08401e-10	-1.21061
44410126	chr15:44410126:G:A	9.80566e-10	-1.79956	-0.000769088
44410852	chr15:44410852:G:A	2.81475e-09	-2.08401e-10	-0.745831
44411401	chr15:44411401:A:C	1.97826e-09	-2.08401e-10	-1.09849
44412455	chr15:44412455:C:T	7.32867e-10	-1.44507	-0.646419
44412984	chr15:44412984:C:T	9.51251e-10	-1.83068	-2.85769e-10
44413058	chr15:44413058:C:T	9.2226e-10	-1.86163	-2.85769e-10
44413100	chr15:44413100:CTGTT:C	1.79802e-09	-2.08401e-10	-1.19402
44413892	chr15:44413892:C:A	1.75157e-09	-2.08401e-10	-1.22019
44414352	chr15:44414352:T:C	1.76062e-09	-2.08401e-10	-1.21504
44415897	chr15:44415897:C:T	1.42963e-08	-2.08401e-10	0.879298
44415943	chr15:44415943:A:G	5.83032e-10	-1.3728	-0.947419
44416543	chr15:44416543:A:C	2.72188e-09	-2.08401e-10	-0.779381
44416740	chr15:44416740:T:G	2.71659e-09	-2.08401e-10	-0.781327
44417588	chr15:44417588:T:C	7.1161e-10	-1.46118	-0.659754
44418016	chr15:44418016:G:A	2.40537e-09	-2.08401e-10	-0.902999
44418108	chr15:44418108:A:T	9.81997e-10	-1.79887	-2.85769e-10
44418112	chr15:44418112:G:A	2.35692e-09	-2.08401e-10	-0.923348
44418206	chr15:44418206:C:T	2.10726e-09	-2.08401e-10	-1.03532
44418367	chr15:44418367:G:A	5.88609e-10	-1.36469	-0.946002
44419881	chr15:44419881:T:G	2.26527e-09	-2.08401e-10	-0.96301
44420143	chr15:44420143:T:TCTTTC	9.14291e-10	-1.87031	-2.85769e-10
44420145	chr15:44420145:T:TTTCC	1.70424e-09	-2.08401e-10	-1.24758
44420207	chr15:44420207:G:A	2.25201e-09	-0.968882	-2.85769e-10
44420304	chr15:44420304:C:A	2.02226e-09	-2.08401e-10	-1.07649
44420497	chr15:44420497:C:T	1.87564e-09	-2.08401e-10	-1.15176
44420744	chr15:44420744:T:C	2.3665e-09	-2.08401e-10	-0.919291
44420918	chr15:44420918:T:C	9.72864e-10	-1.80822	-2.85769e-10
44421118	chr15:44421118:A:G	1.71305e-09	-2.08401e-10	-1.24243
44421270	chr15:44421270:T:C	2.78633e-10	-1.80992	-1.24864
44421360	chr15:44421360:G:A	2.01519e-09	-2.08401e-10	-1.07999
44421510	chr15:44421510:G:A	9.75073e-10	-1.80595	-2.85769e-10
44421699	chr15:44421699:C:T	2.71821e-09	-2.08401e-10	-0.780731
44421744	chr15:44421744:A:C	9.25816e-10	-1.06648	-0.791307
44421751	chr15:44421751:A:C	1.72531e-09	-2.08401e-10	-1.2353
44421811	chr15:44421811:G:C	3.45334e-09	-2.08401e-10	-0.541362
44421946	chr15:44421946:G:A	2.40615e-09	-2.08401e-10	-0.902674
44422211	chr15:44422211:T:C	3.23296e-09	-2.08401e-10	-0.607305
44422535	chr15:44422535:G:A	2.72879e-09	-2.08401e-10	-0.776846
44422610	chr15:44422610:C:T	9.28489e-10	-1.8549	-2.85769e-10
44422804	chr15:44422804:G:A	2.9248e-09	-2.08401e-10	-0.707477
44422952	chr15:44422952:T:C	2.96262e-09	-2.08401e-10	-0.69463
44423009	chr15:44423009:C:A	2.75568e-09	-2.08401e-10	-0.767039
44423458	chr15:44423458:TGCCTTA:T	9.39471e-10	-1.84314	-2.85769e-10
44425028	chr15:44425028:A:G	2.41896e-09	-2.08401e-10	-0.897364
44425396	chr15:44425396:C:A	1.22314e-09	-1.24759	-0.331692
44426447	chr15:44426447:G:T	1.47149e-09	-1.17381	-0.220615
44426475	chr15:44426475:T:A	3.17121e-10	-1.67175	-1.25743
44427209	chr15:44427209:C:T	2.84885e-09	-2.08401e-10	-0.73379
44427424	chr15:44427424:A:G	5.95175e-10	-1.36555	-0.934053
44427700	chr15:44427700:G:A	5.35055e-09	-2.08401e-10	-0.103505
44428645	chr15:44428645:A:G	3.01198e-09	-2.08401e-10	-0.678106
44428889	chr15:44428889:T:A	1.79782e-09	-1.19413	-2.85769e-10
44429318	chr15:44429318:C:T	3.03422e-09	-2.08401e-10	-0.67075
44429959	chr15:44429959:T:G	2.72185e-09	-2.08401e-10	-0.779392
44430117	chr15:44430117:T:G	1.83601e-09	-2.08401e-10	-1.17311
44430170	chr15:44430170:C:T	2.20303e-09	-2.08401e-10	-0.990871
44430342	chr15:44430342:C:T	9.27394e-10	-1.85608	-2.85769e-10
44430541	chr15:44430541:C:T	1.35732e-09	-1.28783	-0.187359
44430646	chr15:44430646:A:G	1.75123e-09	-2.08401e-10	-1.22039
44431083	chr15:44431083:A:G	2.79501e-10	-1.79681	-1.25864
44431604	chr15:44431604:A:G	9.47717e-10	-0.9245	-0.909903
44431621	chr15:44431621:A:G	2.05881e-09	-2.08401e-10	-1.05858
44431754	chr15:44431754:T:C	2.63639e-09	-2.08401e-10	-0.811292
44431863	chr15:44431863:G:A	9.79074e-10	-1.80185	-2.85769e-10
44432089	chr15:44432089:C:T	5.72654e-10	-1.78418	-0.553998
44432402	chr15:44432402:C:G	2.02773e-09	-2.08401e-10	-1.07379
44432461	chr15:44432461:AGGC:A	1.07657e-09	-1.43849	-0.268431
44432532	chr15:44432532:G:A	2.07498e-09	-2.08401e-10	-1.05075
44433080	chr15:44433080:T:A	2.34679e-09	-2.08401e-10	-0.927656
44433192	chr15:44433192:A:G	1.95392e-09	-1.11087	-2.85769e-10
44433274	chr15:44433274:C:T	2.62282e-09	-2.08401e-10	-0.816455
44433288	chr15:44433288:C:T	3.35791e-10	-1.80901	-1.06296
44433299	chr15:44433299:C:T	3.32407e-10	-1.8157	-1.0664
44433352	chr15:44433352:A:G	1.94161e-09	-2.08401e-10	-1.11719
44433432	chr15:44433432:G:A	2.70419e-09	-2.08401e-10	-0.7859
44433441	chr15:44433441:G:A	5.63902e-10	-1.59	-0.763576
44433467	chr15:44433467:C:T	1.04723e-09	-1.7343	-0.000256971
44433496	chr15:44433496:C:T	2.20734e-09	-2.08401e-10	-0.988918
44433537	chr15:44433537:C:T	1.71061e-09	-2.08401e-10	-1.24386
44433619	chr15:44433619:A:T	3.24241e-10	-1.85	-1.05698
44433948	chr15:44433948:C:T	1.72338e-09	-1.3884	0.151978
44434221	chr15:44434221:G:A	2.27395e-09	-2.08401e-10	-0.959184
44434494	chr15:44434494:A:C	1.72598e-09	-2.08401e-10	-1.23491
44434546	chr15:44434546:A:G	2.88572e-09	-2.08401e-10	-0.720929
44435085	chr15:44435085:C:T	2.79891e-09	-2.08401e-10	-0.751475
44435150	chr15:44435150:C:T	1.71948e-09	-2.08401e-10	-1.23868
44435398	chr15:44435398:C:T	9.63099e-10	-1.8183	-2.85769e-10
44435826	chr15:44435826:C:T	2.88055e-09	-2.08401e-10	-0.722722
44435931	chr15:44435931:C:T	3.41813e-10	-1.83442	-1.01977
44435971	chr15:44435971:T:C	2.84424e-08	-1.8667	3.43388
44436886	chr15:44436886:G:C	2.79772e-09	-2.08401e-10	-0.751898
44437258	chr15:44437258:AT:A	1.99877e-09	-2.08401e-10	-1.08817
44437427	chr15:44437427:A:G	1.71994e-09	-2.08401e-10	-1.23841
44437951	chr15:44437951:A:G	2.64886e-09	-2.08401e-10	-0.806573
44438057	chr15:44438057:G:C	2.91422e-09	-2.08401e-10	-0.711101
44438299	chr15:44438299:A:G	6.04533e-09	-2.08401e-10	0.0185825
44438600	chr15:44438600:A:G	2.79987e-09	-2.08401e-10	-0.75113
44439556	chr15:44439556:A:G	1.88132e-09	-2.08401e-10	-1.14873
44439892	chr15:44439892:G:A	1.97461e-09	-2.08401e-10	-1.10033
44440179	chr15:44440179:TTTTG:T	2.01226e-09	-2.08401e-10	-1.08145
44440363	chr15:44440363:T:G	2.94514e-09	-2.08401e-10	-0.700549
44440407	chr15:44440407:G:C	1.7229e-09	-2.08401e-10	-1.2367
44440455	chr15:44440455:A:C	1.01469e-09	-1.39796	-0.368157
44440861	chr15:44440861:C:G	9.38026e-10	-1.52152	-0.323159
44441053	chr15:44441053:G:A	5.82074e-10	-1.59971	-0.722151
44441241	chr15:44441241:C:T	2.49722e-09	-0.865526	-2.85769e-10
44441472	chr15:44441472:C:G	1.3461e-09	-1.59664	0.113146
44441647	chr15:44441647:C:T	2.90087e-09	-2.08401e-10	-0.715693
44441792	chr15:44441792:C:T	9.43935e-10	-1.8384	-2.85769e-10
44442936	chr15:44442936:C:T	1.02371e-09	-1.75727	-2.85769e-10
44443726	chr15:44443726:A:T	2.53001e-09	-1.17697	0.32449
44444202	chr15:44444202:G:A	6.4007e-10	-1.5478	-0.679083
44444237	chr15:44444237:T:TA	2.80101e-09	-2.08401e-10	-0.750722
44444949	chr15:44444949:A:G	1.6098e-09	-1.30459	-2.85769e-10
44445086	chr15:44445086:C:T	2.70599e-09	-2.08401e-10	-0.785235
44445134	chr15:44445134:C:A	2.28464e-09	-2.08401e-10	-0.954494
44445534	chr15:44445534:G:A	1.6856e-09	-2.08401e-10	-1.25858
44445895	chr15:44445895:T:C	4.8741e-10	-1.57051	-0.92884
44445897	chr15:44445897:A:G	2.844e-09	-2.08401e-10	-0.735493
44445898	chr15:44445898:A:G	1.76822e-09	-2.08401e-10	-1.21073
44445900	chr15:44445900:C:G	9.53176e-10	-1.54105	-0.28761
44446006	chr15:44446006:G:A	4.74057e-10	-1.5557	-0.971436
44446154	chr15:44446154:GACCTC:G	9.96176e-10	-1.78453	-2.85769e-10
44446157	chr15:44446157:C:G	3.25609e-09	-2.08401e-10	-0.600176
44446321	chr15:44446321:A:G	2.40431e-09	-2.08401e-10	-0.903439
44446400	chr15:44446400:G:A	2.11565e-09	-2.08401e-10	-1.03134
44446446	chr15:44446446:G:A	2.77547e-09	-2.08401e-10	-0.759883
44447928	chr15:44447928:C:T	2.14985e-09	-2.08401e-10	-1.01531
44448795	chr15:44448795:G:A	2.88587e-09	-2.08401e-10	-0.720876
44449402	chr15:44449402:C:A	9.50762e-10	-1.8312	-2.85769e-10
44449641	chr15:44449641:A:G	8.07514e-10	-1.19265	-0.80185
44449720	chr15:44449720:T:C	5.27763e-09	-2.08401e-10	-0.117226
44449807	chr15:44449807:A:G	2.70036e-09	-2.08401e-10	-0.787317
44450024	chr15:44450024:A:G	1.10783e-09	-1.7037	0.025391
44450572	chr15:44450572:TA:T	2.01007e-09	-2.08401e-10	-1.08253
44453026	chr15:44453026:A:G	7.10769e-10	-1.28514	-0.836972
44453534	chr15:44453534:T:C	1.00982e-09	-1.77093	-2.85769e-10
44454288	chr15:44454288:G:A	1.68952e-09	-2.08401e-10	-1.25626
44454770	chr15:44454770:A:T	4.36006e-10	-1.63294	-0.977867
44454773	chr15:44454773:C:T	4.32925e-10	-1.63454	-0.983358
44455034	chr15:44455034:C:T	9.15306e-10	-1.8692	-2.85769e-10
44455494	chr15:44455494:G:A	3.07768e-09	-2.08401e-10	-0.656528
44455699	chr15:44455699:T:C	1.98375e-09	-2.08401e-10	-1.09572
44455774	chr15:44455774:G:C	2.41417e-09	-1.42986	0.53051
44456140	chr15:44456140:G:A	2.02346e-09	-2.08401e-10	-1.07589
44456180	chr15:44456180:C:T	1.85093e-09	-1.16501	-2.85769e-10
44456221	chr15:44456221:C:T	1.97698e-09	-2.08401e-10	-1.09913
44456471	chr15:44456471:A:T	1.70768e-09	-2.08401e-10	-1.24557
44456759	chr15:44456759:CTTAG:C	1.31561e-09	-1.5064	-2.85769e-10
44457344	chr15:44457344:C:T	2.71389e-09	-2.08401e-10	-0.78232
44457401	chr15:44457401:C:T	2.10098e-09	-2.08401e-10	-1.0383
44457672	chr15:44457672:T:C	6.97142e-10	-1.54681	-0.594661
44457704	chr15:44457704:C:T	2.79583e-09	-2.08401e-10	-0.752576
44457984	chr15:44457984:C:G	2.79992e-09	-2.08401e-10	-0.751114
44458093	chr15:44458093:C:T	1.1909e-09	-1.60599	-2.85769e-10
44458400	chr15:44458400:A:G	2.11193e-09	-2.08401e-10	-1.0331
44458695	chr15:44458695:A:G	2.45176e-09	-2.08401e-10	-0.883898
44459152	chr15:44459152:C:T	2.03882e-09	-2.08401e-10	-1.06833
44459266	chr15:44459266:G:A	2.07373e-09	-2.08401e-10	-1.05136
44459309	chr15:44459309:C:T	2.95639e-09	-0.696735	-2.85769e-10
44459310	chr15:44459310:G:A	1.72174e-09	-2.08401e-10	-1.23737
44459840	chr15:44459840:C:G	3.6596e-10	-1.83959	-0.946343
44460045	chr15:44460045:A:G	2.03046e-09	-2.08401e-10	-1.07244
44460397	chr15:44460397:C:T	2.88787e-09	-2.08401e-10	-0.720184
44460506	chr15:44460506:T:G	2.79799e-09	-2.08401e-10	-0.751804
44460507	chr15:44460507:A:G	2.79273e-09	-2.08401e-10	-0.753684
44461511	chr15:44461511:C:A	3.02628e-09	-2.08401e-10	-0.673369
44462358	chr15:44462358:T:C	1.82633e-09	-2.08401e-10	-1.1784
44462475	chr15:44462475:A:T	1.75331e-09	-2.08401e-10	-1.2192
44462753	chr15:44462753:G:C	7.69209e-10	-1.49363	-0.549469
44464070	chr15:44464070:C:T	1.28026e-09	-1.29174	-0.2419
44464680	chr15:44464680:T:C	4.44317e-09	-2.08401e-10	-0.289335
44464730	chr15:44464730:A:G	2.11137e-09	-2.08401e-10	-1.03337
44464983	chr15:44464983:G:A	2.1574e-09	-2.08401e-10	-1.0118
44465454	chr15:44465454:T:TGTG	1.03144e-09	-1.74975	-2.85769e-10
44466687	chr15:44466687:A:G	3.466e-09	-2.08401e-10	-0.537703
44466708	chr15:44466708:G:A	1.99501e-09	-2.08401e-10	-1.09005
44466720	chr15:44466720:G:A	2.33664e-09	-0.931988	-2.85769e-10
44466754	chr15:44466754:A:G	3.42972e-10	-1.81749	-1.03332
44466803	chr15:44466803:G:A	1.73565e-09	-2.08401e-10	-1.22932
44466807	chr15:44466807:C:T	1.00558e-09	-1.77514	-2.85769e-10
44467125	chr15:44467125:G:A	3.2536e-09	-2.08401e-10	-0.600941
44467806	chr15:44467806:C:T	7.62828e-10	-1.03545	-1.01598
44468075	chr15:44468075:G:A	2.79991e-09	-2.08401e-10	-0.751117
44468162	chr15:44468162:G:A	1.68553e-09	-2.08401e-10	-1.25862
44468324	chr15:44468324:G:T	7.07291e-10	-1.04927	-1.07775
44468340	chr15:44468340:T:TTAATACTGTC	1.13087e-09	-1.65771	-2.85769e-10
44468615	chr15:44468615:G:T	2.80061e-09	-2.08401e-10	-0.750866
44469129	chr15:44469129:G:A	2.79925e-09	-2.08401e-10	-0.75135
44469610	chr15:44469610:G:T	2.11263e-09	-2.08401e-10	-1.03277
44469646	chr15:44469646:G:A	1.01324e-09	-1.76755	-2.85769e-10
44470142	chr15:44470142:A:G	1.68517e-09	-2.08401e-10	-1.25884
44470283	chr15:44470283:ACTTGTT:A	1.89701e-09	-2.08401e-10	-1.14042
44470427	chr15:44470427:G:A	2.11832e-09	-2.08401e-10	-1.03008
44470614	chr15:44470614:ATT:A	3.35329e-10	-1.81888	-1.05446
44471055	chr15:44471055:A:G	2.65597e-09	-2.08401e-10	-0.803894
44471270	chr15:44471270:A:C	1.00569e-09	-1.77503	-2.85769e-10
44471400	chr15:44471400:A:G	1.43222e-09	-1.53613	0.114654
44471904	chr15:44471904:A:G	2.6801e-09	-2.08401e-10	-0.79485
44472350	chr15:44472350:G:T	2.03653e-09	-2.08401e-10	-1.06946
44472526	chr15:44472526:T:C	2.73831e-09	-2.08401e-10	-0.773363
44472952	chr15:44472952:C:T	2.06066e-09	-2.08401e-10	-1.05768
44473238	chr15:44473238:G:A	2.78254e-09	-2.08401e-10	-0.757341
44473332	chr15:44473332:A:G	6.86788e-09	-2.08401e-10	0.146152
44473514	chr15:44473514:C:A	2.78605e-09	-2.08401e-10	-0.756078
44473707	chr15:44473707:A:G	2.11757e-09	-2.08401e-10	-1.03043
44473904	chr15:44473904:C:G	1.7241e-09	-2.08401e-10	-1.236
44474221	chr15:44474221:C:T	1.96274e-09	-2.08401e-10	-1.10636
44474268	chr15:44474268:A:G	2.70883e-09	-2.08401e-10	-0.784188
44474364	chr15:44474364:G:A	2.10001e-09	-2.08401e-10	-1.03876
44474396	chr15:44474396:C:T	2.70808e-09	-2.08401e-10	-0.784463
44474418	chr15:44474418:A:C	2.00698e-09	-2.08401e-10	-1.08407
44475112	chr15:44475112:C:T	2.81884e-09	-2.08401e-10	-0.744379
44476237	chr15:44476237:T:G	9.72759e-09	-2.08401e-10	0.494263
44477017	chr15:44477017:A:G	1.13037e-09	-1.68145	0.0232882
44477635	chr15:44477635:A:G	2.36863e-09	-1.29711	0.378718
44477707	chr15:44477707:G:A	1.1874e-09	-1.41033	-0.198607
44478184	chr15:44478184:T:C	2.25827e-09	-1.31296	0.346858
44478342	chr15:44478342:C:T	4.93798e-09	-2.08401e-10	-0.183747
44478379	chr15:44478379:G:A	2.68728e-09	-2.08401e-10	-0.792175
44478812	chr15:44478812:T:C	2.79848e-09	-2.08401e-10	-0.751627
44478843	chr15:44478843:G:A	1.88503e-09	-2.08401e-10	-1.14676
44479227	chr15:44479227:G:A	6.05205e-10	-1.61118	-0.671712
44479471	chr15:44479471:G:A	6.24248e-10	-1.69976	-0.552154
44479856	chr15:44479856:CTA:C	2.79945e-09	-2.08401e-10	-0.751279
44481289	chr15:44481289:G:A	8.06784e-10	-1.3826	-0.612808
44481625	chr15:44481625:G:A	2.76739e-09	-2.08401e-10	-0.7628
44481661	chr15:44481661:C:T	1.00407e-09	-1.77664	-2.85769e-10
44481924	chr15:44481924:A:G	8.06672e-10	-1.38273	-0.612808
44482004	chr15:44482004:C:T	3.93825e-10	-1.57171	-1.14084
44482080	chr15:44482080:G:A	1.02609e-09	-1.75495	-2.85769e-10
44482083	chr15:44482083:G:T	1.02529e-09	-1.75573	-2.85769e-10
44482195	chr15:44482195:G:T	2.158e-09	-1.01152	-2.85769e-10
44482252	chr15:44482252:G:A	5.72623e-10	-1.64185	-0.69638
44482523	chr15:44482523:GTAT:G	2.75597e-09	-2.08401e-10	-0.766935
44482994	chr15:44482994:C:CA	3.4145e-10	-1.80876	-1.0465
44482995	chr15:44482995:T:TA	3.41631e-10	-1.80822	-1.0465
44483152	chr15:44483152:G:A	2.43475e-09	-2.08401e-10	-0.89086
44483190	chr15:44483190:C:T	2.03739e-09	-2.08401e-10	-1.06903
44483877	chr15:44483877:T:G	2.11331e-09	-1.25682	0.224369
44484908	chr15:44484908:G:A	3.4729e-10	-1.81879	-1.01951
44485488	chr15:44485488:T:C	2.71247e-09	-2.08401e-10	-0.782843
44485744	chr15:44485744:A:G	1.69536e-09	-1.60751	0.354698
44486441	chr15:44486441:C:T	1.43035e-09	-1.42279	-2.85769e-10
44486787	chr15:44486787:A:T	1.73345e-09	-2.08401e-10	-1.23059
44487315	chr15:44487315:C:T	3.87391e-10	-1.58441	-1.14462
44487421	chr15:44487421:A:T	1.05696e-09	-1.1968	-0.528508
44487596	chr15:44487596:T:C	2.7093e-09	-2.08401e-10	-0.784015
44487607	chr15:44487607:C:T	1.0433e-09	-1.73831	-2.85769e-10
44487628	chr15:44487628:G:C	1.73635e-09	-2.08401e-10	-1.22892
44487725	chr15:44487725:A:G	1.83448e-09	-2.08401e-10	-1.17394
44487874	chr15:44487874:A:G	1.13865e-09	-1.33634	-0.314518
44488088	chr15:44488088:T:C	3.4363e-09	-2.08401e-10	-0.546308
44488111	chr15:44488111:A:G	3.26983e-10	-1.82306	-1.07549
44488671	chr15:44488671:T:C	2.78631e-09	-2.08401e-10	-0.755984
44488777	chr15:44488777:C:T	2.76059e-09	-2.08401e-10	-0.76526
44488871	chr15:44488871:T:G	3.44648e-10	-1.81061	-1.03532
44489594	chr15:44489594:G:T	2.81068e-10	-1.86427	-1.18559
44489748	chr15:44489748:G:A	2.43309e-09	-2.08401e-10	-0.89154
44490657	chr15:44490657:A:G	2.06145e-09	-2.08401e-10	-1.05729
44490806	chr15:44490806:A:G	4.57545e-09	-2.08401e-10	-0.259999
44491147	chr15:44491147:G:C	2.08955e-09	-2.08401e-10	-1.04375
44491502	chr15:44491502:T:G	5.93029e-10	-1.57923	-0.723981
44492177	chr15:44492177:T:A	5.06525e-06	6.74946	-2.85769e-10
44493101	chr15:44493101:G:C	2.1623e-09	-2.08401e-10	-1.00953
44493267	chr15:44493267:G:C	2.76059e-09	-2.08401e-10	-0.76526
44493657	chr15:44493657:G:A	2.00682e-09	-2.08401e-10	-1.08415
44494371	chr15:44494371:C:T	2.08125e-09	-2.08401e-10	-1.04773
44494433	chr15:44494433:C:CTT	2.37766e-09	-0.914587	-2.85769e-10
44494846	chr15:44494846:G:A	2.89349e-09	-2.08401e-10	-0.718241
44495036	chr15:44495036:A:G	5.85423e-09	-2.08401e-10	-0.0135388
44495354	chr15:44495354:C:T	1.67866e-09	-1.26271	-2.85769e-10
44495624	chr15:44495624:C:T	6.98549e-10	-1.44534	-0.694111
44495671	chr15:44495671:C:T	2.66825e-09	-2.08401e-10	-0.79928
44495709	chr15:44495709:G:A	1.79578e-09	-2.08401e-10	-1.19526
44495773	chr15:44495773:A:G	2.00228e-09	-2.08401e-10	-1.08642
44495842	chr15:44495842:G:C	3.66652e-10	-1.76922	-1.01482
44496226	chr15:44496226:G:A	2.35693e-09	-1.094	0.170661
44496373	chr15:44496373:T:C	9.73479e-10	-1.80758	-2.85769e-10
44496419	chr15:44496419:C:T	2.77054e-09	-2.08401e-10	-0.761662
44496507	chr15:44496507:G:A	1.71146e-09	-1.37255	0.12919
44497385	chr15:44497385:A:G	1.7269e-09	-2.08401e-10	-1.23437
44497526	chr15:44497526:C:T	2.01517e-09	-2.08401e-10	-1.08
44497772	chr15:44497772:C:T	9.60292e-10	-1.82122	-2.85769e-10
44497818	chr15:44497818:A:G	6.16929e-10	-1.55287	-0.710835
44498487	chr15:44498487:G:A	4.00964e-08	1.91058	-2.85769e-10
44498637	chr15:44498637:C:T	2.96299e-09	-2.08401e-10	-0.694504
44499150	chr15:44499150:C:G	1.68516e-09	-2.08401e-10	-1.25884
44499311	chr15:44499311:A:G	2.43322e-09	-2.08401e-10	-0.891487
44499656	chr15:44499656:T:G	1.74067e-09	-2.08401e-10	-1.22643
44499834	chr15:44499834:G:A	1.28244e-09	-1.53194	-2.85769e-10
44500375	chr15:44500375:TATC:T	1.71706e-09	-2.08401e-10	-1.24009
44501195	chr15:44501195:G:A	2.55431e-09	-1.15811	0.315191
44501460	chr15:44501460:T:C	1.69747e-09	-2.08401e-10	-1.25157
44502132	chr15:44502132:C:CTT	7.4423e-10	-1.58886	-0.487247
44502294	chr15:44502294:A:C	2.00755e-09	-2.08401e-10	-1.08379
44503115	chr15:44503115:T:G	2.34977e-09	-1.16623	0.239848
44503143	chr15:44503143:T:A	2.79925e-09	-2.08401e-10	-0.75135
44503177	chr15:44503177:A:G	2.4707e-09	-2.08401e-10	-0.876202
44504209	chr15:44504209:G:T	1.7273e-09	-2.08401e-10	-1.23414
44504738	chr15:44504738:G:A	2.82956e-09	-2.08401e-10	-0.740582
44505358	chr15:44505358:G:A	3.44291e-10	-1.79884	-1.04813
44505377	chr15:44505377:C:T	2.17957e-09	-2.08401e-10	-1.00158
44505476	chr15:44505476:C:G	7.04343e-10	-1.53313	-0.598062
44506109	chr15:44506109:A:G	2.24999e-09	-2.08401e-10	-0.969776
44506142	chr15:44506142:G:A	2.1068e-09	-2.08401e-10	-1.03553
44506481	chr15:44506481:A:G	2.94305e-10	-1.75071	-1.25314
44506577	chr15:44506577:G:A	2.4304e-09	-2.08401e-10	-0.89265
44506868	chr15:44506868:G:A	9.37995e-10	-1.84471	-2.85769e-10
44507073	chr15:44507073:GTTTGTTT:G	1.74338e-09	-2.08401e-10	-1.22488
44507762	chr15:44507762:G:T	9.55245e-10	-1.23086	-0.595629
44508246	chr15:44508246:C:A	2.01584e-09	-2.08401e-10	-1.07967
44508508	chr15:44508508:CAG:C	3.46725e-10	-1.80498	-1.03495
44508748	chr15:44508748:CT:C	1.93813e-09	-1.11898	-2.85769e-10
44508806	chr15:44508806:C:G	2.11195e-09	-2.08401e-10	-1.03309
44509053	chr15:44509053:T:C	2.79925e-09	-2.08401e-10	-0.75135
44509402	chr15:44509402:C:T	2.0486e-09	-2.08401e-10	-1.06355
44509407	chr15:44509407:A:G	2.19144e-09	-2.08401e-10	-0.996145
44509650	chr15:44509650:TG:T	3.558e-10	-1.79486	-1.01922
44509699	chr15:44509699:G:C	1.64108e-09	-1.4559	0.170546
44509886	chr15:44509886:A:G	1.96366e-09	-2.08401e-10	-1.10589
44510698	chr15:44510698:T:A	2.79152e-09	-2.08401e-10	-0.754117
44510869	chr15:44510869:G:A	2.79632e-09	-2.08401e-10	-0.752398
44510964	chr15:44510964:C:T	1.84051e-09	-2.08401e-10	-1.17066
44511348	chr15:44511348:T:C	1.03111e-09	-1.75006	-2.85769e-10
44511474	chr15:44511474:C:T	7.49938e-10	-1.48469	-0.583775
44511619	chr15:44511619:C:A	1.70917e-09	-2.08401e-10	-1.2447
44511720	chr15:44511720:G:T	2.01427e-09	-2.08401e-10	-1.08045
44512067	chr15:44512067:T:C	9.95654e-10	-1.78506	-2.85769e-10
44512713	chr15:44512713:C:T	2.79859e-10	-1.79917	-1.25501
44512974	chr15:44512974:G:A	7.35159e-10	-1.45985	-0.628524
44513328	chr15:44513328:G:A	9.97871e-10	-1.78284	-2.85769e-10
44513537	chr15:44513537:T:G	3.37348e-09	-2.08401e-10	-0.564759
44513597	chr15:44513597:T:C	2.78704e-09	-2.08401e-10	-0.755722
44514059	chr15:44514059:T:C	3.19418e-10	-1.80012	-1.12184
44514306	chr15:44514306:C:G	2.29876e-09	-2.08401e-10	-0.948335
44514450	chr15:44514450:T:C	9.24655e-10	-1.85904	-2.85769e-10
44515107	chr15:44515107:G:A	6.72949e-10	-1.53067	-0.646115
44515785	chr15:44515785:A:C	3.65815e-10	-1.56938	-1.21695
44515880	chr15:44515880:A:G	3.83735e-10	-1.67304	-1.06547
44516251	chr15:44516251:A:C	2.1161e-09	-2.08401e-10	-1.03113
44516793	chr15:44516793:T:G	1.27194e-09	-1.54016	-2.85769e-10
44516879	chr15:44516879:A:G	6.12551e-10	-1.2199	-1.05092
44516965	chr15:44516965:G:T	2.92794e-09	-2.08401e-10	-0.706405
44518138	chr15:44518138:C:T	5.74871e-10	-1.62322	-0.711095
44518192	chr15:44518192:T:C	2.70537e-09	-2.08401e-10	-0.785466
44518292	chr15:44518292:A:T	6.44976e-10	-1.58364	-0.635609
44518818	chr15:44518818:G:A	2.79925e-09	-2.08401e-10	-0.75135
44518941	chr15:44518941:A:C	3.01626e-09	-2.08401e-10	-0.676685
44519729	chr15:44519729:G:A	1.98788e-09	-2.08401e-10	-1.09364
44520080	chr15:44520080:C:CATCCT	2.8205e-09	-2.08401e-10	-0.743788
44520222	chr15:44520222:C:T	3.46246e-10	-1.79636	-1.04495
44520241	chr15:44520241:C:T	3.07009e-09	-2.08401e-10	-0.658996
44520496	chr15:44520496:G:A	1.03023e-09	-1.75092	-2.85769e-10
44520547	chr15:44520547:T:C	2.06415e-09	-2.08401e-10	-1.05598
44521076	chr15:44521076:T:G	1.16589e-09	-1.1558	-0.471419
44521413	chr15:44521413:G:A	8.0655e-10	-0.910053	-1.08564
44522507	chr15:44522507:C:T	2.86368e-09	-2.08401e-10	-0.728595
44522962	chr15:44522962:A:G	9.07938e-10	-1.70279	-0.174494
44523048	chr15:44523048:G:A	1.80361e-09	-1.19091	-2.85769e-10
44523382	chr15:44523382:T:A	5.98252e-10	-1.64349	-0.650955
44523615	chr15:44523615:C:G	1.70987e-09	-2.08401e-10	-1.24429
44523726	chr15:44523726:T:C	2.4771e-09	-2.08401e-10	-0.873616
44526916	chr15:44526916:C:T	2.80155e-09	-2.08401e-10	-0.750531
44526940	chr15:44526940:C:G	2.01965e-09	-2.08401e-10	-1.07778
44527315	chr15:44527315:A:T	3.31116e-10	-1.73456	-1.15143
44527383	chr15:44527383:C:T	5.97116e-10	-1.80601	-0.490333
44527469	chr15:44527469:G:A	2.95357e-10	-1.75655	-1.24372
44527856	chr15:44527856:A:G	1.91719e-08	1.17274	-2.85769e-10
44528085	chr15:44528085:T:C	2.79925e-09	-2.08401e-10	-0.75135
44528240	chr15:44528240:C:T	1.7273e-09	-2.08401e-10	-1.23414
44529054	chr15:44529054:A:G	5.55404e-10	-1.80863	-0.560133
44529645	chr15:44529645:A:G	3.29788e-10	-1.76607	-1.12393
44529647	chr15:44529647:T:C	2.64972e-09	-2.08401e-10	-0.80625
44530491	chr15:44530491:G:C	2.75969e-09	-2.08401e-10	-0.765584
44530492	chr15:44530492:C:T	2.79454e-09	-2.08401e-10	-0.753036
44530509	chr15:44530509:C:T	2.04844e-09	-2.08401e-10	-1.06363
44530576	chr15:44530576:G:A	6.22212e-10	-1.15534	-1.09984
44530968	chr15:44530968:G:A	1.044e-09	-1.73764	-2.85769e-10
44531010	chr15:44531010:T:C	5.78747e-10	-1.15073	-1.17686
44531205	chr15:44531205:A:C	5.34973e-10	-1.83007	-0.576176
44531568	chr15:44531568:T:C	1.01921e-09	-1.76168	-2.85769e-10
44531809	chr15:44531809:G:A	1.69307e-09	-2.08401e-10	-1.25416
44532263	chr15:44532263:A:G	5.80707e-10	-1.82002	-0.504191
44533002	chr15:44533002:C:T	2.03895e-09	-2.08401e-10	-1.06827
44533019	chr15:44533019:TG:T	2.78741e-09	-2.08401e-10	-0.755589
44533269	chr15:44533269:T:C	6.51801e-10	-1.51917	-0.689544
44533318	chr15:44533318:A:C	7.41171e-10	-1.54531	-0.534915
44533680	chr15:44533680:C:T	1.50788e-08	-1.70874	2.64133
44533818	chr15:44533818:G:A	1.86666e-09	-2.08401e-10	-1.15655
44534279	chr15:44534279:T:C	1.10138e-09	-1.7049	0.020765
44534826	chr15:44534826:G:A	9.30711e-10	-1.85251	-2.85769e-10
44534882	chr15:44534882:C:T	7.59786e-10	-1.01584	-1.03958
44535011	chr15:44535011:TGTGA:T	1.79769e-09	-2.08401e-10	-1.1942
44535059	chr15:44535059:A:C	6.1598e-10	-1.57123	-0.694016
44535147	chr15:44535147:C:T	1.94509e-09	-2.08401e-10	-1.1154
44535156	chr15:44535156:C:T	1.06928e-09	-1.71372	-2.85769e-10
44535465	chr15:44535465:T:C	1.00836e-09	-1.77238	-2.85769e-10
44535726	chr15:44535726:G:A	7.09067e-10	-1.53128	-0.593226
44535982	chr15:44535982:G:A	2.78359e-09	-2.08401e-10	-0.756961
44536087	chr15:44536087:C:G	1.96289e-09	-2.08401e-10	-1.10629
44536753	chr15:44536753:G:A	1.68886e-09	-2.08401e-10	-1.25665
44537734	chr15:44537734:C:T	6.17893e-09	-2.08401e-10	0.0404419
44537866	chr15:44537866:A:G	2.64878e-09	-2.08401e-10	-0.806606
44537882	chr15:44537882:C:T	1.71039e-09	-2.08401e-10	-1.24398
44538135	chr15:44538135:TTTG:T	2.67377e-09	-2.08401e-10	-0.797214
44538173	chr15:44538173:G:T	7.63237e-10	-1.55941	-0.491479
44538951	chr15:44538951:G:A	3.31534e-10	-1.80232	-1.08241
44539076	chr15:44539076:G:C	1.72436e-09	-2.08401e-10	-1.23585
44539439	chr15:44539439:G:A	3.54789e-10	-1.86999	-0.946943
44539646	chr15:44539646:C:T	5.20457e-09	-2.08401e-10	-0.131167
44539715	chr15:44539715:G:C	3.2294e-10	-1.80623	-1.10476
44539995	chr15:44539995:C:A	2.05757e-09	-2.08401e-10	-1.05918
44540107	chr15:44540107:T:A	1.74035e-09	-2.08401e-10	-1.22662
44540273	chr15:44540273:T:A	3.16802e-10	-1.78327	-1.14691
44541412	chr15:44541412:T:C	1.12126e-09	-1.18535	-0.480901
44541723	chr15:44541723:C:T	2.0131e-09	-2.08401e-10	-1.08103
44542018	chr15:44542018:T:G	1.12214e-08	-2.08401e-10	0.637123
44542019	chr15:44542019:A:G	1.87789e-09	-2.08401e-10	-1.15056
44542259	chr15:44542259:C:A	3.26887e-10	-1.78377	-1.11508
44542978	chr15:44542978:CTATTT:C	2.49909e-09	-2.08401e-10	-0.864778
44543676	chr15:44543676:T:G	1.87309e-09	-2.08401e-10	-1.15312
44543990	chr15:44543990:A:G	5.74647e-10	-1.60522	-0.729487
44544187	chr15:44544187:G:A	9.65024e-10	-1.81631	-2.85769e-10
44544219	chr15:44544219:C:T	1.85925e-09	-2.08401e-10	-1.16053
44544856	chr15:44544856:T:C	1.49551e-09	-1.37824	-2.85769e-10
44545031	chr15:44545031:C:T	3.66881e-09	-2.08401e-10	-0.480836
44545209	chr15:44545209:A:T	1.76071e-09	-2.08401e-10	-1.21499
44545214	chr15:44545214:A:T	1.75247e-09	-2.08401e-10	-1.21968
44545969	chr15:44545969:T:C	3.34274e-10	-1.78689	-1.0896
44546416	chr15:44546416:T:C	1.71705e-09	-2.08401e-10	-1.24009
44546637	chr15:44546637:C:T	2.04107e-09	-2.08401e-10	-1.06723
44546649	chr15:44546649:T:C	3.26386e-10	-1.8157	-1.08468
44546901	chr15:44546901:C:T	9.14161e-10	-1.87045	-2.85769e-10
44547162	chr15:44547162:A:G	2.19977e-09	-2.08401e-10	-0.99235
44547192	chr15:44547192:GGA:G	2.64878e-09	-2.08401e-10	-0.806606
44547735	chr15:44547735:A:AC	7.51096e-10	-1.58576	-0.48116
44548224	chr15:44548224:G:A	1.79778e-09	-2.08401e-10	-1.19415
44548344	chr15:44548344:G:A	1.05556e-09	-1.72663	-2.85769e-10
44548638	chr15:44548638:T:G	2.67381e-09	-2.08401e-10	-0.797201
44549914	chr15:44549914:C:T	4.30066e-09	-2.08401e-10	-0.321934
44549918	chr15:44549918:A:C	6.93144e-10	-1.56476	-0.582461
44549926	chr15:44549926:C:T	1.87556e-09	-2.08401e-10	-1.1518
44550012	chr15:44550012:A:G	0.000110706	9.83393	-2.85769e-10
44550049	chr15:44550049:A:G	1.71654e-09	-2.08401e-10	-1.24039
44550319	chr15:44550319:T:C	2.14208e-09	-2.08401e-10	-1.01893
44550340	chr15:44550340:A:G	1.70605e-09	-2.08401e-10	-1.24652
44550634	chr15:44550634:A:G	1.87789e-09	-2.08401e-10	-1.15056
44550771	chr15:44550771:A:C	3.85965e-09	-2.08401e-10	-0.430128
44550945	chr15:44550945:C:T	1.78868e-09	-2.08401e-10	-1.19922
44551113	chr15:44551113:T:A	1.76817e-09	-2.08401e-10	-1.21076
44551842	chr15:44551842:T:G	1.69447e-09	-2.08401e-10	-1.25333
44552270	chr15:44552270:CAG:C	2.62305e-09	-2.08401e-10	-0.816364
44552554	chr15:44552554:T:C	4.82071e-09	-2.08401e-10	-0.207783
44552621	chr15:44552621:A:G	6.99888e-10	-1.19376	-0.943776
44553047	chr15:44553047:G:A	5.91502e-10	-1.71501	-0.59078
44553308	chr15:44553308:C:T	2.00313e-09	-2.08401e-10	-1.08599
44553347	chr15:44553347:A:C	8.53875e-10	-1.51238	-0.426294
44553521	chr15:44553521:C:T	2.52286e-09	-2.08401e-10	-0.85531
44553578	chr15:44553578:G:A	1.75482e-09	-2.08401e-10	-1.21834
44553725	chr15:44553725:T:A	1.87055e-09	-2.08401e-10	-1.15447
44554024	chr15:44554024:AG:A	7.34237e-10	-1.52235	-0.567278
44554324	chr15:44554324:C:T	1.70692e-09	-2.08401e-10	-1.24601
44554940	chr15:44554940:A:G	1.31101e-09	-1.5099	-2.85769e-10
44554957	chr15:44554957:A:G	3.50555e-10	-1.75398	-1.07496
44555196	chr15:44555196:A:G	1.05498e-08	0.575406	-2.85769e-10
44555217	chr15:44555217:T:C	1.95248e-09	-2.08401e-10	-1.11161
44555604	chr15:44555604:A:T	6.67956e-10	-1.56684	-0.617399
44556231	chr15:44556231:A:G	1.95732e-09	-2.08401e-10	-1.10913
44556592	chr15:44556592:C:T	2.13773e-09	-2.08401e-10	-1.02096
44556690	chr15:44556690:G:A	6.84615e-10	-1.54227	-0.617329
44557226	chr15:44557226:G:A	2.09933e-09	-2.08401e-10	-1.03908
44557851	chr15:44557851:A:G	6.95201e-10	-1.53113	-0.613128
44558471	chr15:44558471:G:A	1.69e-09	-2.08401e-10	-1.25598
44558524	chr15:44558524:G:A	2.37791e-09	-2.08401e-10	-0.914483
44559046	chr15:44559046:G:C	4.20453e-10	-1.86695	-0.78018
44559125	chr15:44559125:G:A	1.70921e-09	-2.08401e-10	-1.24467
44559398	chr15:44559398:G:A	1.68552e-09	-2.08401e-10	-1.25863
44559422	chr15:44559422:T:A	1.9397e-09	-2.08401e-10	-1.11817
44559831	chr15:44559831:A:AGTAGGGAGCATT	9.27125e-10	-1.85637	-2.85769e-10
44559903	chr15:44559903:G:A	3.9374e-10	-1.85919	-0.85358
44560720	chr15:44560720:G:A	2.08331e-09	-2.08401e-10	-1.04675
44560988	chr15:44560988:G:T	4.858e-10	-1.50664	-0.996026
44561374	chr15:44561374:T:C	9.82196e-10	-1.79867	-2.85769e-10
44562390	chr15:44562390:T:TAAGTA	6.139e-09	-2.08401e-10	0.033959
44562878	chr15:44562878:T:C	1.79525e-09	-2.08401e-10	-1.19556
44563197	chr15:44563197:T:C	1.69188e-09	-2.08401e-10	-1.25486
44563256	chr15:44563256:C:T	2.91745e-08	1.59259	-2.85769e-10
44563817	chr15:44563817:C:A	9.22107e-10	-1.8618	-2.85769e-10
44564127	chr15:44564127:G:A	2.87896e-10	-1.85171	-1.17414
44564240	chr15:44564240:G:A	1.73168e-09	-2.08401e-10	-1.23161
44565385	chr15:44565385:T:C	1.71324e-09	-2.08401e-10	-1.24232
44565420	chr15:44565420:A:G	2.02882e-09	-2.08401e-10	-1.07325
44566319	chr15:44566319:AAAG:A	1.82571e-09	-2.08401e-10	-1.17873
44566743	chr15:44566743:C:T	9.28917e-10	-1.85444	-2.85769e-10
44567184	chr15:44567184:TATTAAAA:T	2.06681e-09	-2.08401e-10	-1.0547
44567374	chr15:44567374:T:C	1.9035e-09	-2.08401e-10	-1.13701
44567405	chr15:44567405:T:C	2.01962e-09	-2.08401e-10	-1.07779
44567646	chr15:44567646:A:G	1.68793e-09	-2.08401e-10	-1.2572
44568427	chr15:44568427:C:G	1.79275e-09	-2.08401e-10	-1.19695
44568602	chr15:44568602:C:T	1.75674e-09	-2.08401e-10	-1.21724
44568709	chr15:44568709:TCA:T	9.14741e-10	-1.86982	-2.85769e-10
44568915	chr15:44568915:T:A	4.68034e-10	-1.86319	-0.676727
44568921	chr15:44568921:C:T	1.76353e-09	-2.08401e-10	-1.21339
44570331	chr15:44570331:A:G	1.33838e-09	-1.48925	-2.85769e-10
44570958	chr15:44570958:T:C	2.70022e-09	-2.08401e-10	-0.78737
44571146	chr15:44571146:CTG:C	2.03115e-09	-2.08401e-10	-1.0721
44572046	chr15:44572046:G:A	1.8406e-09	-2.08401e-10	-1.17061
44572696	chr15:44572696:C:T	2.00517e-09	-2.08401e-10	-1.08498
44572908	chr15:44572908:T:C	2.61719e-09	-2.08401e-10	-0.818604
44572939	chr15:44572939:T:C	4.21887e-10	-1.67138	-0.972338
44573892	chr15:44573892:G:A	1.68622e-09	-2.08401e-10	-1.25821
44574087	chr15:44574087:G:A	4.51517e-08	2.02932	-2.85769e-10
44574272	chr15:44574272:G:A	2.11091e-09	-2.08401e-10	-1.03359
44574473	chr15:44574473:T:C	2.00976e-09	-2.08401e-10	-1.08269
44574649	chr15:44574649:A:C	1.68565e-09	-2.08401e-10	-1.25855
44574707	chr15:44574707:C:T	1.08602e-09	-1.69818	-2.85769e-10
44575419	chr15:44575419:A:G	1.70809e-09	-2.08401e-10	-1.24533
44575905	chr15:44575905:G:A	1.97703e-09	-2.08401e-10	-1.09911
44576305	chr15:44576305:T:C	1.05792e-09	-1.7244	-2.85769e-10
44576603	chr15:44576603:T:C	5.32341e-10	-1.27624	-1.13493
44576635	chr15:44576635:C:T	1.68533e-09	-2.08401e-10	-1.25874
44576792	chr15:44576792:T:C	2.77356e-10	-1.80683	-1.25632
44576857	chr15:44576857:C:T	3.14776e-09	-2.08401e-10	-0.634013
44577578	chr15:44577578:T:C	1.94848e-09	-2.08401e-10	-1.11366
44578250	chr15:44578250:G:C	2.02797e-09	-2.08401e-10	-1.07367
44578375	chr15:44578375:G:A	2.0383e-09	-2.08401e-10	-1.06859
44578514	chr15:44578514:AG:A	3.54239e-10	-1.71781	-1.10068
44579155	chr15:44579155:C:T	2.02957e-09	-2.08401e-10	-1.07288
44579223	chr15:44579223:T:A	2.02956e-09	-2.08401e-10	-1.07288
44579473	chr15:44579473:G:A	2.00213e-09	-2.08401e-10	-1.08649
44579619	chr15:44579619:T:C	1.6896e-09	-2.08401e-10	-1.25621
44579998	chr15:44579998:CACTT:C	9.22478e-10	-1.8614	-2.85769e-10
44580040	chr15:44580040:A:G	2.03542e-09	-2.08401e-10	-1.07
44580155	chr15:44580155:C:T	3.17464e-09	-2.08401e-10	-0.62551
44580292	chr15:44580292:A:C	2.62129e-09	-2.08401e-10	-0.817036
44580324	chr15:44580324:T:C	2.79208e-10	-1.80578	-1.25073
44580664	chr15:44580664:G:A	1.70781e-09	-2.08401e-10	-1.24549
44580740	chr15:44580740:G:A	1.70295e-09	-2.08401e-10	-1.24834
44580976	chr15:44580976:A:C	1.97483e-09	-2.08401e-10	-1.10022
44581266	chr15:44581266:G:T	2.05773e-09	-2.08401e-10	-1.0591
44581286	chr15:44581286:AG:A	3.11695e-09	-2.08401e-10	-0.643849
44581360	chr15:44581360:A:C	4.21289e-10	-1.83556	-0.809576
44581660	chr15:44581660:A:G	3.55369e-10	-1.59346	-1.22185
44582051	chr15:44582051:T:C	1.95272e-09	-2.08401e-10	-1.11148
44582197	chr15:44582197:A:G	1.70474e-09	-2.08401e-10	-1.24729
44582289	chr15:44582289:G:A	1.72297e-09	-2.08401e-10	-1.23665
44582719	chr15:44582719:T:TA	1.57833e-09	-1.32433	-2.85769e-10
44582731	chr15:44582731:T:G	9.59777e-10	-1.82176	-2.85769e-10
44582855	chr15:44582855:C:T	2.7701e-10	-1.81011	-1.2543
44582981	chr15:44582981:C:T	2.01431e-09	-2.08401e-10	-1.08043
44583346	chr15:44583346:T:C	2.63647e-09	-2.08401e-10	-0.811261
44583436	chr15:44583436:C:T	1.90866e-09	-2.08401e-10	-1.1343
44584785	chr15:44584785:A:G	3.16029e-09	-2.08401e-10	-0.630039
44584829	chr15:44584829:A:G	1.72941e-09	-2.08401e-10	-1.23292
44586215	chr15:44586215:G:A	5.16923e-10	-1.24166	-1.1989
44586373	chr15:44586373:T:C	3.73426e-10	-1.55443	-1.2113
44586570	chr15:44586570:G:A	1.68523e-09	-2.08401e-10	-1.2588
44588083	chr15:44588083:G:A	9.60467e-10	-1.82104	-2.85769e-10
44588930	chr15:44588930:T:C	1.83671e-09	-2.08401e-10	-1.17273
44589348	chr15:44589348:A:G	2.5916e-09	-2.08401e-10	-0.828429
44589757	chr15:44589757:C:T	4.51631e-10	-1.31746	-1.25814
44589766	chr15:44589766:A:G	3.55425e-10	-1.87048	-0.944659
44589829	chr15:44589829:G:A	2.29865e-09	-2.08401e-10	-0.94838
44589954	chr15:44589954:A:G	3.21464e-10	-1.69976	-1.21581
44590730	chr15:44590730:G:C	1.69108e-09	-2.08401e-10	-1.25534
44590802	chr15:44590802:C:T	1.69646e-09	-2.08401e-10	-1.25216
44591348	chr15:44591348:T:A	1.71023e-09	-2.08401e-10	-1.24408
44591349	chr15:44591349:A:T	2.98177e-10	-1.86874	-1.12203
44591744	chr15:44591744:A:G	3.95152e-10	-1.74302	-0.966167
44592040	chr15:44592040:G:A	2.74097e-10	-1.82138	-1.25359
44592097	chr15:44592097:C:T	3.06036e-10	-1.73805	-1.22671
44592560	chr15:44592560:T:C	1.97326e-09	-2.08401e-10	-1.10102
44592970	chr15:44592970:G:A	6.98701e-09	-2.08401e-10	0.163349
44593098	chr15:44593098:C:A	3.16333e-09	-2.08401e-10	-0.629079
44594350	chr15:44594350:C:T	1.95366e-09	-2.08401e-10	-1.111
44594358	chr15:44594358:G:A	2.60107e-09	-2.08401e-10	-0.824782
44595083	chr15:44595083:C:T	1.88478e-09	-2.08401e-10	-1.14689
44596428	chr15:44596428:A:C	2.37079e-09	-2.08401e-10	-0.91748
44597358	chr15:44597358:C:T	2.00651e-09	-2.08401e-10	-1.08431
44597381	chr15:44597381:G:C	9.30618e-10	-1.85261	-2.85769e-10
44597417	chr15:44597417:C:A	3.90094e-10	-1.49525	-1.22683
44597568	chr15:44597568:G:A	3.14862e-09	-2.08401e-10	-0.63374
44597570	chr15:44597570:G:A	1.68611e-09	-2.08401e-10	-1.25828
44597904	chr15:44597904:T:C	1.85804e-09	-2.08401e-10	-1.16118
44597906	chr15:44597906:C:T	1.94364e-09	-2.08401e-10	-1.11614
44599118	chr15:44599118:A:G	2.38222e-09	-2.08401e-10	-0.91267
44599736	chr15:44599736:A:G	9.59995e-10	-1.82153	-2.85769e-10
44600201	chr15:44600201:T:C	1.71101e-09	-2.08401e-10	-1.24362
44600762	chr15:44600762:T:C	3.01589e-09	-2.08401e-10	-0.676808
44600981	chr15:44600981:C:T	1.80823e-09	-2.08401e-10	-1.18836
44601131	chr15:44601131:A:G	2.05044e-09	-2.08401e-10	-1.06265
44601220	chr15:44601220:A:ATTTAACT	4.02061e-10	-1.48657	-1.20529
44601552	chr15:44601552:CTCT:C	3.91745e-10	-1.735	-0.982852
44601577	chr15:44601577:A:T	5.64308e-09	-2.08401e-10	-0.0502731
44601735	chr15:44601735:TTACAG:T	1.7872e-09	-2.08401e-10	-1.20006
44601792	chr15:44601792:C:T	2.13202e-09	-2.08401e-10	-1.02364
44601794	chr15:44601794:G:C	1.6851e-09	-2.08401e-10	-1.25888
44601853	chr15:44601853:C:G	2.42517e-09	-2.08401e-10	-0.894801
44602583	chr15:44602583:A:C	1.0847e-09	-1.6994	-2.85769e-10
44602683	chr15:44602683:C:T	1.84848e-09	-2.08401e-10	-1.16634
44602693	chr15:44602693:A:G	4.14386e-10	-1.44917	-1.2125
44603128	chr15:44603128:C:T	1.16881e-09	-1.62472	-2.85769e-10
44603322	chr15:44603322:G:A	1.9289e-09	-2.08401e-10	-1.12375
44603828	chr15:44603828:T:A	5.60378e-08	-2.08401e-10	2.24532
44604007	chr15:44604007:C:T	4.09172e-10	-1.45737	-1.21695
44604129	chr15:44604129:G:A	1.89103e-09	-2.08401e-10	-1.14358
44604385	chr15:44604385:C:T	1.04084e-09	-1.74068	-2.85769e-10
44604498	chr15:44604498:T:G	1.87024e-09	-2.08401e-10	-1.15464
44604695	chr15:44604695:G:A	1.71215e-09	-2.08401e-10	-1.24296
44605194	chr15:44605194:G:A	1.69576e-09	-2.08401e-10	-1.25257
44605261	chr15:44605261:T:C	1.70896e-09	-2.08401e-10	-1.24482
44605348	chr15:44605348:C:T	1.14525e-09	-1.64508	-2.85769e-10
44605547	chr15:44605547:A:G	8.59284e-10	-1.65771	-0.274654
44605548	chr15:44605548:C:T	9.48235e-10	-1.83386	-2.85769e-10
44605696	chr15:44605696:T:C	2.2724e-09	-2.08401e-10	-0.959865
44606444	chr15:44606444:C:T	9.34577e-10	-1.84837	-2.85769e-10
44606629	chr15:44606629:G:A	5.24649e-10	-1.17113	-1.2546
44606672	chr15:44606672:T:C	1.00358e-09	-1.77713	-2.85769e-10
44607013	chr15:44607013:T:A	1.93148e-09	-2.08401e-10	-1.12242
44607366	chr15:44607366:T:C	7.85798e-10	-1.6419	-0.379863
44607539	chr15:44607539:G:A	1.92032e-09	-2.08401e-10	-1.12821
44608019	chr15:44608019:C:T	1.73045e-09	-2.08401e-10	-1.23232
44608477	chr15:44608477:C:T	2.53139e-09	-0.851933	-2.85769e-10
44608953	chr15:44608953:GAT:G	1.89109e-09	-2.08401e-10	-1.14355
44609599	chr15:44609599:C:A	1.71791e-09	-2.08401e-10	-1.23959
44609729	chr15:44609729:G:A	6.72106e-10	-0.923147	-1.25489
44610149	chr15:44610149:C:T	1.7263e-09	-2.08401e-10	-1.23472
44610166	chr15:44610166:G:C	1.95737e-09	-2.08401e-10	-1.1091
44610360	chr15:44610360:A:C	2.04642e-09	-2.08401e-10	-1.06461
44610390	chr15:44610390:T:C	3.25436e-09	-2.08401e-10	-0.600707
44610413	chr15:44610413:C:T	1.68567e-09	-2.08401e-10	-1.25854
44610579	chr15:44610579:C:T	9.58624e-10	-1.3494	-0.473562
44611397	chr15:44611397:T:C	5.62807e-09	-2.08401e-10	-0.0529376
44611501	chr15:44611501:T:C	2.44335e-09	-2.08401e-10	-0.887335
44611727	chr15:44611727:T:A	1.99343e-09	-2.08401e-10	-1.09085
44612028	chr15:44612028:C:T	1.03687e-09	-1.83057	0.0860741
44612301	chr15:44612301:A:C	2.32016e-09	-2.08401e-10	-0.939067
44612309	chr15:44612309:T:C	1.9576e-09	-2.08401e-10	-1.10899
44612327	chr15:44612327:T:C	1.71087e-09	-2.08401e-10	-1.2437
44612547	chr15:44612547:T:C	9.53838e-10	-1.82629	-0.00167037
44614250	chr15:44614250:G:A	1.03965e-09	-1.8347	0.0928716
44614514	chr15:44614514:G:A	6.69215e-09	-2.08401e-10	0.120232
44614900	chr15:44614900:A:G	7.52896e-10	-1.68023	-0.384304
44615093	chr15:44615093:C:T	1.70757e-09	-2.08401e-10	-1.24563
44615143	chr15:44615143:A:C	1.69507e-09	-2.08401e-10	-1.25298
44615289	chr15:44615289:G:A	2.94775e-09	-2.08401e-10	-0.69966
44615364	chr15:44615364:T:C	9.26581e-10	-1.85696	-2.85769e-10
44615868	chr15:44615868:G:C	1.05678e-09	-1.72548	-2.85769e-10
44616453	chr15:44616453:C:T	2.62735e-09	-2.08401e-10	-0.814728
44617002	chr15:44617002:C:T	2.00427e-09	-2.08401e-10	-1.08542
44617050	chr15:44617050:G:T	3.31621e-09	-2.08401e-10	-0.581882
44617412	chr15:44617412:G:T	1.98053e-09	-2.08401e-10	-1.09734
44617424	chr15:44617424:G:C	1.96088e-09	-2.08401e-10	-1.10731
44617605	chr15:44617605:C:T	1.77038e-09	-2.08401e-10	-1.20951
44617833	chr15:44617833:G:A	1.09874e-09	-1.68654	-2.85769e-10
44618017	chr15:44618017:A:C	1.06199e-08	-2.08401e-10	0.582027
44618336	chr15:44618336:G:A	3.15359e-09	-2.08401e-10	-0.632161
44618600	chr15:44618600:G:A	2.49739e-09	-2.08401e-10	-0.865458
44618672	chr15:44618672:C:T	2.98284e-10	-1.74509	-1.24532
44618841	chr15:44618841:C:T	1.75499e-09	-2.08401e-10	-1.21824
44619473	chr15:44619473:A:G	1.92187e-09	-2.08401e-10	-1.12741
44619865	chr15:44619865:C:T	5.09688e-10	-1.84656	-0.608102
44620368	chr15:44620368:A:G	2.59034e-09	-2.08401e-10	-0.828914
44620418	chr15:44620418:A:C	1.73766e-09	-2.08401e-10	-1.22817
44620431	chr15:44620431:T:C	2.23836e-09	-2.08401e-10	-0.974958
44620487	chr15:44620487:A:C	2.5501e-09	-2.08401e-10	-0.844571
44620830	chr15:44620830:C:A	1.09415e-09	-1.69073	-2.85769e-10
44620934	chr15:44620934:G:A	2.18252e-09	-2.08401e-10	-1.00023
44620990	chr15:44620990:C:T	1.9183e-09	-2.08401e-10	-1.12926
44621222	chr15:44621222:G:A	1.97402e-09	-2.08401e-10	-1.10063
44621321	chr15:44621321:A:G	2.00769e-09	-2.08401e-10	-1.08372
44621489	chr15:44621489:A:C	4.93399e-10	-1.23947	-1.24767
44622518	chr15:44622518:G:A	4.16683e-10	-1.39935	-1.25678
44622556	chr15:44622556:T:C	1.83197e-09	-2.08401e-10	-1.17531
44623719	chr15:44623719:C:T	1.70186e-09	-2.08401e-10	-1.24898
44624266	chr15:44624266:T:C	1.78521e-09	-2.08401e-10	-1.20117
44625415	chr15:44625415:G:A	9.35588e-10	-1.84728	-2.85769e-10
44625505	chr15:44625505:T:C	1.88001e-09	-2.08401e-10	-1.14943
44625828	chr15:44625828:C:T	2.19519e-09	-2.08401e-10	-0.994433
44625976	chr15:44625976:G:A	3.55243e-09	-2.08401e-10	-0.513072
44626051	chr15:44626051:T:G	2.07849e-09	-2.08401e-10	-1.04906
44626289	chr15:44626289:A:T	2.0173e-09	-2.08401e-10	-1.07894
44626492	chr15:44626492:C:T	1.00935e-09	-1.77139	-2.85769e-10
44627150	chr15:44627150:T:C	3.26688e-10	-1.68568	-1.21377
44627285	chr15:44627285:A:C	3.25831e-10	-1.69977	-1.20231
44627569	chr15:44627569:A:G	1.88043e-09	-2.08401e-10	-1.14921
44628447	chr15:44628447:T:G	1.83333e-09	-2.08401e-10	-1.17457
44628489	chr15:44628489:T:C	2.17472e-09	-2.08401e-10	-1.0038
44629136	chr15:44629136:G:A	3.26273e-09	-2.08401e-10	-0.598138
44629531	chr15:44629531:C:T	1.69616e-09	-2.08401e-10	-1.25234
44629978	chr15:44629978:G:A	1.6854e-09	-2.08401e-10	-1.2587
44630782	chr15:44630782:G:A	1.80177e-09	-2.08401e-10	-1.19193
44630853	chr15:44630853:T:G	5.31716e-10	-1.16201	-1.25034
44630895	chr15:44630895:A:G	2.63258e-10	-1.86969	-1.24563
44630956	chr15:44630956:A:AT	1.74326e-09	-2.08401e-10	-1.22495
44631289	chr15:44631289:T:G	1.70077e-09	-2.08401e-10	-1.24962
44631310	chr15:44631310:T:C	2.62961e-09	-2.08401e-10	-0.813868
44631966	chr15:44631966:G:A	1.04124e-09	-1.74029	-2.85769e-10
44632036	chr15:44632036:T:C	2.05203e-09	-2.08401e-10	-1.06188
44632158	chr15:44632158:C:T	1.20377e-09	-1.59525	-2.85769e-10
44632200	chr15:44632200:T:A	1.68927e-09	-2.08401e-10	-1.25641
44632372	chr15:44632372:C:T	9.49594e-10	-1.83242	-2.85769e-10
44632593	chr15:44632593:C:T	2.61382e-09	-2.08401e-10	-0.819892
44633163	chr15:44633163:C:A	1.26847e-09	-1.54289	-2.85769e-10
44633542	chr15:44633542:A:C	1.16414e-09	-1.62872	-2.85769e-10
44634026	chr15:44634026:A:T	1.70805e-09	-2.08401e-10	-1.24535
44634415	chr15:44634415:C:T	2.23336e-09	-2.08401e-10	-0.977197
44634638	chr15:44634638:G:A	1.85855e-09	-2.08401e-10	-1.1609
44635424	chr15:44635424:A:G	2.77421e-09	-2.08401e-10	-0.760336
44636084	chr15:44636084:T:G	1.12755e-09	-1.66066	-2.85769e-10
44636186	chr15:44636186:T:C	2.08066e-09	-2.08401e-10	-1.04802
44636491	chr15:44636491:C:T	1.69344e-09	-2.08401e-10	-1.25394
44636518	chr15:44636518:C:T	2.0445e-09	-2.08401e-10	-1.06555
44636617	chr15:44636617:G:A	1.69136e-09	-2.08401e-10	-1.25517
44636828	chr15:44636828:A:G	1.87201e-09	-2.08401e-10	-1.15369
44637469	chr15:44637469:T:C	3.22797e-10	-1.65256	-1.25888
44637482	chr15:44637482:T:G	1.84833e-09	-2.08401e-10	-1.16642
44637565	chr15:44637565:C:T	1.68546e-09	-2.08401e-10	-1.25867
44637981	chr15:44637981:T:C	1.69617e-09	-2.08401e-10	-1.25233
44638636	chr15:44638636:G:A	2.0259e-09	-2.08401e-10	-1.07469
44638762	chr15:44638762:G:A	4.43149e-10	-1.33581	-1.25874
44639005	chr15:44639005:T:A	1.8661e-09	-2.08401e-10	-1.15685
44639385	chr15:44639385:T:C	6.75575e-08	-1.12805	3.56033
44639580	chr15:44639580:G:A	3.24862e-09	-2.08401e-10	-0.602475
44639773	chr15:44639773:A:T	9.88579e-10	-1.79219	-2.85769e-10
44639824	chr15:44639824:GATTA:G	3.3519e-10	-1.64077	-1.23299
44640771	chr15:44640771:G:A	1.69645e-09	-2.08401e-10	-1.25216
44641020	chr15:44641020:A:G	1.17371e-09	-1.62053	-2.85769e-10
44641863	chr15:44641863:G:A	1.8965e-09	-2.08401e-10	-1.14069
44642280	chr15:44642280:A:G	5.23804e-10	-1.17014	-1.2572
44642425	chr15:44642425:A:C	1.9366e-09	-2.08401e-10	-1.11977
44642838	chr15:44642838:C:T	3.25398e-09	-2.08401e-10	-0.600824
44642933	chr15:44642933:G:A	1.96651e-09	-2.08401e-10	-1.10444
44642954	chr15:44642954:T:C	1.84397e-09	-2.08401e-10	-1.16878
44643092	chr15:44643092:T:C	1.79103e-09	-2.08401e-10	-1.19791
44643659	chr15:44643659:C:T	1.83938e-09	-2.08401e-10	-1.17128
44643698	chr15:44643698:A:G	2.36459e-09	-2.08401e-10	-0.9201
44643987	chr15:44643987:C:T	1.93821e-09	-2.08401e-10	-1.11894
44644202	chr15:44644202:T:A	1.83384e-09	-2.08401e-10	-1.17429
44644381	chr15:44644381:T:C	1.0037e-05	7.43333	-2.85769e-10
44644465	chr15:44644465:T:A	1.83749e-09	-2.08401e-10	-1.1723
44644584	chr15:44644584:C:T	1.83775e-09	-2.08401e-10	-1.17216
44644877	chr15:44644877:G:T	9.24696e-10	-1.85899	-2.85769e-10
44645239	chr15:44645239:CA:C	1.86463e-09	-2.08401e-10	-1.15764
44645392	chr15:44645392:T:C	2.00195e-09	-2.08401e-10	-1.08658
44645452	chr15:44645452:C:T	2.95001e-10	-1.78866	-1.21282
44645725	chr15:44645725:G:A	1.86405e-09	-2.08401e-10	-1.15795
44645843	chr15:44645843:A:C	1.69897e-09	-2.08401e-10	-1.25068
44647127	chr15:44647127:T:C	1.91924e-09	-2.08401e-10	-1.12878
44647365	chr15:44647365:T:C	2.72377e-09	-2.08401e-10	-0.778688
44648293	chr15:44648293:T:C	3.20637e-10	-1.85146	-1.06669
44649086	chr15:44649086:A:G	3.30644e-09	-2.08401e-10	-0.584833
44649665	chr15:44649665:G:GCAGACCA	1.98656e-09	-2.08401e-10	-1.0943
44649855	chr15:44649855:T:C	1.6875e-09	-2.08401e-10	-1.25746
44650004	chr15:44650004:T:C	1.8712e-09	-2.08401e-10	-1.15412
44650405	chr15:44650405:A:G	3.34405e-10	-1.68981	-1.1863
44650475	chr15:44650475:G:A	1.84645e-09	-2.08401e-10	-1.16744
44650655	chr15:44650655:A:G	1.86658e-09	-2.08401e-10	-1.1566
44650711	chr15:44650711:T:C	1.87211e-09	-2.08401e-10	-1.15364
44650751	chr15:44650751:A:G	3.98362e-10	-1.86879	-0.832309
44651028	chr15:44651028:G:A	6.38414e-10	-1.80955	-0.419924
44651232	chr15:44651232:T:C	1.83651e-09	-2.08401e-10	-1.17284
44651559	chr15:44651559:A:G	5.91025e-10	-1.42132	-0.885279
44651599	chr15:44651599:T:C	1.80838e-09	-2.08401e-10	-1.18827
44651600	chr15:44651600:G:A	1.87176e-09	-2.08401e-10	-1.15382
44651839	chr15:44651839:C:T	1.22678e-09	-1.57631	-2.85769e-10
44652026	chr15:44652026:A:G	4.43301e-10	-1.84345	-0.750766
44652143	chr15:44652143:G:A	2.17152e-09	-2.08401e-10	-1.00527
44652473	chr15:44652473:T:C	1.699e-09	-2.08401e-10	-1.25066
44652715	chr15:44652715:C:T	1.37494e-09	-1.46229	-2.85769e-10
44653077	chr15:44653077:C:T	1.69851e-09	-2.08401e-10	-1.25095
44653882	chr15:44653882:T:C	2.03489e-09	-2.08401e-10	-1.07026
44654070	chr15:44654070:C:T	1.70569e-09	-2.08401e-10	-1.24673
44654249	chr15:44654249:T:C	1.57277e-08	-1.41738	2.39211
44654327	chr15:44654327:T:C	1.6857e-09	-2.08401e-10	-1.25852
44654531	chr15:44654531:C:T	1.68978e-09	-2.08401e-10	-1.25611
44654535	chr15:44654535:CTTA:C	1.68838e-09	-2.08401e-10	-1.25693
44654763	chr15:44654763:G:A	7.19027e-09	0.192026	-2.85769e-10
44655236	chr15:44655236:T:C	6.77635e-06	7.04049	-2.85769e-10
44655659	chr15:44655659:C:T	1.88351e-09	-2.08401e-10	-1.14757
44655870	chr15:44655870:A:G	3.01107e-09	-2.08401e-10	-0.678409
44656082	chr15:44656082:G:A	9.71862e-10	-1.80925	-2.85769e-10
44656104	chr15:44656104:G:A	1.88027e-09	-2.08401e-10	-1.14929
44656132	chr15:44656132:A:T	1.9e-09	-2.08401e-10	-1.13885
44656405	chr15:44656405:A:G	3.27392e-09	-2.08401e-10	-0.594717
44656457	chr15:44656457:G:A	1.72835e-09	-2.08401e-10	-1.23354
44656721	chr15:44656721:C:T	1.87247e-09	-2.08401e-10	-1.15345
44657040	chr15:44657040:C:A	3.10455e-09	-2.08401e-10	-0.647835
44657509	chr15:44657509:C:T	2.45696e-09	-2.08401e-10	-0.881777
44657899	chr15:44657899:T:C	1.88038e-09	-2.08401e-10	-1.14923
44658115	chr15:44658115:C:T	2.13271e-09	-2.08401e-10	-1.02331
44658248	chr15:44658248:T:C	1.68854e-09	-2.08401e-10	-1.25684
44658364	chr15:44658364:C:T	2.0447e-09	-2.08401e-10	-1.06545
44658845	chr15:44658845:T:C	2.63602e-09	-2.08401e-10	-0.811434
44658976	chr15:44658976:A:G	5.70472e-08	-1.01536	3.27854
44659515	chr15:44659515:C:G	5.4908e-10	-1.85458	-0.525638
44659619	chr15:44659619:A:C	1.93339e-09	-2.08401e-10	-1.12143
44659717	chr15:44659717:G:A	1.93506e-09	-2.08401e-10	-1.12057
44660048	chr15:44660048:G:A	1.83917e-09	-2.08401e-10	-1.17139
44660333	chr15:44660333:G:A	1.89401e-09	-2.08401e-10	-1.14201
44660729	chr15:44660729:G:T	4.8787e-10	-1.74069	-0.757717
44661007	chr15:44661007:T:TA	1.69014e-09	-2.08401e-10	-1.25589
44661244	chr15:44661244:G:A	5.10525e-10	-1.68704	-0.765983
44661608	chr15:44661608:C:T	2.00046e-09	-1.08733	-2.85769e-10
44661868	chr15:44661868:A:T	1.893e-09	-2.08401e-10	-1.14254
44661944	chr15:44661944:T:C	1.69909e-09	-2.08401e-10	-1.25061
44661989	chr15:44661989:C:G	9.25574e-09	-2.08401e-10	0.44454
44662077	chr15:44662077:T:C	1.90144e-09	-2.08401e-10	-1.13809
44662285	chr15:44662285:G:T	5.45899e-10	-1.14009	-1.24593
44662339	chr15:44662339:TAAAG:T	1.71348e-09	-2.08401e-10	-1.24218
44662913	chr15:44662913:G:A	1.68969e-09	-2.08401e-10	-1.25616
44663115	chr15:44663115:C:T	1.91473e-09	-2.08401e-10	-1.13113
44663356	chr15:44663356:C:T	1.87489e-09	-2.08401e-10	-1.15215
44663584	chr15:44663584:T:C	1.36042e-08	-2.08401e-10	0.829671
44664197	chr15:44664197:T:G	4.23224e-09	-0.337973	-2.85769e-10
44664203	chr15:44664203:C:T	1.89392e-09	-2.08401e-10	-1.14205
44664385	chr15:44664385:C:T	1.94348e-09	-2.08401e-10	-1.11622
44664480	chr15:44664480:C:T	1.94966e-09	-2.08401e-10	-1.11305
44665375	chr15:44665375:T:G	4.43571e-10	-1.80427	-0.789333
44665477	chr15:44665477:T:A	1.68544e-09	-2.08401e-10	-1.25868
44665535	chr15:44665535:G:A	1.9325e-09	-2.08401e-10	-1.12189
44665706	chr15:44665706:TTAA:T	2.10652e-09	-2.08401e-10	-1.03566
44665838	chr15:44665838:A:G	9.47712e-10	-1.83441	-2.85769e-10
44666454	chr15:44666454:T:C	1.69289e-09	-2.08401e-10	-1.25427
44666914	chr15:44666914:T:C	5.95584e-10	-1.04818	-1.25073
44667214	chr15:44667214:C:CAT	1.98785e-09	-2.08401e-10	-1.09365
44667938	chr15:44667938:C:G	1.96476e-09	-2.08401e-10	-1.10534
44668532	chr15:44668532:C:T	1.91814e-09	-2.08401e-10	-1.12935
44669990	chr15:44669990:G:A	1.01549e-09	-1.76533	-2.85769e-10
44670026	chr15:44670026:C:T	4.43476e-09	-2.08401e-10	-0.29123
44670356	chr15:44670356:G:A	4.24582e-09	-0.334768	-2.85769e-10
44670401	chr15:44670401:T:C	3.20891e-10	-1.74162	-1.17574
44670448	chr15:44670448:C:T	3.5315e-09	-2.08401e-10	-0.51898
44670486	chr15:44670486:C:T	9.87434e-10	-1.79335	-2.85769e-10
44671104	chr15:44671104:G:A	1.2609e-09	-1.54888	-2.85769e-10
44671218	chr15:44671218:G:A	3.31691e-09	-2.08401e-10	-0.581669
44671970	chr15:44671970:A:G	9.54022e-10	-1.82777	-2.85769e-10
44672326	chr15:44672326:A:C	2.01749e-09	-1.07885	-2.85769e-10
44672730	chr15:44672730:C:T	5.83416e-09	-2.08401e-10	-0.0169732
44673747	chr15:44673747:CT:C	2.15698e-09	-2.08401e-10	-1.01199
44673751	chr15:44673751:A:C	1.69272e-09	-2.08401e-10	-1.25437
44674191	chr15:44674191:T:C	2.24668e-09	-2.08401e-10	-0.971251
44674569	chr15:44674569:A:T	3.28368e-09	-2.08401e-10	-0.591739
44674991	chr15:44674991:T:C	1.898e-09	-2.08401e-10	-1.1399
44675281	chr15:44675281:C:T	4.18857e-09	-2.08401e-10	-0.348344
44675649	chr15:44675649:A:G	2.08641e-09	-2.08401e-10	-1.04526
44675813	chr15:44675813:A:G	4.26823e-09	-2.08401e-10	-0.329504
44676574	chr15:44676574:A:C	1.0868e-09	-1.69747	-2.85769e-10
44676999	chr15:44676999:T:C	1.68967e-09	-2.08401e-10	-1.25617
44677090	chr15:44677090:T:C	1.74026e-09	-2.08401e-10	-1.22667
44677130	chr15:44677130:A:C	4.07048e-09	-2.08401e-10	-0.376944
44677546	chr15:44677546:G:C	1.77245e-09	-2.08401e-10	-1.20834
44678311	chr15:44678311:G:T	3.34244e-09	-2.08401e-10	-0.574002
44678822	chr15:44678822:T:C	2.275e-09	-2.08401e-10	-0.958724
44679480	chr15:44679480:G:A	2.24953e-09	-2.08401e-10	-0.96998
44679518	chr15:44679518:G:A	2.22004e-09	-2.08401e-10	-0.983178
44679714	chr15:44679714:A:G	1.83928e-09	-2.08401e-10	-1.17133
44679756	chr15:44679756:T:C	1.73689e-09	-2.08401e-10	-1.22861
44680449	chr15:44680449:A:G	3.86224e-09	-2.08401e-10	-0.429456
44680982	chr15:44680982:A:G	2.6942e-09	-2.08401e-10	-0.789602
44681104	chr15:44681104:C:A	9.60843e-10	-1.82065	-2.85769e-10
44681107	chr15:44681107:T:C	1.83916e-09	-2.08401e-10	-1.17139
44681211	chr15:44681211:G:A	2.36361e-09	-2.08401e-10	-0.920513
44681519	chr15:44681519:A:G	2.74416e-09	-2.08401e-10	-0.771227
44681893	chr15:44681893:G:A	2.23527e-09	-2.08401e-10	-0.976341
44681993	chr15:44681993:A:G	9.97844e-10	-1.78286	-2.85769e-10
44682317	chr15:44682317:C:T	1.74537e-09	-2.08401e-10	-1.22374
44682790	chr15:44682790:C:T	4.11835e-10	-1.86404	-0.803799
44684554	chr15:44684554:T:A	1.69766e-09	-2.08401e-10	-1.25145
44684569	chr15:44684569:A:C	4.28381e-09	-2.08401e-10	-0.325861
44685121	chr15:44685121:C:T	2.12184e-09	-2.08401e-10	-1.02842
44685202	chr15:44685202:T:C	3.33942e-09	-2.08401e-10	-0.574907
44685375	chr15:44685375:A:G	6.69851e-09	-2.08401e-10	0.121182
44685380	chr15:44685380:G:A	3.40026e-09	-2.08401e-10	-0.556851
44685761	chr15:44685761:G:C	3.946e-09	-2.08401e-10	-0.408002
44686200	chr15:44686200:A:C	1.78212e-09	-2.08401e-10	-1.2029
44686457	chr15:44686457:G:A	3.94774e-09	-2.08401e-10	-0.407561
44686886	chr15:44686886:C:G	6.8722e-09	-2.08401e-10	0.146781
44687437	chr15:44687437:C:T	1.72922e-09	-2.08401e-10	-1.23304
44688017	chr15:44688017:G:A	2.08135e-09	-2.08401e-10	-1.04769
44688114	chr15:44688114:C:T	4.17149e-10	-1.6901	-0.964914
44688285	chr15:44688285:A:T	2.26066e-09	-2.08401e-10	-0.965045
44688516	chr15:44688516:C:T	1.9805e-09	-2.08401e-10	-1.09735
44688946	chr15:44688946:G:T	1.75822e-09	-2.08401e-10	-1.2164
44689439	chr15:44689439:C:T	2.92494e-10	-1.84318	-1.16683
44689599	chr15:44689599:A:T	1.78425e-09	-2.08401e-10	-1.20171
44689601	chr15:44689601:TAA:T	1.80539e-09	-2.08401e-10	-1.18993
44689660	chr15:44689660:A:G	1.80456e-09	-2.08401e-10	-1.19039
44689898	chr15:44689898:T:C	3.58831e-09	-2.08401e-10	-0.503023
44689965	chr15:44689965:G:A	1.73645e-09	-2.08401e-10	-1.22886
44689988	chr15:44689988:G:A	2.97547e-09	-2.08401e-10	-0.6903
44690150	chr15:44690150:T:C	1.54678e-09	-1.34453	-2.85769e-10
44690177	chr15:44690177:G:T	6.5419e-10	-1.86925	-0.335815
44690304	chr15:44690304:G:A	2.22836e-09	-2.08401e-10	-0.979436
44690341	chr15:44690341:T:A	1.71063e-09	-1.24384	-2.85769e-10
44690342	chr15:44690342:T:A	2.80145e-10	-1.81731	-1.23584
44690512	chr15:44690512:T:G	7.28889e-10	-1.86974	-0.227201
44690522	chr15:44690522:T:G	4.07635e-10	-1.62854	-1.04955
44691481	chr15:44691481:A:C	3.52012e-09	-2.08401e-10	-0.522208
44692397	chr15:44692397:C:G	2.85679e-10	-1.86115	-1.17244
44692712	chr15:44692712:A:G	3.5872e-09	-2.08401e-10	-0.503331
44693691	chr15:44693691:T:C	1.18771e-09	-1.60868	-2.85769e-10
44694982	chr15:44694982:G:A	3.10754e-09	-2.08401e-10	-0.646872
44695113	chr15:44695113:G:A	1.79515e-09	-2.08401e-10	-1.19562
44695181	chr15:44695181:C:T	2.33801e-09	-2.08401e-10	-0.931402
44695378	chr15:44695378:T:G	3.2874e-09	-2.08401e-10	-0.590607
44696190	chr15:44696190:A:G	1.71506e-09	-2.08401e-10	-1.24125
44696305	chr15:44696305:G:T	1.69454e-09	-2.08401e-10	-1.25329
44696412	chr15:44696412:T:G	2.87358e-10	-1.83474	-1.19299
44696418	chr15:44696418:T:C	3.99134e-09	-2.08401e-10	-0.396577
44696498	chr15:44696498:C:T	2.89692e-10	-1.86006	-1.15958
44697098	chr15:44697098:TCTC:T	1.35472e-09	-1.47711	-2.85769e-10
44697902	chr15:44697902:T:A	3.22951e-09	-2.08401e-10	-0.608374
44698906	chr15:44698906:A:G	1.70895e-09	-2.08401e-10	-1.24483
44699008	chr15:44699008:C:T	1.69446e-09	-2.08401e-10	-1.25334
44699310	chr15:44699310:T:C	1.73957e-09	-2.08401e-10	-1.22707
44699626	chr15:44699626:C:G	9.76772e-10	-1.80421	-2.85769e-10
44699874	chr15:44699874:C:T	2.28574e-09	-2.08401e-10	-0.954016
44699998	chr15:44699998:A:G	1.68779e-09	-2.08401e-10	-1.25728
44700198	chr15:44700198:G:A	1.73639e-09	-2.08401e-10	-1.22889
44700277	chr15:44700277:C:T	1.36926e-07	-0.843104	3.98184
44700464	chr15:44700464:G:A	1.68969e-09	-2.08401e-10	-1.25616
44700615	chr15:44700615:T:C	5.8645e-10	-1.78472	-0.529652
44701631	chr15:44701631:G:A	4.8212e-08	2.0949	-2.85769e-10
44701668	chr15:44701668:C:T	1.69143e-09	-2.08401e-10	-1.25513
44702866	chr15:44702866:C:T	1.69076e-09	-2.08401e-10	-1.25553
44703934	chr15:44703934:T:C	9.14562e-10	-1.87001	-2.85769e-10
44704432	chr15:44704432:A:T	1.8507e-09	-2.08401e-10	-1.16514
44704489	chr15:44704489:C:A	1.92769e-09	-2.08401e-10	-1.12438
44705431	chr15:44705431:T:C	3.13028e-09	-2.08401e-10	-0.639581
44705554	chr15:44705554:T:C	1.05634e-09	-1.72589	-2.85769e-10
44705734	chr15:44705734:T:C	1.68894e-09	-2.08401e-10	-1.2566
44705886	chr15:44705886:C:T	1.77543e-09	-2.08401e-10	-1.20666
44706056	chr15:44706056:T:C	2.06423e-09	-2.08401e-10	-1.05595
44706765	chr15:44706765:A:G	1.14053e-09	-1.64921	-2.85769e-10
44706793	chr15:44706793:A:G	1.68341e-09	-1.25988	-2.85769e-10
44707680	chr15:44707680:G:T	1.68981e-09	-2.08401e-10	-1.25609
44708724	chr15:44708724:G:A	2.01949e-09	-2.08401e-10	-1.07786
44708967	chr15:44708967:C:T	3.37398e-09	-2.08401e-10	-0.564609
44709018	chr15:44709018:C:T	3.24492e-09	-2.08401e-10	-0.603614
44709386	chr15:44709386:A:T	2.33355e-09	-2.08401e-10	-0.933311
44709434	chr15:44709434:C:T	1.86266e-09	-2.08401e-10	-1.1587
44709555	chr15:44709555:T:C	3.16063e-09	-2.08401e-10	-0.629932
44709617	chr15:44709617:G:T	2.77651e-09	-2.08401e-10	-0.75951
44709702	chr15:44709702:A:G	1.14341e-08	1.1166	-0.460707
44710051	chr15:44710051:A:G	4.60721e-10	-1.4464	-1.10926
44710503	chr15:44710503:T:C	1.72303e-09	-2.08401e-10	-1.23662
44710756	chr15:44710756:T:C	4.56084e-09	0.34411	-0.607308
44711390	chr15:44711390:C:T	1.70372e-09	-2.08401e-10	-1.24789
44711805	chr15:44711805:C:G	1.69181e-09	-2.08401e-10	-1.2549
44712948	chr15:44712948:G:A	3.01528e-10	-1.86215	-1.11745
44713061	chr15:44713061:G:A	1.1122e-09	-1.85916	0.184794
44713183	chr15:44713183:T:C	7.90292e-10	-1.2271	-0.788959
44713212	chr15:44713212:T:C	2.64048e-09	-2.08401e-10	-0.809742
44714127	chr15:44714127:C:G	2.37915e-09	-2.08401e-10	-0.913959
44714293	chr15:44714293:G:T	9.47089e-10	-1.83507	-2.85769e-10
44714453	chr15:44714453:GTAAGAACA:G	2.03336e-09	-2.08401e-10	-1.07101
44714475	chr15:44714475:T:C	7.09349e-10	-1.77564	-0.348466
44716216	chr15:44716216:G:A	1.71912e-09	-2.08401e-10	-1.23889
44716236	chr15:44716236:T:C	2.46145e-09	-2.08401e-10	-0.879952
44716496	chr15:44716496:G:A	1.50198e-09	-1.53682	0.162897
44716592	chr15:44716592:C:T	1.23595e-09	-1.56887	-2.85769e-10
44717248	chr15:44717248:C:A	2.68021e-09	-2.08401e-10	-0.794808
44717324	chr15:44717324:G:GAA	5.84694e-10	-1.77769	-0.539683
44717567	chr15:44717567:T:A	1.76792e-09	-2.08401e-10	-1.2109
44717588	chr15:44717588:C:T	1.99551e-09	-1.0898	-2.85769e-10
44717824	chr15:44717824:A:G	3.05284e-10	-1.86426	-1.10295
44718428	chr15:44718428:C:CT	2.08297e-09	-2.08401e-10	-1.04691
44718486	chr15:44718486:A:G	3.29961e-10	-1.85785	-1.03163
44718591	chr15:44718591:A:G	1.6851e-09	-2.08401e-10	-1.25888
44718742	chr15:44718742:C:A	2.70753e-10	-1.86497	-1.22229
44718789	chr15:44718789:G:C	2.11013e-09	-2.08401e-10	-1.03395
44718809	chr15:44718809:G:A	1.75365e-09	-2.08401e-10	-1.219
44718817	chr15:44718817:C:A	2.95671e-10	-1.87035	-1.12886
44719044	chr15:44719044:C:T	2.14254e-09	-2.08401e-10	-1.01871
44719183	chr15:44719183:A:T	2.60176e-10	-1.87041	-1.25669
44719681	chr15:44719681:C:T	2.17816e-09	-2.08401e-10	-1.00222
44720000	chr15:44720000:G:A	1.75236e-09	-2.08401e-10	-1.21974
44720296	chr15:44720296:A:G	3.69424e-10	-1.62605	-1.15046
44720642	chr15:44720642:T:G	1.76179e-09	-1.21437	-2.85769e-10
44721200	chr15:44721200:C:G	5.27603e-10	-1.76592	-0.654197
44721311	chr15:44721311:C:T	1.93619e-08	-2.08401e-10	1.1826
44721566	chr15:44721566:A:G	3.4572e-10	-1.87049	-0.972346
44722057	chr15:44722057:C:T	2.295e-09	-2.08401e-10	-0.949972
44722149	chr15:44722149:TA:T	3.9907e-10	-1.69119	-1.00814
44722224	chr15:44722224:G:C	3.71856e-10	-1.63124	-1.13871
44722463	chr15:44722463:A:T	3.954e-09	-0.260656	-0.145319
44722667	chr15:44722667:T:C	2.68944e-10	-1.86588	-1.22808
44723001	chr15:44723001:G:A	2.28544e-09	-2.08401e-10	-0.954147
44723004	chr15:44723004:A:G	1.68758e-09	-2.08401e-10	-1.25741
44723056	chr15:44723056:C:T	3.65256e-10	-1.53187	-1.25599
44723275	chr15:44723275:G:A	1.29685e-09	-1.52076	-2.85769e-10
44723342	chr15:44723342:A:G	1.14656e-09	-1.64394	-2.85769e-10
44723773	chr15:44723773:C:T	3.85489e-10	-1.61289	-1.12106
44723923	chr15:44723923:G:A	1.69614e-09	-2.08401e-10	-1.25235
44723958	chr15:44723958:C:T	3.66589e-10	-1.61925	-1.16497
44724120	chr15:44724120:T:C	2.35228e-09	-2.08401e-10	-0.925317
44724147	chr15:44724147:A:G	3.48397e-10	-1.57682	-1.25829
44724378	chr15:44724378:A:G	2.21292e-09	-2.08401e-10	-0.986389
44724394	chr15:44724394:C:T	2.66188e-10	-1.84977	-1.25449
44724407	chr15:44724407:A:G	2.67478e-10	-1.84345	-1.25597
44724554	chr15:44724554:T:C	2.77777e-10	-1.80652	-1.25512
44724565	chr15:44724565:G:C	1.71762e-09	-2.08401e-10	-1.23977
44724597	chr15:44724597:T:C	4.30599e-10	-1.83408	-0.789207
44724876	chr15:44724876:T:C	2.68667e-10	-1.8448	-1.25018
44725374	chr15:44725374:G:C	1.71637e-09	-2.08401e-10	-1.24049
44725528	chr15:44725528:C:T	4.93204e-10	-1.48069	-1.00685
44725573	chr15:44725573:T:C	2.64753e-10	-1.85125	-1.25841
44725645	chr15:44725645:T:C	4.06551e-10	-1.42923	-1.25152
44725807	chr15:44725807:G:A	4.39521e-10	-1.48983	-1.11295
44725901	chr15:44725901:G:A	4.02619e-10	-1.4426	-1.24787
44725902	chr15:44725902:C:T	1.93994e-09	-2.08401e-10	-1.11805
44725934	chr15:44725934:A:G	2.38538e-09	-2.08401e-10	-0.911345
44726291	chr15:44726291:A:C	2.25968e-09	-2.08401e-10	-0.965479
44726414	chr15:44726414:G:A	1.73317e-09	-2.08401e-10	-1.23075
44726548	chr15:44726548:A:G	2.19998e-09	-2.08401e-10	-0.992257
44726686	chr15:44726686:C:T	3.99159e-10	-1.48764	-1.21146
44726700	chr15:44726700:G:A	3.14621e-10	-1.8689	-1.06819
44726707	chr15:44726707:C:T	3.06089e-09	-2.08401e-10	-0.661999
44727061	chr15:44727061:T:C	4.16892e-09	-0.353045	-2.85769e-10
44727073	chr15:44727073:G:A	4.01941e-10	-1.44915	-1.24301
44727092	chr15:44727092:T:C	4.59033e-10	-1.50191	-1.05743
44727119	chr15:44727119:CT:C	3.9215e-10	-1.46915	-1.24767
44727258	chr15:44727258:G:A	4.06681e-10	-1.43823	-1.2422
44727266	chr15:44727266:A:G	4.29275e-10	-1.6017	-1.02466
44727653	chr15:44727653:T:C	2.19668e-09	-2.08401e-10	-0.993758
44727667	chr15:44727667:G:A	2.61686e-10	-1.86808	-1.25323
44727945	chr15:44727945:A:G	1.72399e-09	-2.08401e-10	-1.23606
44728021	chr15:44728021:T:C	5.3957e-08	2.20748	-2.85769e-10
44728540	chr15:44728540:G:T	2.48901e-09	-0.868818	-2.85769e-10
44728926	chr15:44728926:G:A	1.70727e-09	-2.08401e-10	-1.24581
44729029	chr15:44729029:G:T	4.57791e-10	-1.69312	-0.868924
44729507	chr15:44729507:C:T	9.15901e-10	-1.86855	-2.85769e-10
44729547	chr15:44729547:A:G	1.70777e-09	-2.08401e-10	-1.24552
44729568	chr15:44729568:C:T	5.74201e-10	-1.13668	-1.1988
44729684	chr15:44729684:T:C	1.83791e-09	-2.08401e-10	-1.17207
44730119	chr15:44730119:A:G	2.99625e-10	-1.85712	-1.1288
44730239	chr15:44730239:G:A	1.80988e-09	-2.08401e-10	-1.18744
44730319	chr15:44730319:G:A	1.74639e-09	-2.08401e-10	-1.22315
44730388	chr15:44730388:C:T	1.7085e-09	-2.08401e-10	-1.24509
44730599	chr15:44730599:G:A	2.60156e-10	-1.86955	-1.25763
44730717	chr15:44730717:A:G	3.62114e-10	-1.86599	-0.930514
44730852	chr15:44730852:A:G	1.7467e-09	-2.08401e-10	-1.22297
44730930	chr15:44730930:G:T	2.19535e-09	-2.08401e-10	-0.99436
44731814	chr15:44731814:TC:T	3.97706e-10	-1.45663	-1.24612
44732210	chr15:44732210:T:C	2.41649e-09	-2.08401e-10	-0.898387
44732481	chr15:44732481:G:A	3.10511e-10	-1.86435	-1.08589
44732497	chr15:44732497:A:G	1.1223e-09	-1.66532	-2.85769e-10
44732691	chr15:44732691:A:G	3.51616e-10	-1.74802	-1.0779
44732891	chr15:44732891:C:T	2.16902e-09	-2.08401e-10	-1.00643
44732991	chr15:44732991:T:C	3.61255e-10	-1.84743	-0.951443
44733118	chr15:44733118:G:A	2.09339e-09	-2.08401e-10	-1.04192
44733151	chr15:44733151:T:C	3.42636e-10	-1.86953	-0.982262
44733250	chr15:44733250:C:T	1.83777e-09	-2.08401e-10	-1.17215
44733536	chr15:44733536:C:CA	3.32758e-10	-1.87005	-1.011
44733639	chr15:44733639:G:C	3.31146e-10	-1.86912	-1.01678
44733645	chr15:44733645:G:C	1.76891e-09	-2.08401e-10	-1.21034
44733717	chr15:44733717:A:T	3.17698e-10	-1.86995	-1.0574
44733737	chr15:44733737:C:T	3.15399e-10	-1.8702	-1.06442
44734135	chr15:44734135:T:C	1.69555e-09	-2.08401e-10	-1.25269
44734202	chr15:44734202:G:A	3.92893e-10	-1.4923	-1.22262
44734288	chr15:44734288:A:G	3.2502e-10	-1.87	-1.03457
44734305	chr15:44734305:C:T	2.62513e-09	-2.08401e-10	-0.815573
44734323	chr15:44734323:C:T	1.8959e-09	-2.08401e-10	-1.14101
44734421	chr15:44734421:C:A	1.84063e-09	-2.08401e-10	-1.17059
44734702	chr15:44734702:T:C	2.6379e-10	-1.8699	-1.24341
44734711	chr15:44734711:CTGG:C	3.34141e-10	-1.87006	-1.00683
44734844	chr15:44734844:CA:C	3.51843e-10	-1.69953	-1.12575
44735140	chr15:44735140:T:G	3.19223e-10	-1.8704	-1.05217
44735173	chr15:44735173:A:G	3.27845e-10	-1.87014	-1.02578
44735654	chr15:44735654:A:ATTT	4.1461e-10	-1.41329	-1.24783
44735655	chr15:44735655:C:T	4.19116e-10	-1.40405	-1.24626
44735663	chr15:44735663:C:A	2.82158e-10	-1.81807	-1.22792
44735829	chr15:44735829:G:T	3.07439e-10	-1.85959	-1.10059
44736389	chr15:44736389:C:T	2.62088e-10	-1.86466	-1.25511
44736512	chr15:44736512:T:C	3.27823e-10	-1.87017	-1.02581
44736909	chr15:44736909:A:C	1.69555e-09	-2.08401e-10	-1.25269
44737449	chr15:44737449:A:T	9.21605e-10	-1.86234	-2.85769e-10
44737458	chr15:44737458:A:T	1.69582e-09	-2.08401e-10	-1.25254
44737594	chr15:44737594:G:A	1.74314e-09	-2.08401e-10	-1.22501
44738365	chr15:44738365:T:C	6.52002e-10	-1.84774	-0.360671
44738442	chr15:44738442:C:T	1.87826e-09	-2.08401e-10	-1.15036
44738473	chr15:44738473:C:T	1.23085e-09	-1.573	-2.85769e-10
44738736	chr15:44738736:T:C	1.8395e-09	-2.08401e-10	-1.17121
44739112	chr15:44739112:T:C	4.38575e-10	-1.43596	-1.16897
44739204	chr15:44739204:C:T	1.70652e-09	-2.08401e-10	-1.24625
44739205	chr15:44739205:G:A	2.91962e-10	-1.84778	-1.16406
44739213	chr15:44739213:T:C	1.69636e-09	-2.08401e-10	-1.25222
44739285	chr15:44739285:C:T	2.32798e-09	-2.08401e-10	-0.935703
44739299	chr15:44739299:G:A	3.94209e-10	-1.45286	-1.25872
44739421	chr15:44739421:C:T	3.04838e-10	-1.81399	-1.15468
44739533	chr15:44739533:G:A	1.69636e-09	-2.08401e-10	-1.25222
44739558	chr15:44739558:C:T	2.91847e-10	-1.84553	-1.1667
44739559	chr15:44739559:G:A	1.69269e-09	-2.08401e-10	-1.25439
44739592	chr15:44739592:C:T	2.35539e-09	-2.08401e-10	-0.923999
44739619	chr15:44739619:G:A	1.81262e-09	-2.08401e-10	-1.18593
44739912	chr15:44739912:T:C	3.41802e-10	-1.86916	-0.985072
44739982	chr15:44739982:A:C	3.06746e-10	-1.87048	-1.09196
44740078	chr15:44740078:T:C	1.69658e-09	-2.08401e-10	-1.25209
44740209	chr15:44740209:T:C	1.69724e-09	-2.08401e-10	-1.2517
44740431	chr15:44740431:C:G	2.54315e-09	-0.8473	-2.85769e-10
44740632	chr15:44740632:C:A	3.2915e-10	-1.86805	-1.0239
44740740	chr15:44740740:G:C	3.02263e-10	-1.77242	-1.20474
44740763	chr15:44740763:T:G	1.94056e-09	-2.08401e-10	-1.11773
44741260	chr15:44741260:G:A	1.6957e-09	-2.08401e-10	-1.25261
44741308	chr15:44741308:T:C	3.25263e-10	-1.67122	-1.2326
44741619	chr15:44741619:G:A	1.70069e-09	-2.08401e-10	-1.24967
44741622	chr15:44741622:T:C	1.70704e-09	-2.08401e-10	-1.24594
44741631	chr15:44741631:G:A	1.71896e-09	-2.08401e-10	-1.23898
44741694	chr15:44741694:T:C	1.696e-09	-2.08401e-10	-1.25243
44741932	chr15:44741932:A:G	2.95733e-09	-2.08401e-10	-0.696416
44742240	chr15:44742240:A:C	8.44602e-09	1.10611	-0.753116
44742327	chr15:44742327:AAG:A	3.18165e-10	-1.82089	-1.105
44742345	chr15:44742345:AC:A	2.78528e-09	-2.08401e-10	-0.756355
44742886	chr15:44742886:T:C	4.25155e-10	-1.38083	-1.25517
44743290	chr15:44743290:C:T	2.48431e-09	-2.08401e-10	-0.870709
44744386	chr15:44744386:A:G	3.98226e-10	-1.64633	-1.05511
44744534	chr15:44744534:G:A	9.96332e-09	0.518207	-2.85769e-10
44744670	chr15:44744670:T:C	4.26397e-09	0.271975	-0.602479
44744675	chr15:44744675:G:A	3.64191e-10	-1.76428	-1.0265
44744719	chr15:44744719:G:A	3.59742e-10	-1.76977	-1.0333
44744741	chr15:44744741:C:T	2.4222e-09	-2.08401e-10	-0.896026
44744775	chr15:44744775:T:C	1.69098e-09	-2.08401e-10	-1.2554
44745218	chr15:44745218:T:C	3.63558e-10	-1.54055	-1.25197
44745291	chr15:44745291:T:C	1.39768e-09	-1.44589	-2.85769e-10
44745522	chr15:44745522:G:T	3.04901e-10	-1.71798	-1.2505
44746008	chr15:44746008:G:A	3.30205e-10	-1.87027	-1.01848
44747265	chr15:44747265:G:C	3.91039e-10	-1.69823	-1.02142
44747273	chr15:44747273:C:CT	1.71878e-09	-2.08401e-10	-1.23909
44747627	chr15:44747627:C:G	1.8585e-09	-2.08401e-10	-1.16093
44747650	chr15:44747650:G:A	3.55197e-10	-1.7868	-1.02898
44747938	chr15:44747938:C:T	2.81297e-10	-1.79668	-1.25237
44748121	chr15:44748121:C:T	3.73866e-10	-1.52111	-1.24346
44748314	chr15:44748314:G:T	6.24232e-10	-1.30671	-0.945227
44748386	chr15:44748386:A:G	3.5567e-10	-1.56315	-1.25131
44748454	chr15:44748454:GC:G	9.19172e-10	-1.86499	-2.85769e-10
44748597	chr15:44748597:G:A	3.5633e-10	-1.77945	-1.03315
44748903	chr15:44748903:T:C	3.16004e-09	-0.630119	-2.85769e-10
44749003	chr15:44749003:T:C	4.52922e-10	-1.86641	-0.706329
44749004	chr15:44749004:C:T	1.83074e-09	-2.08401e-10	-1.17598
44749013	chr15:44749013:C:T	1.69502e-09	-2.08401e-10	-1.25301
44749226	chr15:44749226:G:T	3.05795e-10	-1.84742	-1.11812
44749253	chr15:44749253:AGATG:A	3.57622e-10	-1.55869	-1.25029
44749768	chr15:44749768:T:A	3.81448e-10	-1.79422	-0.950267
44750153	chr15:44750153:T:C	1.69278e-09	-2.08401e-10	-1.25433
44750231	chr15:44750231:T:C	9.38938e-10	-1.84371	-2.85769e-10
44750530	chr15:44750530:C:T	1.71175e-09	-2.08401e-10	-1.24319
44750582	chr15:44750582:A:G	1.86558e-09	-2.08401e-10	-1.15713
44750588	chr15:44750588:C:T	1.74317e-09	-2.08401e-10	-1.225
44750657	chr15:44750657:T:C	3.54942e-10	-1.79805	-1.01845
44750726	chr15:44750726:T:C	9.86412e-10	-1.79438	-2.85769e-10
44751117	chr15:44751117:A:G	5.82986e-10	-1.86594	-0.454354
44751147	chr15:44751147:G:A	2.48027e-09	-2.08401e-10	-0.872338
44751154	chr15:44751154:C:T	1.69233e-09	-2.08401e-10	-1.2546
44751194	chr15:44751194:C:T	2.26374e-09	-2.08401e-10	-0.963687
44751537	chr15:44751537:T:C	3.06195e-10	-1.79396	-1.17027
44751774	chr15:44751774:C:T	2.37151e-09	-2.08401e-10	-0.917178
44751887	chr15:44751887:G:A	1.70732e-09	-2.08401e-10	-1.24578
44752210	chr15:44752210:G:T	2.16588e-09	-2.08401e-10	-1.00788
44752258	chr15:44752258:C:A	1.6985e-09	-2.08401e-10	-1.25096
44752588	chr15:44752588:G:T	2.32803e-09	-2.08401e-10	-0.935681
44752667	chr15:44752667:G:A	3.1418e-10	-1.8661	-1.07239
44752721	chr15:44752721:C:T	5.26664e-10	-1.8693	-0.552595
44752737	chr15:44752737:A:G	3.76663e-10	-1.77839	-0.978715
44752835	chr15:44752835:G:A	3.77156e-10	-1.75326	-1.00254
44752903	chr15:44752903:T:C	3.78601e-10	-1.50721	-1.24477
44753062	chr15:44753062:T:C	3.70715e-10	-1.53194	-1.24109
44753281	chr15:44753281:ATTCT:A	9.79842e-10	-1.80107	-2.85769e-10
44753540	chr15:44753540:G:T	2.93277e-10	-1.79034	-1.217
44753781	chr15:44753781:T:C	2.93052e-10	-1.79517	-1.21294
44754060	chr15:44754060:T:C	1.86887e-09	-2.08401e-10	-1.15537
44754728	chr15:44754728:C:T	2.88857e-09	-2.08401e-10	-0.719943
44754927	chr15:44754927:G:A	1.91596e-09	-2.08401e-10	-1.13049
44754936	chr15:44754936:G:A	4.11593e-10	-1.45201	-1.21641
44755204	chr15:44755204:A:G	3.41401e-10	-1.63908	-1.21632
44755611	chr15:44755611:G:T	1.71818e-09	-2.08401e-10	-1.23944
44756123	chr15:44756123:C:T	1.83898e-09	-2.08401e-10	-1.17149
44756219	chr15:44756219:A:G	2.78939e-10	-1.81537	-1.24209
44756453	chr15:44756453:C:T	2.7357e-10	-1.81914	-1.25776
44756559	chr15:44756559:T:A	2.59922e-10	-1.86921	-1.25887
44756576	chr15:44756576:C:G	4.99529e-10	-1.56391	-0.910884
44756585	chr15:44756585:G:A	2.60525e-10	-1.86993	-1.25583
44756643	chr15:44756643:A:G	2.60346e-10	-1.86778	-1.25867
44756727	chr15:44756727:G:A	7.2024e-10	-1.65327	-0.455604
44757252	chr15:44757252:T:C	3.0855e-10	-1.77736	-1.17922
44757330	chr15:44757330:C:A	4.96643e-10	-1.85905	-0.621542
44757341	chr15:44757341:G:T	3.38734e-10	-1.83594	-1.0273
44757497	chr15:44757497:T:C	5.83018e-10	-1.61826	-0.701984
44757650	chr15:44757650:G:A	2.98101e-09	-2.08401e-10	-0.688442
44758395	chr15:44758395:G:A	3.48892e-10	-1.7878	-1.0459
44759169	chr15:44759169:C:T	1.04601e-09	-1.73572	-2.85769e-10
44760155	chr15:44760155:T:C	3.41268e-10	-1.64337	-1.21242
44760403	chr15:44760403:T:C	4.57054e-10	-1.85904	-0.704612
44760415	chr15:44760415:C:G	1.97559e-09	-2.08401e-10	-1.09984
44760507	chr15:44760507:A:T	2.22825e-09	-2.08401e-10	-0.979487
44760929	chr15:44760929:T:G	1.82334e-09	-2.08401e-10	-1.18004
44761198	chr15:44761198:A:G	2.91559e-10	-1.85645	-1.15676
44762001	chr15:44762001:C:G	2.91754e-10	-1.75684	-1.25571
44762034	chr15:44762034:C:T	3.76655e-10	-1.52655	-1.23058
44762189	chr15:44762189:A:G	1.90668e-09	-2.08401e-10	-1.13534
44762213	chr15:44762213:G:A	1.14233e-09	-1.64763	-2.85769e-10
44762376	chr15:44762376:C:A	2.12449e-09	-2.08401e-10	-1.02717
44762435	chr15:44762435:T:A	1.69389e-09	-2.08401e-10	-1.25367
44762657	chr15:44762657:A:G	1.92167e-09	-2.08401e-10	-1.12751
44762754	chr15:44762754:A:G	3.49148e-10	-1.5885	-1.24446
44762896	chr15:44762896:A:G	2.59616e-10	-1.87038	-1.25888
44763054	chr15:44763054:C:T	4.35644e-10	-1.37486	-1.23678
44763547	chr15:44763547:T:A	2.93173e-10	-1.87025	-1.13744
44763914	chr15:44763914:C:T	1.70294e-09	-2.08401e-10	-1.24835
44763915	chr15:44763915:G:A	2.25505e-09	-2.08401e-10	-0.967531
44764364	chr15:44764364:T:C	2.05447e-09	-2.08401e-10	-1.06069
44764398	chr15:44764398:T:C	1.84319e-09	-2.08401e-10	-1.16921
44764699	chr15:44764699:T:A	3.30809e-10	-1.62804	-1.25888
44764990	chr15:44764990:T:C	3.09902e-10	-1.78338	-1.16882
44765082	chr15:44765082:G:C	4.22761e-10	-1.52796	-1.11369
44765166	chr15:44765166:G:C	3.174e-10	-1.74779	-1.1805
44765202	chr15:44765202:G:A	3.07929e-10	-1.75396	-1.20464
44765239	chr15:44765239:C:T	3.65954e-10	-1.65201	-1.13395
44765613	chr15:44765613:G:GC	3.59246e-10	-1.79095	-1.01351
44765621	chr15:44765621:G:T	3.47983e-10	-1.79832	-1.03799
44765659	chr15:44765659:CAGG:C	3.63502e-10	-1.78951	-1.00316
44765823	chr15:44765823:C:T	1.97835e-09	-2.08401e-10	-1.09844
44766507	chr15:44766507:G:A	1.84795e-09	-2.08401e-10	-1.16663
44766554	chr15:44766554:AC:A	4.36739e-10	-1.57343	-1.03569
44766823	chr15:44766823:T:C	2.48306e-09	-2.08401e-10	-0.871212
44766855	chr15:44766855:A:G	5.64569e-09	-2.08401e-10	-0.0498113
44767192	chr15:44767192:C:T	9.94227e-10	-1.78649	-2.85769e-10
44767616	chr15:44767616:T:C	1.80947e-09	-2.08401e-10	-1.18767
44767853	chr15:44767853:C:T	2.30474e-09	-2.08401e-10	-0.945735
44768362	chr15:44768362:T:C	1.69139e-09	-2.08401e-10	-1.25515
44768373	chr15:44768373:T:A	4.08865e-10	-1.70429	-0.97078
44769186	chr15:44769186:C:G	2.46033e-09	-2.08401e-10	-0.880409
44769439	chr15:44769439:A:G	5.99776e-09	-2.08401e-10	0.0106824
44769549	chr15:44769549:C:T	3.37219e-10	-1.62057	-1.24715
44769593	chr15:44769593:G:A	4.79035e-10	-1.34937	-1.16731
44769812	chr15:44769812:C:T	1.33472e-09	-1.49198	-2.85769e-10
44769885	chr15:44769885:A:T	3.53027e-09	-0.519328	-2.85769e-10
44770019	chr15:44770019:C:A	2.96286e-09	-2.08401e-10	-0.69455
44770101	chr15:44770101:T:C	2.69957e-10	-1.86722	-1.22298
44770337	chr15:44770337:C:A	3.23808e-10	-1.79563	-1.11268
44770431	chr15:44770431:C:T	1.84199e-09	-2.08401e-10	-1.16986
44770553	chr15:44770553:G:A	3.53107e-10	-1.77062	-1.05107
44770759	chr15:44770759:G:A	5.95488e-09	-2.08401e-10	0.00350743
44771225	chr15:44771225:C:T	3.13072e-09	-2.08401e-10	-0.639442
44771266	chr15:44771266:G:A	2.78893e-09	-2.08401e-10	-0.755044
44771396	chr15:44771396:C:A	2.3262e-09	-2.08401e-10	-0.936468
44771406	chr15:44771406:C:T	1.93624e-09	-2.08401e-10	-1.11996
44771453	chr15:44771453:T:C	2.78819e-09	-2.08401e-10	-0.755309
44771850	chr15:44771850:G:A	4.55186e-10	-1.52263	-1.04513
44772009	chr15:44772009:AGATTT:A	1.76094e-09	-2.08401e-10	-1.21485
44772110	chr15:44772110:C:T	5.2867e-10	-1.20439	-1.2137
44772134	chr15:44772134:C:T	3.11622e-10	-1.69068	-1.25599
44772390	chr15:44772390:C:A	3.97452e-10	-1.84854	-0.854845
44772408	chr15:44772408:T:A	3.97293e-10	-1.87048	-0.833307
44772507	chr15:44772507:A:G	1.75902e-09	-2.08401e-10	-1.21595
44772518	chr15:44772518:C:T	1.19669e-09	-1.60115	-2.85769e-10
44772717	chr15:44772717:GA:G	2.00262e-09	-2.08401e-10	-1.08625
44772833	chr15:44772833:G:A	9.14716e-10	-1.86985	-2.85769e-10
44773182	chr15:44773182:C:T	4.18378e-10	-1.85157	-0.800504
44773300	chr15:44773300:T:C	1.78767e-09	-2.08401e-10	-1.19979
44773349	chr15:44773349:T:C	1.79443e-09	-2.08401e-10	-1.19601
44773444	chr15:44773444:T:A	2.70956e-10	-1.85192	-1.23458
44773619	chr15:44773619:C:G	1.75721e-09	-2.08401e-10	-1.21697
44773753	chr15:44773753:G:T	1.94745e-09	-2.08401e-10	-1.11418
44773785	chr15:44773785:G:T	1.76176e-09	-2.08401e-10	-1.21439
44774738	chr15:44774738:C:T	2.66779e-09	-2.08401e-10	-0.799455
44774769	chr15:44774769:C:G	1.77028e-09	-2.08401e-10	-1.20957
44774942	chr15:44774942:G:A	1.79102e-09	-1.19792	-2.85769e-10
44775087	chr15:44775087:T:C	9.3507e-10	-1.84784	-2.85769e-10
44775118	chr15:44775118:C:T	3.6591e-10	-1.68264	-1.10343
44775179	chr15:44775179:C:T	2.67937e-10	-1.84833	-1.24938
44775507	chr15:44775507:A:G	2.65603e-10	-1.85076	-1.25569
44775575	chr15:44775575:A:T	2.90023e-09	-0.715915	-2.85769e-10
44775715	chr15:44775715:T:C	1.32471e-09	-1.49951	-2.85769e-10
44775867	chr15:44775867:G:A	1.98213e-09	-2.08401e-10	-1.09653
44776196	chr15:44776196:G:C	3.80834e-10	-1.7165	-1.0296
44776959	chr15:44776959:A:G	1.69037e-09	-2.08401e-10	-1.25576
44777164	chr15:44777164:A:G	9.22611e-10	-1.86125	-2.85769e-10
44777230	chr15:44777230:C:T	2.60184e-10	-1.8704	-1.25667
44777457	chr15:44777457:T:G	6.14141e-10	-1.31065	-0.957581
44777544	chr15:44777544:C:T	2.89278e-10	-1.76242	-1.25865
44777602	chr15:44777602:T:A	2.09174e-09	-2.08401e-10	-1.04271
44777992	chr15:44777992:T:C	2.74083e-10	-1.82545	-1.24957
44778405	chr15:44778405:A:G	3.14612e-10	-1.83486	-1.10225
44778439	chr15:44778439:A:T	4.83447e-10	-1.26266	-1.24486
44778660	chr15:44778660:A:AT	1.97773e-09	-1.09875	-2.85769e-10
44778715	chr15:44778715:T:A	3.27649e-10	-1.67843	-1.21809
44778968	chr15:44778968:G:C	2.14262e-09	-2.08401e-10	-1.01868
44779591	chr15:44779591:G:A	3.20654e-10	-1.74768	-1.17041
44779616	chr15:44779616:G:A	2.82907e-10	-1.85162	-1.19172
44780166	chr15:44780166:C:T	1.68682e-09	-2.08401e-10	-1.25786
44780686	chr15:44780686:G:A	2.21045e-09	-2.08401e-10	-0.987507
44780807	chr15:44780807:T:G	1.81564e-09	-2.08401e-10	-1.18427
44781053	chr15:44781053:A:G	2.1002e-09	-2.08401e-10	-1.03867
44781102	chr15:44781102:T:C	4.03837e-10	-1.4537	-1.23375
44781943	chr15:44781943:C:T	4.53561e-10	-1.49815	-1.07318
44782321	chr15:44782321:G:A	3.05784e-10	-1.78841	-1.17717
44782576	chr15:44782576:G:A	2.7021e-10	-1.86073	-1.22852
44782685	chr15:44782685:T:C	2.73611e-10	-1.85593	-1.22083
44782769	chr15:44782769:G:A	2.84315e-10	-1.80863	-1.22974
44783261	chr15:44783261:G:T	2.69889e-10	-1.85926	-1.23119
44783538	chr15:44783538:AAAAT:A	1.69773e-09	-2.08401e-10	-1.25141
44783597	chr15:44783597:A:G	3.19264e-10	-1.77423	-1.14821
44783887	chr15:44783887:T:C	3.33503e-10	-1.62127	-1.25754
44784301	chr15:44784301:G:T	3.99391e-10	-1.67944	-1.01908
44785761	chr15:44785761:G:A	1.94244e-09	-2.08401e-10	-1.11676
44785834	chr15:44785834:CAG:C	7.45181e-09	-2.08401e-10	0.227753
44785970	chr15:44785970:C:T	1.90842e-09	-2.08401e-10	-1.13443
44786214	chr15:44786214:C:T	2.2146e-09	-0.985633	-2.85769e-10
44786646	chr15:44786646:T:C	3.1442e-10	-1.86264	-1.07509
44786834	chr15:44786834:C:T	1.75642e-09	-2.08401e-10	-1.21743
44786974	chr15:44786974:A:G	3.97776e-10	-1.48705	-1.21552
44787169	chr15:44787169:G:A	9.1237e-10	-0.944812	-0.927602
44787247	chr15:44787247:G:C	1.72604e-09	-2.08401e-10	-1.23488
44787438	chr15:44787438:G:A	9.19233e-10	-1.86492	-2.85769e-10
44787697	chr15:44787697:C:A	1.71802e-09	-2.08401e-10	-1.23953
44787809	chr15:44787809:G:C	8.61819e-10	-0.993497	-0.935916
44788225	chr15:44788225:T:G	5.43579e-10	-1.43022	-0.960064
44788394	chr15:44788394:A:G	3.17496e-10	-1.85638	-1.07162
44788488	chr15:44788488:C:T	3.25925e-09	-2.08401e-10	-0.599207
44788660	chr15:44788660:T:C	1.73506e-09	-2.08401e-10	-1.22966
44788884	chr15:44788884:ACACACACC:A	1.92656e-09	-2.08401e-10	-1.12497
44788886	chr15:44788886:ACACACC:A	3.04741e-09	-2.08401e-10	-0.666413
44789041	chr15:44789041:A:G	4.28285e-10	-1.81062	-0.818053
```
