## Supplementary material for "Characterization of shared and ancestry-specific signals driving complex traits using multi-ancestry fine-mapping": susiex_nc2.cs80.cs

```
CS_ID	SNP	BP	REF_ALLELE	ALT_ALLELE	REF_FRQ	BETA	SE	-LOG10P	CS_PIP	OVRL_PIP
1	chr15:43735687:T:C	43735687	C,NA	T,NA	1,NA	-inf,NA	inf,NA	9.84482,NA	0.490412	0.490426
1	chr15:43735849:C:T	43735849	T,NA	C,NA	1,NA	-inf,NA	inf,NA	9.28771,NA	0.137426	0.137451
1	chr15:43434427:A:C	43434427	C,NA	A,NA	1,NA	-inf,NA	inf,NA	9.24734,NA	0.131153	0.131176
1	chr15:43387833:G:A	43387833	A,NA	G,NA	1,NA	-inf,NA	inf,NA	8.99253,NA	0.0720693	0.0720937
2	chr15:44700277:C:T	44700277	T,T	C,C	1,1	-inf,inf	inf,inf	0.832906,3.13575	0.0154873	0.0154873
2	chr15:43511423:A:C	43511423	C,C	A,A	1,1	inf,inf	inf,inf	0.909645,1.79854	0.00962326	0.00962326
2	chr15:43513790:T:C	43513790	C,C	T,T	1,1	inf,inf	inf,inf	0.886983,1.83291	0.00952263	0.00952264
2	chr15:43935072:C:T	43935072	T,T	C,C	1,1	inf,inf	inf,inf	0.901112,1.8897	0.00851096	0.00851097
2	chr15:43910841:A:G	43910841	G,NA	A,NA	1,NA	inf,NA	inf,NA	3.46001,NA	0.00791144	0.00791171
2	chr15:41950980:G:A	41950980	NA,A	NA,G	NA,1	NA,inf	NA,inf	NA,3.03518	0.00718433	0.0071845
2	chr15:44639385:T:C	44639385	C,C	T,T	1,1	inf,-inf	inf,inf	0.662414,2.9207	0.0065637	0.00656372
2	chr15:43895671:C:T	43895671	T,T	C,C	1,1	inf,inf	inf,inf	0.409393,2.43113	0.00655653	0.00655654
2	chr15:44267465:C:G	44267465	G,NA	C,NA	1,NA	-inf,NA	inf,NA	3.49824,NA	0.00613431	0.00613461
2	chr15:44658976:A:G	44658976	G,G	A,A	1,1	-inf,inf	inf,inf	0.731111,2.77623	0.00607703	0.00607705
2	chr15:44382642:A:C	44382642	C,C	A,A	1,1	inf,-inf	inf,inf	0.696608,2.5287	0.00376195	0.00376196
2	chr15:43596924:A:G	43596924	G,NA	A,NA	1,NA	inf,NA	inf,NA	3.55602,NA	0.00337261	0.00337273
2	chr15:43782086:A:G	43782086	G,G	A,A	1,1	-inf,-inf	inf,inf	0.33809,2.19493	0.00331007	0.00331007
2	chr15:43626883:T:C	43626883	C,C	T,T	1,1	inf,inf	inf,inf	0.242191,2.33888	0.00302161	0.00302161
2	chr15:43904643:TGCTGGGATTACAGGTGTGAGCCACTGC:T	43904643	T,NA	TGCTGGGATTACAGGTGTGAGCCACTGC,NA	1,NA	inf,NA	inf,NA	3.0419,NA	0.00301938	0.00301947
2	chr15:43121237:T:C	43121237	NA,C	NA,T	NA,1	NA,-inf	NA,inf	NA,2.57726	0.00294389	0.00294393
2	chr15:43531615:A:G	43531615	G,G	A,A	1,1	inf,inf	inf,inf	0.682337,1.53656	0.00278024	0.00278024
2	chr15:43633835:C:T	43633835	T,T	C,C	1,1	inf,inf	inf,inf	0.264583,2.24845	0.00275469	0.0027547
2	chr15:44099017:A:G	44099017	G,NA	A,NA	1,NA	inf,NA	inf,NA	2.87365,NA	0.00272354	0.00272361
2	chr15:42606414:C:T	42606414	T,T	C,C	1,1	-inf,inf	inf,inf	5.2768,1.17241	0.00261448	0.00262492
2	chr15:43649524:C:T	43649524	T,T	C,C	1,1	inf,inf	inf,inf	0.259579,2.20312	0.00247131	0.00247132
2	chr15:42300139:C:T	42300139	NA,T	NA,C	NA,1	NA,-inf	NA,inf	NA,2.48115	0.00244559	0.00244564
2	chr15:43524719:G:A	43524719	A,A	G,G	1,1	inf,inf	inf,inf	0.639727,1.53591	0.00238811	0.00238811
2	chr15:43525208:T:C	43525208	C,C	T,T	1,1	inf,inf	inf,inf	0.629104,1.54448	0.00233406	0.00233406
2	chr15:42229190:G:A	42229190	A,NA	G,NA	1,NA	-inf,NA	inf,NA	2.51914,NA	0.00232134	0.00232139
2	chr15:43196035:C:CAGG	43196035	NA,CAGG	NA,C	NA,1	NA,-inf	NA,inf	NA,2.4423	0.00226907	0.0022691
2	chr15:44048447:T:C	44048447	C,NA	T,NA	1,NA	inf,NA	inf,NA	2.88846,NA	0.00226454	0.00226463
2	chr15:41979633:C:A	41979633	NA,A	NA,C	NA,1	NA,inf	NA,inf	NA,2.4409	0.00226351	0.00226356
2	chr15:44435971:T:C	44435971	C,C	T,T	1,1	inf,-inf	inf,inf	0.0315781,2.85594	0.00222902	0.00222903
2	chr15:43727590:A:G	43727590	G,G	A,A	1,1	-inf,-inf	inf,inf	0.27539,2.10596	0.00222842	0.00222842
2	chr15:44114438:C:T	44114438	T,NA	C,NA	1,NA	inf,NA	inf,NA	2.8395,NA	0.0022182	0.00221828
2	chr15:43896656:T:C	43896656	C,C	T,T	1,1	inf,inf	inf,inf	0.408211,1.91436	0.00219634	0.00219634
2	chr15:43134398:G:T	43134398	NA,T	NA,G	NA,1	NA,-inf	NA,inf	NA,2.41912	0.00217014	0.00217017
2	chr15:43919670:G:A	43919670	A,A	G,G	1,1	inf,inf	inf,inf	0.46392,1.88195	0.00213825	0.00213825
2	chr15:43894646:G:A	43894646	A,A	G,G	1,1	inf,inf	inf,inf	0.186974,2.17263	0.00208004	0.00208004
2	chr15:43788539:T:C	43788539	C,C	T,T	1,1	-inf,-inf	inf,inf	0.25828,2.07408	0.00199859	0.0019986
2	chr15:43240472:TATTGATCTG:T	43240472	NA,T	NA,TATTGATCTG	NA,1	NA,-inf	NA,inf	NA,2.37592	0.00199739	0.00199741
2	chr15:43152697:G:T	43152697	NA,T	NA,G	NA,1	NA,-inf	NA,inf	NA,2.37131	0.0019798	0.00197983
2	chr15:42497568:C:T	42497568	T,T	C,C	1,1	-inf,inf	inf,inf	5.25907,0.974895	0.00197835	0.00198601
2	chr15:43193536:G:A	43193536	NA,A	NA,G	NA,1	NA,-inf	NA,inf	NA,2.36647	0.00196153	0.00196155
2	chr15:43620789:C:T	43620789	T,T	C,C	1,1	inf,inf	inf,inf	0.228023,2.14577	0.0019601	0.0019601
2	chr15:43235673:C:T	43235673	NA,T	NA,C	NA,1	NA,-inf	NA,inf	NA,2.36152	0.00194298	0.00194301
2	chr15:43176952:A:G	43176952	NA,G	NA,A	NA,1	NA,-inf	NA,inf	NA,2.36058	0.00193946	0.00193949
2	chr15:43189929:G:A	43189929	NA,A	NA,G	NA,1	NA,-inf	NA,inf	NA,2.35508	0.00191912	0.00191915
2	chr15:43764847:A:G	43764847	G,G	A,A	1,1	-inf,-inf	inf,inf	0.279862,1.98961	0.00190896	0.00190896
2	chr15:43240893:G:A	43240893	NA,A	NA,G	NA,1	NA,-inf	NA,inf	NA,2.33976	0.00186356	0.00186359
2	chr15:43239900:G:A	43239900	NA,A	NA,G	NA,1	NA,-inf	NA,inf	NA,2.33687	0.0018533	0.00185332
2	chr15:43215195:C:T	43215195	NA,T	NA,C	NA,1	NA,-inf	NA,inf	NA,2.33686	0.00185325	0.00185328
2	chr15:43139114:GTC:G	43139114	NA,G	NA,GTC	NA,1	NA,-inf	NA,inf	NA,2.33615	0.00185066	0.00185068
2	chr15:43202091:ACT:A	43202091	NA,A	NA,ACT	NA,1	NA,-inf	NA,inf	NA,2.33303	0.00183971	0.00183974
2	chr15:43171628:T:G	43171628	NA,G	NA,T	NA,1	NA,-inf	NA,inf	NA,2.32465	0.0018104	0.00181042
2	chr15:43238078:G:A	43238078	NA,A	NA,G	NA,1	NA,-inf	NA,inf	NA,2.31574	0.00177977	0.00177979
2	chr15:43312224:C:T	43312224	T,T	C,C	1,1	inf,inf	inf,inf	0.473023,1.65734	0.0017778	0.0017778
2	chr15:43755232:C:T	43755232	T,T	C,C	1,1	-inf,-inf	inf,inf	0.311623,1.89491	0.00173878	0.00173878
2	chr15:43133802:C:T	43133802	NA,T	NA,C	NA,1	NA,-inf	NA,inf	NA,2.30249	0.00173521	0.00173523
2	chr15:42545299:A:G	42545299	G,G	A,A	1,1	-inf,inf	inf,inf	5.27592,0.885391	0.00172859	0.0017354
2	chr15:41985964:C:T	41985964	NA,T	NA,C	NA,1	NA,inf	NA,inf	NA,2.30006	0.00172746	0.0017275
2	chr15:43746265:C:A	43746265	A,A	C,C	1,1	-inf,-inf	inf,inf	0.229445,2.04366	0.00171562	0.00171562
2	chr15:43171630:T:G	43171630	NA,G	NA,T	NA,1	NA,-inf	NA,inf	NA,2.2907	0.00169652	0.00169654
2	chr15:43208869:T:C	43208869	NA,C	NA,T	NA,1	NA,-inf	NA,inf	NA,2.28893	0.00169079	0.00169081
2	chr15:43449025:G:A	43449025	A,NA	G,NA	1,NA	inf,NA	inf,NA	3.12232,NA	0.00169022	0.00169027
2	chr15:43228962:C:A	43228962	NA,A	NA,C	NA,1	NA,-inf	NA,inf	NA,2.26152	0.00160452	0.00160454
2	chr15:43160090:C:A	43160090	NA,A	NA,C	NA,1	NA,-inf	NA,inf	NA,2.25895	0.00159677	0.00159679
2	chr15:42520524:T:G	42520524	G,G	T,T	1,1	-inf,inf	inf,inf	5.27408,0.832471	0.00158167	0.00158791
2	chr15:43202533:T:C	43202533	NA,C	NA,T	NA,1	NA,-inf	NA,inf	NA,2.24942	0.00156785	0.00156787
2	chr15:42558330:T:G	42558330	G,G	T,T	1,1	-inf,inf	inf,inf	5.11099,0.968978	0.00156696	0.00157249
2	chr15:43787279:G:A	43787279	A,A	G,G	1,1	-inf,-inf	inf,inf	0.310429,1.87197	0.0015636	0.00156361
2	chr15:42503718:G:C	42503718	C,C	G,G	1,1	-inf,inf	inf,inf	5.19767,0.888565	0.00155345	0.00155929
2	chr15:44603828:T:A	44603828	NA,A	NA,T	NA,1	NA,inf	NA,inf	NA,2.24044	0.00154143	0.00154147
2	chr15:42495909:A:G	42495909	G,G	A,A	1,1	-inf,inf	inf,inf	5.20122,0.870424	0.00151694	0.00152265
2	chr15:42565610:T:G	42565610	NA,G	NA,T	NA,1	NA,inf	NA,inf	NA,2.2279	0.001505	0.00150503
2	chr15:43152417:CAG:C	43152417	NA,C	NA,CAG	NA,1	NA,-inf	NA,inf	NA,2.22463	0.00149544	0.00149546
2	chr15:43222579:T:C	43222579	NA,C	NA,T	NA,1	NA,-inf	NA,inf	NA,2.21105	0.00145722	0.00145725
2	chr15:42508569:C:T	42508569	T,T	C,C	1,1	-inf,inf	inf,inf	5.83601,0.23763	0.00145077	0.00145969
2	chr15:44364392:C:T	44364392	T,NA	C,NA	1,NA	-inf,NA	inf,NA	2.52771,NA	0.00144109	0.00144113
2	chr15:43223729:C:A	43223729	NA,A	NA,C	NA,1	NA,-inf	NA,inf	NA,2.20309	0.0014353	0.00143532
2	chr15:42569826:A:G	42569826	G,G	A,A	1,1	-inf,inf	inf,inf	5.10041,0.919042	0.00142869	0.00143369
2	chr15:43482004:C:G	43482004	G,G	C,C	1,1	inf,inf	inf,inf	0.733224,1.09746	0.00138878	0.00138878
2	chr15:42492939:G:A	42492939	A,A	G,G	1,1	-inf,inf	inf,inf	5.40964,0.567125	0.00138842	0.001394
2	chr15:41987151:G:T	41987151	NA,T	NA,G	NA,1	NA,inf	NA,inf	NA,2.18381	0.00138381	0.00138385
2	chr15:42543401:T:C	42543401	C,C	T,T	1,1	-inf,inf	inf,inf	5.16372,0.84628	0.00138377	0.00138883
2	chr15:43738073:C:A	43738073	A,A	C,C	1,1	-inf,-inf	inf,inf	0.252204,1.87613	0.00137537	0.00137537
2	chr15:42551772:T:G	42551772	G,G	T,T	1,1	-inf,inf	inf,inf	5.04422,0.948266	0.0013749	0.00137957
2	chr15:42565043:G:A	42565043	A,A	G,G	1,1	-inf,inf	inf,inf	5.07432,0.914681	0.0013656	0.0013703
2	chr15:43746701:C:T	43746701	T,T	C,C	1,1	-inf,-inf	inf,inf	0.266967,1.85449	0.00133651	0.00133651
2	chr15:44654249:T:C	44654249	C,C	T,T	1,1	-inf,inf	inf,inf	0.474415,2.31725	0.00133625	0.00133626
2	chr15:43229913:A:G	43229913	NA,G	NA,A	NA,1	NA,-inf	NA,inf	NA,2.15818	0.00131775	0.00131777
2	chr15:42569164:C:T	42569164	T,T	C,C	1,1	-inf,inf	inf,inf	5.04224,0.918811	0.00131685	0.00132128
2	chr15:43202924:G:T	43202924	NA,T	NA,G	NA,1	NA,-inf	NA,inf	NA,2.15728	0.0013155	0.00131552
2	chr15:43743165:A:C	43743165	C,C	A,A	1,1	-inf,-inf	inf,inf	0.236864,1.87695	0.00128975	0.00128975
2	chr15:43172905:T:G	43172905	NA,G	NA,T	NA,1	NA,-inf	NA,inf	NA,2.14431	0.00128342	0.00128344
2	chr15:42475783:G:A	42475783	A,A	G,G	1,1	-inf,inf	inf,inf	4.67736,1.05964	0.00127573	0.00127839
2	chr15:42500155:T:C	42500155	C,C	T,T	1,1	-inf,inf	inf,inf	5.03013,0.918469	0.0012707	0.00127502
2	chr15:43177203:G:A	43177203	NA,A	NA,G	NA,1	NA,-inf	NA,inf	NA,2.13319	0.00125667	0.00125669
2	chr15:42564151:A:G	42564151	G,G	A,A	1,1	-inf,inf	inf,inf	5.03098,0.899878	0.00125402	0.00125822
2	chr15:43632949:T:G	43632949	G,G	T,T	1,1	inf,inf	inf,inf	0.264462,1.85755	0.00125297	0.00125297
2	chr15:43169471:G:T	43169471	NA,T	NA,G	NA,1	NA,-inf	NA,inf	NA,2.12939	0.00124757	0.00124759
2	chr15:43547055:CCTAA:C	43547055	C,C	CCTAA,CCTAA	1,1	inf,-inf	inf,inf	3.651,0.16603	0.00124657	0.00124661
2	chr15:43531832:A:G	43531832	G,G	A,A	1,1	inf,inf	inf,inf	0.651341,1.13939	0.00124167	0.00124167
2	chr15:43632942:A:G	43632942	G,G	A,A	1,1	inf,inf	inf,inf	0.257302,1.86785	0.00123986	0.00123987
2	chr15:41910758:G:A	41910758	NA,A	NA,G	NA,1	NA,inf	NA,inf	NA,2.11132	0.00120567	0.0012057
2	chr15:42536157:CCATAA:C	42536157	C,C	CCATAA,CCATAA	1,1	-inf,inf	inf,inf	4.97316,0.910196	0.00119432	0.00119783
2	chr15:44023495:T:C	44023495	C,NA	T,NA	1,NA	inf,NA	inf,NA	2.51055,NA	0.00118346	0.00118349
2	chr15:42167056:G:A	42167056	A,NA	G,NA	1,NA	-inf,NA	inf,NA	2.19282,NA	0.00117953	0.00117955
2	chr15:43297384:C:T	43297384	T,T	C,C	1,1	-inf,-inf	inf,inf	0.493507,1.52683	0.00116586	0.00116586
2	chr15:42428827:G:A	42428827	NA,A	NA,G	NA,1	NA,-inf	NA,inf	NA,2.0928	0.00116433	0.00116435
2	chr15:43313241:T:G	43313241	G,G	T,T	1,1	inf,inf	inf,inf	0.499169,1.49846	0.00116386	0.00116386
2	chr15:43537151:A:G	43537151	G,G	A,A	1,1	inf,-inf	inf,inf	3.60055,0.184391	0.00115612	0.00115616
2	chr15:42578389:A:G	42578389	G,G	A,A	1,1	-inf,inf	inf,inf	5.67475,0.376387	0.00114992	0.00115763
2	chr15:42484738:A:AAAAC	42484738	AAAAC,AAAAC	A,A	1,1	-inf,inf	inf,inf	3.23215,1.64184	0.00112847	0.00112879
2	chr15:44728021:T:C	44728021	C,NA	T,NA	1,NA	inf,NA	inf,NA	2.41399,NA	0.00111372	0.00111375
2	chr15:44312963:C:T	44312963	NA,T	NA,C	NA,1	NA,-inf	NA,inf	NA,2.06775	0.00111016	0.00111019
2	chr15:43519645:C:G	43519645	G,G	C,C	1,1	inf,inf	inf,inf	0.610782,1.12534	0.00110642	0.00110642
2	chr15:43317937:A:G	43317937	G,G	A,A	1,1	inf,inf	inf,inf	0.447773,1.57068	0.00110129	0.00110129
2	chr15:43326536:A:G	43326536	G,G	A,A	1,1	inf,inf	inf,inf	0.439195,1.58774	0.00110067	0.00110067
2	chr15:42483452:C:T	42483452	T,T	C,C	1,1	-inf,inf	inf,inf	3.30179,1.571	0.00109596	0.00109629
2	chr15:42890237:T:C	42890237	C,C	T,T	1,1	inf,inf	inf,inf	0.930281,2.82428	0.00109297	0.00109299
2	chr15:43423595:C:CT	43423595	CT,CT	C,C	1,1	inf,inf	inf,inf	0.544195,1.3178	0.00108467	0.00108467
2	chr15:42057088:G:A	42057088	NA,A	NA,G	NA,1	NA,-inf	NA,inf	NA,2.04521	0.00106391	0.00106394
2	chr15:43321612:T:C	43321612	C,C	T,T	1,1	inf,inf	inf,inf	0.44769,1.55469	0.00106377	0.00106377
2	chr15:42451896:A:G	42451896	G,G	A,A	1,1	-inf,inf	inf,inf	5.29628,0.341361	0.00105295	0.00105631
2	chr15:42548124:G:A	42548124	NA,A	NA,G	NA,1	NA,inf	NA,inf	NA,2.03266	0.00103903	0.00103905
2	chr15:42057008:C:A	42057008	NA,A	NA,C	NA,1	NA,-inf	NA,inf	NA,2.03184	0.00103738	0.00103741
2	chr15:43632936:T:A	43632936	A,A	T,T	1,1	inf,inf	inf,inf	0.227973,1.83546	0.00103426	0.00103426
2	chr15:43558554:G:A	43558554	A,A	G,G	1,1	inf,-inf	inf,inf	3.55871,0.112449	0.00102816	0.0010282
2	chr15:43559201:T:C	43559201	C,C	T,T	1,1	inf,-inf	inf,inf	3.57681,0.00366922	0.00102212	0.00102215
2	chr15:43423498:C:CAAT	43423498	CAAT,CAAT	C,C	1,1	inf,inf	inf,inf	0.531105,1.30974	0.00101919	0.00101919
2	chr15:43460553:T:C	43460553	C,C	T,T	1,1	inf,inf	inf,inf	0.525101,1.31841	0.00101316	0.00101316
2	chr15:43427194:C:T	43427194	T,T	C,C	1,1	inf,inf	inf,inf	0.531984,1.30293	0.0010113	0.0010113
2	chr15:41970837:C:T	41970837	NA,T	NA,C	NA,1	NA,-inf	NA,inf	NA,2.01774	0.00101021	0.00101024
2	chr15:43132860:C:A	43132860	NA,A	NA,C	NA,1	NA,-inf	NA,inf	NA,2.01192	0.000998976	0.000998993
2	chr15:42897670:A:T	42897670	T,T	A,A	1,1	inf,inf	inf,inf	0.805732,2.83834	0.000997694	0.000997714
2	chr15:42555278:G:A	42555278	A,A	G,G	1,1	-inf,inf	inf,inf	5.04182,0.742949	0.000993754	0.000997081
2	chr15:42887550:T:C	42887550	C,C	T,T	1,1	inf,inf	inf,inf	0.86553,2.81003	0.000991669	0.000991687
2	chr15:42556503:G:C	42556503	C,C	G,G	1,1	-inf,inf	inf,inf	4.77852,0.969685	0.000989993	0.00099279
2	chr15:43525881:G:A	43525881	A,A	G,G	1,1	inf,-inf	inf,inf	3.55149,0.0932321	0.000988178	0.000988213
2	chr15:43322083:C:T	43322083	T,T	C,C	1,1	inf,inf	inf,inf	0.412163,1.58035	0.000986151	0.000986152
2	chr15:43427557:C:T	43427557	T,T	C,C	1,1	inf,inf	inf,inf	0.52753,1.29411	0.00098274	0.000982741
2	chr15:42478164:T:C	42478164	C,C	T,T	1,1	-inf,inf	inf,inf	4.69444,0.884061	0.000977975	0.000980024
2	chr15:43305539:T:C	43305539	C,C	T,T	1,1	inf,inf	inf,inf	0.464031,1.47931	0.000976618	0.000976619
2	chr15:43738381:G:A	43738381	A,A	G,G	1,1	-inf,-inf	inf,inf	0.0902635,2.05769	0.000969273	0.000969276
2	chr15:43493567:AG:A	43493567	A,A	AG,AG	1,1	inf,inf	inf,inf	0.508951,1.32146	0.000968118	0.000968119
2	chr15:42468278:A:G	42468278	G,G	A,A	1,1	-inf,inf	inf,inf	4.56629,0.978069	0.000959994	0.000961835
2	chr15:43215876:G:T	43215876	NA,T	NA,G	NA,1	NA,-inf	NA,inf	NA,1.98321	0.000946353	0.00094637
2	chr15:43134603:C:G	43134603	NA,G	NA,C	NA,1	NA,-inf	NA,inf	NA,1.97618	0.000933917	0.000933934
2	chr15:43864104:C:T	43864104	T,T	C,C	1,1	inf,inf	inf,inf	0.314289,1.54383	0.000931837	0.000931838
2	chr15:44533680:C:T	44533680	T,T	C,C	1,1	inf,-inf	inf,inf	0.247998,2.44708	0.000922205	0.000922211
2	chr15:43339158:G:A	43339158	A,A	G,G	1,1	inf,inf	inf,inf	0.379261,1.61047	0.000914554	0.000914555
2	chr15:44228370:T:C	44228370	NA,C	NA,T	NA,1	NA,-inf	NA,inf	NA,1.96482	0.00091422	0.000914243
2	chr15:43234824:T:G	43234824	NA,G	NA,T	NA,1	NA,-inf	NA,inf	NA,1.96305	0.000911133	0.000911149
2	chr15:43233593:A:G	43233593	NA,G	NA,A	NA,1	NA,-inf	NA,inf	NA,1.96184	0.000909067	0.000909083
2	chr15:42887858:T:C	42887858	C,C	T,T	1,1	inf,inf	inf,inf	0.865469,2.76186	0.000902922	0.000902938
2	chr15:43469066:G:C	43469066	C,C	G,G	1,1	inf,inf	inf,inf	0.500866,1.29785	0.000895751	0.000895751
2	chr15:43536810:C:T	43536810	T,T	C,C	1,1	inf,inf	inf,inf	0.678157,0.884571	0.000892411	0.000892411
2	chr15:43508770:A:C	43508770	C,C	A,A	1,1	inf,inf	inf,inf	0.500551,1.29215	0.00088791	0.000887911
2	chr15:42262821:T:C	42262821	NA,C	NA,T	NA,1	NA,inf	NA,inf	NA,1.94199	0.000875918	0.000875936
2	chr15:43499508:A:C	43499508	C,C	A,A	1,1	inf,inf	inf,inf	0.490826,1.29236	0.000860057	0.000860058
2	chr15:42462451:T:C	42462451	C,C	T,T	1,1	-inf,inf	inf,inf	4.47183,1.02455	0.000859707	0.000861349
2	chr15:44701631:G:A	44701631	A,NA	G,NA	1,NA	inf,NA	inf,NA	2.35883,NA	0.000856796	0.000856821
2	chr15:42559199:A:G	42559199	G,G	A,A	1,1	-inf,inf	inf,inf	4.79584,0.86707	0.000856396	0.000858838
2	chr15:43642481:T:G	43642481	G,G	T,T	1,1	inf,inf	inf,inf	3.34805,0.277225	0.000851048	0.000851077
2	chr15:43553838:A:G	43553838	G,G	A,A	1,1	inf,inf	inf,inf	0.65478,0.905287	0.000846489	0.00084649
2	chr15:44012945:T:TA	44012945	TA,TA	T,T	1,1	inf,-inf	inf,inf	2.48941,1.16156	0.000841804	0.00084183
2	chr15:43551703:T:C	43551703	C,C	T,T	1,1	inf,inf	inf,inf	0.772521,0.678592	0.000839478	0.000839479
2	chr15:43472170:A:C	43472170	C,C	A,A	1,1	inf,inf	inf,inf	0.48193,1.29991	0.000838598	0.000838599
2	chr15:43244280:T:G	43244280	NA,G	NA,T	NA,1	NA,-inf	NA,inf	NA,1.91785	0.000836992	0.000837006
2	chr15:44179194:C:A	44179194	NA,A	NA,C	NA,1	NA,inf	NA,inf	NA,1.9169	0.000835529	0.000835548
2	chr15:42284388:G:A	42284388	NA,A	NA,G	NA,1	NA,inf	NA,inf	NA,1.91396	0.000831026	0.000831043
2	chr15:43490966:C:A	43490966	A,A	C,C	1,1	inf,inf	inf,inf	0.411861,1.41635	0.000817635	0.000817636
2	chr15:43426237:T:C	43426237	C,C	T,T	1,1	inf,inf	inf,inf	0.5033,1.24585	0.000811815	0.000811816
2	chr15:43296286:G:A	43296286	A,A	G,G	1,1	inf,inf	inf,inf	0.532131,1.24174	0.000809506	0.000809507
2	chr15:44574087:G:A	44574087	A,NA	G,NA	1,NA	inf,NA	inf,NA	2.32664,NA	0.000801359	0.000801383
2	chr15:43523801:C:T	43523801	T,T	C,C	1,1	inf,-inf	inf,inf	3.41827,0.136703	0.000797798	0.000797825
2	chr15:42038463:A:G	42038463	NA,G	NA,A	NA,1	NA,inf	NA,inf	NA,1.88639	0.000789256	0.000789275
2	chr15:43538899:G:A	43538899	A,A	G,G	1,1	inf,inf	inf,inf	0.65,0.871307	0.00078877	0.000788771
2	chr15:42267805:G:A	42267805	NA,A	NA,G	NA,1	NA,inf	NA,inf	NA,1.88485	0.000786927	0.000786943
2	chr15:43457654:G:A	43457654	A,A	G,G	1,1	inf,inf	inf,inf	0.643352,0.981068	0.000786657	0.000786658
2	chr15:42457278:C:T	42457278	T,T	C,C	1,1	-inf,inf	inf,inf	5.2086,0.205692	0.000785769	0.000788154
2	chr15:42594458:C:T	42594458	T,T	C,C	1,1	-inf,inf	inf,inf	5.4431,0.256541	0.00077161	0.000775661
2	chr15:43223248:T:C	43223248	NA,C	NA,T	NA,1	NA,-inf	NA,inf	NA,1.87276	0.000769216	0.00076923
2	chr15:42431618:T:C	42431618	NA,C	NA,T	NA,1	NA,inf	NA,inf	NA,1.86917	0.000764194	0.00076421
2	chr15:43554939:A:G	43554939	G,G	A,A	1,1	inf,inf	inf,inf	0.63348,0.868243	0.000737971	0.000737972
2	chr15:43874989:G:A	43874989	A,A	G,G	1,1	inf,inf	inf,inf	3.0842,0.444643	0.000735975	0.000735996
2	chr15:42458198:A:T	42458198	NA,T	NA,A	NA,1	NA,inf	NA,inf	NA,1.8489	0.000735797	0.000735812
2	chr15:42397458:G:A	42397458	NA,A	NA,G	NA,1	NA,-inf	NA,inf	NA,1.84791	0.000734546	0.000734562
2	chr15:42441964:G:T	42441964	T,T	G,G	1,1	-inf,inf	inf,inf	5.09818,0.126838	0.000733505	0.000735282
2	chr15:42603011:C:T	42603011	T,T	C,C	1,1	-inf,inf	inf,inf	5.42985,0.234429	0.000728451	0.000732329
2	chr15:44498487:G:A	44498487	A,NA	G,NA	1,NA	inf,NA	inf,NA	2.26823,NA	0.000726966	0.000726986
2	chr15:42899126:G:A	42899126	A,A	G,G	1,1	inf,inf	inf,inf	0.797635,2.67488	0.000722526	0.000722541
2	chr15:43777831:C:T	43777831	T,T	C,C	1,1	-inf,-inf	inf,inf	2.99076,0.678007	0.000719306	0.000719327
2	chr15:42435481:G:C	42435481	NA,C	NA,G	NA,1	NA,inf	NA,inf	NA,1.83354	0.000715004	0.000715018
2	chr15:43534359:C:T	43534359	T,T	C,C	1,1	inf,inf	inf,inf	0.610449,0.896869	0.000711764	0.000711765
2	chr15:43260689:T:C	43260689	NA,C	NA,T	NA,1	NA,-inf	NA,inf	NA,1.82709	0.000706368	0.000706381
2	chr15:43623428:G:C	43623428	C,C	G,G	1,1	inf,inf	inf,inf	0.275099,1.54683	0.000702923	0.000702924
2	chr15:42011539:T:G	42011539	NA,G	NA,T	NA,1	NA,inf	NA,inf	NA,1.82107	0.000698567	0.000698584
2	chr15:43376032:G:A	43376032	NA,A	NA,G	NA,1	NA,-inf	NA,inf	NA,1.81765	0.000694253	0.000694268
2	chr15:44231437:G:A	44231437	NA,A	NA,G	NA,1	NA,inf	NA,inf	NA,1.80741	0.000680943	0.000680959
2	chr15:43216532:G:C	43216532	NA,C	NA,G	NA,1	NA,-inf	NA,inf	NA,1.80618	0.000679375	0.000679386
2	chr15:42177370:T:A	42177370	NA,A	NA,T	NA,1	NA,-inf	NA,inf	NA,1.80373	0.00067647	0.000676485
2	chr15:42898361:A:G	42898361	G,G	A,A	1,1	inf,inf	inf,inf	0.70379,2.68413	0.000673443	0.000673454
2	chr15:42194827:A:T	42194827	T,T	A,A	1,1	-inf,-inf	inf,inf	2.39496,1.41633	0.000671651	0.000671696
2	chr15:43697332:T:C	43697332	C,C	T,T	1,1	inf,inf	inf,inf	0.525467,1.02607	0.000669058	0.000669059
2	chr15:41949377:T:A	41949377	A,A	T,T	1,1	inf,-inf	inf,inf	2.41023,0.663525	0.000667366	0.000667386
2	chr15:43218605:T:C	43218605	NA,C	NA,T	NA,1	NA,-inf	NA,inf	NA,1.78736	0.000656001	0.000656012
2	chr15:42331801:T:A	42331801	NA,A	NA,T	NA,1	NA,-inf	NA,inf	NA,1.78561	0.000653955	0.000653972
2	chr15:43546014:A:G	43546014	G,G	A,A	1,1	inf,-inf	inf,inf	3.3387,0.0524483	0.000652427	0.00065245
2	chr15:43525206:G:A	43525206	A,A	G,G	1,1	inf,inf	inf,inf	3.31601,0.0938828	0.000650534	0.000650557
2	chr15:43411187:C:A	43411187	NA,A	NA,C	NA,1	NA,-inf	NA,inf	NA,1.78125	0.000648788	0.000648802
2	chr15:43817944:A:G	43817944	G,G	A,A	1,1	-inf,-inf	inf,inf	0.185505,1.63575	0.000643333	0.000643334
2	chr15:43215955:G:A	43215955	NA,A	NA,G	NA,1	NA,-inf	NA,inf	NA,1.77554	0.000641751	0.000641762
2	chr15:42439619:G:C	42439619	NA,C	NA,G	NA,1	NA,inf	NA,inf	NA,1.77515	0.00064138	0.000641393
2	chr15:42518743:C:CTGAAAG	42518743	CTGAAAG,CTGAAAG	C,C	1,1	-inf,inf	inf,inf	5.02564,0.393798	0.000640455	0.00064241
2	chr15:42001131:T:C	42001131	NA,C	NA,T	NA,1	NA,inf	NA,inf	NA,1.76996	0.000635255	0.00063527
2	chr15:43212542:CAATT:C	43212542	NA,C	NA,CAATT	NA,1	NA,-inf	NA,inf	NA,1.76494	0.000629238	0.000629249
2	chr15:43111032:G:A	43111032	NA,A	NA,G	NA,1	NA,-inf	NA,inf	NA,1.76196	0.000625795	0.000625805
2	chr15:43222006:G:A	43222006	NA,A	NA,G	NA,1	NA,-inf	NA,inf	NA,1.76054	0.000624121	0.000624131
2	chr15:43214114:G:A	43214114	NA,A	NA,G	NA,1	NA,-inf	NA,inf	NA,1.7598	0.000623263	0.000623273
2	chr15:43422973:A:G	43422973	G,G	A,A	1,1	inf,inf	inf,inf	0.601662,0.902806	0.000622736	0.000622736
2	chr15:42176419:A:G	42176419	G,G	A,A	1,1	-inf,-inf	inf,inf	2.09434,1.64007	0.000620814	0.000620851
2	chr15:42624560:T:C	42624560	NA,C	NA,T	NA,1	NA,inf	NA,inf	NA,1.75752	0.000620745	0.000620757
2	chr15:43182544:C:T	43182544	NA,T	NA,C	NA,1	NA,-inf	NA,inf	NA,1.75519	0.000617982	0.000617992
2	chr15:42917832:A:G	42917832	NA,G	NA,A	NA,1	NA,-inf	NA,inf	NA,1.74717	0.000608875	0.000608887
2	chr15:44563256:C:T	44563256	T,NA	C,NA	1,NA	inf,NA	inf,NA	2.11104,NA	0.000605871	0.000605887
2	chr15:43176431:C:A	43176431	NA,A	NA,C	NA,1	NA,-inf	NA,inf	NA,1.74187	0.000602909	0.000602919
2	chr15:44229936:G:A	44229936	A,A	G,G	1,1	inf,-inf	inf,inf	1.79527,2.7228	0.000601945	0.000602143
2	chr15:42402407:A:T	42402407	NA,T	NA,A	NA,1	NA,-inf	NA,inf	NA,1.73933	0.000600137	0.000600152
2	chr15:42442823:A:G	42442823	G,G	A,A	1,1	-inf,inf	inf,inf	4.77517,0.272633	0.000596661	0.000597703
2	chr15:42199884:A:G	42199884	NA,G	NA,A	NA,1	NA,-inf	NA,inf	NA,1.73581	0.000596231	0.000596246
2	chr15:43274473:G:A	43274473	A,A	G,G	1,1	inf,inf	inf,inf	0.234543,1.71371	0.000590871	0.000590873
2	chr15:43468661:G:GTATT	43468661	GTATT,GTATT	G,G	1,1	inf,inf	inf,inf	0.513178,1.02743	0.000590056	0.000590056
2	chr15:43208779:T:C	43208779	NA,C	NA,T	NA,1	NA,-inf	NA,inf	NA,1.72973	0.000589483	0.000589493
2	chr15:41954806:T:C	41954806	NA,C	NA,T	NA,1	NA,-inf	NA,inf	NA,1.72861	0.000588366	0.00058838
2	chr15:42716774:G:A	42716774	A,NA	G,NA	1,NA	inf,NA	inf,NA	2.18832,NA	0.000587421	0.000587441
2	chr15:43722831:G:A	43722831	A,NA	G,NA	1,NA	inf,NA	inf,NA	2.16874,NA	0.000585671	0.00058569
2	chr15:43213695:A:G	43213695	NA,G	NA,A	NA,1	NA,-inf	NA,inf	NA,1.72465	0.000583968	0.000583978
2	chr15:43223212:G:A	43223212	NA,A	NA,G	NA,1	NA,-inf	NA,inf	NA,1.72444	0.000583737	0.000583747
2	chr15:44084508:T:C	44084508	C,NA	T,NA	1,NA	inf,NA	inf,NA	2.12553,NA	0.000582118	0.000582133
2	chr15:42862781:G:A	42862781	NA,A	NA,G	NA,1	NA,-inf	NA,inf	NA,1.71933	0.000578273	0.000578283
2	chr15:42558544:G:T	42558544	T,NA	G,NA	1,NA	inf,NA	inf,NA	2.11185,NA	0.000577009	0.000577027
2	chr15:43220876:A:G	43220876	NA,G	NA,A	NA,1	NA,-inf	NA,inf	NA,1.7168	0.000575547	0.000575556
2	chr15:43458039:C:A	43458039	A,A	C,C	1,1	inf,inf	inf,inf	0.554971,0.923572	0.000575526	0.000575527
2	chr15:41951799:C:T	41951799	NA,T	NA,C	NA,1	NA,-inf	NA,inf	NA,1.71465	0.000573362	0.000573377
2	chr15:41959981:C:G	41959981	NA,G	NA,C	NA,1	NA,-inf	NA,inf	NA,1.71298	0.000571602	0.000571616
2	chr15:43221630:T:C	43221630	NA,C	NA,T	NA,1	NA,-inf	NA,inf	NA,1.71248	0.000570967	0.000570977
2	chr15:43220586:C:G	43220586	NA,G	NA,C	NA,1	NA,-inf	NA,inf	NA,1.70758	0.000565819	0.000565829
2	chr15:43218179:C:T	43218179	NA,T	NA,C	NA,1	NA,-inf	NA,inf	NA,1.70734	0.000565572	0.000565582
2	chr15:43352562:T:C	43352562	C,C	T,T	1,1	inf,inf	inf,inf	0.365907,1.32587	0.000561697	0.000561698
2	chr15:42577299:A:G	42577299	NA,G	NA,A	NA,1	NA,inf	NA,inf	NA,1.70263	0.000560774	0.000560786
2	chr15:44182996:C:T	44182996	T,NA	C,NA	1,NA	inf,NA	inf,NA	2.15736,NA	0.000557746	0.000557766
2	chr15:41919824:AGGAG:A	41919824	A,NA	AGGAG,NA	1,NA	inf,NA	inf,NA	1.97445,NA	0.000556397	0.000556412
2	chr15:43512160:T:G	43512160	NA,G	NA,T	NA,1	NA,-inf	NA,inf	NA,1.69795	0.000556018	0.00055603
2	chr15:42890341:T:C	42890341	C,C	T,T	1,1	inf,inf	inf,inf	0.982183,2.44652	0.000554267	0.00055428
2	chr15:42919636:G:A	42919636	NA,A	NA,G	NA,1	NA,-inf	NA,inf	NA,1.6956	0.000553465	0.000553474
2	chr15:41921019:C:T	41921019	T,NA	C,NA	1,NA	inf,NA	inf,NA	1.96193,NA	0.00055323	0.000553246
2	chr15:43425480:A:G	43425480	G,G	A,A	1,1	inf,inf	inf,inf	0.546112,0.920364	0.000552904	0.000552905
2	chr15:43237976:G:T	43237976	NA,T	NA,G	NA,1	NA,-inf	NA,inf	NA,1.69412	0.000551926	0.000551936
2	chr15:43869376:T:C	43869376	C,C	T,T	1,1	inf,inf	inf,inf	2.9675,0.481433	0.00054967	0.000549686
2	chr15:43554632:CAG:C	43554632	C,C	CAG,CAG	1,1	inf,-inf	inf,inf	3.36861,0.0421469	0.000548579	0.00054861
2	chr15:43751148:AT:A	43751148	A,A	AT,AT	1,1	-inf,-inf	inf,inf	0.381562,1.18421	0.0005477	0.000547701
2	chr15:43358186:G:A	43358186	A,A	G,G	1,1	inf,inf	inf,inf	0.352965,1.33838	0.000547646	0.000547647
2	chr15:43246440:C:T	43246440	NA,T	NA,C	NA,1	NA,-inf	NA,inf	NA,1.68989	0.000547634	0.000547643
2	chr15:43223089:G:A	43223089	NA,A	NA,G	NA,1	NA,-inf	NA,inf	NA,1.68946	0.000547199	0.000547208
2	chr15:43703591:C:T	43703591	T,T	C,C	1,1	inf,inf	inf,inf	0.349868,1.20693	0.000545139	0.000545139
2	chr15:43545953:A:G	43545953	NA,G	NA,A	NA,1	NA,-inf	NA,inf	NA,1.68669	0.000544581	0.000544593
2	chr15:42512339:G:A	42512339	A,NA	G,NA	1,NA	inf,NA	inf,NA	2.10338,NA	0.000541823	0.000541841
2	chr15:43244648:G:A	43244648	NA,A	NA,G	NA,1	NA,-inf	NA,inf	NA,1.68164	0.000539367	0.000539376
2	chr15:43242469:A:G	43242469	NA,G	NA,A	NA,1	NA,-inf	NA,inf	NA,1.67984	0.00053758	0.000537589
2	chr15:42426719:T:C	42426719	C,C	T,T	1,1	-inf,inf	inf,inf	2.33389,0.498431	0.000535623	0.000535632
2	chr15:44248636:C:T	44248636	T,T	C,C	1,1	inf,-inf	inf,inf	1.68459,1.88614	0.000533691	0.000533713
2	chr15:42308029:A:G	42308029	NA,G	NA,A	NA,1	NA,inf	NA,inf	NA,1.67569	0.00053359	0.000533601
2	chr15:44721311:C:T	44721311	NA,T	NA,C	NA,1	NA,-inf	NA,inf	NA,1.67467	0.00053251	0.000532524
2	chr15:43238074:C:T	43238074	NA,T	NA,C	NA,1	NA,-inf	NA,inf	NA,1.67191	0.000529772	0.000529781
2	chr15:43237272:T:C	43237272	NA,C	NA,T	NA,1	NA,-inf	NA,inf	NA,1.67108	0.000528967	0.000528977
2	chr15:42921767:G:A	42921767	NA,A	NA,G	NA,1	NA,-inf	NA,inf	NA,1.66906	0.000527017	0.000527027
2	chr15:43771661:G:A	43771661	A,A	G,G	1,1	-inf,-inf	inf,inf	0.275456,1.35604	0.000526761	0.000526762
2	chr15:42428090:G:C	42428090	C,C	G,G	1,1	-inf,inf	inf,inf	2.30871,0.522106	0.000526392	0.000526401
2	chr15:43209898:T:C	43209898	NA,C	NA,T	NA,1	NA,-inf	NA,inf	NA,1.6657	0.000523749	0.000523758
2	chr15:43764537:G:A	43764537	A,A	G,G	1,1	-inf,-inf	inf,inf	0.280084,1.33315	0.000522603	0.000522604
2	chr15:41959958:C:T	41959958	T,T	C,C	1,1	inf,-inf	inf,inf	2.23144,0.733959	0.000522042	0.000522058
2	chr15:43810130:G:A	43810130	A,A	G,G	1,1	-inf,-inf	inf,inf	0.22022,1.43503	0.000521115	0.000521116
2	chr15:42476257:T:C	42476257	NA,C	NA,T	NA,1	NA,inf	NA,inf	NA,1.65844	0.000516871	0.000516882
2	chr15:43223884:A:G	43223884	NA,G	NA,A	NA,1	NA,-inf	NA,inf	NA,1.65812	0.00051649	0.000516499
2	chr15:41958353:A:G	41958353	G,G	A,A	1,1	inf,inf	inf,inf	1.52206,1.41582	0.00051565	0.00051566
2	chr15:43182654:G:A	43182654	NA,A	NA,G	NA,1	NA,-inf	NA,inf	NA,1.65708	0.000515511	0.00051552
2	chr15:43345787:T:C	43345787	C,C	T,T	1,1	inf,inf	inf,inf	0.348263,1.318	0.000515283	0.000515284
2	chr15:43448955:T:C	43448955	C,C	T,T	1,1	inf,inf	inf,inf	0.543123,0.876473	0.000512041	0.000512042
2	chr15:43101525:C:T	43101525	NA,T	NA,C	NA,1	NA,inf	NA,inf	NA,1.65301	0.000511791	0.000511804
2	chr15:43412360:C:T	43412360	T,T	C,C	1,1	inf,inf	inf,inf	0.519344,0.923272	0.00050726	0.00050726
2	chr15:43390966:C:G	43390966	NA,G	NA,C	NA,1	NA,-inf	NA,inf	NA,1.64734	0.000506501	0.000506512
2	chr15:42487379:TAAG:T	42487379	NA,T	NA,TAAG	NA,1	NA,inf	NA,inf	NA,1.64734	0.000506432	0.000506442
2	chr15:43226696:T:C	43226696	NA,C	NA,T	NA,1	NA,-inf	NA,inf	NA,1.64707	0.000506099	0.000506108
2	chr15:43828361:T:G	43828361	G,G	T,T	1,1	-inf,-inf	inf,inf	2.93525,0.485811	0.000504081	0.000504096
2	chr15:42011591:G:A	42011591	NA,A	NA,G	NA,1	NA,inf	NA,inf	NA,1.64433	0.00050365	0.000503661
2	chr15:42309518:C:T	42309518	NA,T	NA,C	NA,1	NA,inf	NA,inf	NA,1.64395	0.000503308	0.000503318
2	chr15:43227263:G:A	43227263	NA,A	NA,G	NA,1	NA,-inf	NA,inf	NA,1.6419	0.000501305	0.000501314
2	chr15:43646484:T:C	43646484	C,C	T,T	1,1	inf,inf	inf,inf	0.244661,1.37033	0.000501167	0.000501168
2	chr15:43769604:C:T	43769604	T,T	C,C	1,1	-inf,-inf	inf,inf	0.204099,1.48935	0.000501119	0.00050112
2	chr15:43287368:A:G	43287368	G,G	A,A	1,1	inf,inf	inf,inf	0.268307,1.57109	0.000493801	0.000493802
2	chr15:42428833:G:A	42428833	NA,A	NA,G	NA,1	NA,-inf	NA,inf	NA,1.6324	0.000492753	0.000492764
2	chr15:43855067:C:T	43855067	T,T	C,C	1,1	-inf,-inf	inf,inf	2.90328,0.486544	0.000484654	0.000484669
2	chr15:43223995:T:A	43223995	NA,A	NA,T	NA,1	NA,-inf	NA,inf	NA,1.62341	0.000484552	0.000484561
2	chr15:42322007:G:A	42322007	NA,A	NA,G	NA,1	NA,inf	NA,inf	NA,1.62025	0.00048187	0.00048188
2	chr15:41958983:C:T	41958983	NA,T	NA,C	NA,1	NA,-inf	NA,inf	NA,1.61968	0.000481341	0.000481353
2	chr15:43181989:T:TA	43181989	NA,TA	NA,T	NA,1	NA,inf	NA,inf	NA,1.61859	0.000480419	0.000480431
2	chr15:42869601:C:T	42869601	T,T	C,C	1,1	inf,inf	inf,inf	0.87539,2.42986	0.000480246	0.000480257
2	chr15:43864966:G:A	43864966	A,A	G,G	1,1	inf,inf	inf,inf	2.97622,0.379829	0.000479439	0.000479453
2	chr15:43448772:G:A	43448772	A,A	G,G	1,1	inf,inf	inf,inf	0.521833,0.885562	0.000479185	0.000479185
2	chr15:44090200:A:C	44090200	C,NA	A,NA	1,NA	inf,NA	inf,NA	2.03585,NA	0.00047606	0.000476073
2	chr15:42317936:G:A	42317936	NA,A	NA,G	NA,1	NA,inf	NA,inf	NA,1.61253	0.000475089	0.000475099
2	chr15:43632410:T:C	43632410	C,C	T,T	1,1	inf,-inf	inf,inf	3.12293,0.0939911	0.000475018	0.000475034
2	chr15:43450428:T:C	43450428	C,C	T,T	1,1	inf,inf	inf,inf	0.512274,0.902459	0.000474359	0.000474359
2	chr15:43290115:G:T	43290115	T,T	G,G	1,1	inf,inf	inf,inf	0.189052,1.69891	0.000471821	0.000471822
2	chr15:42134765:T:A	42134765	NA,A	NA,T	NA,1	NA,inf	NA,inf	NA,1.60778	0.000470962	0.000470973
2	chr15:42626764:G:A	42626764	NA,A	NA,G	NA,1	NA,inf	NA,inf	NA,1.60677	0.000470082	0.000470092
2	chr15:42411158:G:A	42411158	A,NA	G,NA	1,NA	inf,NA	inf,NA	1.99373,NA	0.00046882	0.000468833
2	chr15:42600994:A:C	42600994	C,C	A,A	1,1	-inf,inf	inf,inf	2.84616,0.288456	0.000468666	0.000468695
2	chr15:41940363:G:T	41940363	NA,T	NA,G	NA,1	NA,-inf	NA,inf	NA,1.60387	0.000467587	0.000467599
2	chr15:42499197:T:C	42499197	NA,C	NA,T	NA,1	NA,inf	NA,inf	NA,1.60374	0.000467468	0.000467478
2	chr15:42281344:C:T	42281344	NA,T	NA,C	NA,1	NA,inf	NA,inf	NA,1.60084	0.000465026	0.000465036
2	chr15:41961758:A:G	41961758	NA,G	NA,A	NA,1	NA,-inf	NA,inf	NA,1.60054	0.000464745	0.000464756
2	chr15:41934057:C:T	41934057	T,T	C,C	1,1	inf,-inf	inf,inf	2.26604,0.314796	0.000462754	0.000462764
2	chr15:41937640:G:C	41937640	C,C	G,G	1,1	-inf,inf	inf,inf	2.1853,0.440633	0.000461999	0.000462009
2	chr15:43375702:T:C	43375702	C,C	T,T	1,1	inf,inf	inf,inf	0.29007,1.3719	0.000460082	0.000460083
2	chr15:41973388:G:A	41973388	A,A	G,G	1,1	inf,-inf	inf,inf	1.93935,0.986483	0.000459564	0.000459577
2	chr15:43760733:G:A	43760733	A,NA	G,NA	1,NA	inf,NA	inf,NA	2.05403,NA	0.000459564	0.000459576
2	chr15:41955274:G:C	41955274	C,NA	G,NA	1,NA	inf,NA	inf,NA	1.90514,NA	0.000459553	0.000459566
2	chr15:43619601:C:T	43619601	T,T	C,C	1,1	inf,inf	inf,inf	3.11605,0.0013706	0.000457179	0.000457194
2	chr15:43176518:G:A	43176518	NA,A	NA,G	NA,1	NA,-inf	NA,inf	NA,1.59077	0.000456449	0.000456457
2	chr15:43369604:T:C	43369604	C,C	T,T	1,1	inf,inf	inf,inf	0.309403,1.33126	0.000456221	0.000456221
2	chr15:42334764:AAT:A	42334764	NA,A	NA,AAT	NA,1	NA,inf	NA,inf	NA,1.58902	0.000455028	0.000455037
2	chr15:43209760:G:A	43209760	NA,A	NA,G	NA,1	NA,-inf	NA,inf	NA,1.5876	0.000453797	0.000453806
2	chr15:42922138:C:G	42922138	NA,G	NA,C	NA,1	NA,-inf	NA,inf	NA,1.58741	0.000453672	0.00045368
2	chr15:42856537:G:C	42856537	NA,C	NA,G	NA,1	NA,-inf	NA,inf	NA,1.58392	0.000450772	0.00045078
2	chr15:43739719:G:A	43739719	A,A	G,G	1,1	-inf,-inf	inf,inf	0.246524,1.3251	0.000449642	0.000449642
2	chr15:43398367:A:G	43398367	G,G	A,A	1,1	inf,inf	inf,inf	0.274338,1.47333	0.000449279	0.00044928
2	chr15:41961897:TAAGAG:T	41961897	NA,T	NA,TAAGAG	NA,1	NA,-inf	NA,inf	NA,1.57982	0.000447454	0.000447466
2	chr15:42576638:G:C	42576638	NA,C	NA,G	NA,1	NA,inf	NA,inf	NA,1.57882	0.000446631	0.000446641
2	chr15:42012707:T:C	42012707	NA,C	NA,T	NA,1	NA,inf	NA,inf	NA,1.57761	0.000445636	0.000445646
2	chr15:41961556:T:C	41961556	NA,C	NA,T	NA,1	NA,-inf	NA,inf	NA,1.5749	0.000443446	0.000443457
2	chr15:42175942:C:T	42175942	T,NA	C,NA	1,NA	-inf,NA	inf,NA	1.72398,NA	0.000441528	0.000441537
2	chr15:42638221:G:A	42638221	NA,A	NA,G	NA,1	NA,inf	NA,inf	NA,1.56977	0.000439314	0.000439323
2	chr15:42064207:A:G	42064207	G,G	A,A	1,1	-inf,-inf	inf,inf	2.06484,0.951385	0.00043793	0.000437944
2	chr15:43428335:G:C	43428335	C,C	G,G	1,1	inf,inf	inf,inf	0.492735,0.896915	0.000437703	0.000437703
2	chr15:43824915:G:T	43824915	NA,T	NA,G	NA,1	NA,-inf	NA,inf	NA,1.56722	0.000437318	0.000437328
2	chr15:43340351:T:C	43340351	C,C	T,T	1,1	inf,inf	inf,inf	0.446101,1.0448	0.000433345	0.000433345
2	chr15:43958115:C:T	43958115	T,T	C,C	1,1	inf,inf	inf,inf	0.299086,1.30722	0.000432117	0.000432118
2	chr15:42530738:A:G	42530738	NA,G	NA,A	NA,1	NA,-inf	NA,inf	NA,1.55968	0.000431331	0.00043134
2	chr15:43276009:C:T	43276009	T,T	C,C	1,1	inf,inf	inf,inf	0.224715,1.55834	0.000429771	0.000429772
2	chr15:43430544:A:G	43430544	G,G	A,A	1,1	inf,inf	inf,inf	0.490431,0.884911	0.000425929	0.00042593
2	chr15:42479716:C:T	42479716	NA,T	NA,C	NA,1	NA,inf	NA,inf	NA,1.5506	0.000424178	0.000424188
2	chr15:42601287:G:A	42601287	A,A	G,G	1,1	-inf,inf	inf,inf	2.78916,0.289724	0.000422168	0.000422194
2	chr15:43619359:C:T	43619359	T,T	C,C	1,1	inf,inf	inf,inf	3.06871,0.0205143	0.000421849	0.000421863
2	chr15:43437800:C:T	43437800	T,T	C,C	1,1	inf,inf	inf,inf	0.47975,0.899802	0.000421188	0.000421189
2	chr15:43643169:C:T	43643169	T,T	C,C	1,1	inf,inf	inf,inf	3.06203,0.0244691	0.000419985	0.000419999
2	chr15:43170162:A:T	43170162	NA,T	NA,A	NA,1	NA,inf	NA,inf	NA,1.54366	0.000418917	0.000418927
2	chr15:43262028:A:G	43262028	G,G	A,A	1,1	inf,inf	inf,inf	0.220935,1.57803	0.000418695	0.000418696
2	chr15:42205190:A:C	42205190	NA,C	NA,A	NA,1	NA,inf	NA,inf	NA,1.54311	0.000418435	0.000418444
2	chr15:43822329:G:A	43822329	A,A	G,G	1,1	-inf,-inf	inf,inf	0.222151,1.31395	0.000418031	0.000418031
2	chr15:42091402:T:C	42091402	NA,C	NA,T	NA,1	NA,inf	NA,inf	NA,1.54149	0.000417209	0.000417219
2	chr15:43635172:T:C	43635172	C,C	T,T	1,1	inf,inf	inf,inf	3.05213,0.0566673	0.000416112	0.000416126
2	chr15:43392741:T:C	43392741	C,C	T,T	1,1	inf,inf	inf,inf	0.212321,1.5432	0.000414354	0.000414355
2	chr15:43271039:T:C	43271039	C,C	T,T	1,1	-inf,-inf	inf,inf	0.213033,1.58797	0.000414157	0.000414158
2	chr15:42083780:C:T	42083780	T,NA	C,NA	1,NA	inf,NA	inf,NA	1.96153,NA	0.000413627	0.000413641
2	chr15:43649894:A:G	43649894	NA,G	NA,A	NA,1	NA,inf	NA,inf	NA,1.53584	0.000412986	0.000412997
2	chr15:43496397:A:G	43496397	G,G	A,A	1,1	inf,inf	inf,inf	0.480056,0.885199	0.000411802	0.000411802
2	chr15:43260776:T:G	43260776	NA,G	NA,T	NA,1	NA,-inf	NA,inf	NA,1.53395	0.000411418	0.000411427
2	chr15:43639534:G:A	43639534	A,A	G,G	1,1	inf,inf	inf,inf	3.04747,0.0383367	0.000411296	0.00041131
2	chr15:42091332:C:T	42091332	NA,T	NA,C	NA,1	NA,inf	NA,inf	NA,1.53055	0.000408985	0.000408994
2	chr15:41956633:A:G	41956633	NA,G	NA,A	NA,1	NA,-inf	NA,inf	NA,1.52811	0.000407178	0.000407188
2	chr15:43393134:A:G	43393134	G,G	A,A	1,1	inf,inf	inf,inf	0.268372,1.30347	0.000407035	0.000407035
2	chr15:43414212:A:G	43414212	NA,G	NA,A	NA,1	NA,inf	NA,inf	NA,1.52693	0.000406331	0.00040634
2	chr15:41964391:T:C	41964391	C,C	T,T	1,1	inf,-inf	inf,inf	2.20864,0.602423	0.000405819	0.000405831
2	chr15:42432441:C:T	42432441	T,T	C,C	1,1	-inf,inf	inf,inf	2.38546,0.157801	0.000405502	0.000405509
2	chr15:42857373:A:G	42857373	NA,G	NA,A	NA,1	NA,-inf	NA,inf	NA,1.52481	0.0004047	0.000404707
2	chr15:41972233:A:G	41972233	G,G	A,A	1,1	inf,-inf	inf,inf	1.9968,0.866582	0.000404061	0.000404073
2	chr15:43254248:G:C	43254248	C,C	G,G	1,1	inf,inf	inf,inf	0.221601,1.56152	0.000403436	0.000403437
2	chr15:43253116:C:T	43253116	T,T	C,C	1,1	inf,inf	inf,inf	0.233476,1.5356	0.000402494	0.000402495
2	chr15:42462053:G:C	42462053	NA,C	NA,G	NA,1	NA,inf	NA,inf	NA,1.52089	0.000401862	0.00040187
2	chr15:43481269:C:T	43481269	T,T	C,C	1,1	inf,inf	inf,inf	0.376226,1.08344	0.000401331	0.000401331
2	chr15:43266829:G:A	43266829	NA,A	NA,G	NA,1	NA,-inf	NA,inf	NA,1.52006	0.00040115	0.000401159
2	chr15:42934675:G:A	42934675	NA,A	NA,G	NA,1	NA,-inf	NA,inf	NA,1.51873	0.000400317	0.000400324
2	chr15:43741732:C:A	43741732	NA,A	NA,C	NA,1	NA,-inf	NA,inf	NA,1.51505	0.000397667	0.000397676
2	chr15:43422427:C:G	43422427	G,G	C,C	1,1	inf,inf	inf,inf	0.496889,0.826142	0.000397409	0.000397409
2	chr15:42233929:C:A	42233929	NA,A	NA,C	NA,1	NA,inf	NA,inf	NA,1.51415	0.000396963	0.000396971
2	chr15:42423554:T:A	42423554	NA,A	NA,T	NA,1	NA,inf	NA,inf	NA,1.51337	0.000396435	0.000396444
2	chr15:43127533:A:C	43127533	NA,C	NA,A	NA,1	NA,-inf	NA,inf	NA,1.51137	0.000394922	0.00039493
2	chr15:42620257:A:G	42620257	NA,G	NA,A	NA,1	NA,inf	NA,inf	NA,1.51099	0.000394711	0.000394721
2	chr15:43180701:T:C	43180701	NA,C	NA,T	NA,1	NA,-inf	NA,inf	NA,1.51013	0.000394038	0.000394046
2	chr15:43083757:G:A	43083757	NA,A	NA,G	NA,1	NA,-inf	NA,inf	NA,1.50946	0.000393646	0.000393655
2	chr15:44415897:C:T	44415897	NA,T	NA,C	NA,1	NA,inf	NA,inf	NA,1.50893	0.000393171	0.000393181
2	chr15:44191547:T:C	44191547	NA,C	NA,T	NA,1	NA,inf	NA,inf	NA,1.50828	0.000392714	0.000392724
2	chr15:42005628:C:T	42005628	T,T	C,C	1,1	-inf,-inf	inf,inf	1.72849,1.48042	0.000392469	0.000392487
2	chr15:42155367:T:C	42155367	NA,C	NA,T	NA,1	NA,inf	NA,inf	NA,1.50711	0.00039192	0.000391929
2	chr15:42925732:A:G	42925732	NA,G	NA,A	NA,1	NA,-inf	NA,inf	NA,1.50692	0.000391747	0.000391755
2	chr15:43650072:A:C	43650072	C,C	A,A	1,1	inf,inf	inf,inf	0.193444,1.4108	0.000391271	0.000391272
2	chr15:41942676:T:A	41942676	A,A	T,T	1,1	-inf,inf	inf,inf	2.08563,0.466995	0.000388829	0.000388837
2	chr15:42431209:A:G	42431209	G,G	A,A	1,1	-inf,inf	inf,inf	2.35273,0.183569	0.000387277	0.000387284
2	chr15:43508231:A:G	43508231	G,G	A,A	1,1	inf,inf	inf,inf	0.470697,0.865909	0.000385006	0.000385007
2	chr15:42435423:G:A	42435423	A,NA	G,NA	1,NA	inf,NA	inf,NA	1.87915,NA	0.000384933	0.000384944
2	chr15:42005690:A:G	42005690	G,G	A,A	1,1	-inf,-inf	inf,inf	1.72819,1.46934	0.000384861	0.000384879
2	chr15:42182753:C:A	42182753	NA,A	NA,C	NA,1	NA,inf	NA,inf	NA,1.49561	0.000383824	0.000383832
2	chr15:41920176:A:G	41920176	G,G	A,A	1,1	-inf,-inf	inf,inf	2.18627,0.491997	0.00038286	0.00038287
2	chr15:43261784:G:T	43261784	T,T	G,G	1,1	inf,inf	inf,inf	0.209215,1.55309	0.000382277	0.000382278
2	chr15:43648927:G:C	43648927	C,NA	G,NA	1,NA	inf,NA	inf,NA	1.49943,NA	0.000382205	0.000382211
2	chr15:43867901:C:T	43867901	NA,T	NA,C	NA,1	NA,inf	NA,inf	NA,1.49296	0.000382037	0.000382047
2	chr15:43857991:A:G	43857991	NA,G	NA,A	NA,1	NA,inf	NA,inf	NA,1.49213	0.000381258	0.000381264
2	chr15:43263501:A:T	43263501	T,T	A,A	1,1	inf,inf	inf,inf	0.222065,1.52341	0.000380725	0.000380726
2	chr15:42908305:C:T	42908305	NA,T	NA,C	NA,1	NA,-inf	NA,inf	NA,1.49105	0.000380629	0.000380637
2	chr15:42434412:T:C	42434412	C,C	T,T	1,1	-inf,inf	inf,inf	2.27787,0.345715	0.000380422	0.000380429
2	chr15:42425524:C:T	42425524	T,T	C,C	1,1	-inf,inf	inf,inf	2.37784,0.0017871	0.000380031	0.000380037
2	chr15:43292701:C:T	43292701	NA,T	NA,C	NA,1	NA,-inf	NA,inf	NA,1.48964	0.000379672	0.000379682
2	chr15:41946007:G:A	41946007	NA,A	NA,G	NA,1	NA,-inf	NA,inf	NA,1.48958	0.000379658	0.000379667
2	chr15:43881557:A:C	43881557	C,C	A,A	1,1	inf,inf	inf,inf	0.217889,1.35514	0.000377532	0.000377533
2	chr15:43044193:G:A	43044193	NA,A	NA,G	NA,1	NA,-inf	NA,inf	NA,1.48353	0.000375469	0.000375476
2	chr15:42419882:G:A	42419882	A,A	G,G	1,1	-inf,-inf	inf,inf	2.21285,0.397799	0.000375292	0.000375299
2	chr15:44663584:T:C	44663584	NA,C	NA,T	NA,1	NA,-inf	NA,inf	NA,1.48156	0.000374148	0.000374158
2	chr15:43280362:A:G	43280362	G,G	A,A	1,1	inf,inf	inf,inf	0.211277,1.53498	0.000373405	0.000373406
2	chr15:43121483:A:G	43121483	NA,G	NA,A	NA,1	NA,-inf	NA,inf	NA,1.47768	0.000371499	0.000371506
2	chr15:43649901:C:G	43649901	NA,G	NA,C	NA,1	NA,inf	NA,inf	NA,1.47429	0.000369326	0.000369335
2	chr15:43259721:G:A	43259721	A,A	G,G	1,1	inf,inf	inf,inf	0.217642,1.51526	0.00036559	0.000365591
2	chr15:44286042:G:A	44286042	NA,A	NA,G	NA,1	NA,-inf	NA,inf	NA,1.46828	0.000365278	0.000365287
2	chr15:43649258:C:T	43649258	T,T	C,C	1,1	inf,inf	inf,inf	2.98044,0.0452103	0.000364147	0.000364159
2	chr15:42868777:G:A	42868777	NA,A	NA,G	NA,1	NA,-inf	NA,inf	NA,1.46439	0.000362703	0.000362709
2	chr15:44284998:C:T	44284998	NA,T	NA,C	NA,1	NA,-inf	NA,inf	NA,1.46263	0.00036157	0.000361579
2	chr15:42436766:A:G	42436766	G,G	A,A	1,1	-inf,inf	inf,inf	2.27414,0.270021	0.000360121	0.000360128
2	chr15:43258304:T:C	43258304	C,C	T,T	1,1	inf,inf	inf,inf	0.208845,1.52546	0.000359963	0.000359964
2	chr15:43838650:C:T	43838650	T,T	C,C	1,1	-inf,-inf	inf,inf	2.78816,0.413034	0.00035995	0.000359961
2	chr15:43621734:G:C	43621734	C,C	G,G	1,1	inf,-inf	inf,inf	2.97852,0.0410959	0.000359366	0.000359378
2	chr15:43280854:A:G	43280854	G,G	A,A	1,1	inf,inf	inf,inf	0.222419,1.46503	0.000359154	0.000359155
2	chr15:43827115:CA:C	43827115	C,C	CA,CA	1,1	inf,inf	inf,inf	0.407402,0.957279	0.000359141	0.000359142
2	chr15:42437966:C:T	42437966	T,T	C,C	1,1	-inf,inf	inf,inf	2.3044,0.177481	0.000357394	0.000357401
2	chr15:43274272:G:C	43274272	C,C	G,G	1,1	inf,inf	inf,inf	0.226369,1.47825	0.000356231	0.000356232
2	chr15:41934058:G:A	41934058	A,NA	G,NA	1,NA	-inf,NA	inf,NA	1.77936,NA	0.000356204	0.000356214
2	chr15:44014610:G:A	44014610	NA,A	NA,G	NA,1	NA,inf	NA,inf	NA,1.45297	0.000355351	0.00035536
2	chr15:42026912:G:A	42026912	A,NA	G,NA	1,NA	inf,NA	inf,NA	1.81,NA	0.000354502	0.000354511
2	chr15:43448819:G:A	43448819	A,A	G,G	1,1	inf,-inf	inf,inf	2.96892,0.119666	0.00035437	0.000354382
2	chr15:43444990:G:A	43444990	A,A	G,G	1,1	inf,inf	inf,inf	0.431344,0.901169	0.00035322	0.000353221
2	chr15:42911544:C:T	42911544	NA,T	NA,C	NA,1	NA,-inf	NA,inf	NA,1.4494	0.000352996	0.000353002
2	chr15:41940694:T:A	41940694	NA,A	NA,T	NA,1	NA,inf	NA,inf	NA,1.44927	0.00035296	0.000352969
2	chr15:42297119:G:A	42297119	A,A	G,G	1,1	-inf,-inf	inf,inf	2.09279,1.41396	0.000352169	0.000352194
2	chr15:43430412:C:G	43430412	G,G	C,C	1,1	inf,inf	inf,inf	0.447307,0.867345	0.000352155	0.000352155
2	chr15:43411500:C:T	43411500	T,NA	C,NA	1,NA	inf,NA	inf,NA	1.8978,NA	0.000351498	0.000351509
2	chr15:42433128:C:T	42433128	T,T	C,C	1,1	-inf,inf	inf,inf	2.30001,0.194316	0.00035067	0.000350676
2	chr15:41969583:G:A	41969583	A,A	G,G	1,1	inf,inf	inf,inf	1.72879,1.05394	0.000350441	0.000350451
2	chr15:44527856:A:G	44527856	G,NA	A,NA	1,NA	inf,NA	inf,NA	1.90148,NA	0.000349293	0.000349305
2	chr15:43108378:A:C	43108378	NA,C	NA,A	NA,1	NA,-inf	NA,inf	NA,1.44115	0.000347771	0.000347777
2	chr15:43279021:A:T	43279021	T,T	A,A	1,1	inf,inf	inf,inf	0.206051,1.50129	0.000344645	0.000344646
2	chr15:42598252:T:C	42598252	C,C	T,T	1,1	-inf,inf	inf,inf	2.64861,0.325504	0.000344092	0.000344113
2	chr15:44106107:C:T	44106107	NA,T	NA,C	NA,1	NA,-inf	NA,inf	NA,1.4301	0.000340924	0.000340933
2	chr15:42132609:G:A	42132609	NA,A	NA,G	NA,1	NA,-inf	NA,inf	NA,1.42876	0.000340115	0.000340124
2	chr15:43726118:C:T	43726118	T,T	C,C	1,1	inf,inf	inf,inf	2.89745,0.168425	0.000339993	0.000340004
2	chr15:42493962:T:C	42493962	C,C	T,T	1,1	-inf,inf	inf,inf	3.29835,0.909645	0.000339448	0.000339565
2	chr15:43447622:T:A	43447622	A,A	T,T	1,1	inf,-inf	inf,inf	2.94572,0.118817	0.000339092	0.000339103
2	chr15:43267762:T:A	43267762	A,A	T,T	1,1	inf,inf	inf,inf	0.183811,1.54003	0.000338926	0.000338927
2	chr15:42263826:T:C	42263826	NA,C	NA,T	NA,1	NA,inf	NA,inf	NA,1.42493	0.000337804	0.000337811
2	chr15:44220585:C:G	44220585	NA,G	NA,C	NA,1	NA,inf	NA,inf	NA,1.424	0.000337202	0.000337211
2	chr15:42698720:T:C	42698720	NA,C	NA,T	NA,1	NA,inf	NA,inf	NA,1.42319	0.000336777	0.000336785
2	chr15:42532384:T:C	42532384	C,C	T,T	1,1	-inf,inf	inf,inf	2.85211,1.33185	0.000335096	0.000335187
2	chr15:42207590:G:T	42207590	NA,T	NA,G	NA,1	NA,inf	NA,inf	NA,1.41947	0.000334499	0.000334506
2	chr15:43105018:A:C	43105018	NA,C	NA,A	NA,1	NA,-inf	NA,inf	NA,1.41882	0.000334077	0.000334084
2	chr15:43249741:C:G	43249741	G,G	C,C	1,1	-inf,-inf	inf,inf	0.181459,1.54136	0.000333303	0.000333304
2	chr15:42203291:G:T	42203291	NA,T	NA,G	NA,1	NA,inf	NA,inf	NA,1.41744	0.000333276	0.000333283
2	chr15:43406014:C:T	43406014	T,T	C,C	1,1	inf,inf	inf,inf	0.22514,1.43568	0.000333211	0.000333212
2	chr15:43132167:G:C	43132167	NA,C	NA,G	NA,1	NA,-inf	NA,inf	NA,1.41728	0.000333135	0.000333142
2	chr15:42883890:A:T	42883890	NA,T	NA,A	NA,1	NA,-inf	NA,inf	NA,1.41425	0.000331346	0.000331352
2	chr15:43328245:T:C	43328245	C,C	T,T	1,1	inf,-inf	inf,inf	2.8977,0.135619	0.000328739	0.00032875
2	chr15:44287756:T:C	44287756	NA,C	NA,T	NA,1	NA,-inf	NA,inf	NA,1.40907	0.000328291	0.0003283
2	chr15:43758958:C:CAG	43758958	CAG,CAG	C,C	1,1	-inf,-inf	inf,inf	2.81065,0.321045	0.000327948	0.000327958
2	chr15:41959433:T:A	41959433	A,A	T,T	1,1	inf,inf	inf,inf	1.98032,0.703969	0.00032769	0.000327699
2	chr15:42432440:C:A	42432440	A,A	C,C	1,1	-inf,inf	inf,inf	2.27046,0.178905	0.000326486	0.000326492
2	chr15:42485169:A:C	42485169	C,NA	A,NA	1,NA	inf,NA	inf,NA	1.83297,NA	0.00032634	0.000326351
2	chr15:42224914:A:G	42224914	NA,G	NA,A	NA,1	NA,inf	NA,inf	NA,1.40506	0.000325941	0.000325948
2	chr15:42790577:T:G	42790577	NA,G	NA,T	NA,1	NA,-inf	NA,inf	NA,1.40389	0.000325247	0.000325253
2	chr15:42201238:T:C	42201238	NA,C	NA,T	NA,1	NA,inf	NA,inf	NA,1.4027	0.000324566	0.000324573
2	chr15:41956628:T:C	41956628	C,C	T,T	1,1	inf,inf	inf,inf	1.86687,0.846901	0.000324087	0.000324096
2	chr15:42240189:C:T	42240189	NA,T	NA,C	NA,1	NA,inf	NA,inf	NA,1.40186	0.000324075	0.000324082
2	chr15:42433844:T:C	42433844	C,C	T,T	1,1	-inf,inf	inf,inf	2.27416,0.164423	0.000323975	0.000323981
2	chr15:42215053:G:A	42215053	NA,A	NA,G	NA,1	NA,inf	NA,inf	NA,1.40006	0.00032303	0.000323037
2	chr15:44012438:T:C	44012438	C,C	T,T	1,1	inf,-inf	inf,inf	2.7964,2.39889	0.000322919	0.000323878
2	chr15:43628105:G:A	43628105	A,A	G,G	1,1	inf,inf	inf,inf	2.91562,0.0268571	0.000322438	0.000322449
2	chr15:42600531:T:C	42600531	NA,C	NA,T	NA,1	NA,inf	NA,inf	NA,1.39837	0.00032206	0.000322067
2	chr15:43722882:T:G	43722882	G,G	T,T	1,1	-inf,-inf	inf,inf	2.8668,0.222175	0.000321963	0.000321973
2	chr15:43622175:T:C	43622175	C,C	T,T	1,1	inf,inf	inf,inf	2.91427,0.0485193	0.000321052	0.000321063
2	chr15:43462683:T:C	43462683	C,C	T,T	1,1	inf,-inf	inf,inf	2.91681,0.111654	0.000320881	0.000320892
2	chr15:43453519:T:G	43453519	G,NA	T,NA	1,NA	inf,NA	inf,NA	1.85005,NA	0.000320458	0.000320466
2	chr15:42596849:G:A	42596849	A,A	G,G	1,1	-inf,inf	inf,inf	2.63318,0.287728	0.00032003	0.000320048
2	chr15:41932478:G:T	41932478	T,T	G,G	1,1	-inf,-inf	inf,inf	0.00429568,2.39289	0.000319317	0.000319324
2	chr15:42419444:A:G	42419444	G,G	A,A	1,1	-inf,inf	inf,inf	2.25159,0.115243	0.00031871	0.000318715
2	chr15:43847456:CTG:C	43847456	NA,C	NA,CTG	NA,1	NA,inf	NA,inf	NA,1.39155	0.00031817	0.000318178
2	chr15:43464012:A:G	43464012	G,G	A,A	1,1	inf,inf	inf,inf	0.507777,0.65999	0.000317488	0.000317488
2	chr15:41940110:C:T	41940110	T,T	C,C	1,1	inf,-inf	inf,inf	0.0216533,2.39124	0.000317021	0.000317029
2	chr15:43998903:A:G	43998903	NA,G	NA,A	NA,1	NA,inf	NA,inf	NA,1.3892	0.000316766	0.000316773
2	chr15:42069803:T:C	42069803	C,C	T,T	1,1	-inf,-inf	inf,inf	1.95144,0.273957	0.000316549	0.000316553
2	chr15:43792084:A:C	43792084	C,C	A,A	1,1	-inf,-inf	inf,inf	2.83996,0.239216	0.000316318	0.000316328
2	chr15:42419087:G:A	42419087	A,A	G,G	1,1	-inf,inf	inf,inf	2.25411,0.200992	0.000315924	0.00031593
2	chr15:43755372:T:C	43755372	C,C	T,T	1,1	-inf,-inf	inf,inf	2.85641,0.218842	0.000315556	0.000315566
2	chr15:42912858:G:A	42912858	NA,A	NA,G	NA,1	NA,-inf	NA,inf	NA,1.38698	0.00031552	0.000315527
2	chr15:43627365:T:C	43627365	C,C	T,T	1,1	inf,-inf	inf,inf	2.9059,0.0266677	0.000314498	0.000314508
2	chr15:44289485:C:G	44289485	NA,G	NA,C	NA,1	NA,-inf	NA,inf	NA,1.38383	0.000313752	0.00031376
2	chr15:42196100:G:A	42196100	NA,A	NA,G	NA,1	NA,inf	NA,inf	NA,1.38377	0.000313725	0.000313732
2	chr15:43420139:A:G	43420139	G,G	A,A	1,1	inf,-inf	inf,inf	2.91388,0.0839128	0.000313639	0.00031365
2	chr15:42225640:T:C	42225640	NA,C	NA,T	NA,1	NA,inf	NA,inf	NA,1.3815	0.000312456	0.000312462
2	chr15:43274038:TGAGCCAC:T	43274038	NA,T	NA,TGAGCCAC	NA,1	NA,inf	NA,inf	NA,1.38015	0.0003117	0.000311707
2	chr15:42228125:G:A	42228125	NA,A	NA,G	NA,1	NA,inf	NA,inf	NA,1.38001	0.000311623	0.000311629
2	chr15:43766436:G:C	43766436	C,C	G,G	1,1	-inf,-inf	inf,inf	2.79569,0.302401	0.000311127	0.000311137
2	chr15:43628358:T:G	43628358	G,G	T,T	1,1	inf,inf	inf,inf	2.89446,0.0391636	0.000310373	0.000310383
2	chr15:42157443:T:C	42157443	C,NA	T,NA	1,NA	inf,NA	inf,NA	1.77482,NA	0.000309123	0.000309132
2	chr15:44542018:T:G	44542018	NA,G	NA,T	NA,1	NA,inf	NA,inf	NA,1.37464	0.000308607	0.000308614
2	chr15:43751988:C:G	43751988	G,G	C,C	1,1	inf,inf	inf,inf	2.84753,0.160838	0.000308603	0.000308613
2	chr15:41968258:A:G	41968258	G,G	A,A	1,1	inf,inf	inf,inf	1.76587,0.935253	0.000308488	0.000308496
2	chr15:42884268:G:A	42884268	NA,A	NA,G	NA,1	NA,-inf	NA,inf	NA,1.3731	0.000307764	0.00030777
2	chr15:42277343:C:A	42277343	NA,A	NA,C	NA,1	NA,inf	NA,inf	NA,1.3717	0.000307017	0.000307023
2	chr15:41991079:T:A	41991079	A,NA	T,NA	1,NA	-inf,NA	inf,NA	1.55143,NA	0.000305893	0.0003059
2	chr15:42301703:C:T	42301703	NA,T	NA,C	NA,1	NA,inf	NA,inf	NA,1.36852	0.000305273	0.000305279
2	chr15:43465641:C:G	43465641	G,G	C,C	1,1	inf,-inf	inf,inf	2.89085,0.101633	0.000305015	0.000305025
2	chr15:43987511:T:C	43987511	C,C	T,T	1,1	inf,-inf	inf,inf	2.74637,2.3647	0.000302983	0.000303782
2	chr15:42277257:G:A	42277257	NA,A	NA,G	NA,1	NA,inf	NA,inf	NA,1.3637	0.000302658	0.000302665
2	chr15:42913448:A:G	42913448	NA,G	NA,A	NA,1	NA,-inf	NA,inf	NA,1.36334	0.000302438	0.000302444
2	chr15:43982962:AC:A	43982962	A,A	AC,AC	1,1	inf,-inf	inf,inf	2.6046,2.35429	0.000301827	0.000302407
2	chr15:43427369:G:A	43427369	A,A	G,G	1,1	inf,-inf	inf,inf	2.89115,0.0854233	0.000301291	0.000301301
2	chr15:43819467:A:T	43819467	T,T	A,A	1,1	-inf,-inf	inf,inf	2.83123,0.218062	0.000300297	0.000300307
2	chr15:43415610:A:T	43415610	T,T	A,A	1,1	inf,-inf	inf,inf	2.88942,0.0821707	0.000299582	0.000299592
2	chr15:42921911:T:G	42921911	NA,G	NA,T	NA,1	NA,-inf	NA,inf	NA,1.35643	0.00029873	0.000298736
2	chr15:41952303:G:A	41952303	A,A	G,G	1,1	inf,inf	inf,inf	2.13052,0.459513	0.00029869	0.000298699
2	chr15:43953530:A:G	43953530	G,NA	A,NA	1,NA	inf,NA	inf,NA	1.74554,NA	0.00029835	0.000298358
2	chr15:42499218:G:A	42499218	NA,A	NA,G	NA,1	NA,inf	NA,inf	NA,1.35494	0.000297961	0.000297968
2	chr15:42197531:C:T	42197531	NA,T	NA,C	NA,1	NA,-inf	NA,inf	NA,1.35494	0.000297951	0.000297958
2	chr15:43272651:T:C	43272651	C,C	T,T	1,1	inf,inf	inf,inf	0.203684,1.42302	0.000297355	0.000297355
2	chr15:42834284:G:A	42834284	NA,A	NA,G	NA,1	NA,-inf	NA,inf	NA,1.35336	0.000297088	0.000297094
2	chr15:42152304:T:C	42152304	NA,C	NA,T	NA,1	NA,-inf	NA,inf	NA,1.35318	0.000296994	0.000297001
2	chr15:42249321:T:C	42249321	NA,C	NA,T	NA,1	NA,inf	NA,inf	NA,1.35168	0.000296227	0.000296233
2	chr15:43258383:C:T	43258383	T,T	C,C	1,1	inf,inf	inf,inf	0.196941,1.41407	0.000295384	0.000295385
2	chr15:42271165:T:A	42271165	NA,A	NA,T	NA,1	NA,inf	NA,inf	NA,1.34922	0.000294927	0.000294933
2	chr15:43268747:A:G	43268747	G,G	A,A	1,1	inf,inf	inf,inf	0.178884,1.44621	0.000294654	0.000294655
2	chr15:42269044:C:G	42269044	NA,G	NA,C	NA,1	NA,inf	NA,inf	NA,1.34846	0.000294528	0.000294535
2	chr15:42084909:C:T	42084909	NA,T	NA,C	NA,1	NA,inf	NA,inf	NA,1.34826	0.000294425	0.000294432
2	chr15:44150559:C:T	44150559	NA,T	NA,C	NA,1	NA,-inf	NA,inf	NA,1.34646	0.000293449	0.000293456
2	chr15:43622081:T:G	43622081	NA,G	NA,T	NA,1	NA,inf	NA,inf	NA,1.34611	0.0002933	0.000293307
2	chr15:44618017:A:C	44618017	NA,C	NA,A	NA,1	NA,-inf	NA,inf	NA,1.3438	0.000292064	0.000292072
2	chr15:43977577:A:C	43977577	C,C	A,A	1,1	-inf,inf	inf,inf	2.66415,2.34088	0.000291883	0.000292526
2	chr15:43266178:T:C	43266178	C,C	T,T	1,1	inf,inf	inf,inf	0.189417,1.41754	0.000291466	0.000291467
2	chr15:42921982:A:G	42921982	NA,G	NA,A	NA,1	NA,-inf	NA,inf	NA,1.34231	0.000291297	0.000291303
2	chr15:42009696:A:G	42009696	NA,G	NA,A	NA,1	NA,inf	NA,inf	NA,1.34194	0.000291133	0.00029114
2	chr15:42288736:C:G	42288736	NA,G	NA,C	NA,1	NA,inf	NA,inf	NA,1.34016	0.0002902	0.000290206
2	chr15:42299202:G:A	42299202	NA,A	NA,G	NA,1	NA,inf	NA,inf	NA,1.33982	0.000290026	0.000290032
2	chr15:42306754:C:T	42306754	NA,T	NA,C	NA,1	NA,inf	NA,inf	NA,1.33982	0.000290026	0.000290032
2	chr15:43790232:A:C	43790232	C,C	A,A	1,1	-inf,-inf	inf,inf	2.7435,0.31926	0.000289529	0.000289538
2	chr15:44243736:C:A	44243736	NA,A	NA,C	NA,1	NA,inf	NA,inf	NA,1.3384	0.000289262	0.000289269
2	chr15:42265235:T:C	42265235	NA,C	NA,T	NA,1	NA,inf	NA,inf	NA,1.33767	0.000288918	0.000288924
2	chr15:43268627:G:A	43268627	A,A	G,G	1,1	inf,inf	inf,inf	0.186956,1.41714	0.000288573	0.000288574
2	chr15:43268409:A:G	43268409	G,G	A,A	1,1	inf,inf	inf,inf	0.188938,1.41349	0.000288551	0.000288552
2	chr15:43140100:G:A	43140100	NA,A	NA,G	NA,1	NA,-inf	NA,inf	NA,1.33643	0.000288241	0.000288246
2	chr15:43640586:C:T	43640586	NA,T	NA,C	NA,1	NA,-inf	NA,inf	NA,1.33602	0.000288105	0.000288112
2	chr15:43627601:A:G	43627601	NA,G	NA,A	NA,1	NA,inf	NA,inf	NA,1.3358	0.000287957	0.000287964
2	chr15:43266376:A:G	43266376	G,G	A,A	1,1	inf,inf	inf,inf	0.176878,1.43577	0.000287228	0.000287229
2	chr15:43985963:A:G	43985963	G,G	A,A	1,1	inf,-inf	inf,inf	2.66351,2.33173	0.000286986	0.000287618
2	chr15:43253530:G:A	43253530	A,A	G,G	1,1	inf,inf	inf,inf	0.202314,1.38571	0.00028664	0.000286641
2	chr15:44035914:C:T	44035914	T,T	C,C	1,1	inf,-inf	inf,inf	2.71885,0.13297	0.000286108	0.000286118
2	chr15:42069733:T:C	42069733	C,C	T,T	1,1	-inf,-inf	inf,inf	0.135241,2.30408	0.000285327	0.000285333
2	chr15:43779282:A:G	43779282	G,G	A,A	1,1	-inf,-inf	inf,inf	2.73783,0.311353	0.000284671	0.00028468
2	chr15:41950690:G:A	41950690	A,A	G,G	1,1	inf,inf	inf,inf	1.82807,0.80248	0.00028434	0.000284348
2	chr15:43984357:C:G	43984357	G,G	C,C	1,1	inf,-inf	inf,inf	2.82242,2.33334	0.000283915	0.000284802
2	chr15:43289308:T:C	43289308	C,C	T,T	1,1	inf,inf	inf,inf	0.208128,1.39013	0.000283682	0.000283683
2	chr15:43254258:C:T	43254258	T,T	C,C	1,1	inf,inf	inf,inf	0.188909,1.4052	0.000282467	0.000282468
2	chr15:43416539:T:G	43416539	G,G	T,T	1,1	inf,-inf	inf,inf	2.85365,0.0881065	0.000282277	0.000282286
2	chr15:43258825:C:T	43258825	T,T	C,C	1,1	inf,inf	inf,inf	0.179507,1.4253	0.000282259	0.00028226
2	chr15:42525205:A:T	42525205	T,T	A,A	1,1	-inf,-inf	inf,inf	5.00224,0.0735171	0.00028212	0.000283527
2	chr15:43358137:C:T	43358137	T,T	C,C	1,1	inf,inf	inf,inf	0.374379,0.899106	0.00028211	0.00028211
2	chr15:44093024:C:T	44093024	NA,T	NA,C	NA,1	NA,-inf	NA,inf	NA,1.32047	0.00028017	0.000280176
2	chr15:42764487:C:T	42764487	NA,T	NA,C	NA,1	NA,inf	NA,inf	NA,1.31908	0.00027952	0.000279526
2	chr15:43504710:A:C	43504710	C,C	A,A	1,1	inf,inf	inf,inf	2.84109,0.0128015	0.000279195	0.000279204
2	chr15:42428845:G:C	42428845	NA,C	NA,G	NA,1	NA,-inf	NA,inf	NA,1.31837	0.000279183	0.00027919
2	chr15:42240475:C:T	42240475	T,NA	C,NA	1,NA	inf,NA	inf,NA	1.71853,NA	0.000278895	0.000278903
2	chr15:42248764:G:A	42248764	NA,A	NA,G	NA,1	NA,inf	NA,inf	NA,1.317	0.000278479	0.000278485
2	chr15:42509409:A:T	42509409	NA,T	NA,A	NA,1	NA,inf	NA,inf	NA,1.31685	0.00027841	0.000278416
2	chr15:42091887:C:G	42091887	NA,G	NA,C	NA,1	NA,inf	NA,inf	NA,1.31618	0.000278076	0.000278083
2	chr15:42379141:G:A	42379141	NA,A	NA,G	NA,1	NA,inf	NA,inf	NA,1.31528	0.00027763	0.000277636
2	chr15:43630299:A:C	43630299	C,C	A,A	1,1	inf,inf	inf,inf	2.83347,0.0176059	0.000277503	0.000277512
2	chr15:42421343:C:T	42421343	NA,T	NA,C	NA,1	NA,-inf	NA,inf	NA,1.31466	0.000277294	0.0002773
2	chr15:43252411:G:A	43252411	A,A	G,G	1,1	inf,inf	inf,inf	0.195677,1.37805	0.000275428	0.000275429
2	chr15:43253971:AG:A	43253971	A,A	AG,AG	1,1	inf,inf	inf,inf	0.194112,1.378	0.000274032	0.000274033
2	chr15:44128309:G:C	44128309	NA,C	NA,G	NA,1	NA,inf	NA,inf	NA,1.30704	0.000273569	0.000273577
2	chr15:43623445:A:C	43623445	C,C	A,A	1,1	inf,-inf	inf,inf	2.82571,0.0433655	0.000273243	0.000273252
2	chr15:43730397:CCA:C	43730397	C,C	CCA,CCA	1,1	-inf,-inf	inf,inf	2.719,0.302923	0.000272942	0.000272951
2	chr15:43251060:C:A	43251060	A,A	C,C	1,1	-inf,-inf	inf,inf	0.23415,1.31374	0.000272642	0.000272642
2	chr15:42377068:G:T	42377068	NA,T	NA,G	NA,1	NA,inf	NA,inf	NA,1.30493	0.000272575	0.000272581
2	chr15:43703588:C:T	43703588	T,T	C,C	1,1	inf,inf	inf,inf	2.80672,0.228407	0.000272421	0.000272431
2	chr15:44229797:C:T	44229797	NA,T	NA,C	NA,1	NA,inf	NA,inf	NA,1.30197	0.000271139	0.000271146
2	chr15:43741008:G:A	43741008	A,NA	G,NA	1,NA	-inf,NA	inf,NA	1.3471,NA	0.000270781	0.000270785
2	chr15:42368276:A:G	42368276	NA,G	NA,A	NA,1	NA,inf	NA,inf	NA,1.30092	0.000270644	0.00027065
2	chr15:43624632:G:T	43624632	T,T	G,G	1,1	inf,-inf	inf,inf	2.82054,0.0374071	0.000270511	0.00027052
2	chr15:43748302:AC:A	43748302	A,A	AC,AC	1,1	-inf,-inf	inf,inf	2.70597,0.315916	0.000270295	0.000270304
2	chr15:43413472:C:T	43413472	T,T	C,C	1,1	inf,-inf	inf,inf	2.8184,0.108847	0.000268187	0.000268196
2	chr15:43849457:C:T	43849457	NA,T	NA,C	NA,1	NA,inf	NA,inf	NA,1.29531	0.000267928	0.000267935
2	chr15:44476237:T:G	44476237	NA,G	NA,T	NA,1	NA,inf	NA,inf	NA,1.29444	0.000267514	0.000267521
2	chr15:43254732:C:T	43254732	NA,T	NA,C	NA,1	NA,-inf	NA,inf	NA,1.29401	0.000267288	0.000267294
2	chr15:42925865:G:A	42925865	NA,A	NA,G	NA,1	NA,-inf	NA,inf	NA,1.29291	0.000266801	0.000266807
2	chr15:43495042:A:G	43495042	G,G	A,A	1,1	inf,-inf	inf,inf	2.82042,0.0901315	0.000266677	0.000266686
2	chr15:43498254:G:A	43498254	A,A	G,G	1,1	inf,-inf	inf,inf	2.82022,0.0838732	0.000266114	0.000266123
2	chr15:43379157:A:G	43379157	G,G	A,A	1,1	inf,inf	inf,inf	0.35707,0.897472	0.000266023	0.000266023
2	chr15:43264109:C:T	43264109	T,T	C,C	1,1	inf,inf	inf,inf	0.196393,1.35057	0.000265335	0.000265336
2	chr15:42379977:A:G	42379977	NA,G	NA,A	NA,1	NA,inf	NA,inf	NA,1.28851	0.000264754	0.000264759
2	chr15:42325433:A:G	42325433	NA,G	NA,A	NA,1	NA,inf	NA,inf	NA,1.28825	0.000264633	0.000264639
2	chr15:43758675:G:A	43758675	A,A	G,G	1,1	-inf,-inf	inf,inf	2.7138,0.285561	0.000264504	0.000264512
2	chr15:43065760:G:T	43065760	NA,T	NA,G	NA,1	NA,-inf	NA,inf	NA,1.28759	0.000264295	0.0002643
2	chr15:43438288:A:G	43438288	G,G	A,A	1,1	inf,-inf	inf,inf	2.81262,0.0996104	0.000264152	0.000264161
2	chr15:42386412:T:C	42386412	NA,C	NA,T	NA,1	NA,inf	NA,inf	NA,1.28571	0.000263447	0.000263452
2	chr15:43438913:T:C	43438913	C,C	T,T	1,1	inf,-inf	inf,inf	2.81619,0.0765362	0.00026319	0.000263199
2	chr15:43267979:G:A	43267979	NA,A	NA,G	NA,1	NA,-inf	NA,inf	NA,1.28517	0.000263173	0.00026318
2	chr15:43264074:A:G	43264074	G,G	A,A	1,1	inf,inf	inf,inf	0.185587,1.3661	0.00026192	0.000261921
2	chr15:42532380:T:C	42532380	C,C	T,T	1,1	-inf,inf	inf,inf	3.10791,0.976313	0.000261585	0.000261672
2	chr15:43494397:A:T	43494397	T,T	A,A	1,1	inf,inf	inf,inf	2.81617,0.0305489	0.000261227	0.000261236
2	chr15:42200702:T:C	42200702	NA,C	NA,T	NA,1	NA,-inf	NA,inf	NA,1.28092	0.000261217	0.000261223
2	chr15:42366131:G:A	42366131	NA,A	NA,G	NA,1	NA,inf	NA,inf	NA,1.28002	0.000260809	0.000260814
2	chr15:43468049:T:G	43468049	G,G	T,T	1,1	inf,-inf	inf,inf	2.80866,0.081876	0.000260757	0.000260766
2	chr15:42207357:G:A	42207357	NA,A	NA,G	NA,1	NA,-inf	NA,inf	NA,1.27943	0.000260531	0.000260537
2	chr15:42098607:C:T	42098607	NA,T	NA,C	NA,1	NA,inf	NA,inf	NA,1.27903	0.000260359	0.000260365
2	chr15:43075816:C:T	43075816	NA,T	NA,C	NA,1	NA,-inf	NA,inf	NA,1.27888	0.000260262	0.000260267
2	chr15:42922092:C:T	42922092	NA,T	NA,C	NA,1	NA,-inf	NA,inf	NA,1.27877	0.000260203	0.000260208
2	chr15:42606602:C:T	42606602	NA,T	NA,C	NA,1	NA,inf	NA,inf	NA,1.27666	0.000259259	0.000259264
2	chr15:43469723:A:C	43469723	C,C	A,A	1,1	inf,-inf	inf,inf	2.8036,0.0884309	0.000259032	0.000259041
2	chr15:43344762:T:C	43344762	C,C	T,T	1,1	inf,inf	inf,inf	0.357019,0.891697	0.000258826	0.000258826
2	chr15:43438956:T:C	43438956	C,C	T,T	1,1	inf,-inf	inf,inf	2.80684,0.0774883	0.000258399	0.000258408
2	chr15:42483101:A:G	42483101	NA,G	NA,A	NA,1	NA,inf	NA,inf	NA,1.27473	0.00025837	0.000258377
2	chr15:42998184:A:T	42998184	NA,T	NA,A	NA,1	NA,-inf	NA,inf	NA,1.27419	0.000258162	0.000258168
2	chr15:44399053:A:T	44399053	T,NA	A,NA	1,NA	inf,NA	inf,NA	1.71771,NA	0.000256484	0.000256492
2	chr15:43736371:G:C	43736371	C,C	G,G	1,1	-inf,-inf	inf,inf	2.72229,0.241252	0.000255977	0.000255985
2	chr15:43480838:A:C	43480838	C,C	A,A	1,1	inf,-inf	inf,inf	2.79969,0.07857	0.000255388	0.000255396
2	chr15:42476053:A:G	42476053	NA,G	NA,A	NA,1	NA,-inf	NA,inf	NA,1.26778	0.000255192	0.000255197
2	chr15:43334917:C:G	43334917	G,G	C,C	1,1	inf,-inf	inf,inf	2.8039,0.00846665	0.000254778	0.000254787
2	chr15:42932260:C:T	42932260	NA,T	NA,C	NA,1	NA,-inf	NA,inf	NA,1.26675	0.000254742	0.000254747
2	chr15:44661989:C:G	44661989	NA,G	NA,C	NA,1	NA,-inf	NA,inf	NA,1.26633	0.000254543	0.000254549
2	chr15:42534625:C:A	42534625	A,A	C,C	1,1	-inf,inf	inf,inf	3.10066,0.965883	0.000253988	0.000254073
2	chr15:43344276:A:AT	43344276	AT,AT	A,A	1,1	inf,inf	inf,inf	2.75693,0.148953	0.000253666	0.000253674
2	chr15:41952725:C:T	41952725	T,T	C,C	1,1	inf,inf	inf,inf	1.76288,0.812341	0.000253316	0.000253323
2	chr15:42744484:C:T	42744484	NA,T	NA,C	NA,1	NA,-inf	NA,inf	NA,1.26134	0.000252332	0.000252338
2	chr15:43507777:G:A	43507777	A,A	G,G	1,1	inf,-inf	inf,inf	2.77817,0.124151	0.000251985	0.000251993
2	chr15:43478527:G:A	43478527	A,A	G,G	1,1	inf,-inf	inf,inf	2.78992,0.0843826	0.000251959	0.000251967
2	chr15:44318261:C:T	44318261	NA,T	NA,C	NA,1	NA,inf	NA,inf	NA,1.25953	0.000251511	0.000251517
2	chr15:43429380:C:T	43429380	T,T	C,C	1,1	inf,-inf	inf,inf	2.79177,0.0696421	0.000250611	0.000250619
2	chr15:42467961:A:G	42467961	G,G	A,A	1,1	inf,inf	inf,inf	4.1427,0.394129	0.000249853	0.000250165
2	chr15:44310224:A:T	44310224	NA,T	NA,A	NA,1	NA,inf	NA,inf	NA,1.25493	0.000249477	0.000249483
2	chr15:43280313:T:C	43280313	NA,C	NA,T	NA,1	NA,-inf	NA,inf	NA,1.25475	0.000249447	0.000249452
2	chr15:42275525:A:G	42275525	NA,G	NA,A	NA,1	NA,inf	NA,inf	NA,1.25366	0.000248945	0.00024895
2	chr15:44243279:T:A	44243279	NA,A	NA,T	NA,1	NA,inf	NA,inf	NA,1.25332	0.000248771	0.000248778
2	chr15:43949911:G:C	43949911	NA,C	NA,G	NA,1	NA,-inf	NA,inf	NA,1.25269	0.000248495	0.000248501
2	chr15:41956516:G:A	41956516	A,A	G,G	1,1	-inf,-inf	inf,inf	1.29137,1.26174	0.000248024	0.000248029
2	chr15:41975341:A:G	41975341	G,NA	A,NA	1,NA	inf,NA	inf,NA	1.61251,NA	0.000247331	0.000247339
2	chr15:42005707:C:T	42005707	NA,T	NA,C	NA,1	NA,inf	NA,inf	NA,1.24954	0.000247151	0.000247156
2	chr15:43363196:T:C	43363196	C,C	T,T	1,1	inf,inf	inf,inf	0.347432,0.882512	0.000247039	0.000247039
2	chr15:42316514:G:A	42316514	A,A	G,G	1,1	-inf,-inf	inf,inf	2.00105,0.606827	0.000246968	0.000246975
2	chr15:42230123:G:A	42230123	NA,A	NA,G	NA,1	NA,inf	NA,inf	NA,1.24791	0.000246434	0.000246439
2	chr15:43386533:C:T	43386533	T,T	C,C	1,1	inf,inf	inf,inf	2.77623,0.0493832	0.00024601	0.000246018
2	chr15:43474302:T:C	43474302	C,C	T,T	1,1	inf,-inf	inf,inf	2.75585,0.138132	0.000244792	0.0002448
2	chr15:43548870:A:T	43548870	NA,T	NA,A	NA,1	NA,inf	NA,inf	NA,1.24371	0.000244646	0.000244652
2	chr15:42841734:G:A	42841734	NA,A	NA,G	NA,1	NA,-inf	NA,inf	NA,1.2432	0.000244376	0.000244381
2	chr15:42415692:T:A	42415692	NA,A	NA,T	NA,1	NA,-inf	NA,inf	NA,1.24313	0.000244339	0.000244344
2	chr15:42609247:G:A	42609247	NA,A	NA,G	NA,1	NA,inf	NA,inf	NA,1.24118	0.00024353	0.000243536
2	chr15:44112688:A:G	44112688	NA,G	NA,A	NA,1	NA,inf	NA,inf	NA,1.24038	0.000243164	0.00024317
2	chr15:42325118:A:G	42325118	NA,G	NA,A	NA,1	NA,inf	NA,inf	NA,1.2398	0.00024293	0.000242936
2	chr15:42268098:T:A	42268098	NA,A	NA,T	NA,1	NA,inf	NA,inf	NA,1.23875	0.000242495	0.0002425
2	chr15:41924103:A:G	41924103	NA,G	NA,A	NA,1	NA,inf	NA,inf	NA,1.23865	0.000242458	0.000242465
2	chr15:42305501:G:A	42305501	NA,A	NA,G	NA,1	NA,-inf	NA,inf	NA,1.23827	0.00024231	0.000242315
2	chr15:43355226:C:T	43355226	T,T	C,C	1,1	inf,inf	inf,inf	2.74095,0.13556	0.000242274	0.000242282
2	chr15:43397569:T:C	43397569	NA,C	NA,T	NA,1	NA,inf	NA,inf	NA,1.23813	0.000242256	0.000242262
2	chr15:43312732:C:T	43312732	T,NA	C,NA	1,NA	-inf,NA	inf,NA	1.32365,NA	0.00024198	0.000241984
2	chr15:41966756:C:A	41966756	A,A	C,C	1,1	inf,inf	inf,inf	1.77002,0.770695	0.000241803	0.00024181
2	chr15:42307237:A:G	42307237	G,NA	A,NA	1,NA	inf,NA	inf,NA	1.64031,NA	0.000241433	0.00024144
2	chr15:43088505:T:G	43088505	NA,G	NA,T	NA,1	NA,-inf	NA,inf	NA,1.23617	0.000241378	0.000241384
2	chr15:42333606:T:G	42333606	NA,G	NA,T	NA,1	NA,inf	NA,inf	NA,1.23382	0.000240401	0.000240406
2	chr15:43863560:A:T	43863560	T,T	A,A	1,1	inf,inf	inf,inf	0.122935,1.71435	0.000239819	0.000239821
2	chr15:44020857:T:C	44020857	C,C	T,T	1,1	inf,-inf	inf,inf	2.66308,2.23675	0.0002397	0.000240238
2	chr15:42203392:T:C	42203392	NA,C	NA,T	NA,1	NA,-inf	NA,inf	NA,1.23153	0.000239432	0.000239438
2	chr15:42877838:A:G	42877838	NA,G	NA,A	NA,1	NA,-inf	NA,inf	NA,1.23063	0.000239043	0.000239047
2	chr15:42296467:A:G	42296467	NA,G	NA,A	NA,1	NA,inf	NA,inf	NA,1.22935	0.000238519	0.000238524
2	chr15:42419674:G:A	42419674	NA,A	NA,G	NA,1	NA,-inf	NA,inf	NA,1.22885	0.000238284	0.000238289
2	chr15:42611230:G:A	42611230	NA,A	NA,G	NA,1	NA,inf	NA,inf	NA,1.22867	0.000238232	0.000238237
2	chr15:44135151:C:A	44135151	NA,A	NA,C	NA,1	NA,inf	NA,inf	NA,1.22761	0.000237771	0.000237777
2	chr15:43988411:T:G	43988411	G,G	T,T	1,1	inf,-inf	inf,inf	2.73982,2.23668	0.000237327	0.000237952
2	chr15:42477760:A:G	42477760	NA,G	NA,A	NA,1	NA,-inf	NA,inf	NA,1.22566	0.00023695	0.000236955
2	chr15:43353135:T:C	43353135	NA,C	NA,T	NA,1	NA,inf	NA,inf	NA,1.2256	0.000236949	0.000236954
2	chr15:42609353:A:T	42609353	NA,T	NA,A	NA,1	NA,inf	NA,inf	NA,1.22485	0.000236637	0.000236642
2	chr15:42432383:T:C	42432383	NA,C	NA,T	NA,1	NA,-inf	NA,inf	NA,1.22469	0.000236547	0.000236552
2	chr15:43321745:G:T	43321745	T,T	G,G	1,1	inf,-inf	inf,inf	2.66675,0.00261193	0.000236138	0.000236145
2	chr15:42286691:C:T	42286691	T,NA	C,NA	1,NA	inf,NA	inf,NA	1.62781,NA	0.000235992	0.000235999
2	chr15:42398726:A:G	42398726	NA,G	NA,A	NA,1	NA,-inf	NA,inf	NA,1.22243	0.000235619	0.000235624
2	chr15:43851529:A:C	43851529	C,NA	A,NA	1,NA	-inf,NA	inf,NA	1.35631,NA	0.000235173	0.000235177
2	chr15:43446193:A:C	43446193	NA,C	NA,A	NA,1	NA,inf	NA,inf	NA,1.22061	0.000234912	0.000234918
2	chr15:43091020:C:A	43091020	NA,A	NA,C	NA,1	NA,-inf	NA,inf	NA,1.21948	0.000234397	0.000234402
2	chr15:42133723:T:C	42133723	NA,C	NA,T	NA,1	NA,inf	NA,inf	NA,1.21882	0.000234162	0.000234168
2	chr15:41948583:T:C	41948583	C,C	T,T	1,1	inf,inf	inf,inf	1.74796,0.776372	0.000233947	0.000233954
2	chr15:42790867:T:G	42790867	NA,G	NA,T	NA,1	NA,inf	NA,inf	NA,1.21783	0.000233739	0.000233744
2	chr15:42209852:T:C	42209852	NA,C	NA,T	NA,1	NA,inf	NA,inf	NA,1.21749	0.000233607	0.000233612
2	chr15:43887505:C:A	43887505	A,A	C,C	1,1	inf,inf	inf,inf	2.36507,0.573561	0.000233528	0.000233535
2	chr15:44555196:A:G	44555196	G,NA	A,NA	1,NA	inf,NA	inf,NA	1.59826,NA	0.000233396	0.000233403
2	chr15:42202282:C:T	42202282	NA,T	NA,C	NA,1	NA,inf	NA,inf	NA,1.21689	0.000233364	0.000233369
2	chr15:43044826:C:T	43044826	T,NA	C,NA	1,NA	-inf,NA	inf,NA	1.36773,NA	0.000233195	0.0002332
2	chr15:42208459:G:A	42208459	NA,A	NA,G	NA,1	NA,inf	NA,inf	NA,1.21644	0.000233179	0.000233184
2	chr15:43951839:CT:C	43951839	C,NA	CT,NA	1,NA	inf,NA	inf,NA	1.62427,NA	0.000233174	0.00023318
2	chr15:43024873:T:C	43024873	C,NA	T,NA	1,NA	inf,NA	inf,NA	1.66522,NA	0.000232626	0.000232633
2	chr15:42198697:CCTAA:C	42198697	NA,C	NA,CCTAA	NA,1	NA,inf	NA,inf	NA,1.21442	0.000232353	0.000232358
2	chr15:42433989:T:C	42433989	NA,C	NA,T	NA,1	NA,inf	NA,inf	NA,1.2142	0.000232265	0.00023227
2	chr15:42253688:A:G	42253688	NA,G	NA,A	NA,1	NA,inf	NA,inf	NA,1.21399	0.000232179	0.000232184
2	chr15:43363036:G:A	43363036	A,A	G,G	1,1	inf,inf	inf,inf	2.7358,0.0793448	0.00023208	0.000232088
2	chr15:42250544:T:C	42250544	NA,C	NA,T	NA,1	NA,inf	NA,inf	NA,1.21277	0.000231684	0.000231689
2	chr15:44269996:A:AG	44269996	NA,AG	NA,A	NA,1	NA,inf	NA,inf	NA,1.21124	0.000231041	0.000231047
2	chr15:42259381:C:T	42259381	NA,T	NA,C	NA,1	NA,inf	NA,inf	NA,1.21095	0.000230946	0.000230951
2	chr15:42909774:G:A	42909774	NA,A	NA,G	NA,1	NA,-inf	NA,inf	NA,1.21076	0.000230841	0.000230845
2	chr15:41978499:C:T	41978499	T,T	C,C	1,1	inf,-inf	inf,inf	1.60497,0.563479	0.000230811	0.000230815
2	chr15:42613033:AG:A	42613033	NA,A	NA,AG	NA,1	NA,inf	NA,inf	NA,1.21018	0.00023063	0.000230635
2	chr15:43792507:G:A	43792507	A,A	G,G	1,1	-inf,-inf	inf,inf	2.62316,0.298948	0.000230592	0.000230599
2	chr15:43106743:C:T	43106743	NA,T	NA,C	NA,1	NA,-inf	NA,inf	NA,1.20911	0.000230198	0.000230203
2	chr15:43392876:T:G	43392876	G,G	T,T	1,1	inf,inf	inf,inf	2.7391,0.00734306	0.00022972	0.000229727
2	chr15:43761419:C:T	43761419	T,T	C,C	1,1	-inf,-inf	inf,inf	0.175771,1.6045	0.00022955	0.000229551
2	chr15:43485438:G:A	43485438	A,A	G,G	1,1	inf,-inf	inf,inf	2.73766,0.0781959	0.000229455	0.000229463
2	chr15:43031981:C:T	43031981	NA,T	NA,C	NA,1	NA,-inf	NA,inf	NA,1.20719	0.000229405	0.00022941
2	chr15:43034640:C:A	43034640	NA,A	NA,C	NA,1	NA,-inf	NA,inf	NA,1.2068	0.000229248	0.000229252
2	chr15:42475313:G:A	42475313	NA,A	NA,G	NA,1	NA,-inf	NA,inf	NA,1.20434	0.000228262	0.000228267
2	chr15:42264653:A:T	42264653	NA,T	NA,A	NA,1	NA,inf	NA,inf	NA,1.20126	0.000227062	0.000227066
2	chr15:44056202:T:C	44056202	C,C	T,T	1,1	inf,-inf	inf,inf	2.78722,2.21476	0.000226971	0.000227642
2	chr15:44020385:T:C	44020385	C,C	T,T	1,1	inf,-inf	inf,inf	2.63988,2.20775	0.000226929	0.000227408
2	chr15:42426807:T:C	42426807	NA,C	NA,T	NA,1	NA,inf	NA,inf	NA,1.20036	0.000226705	0.00022671
2	chr15:41936398:C:G	41936398	G,G	C,C	1,1	-inf,-inf	inf,inf	0.0236171,2.20923	0.000226087	0.000226092
2	chr15:42835768:G:GCA	42835768	NA,GCA	NA,G	NA,1	NA,-inf	NA,inf	NA,1.19737	0.000225497	0.000225502
2	chr15:44744534:G:A	44744534	A,NA	G,NA	1,NA	-inf,NA	inf,NA	1.56884,NA	0.000225224	0.00022523
2	chr15:42219341:C:T	42219341	NA,T	NA,C	NA,1	NA,inf	NA,inf	NA,1.19431	0.00022432	0.000224325
2	chr15:43259351:A:G	43259351	NA,G	NA,A	NA,1	NA,-inf	NA,inf	NA,1.19442	0.000224309	0.000224314
2	chr15:43638408:A:C	43638408	C,C	A,A	1,1	inf,inf	inf,inf	0.171171,1.60787	0.000223523	0.000223524
2	chr15:44264314:G:A	44264314	NA,A	NA,G	NA,1	NA,inf	NA,inf	NA,1.192	0.000223393	0.000223398
2	chr15:42401984:G:GA	42401984	NA,GA	NA,G	NA,1	NA,-inf	NA,inf	NA,1.18918	0.000222299	0.000222304
2	chr15:42950493:C:T	42950493	NA,T	NA,C	NA,1	NA,-inf	NA,inf	NA,1.18858	0.000222104	0.000222109
2	chr15:44233013:G:A	44233013	NA,A	NA,G	NA,1	NA,inf	NA,inf	NA,1.18717	0.000221508	0.000221514
2	chr15:42891407:C:T	42891407	NA,T	NA,C	NA,1	NA,-inf	NA,inf	NA,1.18702	0.000221457	0.000221462
2	chr15:42702331:G:A	42702331	NA,A	NA,G	NA,1	NA,inf	NA,inf	NA,1.18617	0.000221162	0.000221168
2	chr15:43110534:T:C	43110534	NA,C	NA,T	NA,1	NA,-inf	NA,inf	NA,1.1862	0.000221154	0.00022116
2	chr15:41974756:C:A	41974756	A,A	C,C	1,1	inf,inf	inf,inf	1.74738,0.745146	0.000221151	0.000221158
2	chr15:42424670:G:A	42424670	NA,A	NA,G	NA,1	NA,inf	NA,inf	NA,1.18586	0.000221033	0.000221038
2	chr15:42797426:A:G	42797426	G,NA	A,NA	1,NA	-inf,NA	inf,NA	1.3427,NA	0.000220537	0.000220541
2	chr15:43634579:C:G	43634579	NA,G	NA,C	NA,1	NA,inf	NA,inf	NA,1.18243	0.000219733	0.000219738
2	chr15:42514125:T:C	42514125	C,NA	T,NA	1,NA	-inf,NA	inf,NA	1.37961,NA	0.000219242	0.000219247
2	chr15:43994127:T:C	43994127	C,C	T,T	1,1	inf,-inf	inf,inf	2.6691,2.19128	0.000219226	0.000219722
2	chr15:43412779:G:C	43412779	NA,C	NA,G	NA,1	NA,-inf	NA,inf	NA,1.1796	0.000218615	0.000218621
2	chr15:42423864:T:C	42423864	NA,C	NA,T	NA,1	NA,-inf	NA,inf	NA,1.17673	0.000217516	0.000217521
2	chr15:42351201:T:C	42351201	NA,C	NA,T	NA,1	NA,-inf	NA,inf	NA,1.17603	0.000217257	0.000217262
2	chr15:42136306:C:T	42136306	NA,T	NA,C	NA,1	NA,inf	NA,inf	NA,1.17419	0.000216568	0.000216573
2	chr15:43472332:A:G	43472332	G,G	A,A	1,1	inf,-inf	inf,inf	2.7017,0.0902618	0.000216091	0.000216098
2	chr15:42486657:AC:A	42486657	NA,A	NA,AC	NA,1	NA,inf	NA,inf	NA,1.17263	0.000216	0.000216005
2	chr15:43627255:C:T	43627255	NA,T	NA,C	NA,1	NA,inf	NA,inf	NA,1.17087	0.000215352	0.000215358
2	chr15:42713455:T:C	42713455	C,NA	T,NA	1,NA	inf,NA	inf,NA	1.63856,NA	0.00021487	0.000214877
2	chr15:42012500:C:G	42012500	G,NA	C,NA	1,NA	-inf,NA	inf,NA	1.3661,NA	0.000214469	0.000214474
2	chr15:43351703:A:G	43351703	G,G	A,A	1,1	inf,inf	inf,inf	2.69826,0.0431093	0.000214319	0.000214327
2	chr15:44276403:G:A	44276403	NA,A	NA,G	NA,1	NA,-inf	NA,inf	NA,1.16778	0.000214172	0.000214177
2	chr15:41992447:G:A	41992447	NA,A	NA,G	NA,1	NA,inf	NA,inf	NA,1.16708	0.000213919	0.000213924
2	chr15:43339940:A:G	43339940	G,G	A,A	1,1	inf,inf	inf,inf	0.398237,0.717849	0.000213678	0.000213678
2	chr15:43646409:A:G	43646409	G,G	A,A	1,1	inf,inf	inf,inf	0.184993,1.02032	0.00021367	0.00021367
2	chr15:43269458:C:A	43269458	NA,A	NA,C	NA,1	NA,-inf	NA,inf	NA,1.16556	0.000213304	0.000213309
2	chr15:42158549:T:C	42158549	C,NA	T,NA	1,NA	-inf,NA	inf,NA	1.38284,NA	0.000213218	0.000213223
2	chr15:42399713:C:T	42399713	NA,T	NA,C	NA,1	NA,-inf	NA,inf	NA,1.16365	0.000212625	0.00021263
2	chr15:42678990:C:T	42678990	NA,T	NA,C	NA,1	NA,inf	NA,inf	NA,1.16287	0.000212359	0.000212364
2	chr15:41960290:C:T	41960290	T,T	C,C	1,1	inf,inf	inf,inf	1.72749,0.737869	0.000211936	0.000211942
2	chr15:42395078:A:C	42395078	NA,C	NA,A	NA,1	NA,inf	NA,inf	NA,1.16118	0.000211735	0.000211739
2	chr15:41965731:C:T	41965731	T,T	C,C	1,1	-inf,inf	inf,inf	2.10361,0.237266	0.000210899	0.000210905
2	chr15:42130528:C:T	42130528	T,NA	C,NA	1,NA	inf,NA	inf,NA	1.54491,NA	0.000210839	0.000210844
2	chr15:42801455:T:A	42801455	NA,A	NA,T	NA,1	NA,-inf	NA,inf	NA,1.15738	0.000210321	0.000210325
2	chr15:43018970:G:A	43018970	NA,A	NA,G	NA,1	NA,-inf	NA,inf	NA,1.15602	0.000209824	0.000209828
2	chr15:43737551:T:C	43737551	NA,C	NA,T	NA,1	NA,inf	NA,inf	NA,1.15393	0.0002091	0.000209105
2	chr15:42409902:C:T	42409902	NA,T	NA,C	NA,1	NA,inf	NA,inf	NA,1.15389	0.000209077	0.000209082
2	chr15:44146161:A:G	44146161	NA,G	NA,A	NA,1	NA,inf	NA,inf	NA,1.15323	0.000208816	0.000208821
2	chr15:42594306:G:A	42594306	A,A	G,G	1,1	-inf,inf	inf,inf	2.41504,0.25915	0.000207813	0.000207825
2	chr15:44264806:T:C	44264806	NA,C	NA,T	NA,1	NA,-inf	NA,inf	NA,1.14813	0.000206981	0.000206986
2	chr15:44241349:G:A	44241349	NA,A	NA,G	NA,1	NA,-inf	NA,inf	NA,1.14666	0.000206445	0.000206451
2	chr15:44142289:G:A	44142289	NA,A	NA,G	NA,1	NA,inf	NA,inf	NA,1.14621	0.000206289	0.000206294
2	chr15:43056412:T:C	43056412	NA,C	NA,T	NA,1	NA,-inf	NA,inf	NA,1.14607	0.000206228	0.000206232
2	chr15:44009372:T:C	44009372	NA,C	NA,T	NA,1	NA,inf	NA,inf	NA,1.14571	0.000206141	0.000206145
2	chr15:43213593:C:T	43213593	NA,T	NA,C	NA,1	NA,-inf	NA,inf	NA,1.14575	0.000206129	0.000206134
2	chr15:41956317:CAGG:C	41956317	C,C	CAGG,CAGG	1,1	inf,inf	inf,inf	1.79776,0.64422	0.000205974	0.00020598
2	chr15:43623873:T:G	43623873	G,G	T,T	1,1	inf,-inf	inf,inf	2.62177,0.095661	0.000205681	0.000205687
2	chr15:42479571:A:G	42479571	NA,G	NA,A	NA,1	NA,inf	NA,inf	NA,1.14288	0.000205102	0.000205107
2	chr15:44785834:CAG:C	44785834	NA,C	NA,CAG	NA,1	NA,-inf	NA,inf	NA,1.14242	0.000204931	0.000204937
2	chr15:41959892:C:T	41959892	T,T	C,C	1,1	inf,inf	inf,inf	1.70645,0.742006	0.000204865	0.00020487
2	chr15:41958107:A:AGG	41958107	AGG,AGG	A,A	1,1	inf,inf	inf,inf	1.69323,0.757715	0.000204752	0.000204757
2	chr15:43138771:A:G	43138771	NA,G	NA,A	NA,1	NA,inf	NA,inf	NA,1.13964	0.000203973	0.000203978
2	chr15:43185390:A:G	43185390	NA,G	NA,A	NA,1	NA,inf	NA,inf	NA,1.13721	0.000203125	0.00020313
2	chr15:42958590:T:C	42958590	C,NA	T,NA	1,NA	inf,NA	inf,NA	1.54754,NA	0.000202678	0.000202684
2	chr15:41959815:C:T	41959815	T,T	C,C	1,1	inf,inf	inf,inf	1.73339,0.697627	0.000202571	0.000202576
2	chr15:42248229:CAG:C	42248229	NA,C	NA,CAG	NA,1	NA,inf	NA,inf	NA,1.13548	0.000202501	0.000202505
2	chr15:42420592:A:G	42420592	NA,G	NA,A	NA,1	NA,inf	NA,inf	NA,1.13473	0.000202238	0.000202243
2	chr15:43396207:A:C	43396207	C,C	A,A	1,1	inf,inf	inf,inf	2.66259,0.0184302	0.000201023	0.000201029
2	chr15:43036082:T:A	43036082	NA,A	NA,T	NA,1	NA,-inf	NA,inf	NA,1.13105	0.000200926	0.00020093
2	chr15:43345669:T:A	43345669	A,A	T,T	1,1	inf,inf	inf,inf	2.66078,0.0483511	0.000200858	0.000200865
2	chr15:42117712:T:C	42117712	C,C	T,T	1,1	inf,inf	inf,inf	0.171346,2.1475	0.000200592	0.000200597
2	chr15:44046931:AT:A	44046931	A,NA	AT,NA	1,NA	-inf,NA	inf,NA	1.32545,NA	0.000200118	0.000200122
2	chr15:41975154:C:T	41975154	T,NA	C,NA	1,NA	inf,NA	inf,NA	1.47101,NA	0.00019997	0.000199976
2	chr15:42954593:A:T	42954593	T,NA	A,NA	1,NA	-inf,NA	inf,NA	1.29407,NA	0.000199967	0.000199971
2	chr15:43021900:C:T	43021900	NA,T	NA,C	NA,1	NA,-inf	NA,inf	NA,1.1282	0.000199946	0.000199951
2	chr15:42036943:A:G	42036943	NA,G	NA,A	NA,1	NA,inf	NA,inf	NA,1.12735	0.000199676	0.00019968
2	chr15:44047756:C:T	44047756	T,NA	C,NA	1,NA	-inf,NA	inf,NA	1.30799,NA	0.000199597	0.000199601
2	chr15:41921821:G:C	41921821	NA,C	NA,G	NA,1	NA,inf	NA,inf	NA,1.12453	0.000198706	0.000198711
2	chr15:42437211:C:G	42437211	NA,G	NA,C	NA,1	NA,-inf	NA,inf	NA,1.12405	0.000198516	0.00019852
2	chr15:43265944:A:G	43265944	G,G	A,A	1,1	inf,inf	inf,inf	2.21344,0.848434	0.000198249	0.000198257
2	chr15:43287025:C:T	43287025	T,T	C,C	1,1	inf,inf	inf,inf	2.39651,0.643805	0.000197563	0.000197571
2	chr15:42716099:A:G	42716099	NA,G	NA,A	NA,1	NA,-inf	NA,inf	NA,1.11994	0.000197116	0.000197121
2	chr15:43347264:A:G	43347264	G,G	A,A	1,1	inf,inf	inf,inf	2.65312,0.0254963	0.000197097	0.000197104
2	chr15:44159084:G:C	44159084	NA,C	NA,G	NA,1	NA,inf	NA,inf	NA,1.11768	0.000196347	0.000196352
2	chr15:42187839:C:T	42187839	NA,T	NA,C	NA,1	NA,inf	NA,inf	NA,1.11635	0.000195917	0.000195921
2	chr15:44046065:T:A	44046065	A,A	T,T	1,1	inf,-inf	inf,inf	2.48255,2.11701	0.000195785	0.000196076
2	chr15:43798656:T:C	43798656	C,C	T,T	1,1	-inf,-inf	inf,inf	2.48947,0.327635	0.00019439	0.000194396
2	chr15:43076171:G:A	43076171	NA,A	NA,G	NA,1	NA,-inf	NA,inf	NA,1.11104	0.000194117	0.000194122
2	chr15:42941028:T:C	42941028	NA,C	NA,T	NA,1	NA,-inf	NA,inf	NA,1.11026	0.00019389	0.000193895
2	chr15:43160858:C:G	43160858	G,G	C,C	1,1	-inf,-inf	inf,inf	1.69958,1.66225	0.000192883	0.000192895
2	chr15:42246690:T:C	42246690	NA,C	NA,T	NA,1	NA,-inf	NA,inf	NA,1.10703	0.000192777	0.000192782
2	chr15:42037225:C:T	42037225	NA,T	NA,C	NA,1	NA,inf	NA,inf	NA,1.10651	0.000192622	0.000192626
2	chr15:42504244:G:A	42504244	A,A	G,G	1,1	-inf,inf	inf,inf	3.10943,0.796767	0.000192613	0.000192682
2	chr15:44038092:T:C	44038092	C,C	T,T	1,1	inf,-inf	inf,inf	2.56189,2.11483	0.000192398	0.000192742
2	chr15:41950900:G:A	41950900	A,A	G,G	1,1	inf,inf	inf,inf	1.54821,0.887816	0.00019235	0.000192355
2	chr15:44592970:G:A	44592970	NA,A	NA,G	NA,1	NA,-inf	NA,inf	NA,1.10514	0.000192154	0.000192158
2	chr15:42472321:G:C	42472321	NA,C	NA,G	NA,1	NA,-inf	NA,inf	NA,1.10363	0.000191667	0.000191672
2	chr15:42388217:C:T	42388217	NA,T	NA,C	NA,1	NA,-inf	NA,inf	NA,1.10357	0.000191631	0.000191635
2	chr15:43049435:T:C	43049435	NA,C	NA,T	NA,1	NA,-inf	NA,inf	NA,1.10341	0.000191577	0.000191581
2	chr15:44162790:C:T	44162790	NA,T	NA,C	NA,1	NA,inf	NA,inf	NA,1.10191	0.000191082	0.000191087
2	chr15:44051818:T:G	44051818	G,G	T,T	1,1	inf,-inf	inf,inf	2.46754,0.151448	0.000190944	0.00019095
2	chr15:42524357:C:G	42524357	NA,G	NA,C	NA,1	NA,inf	NA,inf	NA,1.09946	0.000190294	0.000190298
2	chr15:42577006:T:G	42577006	NA,G	NA,T	NA,1	NA,-inf	NA,inf	NA,1.09694	0.000189466	0.000189471
2	chr15:42498331:G:A	42498331	A,A	G,G	1,1	-inf,inf	inf,inf	3.11614,0.778053	0.000189235	0.000189302
2	chr15:44686886:C:G	44686886	NA,G	NA,C	NA,1	NA,-inf	NA,inf	NA,1.09551	0.000188994	0.000188999
2	chr15:42924217:T:C	42924217	NA,C	NA,T	NA,1	NA,inf	NA,inf	NA,1.09525	0.000188904	0.000188909
2	chr15:42793965:G:C	42793965	NA,C	NA,G	NA,1	NA,-inf	NA,inf	NA,1.09505	0.000188878	0.000188882
2	chr15:44473332:A:G	44473332	NA,G	NA,A	NA,1	NA,inf	NA,inf	NA,1.09514	0.000188865	0.00018887
2	chr15:42743293:G:C	42743293	NA,C	NA,G	NA,1	NA,-inf	NA,inf	NA,1.09203	0.000187866	0.00018787
2	chr15:42794636:G:T	42794636	NA,T	NA,G	NA,1	NA,-inf	NA,inf	NA,1.09136	0.000187662	0.000187667
2	chr15:44204397:A:G	44204397	G,NA	A,NA	1,NA	-inf,NA	inf,NA	1.2923,NA	0.000186957	0.000186961
2	chr15:43241828:C:T	43241828	NA,T	NA,C	NA,1	NA,-inf	NA,inf	NA,1.08907	0.000186928	0.000186932
2	chr15:43359428:T:C	43359428	C,C	T,T	1,1	inf,inf	inf,inf	2.61944,0.0486372	0.00018687	0.000186876
2	chr15:44273146:T:C	44273146	NA,C	NA,T	NA,1	NA,-inf	NA,inf	NA,1.08369	0.000185209	0.000185214
2	chr15:44685375:A:G	44685375	NA,G	NA,A	NA,1	NA,inf	NA,inf	NA,1.0806	0.00018417	0.000184175
2	chr15:44140561:G:T	44140561	NA,T	NA,G	NA,1	NA,inf	NA,inf	NA,1.08016	0.000184082	0.000184086
2	chr15:44614514:G:A	44614514	NA,A	NA,G	NA,1	NA,-inf	NA,inf	NA,1.08004	0.000184041	0.000184046
2	chr15:42265619:T:C	42265619	C,NA	T,NA	1,NA	-inf,NA	inf,NA	1.30538,NA	0.000183459	0.000183463
2	chr15:42471208:C:T	42471208	NA,T	NA,C	NA,1	NA,-inf	NA,inf	NA,1.0779	0.000183372	0.000183377
2	chr15:42581595:C:A	42581595	NA,A	NA,C	NA,1	NA,inf	NA,inf	NA,1.07752	0.000183254	0.000183258
2	chr15:42443572:G:A	42443572	NA,A	NA,G	NA,1	NA,inf	NA,inf	NA,1.07718	0.000183171	0.000183176
2	chr15:41958317:T:C	41958317	C,C	T,T	1,1	inf,inf	inf,inf	1.67151,0.712169	0.000183031	0.000183036
2	chr15:42442713:C:T	42442713	NA,T	NA,C	NA,1	NA,inf	NA,inf	NA,1.07624	0.000182875	0.00018288
2	chr15:42926296:G:A	42926296	NA,A	NA,G	NA,1	NA,-inf	NA,inf	NA,1.0758	0.000182702	0.000182706
2	chr15:42724025:TAAG:T	42724025	T,T	TAAG,TAAG	1,1	inf,inf	inf,inf	0.468992,1.92477	0.000182418	0.000182421
2	chr15:44061718:G:T	44061718	NA,T	NA,G	NA,1	NA,inf	NA,inf	NA,1.07383	0.000182078	0.000182083
2	chr15:43631757:A:C	43631757	C,C	A,A	1,1	inf,inf	inf,inf	0.213472,0.858264	0.00018165	0.00018165
2	chr15:41948027:C:T	41948027	NA,T	NA,C	NA,1	NA,inf	NA,inf	NA,1.07138	0.000181344	0.000181348
2	chr15:42659977:A:G	42659977	G,G	A,A	1,1	-inf,-inf	inf,inf	1.15308,1.21474	0.000181302	0.000181305
2	chr15:41938197:T:C	41938197	NA,C	NA,T	NA,1	NA,-inf	NA,inf	NA,1.07043	0.000181054	0.000181059
2	chr15:43972456:C:T	43972456	NA,T	NA,C	NA,1	NA,inf	NA,inf	NA,1.06836	0.00018039	0.000180394
2	chr15:42972868:C:A	42972868	NA,A	NA,C	NA,1	NA,-inf	NA,inf	NA,1.06743	0.000180123	0.000180127
2	chr15:43997859:C:G	43997859	G,G	C,C	1,1	inf,-inf	inf,inf	2.34397,0.338724	0.000180024	0.00018003
2	chr15:43353048:T:C	43353048	C,C	T,T	1,1	inf,inf	inf,inf	0.393901,0.560153	0.000179694	0.000179694
2	chr15:42725478:G:A	42725478	A,A	G,G	1,1	inf,inf	inf,inf	0.726628,1.72961	0.000179638	0.000179642
2	chr15:43530630:G:A	43530630	A,A	G,G	1,1	inf,inf	inf,inf	1.0326,0.979537	0.000179376	0.000179378
2	chr15:43353181:A:G	43353181	NA,G	NA,A	NA,1	NA,inf	NA,inf	NA,1.06501	0.000179338	0.000179341
2	chr15:43384406:G:A	43384406	A,A	G,G	1,1	inf,inf	inf,inf	2.59513,0.0459852	0.00017915	0.000179156
2	chr15:43702101:G:T	43702101	NA,T	NA,G	NA,1	NA,inf	NA,inf	NA,1.06398	0.000179079	0.000179083
2	chr15:43257120:A:G	43257120	NA,G	NA,A	NA,1	NA,-inf	NA,inf	NA,1.06216	0.000178472	0.000178476
2	chr15:42517487:G:A	42517487	NA,A	NA,G	NA,1	NA,inf	NA,inf	NA,1.06069	0.000178054	0.000178058
2	chr15:42136543:G:A	42136543	NA,A	NA,G	NA,1	NA,inf	NA,inf	NA,1.06029	0.000177933	0.000177937
2	chr15:44107445:T:C	44107445	NA,C	NA,T	NA,1	NA,inf	NA,inf	NA,1.05974	0.000177773	0.000177777
2	chr15:43274034:GGC:G	43274034	NA,G	NA,GGC	NA,1	NA,inf	NA,inf	NA,1.05912	0.000177585	0.00017759
2	chr15:42948618:A:G	42948618	NA,G	NA,A	NA,1	NA,-inf	NA,inf	NA,1.05794	0.00017723	0.000177234
2	chr15:42442958:A:G	42442958	NA,G	NA,A	NA,1	NA,inf	NA,inf	NA,1.05565	0.000176549	0.000176553
2	chr15:42073554:C:T	42073554	NA,T	NA,C	NA,1	NA,-inf	NA,inf	NA,1.0556	0.000176523	0.000176527
2	chr15:42601338:A:G	42601338	NA,G	NA,A	NA,1	NA,-inf	NA,inf	NA,1.05503	0.000176332	0.000176336
2	chr15:42409268:C:A	42409268	NA,A	NA,C	NA,1	NA,inf	NA,inf	NA,1.05491	0.000176306	0.00017631
2	chr15:44322420:GT:G	44322420	NA,G	NA,GT	NA,1	NA,-inf	NA,inf	NA,1.05467	0.00017624	0.000176244
2	chr15:43392942:A:C	43392942	C,C	A,A	1,1	inf,inf	inf,inf	0.194994,1.11688	0.000176041	0.000176041
2	chr15:42717940:C:T	42717940	T,T	C,C	1,1	inf,inf	inf,inf	0.553596,1.84234	0.00017476	0.000174764
2	chr15:41968111:T:C	41968111	NA,C	NA,T	NA,1	NA,inf	NA,inf	NA,1.04819	0.000174306	0.000174311
2	chr15:43353622:G:T	43353622	T,T	G,G	1,1	inf,-inf	inf,inf	2.58382,0.00774233	0.000174282	0.000174288
2	chr15:43984414:C:T	43984414	T,NA	C,NA	1,NA	-inf,NA	inf,NA	1.25137,NA	0.000173867	0.000173871
2	chr15:44343001:T:G	44343001	G,NA	T,NA	1,NA	inf,NA	inf,NA	1.49286,NA	0.00017378	0.000173785
2	chr15:43253536:G:A	43253536	NA,A	NA,G	NA,1	NA,-inf	NA,inf	NA,1.0462	0.000173682	0.000173685
2	chr15:42913334:C:T	42913334	T,NA	C,NA	1,NA	-inf,NA	inf,NA	1.21658,NA	0.000173448	0.000173452
2	chr15:43023997:A:G	43023997	NA,G	NA,A	NA,1	NA,inf	NA,inf	NA,1.04511	0.000173406	0.00017341
2	chr15:43360739:A:C	43360739	C,C	A,A	1,1	inf,inf	inf,inf	2.57749,0.0320287	0.000173065	0.000173071
2	chr15:42800762:A:G	42800762	NA,G	NA,A	NA,1	NA,-inf	NA,inf	NA,1.044	0.000173064	0.000173068
2	chr15:43276035:G:A	43276035	NA,A	NA,G	NA,1	NA,-inf	NA,inf	NA,1.04345	0.000172866	0.00017287
2	chr15:42890797:GAA:G	42890797	NA,G	NA,GAA	NA,1	NA,-inf	NA,inf	NA,1.04327	0.000172834	0.000172838
2	chr15:42170877:A:G	42170877	NA,G	NA,A	NA,1	NA,inf	NA,inf	NA,1.04306	0.000172791	0.000172795
2	chr15:43029451:C:T	43029451	NA,T	NA,C	NA,1	NA,-inf	NA,inf	NA,1.04181	0.000172399	0.000172403
2	chr15:42864780:C:T	42864780	NA,T	NA,C	NA,1	NA,-inf	NA,inf	NA,1.04122	0.000172231	0.000172235
2	chr15:42289384:C:G	42289384	NA,G	NA,C	NA,1	NA,-inf	NA,inf	NA,1.04113	0.00017221	0.000172214
2	chr15:42480583:A:G	42480583	G,G	A,A	1,1	-inf,inf	inf,inf	3.20142,0.600268	0.000172139	0.00017221
2	chr15:42477834:A:G	42477834	G,G	A,A	1,1	-inf,inf	inf,inf	1.44811,1.6814	0.000172121	0.000172132
2	chr15:42715448:A:G	42715448	G,G	A,A	1,1	-inf,-inf	inf,inf	1.04,1.3086	0.000172107	0.000172111
2	chr15:42145093:G:A	42145093	A,NA	G,NA	1,NA	-inf,NA	inf,NA	1.29724,NA	0.000172016	0.00017202
2	chr15:43134607:G:A	43134607	NA,A	NA,G	NA,1	NA,-inf	NA,inf	NA,1.04033	0.000172005	0.000172009
2	chr15:43254733:A:G	43254733	NA,G	NA,A	NA,1	NA,-inf	NA,inf	NA,1.03989	0.000171825	0.000171828
2	chr15:43294709:T:A	43294709	A,A	T,T	1,1	inf,inf	inf,inf	0.49521,0.300111	0.00017145	0.00017145
2	chr15:43877543:A:C	43877543	C,C	A,A	1,1	inf,-inf	inf,inf	2.48465,0.197144	0.00017063	0.000170636
2	chr15:44175813:C:T	44175813	NA,T	NA,C	NA,1	NA,inf	NA,inf	NA,1.03505	0.000170435	0.000170439
2	chr15:42424759:C:T	42424759	NA,T	NA,C	NA,1	NA,inf	NA,inf	NA,1.03372	0.000170064	0.000170068
2	chr15:44537734:C:T	44537734	NA,T	NA,C	NA,1	NA,inf	NA,inf	NA,1.03328	0.000169919	0.000169923
2	chr15:44028748:T:C	44028748	NA,C	NA,T	NA,1	NA,inf	NA,inf	NA,1.03211	0.000169619	0.000169624
2	chr15:43315795:G:A	43315795	A,A	G,G	1,1	inf,-inf	inf,inf	2.55636,0.0596162	0.000169333	0.000169339
2	chr15:42222276:C:T	42222276	T,NA	C,NA	1,NA	-inf,NA	inf,NA	1.39084,NA	0.000169281	0.000169285
2	chr15:42643279:C:T	42643279	NA,T	NA,C	NA,1	NA,-inf	NA,inf	NA,1.0309	0.000169238	0.000169242
2	chr15:44562390:T:TAAGTA	44562390	NA,TAAGTA	NA,T	NA,1	NA,inf	NA,inf	NA,1.02947	0.000168833	0.000168838
2	chr15:43203014:T:C	43203014	NA,C	NA,T	NA,1	NA,-inf	NA,inf	NA,1.02895	0.000168676	0.000168679
2	chr15:43357521:C:T	43357521	T,T	C,C	1,1	inf,inf	inf,inf	2.57248,0.0154288	0.000168304	0.000168309
2	chr15:43136550:T:A	43136550	NA,A	NA,T	NA,1	NA,-inf	NA,inf	NA,1.02689	0.000168103	0.000168106
2	chr15:43252338:T:C	43252338	NA,C	NA,T	NA,1	NA,-inf	NA,inf	NA,1.02634	0.000167914	0.000167918
2	chr15:44019797:A:G	44019797	NA,G	NA,A	NA,1	NA,inf	NA,inf	NA,1.02527	0.000167649	0.000167653
2	chr15:42346745:C:T	42346745	NA,T	NA,C	NA,1	NA,-inf	NA,inf	NA,1.02521	0.000167613	0.000167617
2	chr15:42585665:C:T	42585665	NA,T	NA,C	NA,1	NA,inf	NA,inf	NA,1.02518	0.000167611	0.000167614
2	chr15:42449479:C:T	42449479	NA,T	NA,C	NA,1	NA,inf	NA,inf	NA,1.02408	0.000167318	0.000167322
2	chr15:42778726:G:GA	42778726	NA,GA	NA,G	NA,1	NA,inf	NA,inf	NA,1.02366	0.000167189	0.000167193
2	chr15:42334375:C:T	42334375	NA,T	NA,C	NA,1	NA,-inf	NA,inf	NA,1.02339	0.000167098	0.000167102
2	chr15:42934243:CA:C	42934243	NA,C	NA,CA	NA,1	NA,-inf	NA,inf	NA,1.02223	0.000166782	0.000166786
2	chr15:44258571:C:A	44258571	NA,A	NA,C	NA,1	NA,inf	NA,inf	NA,1.0222	0.000166752	0.000166757
2	chr15:41967188:C:T	41967188	NA,T	NA,C	NA,1	NA,-inf	NA,inf	NA,1.02183	0.000166671	0.000166676
2	chr15:42589502:C:T	42589502	NA,T	NA,C	NA,1	NA,inf	NA,inf	NA,1.02166	0.000166626	0.000166629
2	chr15:44258486:GA:G	44258486	NA,G	NA,GA	NA,1	NA,inf	NA,inf	NA,1.02153	0.000166595	0.000166599
2	chr15:44090311:G:A	44090311	NA,A	NA,G	NA,1	NA,inf	NA,inf	NA,1.02119	0.000166506	0.00016651
2	chr15:44438299:A:G	44438299	NA,G	NA,A	NA,1	NA,-inf	NA,inf	NA,1.0204	0.000166264	0.000166268
2	chr15:43317679:G:A	43317679	A,A	G,G	1,1	inf,-inf	inf,inf	2.54534,0.0591826	0.000166256	0.000166262
2	chr15:42354716:T:C	42354716	NA,C	NA,T	NA,1	NA,-inf	NA,inf	NA,1.02002	0.000166145	0.000166149
2	chr15:42358247:C:A	42358247	NA,A	NA,C	NA,1	NA,-inf	NA,inf	NA,1.01978	0.000166079	0.000166083
2	chr15:42344463:A:T	42344463	NA,T	NA,A	NA,1	NA,-inf	NA,inf	NA,1.01961	0.00016603	0.000166034
2	chr15:42353289:A:G	42353289	NA,G	NA,A	NA,1	NA,-inf	NA,inf	NA,1.01961	0.00016603	0.000166034
2	chr15:42119349:T:C	42119349	NA,C	NA,T	NA,1	NA,-inf	NA,inf	NA,1.01805	0.000165606	0.00016561
2	chr15:43321171:T:C	43321171	C,C	T,T	1,1	inf,-inf	inf,inf	2.53626,0.0890339	0.000165338	0.000165344
2	chr15:41965076:A:T	41965076	NA,T	NA,A	NA,1	NA,-inf	NA,inf	NA,1.01699	0.000165312	0.000165316
2	chr15:42678616:A:G	42678616	NA,G	NA,A	NA,1	NA,inf	NA,inf	NA,1.01651	0.000165186	0.000165191
2	chr15:42335570:G:A	42335570	NA,A	NA,G	NA,1	NA,-inf	NA,inf	NA,1.01632	0.000165107	0.000165111
2	chr15:42742806:T:C	42742806	C,C	T,T	1,1	inf,inf	inf,inf	0.318115,1.96621	0.000164977	0.000164981
2	chr15:44769439:A:G	44769439	NA,G	NA,A	NA,1	NA,inf	NA,inf	NA,1.01573	0.000164955	0.000164959
2	chr15:42354200:TC:T	42354200	NA,T	NA,TC	NA,1	NA,-inf	NA,inf	NA,1.01573	0.000164942	0.000164946
2	chr15:44057867:A:G	44057867	G,G	A,A	1,1	inf,-inf	inf,inf	2.84641,2.04826	0.000164812	0.000165369
2	chr15:42435590:A:G	42435590	NA,G	NA,A	NA,1	NA,inf	NA,inf	NA,1.01457	0.000164645	0.000164649
2	chr15:43467356:G:A	43467356	A,A	G,G	1,1	inf,inf	inf,inf	2.55611,0.0353484	0.000164633	0.000164639
2	chr15:42457875:A:G	42457875	NA,G	NA,A	NA,1	NA,inf	NA,inf	NA,1.01416	0.000164531	0.000164535
2	chr15:44132392:G:T	44132392	NA,T	NA,G	NA,1	NA,inf	NA,inf	NA,1.01364	0.000164364	0.000164369
2	chr15:43986336:AC:A	43986336	NA,A	NA,AC	NA,1	NA,inf	NA,inf	NA,1.01333	0.000164262	0.000164266
2	chr15:42197203:C:T	42197203	NA,T	NA,C	NA,1	NA,inf	NA,inf	NA,1.01316	0.00016424	0.000164244
2	chr15:44138401:C:T	44138401	NA,T	NA,C	NA,1	NA,inf	NA,inf	NA,1.01261	0.000164079	0.000164083
2	chr15:44770759:G:A	44770759	NA,A	NA,G	NA,1	NA,inf	NA,inf	NA,1.01149	0.000163775	0.000163779
2	chr15:41914253:A:C	41914253	NA,C	NA,A	NA,1	NA,inf	NA,inf	NA,1.01145	0.00016377	0.000163774
2	chr15:43173415:A:T	43173415	NA,T	NA,A	NA,1	NA,-inf	NA,inf	NA,1.01131	0.000163705	0.000163708
2	chr15:44311658:G:A	44311658	NA,A	NA,G	NA,1	NA,-inf	NA,inf	NA,1.01118	0.000163689	0.000163693
2	chr15:42375883:C:G	42375883	NA,G	NA,C	NA,1	NA,-inf	NA,inf	NA,1.01043	0.000163472	0.000163476
2	chr15:41978715:G:A	41978715	NA,A	NA,G	NA,1	NA,inf	NA,inf	NA,1.0094	0.000163202	0.000163206
2	chr15:43276385:C:T	43276385	NA,T	NA,C	NA,1	NA,-inf	NA,inf	NA,1.00919	0.000163109	0.000163113
2	chr15:42311796:A:G	42311796	NA,G	NA,A	NA,1	NA,-inf	NA,inf	NA,1.00909	0.000163102	0.000163106
2	chr15:43928198:A:G	43928198	G,G	A,A	1,1	-inf,inf	inf,inf	0.943195,1.84441	0.000163058	0.000163066
2	chr15:41931985:T:C	41931985	C,C	T,T	1,1	inf,inf	inf,inf	1.62406,0.7087	0.000163046	0.000163051
2	chr15:43355429:A:G	43355429	G,G	A,A	1,1	inf,inf	inf,inf	0.361054,0.577756	0.000162998	0.000162998
2	chr15:42301580:A:G	42301580	NA,G	NA,A	NA,1	NA,-inf	NA,inf	NA,1.00844	0.000162921	0.000162925
2	chr15:42468020:T:C	42468020	NA,C	NA,T	NA,1	NA,inf	NA,inf	NA,1.00771	0.000162748	0.000162751
2	chr15:43554500:T:C	43554500	NA,C	NA,T	NA,1	NA,inf	NA,inf	NA,1.00719	0.000162603	0.000162607
2	chr15:42767533:A:G	42767533	G,G	A,A	1,1	inf,inf	inf,inf	0.308101,1.96276	0.000162292	0.000162295
2	chr15:43555740:G:A	43555740	NA,A	NA,G	NA,1	NA,inf	NA,inf	NA,1.00549	0.000162124	0.000162128
2	chr15:43800425:A:G	43800425	NA,G	NA,A	NA,1	NA,inf	NA,inf	NA,1.00513	0.000162031	0.000162035
2	chr15:42346509:G:A	42346509	NA,A	NA,G	NA,1	NA,-inf	NA,inf	NA,1.00512	0.000162011	0.000162015
2	chr15:42340440:C:T	42340440	NA,T	NA,C	NA,1	NA,-inf	NA,inf	NA,1.00509	0.000162002	0.000162006
2	chr15:43994455:T:A	43994455	NA,A	NA,T	NA,1	NA,inf	NA,inf	NA,1.00401	0.000161724	0.000161728
2	chr15:42329206:T:G	42329206	NA,G	NA,T	NA,1	NA,-inf	NA,inf	NA,1.00391	0.000161681	0.000161684
2	chr15:42292864:A:G	42292864	NA,G	NA,A	NA,1	NA,-inf	NA,inf	NA,1.00278	0.000161372	0.000161376
2	chr15:43986601:G:A	43986601	NA,A	NA,G	NA,1	NA,inf	NA,inf	NA,1.00262	0.000161316	0.00016132
2	chr15:44742240:A:C	44742240	C,C	A,A	1,1	inf,-inf	inf,inf	1.86798,0.531545	0.000161262	0.000161267
2	chr15:42435712:G:A	42435712	NA,A	NA,G	NA,1	NA,inf	NA,inf	NA,1.002	0.000161184	0.000161188
2	chr15:42311640:C:T	42311640	NA,T	NA,C	NA,1	NA,-inf	NA,inf	NA,1.00158	0.000161045	0.000161049
2	chr15:44495036:A:G	44495036	NA,G	NA,A	NA,1	NA,-inf	NA,inf	NA,1.0014	0.000161008	0.000161012
2	chr15:42128637:C:T	42128637	NA,T	NA,C	NA,1	NA,inf	NA,inf	NA,1.00132	0.000160978	0.000160982
2	chr15:42128024:C:T	42128024	NA,T	NA,C	NA,1	NA,inf	NA,inf	NA,1.00119	0.000160941	0.000160945
2	chr15:42442225:G:C	42442225	NA,C	NA,G	NA,1	NA,-inf	NA,inf	NA,1.00012	0.000160655	0.000160659
2	chr15:43109900:TA:T	43109900	NA,T	NA,TA	NA,1	NA,-inf	NA,inf	NA,0.999198	0.000160428	0.000160432
2	chr15:44672730:C:T	44672730	NA,T	NA,C	NA,1	NA,inf	NA,inf	NA,0.999367	0.000160421	0.000160424
2	chr15:44201820:T:G	44201820	NA,G	NA,T	NA,1	NA,inf	NA,inf	NA,0.999093	0.000160385	0.000160389
2	chr15:42910808:G:T	42910808	NA,T	NA,G	NA,1	NA,-inf	NA,inf	NA,0.998805	0.00016029	0.000160294
2	chr15:42381233:T:C	42381233	NA,C	NA,T	NA,1	NA,-inf	NA,inf	NA,0.998197	0.000160129	0.000160132
2	chr15:43370164:C:T	43370164	T,T	C,C	1,1	inf,inf	inf,inf	2.52912,0.0501548	0.000160094	0.0001601
2	chr15:42367018:G:C	42367018	NA,C	NA,G	NA,1	NA,-inf	NA,inf	NA,0.99795	0.000160062	0.000160066
2	chr15:42222696:T:C	42222696	NA,C	NA,T	NA,1	NA,-inf	NA,inf	NA,0.997883	0.000160044	0.000160047
2	chr15:42225863:C:T	42225863	NA,T	NA,C	NA,1	NA,-inf	NA,inf	NA,0.997728	0.000160002	0.000160006
2	chr15:42364510:G:A	42364510	NA,A	NA,G	NA,1	NA,-inf	NA,inf	NA,0.995405	0.000159377	0.00015938
2	chr15:42361561:GC:G	42361561	NA,G	NA,GC	NA,1	NA,-inf	NA,inf	NA,0.994034	0.000159009	0.000159013
2	chr15:44019988:A:G	44019988	NA,G	NA,A	NA,1	NA,inf	NA,inf	NA,0.99407	0.000159006	0.00015901
2	chr15:42993431:T:C	42993431	C,NA	T,NA	1,NA	-inf,NA	inf,NA	1.17414,NA	0.000158958	0.000158961
2	chr15:42462524:G:A	42462524	NA,A	NA,G	NA,1	NA,inf	NA,inf	NA,0.993412	0.000158862	0.000158866
2	chr15:42509753:C:T	42509753	NA,T	NA,C	NA,1	NA,inf	NA,inf	NA,0.993446	0.00015886	0.000158864
2	chr15:43876875:C:T	43876875	T,NA	C,NA	1,NA	inf,NA	inf,NA	1.54487,NA	0.000158753	0.000158759
2	chr15:43225716:AAAG:A	43225716	NA,A	NA,AAAG	NA,1	NA,-inf	NA,inf	NA,0.993057	0.000158746	0.000158749
2	chr15:42372940:G:A	42372940	NA,A	NA,G	NA,1	NA,-inf	NA,inf	NA,0.993002	0.000158733	0.000158736
2	chr15:43327304:A:G	43327304	NA,G	NA,A	NA,1	NA,inf	NA,inf	NA,0.992798	0.000158673	0.000158677
2	chr15:43125547:T:C	43125547	NA,C	NA,T	NA,1	NA,inf	NA,inf	NA,0.991693	0.0001584	0.000158403
2	chr15:42757349:G:T	42757349	T,T	G,G	1,1	inf,inf	inf,inf	0.3695,1.91481	0.000158378	0.000158381
2	chr15:43720111:A:G	43720111	NA,G	NA,A	NA,1	NA,-inf	NA,inf	NA,0.990831	0.00015818	0.000158184
2	chr15:44311584:A:G	44311584	NA,G	NA,A	NA,1	NA,-inf	NA,inf	NA,0.9907	0.000158129	0.000158133
2	chr15:42409422:C:G	42409422	NA,G	NA,C	NA,1	NA,inf	NA,inf	NA,0.990289	0.000158032	0.000158035
2	chr15:42212363:A:G	42212363	NA,G	NA,A	NA,1	NA,-inf	NA,inf	NA,0.989763	0.000157869	0.000157873
2	chr15:44308215:T:C	44308215	NA,C	NA,T	NA,1	NA,-inf	NA,inf	NA,0.989506	0.000157811	0.000157815
2	chr15:42291708:A:G	42291708	NA,G	NA,A	NA,1	NA,-inf	NA,inf	NA,0.989311	0.000157749	0.000157753
2	chr15:42314172:G:A	42314172	NA,A	NA,G	NA,1	NA,-inf	NA,inf	NA,0.988568	0.000157552	0.000157556
2	chr15:42301855:C:T	42301855	NA,T	NA,C	NA,1	NA,-inf	NA,inf	NA,0.988568	0.000157552	0.000157556
2	chr15:42311248:G:A	42311248	NA,A	NA,G	NA,1	NA,-inf	NA,inf	NA,0.988568	0.000157552	0.000157556
2	chr15:43179026:T:C	43179026	NA,C	NA,T	NA,1	NA,inf	NA,inf	NA,0.988116	0.000157445	0.000157449
2	chr15:42224720:T:A	42224720	NA,A	NA,T	NA,1	NA,-inf	NA,inf	NA,0.987901	0.000157375	0.000157379
2	chr15:42441704:G:T	42441704	NA,T	NA,G	NA,1	NA,-inf	NA,inf	NA,0.987648	0.000157312	0.000157316
2	chr15:43321482:AAAAGT:A	43321482	A,A	AAAAGT,AAAAGT	1,1	inf,-inf	inf,inf	2.52018,0.0290764	0.000156998	0.000157003
2	chr15:43354149:A:G	43354149	G,G	A,A	1,1	inf,inf	inf,inf	0.354496,0.569872	0.000156936	0.000156936
2	chr15:42592240:A:G	42592240	NA,G	NA,A	NA,1	NA,inf	NA,inf	NA,0.986152	0.000156928	0.000156932
2	chr15:42478872:C:T	42478872	NA,T	NA,C	NA,1	NA,-inf	NA,inf	NA,0.985927	0.000156881	0.000156886
2	chr15:42282326:A:G	42282326	NA,G	NA,A	NA,1	NA,-inf	NA,inf	NA,0.985536	0.00015675	0.000156754
2	chr15:42600433:T:C	42600433	NA,C	NA,T	NA,1	NA,-inf	NA,inf	NA,0.985061	0.000156622	0.000156625
2	chr15:44342282:T:G	44342282	NA,G	NA,T	NA,1	NA,-inf	NA,inf	NA,0.984968	0.000156611	0.000156615
2	chr15:42369845:G:A	42369845	NA,A	NA,G	NA,1	NA,-inf	NA,inf	NA,0.984685	0.000156526	0.00015653
2	chr15:42865776:T:C	42865776	C,NA	T,NA	1,NA	inf,NA	inf,NA	1.39891,NA	0.000156502	0.000156506
2	chr15:44081689:A:G	44081689	G,G	A,A	1,1	-inf,-inf	inf,inf	1.19976,0.823153	0.0001564	0.000156402
2	chr15:42222503:G:T	42222503	NA,T	NA,G	NA,1	NA,-inf	NA,inf	NA,0.983301	0.000156162	0.000156166
2	chr15:42376586:T:C	42376586	NA,C	NA,T	NA,1	NA,-inf	NA,inf	NA,0.983105	0.000156111	0.000156114
2	chr15:43987885:T:C	43987885	NA,C	NA,T	NA,1	NA,-inf	NA,inf	NA,0.982736	0.000156014	0.000156017
2	chr15:42979198:TTTC:T	42979198	NA,T	NA,TTTC	NA,1	NA,-inf	NA,inf	NA,0.982327	0.000155904	0.000155907
2	chr15:44303845:C:T	44303845	NA,T	NA,C	NA,1	NA,-inf	NA,inf	NA,0.982241	0.000155894	0.000155898
2	chr15:44205897:T:A	44205897	NA,A	NA,T	NA,1	NA,inf	NA,inf	NA,0.981317	0.000155656	0.00015566
2	chr15:42387058:C:T	42387058	NA,T	NA,C	NA,1	NA,-inf	NA,inf	NA,0.981123	0.000155592	0.000155595
2	chr15:42322824:T:C	42322824	NA,C	NA,T	NA,1	NA,-inf	NA,inf	NA,0.980972	0.000155552	0.000155556
2	chr15:41948272:G:A	41948272	NA,A	NA,G	NA,1	NA,inf	NA,inf	NA,0.979887	0.000155281	0.000155285
2	chr15:44766855:A:G	44766855	NA,G	NA,A	NA,1	NA,inf	NA,inf	NA,0.97986	0.000155271	0.000155275
2	chr15:44601577:A:T	44601577	NA,T	NA,A	NA,1	NA,-inf	NA,inf	NA,0.979585	0.000155192	0.000155196
2	chr15:42299680:G:A	42299680	NA,A	NA,G	NA,1	NA,-inf	NA,inf	NA,0.978558	0.000154923	0.000154926
2	chr15:43408732:G:T	43408732	T,T	G,G	1,1	inf,inf	inf,inf	0.27127,0.83543	0.000154803	0.000154804
2	chr15:44611397:T:C	44611397	NA,C	NA,T	NA,1	NA,inf	NA,inf	NA,0.977998	0.000154756	0.00015476
2	chr15:42216567:C:G	42216567	NA,G	NA,C	NA,1	NA,-inf	NA,inf	NA,0.977539	0.000154658	0.000154661
2	chr15:42344374:C:T	42344374	NA,T	NA,C	NA,1	NA,-inf	NA,inf	NA,0.976547	0.000154401	0.000154404
2	chr15:42386025:T:C	42386025	NA,C	NA,T	NA,1	NA,-inf	NA,inf	NA,0.97629	0.000154334	0.000154337
2	chr15:42379126:A:G	42379126	NA,G	NA,A	NA,1	NA,-inf	NA,inf	NA,0.976084	0.000154281	0.000154284
2	chr15:42215174:A:G	42215174	NA,G	NA,A	NA,1	NA,-inf	NA,inf	NA,0.975328	0.000154085	0.000154088
2	chr15:43555159:T:A	43555159	NA,A	NA,T	NA,1	NA,inf	NA,inf	NA,0.97526	0.00015408	0.000154084
2	chr15:42125919:A:G	42125919	NA,G	NA,A	NA,1	NA,inf	NA,inf	NA,0.974625	0.000153905	0.000153909
2	chr15:42321416:A:G	42321416	NA,G	NA,A	NA,1	NA,-inf	NA,inf	NA,0.974521	0.000153876	0.00015388
2	chr15:42251766:A:G	42251766	NA,G	NA,A	NA,1	NA,-inf	NA,inf	NA,0.973817	0.000153695	0.000153698
2	chr15:42614395:TAGG:T	42614395	NA,T	NA,TAGG	NA,1	NA,-inf	NA,inf	NA,0.973736	0.00015367	0.000153673
2	chr15:42577282:C:T	42577282	NA,T	NA,C	NA,1	NA,inf	NA,inf	NA,0.972523	0.000153375	0.000153378
2	chr15:41947207:T:C	41947207	C,C	T,T	1,1	inf,-inf	inf,inf	1.58743,0.511941	0.000153279	0.000153282
2	chr15:42316954:CAA:C	42316954	NA,C	NA,CAA	NA,1	NA,-inf	NA,inf	NA,0.971867	0.000153193	0.000153196
2	chr15:42860278:CAAACA:C	42860278	NA,C	NA,CAAACA	NA,1	NA,-inf	NA,inf	NA,0.969414	0.000152561	0.000152565
2	chr15:42138742:T:A	42138742	NA,A	NA,T	NA,1	NA,inf	NA,inf	NA,0.967311	0.000152039	0.000152043
2	chr15:43116312:T:C	43116312	NA,C	NA,T	NA,1	NA,-inf	NA,inf	NA,0.967305	0.000152019	0.000152022
2	chr15:44054563:C:T	44054563	T,T	C,C	1,1	inf,-inf	inf,inf	2.59752,1.99322	0.0001518	0.000152098
2	chr15:42045911:A:G	42045911	NA,G	NA,A	NA,1	NA,inf	NA,inf	NA,0.966331	0.00015179	0.000151794
2	chr15:43746151:GC:G	43746151	NA,G	NA,GC	NA,1	NA,inf	NA,inf	NA,0.96621	0.000151763	0.000151767
2	chr15:43356246:G:A	43356246	A,A	G,G	1,1	inf,inf	inf,inf	0.354114,0.545796	0.000151585	0.000151585
2	chr15:43013831:T:G	43013831	NA,G	NA,T	NA,1	NA,-inf	NA,inf	NA,0.965276	0.000151523	0.000151526
2	chr15:43075772:C:T	43075772	NA,T	NA,C	NA,1	NA,-inf	NA,inf	NA,0.964402	0.000151297	0.000151301
2	chr15:44021086:A:G	44021086	NA,G	NA,A	NA,1	NA,inf	NA,inf	NA,0.963358	0.000151049	0.000151053
2	chr15:43953194:C:T	43953194	NA,T	NA,C	NA,1	NA,inf	NA,inf	NA,0.961744	0.000150643	0.000150647
2	chr15:42418510:C:T	42418510	NA,T	NA,C	NA,1	NA,inf	NA,inf	NA,0.961729	0.000150636	0.000150639
2	chr15:42065893:G:A	42065893	A,NA	G,NA	1,NA	inf,NA	inf,NA	1.27616,NA	0.000150505	0.000150509
2	chr15:42425169:C:T	42425169	NA,T	NA,C	NA,1	NA,inf	NA,inf	NA,0.95991	0.000150178	0.000150182
2	chr15:44367009:A:G	44367009	NA,G	NA,A	NA,1	NA,-inf	NA,inf	NA,0.959184	0.000149983	0.000149987
2	chr15:43346327:G:A	43346327	A,A	G,G	1,1	inf,inf	inf,inf	0.34242,0.573266	0.000149861	0.000149861
2	chr15:42364029:T:C	42364029	NA,C	NA,T	NA,1	NA,-inf	NA,inf	NA,0.956664	0.000149343	0.000149347
2	chr15:42722455:A:G	42722455	NA,G	NA,A	NA,1	NA,inf	NA,inf	NA,0.954947	0.000148924	0.000148927
2	chr15:43246162:G:A	43246162	A,NA	G,NA	1,NA	inf,NA	inf,NA	1.41203,NA	0.000148423	0.000148428
2	chr15:42366798:C:T	42366798	NA,T	NA,C	NA,1	NA,-inf	NA,inf	NA,0.952675	0.000148352	0.000148355
2	chr15:42645627:G:A	42645627	A,NA	G,NA	1,NA	-inf,NA	inf,NA	1.09201,NA	0.000148285	0.000148288
2	chr15:42611258:G:C	42611258	NA,C	NA,G	NA,1	NA,-inf	NA,inf	NA,0.950603	0.000147835	0.000147839
2	chr15:42003877:T:TCC	42003877	TCC,TCC	T,T	1,1	inf,inf	inf,inf	0.0834821,1.97794	0.000147824	0.000147829
2	chr15:42762005:T:C	42762005	C,C	T,T	1,1	inf,inf	inf,inf	0.318302,1.90699	0.000147632	0.000147635
2	chr15:44427700:G:A	44427700	NA,A	NA,G	NA,1	NA,-inf	NA,inf	NA,0.947779	0.000147154	0.000147158
2	chr15:42597892:G:A	42597892	NA,A	NA,G	NA,1	NA,inf	NA,inf	NA,0.94629	0.000146789	0.000146792
2	chr15:43939463:T:C	43939463	NA,C	NA,T	NA,1	NA,inf	NA,inf	NA,0.945687	0.00014666	0.000146663
2	chr15:42646019:G:C	42646019	NA,C	NA,G	NA,1	NA,inf	NA,inf	NA,0.945582	0.000146622	0.000146626
2	chr15:44180974:T:G	44180974	G,G	T,T	1,1	inf,-inf	inf,inf	1.29081,1.2134	0.00014662	0.000146623
2	chr15:42168133:T:C	42168133	NA,C	NA,T	NA,1	NA,-inf	NA,inf	NA,0.945472	0.00014658	0.000146583
2	chr15:43554443:G:A	43554443	NA,A	NA,G	NA,1	NA,inf	NA,inf	NA,0.944232	0.000146289	0.000146292
2	chr15:42173071:A:G	42173071	NA,G	NA,A	NA,1	NA,inf	NA,inf	NA,0.942802	0.000145941	0.000145945
2	chr15:44654763:G:A	44654763	A,NA	G,NA	1,NA	inf,NA	inf,NA	1.39942,NA	0.000145868	0.000145872
2	chr15:42278003:A:G	42278003	G,G	A,A	1,1	-inf,inf	inf,inf	2.02065,0.144459	0.000145669	0.000145673
2	chr15:43428055:A:G	43428055	NA,G	NA,A	NA,1	NA,inf	NA,inf	NA,0.941453	0.000145624	0.000145627
2	chr15:42133133:GA:GAA	42133133	NA,GAA	NA,GA	NA,1	NA,inf	NA,inf	NA,0.941286	0.000145578	0.000145581
2	chr15:43988571:G:C	43988571	NA,C	NA,G	NA,1	NA,inf	NA,inf	NA,0.941333	0.000145561	0.000145565
2	chr15:43403514:T:G	43403514	NA,G	NA,T	NA,1	NA,-inf	NA,inf	NA,0.940146	0.00014531	0.000145313
2	chr15:43075765:A:G	43075765	NA,G	NA,A	NA,1	NA,-inf	NA,inf	NA,0.940185	0.000145303	0.000145306
2	chr15:44380834:C:T	44380834	NA,T	NA,C	NA,1	NA,-inf	NA,inf	NA,0.939625	0.000145168	0.000145172
2	chr15:44449720:T:C	44449720	NA,C	NA,T	NA,1	NA,inf	NA,inf	NA,0.939543	0.000145133	0.000145137
2	chr15:42003688:C:T	42003688	NA,T	NA,C	NA,1	NA,inf	NA,inf	NA,0.939017	0.000145026	0.000145029
2	chr15:43341299:G:C	43341299	C,C	G,G	1,1	inf,inf	inf,inf	2.51488,0.0077531	0.000144882	0.000144887
2	chr15:44318749:T:G	44318749	NA,G	NA,T	NA,1	NA,inf	NA,inf	NA,0.937211	0.000144571	0.000144575
2	chr15:42599080:T:C	42599080	NA,C	NA,T	NA,1	NA,inf	NA,inf	NA,0.936967	0.000144528	0.000144531
2	chr15:43075778:G:A	43075778	NA,A	NA,G	NA,1	NA,-inf	NA,inf	NA,0.936022	0.0001443	0.000144303
2	chr15:42326605:A:G	42326605	NA,G	NA,A	NA,1	NA,-inf	NA,inf	NA,0.936053	0.000144299	0.000144302
2	chr15:42763538:T:C	42763538	C,NA	T,NA	1,NA	-inf,NA	inf,NA	1.07241,NA	0.000144182	0.000144184
2	chr15:43075770:C:T	43075770	NA,T	NA,C	NA,1	NA,-inf	NA,inf	NA,0.93515	0.000144091	0.000144094
2	chr15:42599456:T:C	42599456	NA,C	NA,T	NA,1	NA,-inf	NA,inf	NA,0.93458	0.000143942	0.000143946
2	chr15:42714249:T:C	42714249	NA,C	NA,T	NA,1	NA,inf	NA,inf	NA,0.93444	0.000143929	0.000143932
2	chr15:43993896:C:T	43993896	T,T	C,C	1,1	inf,-inf	inf,inf	2.20703,1.85314	0.000143609	0.00014371
2	chr15:42428815:G:C	42428815	NA,C	NA,G	NA,1	NA,inf	NA,inf	NA,0.932924	0.000143571	0.000143574
2	chr15:43075835:A:G	43075835	NA,G	NA,A	NA,1	NA,-inf	NA,inf	NA,0.932901	0.000143553	0.000143556
2	chr15:42473549:G:A	42473549	NA,A	NA,G	NA,1	NA,inf	NA,inf	NA,0.931727	0.000143287	0.00014329
2	chr15:43939005:G:T	43939005	NA,T	NA,G	NA,1	NA,inf	NA,inf	NA,0.93125	0.000143179	0.000143182
2	chr15:44539646:C:T	44539646	NA,T	NA,C	NA,1	NA,inf	NA,inf	NA,0.931159	0.000143135	0.000143139
2	chr15:43373974:G:A	43373974	NA,A	NA,G	NA,1	NA,-inf	NA,inf	NA,0.93091	0.00014308	0.000143083
2	chr15:42707796:T:C	42707796	NA,C	NA,T	NA,1	NA,-inf	NA,inf	NA,0.930912	0.000143065	0.000143068
2	chr15:42742933:G:A	42742933	A,A	G,G	1,1	inf,inf	inf,inf	0.291825,1.90365	0.000143028	0.000143031
2	chr15:42596238:C:G	42596238	NA,G	NA,C	NA,1	NA,-inf	NA,inf	NA,0.930331	0.00014293	0.000142933
2	chr15:43261666:T:C	43261666	NA,C	NA,T	NA,1	NA,-inf	NA,inf	NA,0.930292	0.000142907	0.00014291
2	chr15:44010600:G:A	44010600	NA,A	NA,G	NA,1	NA,inf	NA,inf	NA,0.930224	0.000142897	0.000142901
2	chr15:43874832:G:A	43874832	NA,A	NA,G	NA,1	NA,inf	NA,inf	NA,0.929197	0.000142686	0.00014269
2	chr15:43278056:C:T	43278056	NA,T	NA,C	NA,1	NA,-inf	NA,inf	NA,0.929114	0.000142631	0.000142634
2	chr15:43098362:C:T	43098362	NA,T	NA,C	NA,1	NA,-inf	NA,inf	NA,0.928047	0.00014239	0.000142393
2	chr15:42899834:G:A	42899834	NA,A	NA,G	NA,1	NA,inf	NA,inf	NA,0.927329	0.000142222	0.000142226
2	chr15:42128837:G:A	42128837	NA,A	NA,G	NA,1	NA,inf	NA,inf	NA,0.927255	0.000142207	0.000142211
2	chr15:42754481:C:T	42754481	T,T	C,C	1,1	inf,inf	inf,inf	0.275237,1.90809	0.000142193	0.000142196
2	chr15:44690341:T:A	44690341	A,NA	T,NA	1,NA	-inf,NA	inf,NA	0.58957,NA	0.000142076	0.000142077
2	chr15:44318642:G:C	44318642	NA,C	NA,G	NA,1	NA,inf	NA,inf	NA,0.92665	0.000142056	0.00014206
2	chr15:42640524:T:C	42640524	NA,C	NA,T	NA,1	NA,inf	NA,inf	NA,0.925808	0.00014188	0.000141883
2	chr15:42587114:C:T	42587114	NA,T	NA,C	NA,1	NA,inf	NA,inf	NA,0.925604	0.000141825	0.000141828
2	chr15:43638429:C:T	43638429	NA,T	NA,C	NA,1	NA,inf	NA,inf	NA,0.925252	0.000141748	0.000141751
2	chr15:42460632:A:G	42460632	G,G	A,A	1,1	-inf,inf	inf,inf	1.31552,1.66169	0.000141693	0.000141701
2	chr15:42235642:A:G	42235642	NA,G	NA,A	NA,1	NA,-inf	NA,inf	NA,0.924544	0.000141567	0.000141571
2	chr15:43781892:TTC:T	43781892	T,NA	TTC,NA	1,NA	-inf,NA	inf,NA	0.223308,NA	0.000141372	0.000141373
2	chr15:42073609:C:G	42073609	G,G	C,C	1,1	inf,-inf	inf,inf	1.84148,0.461908	0.000141253	0.000141258
2	chr15:43278713:C:T	43278713	NA,T	NA,C	NA,1	NA,-inf	NA,inf	NA,0.922923	0.000141173	0.000141176
2	chr15:41976631:C:G	41976631	G,G	C,C	1,1	inf,inf	inf,inf	1.38562,0.888627	0.000141135	0.000141139
2	chr15:42742592:A:G	42742592	G,G	A,A	1,1	inf,inf	inf,inf	0.325823,1.87896	0.000141094	0.000141097
2	chr15:43038998:T:C	43038998	NA,C	NA,T	NA,1	NA,inf	NA,inf	NA,0.92177	0.000140932	0.000140935
2	chr15:42745313:G:C	42745313	C,C	G,G	1,1	inf,inf	inf,inf	0.339646,1.86933	0.000140556	0.000140559
2	chr15:43907483:C:T	43907483	NA,T	NA,C	NA,1	NA,inf	NA,inf	NA,0.919894	0.000140506	0.00014051
2	chr15:43095904:A:G	43095904	NA,G	NA,A	NA,1	NA,-inf	NA,inf	NA,0.919638	0.000140418	0.000140421
2	chr15:42157445:C:T	42157445	NA,T	NA,C	NA,1	NA,-inf	NA,inf	NA,0.917937	0.000140026	0.000140029
2	chr15:44034883:C:G	44034883	NA,G	NA,C	NA,1	NA,inf	NA,inf	NA,0.915301	0.00013944	0.000139443
2	chr15:43061917:T:G	43061917	NA,G	NA,T	NA,1	NA,-inf	NA,inf	NA,0.915258	0.000139403	0.000139406
2	chr15:43023753:T:C	43023753	NA,C	NA,T	NA,1	NA,-inf	NA,inf	NA,0.913734	0.000139053	0.000139056
2	chr15:42184005:T:C	42184005	NA,C	NA,T	NA,1	NA,-inf	NA,inf	NA,0.912612	0.000138797	0.000138801
2	chr15:42751857:A:G	42751857	G,G	A,A	1,1	inf,inf	inf,inf	0.293086,1.88683	0.000138775	0.000138778
2	chr15:42172266:C:T	42172266	NA,T	NA,C	NA,1	NA,-inf	NA,inf	NA,0.912039	0.000138666	0.000138669
2	chr15:43220797:G:A	43220797	NA,A	NA,G	NA,1	NA,-inf	NA,inf	NA,0.910501	0.000138322	0.000138325
2	chr15:42475806:C:T	42475806	NA,T	NA,C	NA,1	NA,inf	NA,inf	NA,0.910266	0.000138281	0.000138284
2	chr15:43957834:T:C	43957834	C,NA	T,NA	1,NA	-inf,NA	inf,NA	0.995778,NA	0.000137743	0.000137746
2	chr15:42100513:G:A	42100513	A,NA	G,NA	1,NA	inf,NA	inf,NA	1.22522,NA	0.00013771	0.000137713
2	chr15:42277703:C:T	42277703	NA,T	NA,C	NA,1	NA,-inf	NA,inf	NA,0.907496	0.000137629	0.000137632
2	chr15:42755117:A:G	42755117	G,G	A,A	1,1	inf,inf	inf,inf	0.295916,1.8807	0.000137551	0.000137554
2	chr15:42087827:C:T	42087827	NA,T	NA,C	NA,1	NA,inf	NA,inf	NA,0.906978	0.000137513	0.000137517
2	chr15:44332677:C:G	44332677	NA,G	NA,C	NA,1	NA,-inf	NA,inf	NA,0.906317	0.00013737	0.000137373
2	chr15:43984614:C:T	43984614	NA,T	NA,C	NA,1	NA,inf	NA,inf	NA,0.906233	0.000137355	0.000137358
2	chr15:43015994:C:T	43015994	NA,T	NA,C	NA,1	NA,-inf	NA,inf	NA,0.905768	0.000137234	0.000137237
2	chr15:43133424:G:A	43133424	NA,A	NA,G	NA,1	NA,inf	NA,inf	NA,0.905436	0.00013718	0.000137183
2	chr15:43406775:T:TTTATC	43406775	TTTATC,NA	T,NA	1,NA	inf,NA	inf,NA	1.37974,NA	0.000137059	0.000137063
2	chr15:42740161:T:C	42740161	C,C	T,T	1,1	inf,inf	inf,inf	0.192976,1.922	0.000136774	0.000136777
2	chr15:43068681:C:T	43068681	NA,T	NA,C	NA,1	NA,-inf	NA,inf	NA,0.903124	0.000136641	0.000136644
2	chr15:43270903:G:A	43270903	NA,A	NA,G	NA,1	NA,-inf	NA,inf	NA,0.903054	0.000136607	0.00013661
2	chr15:43172044:T:A	43172044	NA,A	NA,T	NA,1	NA,-inf	NA,inf	NA,0.902686	0.000136564	0.000136567
2	chr15:42696703:G:A	42696703	A,NA	G,NA	1,NA	-inf,NA	inf,NA	1.1025,NA	0.000136526	0.000136529
2	chr15:42459745:A:C	42459745	NA,C	NA,A	NA,1	NA,inf	NA,inf	NA,0.902387	0.000136494	0.000136497
2	chr15:43646090:C:T	43646090	NA,T	NA,C	NA,1	NA,inf	NA,inf	NA,0.899483	0.000135835	0.000135838
2	chr15:44478342:C:T	44478342	NA,T	NA,C	NA,1	NA,-inf	NA,inf	NA,0.899379	0.000135807	0.00013581
2	chr15:42214680:T:C	42214680	C,NA	T,NA	1,NA	-inf,NA	inf,NA	1.14261,NA	0.000135734	0.000135737
2	chr15:42417798:A:C	42417798	NA,C	NA,A	NA,1	NA,inf	NA,inf	NA,0.898848	0.000135699	0.000135702
2	chr15:42590697:G:C	42590697	NA,C	NA,G	NA,1	NA,inf	NA,inf	NA,0.898618	0.000135636	0.000135639
2	chr15:41978532:C:T	41978532	T,T	C,C	1,1	inf,inf	inf,inf	1.08182,0.991966	0.000135451	0.000135454
2	chr15:42733538:G:A	42733538	A,A	G,G	1,1	inf,inf	inf,inf	0.430107,1.7931	0.000135331	0.000135333
2	chr15:42077740:T:G	42077740	NA,G	NA,T	NA,1	NA,inf	NA,inf	NA,0.896883	0.000135247	0.00013525
2	chr15:42718376:G:A	42718376	A,A	G,G	1,1	inf,inf	inf,inf	0.413686,1.80029	0.000135135	0.000135137
2	chr15:42112035:G:C	42112035	NA,C	NA,G	NA,1	NA,-inf	NA,inf	NA,0.896024	0.000135051	0.000135054
2	chr15:42278938:T:C	42278938	NA,C	NA,T	NA,1	NA,inf	NA,inf	NA,0.895248	0.000134887	0.00013489
2	chr15:42369787:G:A	42369787	NA,A	NA,G	NA,1	NA,inf	NA,inf	NA,0.895197	0.000134878	0.000134882
2	chr15:42373507:A:T	42373507	NA,T	NA,A	NA,1	NA,-inf	NA,inf	NA,0.89487	0.000134799	0.000134803
2	chr15:42572758:A:C	42572758	NA,C	NA,A	NA,1	NA,-inf	NA,inf	NA,0.894748	0.000134765	0.000134768
2	chr15:44147713:G:A	44147713	NA,A	NA,G	NA,1	NA,inf	NA,inf	NA,0.894682	0.000134764	0.000134767
2	chr15:41955655:C:T	41955655	NA,T	NA,C	NA,1	NA,-inf	NA,inf	NA,0.894212	0.000134662	0.000134666
2	chr15:42373510:T:C	42373510	NA,C	NA,T	NA,1	NA,-inf	NA,inf	NA,0.893566	0.00013451	0.000134514
2	chr15:42586537:C:G	42586537	NA,G	NA,C	NA,1	NA,inf	NA,inf	NA,0.892254	0.000134222	0.000134226
2	chr15:43092544:T:C	43092544	NA,C	NA,T	NA,1	NA,-inf	NA,inf	NA,0.890779	0.0001339	0.000133903
2	chr15:43918338:C:T	43918338	NA,T	NA,C	NA,1	NA,inf	NA,inf	NA,0.88892	0.000133505	0.000133508
2	chr15:44208592:G:C	44208592	NA,C	NA,G	NA,1	NA,inf	NA,inf	NA,0.887521	0.00013317	0.000133173
2	chr15:42936058:C:T	42936058	NA,T	NA,C	NA,1	NA,-inf	NA,inf	NA,0.887185	0.000133099	0.000133101
2	chr15:42392920:C:T	42392920	NA,T	NA,C	NA,1	NA,inf	NA,inf	NA,0.886236	0.000132912	0.000132915
2	chr15:41956167:C:T	41956167	NA,T	NA,C	NA,1	NA,-inf	NA,inf	NA,0.885673	0.000132785	0.000132789
2	chr15:43418478:T:C	43418478	C,C	T,T	1,1	inf,inf	inf,inf	0.313556,0.769947	0.000132743	0.000132743
2	chr15:44552554:T:C	44552554	NA,C	NA,T	NA,1	NA,inf	NA,inf	NA,0.884765	0.000132576	0.000132579
2	chr15:43075776:T:C	43075776	NA,C	NA,T	NA,1	NA,-inf	NA,inf	NA,0.884508	0.000132524	0.000132527
2	chr15:44064265:G:A	44064265	A,A	G,G	1,1	inf,-inf	inf,inf	2.62368,1.92087	0.000132353	0.000132633
2	chr15:42493434:C:G	42493434	NA,G	NA,C	NA,1	NA,-inf	NA,inf	NA,0.883688	0.000132342	0.000132345
2	chr15:41959893:C:G	41959893	NA,G	NA,C	NA,1	NA,-inf	NA,inf	NA,0.883059	0.000132216	0.00013222
2	chr15:43853767:G:A	43853767	NA,A	NA,G	NA,1	NA,inf	NA,inf	NA,0.882895	0.000132186	0.000132189
2	chr15:42423462:G:C	42423462	NA,C	NA,G	NA,1	NA,inf	NA,inf	NA,0.882254	0.000132046	0.000132049
2	chr15:42096098:C:T	42096098	NA,T	NA,C	NA,1	NA,inf	NA,inf	NA,0.881883	0.000131946	0.000131949
2	chr15:43818112:C:T	43818112	T,NA	C,NA	1,NA	inf,NA	inf,NA	1.30613,NA	0.000131912	0.000131915
2	chr15:44303983:G:T	44303983	NA,T	NA,G	NA,1	NA,inf	NA,inf	NA,0.880898	0.000131736	0.000131739
2	chr15:42436811:C:T	42436811	NA,T	NA,C	NA,1	NA,inf	NA,inf	NA,0.880668	0.000131693	0.000131696
2	chr15:43022629:A:T	43022629	NA,T	NA,A	NA,1	NA,-inf	NA,inf	NA,0.880507	0.000131648	0.00013165
2	chr15:42294009:G:C	42294009	C,C	G,G	1,1	-inf,-inf	inf,inf	1.85854,0.338619	0.000131385	0.000131389
2	chr15:43075751:G:A	43075751	NA,A	NA,G	NA,1	NA,-inf	NA,inf	NA,0.879077	0.000131349	0.000131352
2	chr15:41966877:G:A	41966877	NA,A	NA,G	NA,1	NA,-inf	NA,inf	NA,0.878959	0.00013133	0.000131334
2	chr15:44171881:A:G	44171881	NA,G	NA,A	NA,1	NA,inf	NA,inf	NA,0.878794	0.000131292	0.000131295
2	chr15:43873449:G:A	43873449	NA,A	NA,G	NA,1	NA,inf	NA,inf	NA,0.877007	0.000130916	0.000130919
2	chr15:43247923:A:G	43247923	NA,G	NA,A	NA,1	NA,-inf	NA,inf	NA,0.876303	0.000130753	0.000130756
2	chr15:43449978:A:T	43449978	NA,T	NA,A	NA,1	NA,-inf	NA,inf	NA,0.874915	0.000130471	0.000130474
2	chr15:42193331:T:C	42193331	NA,C	NA,T	NA,1	NA,-inf	NA,inf	NA,0.873394	0.000130125	0.000130128
2	chr15:42269814:T:C	42269814	NA,C	NA,T	NA,1	NA,-inf	NA,inf	NA,0.871805	0.000129798	0.000129801
2	chr15:42532399:T:C	42532399	NA,C	NA,T	NA,1	NA,-inf	NA,inf	NA,0.871713	0.000129766	0.000129769
2	chr15:42491060:C:T	42491060	NA,T	NA,C	NA,1	NA,-inf	NA,inf	NA,0.871238	0.000129665	0.000129668
2	chr15:42133131:A:C	42133131	NA,C	NA,A	NA,1	NA,inf	NA,inf	NA,0.870669	0.00012956	0.000129563
2	chr15:43103025:A:G	43103025	NA,G	NA,A	NA,1	NA,-inf	NA,inf	NA,0.870544	0.000129509	0.000129512
2	chr15:44135865:G:A	44135865	A,NA	G,NA	1,NA	-inf,NA	inf,NA	1.12326,NA	0.000129506	0.000129509
2	chr15:43160567:CAAT:C	43160567	NA,C	NA,CAAT	NA,1	NA,inf	NA,inf	NA,0.870415	0.000129505	0.000129508
2	chr15:43321363:G:A	43321363	A,A	G,G	1,1	inf,-inf	inf,inf	2.3982,0.0728825	0.000129407	0.000129411
2	chr15:43252735:T:C	43252735	NA,C	NA,T	NA,1	NA,-inf	NA,inf	NA,0.868402	0.000129052	0.000129055
2	chr15:43403033:A:G	43403033	G,G	A,A	1,1	inf,-inf	inf,inf	2.41093,0.0247604	0.000128902	0.000128906
2	chr15:43800842:T:C	43800842	C,NA	T,NA	1,NA	inf,NA	inf,NA	1.2945,NA	0.000128732	0.000128736
2	chr15:44272765:G:A	44272765	NA,A	NA,G	NA,1	NA,inf	NA,inf	NA,0.866702	0.000128728	0.000128731
2	chr15:43256920:A:G	43256920	NA,G	NA,A	NA,1	NA,inf	NA,inf	NA,0.865371	0.000128434	0.000128437
2	chr15:42122877:T:G	42122877	NA,G	NA,T	NA,1	NA,-inf	NA,inf	NA,0.865154	0.000128385	0.000128388
2	chr15:42094712:G:A	42094712	NA,A	NA,G	NA,1	NA,inf	NA,inf	NA,0.864556	0.000128269	0.000128272
2	chr15:42269068:G:A	42269068	NA,A	NA,G	NA,1	NA,-inf	NA,inf	NA,0.864255	0.000128206	0.000128209
2	chr15:43061425:C:T	43061425	NA,T	NA,C	NA,1	NA,-inf	NA,inf	NA,0.86292	0.000127914	0.000127917
2	chr15:42761324:T:C	42761324	C,C	T,T	1,1	inf,inf	inf,inf	0.325787,1.82491	0.000127866	0.000127868
2	chr15:42740815:A:G	42740815	G,G	A,A	1,1	inf,inf	inf,inf	0.254835,1.86003	0.000127572	0.000127575
2	chr15:42435685:T:G	42435685	NA,G	NA,T	NA,1	NA,inf	NA,inf	NA,0.860875	0.000127508	0.000127511
2	chr15:43173840:T:G	43173840	NA,G	NA,T	NA,1	NA,-inf	NA,inf	NA,0.860682	0.000127457	0.00012746
2	chr15:43157986:C:T	43157986	NA,T	NA,C	NA,1	NA,-inf	NA,inf	NA,0.858714	0.000127073	0.000127077
2	chr15:43322114:T:C	43322114	C,C	T,T	1,1	inf,-inf	inf,inf	2.39062,0.0572804	0.000126962	0.000126966
2	chr15:43547929:C:T	43547929	NA,T	NA,C	NA,1	NA,-inf	NA,inf	NA,0.858068	0.000126929	0.000126932
2	chr15:42587488:T:G	42587488	NA,G	NA,T	NA,1	NA,-inf	NA,inf	NA,0.858134	0.000126919	0.000126922
2	chr15:44269662:C:T	44269662	NA,T	NA,C	NA,1	NA,-inf	NA,inf	NA,0.857454	0.000126788	0.000126791
2	chr15:43955768:GTC:G	43955768	NA,G	NA,GTC	NA,1	NA,-inf	NA,inf	NA,0.856606	0.00012661	0.000126613
2	chr15:42029302:C:T	42029302	NA,T	NA,C	NA,1	NA,-inf	NA,inf	NA,0.856331	0.000126561	0.000126564
2	chr15:42321145:T:C	42321145	NA,C	NA,T	NA,1	NA,-inf	NA,inf	NA,0.855719	0.000126432	0.000126435
2	chr15:43806140:C:T	43806140	NA,T	NA,C	NA,1	NA,inf	NA,inf	NA,0.855463	0.000126367	0.000126371
2	chr15:41997324:C:T	41997324	T,T	C,C	1,1	-inf,-inf	inf,inf	1.11572,1.36209	0.000126183	0.000126188
2	chr15:43092490:A:G	43092490	NA,G	NA,A	NA,1	NA,-inf	NA,inf	NA,0.854478	0.000126166	0.000126168
2	chr15:43288621:A:G	43288621	G,G	A,A	1,1	inf,inf	inf,inf	0.301939,0.685128	0.000126162	0.000126162
2	chr15:42559402:T:C	42559402	NA,C	NA,T	NA,1	NA,-inf	NA,inf	NA,0.854185	0.000126106	0.000126109
2	chr15:44006623:C:T	44006623	NA,T	NA,C	NA,1	NA,inf	NA,inf	NA,0.852898	0.000125856	0.000125858
2	chr15:42555048:G:C	42555048	NA,C	NA,G	NA,1	NA,-inf	NA,inf	NA,0.852858	0.000125834	0.000125837
2	chr15:44490806:A:G	44490806	NA,G	NA,A	NA,1	NA,inf	NA,inf	NA,0.852821	0.00012583	0.000125833
2	chr15:44134583:G:C	44134583	NA,C	NA,G	NA,1	NA,inf	NA,inf	NA,0.85244	0.000125746	0.000125749
2	chr15:42671608:T:A	42671608	NA,A	NA,T	NA,1	NA,-inf	NA,inf	NA,0.852293	0.000125736	0.000125739
2	chr15:44277746:T:C	44277746	NA,C	NA,T	NA,1	NA,inf	NA,inf	NA,0.851737	0.000125626	0.000125629
2	chr15:43094639:A:C	43094639	NA,C	NA,A	NA,1	NA,-inf	NA,inf	NA,0.851422	0.00012554	0.000125543
2	chr15:42401635:G:A	42401635	NA,A	NA,G	NA,1	NA,inf	NA,inf	NA,0.851264	0.000125526	0.000125529
2	chr15:41962245:G:A	41962245	NA,A	NA,G	NA,1	NA,-inf	NA,inf	NA,0.851036	0.000125476	0.00012548
2	chr15:43526121:G:A	43526121	NA,A	NA,G	NA,1	NA,inf	NA,inf	NA,0.8506	0.000125373	0.000125376
2	chr15:42029330:A:G	42029330	NA,G	NA,A	NA,1	NA,-inf	NA,inf	NA,0.850236	0.000125311	0.000125315
2	chr15:42750530:T:C	42750530	C,C	T,T	1,1	inf,inf	inf,inf	0.313248,1.82035	0.000125154	0.000125156
2	chr15:42341131:T:C	42341131	NA,C	NA,T	NA,1	NA,-inf	NA,inf	NA,0.848629	0.000124973	0.000124976
2	chr15:42374541:G:A	42374541	NA,A	NA,G	NA,1	NA,-inf	NA,inf	NA,0.84737	0.000124723	0.000124726
2	chr15:42392190:G:C	42392190	NA,C	NA,G	NA,1	NA,-inf	NA,inf	NA,0.847174	0.000124683	0.000124686
2	chr15:42591444:C:T	42591444	NA,T	NA,C	NA,1	NA,inf	NA,inf	NA,0.846751	0.0001246	0.000124603
2	chr15:42518759:A:G	42518759	NA,G	NA,A	NA,1	NA,-inf	NA,inf	NA,0.845735	0.000124389	0.000124392
2	chr15:42007905:G:A	42007905	NA,A	NA,G	NA,1	NA,-inf	NA,inf	NA,0.8442	0.000124083	0.000124086
2	chr15:44223013:C:T	44223013	NA,T	NA,C	NA,1	NA,inf	NA,inf	NA,0.843913	0.00012403	0.000124033
2	chr15:44160275:G:C	44160275	NA,C	NA,G	NA,1	NA,inf	NA,inf	NA,0.84396	0.000124028	0.000124031
2	chr15:42145148:A:C	42145148	NA,C	NA,A	NA,1	NA,inf	NA,inf	NA,0.843915	0.000124027	0.00012403
2	chr15:44222022:A:G	44222022	NA,G	NA,A	NA,1	NA,inf	NA,inf	NA,0.843825	0.000124012	0.000124015
2	chr15:42093432:G:T	42093432	NA,T	NA,G	NA,1	NA,inf	NA,inf	NA,0.843832	0.000124005	0.000124008
2	chr15:42939606:G:T	42939606	NA,T	NA,G	NA,1	NA,-inf	NA,inf	NA,0.843648	0.000123964	0.000123967
2	chr15:43537565:T:C	43537565	NA,C	NA,T	NA,1	NA,inf	NA,inf	NA,0.843251	0.000123897	0.0001239
2	chr15:41986085:G:A	41986085	NA,A	NA,G	NA,1	NA,inf	NA,inf	NA,0.842904	0.000123825	0.000123828
2	chr15:42403324:G:A	42403324	NA,A	NA,G	NA,1	NA,inf	NA,inf	NA,0.841796	0.00012361	0.000123613
2	chr15:42103054:C:A	42103054	NA,A	NA,C	NA,1	NA,-inf	NA,inf	NA,0.841748	0.000123588	0.000123592
2	chr15:42521271:T:C	42521271	NA,C	NA,T	NA,1	NA,-inf	NA,inf	NA,0.840017	0.00012324	0.000123243
2	chr15:43498930:T:C	43498930	NA,C	NA,T	NA,1	NA,-inf	NA,inf	NA,0.838947	0.000123044	0.000123047
2	chr15:42517304:T:C	42517304	NA,C	NA,T	NA,1	NA,-inf	NA,inf	NA,0.837646	0.000122767	0.000122771
2	chr15:42859274:T:C	42859274	C,NA	T,NA	1,NA	-inf,NA	inf,NA	1.02911,NA	0.000122543	0.000122545
2	chr15:42070825:C:T	42070825	NA,T	NA,C	NA,1	NA,inf	NA,inf	NA,0.836204	0.000122491	0.000122494
2	chr15:42708165:T:A	42708165	NA,A	NA,T	NA,1	NA,inf	NA,inf	NA,0.836054	0.000122462	0.000122465
2	chr15:42577779:G:C	42577779	NA,C	NA,G	NA,1	NA,inf	NA,inf	NA,0.835975	0.000122447	0.00012245
2	chr15:42632036:G:T	42632036	T,NA	G,NA	1,NA	-inf,NA	inf,NA	0.993932,NA	0.000122422	0.000122424
2	chr15:44051391:G:A	44051391	NA,A	NA,G	NA,1	NA,inf	NA,inf	NA,0.835874	0.000122412	0.000122415
2	chr15:42473941:C:T	42473941	NA,T	NA,C	NA,1	NA,inf	NA,inf	NA,0.834912	0.000122241	0.000122244
2	chr15:41932676:C:T	41932676	NA,T	NA,C	NA,1	NA,inf	NA,inf	NA,0.834698	0.00012218	0.000122183
2	chr15:44464680:T:C	44464680	NA,C	NA,T	NA,1	NA,inf	NA,inf	NA,0.834746	0.000122164	0.000122167
2	chr15:43956187:T:A	43956187	NA,A	NA,T	NA,1	NA,inf	NA,inf	NA,0.833928	0.000122049	0.000122052
2	chr15:43078355:A:C	43078355	NA,C	NA,A	NA,1	NA,-inf	NA,inf	NA,0.833813	0.000122007	0.00012201
2	chr15:44670026:C:T	44670026	NA,T	NA,C	NA,1	NA,inf	NA,inf	NA,0.833575	0.000121978	0.000121981
2	chr15:44006642:A:G	44006642	NA,G	NA,A	NA,1	NA,inf	NA,inf	NA,0.833513	0.000121958	0.00012196
2	chr15:42993741:G:A	42993741	NA,A	NA,G	NA,1	NA,-inf	NA,inf	NA,0.833224	0.000121888	0.00012189
2	chr15:43402885:T:A	43402885	A,A	T,T	1,1	inf,inf	inf,inf	0.210147,0.873078	0.000121849	0.000121849
2	chr15:43090689:A:G	43090689	NA,G	NA,A	NA,1	NA,-inf	NA,inf	NA,0.831669	0.000121576	0.000121579
2	chr15:42474089:T:C	42474089	NA,C	NA,T	NA,1	NA,inf	NA,inf	NA,0.830389	0.000121349	0.000121352
2	chr15:43298279:C:T	43298279	NA,T	NA,C	NA,1	NA,-inf	NA,inf	NA,0.830255	0.000121312	0.000121314
2	chr15:41948432:A:G	41948432	NA,G	NA,A	NA,1	NA,inf	NA,inf	NA,0.829906	0.000121243	0.000121246
2	chr15:42391152:C:T	42391152	NA,T	NA,C	NA,1	NA,inf	NA,inf	NA,0.829717	0.000121216	0.000121219
2	chr15:43089467:C:T	43089467	NA,T	NA,C	NA,1	NA,-inf	NA,inf	NA,0.82952	0.000121159	0.000121162
2	chr15:42000891:G:A	42000891	NA,A	NA,G	NA,1	NA,inf	NA,inf	NA,0.828004	0.000120866	0.000120869
2	chr15:42691981:C:G	42691981	NA,G	NA,C	NA,1	NA,inf	NA,inf	NA,0.82789	0.00012085	0.000120853
2	chr15:43265806:A:G	43265806	G,G	A,A	1,1	inf,inf	inf,inf	2.15329,0.574398	0.000120213	0.000120218
2	chr15:43634715:C:T	43634715	NA,T	NA,C	NA,1	NA,-inf	NA,inf	NA,0.824437	0.000120173	0.000120175
2	chr15:43017231:G:A	43017231	NA,A	NA,G	NA,1	NA,-inf	NA,inf	NA,0.824183	0.00012012	0.000120123
2	chr15:43007999:G:A	43007999	NA,A	NA,G	NA,1	NA,inf	NA,inf	NA,0.824047	0.00012011	0.000120113
2	chr15:42370576:G:A	42370576	NA,A	NA,G	NA,1	NA,-inf	NA,inf	NA,0.824012	0.000120093	0.000120096
2	chr15:44074685:T:C	44074685	NA,C	NA,T	NA,1	NA,inf	NA,inf	NA,0.822765	0.000119858	0.00011986
2	chr15:44769885:A:T	44769885	T,NA	A,NA	1,NA	-inf,NA	inf,NA	1.01669,NA	0.000119606	0.000119609
2	chr15:43101772:A:G	43101772	NA,G	NA,A	NA,1	NA,-inf	NA,inf	NA,0.820652	0.00011943	0.000119433
2	chr15:42584555:T:A	42584555	NA,A	NA,T	NA,1	NA,-inf	NA,inf	NA,0.820045	0.00011932	0.000119323
2	chr15:42393201:A:G	42393201	NA,G	NA,A	NA,1	NA,inf	NA,inf	NA,0.819411	0.000119216	0.000119219
2	chr15:43337207:T:C	43337207	C,C	T,T	1,1	inf,inf	inf,inf	0.297138,0.599636	0.000119124	0.000119125
2	chr15:44094043:A:G	44094043	NA,G	NA,A	NA,1	NA,inf	NA,inf	NA,0.818925	0.000119117	0.00011912
2	chr15:42362977:T:C	42362977	NA,C	NA,T	NA,1	NA,inf	NA,inf	NA,0.817167	0.000118775	0.000118778
2	chr15:41948078:AC:A	41948078	NA,A	NA,AC	NA,1	NA,-inf	NA,inf	NA,0.817084	0.000118767	0.00011877
2	chr15:42122574:G:A	42122574	NA,A	NA,G	NA,1	NA,-inf	NA,inf	NA,0.816662	0.000118682	0.000118685
2	chr15:43466995:G:C	43466995	NA,C	NA,G	NA,1	NA,-inf	NA,inf	NA,0.816607	0.000118667	0.00011867
2	chr15:42831473:T:C	42831473	C,C	T,T	1,1	inf,inf	inf,inf	1.007,1.49444	0.000118502	0.000118506
2	chr15:42361869:T:C	42361869	NA,C	NA,T	NA,1	NA,-inf	NA,inf	NA,0.814768	0.000118319	0.000118322
2	chr15:43215607:G:GGCC	43215607	NA,GGCC	NA,G	NA,1	NA,-inf	NA,inf	NA,0.814815	0.000118316	0.000118319
2	chr15:44549914:C:T	44549914	NA,T	NA,C	NA,1	NA,inf	NA,inf	NA,0.814549	0.000118284	0.000118287
2	chr15:43214313:G:A	43214313	NA,A	NA,G	NA,1	NA,-inf	NA,inf	NA,0.813357	0.000118061	0.000118064
2	chr15:44327882:T:C	44327882	NA,C	NA,T	NA,1	NA,inf	NA,inf	NA,0.813294	0.000118028	0.000118031
2	chr15:43143958:A:G	43143958	NA,G	NA,A	NA,1	NA,-inf	NA,inf	NA,0.81279	0.000117979	0.000117983
2	chr15:43705228:C:T	43705228	NA,T	NA,C	NA,1	NA,-inf	NA,inf	NA,0.812945	0.000117967	0.00011797
2	chr15:42136227:AT:A	42136227	NA,A	NA,AT	NA,1	NA,inf	NA,inf	NA,0.81272	0.000117932	0.000117934
2	chr15:41974064:T:A	41974064	A,A	T,T	1,1	inf,inf	inf,inf	1.35844,0.807969	0.000117914	0.000117917
2	chr15:44684569:A:C	44684569	NA,C	NA,A	NA,1	NA,-inf	NA,inf	NA,0.812107	0.000117818	0.000117821
2	chr15:43770738:G:A	43770738	NA,A	NA,G	NA,1	NA,-inf	NA,inf	NA,0.811547	0.000117719	0.000117722
2	chr15:44029776:C:T	44029776	NA,T	NA,C	NA,1	NA,inf	NA,inf	NA,0.8103	0.000117483	0.000117486
2	chr15:44675813:A:G	44675813	NA,G	NA,A	NA,1	NA,-inf	NA,inf	NA,0.809841	0.000117389	0.000117392
2	chr15:42997595:G:A	42997595	NA,A	NA,G	NA,1	NA,-inf	NA,inf	NA,0.809723	0.000117365	0.000117368
2	chr15:41978076:C:T	41978076	T,T	C,C	1,1	inf,inf	inf,inf	1.7199,0.339972	0.000117328	0.000117332
2	chr15:42647601:A:G	42647601	NA,G	NA,A	NA,1	NA,inf	NA,inf	NA,0.809162	0.000117263	0.000117266
2	chr15:43957557:G:T	43957557	NA,T	NA,G	NA,1	NA,inf	NA,inf	NA,0.808512	0.000117148	0.000117151
2	chr15:42884940:G:A	42884940	NA,A	NA,G	NA,1	NA,-inf	NA,inf	NA,0.80811	0.000117059	0.000117063
2	chr15:42736562:C:A	42736562	NA,A	NA,C	NA,1	NA,inf	NA,inf	NA,0.808099	0.000117059	0.000117062
2	chr15:44145425:TC:T	44145425	NA,T	NA,TC	NA,1	NA,inf	NA,inf	NA,0.808071	0.000117056	0.000117059
2	chr15:44202371:A:G	44202371	NA,G	NA,A	NA,1	NA,inf	NA,inf	NA,0.8073	0.000116897	0.0001169
2	chr15:43142092:A:G	43142092	NA,G	NA,A	NA,1	NA,-inf	NA,inf	NA,0.807234	0.000116882	0.000116885
2	chr15:43766969:A:G	43766969	NA,G	NA,A	NA,1	NA,inf	NA,inf	NA,0.806413	0.000116746	0.000116748
2	chr15:43514981:C:T	43514981	NA,T	NA,C	NA,1	NA,inf	NA,inf	NA,0.806384	0.000116738	0.000116741
2	chr15:42503515:A:G	42503515	NA,G	NA,A	NA,1	NA,-inf	NA,inf	NA,0.805666	0.000116597	0.0001166
2	chr15:44010306:ACAAT:A	44010306	NA,A	NA,ACAAT	NA,1	NA,inf	NA,inf	NA,0.804628	0.000116411	0.000116414
2	chr15:42127055:T:A	42127055	NA,A	NA,T	NA,1	NA,-inf	NA,inf	NA,0.804363	0.000116359	0.000116362
2	chr15:42643651:A:G	42643651	G,G	A,A	1,1	inf,inf	inf,inf	0.45352,1.71029	0.000116322	0.000116325
2	chr15:42361415:G:C	42361415	NA,C	NA,G	NA,1	NA,inf	NA,inf	NA,0.804055	0.000116309	0.000116311
2	chr15:43011820:G:A	43011820	NA,A	NA,G	NA,1	NA,-inf	NA,inf	NA,0.803938	0.00011627	0.000116273
2	chr15:42117072:A:G	42117072	NA,G	NA,A	NA,1	NA,inf	NA,inf	NA,0.803855	0.000116265	0.000116267
2	chr15:41945890:C:A	41945890	A,NA	C,NA	1,NA	inf,NA	inf,NA	1.1789,NA	0.00011607	0.000116074
2	chr15:43011980:G:A	43011980	NA,A	NA,G	NA,1	NA,-inf	NA,inf	NA,0.802709	0.000116042	0.000116044
2	chr15:43049470:G:A	43049470	NA,A	NA,G	NA,1	NA,-inf	NA,inf	NA,0.802411	0.000115994	0.000115996
2	chr15:42121360:G:C	42121360	NA,C	NA,G	NA,1	NA,inf	NA,inf	NA,0.801572	0.00011584	0.000115842
2	chr15:42425807:T:G	42425807	NA,G	NA,T	NA,1	NA,-inf	NA,inf	NA,0.801309	0.00011578	0.000115782
2	chr15:42712970:G:A	42712970	NA,A	NA,G	NA,1	NA,inf	NA,inf	NA,0.80047	0.00011564	0.000115642
2	chr15:41983270:C:A	41983270	A,A	C,C	1,1	inf,inf	inf,inf	0.263741,1.79491	0.000115554	0.000115557
2	chr15:44282082:A:G	44282082	NA,G	NA,A	NA,1	NA,-inf	NA,inf	NA,0.799229	0.000115409	0.000115412
2	chr15:42512589:G:A	42512589	NA,A	NA,G	NA,1	NA,-inf	NA,inf	NA,0.798777	0.000115316	0.000115319
2	chr15:44005325:G:T	44005325	NA,T	NA,G	NA,1	NA,inf	NA,inf	NA,0.798689	0.000115308	0.000115311
2	chr15:42772459:A:G	42772459	NA,G	NA,A	NA,1	NA,inf	NA,inf	NA,0.798601	0.000115294	0.000115297
2	chr15:42217931:TATCTA:T	42217931	NA,T	NA,TATCTA	NA,1	NA,inf	NA,inf	NA,0.79856	0.000115281	0.000115284
2	chr15:44675281:C:T	44675281	NA,T	NA,C	NA,1	NA,-inf	NA,inf	NA,0.798094	0.000115198	0.000115201
2	chr15:42720264:G:A	42720264	NA,A	NA,G	NA,1	NA,-inf	NA,inf	NA,0.797457	0.000115073	0.000115076
2	chr15:43379347:A:G	43379347	G,G	A,A	1,1	inf,-inf	inf,inf	2.24218,0.223706	0.000114973	0.000114977
2	chr15:44011611:A:G	44011611	NA,G	NA,A	NA,1	NA,inf	NA,inf	NA,0.796306	0.000114869	0.000114872
2	chr15:42333140:C:A	42333140	NA,A	NA,C	NA,1	NA,inf	NA,inf	NA,0.796264	0.000114846	0.000114849
2	chr15:41973356:C:T	41973356	NA,T	NA,C	NA,1	NA,-inf	NA,inf	NA,0.795409	0.000114706	0.000114709
2	chr15:44016707:A:G	44016707	G,G	A,A	1,1	inf,-inf	inf,inf	3.01539,1.80904	0.000114609	0.000115103
2	chr15:44017863:C:T	44017863	NA,T	NA,C	NA,1	NA,inf	NA,inf	NA,0.79445	0.000114517	0.00011452
2	chr15:42480594:T:C	42480594	C,C	T,T	1,1	-inf,inf	inf,inf	1.99624,0.155788	0.000114479	0.000114483
2	chr15:42984738:T:C	42984738	NA,C	NA,T	NA,1	NA,-inf	NA,inf	NA,0.793194	0.000114304	0.000114307
2	chr15:43910131:C:T	43910131	NA,T	NA,C	NA,1	NA,-inf	NA,inf	NA,0.792506	0.000114164	0.000114167
2	chr15:42392035:C:T	42392035	NA,T	NA,C	NA,1	NA,inf	NA,inf	NA,0.792378	0.000114154	0.000114157
2	chr15:44046593:G:A	44046593	NA,A	NA,G	NA,1	NA,inf	NA,inf	NA,0.792054	0.000114091	0.000114094
2	chr15:42072949:T:C	42072949	NA,C	NA,T	NA,1	NA,-inf	NA,inf	NA,0.791759	0.000114033	0.000114036
2	chr15:43215893:C:T	43215893	NA,T	NA,C	NA,1	NA,-inf	NA,inf	NA,0.791606	0.000113994	0.000113997
2	chr15:42583078:C:A	42583078	A,A	C,C	1,1	inf,-inf	inf,inf	0.119479,1.78158	0.00011398	0.000113982
2	chr15:44035711:G:C	44035711	NA,C	NA,G	NA,1	NA,inf	NA,inf	NA,0.791501	0.000113979	0.000113982
2	chr15:43213390:C:T	43213390	NA,T	NA,C	NA,1	NA,-inf	NA,inf	NA,0.791408	0.000113958	0.000113961
2	chr15:42010851:A:G	42010851	G,NA	A,NA	1,NA	inf,NA	inf,NA	1.35612,NA	0.000113945	0.00011395
2	chr15:43549679:A:T	43549679	NA,T	NA,A	NA,1	NA,-inf	NA,inf	NA,0.791122	0.000113942	0.000113945
2	chr15:42650064:C:T	42650064	T,NA	C,NA	1,NA	-inf,NA	inf,NA	0.951868,NA	0.000113883	0.000113885
2	chr15:44273885:C:T	44273885	NA,T	NA,C	NA,1	NA,-inf	NA,inf	NA,0.790462	0.000113794	0.000113797
2	chr15:44297124:T:C	44297124	NA,C	NA,T	NA,1	NA,inf	NA,inf	NA,0.790116	0.000113724	0.000113727
2	chr15:42079444:A:G	42079444	NA,G	NA,A	NA,1	NA,inf	NA,inf	NA,0.789809	0.00011368	0.000113682
2	chr15:42528391:G:A	42528391	A,A	G,G	1,1	-inf,inf	inf,inf	2.97797,0.552834	0.000113662	0.000113701
2	chr15:43322395:A:G	43322395	NA,G	NA,A	NA,1	NA,inf	NA,inf	NA,0.789634	0.000113649	0.000113652
2	chr15:43844452:T:C	43844452	NA,C	NA,T	NA,1	NA,-inf	NA,inf	NA,0.789193	0.000113564	0.000113567
2	chr15:44287589:T:TG	44287589	NA,TG	NA,T	NA,1	NA,inf	NA,inf	NA,0.78902	0.000113546	0.000113549
2	chr15:44103216:C:T	44103216	NA,T	NA,C	NA,1	NA,-inf	NA,inf	NA,0.787172	0.000113203	0.000113206
2	chr15:41969049:G:A	41969049	NA,A	NA,G	NA,1	NA,-inf	NA,inf	NA,0.786376	0.000113063	0.000113066
2	chr15:43738901:C:G	43738901	NA,G	NA,C	NA,1	NA,-inf	NA,inf	NA,0.786284	0.000113052	0.000113055
2	chr15:42123996:C:G	42123996	NA,G	NA,C	NA,1	NA,inf	NA,inf	NA,0.785044	0.000112823	0.000112826
2	chr15:42432778:G:A	42432778	NA,A	NA,G	NA,1	NA,inf	NA,inf	NA,0.784875	0.000112788	0.000112791
2	chr15:42155721:G:A	42155721	A,A	G,G	1,1	-inf,-inf	inf,inf	1.63052,0.34982	0.000112651	0.000112653
2	chr15:44134362:C:T	44134362	NA,T	NA,C	NA,1	NA,inf	NA,inf	NA,0.783084	0.000112469	0.000112472
2	chr15:42009921:T:C	42009921	C,C	T,T	1,1	-inf,-inf	inf,inf	1.50372,0.936385	0.000112435	0.00011244
2	chr15:42994373:C:T	42994373	T,T	C,C	1,1	-inf,-inf	inf,inf	0.943559,1.4709	0.000112289	0.000112292
2	chr15:42584597:C:T	42584597	NA,T	NA,C	NA,1	NA,inf	NA,inf	NA,0.781851	0.000112245	0.000112248
2	chr15:44046943:A:G	44046943	NA,G	NA,A	NA,1	NA,inf	NA,inf	NA,0.781377	0.000112164	0.000112167
2	chr15:43276596:G:A	43276596	NA,A	NA,G	NA,1	NA,-inf	NA,inf	NA,0.781333	0.000112151	0.000112153
2	chr15:42080593:ATTAAG:A	42080593	NA,A	NA,ATTAAG	NA,1	NA,-inf	NA,inf	NA,0.780975	0.000112093	0.000112096
2	chr15:41943118:C:T	41943118	T,T	C,C	1,1	-inf,-inf	inf,inf	1.17362,0.960457	0.000111982	0.000111984
2	chr15:44677130:A:C	44677130	NA,C	NA,A	NA,1	NA,-inf	NA,inf	NA,0.780176	0.00011195	0.000111953
2	chr15:42120813:C:T	42120813	NA,T	NA,C	NA,1	NA,inf	NA,inf	NA,0.778401	0.000111632	0.000111635
2	chr15:42680984:C:G	42680984	NA,G	NA,C	NA,1	NA,inf	NA,inf	NA,0.777441	0.000111464	0.000111467
2	chr15:43796812:CTT:C	43796812	NA,C	NA,CTT	NA,1	NA,inf	NA,inf	NA,0.777121	0.000111408	0.000111411
2	chr15:42948589:C:A	42948589	NA,A	NA,C	NA,1	NA,-inf	NA,inf	NA,0.776831	0.000111355	0.000111357
2	chr15:44025579:T:C	44025579	NA,C	NA,T	NA,1	NA,inf	NA,inf	NA,0.776842	0.000111347	0.00011135
2	chr15:43043962:G:T	43043962	NA,T	NA,G	NA,1	NA,inf	NA,inf	NA,0.77601	0.000111218	0.000111221
2	chr15:43516259:G:A	43516259	NA,A	NA,G	NA,1	NA,inf	NA,inf	NA,0.775563	0.000111131	0.000111133
2	chr15:41989861:A:G	41989861	NA,G	NA,A	NA,1	NA,inf	NA,inf	NA,0.775314	0.000111085	0.000111088
2	chr15:42494252:G:A	42494252	NA,A	NA,G	NA,1	NA,-inf	NA,inf	NA,0.774896	0.000111003	0.000111006
2	chr15:42486602:TTTAGTA:T	42486602	NA,T	NA,TTTAGTA	NA,1	NA,inf	NA,inf	NA,0.774595	0.000110958	0.00011096
2	chr15:43016363:AAAT:A	43016363	NA,A	NA,AAAT	NA,1	NA,inf	NA,inf	NA,0.771733	0.000110465	0.000110468
2	chr15:42093897:G:A	42093897	NA,A	NA,G	NA,1	NA,inf	NA,inf	NA,0.771685	0.00011045	0.000110453
2	chr15:41914818:C:T	41914818	T,T	C,C	1,1	-inf,-inf	inf,inf	1.36655,0.761239	0.000110448	0.000110451
2	chr15:42489155:C:A	42489155	NA,A	NA,C	NA,1	NA,-inf	NA,inf	NA,0.771111	0.000110341	0.000110344
2	chr15:43281223:G:A	43281223	A,A	G,G	1,1	inf,inf	inf,inf	0.239989,0.748449	0.000110279	0.000110279
2	chr15:43096130:G:T	43096130	NA,T	NA,G	NA,1	NA,-inf	NA,inf	NA,0.770643	0.000110266	0.000110268
2	chr15:44331155:C:T	44331155	NA,T	NA,C	NA,1	NA,inf	NA,inf	NA,0.769754	0.000110118	0.000110121
2	chr15:44033722:T:C	44033722	NA,C	NA,T	NA,1	NA,inf	NA,inf	NA,0.769682	0.000110088	0.000110091
2	chr15:42597148:T:G	42597148	NA,G	NA,T	NA,1	NA,-inf	NA,inf	NA,0.769524	0.00011006	0.000110062
2	chr15:44140025:T:C	44140025	NA,C	NA,T	NA,1	NA,inf	NA,inf	NA,0.768028	0.00010981	0.000109813
2	chr15:43100811:C:T	43100811	NA,T	NA,C	NA,1	NA,inf	NA,inf	NA,0.767915	0.000109791	0.000109794
2	chr15:44696418:T:C	44696418	NA,C	NA,T	NA,1	NA,-inf	NA,inf	NA,0.767814	0.000109765	0.000109768
2	chr15:42530769:A:G	42530769	NA,G	NA,A	NA,1	NA,inf	NA,inf	NA,0.767669	0.000109738	0.000109741
2	chr15:42591874:A:T	42591874	NA,T	NA,A	NA,1	NA,-inf	NA,inf	NA,0.766122	0.000109469	0.000109471
2	chr15:42754003:A:G	42754003	NA,G	NA,A	NA,1	NA,-inf	NA,inf	NA,0.765593	0.000109403	0.000109406
2	chr15:42982370:C:T	42982370	NA,T	NA,C	NA,1	NA,-inf	NA,inf	NA,0.765583	0.000109382	0.000109385
2	chr15:42279686:G:T	42279686	NA,T	NA,G	NA,1	NA,-inf	NA,inf	NA,0.765474	0.000109368	0.00010937
2	chr15:43457333:A:G	43457333	NA,G	NA,A	NA,1	NA,inf	NA,inf	NA,0.765417	0.000109362	0.000109365
2	chr15:42301042:A:G	42301042	NA,G	NA,A	NA,1	NA,-inf	NA,inf	NA,0.764306	0.000109157	0.00010916
2	chr15:42984813:G:T	42984813	NA,T	NA,G	NA,1	NA,-inf	NA,inf	NA,0.762436	0.000108833	0.000108836
2	chr15:42090712:G:A	42090712	A,A	G,G	1,1	inf,-inf	inf,inf	0.0167964,1.8269	0.000108813	0.000108816
2	chr15:41932857:T:C	41932857	NA,C	NA,T	NA,1	NA,-inf	NA,inf	NA,0.762254	0.000108811	0.000108813
2	chr15:43975566:A:G	43975566	NA,G	NA,A	NA,1	NA,inf	NA,inf	NA,0.762177	0.000108804	0.000108807
2	chr15:43265492:C:T	43265492	NA,T	NA,C	NA,1	NA,inf	NA,inf	NA,0.761807	0.000108735	0.000108738
2	chr15:42582627:T:A	42582627	NA,A	NA,T	NA,1	NA,-inf	NA,inf	NA,0.761831	0.000108727	0.00010873
2	chr15:42406086:G:A	42406086	NA,A	NA,G	NA,1	NA,-inf	NA,inf	NA,0.761157	0.000108618	0.000108621
2	chr15:42361580:G:T	42361580	NA,T	NA,G	NA,1	NA,inf	NA,inf	NA,0.761015	0.000108602	0.000108605
2	chr15:44686457:G:A	44686457	NA,A	NA,G	NA,1	NA,-inf	NA,inf	NA,0.760875	0.000108574	0.000108577
2	chr15:41916446:A:T	41916446	NA,T	NA,A	NA,1	NA,inf	NA,inf	NA,0.760874	0.00010857	0.000108573
2	chr15:43245055:C:T	43245055	NA,T	NA,C	NA,1	NA,inf	NA,inf	NA,0.760654	0.000108544	0.000108547
2	chr15:44685761:G:C	44685761	NA,C	NA,G	NA,1	NA,-inf	NA,inf	NA,0.760596	0.000108526	0.000108529
2	chr15:44670356:G:A	44670356	A,NA	G,NA	1,NA	inf,NA	inf,NA	1.11824,NA	0.000108515	0.000108518
2	chr15:42078502:T:C	42078502	NA,C	NA,T	NA,1	NA,inf	NA,inf	NA,0.7604	0.00010849	0.000108493
2	chr15:43653788:AC:A	43653788	A,NA	AC,NA	1,NA	inf,NA	inf,NA	1.19006,NA	0.000108336	0.000108339
2	chr15:44664197:T:G	44664197	G,NA	T,NA	1,NA	inf,NA	inf,NA	1.11649,NA	0.000108228	0.000108231
2	chr15:41992671:T:G	41992671	NA,G	NA,T	NA,1	NA,inf	NA,inf	NA,0.758665	0.000108194	0.000108196
2	chr15:42958303:T:A	42958303	NA,A	NA,T	NA,1	NA,-inf	NA,inf	NA,0.75826	0.000108117	0.00010812
2	chr15:44258451:T:C	44258451	NA,C	NA,T	NA,1	NA,inf	NA,inf	NA,0.75742	0.000107983	0.000107986
2	chr15:43281231:A:T	43281231	T,T	A,A	1,1	inf,inf	inf,inf	0.238887,0.737173	0.000107856	0.000107857
2	chr15:44245346:G:A	44245346	NA,A	NA,G	NA,1	NA,-inf	NA,inf	NA,0.756529	0.000107824	0.000107826
2	chr15:42140443:G:A	42140443	NA,A	NA,G	NA,1	NA,inf	NA,inf	NA,0.756188	0.00010777	0.000107773
2	chr15:43180955:T:C	43180955	NA,C	NA,T	NA,1	NA,-inf	NA,inf	NA,0.75589	0.000107709	0.000107711
2	chr15:42599759:A:C	42599759	NA,C	NA,A	NA,1	NA,inf	NA,inf	NA,0.755824	0.000107708	0.000107711
2	chr15:42374102:G:A	42374102	NA,A	NA,G	NA,1	NA,-inf	NA,inf	NA,0.755426	0.00010764	0.000107643
2	chr15:42591685:G:A	42591685	NA,A	NA,G	NA,1	NA,-inf	NA,inf	NA,0.754794	0.000107525	0.000107528
2	chr15:43419678:C:G	43419678	G,G	C,C	1,1	inf,inf	inf,inf	0.291177,0.657881	0.000107392	0.000107393
2	chr15:42397788:C:T	42397788	NA,T	NA,C	NA,1	NA,inf	NA,inf	NA,0.753695	0.000107353	0.000107356
2	chr15:43968264:A:G	43968264	G,NA	A,NA	1,NA	-inf,NA	inf,NA	1.01466,NA	0.00010725	0.000107253
2	chr15:43395186:G:A	43395186	NA,A	NA,G	NA,1	NA,-inf	NA,inf	NA,0.752188	0.000107092	0.000107094
2	chr15:44091322:A:G	44091322	NA,G	NA,A	NA,1	NA,inf	NA,inf	NA,0.751275	0.000106947	0.00010695
2	chr15:42578300:G:T	42578300	NA,T	NA,G	NA,1	NA,inf	NA,inf	NA,0.750271	0.000106769	0.000106771
2	chr15:42508354:G:A	42508354	NA,A	NA,G	NA,1	NA,-inf	NA,inf	NA,0.750111	0.000106738	0.000106741
2	chr15:43936969:T:C	43936969	NA,C	NA,T	NA,1	NA,inf	NA,inf	NA,0.749837	0.000106704	0.000106707
2	chr15:42402761:G:A	42402761	NA,A	NA,G	NA,1	NA,-inf	NA,inf	NA,0.749774	0.000106684	0.000106687
2	chr15:42711673:C:T	42711673	NA,T	NA,C	NA,1	NA,inf	NA,inf	NA,0.74951	0.000106646	0.000106649
2	chr15:42090771:G:A	42090771	NA,A	NA,G	NA,1	NA,-inf	NA,inf	NA,0.749419	0.000106633	0.000106636
2	chr15:43006842:T:C	43006842	NA,C	NA,T	NA,1	NA,-inf	NA,inf	NA,0.749125	0.000106578	0.00010658
2	chr15:44072592:G:A	44072592	NA,A	NA,G	NA,1	NA,inf	NA,inf	NA,0.74843	0.000106469	0.000106472
2	chr15:42507690:G:C	42507690	NA,C	NA,G	NA,1	NA,-inf	NA,inf	NA,0.747327	0.000106271	0.000106274
2	chr15:44680449:A:G	44680449	NA,G	NA,A	NA,1	NA,-inf	NA,inf	NA,0.746994	0.000106222	0.000106225
2	chr15:44550771:A:C	44550771	NA,C	NA,A	NA,1	NA,inf	NA,inf	NA,0.746566	0.000106144	0.000106147
2	chr15:42721342:A:G	42721342	NA,G	NA,A	NA,1	NA,-inf	NA,inf	NA,0.74642	0.00010612	0.000106123
2	chr15:44147399:G:A	44147399	NA,A	NA,G	NA,1	NA,inf	NA,inf	NA,0.745047	0.000105892	0.000105895
2	chr15:43069783:C:T	43069783	NA,T	NA,C	NA,1	NA,-inf	NA,inf	NA,0.744945	0.000105873	0.000105876
2	chr15:42593605:C:A	42593605	NA,A	NA,C	NA,1	NA,inf	NA,inf	NA,0.74471	0.000105839	0.000105841
2	chr15:43624463:T:C	43624463	NA,C	NA,T	NA,1	NA,inf	NA,inf	NA,0.74433	0.000105772	0.000105775
2	chr15:43781524:AAAAC:A	43781524	NA,A	NA,AAAAC	NA,1	NA,-inf	NA,inf	NA,0.744075	0.000105743	0.000105745
2	chr15:42130553:TG:T	42130553	NA,T	NA,TG	NA,1	NA,inf	NA,inf	NA,0.743172	0.000105587	0.00010559
2	chr15:44748903:T:C	44748903	C,NA	T,NA	1,NA	-inf,NA	inf,NA	0.954712,NA	0.000105531	0.000105534
2	chr15:41929630:GGGAAGTTGGTAAAAAAA:G	41929630	NA,G	NA,GGGAAGTTGGTAAAAAAA	NA,1	NA,-inf	NA,inf	NA,0.742747	0.000105515	0.000105518
2	chr15:44014644:G:A	44014644	NA,A	NA,G	NA,1	NA,-inf	NA,inf	NA,0.742616	0.000105487	0.00010549
2	chr15:44136724:T:C	44136724	NA,C	NA,T	NA,1	NA,inf	NA,inf	NA,0.74228	0.000105426	0.000105429
2	chr15:42729430:C:T	42729430	T,T	C,C	1,1	inf,inf	inf,inf	0.095081,1.79953	0.000105391	0.000105392
2	chr15:43989756:ACAGGGACAG:A	43989756	NA,A	NA,ACAGGGACAG	NA,1	NA,inf	NA,inf	NA,0.741913	0.000105384	0.000105386
2	chr15:41911105:C:T	41911105	NA,T	NA,C	NA,1	NA,inf	NA,inf	NA,0.741881	0.000105368	0.000105371
2	chr15:43851206:G:A	43851206	NA,A	NA,G	NA,1	NA,inf	NA,inf	NA,0.741471	0.00010531	0.000105312
2	chr15:42130557:A:T	42130557	NA,T	NA,A	NA,1	NA,inf	NA,inf	NA,0.741167	0.000105256	0.000105258
2	chr15:42907139:C:A	42907139	NA,A	NA,C	NA,1	NA,-inf	NA,inf	NA,0.741156	0.000105242	0.000105245
2	chr15:42102484:C:T	42102484	NA,T	NA,C	NA,1	NA,inf	NA,inf	NA,0.740779	0.00010519	0.000105193
2	chr15:43890161:G:A	43890161	NA,A	NA,G	NA,1	NA,inf	NA,inf	NA,0.740044	0.000105066	0.000105069
2	chr15:43979521:C:T	43979521	NA,T	NA,C	NA,1	NA,inf	NA,inf	NA,0.739751	0.000105026	0.000105029
2	chr15:43990431:G:T	43990431	NA,T	NA,G	NA,1	NA,inf	NA,inf	NA,0.739556	0.000104994	0.000104997
2	chr15:42865627:G:A	42865627	NA,A	NA,G	NA,1	NA,inf	NA,inf	NA,0.739607	0.000104986	0.000104989
2	chr15:42141313:C:T	42141313	NA,T	NA,C	NA,1	NA,inf	NA,inf	NA,0.738471	0.000104807	0.00010481
2	chr15:44375270:C:T	44375270	NA,T	NA,C	NA,1	NA,-inf	NA,inf	NA,0.738289	0.00010478	0.000104782
2	chr15:42003521:T:C	42003521	NA,C	NA,T	NA,1	NA,-inf	NA,inf	NA,0.738127	0.000104752	0.000104755
2	chr15:43449496:C:T	43449496	NA,T	NA,C	NA,1	NA,inf	NA,inf	NA,0.737909	0.000104714	0.000104717
2	chr15:42884810:G:A	42884810	NA,A	NA,G	NA,1	NA,-inf	NA,inf	NA,0.737843	0.000104697	0.000104699
2	chr15:42447070:C:G	42447070	NA,G	NA,C	NA,1	NA,inf	NA,inf	NA,0.737226	0.000104607	0.00010461
2	chr15:43993255:C:T	43993255	NA,T	NA,C	NA,1	NA,inf	NA,inf	NA,0.73666	0.000104518	0.000104521
2	chr15:43301031:G:A	43301031	NA,A	NA,G	NA,1	NA,-inf	NA,inf	NA,0.736381	0.000104501	0.000104504
2	chr15:44125869:C:T	44125869	NA,T	NA,C	NA,1	NA,inf	NA,inf	NA,0.736533	0.00010448	0.000104483
2	chr15:42200322:T:A	42200322	NA,A	NA,T	NA,1	NA,inf	NA,inf	NA,0.736068	0.000104413	0.000104415
2	chr15:42601438:G:A	42601438	NA,A	NA,G	NA,1	NA,-inf	NA,inf	NA,0.735888	0.000104376	0.000104379
2	chr15:42670011:A:T	42670011	T,T	A,A	1,1	inf,inf	inf,inf	0.0281423,1.80317	0.000104364	0.000104366
2	chr15:42702748:T:C	42702748	NA,C	NA,T	NA,1	NA,-inf	NA,inf	NA,0.734176	0.000104112	0.000104114
2	chr15:43818757:T:C	43818757	NA,C	NA,T	NA,1	NA,-inf	NA,inf	NA,0.734143	0.000104108	0.00010411
2	chr15:42506065:C:T	42506065	NA,T	NA,C	NA,1	NA,inf	NA,inf	NA,0.733563	0.000104007	0.00010401
2	chr15:43962793:C:T	43962793	NA,T	NA,C	NA,1	NA,-inf	NA,inf	NA,0.733507	0.00010399	0.000103993
2	chr15:42615089:A:T	42615089	NA,T	NA,A	NA,1	NA,-inf	NA,inf	NA,0.733497	0.000103986	0.000103988
2	chr15:42128008:G:A	42128008	NA,A	NA,G	NA,1	NA,-inf	NA,inf	NA,0.733345	0.000103981	0.000103984
2	chr15:43788838:C:G	43788838	NA,G	NA,C	NA,1	NA,-inf	NA,inf	NA,0.732955	0.000103914	0.000103917
2	chr15:42395267:G:A	42395267	NA,A	NA,G	NA,1	NA,-inf	NA,inf	NA,0.730165	0.00010345	0.000103453
2	chr15:42719904:T:G	42719904	NA,G	NA,T	NA,1	NA,inf	NA,inf	NA,0.730015	0.000103421	0.000103424
2	chr15:43257808:G:A	43257808	NA,A	NA,G	NA,1	NA,inf	NA,inf	NA,0.729786	0.000103395	0.000103397
2	chr15:43624653:C:T	43624653	T,NA	C,NA	1,NA	inf,NA	inf,NA	1.17046,NA	0.000103369	0.000103371
2	chr15:42432199:C:T	42432199	NA,T	NA,C	NA,1	NA,inf	NA,inf	NA,0.729392	0.000103332	0.000103335
2	chr15:42319437:T:C	42319437	NA,C	NA,T	NA,1	NA,inf	NA,inf	NA,0.729381	0.000103327	0.00010333
2	chr15:42289317:C:G	42289317	NA,G	NA,C	NA,1	NA,inf	NA,inf	NA,0.72926	0.000103294	0.000103297
2	chr15:44143561:A:G	44143561	NA,G	NA,A	NA,1	NA,inf	NA,inf	NA,0.729217	0.00010329	0.000103293
2	chr15:42432596:G:C	42432596	NA,C	NA,G	NA,1	NA,inf	NA,inf	NA,0.72849	0.000103186	0.000103189
2	chr15:44179774:T:C	44179774	NA,C	NA,T	NA,1	NA,inf	NA,inf	NA,0.72554	0.000102699	0.000102701
2	chr15:42730054:G:A	42730054	NA,A	NA,G	NA,1	NA,inf	NA,inf	NA,0.724148	0.000102488	0.00010249
2	chr15:42588918:G:A	42588918	NA,A	NA,G	NA,1	NA,-inf	NA,inf	NA,0.723953	0.000102446	0.000102449
2	chr15:43626551:C:T	43626551	NA,T	NA,C	NA,1	NA,inf	NA,inf	NA,0.723771	0.000102427	0.000102429
2	chr15:42390507:T:A	42390507	A,NA	T,NA	1,NA	-inf,NA	inf,NA	1.29661,NA	0.000102411	0.000102414
2	chr15:43197599:TG:T	43197599	NA,T	NA,TG	NA,1	NA,-inf	NA,inf	NA,0.722173	0.000102198	0.000102201
2	chr15:44113768:A:C	44113768	NA,C	NA,A	NA,1	NA,-inf	NA,inf	NA,0.722274	0.000102183	0.000102186
2	chr15:43823944:G:A	43823944	NA,A	NA,G	NA,1	NA,-inf	NA,inf	NA,0.721838	0.000102125	0.000102127
2	chr15:43906973:G:C	43906973	NA,C	NA,G	NA,1	NA,-inf	NA,inf	NA,0.72147	0.000102053	0.000102056
2	chr15:43824237:ATATATAT:A	43824237	NA,A	NA,ATATATAT	NA,1	NA,-inf	NA,inf	NA,0.721137	0.000102014	0.000102016
2	chr15:42728846:G:A	42728846	NA,A	NA,G	NA,1	NA,inf	NA,inf	NA,0.721009	0.000101985	0.000101988
2	chr15:43765667:T:A	43765667	NA,A	NA,T	NA,1	NA,-inf	NA,inf	NA,0.720489	0.000101911	0.000101913
2	chr15:44290960:C:T	44290960	NA,T	NA,C	NA,1	NA,inf	NA,inf	NA,0.720404	0.000101896	0.000101899
2	chr15:41911380:T:C	41911380	NA,C	NA,T	NA,1	NA,inf	NA,inf	NA,0.720062	0.000101833	0.000101835
2	chr15:41935849:C:CA	41935849	NA,CA	NA,C	NA,1	NA,-inf	NA,inf	NA,0.719577	0.000101761	0.000101763
2	chr15:42904360:T:C	42904360	C,C	T,T	1,1	inf,inf	inf,inf	0.734672,1.57342	0.000101718	0.000101721
2	chr15:42391059:C:T	42391059	NA,T	NA,C	NA,1	NA,-inf	NA,inf	NA,0.718143	0.000101528	0.000101531
2	chr15:42141511:G:A	42141511	NA,A	NA,G	NA,1	NA,inf	NA,inf	NA,0.718102	0.00010152	0.000101522
2	chr15:43867564:A:ATG	43867564	ATG,NA	A,NA	1,NA	inf,NA	inf,NA	1.27642,NA	0.000101453	0.000101456
2	chr15:42025090:G:A	42025090	NA,A	NA,G	NA,1	NA,-inf	NA,inf	NA,0.717623	0.00010145	0.000101453
2	chr15:42702004:A:C	42702004	NA,C	NA,A	NA,1	NA,-inf	NA,inf	NA,0.717255	0.000101381	0.000101384
2	chr15:44122435:G:A	44122435	NA,A	NA,G	NA,1	NA,-inf	NA,inf	NA,0.717078	0.000101362	0.000101365
2	chr15:43780252:G:C	43780252	NA,C	NA,G	NA,1	NA,-inf	NA,inf	NA,0.717009	0.00010136	0.000101362
2	chr15:42728718:T:A	42728718	NA,A	NA,T	NA,1	NA,inf	NA,inf	NA,0.716759	0.000101313	0.000101315
2	chr15:44331439:A:G	44331439	NA,G	NA,A	NA,1	NA,-inf	NA,inf	NA,0.716745	0.000101313	0.000101315
2	chr15:42189071:T:C	42189071	NA,C	NA,T	NA,1	NA,-inf	NA,inf	NA,0.715617	0.000101124	0.000101127
2	chr15:43545580:T:G	43545580	NA,G	NA,T	NA,1	NA,inf	NA,inf	NA,0.71549	0.000101114	0.000101116
2	chr15:44380095:C:T	44380095	NA,T	NA,C	NA,1	NA,inf	NA,inf	NA,0.715034	0.000101015	0.000101017
2	chr15:43831501:C:T	43831501	NA,T	NA,C	NA,1	NA,inf	NA,inf	NA,0.71468	0.000100992	0.000100995
2	chr15:41936914:TCCAGGA:T	41936914	NA,T	NA,TCCAGGA	NA,1	NA,-inf	NA,inf	NA,0.71455	0.000100968	0.000100971
2	chr15:44545031:C:T	44545031	NA,T	NA,C	NA,1	NA,inf	NA,inf	NA,0.71414	0.000100905	0.000100907
2	chr15:42110360:A:C	42110360	NA,C	NA,A	NA,1	NA,inf	NA,inf	NA,0.713447	0.000100792	0.000100794
2	chr15:42247926:T:G	42247926	NA,G	NA,T	NA,1	NA,inf	NA,inf	NA,0.711592	0.000100501	0.000100503
2	chr15:42587185:A:C	42587185	NA,C	NA,A	NA,1	NA,-inf	NA,inf	NA,0.711312	0.00010045	0.000100452
2	chr15:42510732:C:T	42510732	NA,T	NA,C	NA,1	NA,inf	NA,inf	NA,0.71096	0.000100402	0.000100405
2	chr15:44074060:T:A	44074060	A,A	T,T	1,1	inf,-inf	inf,inf	2.93896,1.78331	0.000100331	0.00010075
2	chr15:42469534:CA:C	42469534	NA,C	NA,CA	NA,1	NA,-inf	NA,inf	NA,0.709954	0.000100243	0.000100245
2	chr15:43952736:C:T	43952736	NA,T	NA,C	NA,1	NA,inf	NA,inf	NA,0.709803	0.00010023	0.000100233
2	chr15:41925961:C:T	41925961	NA,T	NA,C	NA,1	NA,inf	NA,inf	NA,0.709105	0.000100114	0.000100117
2	chr15:42553571:T:A	42553571	NA,A	NA,T	NA,1	NA,inf	NA,inf	NA,0.708989	0.000100093	0.000100096
2	chr15:44169692:C:T	44169692	T,T	C,C	1,1	inf,-inf	inf,inf	2.19886,1.77612	9.99656e-05	0.00010005
2	chr15:43250504:T:A	43250504	A,NA	T,NA	1,NA	-inf,NA	inf,NA	0.839886,NA	9.99442e-05	9.99459e-05
2	chr15:41971169:T:G	41971169	NA,G	NA,T	NA,1	NA,-inf	NA,inf	NA,0.707297	9.98371e-05	9.98398e-05
2	chr15:42650924:A:G	42650924	NA,G	NA,A	NA,1	NA,-inf	NA,inf	NA,0.707286	9.98291e-05	9.98316e-05
2	chr15:43175644:G:A	43175644	NA,A	NA,G	NA,1	NA,-inf	NA,inf	NA,0.707142	9.98002e-05	9.98024e-05
2	chr15:43723527:G:A	43723527	NA,A	NA,G	NA,1	NA,inf	NA,inf	NA,0.70664	9.97401e-05	9.97425e-05
2	chr15:42011662:C:T	42011662	NA,T	NA,C	NA,1	NA,-inf	NA,inf	NA,0.706131	9.96538e-05	9.96564e-05
2	chr15:42078694:C:T	42078694	NA,T	NA,C	NA,1	NA,inf	NA,inf	NA,0.705636	9.95772e-05	9.95797e-05
2	chr15:42492595:T:C	42492595	C,C	T,T	1,1	-inf,-inf	inf,inf	0.0592876,1.73925	9.95002e-05	9.9502e-05
2	chr15:43803202:A:T	43803202	NA,T	NA,A	NA,1	NA,inf	NA,inf	NA,0.704727	9.94443e-05	9.94468e-05
2	chr15:42137206:CT:C	42137206	NA,C	NA,CT	NA,1	NA,inf	NA,inf	NA,0.70384	9.93005e-05	9.93029e-05
2	chr15:44501195:G:A	44501195	A,A	G,G	1,1	-inf,inf	inf,inf	0.643747,1.19268	9.92821e-05	9.92837e-05
2	chr15:43552713:A:C	43552713	NA,C	NA,A	NA,1	NA,inf	NA,inf	NA,0.703087	9.91871e-05	9.91895e-05
2	chr15:41950561:C:T	41950561	NA,T	NA,C	NA,1	NA,-inf	NA,inf	NA,0.702805	9.91458e-05	9.91485e-05
2	chr15:42080007:A:C	42080007	C,C	A,A	1,1	-inf,inf	inf,inf	1.35832,0.396218	9.91021e-05	9.91041e-05
2	chr15:42032961:G:A	42032961	NA,A	NA,G	NA,1	NA,-inf	NA,inf	NA,0.702527	9.90996e-05	9.91022e-05
2	chr15:43885311:T:G	43885311	NA,G	NA,T	NA,1	NA,inf	NA,inf	NA,0.702532	9.90995e-05	9.9102e-05
2	chr15:43890390:A:G	43890390	NA,G	NA,A	NA,1	NA,inf	NA,inf	NA,0.701661	9.89646e-05	9.8967e-05
2	chr15:44158848:CTCAG:C	44158848	NA,C	NA,CTCAG	NA,1	NA,inf	NA,inf	NA,0.700975	9.88633e-05	9.88656e-05
2	chr15:43748702:TAAAG:T	43748702	NA,T	NA,TAAAG	NA,1	NA,inf	NA,inf	NA,0.700836	9.88478e-05	9.88503e-05
2	chr15:42952016:C:T	42952016	NA,T	NA,C	NA,1	NA,-inf	NA,inf	NA,0.700533	9.87881e-05	9.87906e-05
2	chr15:44689898:T:C	44689898	NA,C	NA,T	NA,1	NA,inf	NA,inf	NA,0.699825	9.86821e-05	9.86845e-05
2	chr15:42558792:T:C	42558792	NA,C	NA,T	NA,1	NA,-inf	NA,inf	NA,0.699816	9.86777e-05	9.868e-05
2	chr15:42112979:A:G	42112979	NA,G	NA,A	NA,1	NA,inf	NA,inf	NA,0.699741	9.86765e-05	9.8679e-05
2	chr15:43541155:C:T	43541155	NA,T	NA,C	NA,1	NA,-inf	NA,inf	NA,0.699804	9.86754e-05	9.86777e-05
2	chr15:44692712:A:G	44692712	NA,G	NA,A	NA,1	NA,inf	NA,inf	NA,0.699626	9.86517e-05	9.86541e-05
2	chr15:44306560:G:T	44306560	NA,T	NA,G	NA,1	NA,inf	NA,inf	NA,0.698215	9.84408e-05	9.84434e-05
2	chr15:44261741:C:A	44261741	NA,A	NA,C	NA,1	NA,inf	NA,inf	NA,0.697749	9.83647e-05	9.83671e-05
2	chr15:42643619:CTA:C	42643619	C,C	CTA,CTA	1,1	inf,inf	inf,inf	0.3434,1.68278	9.83186e-05	9.8321e-05
2	chr15:42154998:A:G	42154998	NA,G	NA,A	NA,1	NA,-inf	NA,inf	NA,0.697098	9.82687e-05	9.82713e-05
2	chr15:42567563:G:T	42567563	NA,T	NA,G	NA,1	NA,-inf	NA,inf	NA,0.696855	9.82274e-05	9.82297e-05
2	chr15:42066126:A:T	42066126	NA,T	NA,A	NA,1	NA,-inf	NA,inf	NA,0.69669	9.82082e-05	9.82108e-05
2	chr15:44443726:A:T	44443726	T,T	A,A	1,1	-inf,inf	inf,inf	0.631953,1.198	9.81954e-05	9.8197e-05
2	chr15:43776958:A:G	43776958	NA,G	NA,A	NA,1	NA,inf	NA,inf	NA,0.695479	9.80288e-05	9.80311e-05
2	chr15:42576159:T:C	42576159	NA,C	NA,T	NA,1	NA,-inf	NA,inf	NA,0.694256	9.78418e-05	9.78443e-05
2	chr15:42520300:C:T	42520300	NA,T	NA,C	NA,1	NA,-inf	NA,inf	NA,0.694213	9.7828e-05	9.78302e-05
2	chr15:42565176:T:C	42565176	NA,C	NA,T	NA,1	NA,-inf	NA,inf	NA,0.694165	9.78207e-05	9.78229e-05
2	chr15:43042962:G:A	43042962	NA,A	NA,G	NA,1	NA,-inf	NA,inf	NA,0.69415	9.78161e-05	9.78184e-05
2	chr15:43175860:T:C	43175860	NA,C	NA,T	NA,1	NA,-inf	NA,inf	NA,0.693641	9.77388e-05	9.7741e-05
2	chr15:43922088:G:C	43922088	C,C	G,G	1,1	-inf,inf	inf,inf	0.913237,1.55653	9.77184e-05	9.77226e-05
2	chr15:44625976:G:A	44625976	NA,A	NA,G	NA,1	NA,inf	NA,inf	NA,0.693315	9.76955e-05	9.76979e-05
2	chr15:43124503:C:T	43124503	NA,T	NA,C	NA,1	NA,inf	NA,inf	NA,0.693081	9.76672e-05	9.76696e-05
2	chr15:42369973:A:G	42369973	NA,G	NA,A	NA,1	NA,-inf	NA,inf	NA,0.691735	9.74679e-05	9.74705e-05
2	chr15:43790978:C:CAGGAT	43790978	NA,CAGGAT	NA,C	NA,1	NA,inf	NA,inf	NA,0.691695	9.74631e-05	9.74655e-05
2	chr15:43290849:T:C	43290849	C,C	T,T	1,1	inf,inf	inf,inf	0.250202,0.643956	9.74348e-05	9.74351e-05
2	chr15:42643606:TCGGCTGAGG:T	42643606	T,T	TCGGCTGAGG,TCGGCTGAGG	1,1	inf,inf	inf,inf	0.34107,1.67833	9.7292e-05	9.72943e-05
2	chr15:42858976:G:A	42858976	NA,A	NA,G	NA,1	NA,-inf	NA,inf	NA,0.690289	9.72445e-05	9.72466e-05
2	chr15:42089944:T:G	42089944	NA,G	NA,T	NA,1	NA,-inf	NA,inf	NA,0.690256	9.72425e-05	9.72451e-05
2	chr15:44670448:C:T	44670448	NA,T	NA,C	NA,1	NA,inf	NA,inf	NA,0.689479	9.71199e-05	9.71223e-05
2	chr15:42936372:C:T	42936372	NA,T	NA,C	NA,1	NA,-inf	NA,inf	NA,0.689164	9.70763e-05	9.70784e-05
2	chr15:43400637:G:A	43400637	NA,A	NA,G	NA,1	NA,-inf	NA,inf	NA,0.688555	9.69851e-05	9.69873e-05
2	chr15:42278177:G:A	42278177	NA,A	NA,G	NA,1	NA,inf	NA,inf	NA,0.688549	9.69843e-05	9.69867e-05
2	chr15:41997477:C:T	41997477	T,T	C,C	1,1	-inf,-inf	inf,inf	1.12175,1.21511	9.69297e-05	9.69334e-05
2	chr15:42976687:TCA:T	42976687	NA,T	NA,TCA	NA,1	NA,-inf	NA,inf	NA,0.687544	9.68282e-05	9.68304e-05
2	chr15:44691481:A:C	44691481	NA,C	NA,A	NA,1	NA,inf	NA,inf	NA,0.68738	9.68068e-05	9.68092e-05
2	chr15:42643622:G:C	42643622	C,C	G,G	1,1	inf,inf	inf,inf	0.331568,1.68027	9.67416e-05	9.67439e-05
2	chr15:42646932:G:A	42646932	NA,A	NA,G	NA,1	NA,inf	NA,inf	NA,0.686885	9.67366e-05	9.6739e-05
2	chr15:42285898:T:C	42285898	NA,C	NA,T	NA,1	NA,inf	NA,inf	NA,0.686851	9.67314e-05	9.67338e-05
2	chr15:44012352:A:C	44012352	NA,C	NA,A	NA,1	NA,inf	NA,inf	NA,0.686635	9.67062e-05	9.67086e-05
2	chr15:42900286:C:T	42900286	NA,T	NA,C	NA,1	NA,inf	NA,inf	NA,0.686465	9.66765e-05	9.66789e-05
2	chr15:42423501:T:C	42423501	NA,C	NA,T	NA,1	NA,inf	NA,inf	NA,0.686407	9.66726e-05	9.66749e-05
2	chr15:42199002:G:A	42199002	NA,A	NA,G	NA,1	NA,inf	NA,inf	NA,0.686331	9.66542e-05	9.66566e-05
2	chr15:42095005:T:C	42095005	C,C	T,T	1,1	-inf,-inf	inf,inf	1.44718,0.121299	9.65469e-05	9.65484e-05
2	chr15:44166436:G:T	44166436	T,T	G,G	1,1	inf,-inf	inf,inf	2.19345,1.75649	9.64615e-05	9.65424e-05
2	chr15:42546433:G:A	42546433	NA,A	NA,G	NA,1	NA,-inf	NA,inf	NA,0.684705	9.64068e-05	9.6409e-05
2	chr15:41974368:G:A	41974368	NA,A	NA,G	NA,1	NA,-inf	NA,inf	NA,0.684624	9.64047e-05	9.64073e-05
2	chr15:43722951:G:A	43722951	NA,A	NA,G	NA,1	NA,inf	NA,inf	NA,0.684487	9.63876e-05	9.639e-05
2	chr15:42726361:C:T	42726361	T,T	C,C	1,1	inf,inf	inf,inf	0.540031,1.53346	9.61274e-05	9.61295e-05
2	chr15:43368186:G:A	43368186	A,NA	G,NA	1,NA	inf,NA	inf,NA	1.12348,NA	9.61065e-05	9.6109e-05
2	chr15:42972421:T:C	42972421	NA,C	NA,T	NA,1	NA,-inf	NA,inf	NA,0.682609	9.60971e-05	9.60992e-05
2	chr15:44349627:A:G	44349627	NA,G	NA,A	NA,1	NA,-inf	NA,inf	NA,0.682279	9.60568e-05	9.60592e-05
2	chr15:43066218:T:C	43066218	NA,C	NA,T	NA,1	NA,inf	NA,inf	NA,0.68146	9.59403e-05	9.59427e-05
2	chr15:42687263:C:T	42687263	NA,T	NA,C	NA,1	NA,inf	NA,inf	NA,0.681297	9.59166e-05	9.5919e-05
2	chr15:41996173:C:T	41996173	NA,T	NA,C	NA,1	NA,inf	NA,inf	NA,0.680516	9.57979e-05	9.58003e-05
2	chr15:43109241:T:C	43109241	NA,C	NA,T	NA,1	NA,inf	NA,inf	NA,0.680491	9.57683e-05	9.57706e-05
2	chr15:43860396:C:CTT	43860396	NA,CTT	NA,C	NA,1	NA,inf	NA,inf	NA,0.679041	9.55858e-05	9.55882e-05
2	chr15:43814904:C:G	43814904	NA,G	NA,C	NA,1	NA,inf	NA,inf	NA,0.679041	9.55858e-05	9.55882e-05
2	chr15:43408452:GC:G	43408452	NA,G	NA,GC	NA,1	NA,-inf	NA,inf	NA,0.678814	9.5578e-05	9.55807e-05
2	chr15:43867372:C:T	43867372	NA,T	NA,C	NA,1	NA,inf	NA,inf	NA,0.678813	9.55524e-05	9.55548e-05
2	chr15:44278983:G:C	44278983	NA,C	NA,G	NA,1	NA,inf	NA,inf	NA,0.678754	9.5537e-05	9.55394e-05
2	chr15:42831798:C:T	42831798	NA,T	NA,C	NA,1	NA,inf	NA,inf	NA,0.678613	9.55202e-05	9.55226e-05
2	chr15:44056336:C:T	44056336	NA,T	NA,C	NA,1	NA,inf	NA,inf	NA,0.678611	9.5518e-05	9.55203e-05
2	chr15:44278377:C:T	44278377	NA,T	NA,C	NA,1	NA,inf	NA,inf	NA,0.678572	9.55126e-05	9.5515e-05
2	chr15:43216006:C:T	43216006	NA,T	NA,C	NA,1	NA,inf	NA,inf	NA,0.678352	9.54869e-05	9.54893e-05
2	chr15:43094407:A:T	43094407	NA,T	NA,A	NA,1	NA,-inf	NA,inf	NA,0.678064	9.5426e-05	9.54282e-05
2	chr15:42144896:CTAAAA:C	42144896	NA,C	NA,CTAAAA	NA,1	NA,inf	NA,inf	NA,0.677915	9.54143e-05	9.54167e-05
2	chr15:43623402:A:C	43623402	NA,C	NA,A	NA,1	NA,inf	NA,inf	NA,0.677739	9.53907e-05	9.5393e-05
2	chr15:43820520:T:G	43820520	NA,G	NA,T	NA,1	NA,inf	NA,inf	NA,0.677584	9.53727e-05	9.53751e-05
2	chr15:43828817:C:G	43828817	NA,G	NA,C	NA,1	NA,inf	NA,inf	NA,0.677563	9.53697e-05	9.5372e-05
2	chr15:44466687:A:G	44466687	NA,G	NA,A	NA,1	NA,inf	NA,inf	NA,0.677282	9.5313e-05	9.53155e-05
2	chr15:43922083:T:A	43922083	A,A	T,T	1,1	-inf,inf	inf,inf	0.923837,1.54849	9.52689e-05	9.52732e-05
2	chr15:43937372:G:C	43937372	C,C	G,G	1,1	inf,-inf	inf,inf	2.01314,0.0202294	9.52274e-05	9.52303e-05
2	chr15:42026839:G:C	42026839	NA,C	NA,G	NA,1	NA,-inf	NA,inf	NA,0.676463	9.52044e-05	9.52069e-05
2	chr15:42862421:T:C	42862421	NA,C	NA,T	NA,1	NA,inf	NA,inf	NA,0.676462	9.52022e-05	9.52046e-05
2	chr15:41925062:A:C	41925062	NA,C	NA,A	NA,1	NA,-inf	NA,inf	NA,0.675986	9.51338e-05	9.51363e-05
2	chr15:42384140:G:A	42384140	NA,A	NA,G	NA,1	NA,inf	NA,inf	NA,0.67554	9.50676e-05	9.507e-05
2	chr15:44030610:T:C	44030610	NA,C	NA,T	NA,1	NA,inf	NA,inf	NA,0.675803	9.50661e-05	9.50682e-05
2	chr15:41975446:G:A	41975446	NA,A	NA,G	NA,1	NA,-inf	NA,inf	NA,0.675254	9.50303e-05	9.50329e-05
2	chr15:43632824:G:C	43632824	NA,C	NA,G	NA,1	NA,-inf	NA,inf	NA,0.67508	9.50085e-05	9.50108e-05
2	chr15:44421811:G:C	44421811	NA,C	NA,G	NA,1	NA,inf	NA,inf	NA,0.674891	9.49815e-05	9.49838e-05
2	chr15:43724698:T:G	43724698	NA,G	NA,T	NA,1	NA,inf	NA,inf	NA,0.674657	9.49358e-05	9.4938e-05
2	chr15:43299107:T:C	43299107	NA,C	NA,T	NA,1	NA,inf	NA,inf	NA,0.674433	9.49145e-05	9.49169e-05
2	chr15:42363902:C:A	42363902	NA,A	NA,C	NA,1	NA,-inf	NA,inf	NA,0.67415	9.48722e-05	9.48747e-05
2	chr15:43239822:A:G	43239822	NA,G	NA,A	NA,1	NA,inf	NA,inf	NA,0.673046	9.47088e-05	9.47112e-05
2	chr15:42983068:A:G	42983068	NA,G	NA,A	NA,1	NA,-inf	NA,inf	NA,0.672721	9.46599e-05	9.46619e-05
2	chr15:42721525:T:C	42721525	C,C	T,T	1,1	inf,inf	inf,inf	0.0900153,1.73237	9.46453e-05	9.46469e-05
2	chr15:43602920:T:C	43602920	C,C	T,T	1,1	-inf,inf	inf,inf	1.99062,1.75063	9.46272e-05	9.468e-05
2	chr15:42090592:T:A	42090592	NA,A	NA,T	NA,1	NA,inf	NA,inf	NA,0.672291	9.45951e-05	9.45975e-05
2	chr15:42151986:C:T	42151986	NA,T	NA,C	NA,1	NA,-inf	NA,inf	NA,0.671816	9.45263e-05	9.45288e-05
2	chr15:44488088:T:C	44488088	NA,C	NA,T	NA,1	NA,-inf	NA,inf	NA,0.671655	9.45053e-05	9.45078e-05
2	chr15:44275247:G:A	44275247	NA,A	NA,G	NA,1	NA,-inf	NA,inf	NA,0.671401	9.44615e-05	9.44638e-05
2	chr15:42965670:T:C	42965670	NA,C	NA,T	NA,1	NA,-inf	NA,inf	NA,0.670952	9.44044e-05	9.44065e-05
2	chr15:42952346:G:A	42952346	NA,A	NA,G	NA,1	NA,-inf	NA,inf	NA,0.670184	9.42878e-05	9.42902e-05
2	chr15:41942524:C:T	41942524	NA,T	NA,C	NA,1	NA,-inf	NA,inf	NA,0.669889	9.42538e-05	9.42563e-05
2	chr15:42534310:T:C	42534310	NA,C	NA,T	NA,1	NA,-inf	NA,inf	NA,0.66993	9.42526e-05	9.42551e-05
2	chr15:44180063:AAAAAAAAAAGGC:A	44180063	NA,A	NA,AAAAAAAAAAGGC	NA,1	NA,-inf	NA,inf	NA,0.669906	9.42451e-05	9.42474e-05
2	chr15:41977093:A:C	41977093	C,C	A,A	1,1	inf,inf	inf,inf	1.43198,0.579878	9.42448e-05	9.42475e-05
2	chr15:43820907:C:T	43820907	NA,T	NA,C	NA,1	NA,inf	NA,inf	NA,0.669725	9.42335e-05	9.42359e-05
2	chr15:42533551:A:G	42533551	NA,G	NA,A	NA,1	NA,-inf	NA,inf	NA,0.66959	9.42038e-05	9.42063e-05
2	chr15:44301848:G:A	44301848	NA,A	NA,G	NA,1	NA,-inf	NA,inf	NA,0.668978	9.412e-05	9.41223e-05
2	chr15:43825359:G:T	43825359	NA,T	NA,G	NA,1	NA,inf	NA,inf	NA,0.668833	9.41058e-05	9.4108e-05
2	chr15:41914546:G:A	41914546	NA,A	NA,G	NA,1	NA,-inf	NA,inf	NA,0.668801	9.40948e-05	9.40972e-05
2	chr15:44347231:A:G	44347231	NA,G	NA,A	NA,1	NA,-inf	NA,inf	NA,0.66834	9.40237e-05	9.40262e-05
2	chr15:42802518:T:C	42802518	C,NA	T,NA	1,NA	-inf,NA	inf,NA	0.850003,NA	9.40234e-05	9.40251e-05
2	chr15:42139378:C:G	42139378	NA,G	NA,C	NA,1	NA,inf	NA,inf	NA,0.668125	9.39937e-05	9.3996e-05
2	chr15:42411496:C:T	42411496	NA,T	NA,C	NA,1	NA,inf	NA,inf	NA,0.667926	9.39682e-05	9.39705e-05
2	chr15:42529589:T:C	42529589	NA,C	NA,T	NA,1	NA,-inf	NA,inf	NA,0.667632	9.39229e-05	9.39254e-05
2	chr15:43823735:G:T	43823735	NA,T	NA,G	NA,1	NA,inf	NA,inf	NA,0.667657	9.39216e-05	9.39239e-05
2	chr15:44727061:T:C	44727061	C,NA	T,NA	1,NA	inf,NA	inf,NA	1.10827,NA	9.38378e-05	9.38405e-05
2	chr15:42403320:G:A	42403320	NA,A	NA,G	NA,1	NA,-inf	NA,inf	NA,0.666976	9.38312e-05	9.38336e-05
2	chr15:42077507:G:A	42077507	NA,A	NA,G	NA,1	NA,inf	NA,inf	NA,0.666336	9.37378e-05	9.37402e-05
2	chr15:42418328:C:T	42418328	NA,T	NA,C	NA,1	NA,inf	NA,inf	NA,0.66626	9.37351e-05	9.37373e-05
2	chr15:43000340:A:C	43000340	C,NA	A,NA	1,NA	-inf,NA	inf,NA	0.848466,NA	9.37312e-05	9.37329e-05
2	chr15:44021276:T:C	44021276	NA,C	NA,T	NA,1	NA,-inf	NA,inf	NA,0.666216	9.37205e-05	9.37229e-05
2	chr15:42583816:T:C	42583816	C,C	T,T	1,1	inf,-inf	inf,inf	0.073537,1.63022	9.37001e-05	9.37014e-05
2	chr15:43280499:C:T	43280499	NA,T	NA,C	NA,1	NA,-inf	NA,inf	NA,0.665909	9.36679e-05	9.367e-05
2	chr15:42525185:G:A	42525185	NA,A	NA,G	NA,1	NA,-inf	NA,inf	NA,0.665835	9.36658e-05	9.36682e-05
2	chr15:43042600:C:T	43042600	NA,T	NA,C	NA,1	NA,-inf	NA,inf	NA,0.665401	9.35993e-05	9.36015e-05
2	chr15:42935141:G:A	42935141	A,A	G,G	1,1	-inf,-inf	inf,inf	0.674378,1.56309	9.35299e-05	9.35325e-05
2	chr15:41990044:G:A	41990044	A,A	G,G	1,1	inf,inf	inf,inf	0.337478,1.64627	9.35251e-05	9.35279e-05
2	chr15:42397040:A:G	42397040	NA,G	NA,A	NA,1	NA,-inf	NA,inf	NA,0.66476	9.35149e-05	9.35173e-05
2	chr15:44685380:G:A	44685380	NA,A	NA,G	NA,1	NA,inf	NA,inf	NA,0.664742	9.3511e-05	9.35133e-05
2	chr15:42946726:A:T	42946726	NA,T	NA,A	NA,1	NA,-inf	NA,inf	NA,0.662685	9.32277e-05	9.32299e-05
2	chr15:43497776:G:A	43497776	NA,A	NA,G	NA,1	NA,inf	NA,inf	NA,0.662403	9.31825e-05	9.31848e-05
2	chr15:42975439:TTC:T	42975439	NA,T	NA,TTC	NA,1	NA,-inf	NA,inf	NA,0.661703	9.30757e-05	9.30778e-05
2	chr15:42684508:C:T	42684508	T,NA	C,NA	1,NA	-inf,NA	inf,NA	0.836157,NA	9.30448e-05	9.30464e-05
2	chr15:44496226:G:A	44496226	A,A	G,G	1,1	-inf,inf	inf,inf	0.683376,1.10938	9.29415e-05	9.2943e-05
2	chr15:44708967:C:T	44708967	NA,T	NA,C	NA,1	NA,-inf	NA,inf	NA,0.659642	9.27931e-05	9.27954e-05
2	chr15:42199818:C:T	42199818	NA,T	NA,C	NA,1	NA,-inf	NA,inf	NA,0.659594	9.27902e-05	9.27927e-05
2	chr15:44513537:T:G	44513537	NA,G	NA,T	NA,1	NA,inf	NA,inf	NA,0.659544	9.27789e-05	9.27812e-05
2	chr15:42984773:A:T	42984773	NA,T	NA,A	NA,1	NA,inf	NA,inf	NA,0.659459	9.27711e-05	9.27735e-05
2	chr15:42285147:A:G	42285147	NA,G	NA,A	NA,1	NA,-inf	NA,inf	NA,0.6592	9.27346e-05	9.2737e-05
2	chr15:43957873:A:G	43957873	NA,G	NA,A	NA,1	NA,inf	NA,inf	NA,0.659135	9.27264e-05	9.27288e-05
2	chr15:43968957:T:C	43968957	C,NA	T,NA	1,NA	inf,NA	inf,NA	1.15356,NA	9.26625e-05	9.2666e-05
2	chr15:42548697:C:T	42548697	NA,T	NA,C	NA,1	NA,-inf	NA,inf	NA,0.65872	9.26575e-05	9.266e-05
2	chr15:42398159:G:T	42398159	NA,T	NA,G	NA,1	NA,-inf	NA,inf	NA,0.658465	9.26232e-05	9.26257e-05
2	chr15:42000335:G:A	42000335	NA,A	NA,G	NA,1	NA,-inf	NA,inf	NA,0.658281	9.2598e-05	9.26005e-05
2	chr15:44289113:C:T	44289113	NA,T	NA,C	NA,1	NA,inf	NA,inf	NA,0.657097	9.2433e-05	9.24355e-05
2	chr15:44285276:T:C	44285276	NA,C	NA,T	NA,1	NA,inf	NA,inf	NA,0.656943	9.24126e-05	9.24148e-05
2	chr15:42471452:G:A	42471452	A,NA	G,NA	1,NA	-inf,NA	inf,NA	0.911624,NA	9.24036e-05	9.24057e-05
2	chr15:42254473:T:C	42254473	NA,C	NA,T	NA,1	NA,-inf	NA,inf	NA,0.655962	9.22799e-05	9.22823e-05
2	chr15:42406826:G:A	42406826	NA,A	NA,G	NA,1	NA,-inf	NA,inf	NA,0.655608	9.2224e-05	9.22264e-05
2	chr15:42240241:T:C	42240241	NA,C	NA,T	NA,1	NA,-inf	NA,inf	NA,0.654543	9.20815e-05	9.2084e-05
2	chr15:42963434:A:G	42963434	G,NA	A,NA	1,NA	-inf,NA	inf,NA	0.892032,NA	9.20519e-05	9.20537e-05
2	chr15:42124638:C:CATCT	42124638	NA,CATCT	NA,C	NA,1	NA,-inf	NA,inf	NA,0.654073	9.2007e-05	9.20093e-05
2	chr15:42469802:C:T	42469802	T,NA	C,NA	1,NA	-inf,NA	inf,NA	0.907884,NA	9.1972e-05	9.19741e-05
2	chr15:44678311:G:T	44678311	NA,T	NA,G	NA,1	NA,inf	NA,inf	NA,0.653452	9.19203e-05	9.19225e-05
2	chr15:42107444:C:T	42107444	T,T	C,C	1,1	-inf,-inf	inf,inf	0.360371,1.56778	9.19133e-05	9.19156e-05
2	chr15:41934487:T:G	41934487	NA,G	NA,T	NA,1	NA,inf	NA,inf	NA,0.653352	9.19044e-05	9.19066e-05
2	chr15:42279142:T:C	42279142	NA,C	NA,T	NA,1	NA,inf	NA,inf	NA,0.653249	9.19001e-05	9.19024e-05
2	chr15:44685202:T:C	44685202	NA,C	NA,T	NA,1	NA,inf	NA,inf	NA,0.652855	9.18377e-05	9.184e-05
2	chr15:43992562:G:A	43992562	NA,A	NA,G	NA,1	NA,inf	NA,inf	NA,0.652727	9.18296e-05	9.18319e-05
2	chr15:42410242:T:C	42410242	NA,C	NA,T	NA,1	NA,inf	NA,inf	NA,0.652578	9.18063e-05	9.18085e-05
2	chr15:44112545:C:G	44112545	NA,G	NA,C	NA,1	NA,inf	NA,inf	NA,0.652183	9.17491e-05	9.17513e-05
2	chr15:43492627:T:C	43492627	NA,C	NA,T	NA,1	NA,inf	NA,inf	NA,0.652101	9.17342e-05	9.17363e-05
2	chr15:44087354:G:A	44087354	NA,A	NA,G	NA,1	NA,inf	NA,inf	NA,0.651755	9.16945e-05	9.16968e-05
2	chr15:42315351:T:A	42315351	NA,A	NA,T	NA,1	NA,inf	NA,inf	NA,0.650763	9.1555e-05	9.15572e-05
2	chr15:44364495:C:T	44364495	NA,T	NA,C	NA,1	NA,inf	NA,inf	NA,0.650323	9.14862e-05	9.14885e-05
2	chr15:44011607:A:C	44011607	NA,C	NA,A	NA,1	NA,inf	NA,inf	NA,0.650193	9.14772e-05	9.14794e-05
2	chr15:44503115:T:G	44503115	G,G	T,T	1,1	-inf,inf	inf,inf	0.638675,1.1494	9.14014e-05	9.14029e-05
2	chr15:42720690:G:A	42720690	NA,A	NA,G	NA,1	NA,inf	NA,inf	NA,0.649531	9.13794e-05	9.13816e-05
2	chr15:43205922:C:T	43205922	NA,T	NA,C	NA,1	NA,-inf	NA,inf	NA,0.64959	9.13791e-05	9.13811e-05
2	chr15:42386266:C:G	42386266	NA,G	NA,C	NA,1	NA,inf	NA,inf	NA,0.649004	9.13117e-05	9.13139e-05
2	chr15:41995789:T:C	41995789	C,C	T,T	1,1	inf,inf	inf,inf	1.02732,1.25781	9.13078e-05	9.13112e-05
2	chr15:42498649:T:G	42498649	NA,G	NA,T	NA,1	NA,inf	NA,inf	NA,0.648668	9.12599e-05	9.12622e-05
2	chr15:42148083:G:A	42148083	NA,A	NA,G	NA,1	NA,-inf	NA,inf	NA,0.648695	9.12585e-05	9.12607e-05
2	chr15:44671218:G:A	44671218	NA,A	NA,G	NA,1	NA,-inf	NA,inf	NA,0.648387	9.12238e-05	9.12261e-05
2	chr15:42363847:C:T	42363847	NA,T	NA,C	NA,1	NA,inf	NA,inf	NA,0.648211	9.12021e-05	9.12043e-05
2	chr15:44617050:G:T	44617050	NA,T	NA,G	NA,1	NA,inf	NA,inf	NA,0.648246	9.11988e-05	9.12011e-05
2	chr15:44281955:C:G	44281955	G,NA	C,NA	1,NA	-inf,NA	inf,NA	0.903845,NA	9.1131e-05	9.1133e-05
2	chr15:43993497:T:C	43993497	NA,C	NA,T	NA,1	NA,inf	NA,inf	NA,0.647677	9.11306e-05	9.11329e-05
2	chr15:41924490:C:T	41924490	NA,T	NA,C	NA,1	NA,-inf	NA,inf	NA,0.647367	9.10819e-05	9.10844e-05
2	chr15:43398102:T:C	43398102	NA,C	NA,T	NA,1	NA,-inf	NA,inf	NA,0.647235	9.10625e-05	9.10645e-05
2	chr15:42751902:T:C	42751902	NA,C	NA,T	NA,1	NA,inf	NA,inf	NA,0.646302	9.09354e-05	9.09377e-05
2	chr15:44649086:A:G	44649086	NA,G	NA,A	NA,1	NA,inf	NA,inf	NA,0.646293	9.09301e-05	9.09324e-05
2	chr15:42008749:T:A	42008749	NA,A	NA,T	NA,1	NA,inf	NA,inf	NA,0.646144	9.09117e-05	9.0914e-05
2	chr15:42029733:T:C	42029733	NA,C	NA,T	NA,1	NA,inf	NA,inf	NA,0.646053	9.09024e-05	9.09046e-05
2	chr15:43206678:T:C	43206678	NA,C	NA,T	NA,1	NA,-inf	NA,inf	NA,0.646046	9.08913e-05	9.08933e-05
2	chr15:43809122:T:C	43809122	NA,C	NA,T	NA,1	NA,inf	NA,inf	NA,0.64506	9.07675e-05	9.07697e-05
2	chr15:42707143:T:TA	42707143	TA,TA	T,T	1,1	inf,inf	inf,inf	0.297687,1.65409	9.06258e-05	9.06278e-05
2	chr15:42370596:A:C	42370596	NA,C	NA,A	NA,1	NA,inf	NA,inf	NA,0.643903	9.06107e-05	9.06129e-05
2	chr15:42060000:G:T	42060000	NA,T	NA,G	NA,1	NA,-inf	NA,inf	NA,0.643738	9.05846e-05	9.05869e-05
2	chr15:42028494:C:T	42028494	NA,T	NA,C	NA,1	NA,inf	NA,inf	NA,0.643695	9.05794e-05	9.05816e-05
2	chr15:42729890:C:T	42729890	NA,T	NA,C	NA,1	NA,-inf	NA,inf	NA,0.643643	9.05759e-05	9.05781e-05
2	chr15:44695378:T:G	44695378	NA,G	NA,T	NA,1	NA,inf	NA,inf	NA,0.642466	9.04071e-05	9.04093e-05
2	chr15:42761332:A:G	42761332	NA,G	NA,A	NA,1	NA,inf	NA,inf	NA,0.642018	9.03522e-05	9.03545e-05
2	chr15:44183130:A:G	44183130	G,G	A,A	1,1	-inf,-inf	inf,inf	0.305205,1.67059	9.03516e-05	9.03534e-05
2	chr15:43740903:A:T	43740903	T,NA	A,NA	1,NA	inf,NA	inf,NA	1.07417,NA	9.03276e-05	9.03302e-05
2	chr15:44674569:A:T	44674569	NA,T	NA,A	NA,1	NA,-inf	NA,inf	NA,0.641715	9.03096e-05	9.03119e-05
2	chr15:43254491:GAC:G	43254491	NA,G	NA,GAC	NA,1	NA,inf	NA,inf	NA,0.641271	9.02497e-05	9.02519e-05
2	chr15:43248696:C:T	43248696	NA,T	NA,C	NA,1	NA,inf	NA,inf	NA,0.6409	9.02045e-05	9.02069e-05
2	chr15:42685262:C:T	42685262	NA,T	NA,C	NA,1	NA,inf	NA,inf	NA,0.640628	9.01654e-05	9.01677e-05
2	chr15:44263567:C:T	44263567	NA,T	NA,C	NA,1	NA,-inf	NA,inf	NA,0.640218	9.01011e-05	9.01034e-05
2	chr15:44656405:A:G	44656405	NA,G	NA,A	NA,1	NA,-inf	NA,inf	NA,0.639738	9.00359e-05	9.00382e-05
2	chr15:44455774:G:C	44455774	C,C	G,G	1,1	-inf,inf	inf,inf	0.465773,1.31486	9.00097e-05	9.00113e-05
2	chr15:42387226:G:A	42387226	NA,A	NA,G	NA,1	NA,inf	NA,inf	NA,0.63872	8.99059e-05	8.99081e-05
2	chr15:43959879:T:C	43959879	NA,C	NA,T	NA,1	NA,-inf	NA,inf	NA,0.638726	8.9899e-05	8.99013e-05
2	chr15:42699618:T:C	42699618	C,C	T,T	1,1	inf,-inf	inf,inf	0.654676,1.38977	8.98742e-05	8.98764e-05
2	chr15:42706650:A:G	42706650	NA,G	NA,A	NA,1	NA,-inf	NA,inf	NA,0.638327	8.98406e-05	8.98429e-05
2	chr15:42102783:C:T	42102783	NA,T	NA,C	NA,1	NA,inf	NA,inf	NA,0.638103	8.98195e-05	8.98217e-05
2	chr15:42085723:A:G	42085723	NA,G	NA,A	NA,1	NA,inf	NA,inf	NA,0.637973	8.97934e-05	8.97957e-05
2	chr15:44629136:G:A	44629136	NA,A	NA,G	NA,1	NA,inf	NA,inf	NA,0.637464	8.97287e-05	8.97309e-05
2	chr15:41973313:T:TG	41973313	TG,TG	T,T	1,1	inf,-inf	inf,inf	1.7069,0.0648609	8.96751e-05	8.96776e-05
2	chr15:44788488:C:T	44788488	NA,T	NA,C	NA,1	NA,inf	NA,inf	NA,0.636754	8.96382e-05	8.96404e-05
2	chr15:42385596:ACT:A	42385596	NA,A	NA,ACT	NA,1	NA,inf	NA,inf	NA,0.636572	8.96157e-05	8.96179e-05
2	chr15:42973492:C:A	42973492	NA,A	NA,C	NA,1	NA,-inf	NA,inf	NA,0.636575	8.96041e-05	8.96062e-05
2	chr15:44446157:C:G	44446157	NA,G	NA,C	NA,1	NA,inf	NA,inf	NA,0.636109	8.95447e-05	8.95469e-05
2	chr15:42801251:G:A	42801251	NA,A	NA,G	NA,1	NA,inf	NA,inf	NA,0.635884	8.95239e-05	8.95262e-05
2	chr15:44154240:T:C	44154240	NA,C	NA,T	NA,1	NA,inf	NA,inf	NA,0.635866	8.9509e-05	8.95114e-05
2	chr15:44610390:T:C	44610390	NA,C	NA,T	NA,1	NA,inf	NA,inf	NA,0.635756	8.95011e-05	8.95033e-05
2	chr15:44642838:C:T	44642838	NA,T	NA,C	NA,1	NA,-inf	NA,inf	NA,0.635678	8.94931e-05	8.94953e-05
2	chr15:43357700:G:A	43357700	NA,A	NA,G	NA,1	NA,inf	NA,inf	NA,0.635661	8.94891e-05	8.94913e-05
2	chr15:44467125:G:A	44467125	NA,A	NA,G	NA,1	NA,inf	NA,inf	NA,0.6356	8.94762e-05	8.94784e-05
2	chr15:42404408:G:T	42404408	NA,T	NA,G	NA,1	NA,-inf	NA,inf	NA,0.635473	8.94617e-05	8.9464e-05
2	chr15:43355331:A:T	43355331	NA,T	NA,A	NA,1	NA,inf	NA,inf	NA,0.635388	8.94524e-05	8.94545e-05
2	chr15:42415892:G:A	42415892	NA,A	NA,G	NA,1	NA,inf	NA,inf	NA,0.635281	8.94413e-05	8.94434e-05
2	chr15:42764806:A:G	42764806	NA,G	NA,A	NA,1	NA,inf	NA,inf	NA,0.634983	8.93981e-05	8.94003e-05
2	chr15:43174568:A:G	43174568	NA,G	NA,A	NA,1	NA,inf	NA,inf	NA,0.634776	8.93772e-05	8.93795e-05
2	chr15:42836733:A:G	42836733	NA,G	NA,A	NA,1	NA,-inf	NA,inf	NA,0.634745	8.93631e-05	8.93653e-05
2	chr15:44639580:G:A	44639580	NA,A	NA,G	NA,1	NA,inf	NA,inf	NA,0.634579	8.93399e-05	8.93421e-05
2	chr15:44709018:C:T	44709018	NA,T	NA,C	NA,1	NA,-inf	NA,inf	NA,0.633821	8.92431e-05	8.92454e-05
2	chr15:44477635:A:G	44477635	G,G	A,A	1,1	-inf,inf	inf,inf	0.555102,1.22895	8.91988e-05	8.92003e-05
2	chr15:42764662:T:C	42764662	NA,C	NA,T	NA,1	NA,inf	NA,inf	NA,0.63347	8.91951e-05	8.91973e-05
2	chr15:42317723:G:A	42317723	NA,A	NA,G	NA,1	NA,-inf	NA,inf	NA,0.632864	8.911e-05	8.91124e-05
2	chr15:42309566:C:T	42309566	NA,T	NA,C	NA,1	NA,inf	NA,inf	NA,0.632695	8.90952e-05	8.90974e-05
2	chr15:42280605:C:T	42280605	NA,T	NA,C	NA,1	NA,inf	NA,inf	NA,0.632473	8.90656e-05	8.90678e-05
2	chr15:43869305:TGAAAA:T	43869305	NA,T	NA,TGAAAA	NA,1	NA,inf	NA,inf	NA,0.632308	8.90447e-05	8.9047e-05
2	chr15:43436765:G:C	43436765	NA,C	NA,G	NA,1	NA,-inf	NA,inf	NA,0.631803	8.90003e-05	8.90027e-05
2	chr15:43599037:G:C	43599037	C,C	G,G	1,1	-inf,inf	inf,inf	2.14342,1.70805	8.89894e-05	8.90629e-05
2	chr15:42625208:G:A	42625208	NA,A	NA,G	NA,1	NA,inf	NA,inf	NA,0.631376	8.89181e-05	8.89204e-05
2	chr15:44422211:T:C	44422211	NA,C	NA,T	NA,1	NA,-inf	NA,inf	NA,0.631361	8.89148e-05	8.8917e-05
2	chr15:43857435:A:G	43857435	NA,G	NA,A	NA,1	NA,inf	NA,inf	NA,0.631274	8.89067e-05	8.89089e-05
2	chr15:43503095:A:G	43503095	NA,G	NA,A	NA,1	NA,inf	NA,inf	NA,0.630692	8.8827e-05	8.88292e-05
2	chr15:43499363:A:G	43499363	NA,G	NA,A	NA,1	NA,inf	NA,inf	NA,0.630609	8.88158e-05	8.8818e-05
2	chr15:44697902:T:A	44697902	NA,A	NA,T	NA,1	NA,-inf	NA,inf	NA,0.630648	8.88137e-05	8.8816e-05
2	chr15:42406275:A:G	42406275	NA,G	NA,A	NA,1	NA,-inf	NA,inf	NA,0.630365	8.87786e-05	8.87809e-05
2	chr15:44371890:T:C	44371890	NA,C	NA,T	NA,1	NA,-inf	NA,inf	NA,0.629786	8.87029e-05	8.87052e-05
2	chr15:42132525:C:A	42132525	NA,A	NA,C	NA,1	NA,inf	NA,inf	NA,0.62936	8.86434e-05	8.86457e-05
2	chr15:42035021:C:A	42035021	NA,A	NA,C	NA,1	NA,inf	NA,inf	NA,0.629307	8.86401e-05	8.86424e-05
2	chr15:42409205:C:T	42409205	NA,T	NA,C	NA,1	NA,inf	NA,inf	NA,0.629034	8.86026e-05	8.86047e-05
2	chr15:42721308:G:C	42721308	C,C	G,G	1,1	inf,inf	inf,inf	0.30539,1.64576	8.85416e-05	8.85437e-05
2	chr15:43100662:C:T	43100662	NA,T	NA,C	NA,1	NA,inf	NA,inf	NA,0.628469	8.85331e-05	8.85354e-05
2	chr15:44064567:C:T	44064567	NA,T	NA,C	NA,1	NA,inf	NA,inf	NA,0.628285	8.85053e-05	8.85074e-05
2	chr15:42397548:G:T	42397548	NA,T	NA,G	NA,1	NA,-inf	NA,inf	NA,0.628153	8.84847e-05	8.8487e-05
2	chr15:42132523:G:A	42132523	NA,A	NA,G	NA,1	NA,inf	NA,inf	NA,0.628026	8.84665e-05	8.84687e-05
2	chr15:44385137:A:T	44385137	NA,T	NA,A	NA,1	NA,inf	NA,inf	NA,0.627793	8.84305e-05	8.84328e-05
2	chr15:42397501:G:A	42397501	NA,A	NA,G	NA,1	NA,-inf	NA,inf	NA,0.627528	8.8402e-05	8.84043e-05
2	chr15:42384289:A:G	42384289	NA,G	NA,A	NA,1	NA,inf	NA,inf	NA,0.626693	8.82975e-05	8.82997e-05
2	chr15:42720319:A:G	42720319	G,G	A,A	1,1	inf,inf	inf,inf	0.110382,1.70234	8.8269e-05	8.82705e-05
2	chr15:43845420:G:A	43845420	NA,A	NA,G	NA,1	NA,inf	NA,inf	NA,0.626203	8.82432e-05	8.82451e-05
2	chr15:42656728:A:G	42656728	NA,G	NA,A	NA,1	NA,inf	NA,inf	NA,0.626027	8.82104e-05	8.82127e-05
2	chr15:42115338:A:C	42115338	C,C	A,A	1,1	inf,inf	inf,inf	0.0394425,1.70496	8.81698e-05	8.8172e-05
2	chr15:43208523:G:A	43208523	NA,A	NA,G	NA,1	NA,inf	NA,inf	NA,0.625591	8.81522e-05	8.81544e-05
2	chr15:43277471:C:A	43277471	NA,A	NA,C	NA,1	NA,-inf	NA,inf	NA,0.625595	8.81368e-05	8.81388e-05
2	chr15:43639253:T:A	43639253	NA,A	NA,T	NA,1	NA,inf	NA,inf	NA,0.625078	8.80834e-05	8.80855e-05
2	chr15:42076308:G:T	42076308	T,T	G,G	1,1	-inf,-inf	inf,inf	0.110119,1.68848	8.80759e-05	8.80778e-05
2	chr15:42364829:G:A	42364829	NA,A	NA,G	NA,1	NA,-inf	NA,inf	NA,0.62489	8.80497e-05	8.80518e-05
2	chr15:43919715:G:A	43919715	A,A	G,G	1,1	-inf,inf	inf,inf	1.41341,1.64796	8.80234e-05	8.80366e-05
2	chr15:42386140:C:T	42386140	NA,T	NA,C	NA,1	NA,inf	NA,inf	NA,0.624571	8.80178e-05	8.80199e-05
2	chr15:42947732:G:A	42947732	NA,A	NA,G	NA,1	NA,-inf	NA,inf	NA,0.624182	8.79565e-05	8.79585e-05
2	chr15:42382234:G:A	42382234	NA,A	NA,G	NA,1	NA,inf	NA,inf	NA,0.623803	8.79168e-05	8.79189e-05
2	chr15:42705149:C:T	42705149	T,T	C,C	1,1	inf,inf	inf,inf	0.260959,1.65559	8.79082e-05	8.79101e-05
2	chr15:41915879:T:G	41915879	NA,G	NA,T	NA,1	NA,inf	NA,inf	NA,0.623538	8.78768e-05	8.7879e-05
2	chr15:41929476:T:C	41929476	NA,C	NA,T	NA,1	NA,-inf	NA,inf	NA,0.623094	8.782e-05	8.78224e-05
2	chr15:42020412:G:A	42020412	NA,A	NA,G	NA,1	NA,inf	NA,inf	NA,0.623004	8.7809e-05	8.78111e-05
2	chr15:42037247:T:C	42037247	NA,C	NA,T	NA,1	NA,-inf	NA,inf	NA,0.622859	8.77902e-05	8.77925e-05
2	chr15:43435829:G:A	43435829	NA,A	NA,G	NA,1	NA,inf	NA,inf	NA,0.62256	8.77543e-05	8.77565e-05
2	chr15:42652418:G:A	42652418	NA,A	NA,G	NA,1	NA,-inf	NA,inf	NA,0.622131	8.76978e-05	8.77002e-05
2	chr15:44405236:A:T	44405236	NA,T	NA,A	NA,1	NA,-inf	NA,inf	NA,0.621942	8.76703e-05	8.76725e-05
2	chr15:42623845:G:A	42623845	NA,A	NA,G	NA,1	NA,inf	NA,inf	NA,0.621685	8.76381e-05	8.76403e-05
2	chr15:42496656:G:T	42496656	NA,T	NA,G	NA,1	NA,inf	NA,inf	NA,0.621208	8.75768e-05	8.7579e-05
2	chr15:44158391:T:C	44158391	C,C	T,T	1,1	inf,-inf	inf,inf	2.17253,1.70291	8.75611e-05	8.76317e-05
2	chr15:42942394:C:T	42942394	NA,T	NA,C	NA,1	NA,-inf	NA,inf	NA,0.620459	8.74689e-05	8.74709e-05
2	chr15:43634405:A:G	43634405	NA,G	NA,A	NA,1	NA,inf	NA,inf	NA,0.620297	8.74585e-05	8.74608e-05
2	chr15:43160933:AATAAG:A	43160933	A,NA	AATAAG,NA	1,NA	-inf,NA	inf,NA	0.863428,NA	8.7451e-05	8.74529e-05
2	chr15:42872405:G:C	42872405	C,NA	G,NA	1,NA	inf,NA	inf,NA	1.06634,NA	8.74313e-05	8.74336e-05
2	chr15:42873237:G:A	42873237	A,NA	G,NA	1,NA	inf,NA	inf,NA	1.06484,NA	8.73698e-05	8.73721e-05
2	chr15:42378490:G:C	42378490	NA,C	NA,G	NA,1	NA,inf	NA,inf	NA,0.619235	8.73194e-05	8.73216e-05
2	chr15:44580155:C:T	44580155	NA,T	NA,C	NA,1	NA,-inf	NA,inf	NA,0.619186	8.73085e-05	8.73108e-05
2	chr15:43126627:A:C	43126627	C,NA	A,NA	1,NA	-inf,NA	inf,NA	0.822312,NA	8.72124e-05	8.7214e-05
2	chr15:44337120:C:G	44337120	NA,G	NA,C	NA,1	NA,inf	NA,inf	NA,0.618375	8.71902e-05	8.71924e-05
2	chr15:42398941:T:C	42398941	NA,C	NA,T	NA,1	NA,-inf	NA,inf	NA,0.618285	8.719e-05	8.71923e-05
2	chr15:44744670:T:C	44744670	C,C	T,T	1,1	inf,-inf	inf,inf	1.44122,0.634576	8.71551e-05	8.71574e-05
2	chr15:42707342:A:G	42707342	G,G	A,A	1,1	inf,inf	inf,inf	0.285942,1.6383	8.71092e-05	8.7111e-05
2	chr15:42163529:C:T	42163529	NA,T	NA,C	NA,1	NA,-inf	NA,inf	NA,0.61732	8.7064e-05	8.70663e-05
2	chr15:42415847:C:G	42415847	NA,G	NA,C	NA,1	NA,inf	NA,inf	NA,0.617266	8.70629e-05	8.70649e-05
2	chr15:44593098:C:A	44593098	NA,A	NA,C	NA,1	NA,inf	NA,inf	NA,0.61679	8.69948e-05	8.6997e-05
2	chr15:43898761:G:A	43898761	NA,A	NA,G	NA,1	NA,inf	NA,inf	NA,0.616561	8.69745e-05	8.69766e-05
2	chr15:44709555:T:C	44709555	NA,C	NA,T	NA,1	NA,-inf	NA,inf	NA,0.616217	8.69252e-05	8.69274e-05
2	chr15:44584785:A:G	44584785	NA,G	NA,A	NA,1	NA,-inf	NA,inf	NA,0.616146	8.69162e-05	8.69184e-05
2	chr15:41939155:C:T	41939155	T,T	C,C	1,1	-inf,inf	inf,inf	1.35833,0.485185	8.68884e-05	8.68903e-05
2	chr15:42683359:G:C	42683359	NA,C	NA,G	NA,1	NA,inf	NA,inf	NA,0.615751	8.68682e-05	8.68705e-05
2	chr15:44136784:C:T	44136784	T,T	C,C	1,1	inf,-inf	inf,inf	1.82252,1.6285	8.67863e-05	8.68167e-05
2	chr15:44618336:G:A	44618336	NA,A	NA,G	NA,1	NA,-inf	NA,inf	NA,0.61472	8.6732e-05	8.67342e-05
2	chr15:42650979:C:T	42650979	NA,T	NA,C	NA,1	NA,inf	NA,inf	NA,0.614487	8.67005e-05	8.67026e-05
2	chr15:44279160:C:T	44279160	NA,T	NA,C	NA,1	NA,inf	NA,inf	NA,0.614477	8.66983e-05	8.67006e-05
2	chr15:42015794:T:G	42015794	NA,G	NA,T	NA,1	NA,inf	NA,inf	NA,0.614433	8.66936e-05	8.66958e-05
2	chr15:44136224:ATGT:A	44136224	A,A	ATGT,ATGT	1,1	inf,-inf	inf,inf	1.95249,1.65386	8.66893e-05	8.6731e-05
2	chr15:43106767:T:G	43106767	NA,G	NA,T	NA,1	NA,inf	NA,inf	NA,0.614326	8.66796e-05	8.66817e-05
2	chr15:42022504:T:C	42022504	NA,C	NA,T	NA,1	NA,inf	NA,inf	NA,0.614233	8.66686e-05	8.66708e-05
2	chr15:42121028:C:G	42121028	NA,G	NA,C	NA,1	NA,-inf	NA,inf	NA,0.61368	8.65958e-05	8.65981e-05
2	chr15:44597568:G:A	44597568	NA,A	NA,G	NA,1	NA,-inf	NA,inf	NA,0.613658	8.6595e-05	8.65972e-05
2	chr15:44576857:C:T	44576857	NA,T	NA,C	NA,1	NA,inf	NA,inf	NA,0.613474	8.65666e-05	8.65688e-05
2	chr15:42076351:T:G	42076351	NA,G	NA,T	NA,1	NA,inf	NA,inf	NA,0.613175	8.65307e-05	8.65328e-05
2	chr15:42658687:C:T	42658687	T,T	C,C	1,1	inf,inf	inf,inf	0.141256,1.69842	8.65192e-05	8.65207e-05
2	chr15:44085148:C:A	44085148	NA,A	NA,C	NA,1	NA,inf	NA,inf	NA,0.612313	8.64143e-05	8.64166e-05
2	chr15:42305736:A:G	42305736	NA,G	NA,A	NA,1	NA,inf	NA,inf	NA,0.611627	8.63362e-05	8.63383e-05
2	chr15:42202993:C:T	42202993	T,T	C,C	1,1	-inf,-inf	inf,inf	1.53873,0.00915184	8.63257e-05	8.63272e-05
2	chr15:42326455:C:G	42326455	NA,G	NA,C	NA,1	NA,inf	NA,inf	NA,0.611083	8.62664e-05	8.62686e-05
2	chr15:43619401:C:T	43619401	NA,T	NA,C	NA,1	NA,inf	NA,inf	NA,0.610551	8.61957e-05	8.61978e-05
2	chr15:44355357:G:A	44355357	NA,A	NA,G	NA,1	NA,-inf	NA,inf	NA,0.61009	8.61352e-05	8.61374e-05
2	chr15:43134346:A:G	43134346	NA,G	NA,A	NA,1	NA,-inf	NA,inf	NA,0.610049	8.61265e-05	8.61288e-05
2	chr15:44771225:C:T	44771225	NA,T	NA,C	NA,1	NA,-inf	NA,inf	NA,0.609819	8.61033e-05	8.61056e-05
2	chr15:44705431:T:C	44705431	NA,C	NA,T	NA,1	NA,inf	NA,inf	NA,0.609725	8.60859e-05	8.60881e-05
2	chr15:42088604:C:T	42088604	T,T	C,C	1,1	-inf,-inf	inf,inf	0.0602795,1.69219	8.60575e-05	8.60595e-05
2	chr15:43343344:G:T	43343344	NA,T	NA,G	NA,1	NA,-inf	NA,inf	NA,0.608594	8.59705e-05	8.59729e-05
2	chr15:43352438:A:G	43352438	NA,G	NA,A	NA,1	NA,-inf	NA,inf	NA,0.608795	8.59694e-05	8.59713e-05
2	chr15:44108797:C:T	44108797	T,NA	C,NA	1,NA	inf,NA	inf,NA	1.026,NA	8.59611e-05	8.59637e-05
2	chr15:42981739:C:T	42981739	NA,T	NA,C	NA,1	NA,-inf	NA,inf	NA,0.608748	8.59566e-05	8.59586e-05
2	chr15:44182708:T:C	44182708	C,C	T,T	1,1	inf,inf	inf,inf	1.41361,0.81725	8.59503e-05	8.59525e-05
2	chr15:42370540:A:C	42370540	NA,C	NA,A	NA,1	NA,inf	NA,inf	NA,0.608559	8.59439e-05	8.59461e-05
2	chr15:44379659:G:A	44379659	NA,A	NA,G	NA,1	NA,-inf	NA,inf	NA,0.608223	8.58928e-05	8.58951e-05
2	chr15:42346405:T:C	42346405	NA,C	NA,T	NA,1	NA,inf	NA,inf	NA,0.608111	8.58849e-05	8.58871e-05
2	chr15:42770738:T:C	42770738	C,NA	T,NA	1,NA	inf,NA	inf,NA	0.775682,NA	8.58548e-05	8.58563e-05
2	chr15:42082909:G:GGT	42082909	NA,GGT	NA,G	NA,1	NA,inf	NA,inf	NA,0.607684	8.58256e-05	8.58278e-05
2	chr15:42819137:T:C	42819137	C,C	T,T	1,1	inf,inf	inf,inf	1.03941,1.29355	8.57939e-05	8.57968e-05
2	chr15:42514645:T:C	42514645	NA,C	NA,T	NA,1	NA,inf	NA,inf	NA,0.606861	8.57226e-05	8.57246e-05
2	chr15:44581286:AG:A	44581286	NA,A	NA,AG	NA,1	NA,inf	NA,inf	NA,0.606846	8.57193e-05	8.57214e-05
2	chr15:43356862:A:G	43356862	NA,G	NA,A	NA,1	NA,-inf	NA,inf	NA,0.606406	8.5692e-05	8.56944e-05
2	chr15:42411208:T:C	42411208	C,C	T,T	1,1	-inf,-inf	inf,inf	2.35382,0.324128	8.56768e-05	8.56869e-05
2	chr15:42028616:A:G	42028616	NA,G	NA,A	NA,1	NA,inf	NA,inf	NA,0.606097	8.56276e-05	8.56298e-05
2	chr15:44343663:T:TAA	44343663	NA,TAA	NA,T	NA,1	NA,inf	NA,inf	NA,0.605432	8.55482e-05	8.55503e-05
2	chr15:43033461:T:C	43033461	NA,C	NA,T	NA,1	NA,-inf	NA,inf	NA,0.605427	8.55386e-05	8.55409e-05
2	chr15:42097074:A:G	42097074	NA,G	NA,A	NA,1	NA,inf	NA,inf	NA,0.60533	8.55308e-05	8.5533e-05
2	chr15:42709664:G:C	42709664	NA,C	NA,G	NA,1	NA,inf	NA,inf	NA,0.605066	8.54992e-05	8.55013e-05
2	chr15:42717250:T:C	42717250	C,C	T,T	1,1	inf,inf	inf,inf	0.130744,1.68948	8.54877e-05	8.54892e-05
2	chr15:44271095:T:G	44271095	NA,G	NA,T	NA,1	NA,-inf	NA,inf	NA,0.604985	8.54835e-05	8.54857e-05
2	chr15:44694982:G:A	44694982	NA,A	NA,G	NA,1	NA,-inf	NA,inf	NA,0.604805	8.54652e-05	8.54674e-05
2	chr15:43279551:G:C	43279551	NA,C	NA,G	NA,1	NA,-inf	NA,inf	NA,0.604346	8.53944e-05	8.53964e-05
2	chr15:44657040:C:A	44657040	NA,A	NA,C	NA,1	NA,-inf	NA,inf	NA,0.604154	8.53829e-05	8.53851e-05
2	chr15:42405867:C:T	42405867	NA,T	NA,C	NA,1	NA,-inf	NA,inf	NA,0.604163	8.53807e-05	8.53829e-05
2	chr15:43826824:A:G	43826824	NA,G	NA,A	NA,1	NA,inf	NA,inf	NA,0.603651	8.5323e-05	8.53251e-05
2	chr15:42434698:G:A	42434698	A,A	G,G	1,1	-inf,inf	inf,inf	1.578,0.106964	8.52995e-05	8.53011e-05
2	chr15:44388362:T:A	44388362	NA,A	NA,T	NA,1	NA,inf	NA,inf	NA,0.603291	8.52693e-05	8.52714e-05
2	chr15:43274039:G:A	43274039	NA,A	NA,G	NA,1	NA,-inf	NA,inf	NA,0.603125	8.52385e-05	8.52405e-05
2	chr15:43301593:G:T	43301593	T,NA	G,NA	1,NA	inf,NA	inf,NA	1.03609,NA	8.51699e-05	8.51725e-05
2	chr15:42381517:C:T	42381517	NA,T	NA,C	NA,1	NA,inf	NA,inf	NA,0.601999	8.51134e-05	8.51155e-05
2	chr15:41912496:A:G	41912496	G,G	A,A	1,1	-inf,-inf	inf,inf	1.34793,0.755877	8.50927e-05	8.50954e-05
2	chr15:42671103:C:G	42671103	NA,G	NA,C	NA,1	NA,inf	NA,inf	NA,0.601685	8.50707e-05	8.50728e-05
2	chr15:42020047:A:G	42020047	NA,G	NA,A	NA,1	NA,inf	NA,inf	NA,0.601359	8.50296e-05	8.50317e-05
2	chr15:42538640:T:C	42538640	NA,C	NA,T	NA,1	NA,-inf	NA,inf	NA,0.601379	8.5028e-05	8.50302e-05
2	chr15:42687887:C:T	42687887	NA,T	NA,C	NA,1	NA,inf	NA,inf	NA,0.601188	8.50039e-05	8.5006e-05
2	chr15:43300099:G:A	43300099	A,NA	G,NA	1,NA	inf,NA	inf,NA	1.034,NA	8.49676e-05	8.49703e-05
2	chr15:42267986:C:G	42267986	NA,G	NA,C	NA,1	NA,-inf	NA,inf	NA,0.599364	8.47795e-05	8.47817e-05
2	chr15:43648281:G:A	43648281	NA,A	NA,G	NA,1	NA,-inf	NA,inf	NA,0.599306	8.47774e-05	8.47794e-05
2	chr15:43061066:T:C	43061066	NA,C	NA,T	NA,1	NA,-inf	NA,inf	NA,0.599294	8.47653e-05	8.47674e-05
2	chr15:44478184:T:C	44478184	C,C	T,T	1,1	-inf,inf	inf,inf	0.544711,1.21078	8.47055e-05	8.47069e-05
2	chr15:44455494:G:A	44455494	NA,A	NA,G	NA,1	NA,-inf	NA,inf	NA,0.598269	8.46359e-05	8.4638e-05
2	chr15:43113164:G:A	43113164	NA,A	NA,G	NA,1	NA,inf	NA,inf	NA,0.598115	8.46227e-05	8.46249e-05
2	chr15:44310952:G:A	44310952	NA,A	NA,G	NA,1	NA,-inf	NA,inf	NA,0.598063	8.46101e-05	8.46122e-05
2	chr15:43267574:T:G	43267574	NA,G	NA,T	NA,1	NA,inf	NA,inf	NA,0.597574	8.45555e-05	8.45576e-05
2	chr15:44047285:G:C	44047285	NA,C	NA,G	NA,1	NA,-inf	NA,inf	NA,0.597386	8.45381e-05	8.45401e-05
2	chr15:44329347:A:C	44329347	NA,C	NA,A	NA,1	NA,inf	NA,inf	NA,0.597244	8.45065e-05	8.45087e-05
2	chr15:44167817:C:A	44167817	NA,A	NA,C	NA,1	NA,inf	NA,inf	NA,0.597113	8.45035e-05	8.45057e-05
2	chr15:42301305:C:T	42301305	NA,T	NA,C	NA,1	NA,inf	NA,inf	NA,0.597028	8.44911e-05	8.44932e-05
2	chr15:44520241:C:T	44520241	NA,T	NA,C	NA,1	NA,inf	NA,inf	NA,0.596595	8.44364e-05	8.44385e-05
2	chr15:43199423:A:G	43199423	NA,G	NA,A	NA,1	NA,inf	NA,inf	NA,0.596388	8.44095e-05	8.44116e-05
2	chr15:43645704:G:A	43645704	NA,A	NA,G	NA,1	NA,inf	NA,inf	NA,0.595836	8.4337e-05	8.4339e-05
2	chr15:44182989:G:A	44182989	A,A	G,G	1,1	-inf,-inf	inf,inf	1.16686,1.09833	8.43159e-05	8.43181e-05
2	chr15:42932337:G:A	42932337	NA,A	NA,G	NA,1	NA,inf	NA,inf	NA,0.59568	8.43129e-05	8.4315e-05
2	chr15:42724349:T:C	42724349	C,C	T,T	1,1	inf,inf	inf,inf	0.123624,1.67944	8.42604e-05	8.42618e-05
2	chr15:44048517:A:T	44048517	NA,T	NA,A	NA,1	NA,inf	NA,inf	NA,0.594906	8.42293e-05	8.42314e-05
2	chr15:44043846:A:G	44043846	G,G	A,A	1,1	inf,-inf	inf,inf	2.22909,1.56687	8.41899e-05	8.42543e-05
2	chr15:44726707:C:T	44726707	NA,T	NA,C	NA,1	NA,-inf	NA,inf	NA,0.594557	8.41793e-05	8.41815e-05
2	chr15:44288635:G:A	44288635	NA,A	NA,G	NA,1	NA,-inf	NA,inf	NA,0.594252	8.41442e-05	8.41463e-05
2	chr15:42760278:C:A	42760278	NA,A	NA,C	NA,1	NA,inf	NA,inf	NA,0.593847	8.40919e-05	8.4094e-05
2	chr15:42381962:G:A	42381962	NA,A	NA,G	NA,1	NA,inf	NA,inf	NA,0.59319	8.4015e-05	8.4017e-05
2	chr15:42450266:A:G	42450266	NA,G	NA,A	NA,1	NA,inf	NA,inf	NA,0.593285	8.40145e-05	8.40166e-05
2	chr15:44024335:G:C	44024335	C,C	G,G	1,1	inf,inf	inf,inf	1.82837,0.0290524	8.39935e-05	8.39959e-05
2	chr15:44082202:G:A	44082202	NA,A	NA,G	NA,1	NA,-inf	NA,inf	NA,0.592822	8.39614e-05	8.39637e-05
2	chr15:43823376:ACTTT:A	43823376	NA,A	NA,ACTTT	NA,1	NA,-inf	NA,inf	NA,0.592784	8.39574e-05	8.39596e-05
2	chr15:42215832:T:G	42215832	NA,G	NA,T	NA,1	NA,-inf	NA,inf	NA,0.592691	8.39441e-05	8.39461e-05
2	chr15:42010666:T:C	42010666	NA,C	NA,T	NA,1	NA,-inf	NA,inf	NA,0.59255	8.39305e-05	8.39327e-05
2	chr15:44788886:ACACACC:A	44788886	NA,A	NA,ACACACC	NA,1	NA,-inf	NA,inf	NA,0.591555	8.38113e-05	8.38135e-05
2	chr15:42077760:G:C	42077760	NA,C	NA,G	NA,1	NA,inf	NA,inf	NA,0.591464	8.37978e-05	8.37998e-05
2	chr15:44075092:A:C	44075092	C,C	A,A	1,1	inf,-inf	inf,inf	2.94039,1.6855	8.37103e-05	8.40654e-05
2	chr15:44371038:T:C	44371038	NA,C	NA,T	NA,1	NA,-inf	NA,inf	NA,0.589862	8.36028e-05	8.36049e-05
2	chr15:41996621:C:T	41996621	NA,T	NA,C	NA,1	NA,-inf	NA,inf	NA,0.589753	8.35879e-05	8.35901e-05
2	chr15:42359702:G:C	42359702	C,NA	G,NA	1,NA	-inf,NA	inf,NA	0.850559,NA	8.35622e-05	8.3564e-05
2	chr15:42635251:A:C	42635251	NA,C	NA,A	NA,1	NA,inf	NA,inf	NA,0.589511	8.35586e-05	8.35607e-05
2	chr15:44292388:G:C	44292388	NA,C	NA,G	NA,1	NA,-inf	NA,inf	NA,0.589331	8.35377e-05	8.35398e-05
2	chr15:42719997:T:C	42719997	C,C	T,T	1,1	inf,inf	inf,inf	0.122255,1.67521	8.3519e-05	8.35204e-05
2	chr15:43722813:T:C	43722813	NA,C	NA,T	NA,1	NA,-inf	NA,inf	NA,0.588999	8.34919e-05	8.3494e-05
2	chr15:42874184:A:T	42874184	NA,T	NA,A	NA,1	NA,inf	NA,inf	NA,0.588921	8.34854e-05	8.34874e-05
2	chr15:44429318:C:T	44429318	NA,T	NA,C	NA,1	NA,-inf	NA,inf	NA,0.588602	8.34483e-05	8.34504e-05
2	chr15:43849495:A:G	43849495	NA,G	NA,A	NA,1	NA,inf	NA,inf	NA,0.588015	8.33797e-05	8.33818e-05
2	chr15:41982338:T:G	41982338	NA,G	NA,T	NA,1	NA,-inf	NA,inf	NA,0.587659	8.33364e-05	8.33387e-05
2	chr15:42895452:T:C	42895452	C,NA	T,NA	1,NA	inf,NA	inf,NA	1.01727,NA	8.33317e-05	8.33338e-05
2	chr15:43971855:C:T	43971855	NA,T	NA,C	NA,1	NA,inf	NA,inf	NA,0.587542	8.33221e-05	8.33242e-05
2	chr15:42018575:T:C	42018575	NA,C	NA,T	NA,1	NA,-inf	NA,inf	NA,0.587188	8.32742e-05	8.32763e-05
2	chr15:44461511:C:A	44461511	NA,A	NA,C	NA,1	NA,inf	NA,inf	NA,0.586816	8.32257e-05	8.32278e-05
2	chr15:43109690:C:T	43109690	T,NA	C,NA	1,NA	-inf,NA	inf,NA	0.79759,NA	8.32132e-05	8.32148e-05
2	chr15:42187848:C:T	42187848	NA,T	NA,C	NA,1	NA,inf	NA,inf	NA,0.586279	8.31665e-05	8.31685e-05
2	chr15:42419473:C:T	42419473	NA,T	NA,C	NA,1	NA,inf	NA,inf	NA,0.58613	8.31483e-05	8.31503e-05
2	chr15:44240283:A:C	44240283	NA,C	NA,A	NA,1	NA,inf	NA,inf	NA,0.585816	8.3109e-05	8.3111e-05
2	chr15:42979801:A:G	42979801	NA,G	NA,A	NA,1	NA,-inf	NA,inf	NA,0.585659	8.30826e-05	8.30846e-05
2	chr15:43227978:T:C	43227978	C,NA	T,NA	1,NA	-inf,NA	inf,NA	0.795461,NA	8.30785e-05	8.308e-05
2	chr15:41992986:G:A	41992986	NA,A	NA,G	NA,1	NA,-inf	NA,inf	NA,0.585479	8.30653e-05	8.30674e-05
2	chr15:44326597:A:G	44326597	NA,G	NA,A	NA,1	NA,-inf	NA,inf	NA,0.585385	8.30556e-05	8.30577e-05
2	chr15:44327042:CT:C	44327042	NA,C	NA,CT	NA,1	NA,-inf	NA,inf	NA,0.584688	8.29709e-05	8.2973e-05
2	chr15:44600762:T:C	44600762	NA,C	NA,T	NA,1	NA,-inf	NA,inf	NA,0.584469	8.29444e-05	8.29465e-05
2	chr15:44518941:A:C	44518941	NA,C	NA,A	NA,1	NA,inf	NA,inf	NA,0.584553	8.29411e-05	8.29431e-05
2	chr15:43960888:A:G	43960888	NA,G	NA,A	NA,1	NA,-inf	NA,inf	NA,0.584261	8.29147e-05	8.29168e-05
2	chr15:44182478:T:C	44182478	C,C	T,T	1,1	-inf,-inf	inf,inf	0.27794,1.6356	8.29146e-05	8.29163e-05
2	chr15:44428645:A:G	44428645	NA,G	NA,A	NA,1	NA,-inf	NA,inf	NA,0.583582	8.28367e-05	8.28388e-05
2	chr15:42198401:A:T	42198401	NA,T	NA,A	NA,1	NA,inf	NA,inf	NA,0.583478	8.28194e-05	8.28215e-05
2	chr15:44655870:A:G	44655870	NA,G	NA,A	NA,1	NA,-inf	NA,inf	NA,0.583375	8.28117e-05	8.28138e-05
2	chr15:44362577:T:C	44362577	NA,C	NA,T	NA,1	NA,-inf	NA,inf	NA,0.58325	8.27965e-05	8.27985e-05
2	chr15:43597536:T:C	43597536	NA,C	NA,T	NA,1	NA,inf	NA,inf	NA,0.583249	8.27821e-05	8.27842e-05
2	chr15:43801560:G:A	43801560	NA,A	NA,G	NA,1	NA,inf	NA,inf	NA,0.582317	8.26838e-05	8.26858e-05
2	chr15:42245956:T:C	42245956	NA,C	NA,T	NA,1	NA,-inf	NA,inf	NA,0.582184	8.26638e-05	8.26659e-05
2	chr15:44332827:G:C	44332827	C,NA	G,NA	1,NA	inf,NA	inf,NA	0.920842,NA	8.26549e-05	8.26569e-05
2	chr15:42725228:T:G	42725228	G,G	T,T	1,1	inf,inf	inf,inf	0.0954996,1.66046	8.25851e-05	8.25865e-05
2	chr15:44309221:G:A	44309221	NA,A	NA,G	NA,1	NA,inf	NA,inf	NA,0.581215	8.25542e-05	8.25562e-05
2	chr15:44182531:A:G	44182531	G,G	A,A	1,1	inf,inf	inf,inf	0.185476,1.6638	8.25531e-05	8.25547e-05
2	chr15:43999513:T:C	43999513	C,C	T,T	1,1	-inf,-inf	inf,inf	0.229421,1.51665	8.25116e-05	8.25137e-05
2	chr15:42699583:T:C	42699583	NA,C	NA,T	NA,1	NA,inf	NA,inf	NA,0.579939	8.23976e-05	8.23997e-05
2	chr15:43800658:G:A	43800658	NA,A	NA,G	NA,1	NA,inf	NA,inf	NA,0.579772	8.23769e-05	8.23789e-05
2	chr15:43395603:T:C	43395603	NA,C	NA,T	NA,1	NA,inf	NA,inf	NA,0.579469	8.23438e-05	8.23459e-05
2	chr15:42804246:ACCAG:A	42804246	NA,A	NA,ACCAG	NA,1	NA,inf	NA,inf	NA,0.5791	8.22985e-05	8.23006e-05
2	chr15:44262321:A:G	44262321	NA,G	NA,A	NA,1	NA,inf	NA,inf	NA,0.578276	8.21978e-05	8.21998e-05
2	chr15:42377047:A:C	42377047	NA,C	NA,A	NA,1	NA,inf	NA,inf	NA,0.578249	8.21957e-05	8.21977e-05
2	chr15:44228322:G:A	44228322	NA,A	NA,G	NA,1	NA,inf	NA,inf	NA,0.578169	8.21682e-05	8.21703e-05
2	chr15:44395250:C:T	44395250	NA,T	NA,C	NA,1	NA,-inf	NA,inf	NA,0.578047	8.2162e-05	8.2164e-05
2	chr15:42001193:G:A	42001193	NA,A	NA,G	NA,1	NA,-inf	NA,inf	NA,0.577958	8.21558e-05	8.2158e-05
2	chr15:43743096:G:C	43743096	NA,C	NA,G	NA,1	NA,inf	NA,inf	NA,0.577942	8.21539e-05	8.2156e-05
2	chr15:43844347:G:T	43844347	NA,T	NA,G	NA,1	NA,-inf	NA,inf	NA,0.577875	8.2143e-05	8.21451e-05
2	chr15:44274679:T:C	44274679	NA,C	NA,T	NA,1	NA,inf	NA,inf	NA,0.577781	8.21248e-05	8.21268e-05
2	chr15:43604951:G:A	43604951	NA,A	NA,G	NA,1	NA,inf	NA,inf	NA,0.577674	8.21216e-05	8.21236e-05
2	chr15:44308522:C:T	44308522	NA,T	NA,C	NA,1	NA,inf	NA,inf	NA,0.577317	8.20801e-05	8.20822e-05
2	chr15:44354823:T:G	44354823	NA,G	NA,T	NA,1	NA,inf	NA,inf	NA,0.576959	8.20381e-05	8.20401e-05
2	chr15:43116456:C:T	43116456	NA,T	NA,C	NA,1	NA,-inf	NA,inf	NA,0.576899	8.20271e-05	8.20293e-05
2	chr15:43862494:TTTTTTTTGTTTTTTG:T	43862494	NA,T	NA,TTTTTTTTGTTTTTTG	NA,1	NA,inf	NA,inf	NA,0.576799	8.20235e-05	8.20254e-05
2	chr15:42153960:G:C	42153960	NA,C	NA,G	NA,1	NA,inf	NA,inf	NA,0.576623	8.19909e-05	8.19928e-05
2	chr15:44757650:G:A	44757650	NA,A	NA,G	NA,1	NA,-inf	NA,inf	NA,0.576505	8.19819e-05	8.19839e-05
2	chr15:44710756:T:C	44710756	C,C	T,T	1,1	inf,-inf	inf,inf	1.47878,0.631359	8.19644e-05	8.19676e-05
2	chr15:44151008:C:T	44151008	NA,T	NA,C	NA,1	NA,inf	NA,inf	NA,0.57577	8.1901e-05	8.19031e-05
2	chr15:44689988:G:A	44689988	NA,A	NA,G	NA,1	NA,inf	NA,inf	NA,0.575229	8.18282e-05	8.18302e-05
2	chr15:42279102:A:G	42279102	NA,G	NA,A	NA,1	NA,-inf	NA,inf	NA,0.575164	8.18206e-05	8.18228e-05
2	chr15:41928588:A:T	41928588	NA,T	NA,A	NA,1	NA,-inf	NA,inf	NA,0.574852	8.17865e-05	8.17887e-05
2	chr15:41926804:C:T	41926804	NA,T	NA,C	NA,1	NA,-inf	NA,inf	NA,0.574849	8.17861e-05	8.17883e-05
2	chr15:42012920:T:C	42012920	NA,C	NA,T	NA,1	NA,inf	NA,inf	NA,0.57483	8.1783e-05	8.17851e-05
2	chr15:43420441:G:A	43420441	NA,A	NA,G	NA,1	NA,inf	NA,inf	NA,0.574236	8.17112e-05	8.17131e-05
2	chr15:41925491:T:C	41925491	NA,C	NA,T	NA,1	NA,-inf	NA,inf	NA,0.57385	8.16673e-05	8.16695e-05
2	chr15:41925512:T:C	41925512	NA,C	NA,T	NA,1	NA,-inf	NA,inf	NA,0.573711	8.16507e-05	8.16529e-05
2	chr15:43992665:G:A	43992665	NA,A	NA,G	NA,1	NA,inf	NA,inf	NA,0.57361	8.16331e-05	8.16352e-05
2	chr15:42398672:C:T	42398672	NA,T	NA,C	NA,1	NA,-inf	NA,inf	NA,0.573548	8.16288e-05	8.1631e-05
2	chr15:42405281:T:G	42405281	NA,G	NA,T	NA,1	NA,-inf	NA,inf	NA,0.573466	8.16229e-05	8.1625e-05
2	chr15:44297706:C:T	44297706	NA,T	NA,C	NA,1	NA,-inf	NA,inf	NA,0.573268	8.15993e-05	8.16013e-05
2	chr15:42572455:T:G	42572455	NA,G	NA,T	NA,1	NA,-inf	NA,inf	NA,0.573285	8.15965e-05	8.15986e-05
2	chr15:43196904:G:C	43196904	NA,C	NA,G	NA,1	NA,inf	NA,inf	NA,0.573083	8.15774e-05	8.15794e-05
2	chr15:41926713:T:C	41926713	NA,C	NA,T	NA,1	NA,-inf	NA,inf	NA,0.572957	8.15612e-05	8.15634e-05
2	chr15:44770019:C:A	44770019	NA,A	NA,C	NA,1	NA,-inf	NA,inf	NA,0.572309	8.14883e-05	8.14903e-05
2	chr15:44498637:C:T	44498637	NA,T	NA,C	NA,1	NA,inf	NA,inf	NA,0.572341	8.14852e-05	8.14872e-05
2	chr15:44422952:T:C	44422952	NA,C	NA,T	NA,1	NA,inf	NA,inf	NA,0.572254	8.14749e-05	8.14769e-05
2	chr15:43139930:C:T	43139930	T,NA	C,NA	1,NA	-inf,NA	inf,NA	0.785777,NA	8.14632e-05	8.14647e-05
2	chr15:42223156:G:A	42223156	NA,A	NA,G	NA,1	NA,inf	NA,inf	NA,0.57214	8.14629e-05	8.14648e-05
2	chr15:43997755:T:C	43997755	C,C	T,T	1,1	inf,-inf	inf,inf	2.33349,1.57552	8.14512e-05	8.15324e-05
2	chr15:43378752:C:T	43378752	NA,T	NA,C	NA,1	NA,inf	NA,inf	NA,0.57166	8.14073e-05	8.14093e-05
2	chr15:44741932:A:G	44741932	NA,G	NA,A	NA,1	NA,inf	NA,inf	NA,0.571026	8.13322e-05	8.13343e-05
2	chr15:43827323:A:G	43827323	NA,G	NA,A	NA,1	NA,-inf	NA,inf	NA,0.570779	8.13118e-05	8.13139e-05
2	chr15:42013579:G:C	42013579	NA,C	NA,G	NA,1	NA,-inf	NA,inf	NA,0.570524	8.12778e-05	8.128e-05
2	chr15:44190931:G:C	44190931	NA,C	NA,G	NA,1	NA,-inf	NA,inf	NA,0.570328	8.12552e-05	8.12572e-05
2	chr15:43837609:G:A	43837609	NA,A	NA,G	NA,1	NA,-inf	NA,inf	NA,0.570219	8.12457e-05	8.12478e-05
2	chr15:42417033:C:T	42417033	NA,T	NA,C	NA,1	NA,inf	NA,inf	NA,0.56994	8.12015e-05	8.12036e-05
2	chr15:44354693:T:C	44354693	NA,C	NA,T	NA,1	NA,inf	NA,inf	NA,0.569833	8.11909e-05	8.1193e-05
2	chr15:44181291:G:A	44181291	A,A	G,G	1,1	-inf,-inf	inf,inf	0.374693,1.57527	8.11502e-05	8.1152e-05
2	chr15:44077104:T:G	44077104	NA,G	NA,T	NA,1	NA,inf	NA,inf	NA,0.569196	8.11192e-05	8.11212e-05
2	chr15:42568402:C:G	42568402	NA,G	NA,C	NA,1	NA,-inf	NA,inf	NA,0.569038	8.10945e-05	8.10967e-05
2	chr15:44615289:G:A	44615289	NA,A	NA,G	NA,1	NA,-inf	NA,inf	NA,0.568792	8.10684e-05	8.10706e-05
2	chr15:44314093:C:T	44314093	NA,T	NA,C	NA,1	NA,inf	NA,inf	NA,0.568508	8.1035e-05	8.10371e-05
2	chr15:43311126:A:T	43311126	NA,T	NA,A	NA,1	NA,inf	NA,inf	NA,0.568321	8.10175e-05	8.10195e-05
2	chr15:43820751:G:A	43820751	NA,A	NA,G	NA,1	NA,inf	NA,inf	NA,0.568159	8.09991e-05	8.10011e-05
2	chr15:44440363:T:G	44440363	NA,G	NA,T	NA,1	NA,-inf	NA,inf	NA,0.568179	8.0991e-05	8.09929e-05
2	chr15:44331468:G:C	44331468	NA,C	NA,G	NA,1	NA,inf	NA,inf	NA,0.567897	8.09632e-05	8.09653e-05
2	chr15:42140196:T:C	42140196	NA,C	NA,T	NA,1	NA,inf	NA,inf	NA,0.567805	8.09507e-05	8.09527e-05
2	chr15:44367374:C:T	44367374	NA,T	NA,C	NA,1	NA,-inf	NA,inf	NA,0.567728	8.09381e-05	8.094e-05
2	chr15:43029915:C:A	43029915	A,A	C,C	1,1	-inf,-inf	inf,inf	0.54774,1.56067	8.09341e-05	8.09364e-05
2	chr15:42707443:C:G	42707443	G,G	C,C	1,1	inf,inf	inf,inf	0.312994,1.58463	8.09323e-05	8.09341e-05
2	chr15:42481067:T:C	42481067	NA,C	NA,T	NA,1	NA,-inf	NA,inf	NA,0.567638	8.09281e-05	8.093e-05
2	chr15:43897719:A:G	43897719	NA,G	NA,A	NA,1	NA,inf	NA,inf	NA,0.567615	8.09273e-05	8.09294e-05
2	chr15:42272328:CAG:C	42272328	NA,C	NA,CAG	NA,1	NA,-inf	NA,inf	NA,0.567117	8.087e-05	8.08722e-05
2	chr15:43770911:A:C	43770911	NA,C	NA,A	NA,1	NA,inf	NA,inf	NA,0.566983	8.08461e-05	8.08482e-05
2	chr15:44187165:G:A	44187165	NA,A	NA,G	NA,1	NA,-inf	NA,inf	NA,0.566905	8.08444e-05	8.08465e-05
2	chr15:44351404:G:A	44351404	NA,A	NA,G	NA,1	NA,inf	NA,inf	NA,0.566797	8.08342e-05	8.08363e-05
2	chr15:43282189:G:T	43282189	NA,T	NA,G	NA,1	NA,inf	NA,inf	NA,0.566575	8.08086e-05	8.08106e-05
2	chr15:43541564:A:G	43541564	NA,G	NA,A	NA,1	NA,inf	NA,inf	NA,0.566444	8.07972e-05	8.07992e-05
2	chr15:43112538:T:C	43112538	NA,C	NA,T	NA,1	NA,inf	NA,inf	NA,0.565842	8.07226e-05	8.07247e-05
2	chr15:42146716:G:A	42146716	NA,A	NA,G	NA,1	NA,inf	NA,inf	NA,0.565589	8.06912e-05	8.06933e-05
2	chr15:43162843:A:C	43162843	NA,C	NA,A	NA,1	NA,inf	NA,inf	NA,0.565532	8.06864e-05	8.06884e-05
2	chr15:42335431:A:C	42335431	NA,C	NA,A	NA,1	NA,inf	NA,inf	NA,0.565208	8.0652e-05	8.0654e-05
2	chr15:43159762:C:T	43159762	NA,T	NA,C	NA,1	NA,inf	NA,inf	NA,0.564987	8.06227e-05	8.06247e-05
2	chr15:42114419:G:A	42114419	A,A	G,G	1,1	-inf,-inf	inf,inf	0.249558,1.64668	8.06001e-05	8.06022e-05
2	chr15:42235160:T:A	42235160	NA,A	NA,T	NA,1	NA,inf	NA,inf	NA,0.56462	8.05744e-05	8.05765e-05
2	chr15:44357797:A:G	44357797	NA,G	NA,A	NA,1	NA,-inf	NA,inf	NA,0.564403	8.05519e-05	8.0554e-05
2	chr15:44516965:G:T	44516965	NA,T	NA,G	NA,1	NA,inf	NA,inf	NA,0.564137	8.05211e-05	8.05231e-05
2	chr15:44143065:T:C	44143065	C,C	T,T	1,1	inf,-inf	inf,inf	1.9246,1.60823	8.05039e-05	8.05404e-05
2	chr15:44483877:T:G	44483877	G,G	T,T	1,1	-inf,inf	inf,inf	0.581234,1.14047	8.05024e-05	8.05037e-05
2	chr15:44259461:T:G	44259461	NA,G	NA,T	NA,1	NA,-inf	NA,inf	NA,0.563899	8.04971e-05	8.04991e-05
2	chr15:44260422:C:A	44260422	NA,A	NA,C	NA,1	NA,-inf	NA,inf	NA,0.56372	8.04719e-05	8.0474e-05
2	chr15:42386088:G:A	42386088	NA,A	NA,G	NA,1	NA,inf	NA,inf	NA,0.563401	8.04414e-05	8.04434e-05
2	chr15:44343531:A:C	44343531	NA,C	NA,A	NA,1	NA,inf	NA,inf	NA,0.563413	8.04388e-05	8.04409e-05
2	chr15:44422804:G:A	44422804	NA,A	NA,G	NA,1	NA,inf	NA,inf	NA,0.563397	8.04348e-05	8.04368e-05
2	chr15:42749246:A:C	42749246	NA,C	NA,A	NA,1	NA,inf	NA,inf	NA,0.563101	8.03974e-05	8.03994e-05
2	chr15:42050392:G:A	42050392	NA,A	NA,G	NA,1	NA,inf	NA,inf	NA,0.563041	8.0397e-05	8.0399e-05
2	chr15:42002089:C:T	42002089	NA,T	NA,C	NA,1	NA,-inf	NA,inf	NA,0.562727	8.0359e-05	8.03612e-05
2	chr15:44314194:G:A	44314194	NA,A	NA,G	NA,1	NA,-inf	NA,inf	NA,0.562347	8.03098e-05	8.03117e-05
2	chr15:43297712:A:T	43297712	NA,T	NA,A	NA,1	NA,inf	NA,inf	NA,0.562222	8.03003e-05	8.03023e-05
2	chr15:42924436:CTCTT:C	42924436	NA,C	NA,CTCTT	NA,1	NA,inf	NA,inf	NA,0.562153	8.02923e-05	8.02943e-05
2	chr15:42407415:A:G	42407415	NA,G	NA,A	NA,1	NA,-inf	NA,inf	NA,0.561348	8.0198e-05	8.02001e-05
2	chr15:41999850:C:A	41999850	NA,A	NA,C	NA,1	NA,-inf	NA,inf	NA,0.56089	8.01449e-05	8.0147e-05
2	chr15:44438057:G:C	44438057	NA,C	NA,G	NA,1	NA,inf	NA,inf	NA,0.56089	8.01438e-05	8.01458e-05
2	chr15:43332244:C:T	43332244	NA,T	NA,C	NA,1	NA,inf	NA,inf	NA,0.560783	8.01344e-05	8.01364e-05
2	chr15:44202750:C:T	44202750	T,T	C,C	1,1	-inf,-inf	inf,inf	0.445638,1.5036	8.0115e-05	8.01172e-05
2	chr15:43001290:G:C	43001290	NA,C	NA,G	NA,1	NA,inf	NA,inf	NA,0.560535	8.00991e-05	8.0101e-05
2	chr15:43853216:G:T	43853216	NA,T	NA,G	NA,1	NA,inf	NA,inf	NA,0.560403	8.00872e-05	8.00891e-05
2	chr15:44740431:C:G	44740431	G,NA	C,NA	1,NA	-inf,NA	inf,NA	0.830465,NA	8.00475e-05	8.00494e-05
2	chr15:43557690:A:G	43557690	NA,G	NA,A	NA,1	NA,inf	NA,inf	NA,0.559831	8.00302e-05	8.00323e-05
2	chr15:43822861:G:A	43822861	NA,A	NA,G	NA,1	NA,-inf	NA,inf	NA,0.559717	8.00075e-05	8.00096e-05
2	chr15:43879456:A:T	43879456	NA,T	NA,A	NA,1	NA,inf	NA,inf	NA,0.559461	7.99857e-05	7.99877e-05
2	chr15:42944414:C:T	42944414	T,T	C,C	1,1	-inf,-inf	inf,inf	0.836187,1.37106	7.98746e-05	7.9877e-05
2	chr15:44166419:T:G	44166419	NA,G	NA,T	NA,1	NA,inf	NA,inf	NA,0.558335	7.98564e-05	7.98584e-05
2	chr15:42182824:A:C	42182824	NA,C	NA,A	NA,1	NA,inf	NA,inf	NA,0.558353	7.98506e-05	7.98526e-05
2	chr15:44096618:G:T	44096618	NA,T	NA,G	NA,1	NA,-inf	NA,inf	NA,0.558069	7.98131e-05	7.98152e-05
2	chr15:44441647:C:T	44441647	NA,T	NA,C	NA,1	NA,inf	NA,inf	NA,0.557708	7.97767e-05	7.97786e-05
2	chr15:43883584:C:G	43883584	NA,G	NA,C	NA,1	NA,inf	NA,inf	NA,0.557505	7.97531e-05	7.97551e-05
2	chr15:43160101:T:C	43160101	NA,C	NA,T	NA,1	NA,inf	NA,inf	NA,0.557093	7.97144e-05	7.97165e-05
2	chr15:43852751:A:T	43852751	NA,T	NA,A	NA,1	NA,-inf	NA,inf	NA,0.557038	7.96964e-05	7.96983e-05
2	chr15:42705764:A:G	42705764	NA,G	NA,A	NA,1	NA,inf	NA,inf	NA,0.556868	7.9681e-05	7.9683e-05
2	chr15:42260609:T:C	42260609	NA,C	NA,T	NA,1	NA,-inf	NA,inf	NA,0.556541	7.96432e-05	7.96453e-05
2	chr15:43367145:G:A	43367145	NA,A	NA,G	NA,1	NA,inf	NA,inf	NA,0.5564	7.96338e-05	7.96358e-05
2	chr15:43174754:A:C	43174754	NA,C	NA,A	NA,1	NA,inf	NA,inf	NA,0.556371	7.96272e-05	7.96291e-05
2	chr15:42418128:G:A	42418128	NA,A	NA,G	NA,1	NA,inf	NA,inf	NA,0.556328	7.96229e-05	7.96249e-05
2	chr15:43189627:C:A	43189627	NA,A	NA,C	NA,1	NA,inf	NA,inf	NA,0.556186	7.96061e-05	7.9608e-05
2	chr15:42571231:C:T	42571231	NA,T	NA,C	NA,1	NA,-inf	NA,inf	NA,0.556204	7.96033e-05	7.96055e-05
2	chr15:44494846:G:A	44494846	NA,A	NA,G	NA,1	NA,-inf	NA,inf	NA,0.55594	7.95777e-05	7.95797e-05
2	chr15:42087961:G:A	42087961	A,A	G,G	1,1	inf,inf	inf,inf	0.745596,0.962579	7.95518e-05	7.95531e-05
2	chr15:42399055:G:T	42399055	NA,T	NA,G	NA,1	NA,-inf	NA,inf	NA,0.555642	7.95406e-05	7.95427e-05
2	chr15:43166561:T:C	43166561	NA,C	NA,T	NA,1	NA,-inf	NA,inf	NA,0.554729	7.94413e-05	7.94431e-05
2	chr15:44754728:C:T	44754728	NA,T	NA,C	NA,1	NA,inf	NA,inf	NA,0.554757	7.94398e-05	7.94418e-05
2	chr15:44460397:C:T	44460397	NA,T	NA,C	NA,1	NA,inf	NA,inf	NA,0.55459	7.94191e-05	7.94211e-05
2	chr15:44128046:G:A	44128046	A,A	G,G	1,1	inf,-inf	inf,inf	1.98606,1.61308	7.94189e-05	7.94603e-05
2	chr15:43743054:C:T	43743054	NA,T	NA,C	NA,1	NA,inf	NA,inf	NA,0.554447	7.94094e-05	7.94114e-05
2	chr15:43072875:T:C	43072875	NA,C	NA,T	NA,1	NA,-inf	NA,inf	NA,0.554332	7.93879e-05	7.93899e-05
2	chr15:43060562:C:T	43060562	NA,T	NA,C	NA,1	NA,-inf	NA,inf	NA,0.554174	7.93815e-05	7.93836e-05
2	chr15:43079830:T:C	43079830	C,C	T,T	1,1	-inf,-inf	inf,inf	0.693764,1.45915	7.93653e-05	7.93676e-05
2	chr15:44448795:G:A	44448795	NA,A	NA,G	NA,1	NA,inf	NA,inf	NA,0.55411	7.93642e-05	7.93662e-05
2	chr15:44434546:A:G	44434546	NA,G	NA,A	NA,1	NA,inf	NA,inf	NA,0.554072	7.93628e-05	7.93648e-05
2	chr15:42192569:T:G	42192569	NA,G	NA,T	NA,1	NA,-inf	NA,inf	NA,0.553977	7.93468e-05	7.93487e-05
2	chr15:43073435:A:G	43073435	NA,G	NA,A	NA,1	NA,-inf	NA,inf	NA,0.553688	7.93144e-05	7.93164e-05
2	chr15:43073346:C:T	43073346	NA,T	NA,C	NA,1	NA,-inf	NA,inf	NA,0.553671	7.93125e-05	7.93145e-05
2	chr15:43071116:G:C	43071116	NA,C	NA,G	NA,1	NA,-inf	NA,inf	NA,0.55367	7.93123e-05	7.93143e-05
2	chr15:44435826:C:T	44435826	NA,T	NA,C	NA,1	NA,-inf	NA,inf	NA,0.552826	7.92149e-05	7.92169e-05
2	chr15:43140279:C:T	43140279	NA,T	NA,C	NA,1	NA,inf	NA,inf	NA,0.55261	7.91844e-05	7.91863e-05
2	chr15:43294302:C:T	43294302	NA,T	NA,C	NA,1	NA,inf	NA,inf	NA,0.552044	7.91354e-05	7.91374e-05
2	chr15:42207187:C:T	42207187	NA,T	NA,C	NA,1	NA,-inf	NA,inf	NA,0.552044	7.91266e-05	7.91285e-05
2	chr15:42513844:G:A	42513844	NA,A	NA,G	NA,1	NA,-inf	NA,inf	NA,0.551904	7.91106e-05	7.91125e-05
2	chr15:43408725:T:C	43408725	NA,C	NA,T	NA,1	NA,inf	NA,inf	NA,0.55145	7.90678e-05	7.90698e-05
2	chr15:41948006:C:T	41948006	NA,T	NA,C	NA,1	NA,inf	NA,inf	NA,0.551353	7.90528e-05	7.90548e-05
2	chr15:44261323:G:A	44261323	NA,A	NA,G	NA,1	NA,inf	NA,inf	NA,0.551026	7.90179e-05	7.90198e-05
2	chr15:43779762:G:C	43779762	NA,C	NA,G	NA,1	NA,inf	NA,inf	NA,0.550806	7.89929e-05	7.89948e-05
2	chr15:44131648:T:C	44131648	C,C	T,T	1,1	inf,-inf	inf,inf	1.9279,1.59805	7.89367e-05	7.89727e-05
2	chr15:44387716:G:A	44387716	NA,A	NA,G	NA,1	NA,inf	NA,inf	NA,0.549008	7.87846e-05	7.87866e-05
2	chr15:44167196:G:A	44167196	NA,A	NA,G	NA,1	NA,-inf	NA,inf	NA,0.548949	7.87778e-05	7.87798e-05
2	chr15:44522507:C:T	44522507	NA,T	NA,C	NA,1	NA,inf	NA,inf	NA,0.548736	7.87539e-05	7.87559e-05
2	chr15:44015385:T:C	44015385	C,C	T,T	1,1	-inf,-inf	inf,inf	0.267012,0.506759	7.87306e-05	7.87309e-05
2	chr15:42480603:A:G	42480603	G,G	A,A	1,1	-inf,inf	inf,inf	3.20012,0.531631	7.86183e-05	7.86993e-05
2	chr15:43449549:T:C	43449549	NA,C	NA,T	NA,1	NA,inf	NA,inf	NA,0.547215	7.85891e-05	7.85911e-05
2	chr15:42972019:C:T	42972019	T,T	C,C	1,1	-inf,-inf	inf,inf	0.729936,1.43147	7.85693e-05	7.85716e-05
2	chr15:43008935:TG:T	43008935	NA,T	NA,TG	NA,1	NA,inf	NA,inf	NA,0.547011	7.85618e-05	7.85638e-05
2	chr15:43398283:A:T	43398283	NA,T	NA,A	NA,1	NA,inf	NA,inf	NA,0.546586	7.85011e-05	7.85029e-05
2	chr15:43512903:A:G	43512903	NA,G	NA,A	NA,1	NA,-inf	NA,inf	NA,0.546208	7.84796e-05	7.84817e-05
2	chr15:43782141:G:A	43782141	NA,A	NA,G	NA,1	NA,inf	NA,inf	NA,0.546093	7.84609e-05	7.84628e-05
2	chr15:42738663:C:T	42738663	T,T	C,C	1,1	inf,inf	inf,inf	0.103991,1.63529	7.84334e-05	7.84348e-05
2	chr15:43952397:G:A	43952397	NA,A	NA,G	NA,1	NA,-inf	NA,inf	NA,0.54554	7.83942e-05	7.83962e-05
2	chr15:42247823:A:G	42247823	NA,G	NA,A	NA,1	NA,inf	NA,inf	NA,0.545457	7.83846e-05	7.83865e-05
2	chr15:43304395:A:T	43304395	NA,T	NA,A	NA,1	NA,-inf	NA,inf	NA,0.5454	7.83799e-05	7.83817e-05
2	chr15:44427209:C:T	44427209	NA,T	NA,C	NA,1	NA,-inf	NA,inf	NA,0.545109	7.83497e-05	7.83517e-05
2	chr15:44320851:G:C	44320851	NA,C	NA,G	NA,1	NA,-inf	NA,inf	NA,0.544764	7.8307e-05	7.83091e-05
2	chr15:44233082:A:G	44233082	NA,G	NA,A	NA,1	NA,inf	NA,inf	NA,0.544647	7.83006e-05	7.83026e-05
2	chr15:44131631:G:A	44131631	A,A	G,G	1,1	inf,-inf	inf,inf	1.94669,1.59776	7.82943e-05	7.83318e-05
2	chr15:44138134:G:A	44138134	A,A	G,G	1,1	inf,-inf	inf,inf	2.01258,1.60918	7.82828e-05	7.83265e-05
2	chr15:44326187:G:T	44326187	NA,T	NA,G	NA,1	NA,inf	NA,inf	NA,0.544471	7.82744e-05	7.82764e-05
2	chr15:44445897:A:G	44445897	NA,G	NA,A	NA,1	NA,inf	NA,inf	NA,0.543919	7.82126e-05	7.82145e-05
2	chr15:43106590:C:T	43106590	NA,T	NA,C	NA,1	NA,-inf	NA,inf	NA,0.543796	7.81968e-05	7.81986e-05
2	chr15:42861707:C:A	42861707	NA,A	NA,C	NA,1	NA,inf	NA,inf	NA,0.543577	7.81782e-05	7.81801e-05
2	chr15:43414649:T:C	43414649	NA,C	NA,T	NA,1	NA,inf	NA,inf	NA,0.543275	7.8147e-05	7.81489e-05
2	chr15:42804388:C:T	42804388	NA,T	NA,C	NA,1	NA,-inf	NA,inf	NA,0.543074	7.81277e-05	7.81298e-05
2	chr15:43853821:G:A	43853821	NA,A	NA,G	NA,1	NA,inf	NA,inf	NA,0.542711	7.80804e-05	7.80823e-05
2	chr15:43086079:T:C	43086079	NA,C	NA,T	NA,1	NA,inf	NA,inf	NA,0.542582	7.80656e-05	7.80676e-05
2	chr15:43182291:C:T	43182291	NA,T	NA,C	NA,1	NA,inf	NA,inf	NA,0.54213	7.80168e-05	7.80188e-05
2	chr15:42564443:T:C	42564443	NA,C	NA,T	NA,1	NA,-inf	NA,inf	NA,0.541986	7.79947e-05	7.79966e-05
2	chr15:44359054:G:A	44359054	NA,A	NA,G	NA,1	NA,inf	NA,inf	NA,0.541755	7.79711e-05	7.7973e-05
2	chr15:42747456:C:T	42747456	T,T	C,C	1,1	inf,inf	inf,inf	0.317756,1.55969	7.79613e-05	7.7963e-05
2	chr15:42455787:T:A	42455787	A,NA	T,NA	1,NA	-inf,NA	inf,NA	0.834041,NA	7.7939e-05	7.79407e-05
2	chr15:41956100:G:A	41956100	A,A	G,G	1,1	-inf,-inf	inf,inf	1.54942,0.112759	7.79315e-05	7.79334e-05
2	chr15:43482625:G:A	43482625	NA,A	NA,G	NA,1	NA,inf	NA,inf	NA,0.541011	7.78946e-05	7.78966e-05
2	chr15:43798920:C:T	43798920	NA,T	NA,C	NA,1	NA,inf	NA,inf	NA,0.541214	7.78863e-05	7.78882e-05
2	chr15:42747348:A:C	42747348	NA,C	NA,A	NA,1	NA,inf	NA,inf	NA,0.540504	7.78351e-05	7.78371e-05
2	chr15:43287518:C:T	43287518	NA,T	NA,C	NA,1	NA,inf	NA,inf	NA,0.540498	7.78302e-05	7.78321e-05
2	chr15:44504738:G:A	44504738	NA,A	NA,G	NA,1	NA,inf	NA,inf	NA,0.540355	7.78155e-05	7.78175e-05
2	chr15:43197558:G:T	43197558	NA,T	NA,G	NA,1	NA,inf	NA,inf	NA,0.540087	7.77897e-05	7.77916e-05
2	chr15:43972759:G:C	43972759	C,C	G,G	1,1	inf,inf	inf,inf	0.834538,0.826414	7.77841e-05	7.77852e-05
2	chr15:43365365:A:G	43365365	NA,G	NA,A	NA,1	NA,inf	NA,inf	NA,0.539997	7.7782e-05	7.77839e-05
2	chr15:42296346:T:C	42296346	NA,C	NA,T	NA,1	NA,inf	NA,inf	NA,0.540005	7.77763e-05	7.77783e-05
2	chr15:44373864:G:A	44373864	NA,A	NA,G	NA,1	NA,inf	NA,inf	NA,0.539991	7.7775e-05	7.7777e-05
2	chr15:42312657:T:G	42312657	NA,G	NA,T	NA,1	NA,inf	NA,inf	NA,0.539957	7.7771e-05	7.77729e-05
2	chr15:41915843:G:A	41915843	A,A	G,G	1,1	-inf,-inf	inf,inf	1.30245,0.60528	7.7752e-05	7.7754e-05
2	chr15:42282925:G:A	42282925	NA,A	NA,G	NA,1	NA,inf	NA,inf	NA,0.539722	7.77449e-05	7.77469e-05
2	chr15:42379325:G:A	42379325	A,NA	G,NA	1,NA	-inf,NA	inf,NA	0.830513,NA	7.76651e-05	7.76667e-05
2	chr15:44134392:A:G	44134392	G,G	A,A	1,1	inf,-inf	inf,inf	1.94049,1.59121	7.76068e-05	7.76433e-05
2	chr15:44363060:T:G	44363060	NA,G	NA,T	NA,1	NA,inf	NA,inf	NA,0.538379	7.75965e-05	7.75984e-05
2	chr15:42037985:C:T	42037985	NA,T	NA,C	NA,1	NA,inf	NA,inf	NA,0.538114	7.75715e-05	7.75735e-05
2	chr15:44520080:C:CATCCT	44520080	NA,CATCCT	NA,C	NA,1	NA,inf	NA,inf	NA,0.538106	7.75664e-05	7.75683e-05
2	chr15:43557008:G:A	43557008	NA,A	NA,G	NA,1	NA,inf	NA,inf	NA,0.537968	7.75573e-05	7.75592e-05
2	chr15:43510811:C:T	43510811	NA,T	NA,C	NA,1	NA,inf	NA,inf	NA,0.537968	7.75573e-05	7.75592e-05
2	chr15:43838883:G:C	43838883	NA,C	NA,G	NA,1	NA,inf	NA,inf	NA,0.537775	7.7537e-05	7.75389e-05
2	chr15:44475112:C:T	44475112	NA,T	NA,C	NA,1	NA,inf	NA,inf	NA,0.537691	7.75206e-05	7.75225e-05
2	chr15:42153377:T:G	42153377	NA,G	NA,T	NA,1	NA,-inf	NA,inf	NA,0.537618	7.75187e-05	7.75207e-05
2	chr15:42608193:G:C	42608193	NA,C	NA,G	NA,1	NA,-inf	NA,inf	NA,0.537225	7.74668e-05	7.74687e-05
2	chr15:42463357:C:T	42463357	T,NA	C,NA	1,NA	-inf,NA	inf,NA	1.03675,NA	7.74503e-05	7.7453e-05
2	chr15:43546354:T:C	43546354	NA,C	NA,T	NA,1	NA,inf	NA,inf	NA,0.53691	7.74405e-05	7.74425e-05
2	chr15:43520382:G:A	43520382	NA,A	NA,G	NA,1	NA,inf	NA,inf	NA,0.536854	7.74343e-05	7.74363e-05
2	chr15:44365505:T:G	44365505	NA,G	NA,T	NA,1	NA,inf	NA,inf	NA,0.536791	7.74171e-05	7.74192e-05
2	chr15:44410852:G:A	44410852	NA,A	NA,G	NA,1	NA,inf	NA,inf	NA,0.536672	7.7408e-05	7.741e-05
2	chr15:44292228:C:T	44292228	NA,T	NA,C	NA,1	NA,inf	NA,inf	NA,0.536401	7.73803e-05	7.73823e-05
2	chr15:43543060:C:T	43543060	NA,T	NA,C	NA,1	NA,inf	NA,inf	NA,0.535914	7.73308e-05	7.73327e-05
2	chr15:42270278:A:G	42270278	NA,G	NA,A	NA,1	NA,-inf	NA,inf	NA,0.535322	7.72616e-05	7.72635e-05
2	chr15:43092023:T:TTG	43092023	NA,TTG	NA,T	NA,1	NA,-inf	NA,inf	NA,0.53537	7.72601e-05	7.7262e-05
2	chr15:42042402:T:C	42042402	NA,C	NA,T	NA,1	NA,inf	NA,inf	NA,0.534815	7.72072e-05	7.72091e-05
2	chr15:43276429:C:T	43276429	NA,T	NA,C	NA,1	NA,inf	NA,inf	NA,0.534394	7.71605e-05	7.71624e-05
2	chr15:43408327:A:G	43408327	NA,G	NA,A	NA,1	NA,inf	NA,inf	NA,0.53438	7.71593e-05	7.71612e-05
2	chr15:43153594:T:C	43153594	NA,C	NA,T	NA,1	NA,-inf	NA,inf	NA,0.534383	7.71552e-05	7.7157e-05
2	chr15:44007886:C:T	44007886	NA,T	NA,C	NA,1	NA,inf	NA,inf	NA,0.534276	7.71519e-05	7.71539e-05
2	chr15:42266281:T:A	42266281	NA,A	NA,T	NA,1	NA,inf	NA,inf	NA,0.534309	7.7148e-05	7.715e-05
2	chr15:42640607:G:A	42640607	NA,A	NA,G	NA,1	NA,-inf	NA,inf	NA,0.533978	7.71105e-05	7.71126e-05
2	chr15:43010236:CA:C	43010236	C,NA	CA,NA	1,NA	inf,NA	inf,NA	1.04703,NA	7.70958e-05	7.70983e-05
2	chr15:42731865:C:T	42731865	T,T	C,C	1,1	inf,inf	inf,inf	0.112285,1.62789	7.70824e-05	7.70837e-05
2	chr15:44145494:G:T	44145494	T,T	G,G	1,1	-inf,inf	inf,inf	1.89552,1.57998	7.70609e-05	7.70934e-05
2	chr15:43156886:T:C	43156886	NA,C	NA,T	NA,1	NA,inf	NA,inf	NA,0.533464	7.70597e-05	7.70616e-05
2	chr15:44526916:C:T	44526916	NA,T	NA,C	NA,1	NA,inf	NA,inf	NA,0.533366	7.70451e-05	7.7047e-05
2	chr15:44444237:T:TA	44444237	NA,TA	NA,T	NA,1	NA,inf	NA,inf	NA,0.533232	7.70304e-05	7.70323e-05
2	chr15:44468615:G:T	44468615	NA,T	NA,G	NA,1	NA,inf	NA,inf	NA,0.53313	7.70193e-05	7.70212e-05
2	chr15:42211480:C:T	42211480	T,NA	C,NA	1,NA	-inf,NA	inf,NA	0.796081,NA	7.70186e-05	7.70203e-05
2	chr15:43745125:C:T	43745125	T,NA	C,NA	1,NA	inf,NA	inf,NA	0.993019,NA	7.70029e-05	7.70048e-05
2	chr15:44457984:C:G	44457984	NA,G	NA,C	NA,1	NA,inf	NA,inf	NA,0.532956	7.70002e-05	7.70021e-05
2	chr15:44468075:G:A	44468075	NA,A	NA,G	NA,1	NA,inf	NA,inf	NA,0.532954	7.7e-05	7.70019e-05
2	chr15:44438600:A:G	44438600	NA,G	NA,A	NA,1	NA,inf	NA,inf	NA,0.532944	7.6999e-05	7.70009e-05
2	chr15:43875461:T:C	43875461	NA,C	NA,T	NA,1	NA,-inf	NA,inf	NA,0.532862	7.69894e-05	7.69914e-05
2	chr15:44479856:CTA:C	44479856	NA,C	NA,CTA	NA,1	NA,inf	NA,inf	NA,0.532839	7.69875e-05	7.69894e-05
2	chr15:44518818:G:A	44518818	NA,A	NA,G	NA,1	NA,inf	NA,inf	NA,0.532789	7.6982e-05	7.69839e-05
2	chr15:44509053:T:C	44509053	NA,C	NA,T	NA,1	NA,inf	NA,inf	NA,0.532789	7.6982e-05	7.69839e-05
2	chr15:44528085:T:C	44528085	NA,C	NA,T	NA,1	NA,inf	NA,inf	NA,0.532789	7.6982e-05	7.69839e-05
2	chr15:44503143:T:A	44503143	NA,A	NA,T	NA,1	NA,inf	NA,inf	NA,0.532789	7.6982e-05	7.69839e-05
2	chr15:44469129:G:A	44469129	NA,A	NA,G	NA,1	NA,inf	NA,inf	NA,0.532789	7.6982e-05	7.69839e-05
2	chr15:44040829:T:A	44040829	NA,A	NA,T	NA,1	NA,inf	NA,inf	NA,0.532638	7.69726e-05	7.69746e-05
2	chr15:44435085:C:T	44435085	NA,T	NA,C	NA,1	NA,inf	NA,inf	NA,0.532701	7.69724e-05	7.69743e-05
2	chr15:44478812:T:C	44478812	NA,C	NA,T	NA,1	NA,-inf	NA,inf	NA,0.532594	7.69645e-05	7.69664e-05
2	chr15:44460506:T:G	44460506	NA,G	NA,T	NA,1	NA,inf	NA,inf	NA,0.53247	7.69471e-05	7.6949e-05
2	chr15:44436886:G:C	44436886	NA,C	NA,G	NA,1	NA,inf	NA,inf	NA,0.532404	7.69399e-05	7.69418e-05
2	chr15:43081992:A:T	43081992	NA,T	NA,A	NA,1	NA,inf	NA,inf	NA,0.532204	7.6921e-05	7.69229e-05
2	chr15:44510869:G:A	44510869	NA,A	NA,G	NA,1	NA,inf	NA,inf	NA,0.532051	7.69014e-05	7.69033e-05
2	chr15:44457704:C:T	44457704	NA,T	NA,C	NA,1	NA,inf	NA,inf	NA,0.531926	7.68877e-05	7.68896e-05
2	chr15:44530492:C:T	44530492	NA,T	NA,C	NA,1	NA,inf	NA,inf	NA,0.531601	7.68528e-05	7.68547e-05
2	chr15:42177459:CT:C	42177459	NA,C	NA,CT	NA,1	NA,inf	NA,inf	NA,0.531577	7.68495e-05	7.68514e-05
2	chr15:44241989:C:A	44241989	NA,A	NA,C	NA,1	NA,inf	NA,inf	NA,0.531316	7.68256e-05	7.68275e-05
2	chr15:44460507:A:G	44460507	NA,G	NA,A	NA,1	NA,inf	NA,inf	NA,0.531145	7.68026e-05	7.68045e-05
2	chr15:44510698:T:A	44510698	NA,A	NA,T	NA,1	NA,inf	NA,inf	NA,0.53084	7.67719e-05	7.67739e-05
2	chr15:42266888:G:A	42266888	NA,A	NA,G	NA,1	NA,inf	NA,inf	NA,0.530145	7.66993e-05	7.67012e-05
2	chr15:41916999:C:G	41916999	NA,G	NA,C	NA,1	NA,-inf	NA,inf	NA,0.530106	7.6692e-05	7.66941e-05
2	chr15:44771266:G:A	44771266	NA,A	NA,G	NA,1	NA,inf	NA,inf	NA,0.530186	7.66913e-05	7.66932e-05
2	chr15:44771453:T:C	44771453	NA,C	NA,T	NA,1	NA,inf	NA,inf	NA,0.529999	7.66812e-05	7.66831e-05
2	chr15:42429447:A:G	42429447	NA,G	NA,A	NA,1	NA,inf	NA,inf	NA,0.529869	7.66687e-05	7.66706e-05
2	chr15:42336332:A:C	42336332	NA,C	NA,A	NA,1	NA,inf	NA,inf	NA,0.529861	7.66684e-05	7.66703e-05
2	chr15:44533019:TG:T	44533019	NA,T	NA,TG	NA,1	NA,inf	NA,inf	NA,0.529801	7.66564e-05	7.66583e-05
2	chr15:43043277:T:A	43043277	NA,A	NA,T	NA,1	NA,-inf	NA,inf	NA,0.529757	7.6651e-05	7.6653e-05
2	chr15:44513597:T:C	44513597	NA,C	NA,T	NA,1	NA,-inf	NA,inf	NA,0.529707	7.66485e-05	7.66504e-05
2	chr15:44168604:A:G	44168604	G,G	A,A	1,1	-inf,-inf	inf,inf	0.199649,1.62003	7.66481e-05	7.66496e-05
2	chr15:44488671:T:C	44488671	NA,C	NA,T	NA,1	NA,inf	NA,inf	NA,0.529522	7.66261e-05	7.6628e-05
2	chr15:44473514:C:A	44473514	NA,A	NA,C	NA,1	NA,inf	NA,inf	NA,0.529456	7.66189e-05	7.66208e-05
2	chr15:44742345:AC:A	44742345	NA,A	NA,AC	NA,1	NA,-inf	NA,inf	NA,0.529261	7.65953e-05	7.65972e-05
2	chr15:42975754:C:T	42975754	NA,T	NA,C	NA,1	NA,-inf	NA,inf	NA,0.529258	7.65937e-05	7.65955e-05
2	chr15:42210099:G:T	42210099	NA,T	NA,G	NA,1	NA,inf	NA,inf	NA,0.528908	7.65592e-05	7.65612e-05
2	chr15:44535982:G:A	44535982	NA,A	NA,G	NA,1	NA,inf	NA,inf	NA,0.528833	7.65513e-05	7.65532e-05
2	chr15:44473238:G:A	44473238	NA,A	NA,G	NA,1	NA,inf	NA,inf	NA,0.528565	7.65223e-05	7.65242e-05
2	chr15:42255765:A:G	42255765	NA,G	NA,A	NA,1	NA,inf	NA,inf	NA,0.528538	7.65207e-05	7.65225e-05
2	chr15:43173188:T:C	43173188	NA,C	NA,T	NA,1	NA,inf	NA,inf	NA,0.528509	7.65185e-05	7.65204e-05
2	chr15:42156062:G:A	42156062	NA,A	NA,G	NA,1	NA,inf	NA,inf	NA,0.528373	7.65068e-05	7.65087e-05
2	chr15:43209644:G:A	43209644	NA,A	NA,G	NA,1	NA,inf	NA,inf	NA,0.528016	7.64633e-05	7.64652e-05
2	chr15:43001448:G:C	43001448	NA,C	NA,G	NA,1	NA,-inf	NA,inf	NA,0.527897	7.64484e-05	7.64503e-05
2	chr15:42702622:G:A	42702622	NA,A	NA,G	NA,1	NA,inf	NA,inf	NA,0.527763	7.64356e-05	7.64375e-05
2	chr15:44008226:G:C	44008226	NA,C	NA,G	NA,1	NA,inf	NA,inf	NA,0.527542	7.64186e-05	7.64205e-05
2	chr15:42798091:C:T	42798091	NA,T	NA,C	NA,1	NA,inf	NA,inf	NA,0.527569	7.6417e-05	7.64189e-05
2	chr15:42341499:G:C	42341499	NA,C	NA,G	NA,1	NA,-inf	NA,inf	NA,0.527509	7.64107e-05	7.64126e-05
2	chr15:42318368:G:A	42318368	A,A	G,G	1,1	-inf,-inf	inf,inf	1.69661,0.0852657	7.63713e-05	7.63736e-05
2	chr15:44709617:G:T	44709617	NA,T	NA,G	NA,1	NA,inf	NA,inf	NA,0.527032	7.6363e-05	7.63649e-05
2	chr15:43167391:C:T	43167391	NA,T	NA,C	NA,1	NA,inf	NA,inf	NA,0.526879	7.63422e-05	7.63441e-05
2	chr15:44446446:G:A	44446446	NA,A	NA,G	NA,1	NA,inf	NA,inf	NA,0.526768	7.6328e-05	7.63299e-05
2	chr15:44026155:A:T	44026155	NA,T	NA,A	NA,1	NA,inf	NA,inf	NA,0.526669	7.63242e-05	7.63262e-05
2	chr15:44635424:A:G	44635424	NA,G	NA,A	NA,1	NA,-inf	NA,inf	NA,0.526447	7.62921e-05	7.62941e-05
2	chr15:42756249:A:G	42756249	NA,G	NA,A	NA,1	NA,inf	NA,inf	NA,0.52632	7.62841e-05	7.6286e-05
2	chr15:43886376:G:A	43886376	NA,A	NA,G	NA,1	NA,-inf	NA,inf	NA,0.526362	7.62838e-05	7.62858e-05
2	chr15:43240207:C:T	43240207	NA,T	NA,C	NA,1	NA,-inf	NA,inf	NA,0.526208	7.62663e-05	7.62681e-05
2	chr15:43469984:C:T	43469984	NA,T	NA,C	NA,1	NA,inf	NA,inf	NA,0.526056	7.62571e-05	7.6259e-05
2	chr15:42780737:G:A	42780737	NA,A	NA,G	NA,1	NA,inf	NA,inf	NA,0.525886	7.62353e-05	7.62372e-05
2	chr15:43385798:T:C	43385798	NA,C	NA,T	NA,1	NA,inf	NA,inf	NA,0.52579	7.62287e-05	7.62307e-05
2	chr15:43859197:GCCCCAGAC:G	43859197	NA,G	NA,GCCCCAGAC	NA,1	NA,-inf	NA,inf	NA,0.525661	7.6208e-05	7.62099e-05
2	chr15:44496419:C:T	44496419	NA,T	NA,C	NA,1	NA,-inf	NA,inf	NA,0.52551	7.61895e-05	7.61914e-05
2	chr15:43031707:A:G	43031707	NA,G	NA,A	NA,1	NA,-inf	NA,inf	NA,0.524748	7.61088e-05	7.61107e-05
2	chr15:44136675:T:TA	44136675	TA,TA	T,T	1,1	-inf,inf	inf,inf	1.9395,1.58049	7.61073e-05	7.61431e-05
2	chr15:44481625:G:A	44481625	NA,A	NA,G	NA,1	NA,inf	NA,inf	NA,0.524704	7.61056e-05	7.61075e-05
2	chr15:42961396:T:C	42961396	NA,C	NA,T	NA,1	NA,-inf	NA,inf	NA,0.524557	7.60927e-05	7.60947e-05
2	chr15:43263758:A:G	43263758	NA,G	NA,A	NA,1	NA,inf	NA,inf	NA,0.524526	7.60878e-05	7.60896e-05
2	chr15:42327182:T:A	42327182	NA,A	NA,T	NA,1	NA,-inf	NA,inf	NA,0.524506	7.6085e-05	7.6087e-05
2	chr15:42712894:C:T	42712894	NA,T	NA,C	NA,1	NA,-inf	NA,inf	NA,0.524528	7.60836e-05	7.60855e-05
2	chr15:42270248:T:C	42270248	NA,C	NA,T	NA,1	NA,inf	NA,inf	NA,0.524137	7.60501e-05	7.60519e-05
2	chr15:44407365:A:G	44407365	NA,G	NA,A	NA,1	NA,inf	NA,inf	NA,0.524161	7.60472e-05	7.60491e-05
2	chr15:43413376:A:G	43413376	NA,G	NA,A	NA,1	NA,inf	NA,inf	NA,0.524049	7.60382e-05	7.60401e-05
2	chr15:43443535:T:C	43443535	NA,C	NA,T	NA,1	NA,inf	NA,inf	NA,0.52383	7.60177e-05	7.60196e-05
2	chr15:42305045:A:C	42305045	NA,C	NA,A	NA,1	NA,inf	NA,inf	NA,0.523682	7.59995e-05	7.60015e-05
2	chr15:42119315:G:C	42119315	NA,C	NA,G	NA,1	NA,inf	NA,inf	NA,0.52344	7.59771e-05	7.59791e-05
2	chr15:44488777:C:T	44488777	NA,T	NA,C	NA,1	NA,inf	NA,inf	NA,0.522961	7.59186e-05	7.59205e-05
2	chr15:44493267:G:C	44493267	NA,C	NA,G	NA,1	NA,inf	NA,inf	NA,0.522961	7.59186e-05	7.59205e-05
2	chr15:43409225:A:G	43409225	NA,G	NA,A	NA,1	NA,inf	NA,inf	NA,0.522713	7.58945e-05	7.58965e-05
2	chr15:44530491:G:C	44530491	NA,C	NA,G	NA,1	NA,inf	NA,inf	NA,0.522732	7.58945e-05	7.58964e-05
2	chr15:42424733:C:T	42424733	NA,T	NA,C	NA,1	NA,inf	NA,inf	NA,0.5222	7.58373e-05	7.58393e-05
2	chr15:44482523:GTAT:G	44482523	NA,G	NA,GTAT	NA,1	NA,inf	NA,inf	NA,0.521774	7.57915e-05	7.57934e-05
2	chr15:43516358:G:A	43516358	NA,A	NA,G	NA,1	NA,inf	NA,inf	NA,0.521715	7.57885e-05	7.57903e-05
2	chr15:44423009:C:A	44423009	NA,A	NA,C	NA,1	NA,inf	NA,inf	NA,0.5217	7.57837e-05	7.57856e-05
2	chr15:44007871:C:T	44007871	NA,T	NA,C	NA,1	NA,inf	NA,inf	NA,0.520869	7.57018e-05	7.57037e-05
2	chr15:44395412:A:G	44395412	NA,G	NA,A	NA,1	NA,inf	NA,inf	NA,0.520681	7.5675e-05	7.56768e-05
2	chr15:43361751:T:C	43361751	NA,C	NA,T	NA,1	NA,inf	NA,inf	NA,0.520574	7.56694e-05	7.56713e-05
2	chr15:42466980:A:C	42466980	NA,C	NA,A	NA,1	NA,inf	NA,inf	NA,0.520567	7.56681e-05	7.567e-05
2	chr15:42736428:G:A	42736428	A,A	G,G	1,1	inf,inf	inf,inf	0.571982,1.37424	7.56593e-05	7.56611e-05
2	chr15:42721846:A:G	42721846	G,G	A,A	1,1	inf,inf	inf,inf	0.129687,1.62546	7.56507e-05	7.5652e-05
2	chr15:43387007:G:A	43387007	NA,A	NA,G	NA,1	NA,inf	NA,inf	NA,0.520155	7.56248e-05	7.56267e-05
2	chr15:43339021:T:C	43339021	NA,C	NA,T	NA,1	NA,inf	NA,inf	NA,0.520155	7.56248e-05	7.56267e-05
2	chr15:42237100:T:A	42237100	NA,A	NA,T	NA,1	NA,inf	NA,inf	NA,0.520021	7.56043e-05	7.56062e-05
2	chr15:43368740:G:A	43368740	NA,A	NA,G	NA,1	NA,inf	NA,inf	NA,0.519854	7.55928e-05	7.55947e-05
2	chr15:42270078:A:G	42270078	NA,G	NA,A	NA,1	NA,inf	NA,inf	NA,0.519558	7.55607e-05	7.55626e-05
2	chr15:43389139:C:T	43389139	T,NA	C,NA	1,NA	inf,NA	inf,NA	0.979952,NA	7.5555e-05	7.55569e-05
2	chr15:42338420:A:G	42338420	NA,G	NA,A	NA,1	NA,-inf	NA,inf	NA,0.519532	7.55533e-05	7.55552e-05
2	chr15:42106015:G:A	42106015	NA,A	NA,G	NA,1	NA,inf	NA,inf	NA,0.519349	7.55366e-05	7.55385e-05
2	chr15:44392549:G:A	44392549	NA,A	NA,G	NA,1	NA,inf	NA,inf	NA,0.519304	7.55284e-05	7.55303e-05
2	chr15:42886009:T:A	42886009	NA,A	NA,T	NA,1	NA,-inf	NA,inf	NA,0.519209	7.5517e-05	7.55187e-05
2	chr15:43204073:C:T	43204073	T,NA	C,NA	1,NA	-inf,NA	inf,NA	0.782307,NA	7.55142e-05	7.55158e-05
2	chr15:42263562:T:C	42263562	NA,C	NA,T	NA,1	NA,inf	NA,inf	NA,0.519048	7.55065e-05	7.55084e-05
2	chr15:44390995:A:G	44390995	NA,G	NA,A	NA,1	NA,inf	NA,inf	NA,0.51893	7.54886e-05	7.54905e-05
2	chr15:42965625:C:T	42965625	NA,T	NA,C	NA,1	NA,-inf	NA,inf	NA,0.518724	7.54646e-05	7.54664e-05
2	chr15:44681519:A:G	44681519	NA,G	NA,A	NA,1	NA,-inf	NA,inf	NA,0.518726	7.54645e-05	7.54664e-05
2	chr15:43178418:C:T	43178418	NA,T	NA,C	NA,1	NA,inf	NA,inf	NA,0.518701	7.54556e-05	7.54573e-05
2	chr15:42106758:C:G	42106758	NA,G	NA,C	NA,1	NA,inf	NA,inf	NA,0.518471	7.54432e-05	7.54451e-05
2	chr15:43601996:T:C	43601996	NA,C	NA,T	NA,1	NA,-inf	NA,inf	NA,0.518248	7.5416e-05	7.54177e-05
2	chr15:42705348:T:A	42705348	A,A	T,T	1,1	inf,inf	inf,inf	0.0580556,1.59689	7.54119e-05	7.54131e-05
2	chr15:43079561:T:C	43079561	C,C	T,T	1,1	-inf,-inf	inf,inf	0.691051,1.43235	7.54064e-05	7.54086e-05
2	chr15:42119236:A:G	42119236	G,G	A,A	1,1	-inf,-inf	inf,inf	0.0235679,1.60414	7.53991e-05	7.54008e-05
2	chr15:42280218:A:G	42280218	NA,G	NA,A	NA,1	NA,-inf	NA,inf	NA,0.518039	7.53946e-05	7.53966e-05
2	chr15:42333616:G:A	42333616	NA,A	NA,G	NA,1	NA,-inf	NA,inf	NA,0.517835	7.53731e-05	7.53751e-05
2	chr15:42319425:G:T	42319425	T,T	G,G	1,1	-inf,-inf	inf,inf	1.68781,0.0882587	7.53466e-05	7.53489e-05
2	chr15:42217582:A:G	42217582	NA,G	NA,A	NA,1	NA,inf	NA,inf	NA,0.517408	7.53325e-05	7.53344e-05
2	chr15:44143758:C:T	44143758	T,T	C,C	1,1	inf,-inf	inf,inf	2.0458,1.59378	7.53288e-05	7.53744e-05
2	chr15:43029242:C:T	43029242	NA,T	NA,C	NA,1	NA,-inf	NA,inf	NA,0.517429	7.53252e-05	7.5327e-05
2	chr15:42721967:G:A	42721967	A,A	G,G	1,1	inf,inf	inf,inf	0.120721,1.62151	7.53209e-05	7.53222e-05
2	chr15:44472526:T:C	44472526	NA,C	NA,T	NA,1	NA,inf	NA,inf	NA,0.517207	7.53059e-05	7.53078e-05
2	chr15:42212780:G:A	42212780	NA,A	NA,G	NA,1	NA,-inf	NA,inf	NA,0.517202	7.53058e-05	7.53078e-05
2	chr15:42082788:G:C	42082788	NA,C	NA,G	NA,1	NA,inf	NA,inf	NA,0.517077	7.52955e-05	7.52974e-05
2	chr15:42322284:G:C	42322284	NA,C	NA,G	NA,1	NA,-inf	NA,inf	NA,0.516986	7.5283e-05	7.5285e-05
2	chr15:44243133:A:G	44243133	NA,G	NA,A	NA,1	NA,inf	NA,inf	NA,0.516929	7.52807e-05	7.52825e-05
2	chr15:43874204:C:A	43874204	NA,A	NA,C	NA,1	NA,-inf	NA,inf	NA,0.516584	7.52395e-05	7.52414e-05
2	chr15:44005001:G:C	44005001	NA,C	NA,G	NA,1	NA,inf	NA,inf	NA,0.516174	7.52034e-05	7.52054e-05
2	chr15:41997783:T:C	41997783	NA,C	NA,T	NA,1	NA,-inf	NA,inf	NA,0.516187	7.52016e-05	7.52037e-05
2	chr15:42005935:A:G	42005935	NA,G	NA,A	NA,1	NA,-inf	NA,inf	NA,0.516154	7.51975e-05	7.51994e-05
2	chr15:43116488:C:T	43116488	NA,T	NA,C	NA,1	NA,inf	NA,inf	NA,0.515941	7.51743e-05	7.51762e-05
2	chr15:44373481:C:T	44373481	NA,T	NA,C	NA,1	NA,inf	NA,inf	NA,0.515911	7.51689e-05	7.51707e-05
2	chr15:44000610:C:T	44000610	T,NA	C,NA	1,NA	-inf,NA	inf,NA	0.762124,NA	7.51661e-05	7.51677e-05
2	chr15:44135447:T:C	44135447	NA,C	NA,T	NA,1	NA,-inf	NA,inf	NA,0.515818	7.51612e-05	7.51632e-05
2	chr15:42596015:A:G	42596015	NA,G	NA,A	NA,1	NA,-inf	NA,inf	NA,0.515491	7.51226e-05	7.51243e-05
2	chr15:43487007:C:T	43487007	NA,T	NA,C	NA,1	NA,inf	NA,inf	NA,0.515159	7.50954e-05	7.50973e-05
2	chr15:44382996:A:G	44382996	NA,G	NA,A	NA,1	NA,inf	NA,inf	NA,0.514734	7.50449e-05	7.50467e-05
2	chr15:44422535:G:A	44422535	NA,A	NA,G	NA,1	NA,inf	NA,inf	NA,0.514726	7.5044e-05	7.50459e-05
2	chr15:43428085:T:C	43428085	NA,C	NA,T	NA,1	NA,inf	NA,inf	NA,0.514367	7.5012e-05	7.50139e-05
2	chr15:43421843:C:A	43421843	NA,A	NA,C	NA,1	NA,inf	NA,inf	NA,0.514367	7.5012e-05	7.50139e-05
2	chr15:42267420:C:T	42267420	NA,T	NA,C	NA,1	NA,inf	NA,inf	NA,0.514313	7.50058e-05	7.50077e-05
2	chr15:43071672:C:T	43071672	NA,T	NA,C	NA,1	NA,inf	NA,inf	NA,0.514149	7.4985e-05	7.49869e-05
2	chr15:42645267:T:G	42645267	NA,G	NA,T	NA,1	NA,-inf	NA,inf	NA,0.514092	7.49758e-05	7.49778e-05
2	chr15:44376867:A:G	44376867	NA,G	NA,A	NA,1	NA,inf	NA,inf	NA,0.513978	7.49654e-05	7.49672e-05
2	chr15:44408949:C:T	44408949	NA,T	NA,C	NA,1	NA,inf	NA,inf	NA,0.513796	7.49462e-05	7.49481e-05
2	chr15:43129481:T:C	43129481	NA,C	NA,T	NA,1	NA,-inf	NA,inf	NA,0.513767	7.49419e-05	7.49437e-05
2	chr15:43036887:C:G	43036887	G,NA	C,NA	1,NA	-inf,NA	inf,NA	0.74375,NA	7.49259e-05	7.49273e-05
2	chr15:42002062:T:C	42002062	NA,C	NA,T	NA,1	NA,-inf	NA,inf	NA,0.513551	7.49236e-05	7.49256e-05
2	chr15:44376868:G:T	44376868	NA,T	NA,G	NA,1	NA,inf	NA,inf	NA,0.513551	7.49205e-05	7.49224e-05
2	chr15:44647365:T:C	44647365	NA,C	NA,T	NA,1	NA,-inf	NA,inf	NA,0.513413	7.49095e-05	7.49114e-05
2	chr15:43490690:T:A	43490690	NA,A	NA,T	NA,1	NA,inf	NA,inf	NA,0.513109	7.48799e-05	7.48818e-05
2	chr15:43603438:G:A	43603438	NA,A	NA,G	NA,1	NA,inf	NA,inf	NA,0.513043	7.4873e-05	7.4875e-05
2	chr15:44416543:A:C	44416543	NA,C	NA,A	NA,1	NA,inf	NA,inf	NA,0.512918	7.4854e-05	7.48559e-05
2	chr15:44429959:T:G	44429959	NA,G	NA,T	NA,1	NA,inf	NA,inf	NA,0.51291	7.48532e-05	7.48551e-05
2	chr15:43297385:G:A	43297385	NA,A	NA,G	NA,1	NA,inf	NA,inf	NA,0.51285	7.48495e-05	7.48514e-05
2	chr15:43435687:C:T	43435687	NA,T	NA,C	NA,1	NA,inf	NA,inf	NA,0.512489	7.48148e-05	7.48167e-05
2	chr15:44348566:C:T	44348566	NA,T	NA,C	NA,1	NA,inf	NA,inf	NA,0.512484	7.48085e-05	7.48103e-05
2	chr15:44347514:C:T	44347514	NA,T	NA,C	NA,1	NA,inf	NA,inf	NA,0.512413	7.48011e-05	7.48029e-05
2	chr15:42863989:C:T	42863989	NA,T	NA,C	NA,1	NA,-inf	NA,inf	NA,0.512193	7.4781e-05	7.47827e-05
2	chr15:42150801:G:T	42150801	T,T	G,G	1,1	-inf,inf	inf,inf	0.642101,1.23957	7.47746e-05	7.47764e-05
2	chr15:42697880:T:C	42697880	NA,C	NA,T	NA,1	NA,inf	NA,inf	NA,0.5121	7.47703e-05	7.47721e-05
2	chr15:43442979:C:A	43442979	NA,A	NA,C	NA,1	NA,inf	NA,inf	NA,0.511909	7.47541e-05	7.4756e-05
2	chr15:44421699:C:T	44421699	NA,T	NA,C	NA,1	NA,inf	NA,inf	NA,0.511955	7.47531e-05	7.4755e-05
2	chr15:42824795:C:A	42824795	A,A	C,C	1,1	inf,inf	inf,inf	1.14807,1.29443	7.47278e-05	7.47306e-05
2	chr15:44416740:T:G	44416740	NA,G	NA,T	NA,1	NA,-inf	NA,inf	NA,0.511529	7.47085e-05	7.47104e-05
2	chr15:43394353:A:T	43394353	NA,T	NA,A	NA,1	NA,inf	NA,inf	NA,0.511442	7.47052e-05	7.47071e-05
2	chr15:44034372:T:C	44034372	C,NA	T,NA	1,NA	-inf,NA	inf,NA	0.762706,NA	7.46836e-05	7.46852e-05
2	chr15:44457344:C:T	44457344	NA,T	NA,C	NA,1	NA,inf	NA,inf	NA,0.510819	7.46344e-05	7.46362e-05
2	chr15:43395078:T:C	43395078	NA,C	NA,T	NA,1	NA,inf	NA,inf	NA,0.510619	7.46191e-05	7.4621e-05
2	chr15:42091631:C:T	42091631	T,T	C,C	1,1	-inf,inf	inf,inf	0.562578,1.38371	7.4601e-05	7.46031e-05
2	chr15:44485488:T:C	44485488	NA,C	NA,T	NA,1	NA,-inf	NA,inf	NA,0.510446	7.45989e-05	7.46008e-05
2	chr15:44327771:T:C	44327771	NA,C	NA,T	NA,1	NA,inf	NA,inf	NA,0.510198	7.45695e-05	7.45714e-05
2	chr15:42029694:A:T	42029694	T,T	A,A	1,1	-inf,-inf	inf,inf	1.26929,0.716807	7.45426e-05	7.45449e-05
2	chr15:43176778:G:A	43176778	A,NA	G,NA	1,NA	inf,NA	inf,NA	0.986737,NA	7.45314e-05	7.45336e-05
2	chr15:41923582:T:C	41923582	NA,C	NA,T	NA,1	NA,-inf	NA,inf	NA,0.509709	7.45209e-05	7.45229e-05
2	chr15:42175840:C:T	42175840	NA,T	NA,C	NA,1	NA,inf	NA,inf	NA,0.509645	7.4517e-05	7.45189e-05
2	chr15:44487596:T:C	44487596	NA,C	NA,T	NA,1	NA,inf	NA,inf	NA,0.509608	7.4508e-05	7.45099e-05
2	chr15:42264877:C:T	42264877	NA,T	NA,C	NA,1	NA,inf	NA,inf	NA,0.509535	7.45002e-05	7.45021e-05
2	chr15:44474268:A:G	44474268	NA,G	NA,A	NA,1	NA,-inf	NA,inf	NA,0.509484	7.44986e-05	7.45005e-05
2	chr15:41927016:C:A	41927016	A,NA	C,NA	1,NA	inf,NA	inf,NA	0.873321,NA	7.44841e-05	7.4486e-05
2	chr15:44474396:C:T	44474396	NA,T	NA,C	NA,1	NA,-inf	NA,inf	NA,0.509287	7.44781e-05	7.448e-05
2	chr15:42392257:A:G	42392257	G,G	A,A	1,1	-inf,inf	inf,inf	1.44898,0.100528	7.44275e-05	7.44289e-05
2	chr15:44143652:G:A	44143652	A,A	G,G	1,1	inf,-inf	inf,inf	2.00361,1.58055	7.44268e-05	7.44677e-05
2	chr15:44445086:C:T	44445086	NA,T	NA,C	NA,1	NA,inf	NA,inf	NA,0.508735	7.44171e-05	7.4419e-05
2	chr15:42025063:G:A	42025063	NA,A	NA,G	NA,1	NA,inf	NA,inf	NA,0.508662	7.44122e-05	7.4414e-05
2	chr15:44518192:T:C	44518192	NA,C	NA,T	NA,1	NA,-inf	NA,inf	NA,0.508569	7.43974e-05	7.43992e-05
2	chr15:42709134:G:A	42709134	A,A	G,G	1,1	inf,inf	inf,inf	0.253483,1.56796	7.439e-05	7.43916e-05
2	chr15:43552372:T:A	43552372	NA,A	NA,T	NA,1	NA,inf	NA,inf	NA,0.508407	7.43888e-05	7.43906e-05
2	chr15:41926846:C:T	41926846	NA,T	NA,C	NA,1	NA,-inf	NA,inf	NA,0.50838	7.43827e-05	7.43846e-05
2	chr15:43186688:TA:T	43186688	NA,T	NA,TA	NA,1	NA,inf	NA,inf	NA,0.50832	7.43776e-05	7.43794e-05
2	chr15:44227443:G:A	44227443	NA,A	NA,G	NA,1	NA,-inf	NA,inf	NA,0.508307	7.43766e-05	7.43785e-05
2	chr15:42654340:AGAAACACACCTTAGAATCACAGACACAGGTT:A	42654340	NA,A	NA,AGAAACACACCTTAGAATCACAGACACAGGTT	NA,1	NA,-inf	NA,inf	NA,0.508322	7.43725e-05	7.43745e-05
2	chr15:44433432:G:A	44433432	NA,A	NA,G	NA,1	NA,inf	NA,inf	NA,0.508259	7.43677e-05	7.43695e-05
2	chr15:43356667:C:T	43356667	NA,T	NA,C	NA,1	NA,inf	NA,inf	NA,0.507524	7.42971e-05	7.42989e-05
2	chr15:44449807:A:G	44449807	NA,G	NA,A	NA,1	NA,-inf	NA,inf	NA,0.507244	7.42658e-05	7.42677e-05
2	chr15:44570958:T:C	44570958	NA,C	NA,T	NA,1	NA,-inf	NA,inf	NA,0.507206	7.42619e-05	7.42638e-05
2	chr15:43951148:T:C	43951148	NA,C	NA,T	NA,1	NA,inf	NA,inf	NA,0.507087	7.42515e-05	7.42534e-05
2	chr15:42607619:G:A	42607619	A,NA	G,NA	1,NA	-inf,NA	inf,NA	0.80453,NA	7.42472e-05	7.42488e-05
2	chr15:42658021:C:G	42658021	G,G	C,C	1,1	inf,inf	inf,inf	0.119745,1.611	7.42401e-05	7.42414e-05
2	chr15:42081080:T:C	42081080	NA,C	NA,T	NA,1	NA,inf	NA,inf	NA,0.50657	7.41958e-05	7.41976e-05
2	chr15:42092092:T:C	42092092	C,C	T,T	1,1	-inf,-inf	inf,inf	0.0524304,1.6134	7.41847e-05	7.41865e-05
2	chr15:43200723:C:T	43200723	NA,T	NA,C	NA,1	NA,inf	NA,inf	NA,0.506144	7.41453e-05	7.41471e-05
2	chr15:42279580:A:G	42279580	NA,G	NA,A	NA,1	NA,inf	NA,inf	NA,0.505862	7.41191e-05	7.4121e-05
2	chr15:42967615:T:G	42967615	NA,G	NA,T	NA,1	NA,-inf	NA,inf	NA,0.50586	7.4116e-05	7.41177e-05
2	chr15:43165123:CTAT:C	43165123	NA,C	NA,CTAT	NA,1	NA,inf	NA,inf	NA,0.505681	7.41042e-05	7.4106e-05
2	chr15:44680982:A:G	44680982	NA,G	NA,A	NA,1	NA,inf	NA,inf	NA,0.505606	7.40929e-05	7.40947e-05
2	chr15:43178485:A:G	43178485	NA,G	NA,A	NA,1	NA,inf	NA,inf	NA,0.505465	7.40751e-05	7.4077e-05
2	chr15:44300521:T:C	44300521	NA,C	NA,T	NA,1	NA,-inf	NA,inf	NA,0.505109	7.40413e-05	7.40433e-05
2	chr15:43092864:G:A	43092864	NA,A	NA,G	NA,1	NA,-inf	NA,inf	NA,0.505019	7.40279e-05	7.40297e-05
2	chr15:42397834:T:G	42397834	NA,G	NA,T	NA,1	NA,-inf	NA,inf	NA,0.50483	7.40136e-05	7.40156e-05
2	chr15:43109846:T:C	43109846	NA,C	NA,T	NA,1	NA,-inf	NA,inf	NA,0.504607	7.39887e-05	7.39904e-05
2	chr15:42303189:G:A	42303189	NA,A	NA,G	NA,1	NA,-inf	NA,inf	NA,0.504417	7.39707e-05	7.39726e-05
2	chr15:42082475:T:C	42082475	NA,C	NA,T	NA,1	NA,inf	NA,inf	NA,0.504279	7.39592e-05	7.3961e-05
2	chr15:44035775:T:A	44035775	NA,A	NA,T	NA,1	NA,inf	NA,inf	NA,0.504075	7.39263e-05	7.39281e-05
2	chr15:44478379:G:A	44478379	NA,A	NA,G	NA,1	NA,inf	NA,inf	NA,0.503759	7.39024e-05	7.39042e-05
2	chr15:42255560:C:T	42255560	NA,T	NA,C	NA,1	NA,inf	NA,inf	NA,0.503478	7.38786e-05	7.38805e-05
2	chr15:44371714:A:C	44371714	NA,C	NA,A	NA,1	NA,inf	NA,inf	NA,0.503493	7.3875e-05	7.38768e-05
2	chr15:44259330:G:A	44259330	NA,A	NA,G	NA,1	NA,inf	NA,inf	NA,0.5034	7.38696e-05	7.38714e-05
2	chr15:42988659:C:T	42988659	NA,T	NA,C	NA,1	NA,-inf	NA,inf	NA,0.503245	7.38461e-05	7.38479e-05
2	chr15:44099374:T:C	44099374	NA,C	NA,T	NA,1	NA,inf	NA,inf	NA,0.503094	7.38329e-05	7.38348e-05
2	chr15:43906297:A:G	43906297	NA,G	NA,A	NA,1	NA,inf	NA,inf	NA,0.502664	7.38e-05	7.38018e-05
2	chr15:42826737:C:T	42826737	NA,T	NA,C	NA,1	NA,inf	NA,inf	NA,0.50229	7.37557e-05	7.37575e-05
2	chr15:43506381:G:C	43506381	NA,C	NA,G	NA,1	NA,inf	NA,inf	NA,0.502055	7.3733e-05	7.37348e-05
2	chr15:44383417:C:G	44383417	NA,G	NA,C	NA,1	NA,inf	NA,inf	NA,0.502107	7.37327e-05	7.37345e-05
2	chr15:44717248:C:A	44717248	NA,A	NA,C	NA,1	NA,inf	NA,inf	NA,0.501867	7.3711e-05	7.37128e-05
2	chr15:44471904:A:G	44471904	NA,G	NA,A	NA,1	NA,inf	NA,inf	NA,0.501837	7.3707e-05	7.37089e-05
2	chr15:42266164:G:A	42266164	NA,A	NA,G	NA,1	NA,-inf	NA,inf	NA,0.501584	7.36795e-05	7.36814e-05
2	chr15:44024597:TC:T	44024597	NA,T	NA,TC	NA,1	NA,inf	NA,inf	NA,0.501268	7.36324e-05	7.36342e-05
2	chr15:42264770:A:G	42264770	NA,G	NA,A	NA,1	NA,inf	NA,inf	NA,0.500964	7.36207e-05	7.36226e-05
2	chr15:42192123:T:C	42192123	C,NA	T,NA	1,NA	-inf,NA	inf,NA	1.09386,NA	7.36132e-05	7.36158e-05
2	chr15:42213770:T:C	42213770	NA,C	NA,T	NA,1	NA,inf	NA,inf	NA,0.500858	7.36099e-05	7.36117e-05
2	chr15:42261642:T:TC	42261642	NA,TC	NA,T	NA,1	NA,inf	NA,inf	NA,0.500702	7.35939e-05	7.35957e-05
2	chr15:42266700:G:C	42266700	NA,C	NA,G	NA,1	NA,inf	NA,inf	NA,0.500499	7.35678e-05	7.35697e-05
2	chr15:43951683:T:C	43951683	NA,C	NA,T	NA,1	NA,-inf	NA,inf	NA,0.500393	7.35571e-05	7.3559e-05
2	chr15:44538135:TTTG:T	44538135	NA,T	NA,TTTG	NA,1	NA,-inf	NA,inf	NA,0.500136	7.35344e-05	7.35363e-05
2	chr15:44548638:T:G	44548638	NA,G	NA,T	NA,1	NA,-inf	NA,inf	NA,0.500145	7.35294e-05	7.35312e-05
2	chr15:42738462:G:C	42738462	C,C	G,G	1,1	inf,inf	inf,inf	0.0963308,1.5977	7.34957e-05	7.34969e-05
2	chr15:43152984:C:G	43152984	NA,G	NA,C	NA,1	NA,inf	NA,inf	NA,0.499402	7.34596e-05	7.34614e-05
2	chr15:43723015:G:A	43723015	NA,A	NA,G	NA,1	NA,inf	NA,inf	NA,0.49903	7.34239e-05	7.34258e-05
2	chr15:42503057:G:C	42503057	NA,C	NA,G	NA,1	NA,-inf	NA,inf	NA,0.498872	7.34018e-05	7.34037e-05
2	chr15:44495671:C:T	44495671	NA,T	NA,C	NA,1	NA,-inf	NA,inf	NA,0.498647	7.33827e-05	7.33845e-05
2	chr15:43037977:A:T	43037977	NA,T	NA,A	NA,1	NA,-inf	NA,inf	NA,0.498571	7.33698e-05	7.33716e-05
2	chr15:44774738:C:T	44774738	NA,T	NA,C	NA,1	NA,inf	NA,inf	NA,0.498521	7.33687e-05	7.33706e-05
2	chr15:42082957:C:A	42082957	NA,A	NA,C	NA,1	NA,inf	NA,inf	NA,0.498141	7.33309e-05	7.33327e-05
2	chr15:43123743:T:C	43123743	NA,C	NA,T	NA,1	NA,inf	NA,inf	NA,0.497875	7.33042e-05	7.3306e-05
2	chr15:43805896:A:G	43805896	G,NA	A,NA	1,NA	-inf,NA	inf,NA	0.768993,NA	7.33019e-05	7.33034e-05
2	chr15:42268208:T:C	42268208	NA,C	NA,T	NA,1	NA,inf	NA,inf	NA,0.497523	7.32699e-05	7.32717e-05
2	chr15:43854907:T:C	43854907	NA,C	NA,T	NA,1	NA,-inf	NA,inf	NA,0.497844	7.32644e-05	7.32661e-05
2	chr15:42001440:G:T	42001440	NA,T	NA,G	NA,1	NA,-inf	NA,inf	NA,0.497481	7.32633e-05	7.32652e-05
2	chr15:42000816:T:C	42000816	NA,C	NA,T	NA,1	NA,-inf	NA,inf	NA,0.497481	7.32633e-05	7.32652e-05
2	chr15:41998982:A:G	41998982	NA,G	NA,A	NA,1	NA,-inf	NA,inf	NA,0.497481	7.32633e-05	7.32652e-05
2	chr15:42196187:C:T	42196187	NA,T	NA,C	NA,1	NA,inf	NA,inf	NA,0.497398	7.32572e-05	7.3259e-05
2	chr15:42243335:G:A	42243335	NA,A	NA,G	NA,1	NA,inf	NA,inf	NA,0.497361	7.32483e-05	7.32502e-05
2	chr15:44096809:G:A	44096809	NA,A	NA,G	NA,1	NA,-inf	NA,inf	NA,0.497215	7.32379e-05	7.32398e-05
2	chr15:44143782:G:A	44143782	A,A	G,G	1,1	inf,-inf	inf,inf	1.98776,1.56871	7.32305e-05	7.32693e-05
2	chr15:43017691:T:G	43017691	NA,G	NA,T	NA,1	NA,inf	NA,inf	NA,0.496701	7.3183e-05	7.31849e-05
2	chr15:42977690:T:C	42977690	NA,C	NA,T	NA,1	NA,-inf	NA,inf	NA,0.496146	7.31314e-05	7.31333e-05
2	chr15:42738572:C:T	42738572	NA,T	NA,C	NA,1	NA,-inf	NA,inf	NA,0.49606	7.31248e-05	7.31268e-05
2	chr15:42722279:G:A	42722279	A,A	G,G	1,1	inf,inf	inf,inf	0.134273,1.60773	7.31191e-05	7.31204e-05
2	chr15:43138349:G:A	43138349	NA,A	NA,G	NA,1	NA,inf	NA,inf	NA,0.496003	7.31142e-05	7.3116e-05
2	chr15:43961316:A:C	43961316	NA,C	NA,A	NA,1	NA,-inf	NA,inf	NA,0.495751	7.30855e-05	7.30874e-05
2	chr15:44007779:G:T	44007779	NA,T	NA,G	NA,1	NA,inf	NA,inf	NA,0.495498	7.3066e-05	7.30679e-05
2	chr15:42942225:G:T	42942225	NA,T	NA,G	NA,1	NA,-inf	NA,inf	NA,0.495254	7.30411e-05	7.3043e-05
2	chr15:44471055:A:G	44471055	NA,G	NA,A	NA,1	NA,-inf	NA,inf	NA,0.495318	7.30389e-05	7.30407e-05
2	chr15:43068249:C:T	43068249	NA,T	NA,C	NA,1	NA,inf	NA,inf	NA,0.49502	7.30133e-05	7.30152e-05
2	chr15:43132833:T:C	43132833	NA,C	NA,T	NA,1	NA,inf	NA,inf	NA,0.495004	7.30116e-05	7.30135e-05
2	chr15:42005928:A:G	42005928	NA,G	NA,A	NA,1	NA,-inf	NA,inf	NA,0.494284	7.29394e-05	7.29413e-05
2	chr15:43965158:C:A	43965158	NA,A	NA,C	NA,1	NA,-inf	NA,inf	NA,0.494281	7.29368e-05	7.29387e-05
2	chr15:43743506:G:A	43743506	NA,A	NA,G	NA,1	NA,-inf	NA,inf	NA,0.494099	7.29177e-05	7.29196e-05
2	chr15:42081094:G:A	42081094	NA,A	NA,G	NA,1	NA,inf	NA,inf	NA,0.494077	7.29129e-05	7.29147e-05
2	chr15:44529647:T:C	44529647	NA,C	NA,T	NA,1	NA,-inf	NA,inf	NA,0.493615	7.28729e-05	7.28748e-05
2	chr15:43930989:A:G	43930989	G,G	A,A	1,1	-inf,inf	inf,inf	1.43145,1.55356	7.28723e-05	7.28841e-05
2	chr15:42708779:A:G	42708779	G,G	A,A	1,1	inf,inf	inf,inf	0.271978,1.54791	7.28609e-05	7.28624e-05
2	chr15:44547192:GGA:G	44547192	NA,G	NA,GGA	NA,1	NA,-inf	NA,inf	NA,0.493357	7.2847e-05	7.28488e-05
2	chr15:44537866:A:G	44537866	NA,G	NA,A	NA,1	NA,-inf	NA,inf	NA,0.493357	7.2847e-05	7.28488e-05
2	chr15:44437951:A:G	44437951	NA,G	NA,A	NA,1	NA,inf	NA,inf	NA,0.493381	7.2846e-05	7.28479e-05
2	chr15:43322661:A:G	43322661	NA,G	NA,A	NA,1	NA,-inf	NA,inf	NA,0.493287	7.28357e-05	7.28377e-05
2	chr15:44388909:G:A	44388909	NA,A	NA,G	NA,1	NA,inf	NA,inf	NA,0.493188	7.28266e-05	7.28284e-05
2	chr15:43740859:G:A	43740859	NA,A	NA,G	NA,1	NA,inf	NA,inf	NA,0.492996	7.28129e-05	7.28147e-05
2	chr15:42073263:T:C	42073263	NA,C	NA,T	NA,1	NA,-inf	NA,inf	NA,0.492882	7.28005e-05	7.28023e-05
2	chr15:42064707:A:T	42064707	NA,T	NA,A	NA,1	NA,inf	NA,inf	NA,0.492906	7.27981e-05	7.27999e-05
2	chr15:43750347:A:G	43750347	NA,G	NA,A	NA,1	NA,inf	NA,inf	NA,0.492554	7.27685e-05	7.27703e-05
2	chr15:43140377:T:G	43140377	NA,G	NA,T	NA,1	NA,inf	NA,inf	NA,0.492472	7.2758e-05	7.27598e-05
2	chr15:42571548:C:T	42571548	NA,T	NA,C	NA,1	NA,-inf	NA,inf	NA,0.492244	7.27312e-05	7.27331e-05
2	chr15:43952493:G:A	43952493	NA,A	NA,G	NA,1	NA,-inf	NA,inf	NA,0.492183	7.27256e-05	7.27275e-05
2	chr15:44130040:C:G	44130040	G,G	C,C	1,1	inf,-inf	inf,inf	1.97593,1.56349	7.27168e-05	7.27543e-05
2	chr15:43558179:C:T	43558179	NA,T	NA,C	NA,1	NA,inf	NA,inf	NA,0.491734	7.26867e-05	7.26886e-05
2	chr15:42764016:G:A	42764016	NA,A	NA,G	NA,1	NA,inf	NA,inf	NA,0.491366	7.26411e-05	7.26429e-05
2	chr15:44713212:T:C	44713212	NA,C	NA,T	NA,1	NA,inf	NA,inf	NA,0.491086	7.26166e-05	7.26185e-05
2	chr15:43117997:T:C	43117997	NA,C	NA,T	NA,1	NA,-inf	NA,inf	NA,0.490574	7.25631e-05	7.25648e-05
2	chr15:43204514:T:C	43204514	NA,C	NA,T	NA,1	NA,-inf	NA,inf	NA,0.49056	7.25623e-05	7.25642e-05
2	chr15:43444366:G:A	43444366	NA,A	NA,G	NA,1	NA,inf	NA,inf	NA,0.490495	7.25585e-05	7.25604e-05
2	chr15:44219086:A:T	44219086	T,NA	A,NA	1,NA	-inf,NA	inf,NA	0.779744,NA	7.25313e-05	7.25329e-05
2	chr15:42458183:T:G	42458183	NA,G	NA,T	NA,1	NA,inf	NA,inf	NA,0.490195	7.25212e-05	7.2523e-05
2	chr15:44037234:G:A	44037234	NA,A	NA,G	NA,1	NA,inf	NA,inf	NA,0.49007	7.25202e-05	7.2522e-05
2	chr15:42672656:GGGACAGAGGGGCATGCAGTGC:G	42672656	NA,G	NA,GGGACAGAGGGGCATGCAGTGC	NA,1	NA,inf	NA,inf	NA,0.489997	7.25121e-05	7.2514e-05
2	chr15:44583346:T:C	44583346	NA,C	NA,T	NA,1	NA,inf	NA,inf	NA,0.489984	7.25053e-05	7.25071e-05
2	chr15:44431754:T:C	44431754	NA,C	NA,T	NA,1	NA,inf	NA,inf	NA,0.489962	7.2503e-05	7.25049e-05
2	chr15:44658845:T:C	44658845	NA,C	NA,T	NA,1	NA,inf	NA,inf	NA,0.489858	7.24914e-05	7.24933e-05
2	chr15:43475999:T:C	43475999	NA,C	NA,T	NA,1	NA,inf	NA,inf	NA,0.489605	7.24728e-05	7.24746e-05
2	chr15:43374493:T:C	43374493	NA,C	NA,T	NA,1	NA,-inf	NA,inf	NA,0.489668	7.24716e-05	7.24733e-05
2	chr15:44441241:C:T	44441241	T,NA	C,NA	1,NA	-inf,NA	inf,NA	0.819843,NA	7.24587e-05	7.24605e-05
2	chr15:44124870:C:T	44124870	T,T	C,C	1,1	inf,-inf	inf,inf	2.01656,1.5672	7.24374e-05	7.24783e-05
2	chr15:43025942:A:G	43025942	G,G	A,A	1,1	-inf,-inf	inf,inf	0.681237,1.41489	7.23948e-05	7.23969e-05
2	chr15:44631310:T:C	44631310	NA,C	NA,T	NA,1	NA,-inf	NA,inf	NA,0.488092	7.23198e-05	7.23216e-05
2	chr15:44345854:A:C	44345854	NA,C	NA,A	NA,1	NA,-inf	NA,inf	NA,0.48805	7.23099e-05	7.23116e-05
2	chr15:44366303:A:AC	44366303	NA,AC	NA,A	NA,1	NA,inf	NA,inf	NA,0.487644	7.22782e-05	7.22799e-05
2	chr15:42092094:A:C	42092094	C,C	A,A	1,1	-inf,-inf	inf,inf	0.0538579,1.59888	7.22775e-05	7.22792e-05
2	chr15:44616453:C:T	44616453	NA,T	NA,C	NA,1	NA,-inf	NA,inf	NA,0.487468	7.22576e-05	7.22595e-05
2	chr15:43051378:A:G	43051378	NA,G	NA,A	NA,1	NA,-inf	NA,inf	NA,0.487192	7.22269e-05	7.22288e-05
2	chr15:43398229:A:G	43398229	G,NA	A,NA	1,NA	-inf,NA	inf,NA	0.733659,NA	7.22221e-05	7.22235e-05
2	chr15:44734305:C:T	44734305	NA,T	NA,C	NA,1	NA,-inf	NA,inf	NA,0.486853	7.21987e-05	7.22005e-05
2	chr15:44098298:G:A	44098298	NA,A	NA,G	NA,1	NA,inf	NA,inf	NA,0.486601	7.21672e-05	7.2169e-05
2	chr15:44552270:CAG:C	44552270	NA,C	NA,CAG	NA,1	NA,-inf	NA,inf	NA,0.486278	7.21395e-05	7.21413e-05
2	chr15:44433274:C:T	44433274	NA,T	NA,C	NA,1	NA,-inf	NA,inf	NA,0.486211	7.2133e-05	7.21348e-05
2	chr15:42155791:C:T	42155791	T,T	C,C	1,1	-inf,-inf	inf,inf	1.44733,0.0905776	7.21292e-05	7.21305e-05
2	chr15:42688192:C:T	42688192	T,T	C,C	1,1	inf,inf	inf,inf	0.161498,1.58543	7.2102e-05	7.21035e-05
2	chr15:43295767:A:G	43295767	NA,G	NA,A	NA,1	NA,inf	NA,inf	NA,0.485803	7.20913e-05	7.2093e-05
2	chr15:44580292:A:C	44580292	NA,C	NA,A	NA,1	NA,-inf	NA,inf	NA,0.485789	7.20853e-05	7.20871e-05
2	chr15:44045801:T:G	44045801	NA,G	NA,T	NA,1	NA,inf	NA,inf	NA,0.485442	7.20517e-05	7.20535e-05
2	chr15:43847405:C:T	43847405	NA,T	NA,C	NA,1	NA,inf	NA,inf	NA,0.485266	7.20421e-05	7.20439e-05
2	chr15:44331516:T:C	44331516	NA,C	NA,T	NA,1	NA,inf	NA,inf	NA,0.484926	7.20023e-05	7.20041e-05
2	chr15:44572908:T:C	44572908	NA,C	NA,T	NA,1	NA,inf	NA,inf	NA,0.484648	7.19742e-05	7.1976e-05
2	chr15:42243985:A:G	42243985	NA,G	NA,A	NA,1	NA,inf	NA,inf	NA,0.48422	7.19381e-05	7.19399e-05
2	chr15:44482195:G:T	44482195	T,NA	G,NA	1,NA	-inf,NA	inf,NA	0.733418,NA	7.19278e-05	7.19292e-05
2	chr15:43443515:AG:A	43443515	NA,A	NA,AG	NA,1	NA,inf	NA,inf	NA,0.483951	7.19134e-05	7.19153e-05
2	chr15:43081437:A:G	43081437	NA,G	NA,A	NA,1	NA,inf	NA,inf	NA,0.483886	7.19021e-05	7.19039e-05
2	chr15:43318209:G:T	43318209	NA,T	NA,G	NA,1	NA,inf	NA,inf	NA,0.483835	7.18999e-05	7.19017e-05
2	chr15:44349314:G:A	44349314	NA,A	NA,G	NA,1	NA,inf	NA,inf	NA,0.483829	7.18994e-05	7.19012e-05
2	chr15:42110625:T:C	42110625	NA,C	NA,T	NA,1	NA,inf	NA,inf	NA,0.483866	7.18959e-05	7.18977e-05
2	chr15:43316629:G:A	43316629	NA,A	NA,G	NA,1	NA,inf	NA,inf	NA,0.483794	7.18958e-05	7.18976e-05
2	chr15:43411088:A:G	43411088	NA,G	NA,A	NA,1	NA,inf	NA,inf	NA,0.483748	7.18912e-05	7.18931e-05
2	chr15:44632593:C:T	44632593	NA,T	NA,C	NA,1	NA,-inf	NA,inf	NA,0.483709	7.18854e-05	7.18872e-05
2	chr15:44048433:A:G	44048433	NA,G	NA,A	NA,1	NA,-inf	NA,inf	NA,0.483308	7.18414e-05	7.18433e-05
2	chr15:44018592:G:A	44018592	A,A	G,G	1,1	inf,-inf	inf,inf	2.09817,1.44525	7.17939e-05	7.18335e-05
2	chr15:42203738:A:C	42203738	NA,C	NA,A	NA,1	NA,inf	NA,inf	NA,0.482565	7.17742e-05	7.1776e-05
2	chr15:43791611:T:C	43791611	NA,C	NA,T	NA,1	NA,inf	NA,inf	NA,0.482191	7.17253e-05	7.17271e-05
2	chr15:44347337:T:A	44347337	NA,A	NA,T	NA,1	NA,inf	NA,inf	NA,0.482083	7.1722e-05	7.17238e-05
2	chr15:42257020:A:G	42257020	NA,G	NA,A	NA,1	NA,inf	NA,inf	NA,0.481501	7.16696e-05	7.16714e-05
2	chr15:42516575:C:T	42516575	NA,T	NA,C	NA,1	NA,inf	NA,inf	NA,0.481514	7.16695e-05	7.16714e-05
2	chr15:43540607:G:A	43540607	NA,A	NA,G	NA,1	NA,inf	NA,inf	NA,0.481475	7.16677e-05	7.16695e-05
2	chr15:44112747:C:T	44112747	NA,T	NA,C	NA,1	NA,-inf	NA,inf	NA,0.481204	7.16429e-05	7.16448e-05
2	chr15:44294678:C:T	44294678	NA,T	NA,C	NA,1	NA,-inf	NA,inf	NA,0.481024	7.16156e-05	7.16174e-05
2	chr15:42660715:C:T	42660715	NA,T	NA,C	NA,1	NA,inf	NA,inf	NA,0.480568	7.15757e-05	7.15775e-05
2	chr15:42337871:G:A	42337871	NA,A	NA,G	NA,1	NA,-inf	NA,inf	NA,0.480562	7.15751e-05	7.15769e-05
2	chr15:42184367:C:G	42184367	NA,G	NA,C	NA,1	NA,inf	NA,inf	NA,0.480523	7.15737e-05	7.15755e-05
2	chr15:43162934:A:G	43162934	NA,G	NA,A	NA,1	NA,inf	NA,inf	NA,0.480559	7.15724e-05	7.15741e-05
2	chr15:42668192:A:AC	42668192	NA,AC	NA,A	NA,1	NA,inf	NA,inf	NA,0.48012	7.15319e-05	7.15337e-05
2	chr15:44594358:G:A	44594358	NA,A	NA,G	NA,1	NA,-inf	NA,inf	NA,0.480141	7.15291e-05	7.15309e-05
2	chr15:44021697:A:G	44021697	NA,G	NA,A	NA,1	NA,-inf	NA,inf	NA,0.480015	7.15249e-05	7.15267e-05
2	chr15:42813351:G:A	42813351	A,A	G,G	1,1	-inf,-inf	inf,inf	0.841462,0.795086	7.14981e-05	7.14992e-05
2	chr15:43753972:G:C	43753972	NA,C	NA,G	NA,1	NA,inf	NA,inf	NA,0.479587	7.14824e-05	7.14842e-05
2	chr15:42966913:C:T	42966913	NA,T	NA,C	NA,1	NA,-inf	NA,inf	NA,0.479612	7.14761e-05	7.14778e-05
2	chr15:43624281:G:A	43624281	A,A	G,G	1,1	-inf,inf	inf,inf	2.1339,1.59953	7.14257e-05	7.14826e-05
2	chr15:43147110:C:T	43147110	NA,T	NA,C	NA,1	NA,inf	NA,inf	NA,0.478914	7.14147e-05	7.14165e-05
2	chr15:42191605:C:T	42191605	NA,T	NA,C	NA,1	NA,inf	NA,inf	NA,0.478473	7.13732e-05	7.1375e-05
2	chr15:42050017:C:G	42050017	NA,G	NA,C	NA,1	NA,-inf	NA,inf	NA,0.478236	7.13478e-05	7.13497e-05
2	chr15:42164601:C:T	42164601	NA,T	NA,C	NA,1	NA,inf	NA,inf	NA,0.478209	7.13442e-05	7.13459e-05
2	chr15:42585392:A:G	42585392	NA,G	NA,A	NA,1	NA,-inf	NA,inf	NA,0.478153	7.13389e-05	7.13408e-05
2	chr15:44132633:T:G	44132633	NA,G	NA,T	NA,1	NA,inf	NA,inf	NA,0.478111	7.13294e-05	7.13313e-05
2	chr15:42639439:C:T	42639439	NA,T	NA,C	NA,1	NA,inf	NA,inf	NA,0.478025	7.13271e-05	7.13289e-05
2	chr15:43440069:G:C	43440069	NA,C	NA,G	NA,1	NA,inf	NA,inf	NA,0.477715	7.13019e-05	7.13038e-05
2	chr15:42455497:C:T	42455497	NA,T	NA,C	NA,1	NA,inf	NA,inf	NA,0.477725	7.12915e-05	7.12933e-05
2	chr15:42361505:G:A	42361505	NA,A	NA,G	NA,1	NA,-inf	NA,inf	NA,0.477498	7.12793e-05	7.12812e-05
2	chr15:44589348:A:G	44589348	NA,G	NA,A	NA,1	NA,inf	NA,inf	NA,0.477473	7.127e-05	7.12719e-05
2	chr15:43837747:C:T	43837747	NA,T	NA,C	NA,1	NA,-inf	NA,inf	NA,0.477355	7.1259e-05	7.12608e-05
2	chr15:43458673:G:A	43458673	NA,A	NA,G	NA,1	NA,-inf	NA,inf	NA,0.476967	7.12422e-05	7.12441e-05
2	chr15:43430204:T:C	43430204	NA,C	NA,T	NA,1	NA,inf	NA,inf	NA,0.477108	7.12384e-05	7.12402e-05
2	chr15:44620368:A:G	44620368	NA,G	NA,A	NA,1	NA,-inf	NA,inf	NA,0.477118	7.12384e-05	7.12402e-05
2	chr15:43640503:A:G	43640503	NA,G	NA,A	NA,1	NA,inf	NA,inf	NA,0.476958	7.12262e-05	7.1228e-05
2	chr15:42387805:C:T	42387805	NA,T	NA,C	NA,1	NA,inf	NA,inf	NA,0.476937	7.12109e-05	7.12126e-05
2	chr15:42301303:T:C	42301303	C,C	T,T	1,1	-inf,-inf	inf,inf	1.65344,0.109108	7.12047e-05	7.12068e-05
2	chr15:41977809:T:A	41977809	NA,A	NA,T	NA,1	NA,-inf	NA,inf	NA,0.476753	7.12045e-05	7.12064e-05
2	chr15:42360346:A:G	42360346	NA,G	NA,A	NA,1	NA,-inf	NA,inf	NA,0.476685	7.11949e-05	7.11968e-05
2	chr15:42307432:T:C	42307432	NA,C	NA,T	NA,1	NA,inf	NA,inf	NA,0.476321	7.11621e-05	7.1164e-05
2	chr15:42202336:T:A	42202336	NA,A	NA,T	NA,1	NA,inf	NA,inf	NA,0.4762	7.1152e-05	7.11538e-05
2	chr15:43373800:C:T	43373800	NA,T	NA,C	NA,1	NA,inf	NA,inf	NA,0.475555	7.10899e-05	7.10917e-05
2	chr15:41917604:C:G	41917604	NA,G	NA,C	NA,1	NA,inf	NA,inf	NA,0.474975	7.10297e-05	7.10315e-05
2	chr15:42340067:G:C	42340067	NA,C	NA,G	NA,1	NA,inf	NA,inf	NA,0.474983	7.10291e-05	7.10309e-05
2	chr15:42136310:C:A	42136310	NA,A	NA,C	NA,1	NA,-inf	NA,inf	NA,0.474512	7.09824e-05	7.09843e-05
2	chr15:42371973:A:T	42371973	NA,T	NA,A	NA,1	NA,-inf	NA,inf	NA,0.474495	7.09808e-05	7.09826e-05
2	chr15:43093037:G:C	43093037	C,NA	G,NA	1,NA	-inf,NA	inf,NA	0.714341,NA	7.09651e-05	7.09664e-05
2	chr15:44250691:G:A	44250691	NA,A	NA,G	NA,1	NA,inf	NA,inf	NA,0.474192	7.09579e-05	7.09597e-05
2	chr15:41945205:C:G	41945205	G,G	C,C	1,1	inf,-inf	inf,inf	1.24189,0.450842	7.09452e-05	7.09467e-05
2	chr15:42478232:T:G	42478232	NA,G	NA,T	NA,1	NA,-inf	NA,inf	NA,0.473935	7.09276e-05	7.09294e-05
2	chr15:43970633:T:C	43970633	NA,C	NA,T	NA,1	NA,-inf	NA,inf	NA,0.47365	7.09004e-05	7.09022e-05
2	chr15:44099215:C:A	44099215	NA,A	NA,C	NA,1	NA,inf	NA,inf	NA,0.473654	7.08998e-05	7.09016e-05
2	chr15:43418369:G:A	43418369	NA,A	NA,G	NA,1	NA,inf	NA,inf	NA,0.473229	7.08653e-05	7.08671e-05
2	chr15:42731284:T:C	42731284	C,C	T,T	1,1	inf,inf	inf,inf	0.222864,1.59446	7.08617e-05	7.0863e-05
2	chr15:42270672:A:G	42270672	NA,G	NA,A	NA,1	NA,inf	NA,inf	NA,0.47304	7.08431e-05	7.08449e-05
2	chr15:42256984:C:T	42256984	T,T	C,C	1,1	-inf,-inf	inf,inf	1.12736,0.460894	7.08142e-05	7.08152e-05
2	chr15:42817253:TAG:T	42817253	NA,T	NA,TAG	NA,1	NA,inf	NA,inf	NA,0.472632	7.08019e-05	7.08037e-05
2	chr15:42490391:T:C	42490391	NA,C	NA,T	NA,1	NA,-inf	NA,inf	NA,0.472464	7.07857e-05	7.07876e-05
2	chr15:44101187:A:C	44101187	NA,C	NA,A	NA,1	NA,inf	NA,inf	NA,0.472161	7.07559e-05	7.07577e-05
2	chr15:43779798:T:C	43779798	NA,C	NA,T	NA,1	NA,inf	NA,inf	NA,0.472148	7.07554e-05	7.07571e-05
2	chr15:44347815:G:A	44347815	NA,A	NA,G	NA,1	NA,inf	NA,inf	NA,0.471994	7.07409e-05	7.07427e-05
2	chr15:41945793:G:A	41945793	A,A	G,G	1,1	inf,-inf	inf,inf	1.56458,0.122471	7.07281e-05	7.07301e-05
2	chr15:44342128:A:C	44342128	NA,C	NA,A	NA,1	NA,-inf	NA,inf	NA,0.471407	7.06908e-05	7.06927e-05
2	chr15:42333025:T:A	42333025	NA,A	NA,T	NA,1	NA,-inf	NA,inf	NA,0.471257	7.06704e-05	7.06722e-05
2	chr15:43258957:A:T	43258957	NA,T	NA,A	NA,1	NA,inf	NA,inf	NA,0.471004	7.06481e-05	7.06499e-05
2	chr15:43135157:A:G	43135157	NA,G	NA,A	NA,1	NA,inf	NA,inf	NA,0.470917	7.06374e-05	7.06392e-05
2	chr15:42283219:G:A	42283219	NA,A	NA,G	NA,1	NA,inf	NA,inf	NA,0.470667	7.06164e-05	7.06182e-05
2	chr15:44339408:G:A	44339408	NA,A	NA,G	NA,1	NA,inf	NA,inf	NA,0.470315	7.05796e-05	7.05814e-05
2	chr15:43080102:A:C	43080102	NA,C	NA,A	NA,1	NA,inf	NA,inf	NA,0.470196	7.05698e-05	7.05716e-05
2	chr15:42237421:T:C	42237421	NA,C	NA,T	NA,1	NA,inf	NA,inf	NA,0.470144	7.05679e-05	7.05696e-05
2	chr15:42552590:A:G	42552590	G,G	A,A	1,1	-inf,inf	inf,inf	2.31202,0.778801	7.05675e-05	7.05816e-05
2	chr15:44179028:C:T	44179028	NA,T	NA,C	NA,1	NA,-inf	NA,inf	NA,0.470082	7.05563e-05	7.05582e-05
2	chr15:43100444:T:C	43100444	NA,C	NA,T	NA,1	NA,inf	NA,inf	NA,0.4698	7.05318e-05	7.05336e-05
2	chr15:43203539:T:A	43203539	NA,A	NA,T	NA,1	NA,-inf	NA,inf	NA,0.469565	7.05266e-05	7.05286e-05
2	chr15:43267839:T:C	43267839	NA,C	NA,T	NA,1	NA,inf	NA,inf	NA,0.469674	7.05206e-05	7.05223e-05
2	chr15:42968834:A:G	42968834	NA,G	NA,A	NA,1	NA,-inf	NA,inf	NA,0.469305	7.04877e-05	7.04896e-05
2	chr15:43229635:A:G	43229635	G,NA	A,NA	1,NA	-inf,NA	inf,NA	0.660975,NA	7.04604e-05	7.04617e-05
2	chr15:44299759:A:G	44299759	NA,G	NA,A	NA,1	NA,inf	NA,inf	NA,0.468388	7.04005e-05	7.04023e-05
2	chr15:44132118:T:G	44132118	G,G	T,T	1,1	-inf,inf	inf,inf	1.95714,1.54113	7.03847e-05	7.04194e-05
2	chr15:44189460:C:G	44189460	NA,G	NA,C	NA,1	NA,-inf	NA,inf	NA,0.468195	7.03751e-05	7.03769e-05
2	chr15:42116223:C:T	42116223	NA,T	NA,C	NA,1	NA,inf	NA,inf	NA,0.468117	7.03687e-05	7.03704e-05
2	chr15:44265329:C:T	44265329	T,NA	C,NA	1,NA	-inf,NA	inf,NA	0.749628,NA	7.03089e-05	7.03104e-05
2	chr15:43754122:G:A	43754122	NA,A	NA,G	NA,1	NA,inf	NA,inf	NA,0.467328	7.02991e-05	7.03009e-05
2	chr15:42207858:C:G	42207858	NA,G	NA,C	NA,1	NA,inf	NA,inf	NA,0.466929	7.02608e-05	7.02625e-05
2	chr15:42678578:C:T	42678578	NA,T	NA,C	NA,1	NA,-inf	NA,inf	NA,0.466737	7.02369e-05	7.02386e-05
2	chr15:44420207:G:A	44420207	A,NA	G,NA	1,NA	-inf,NA	inf,NA	0.758923,NA	7.02292e-05	7.02308e-05
2	chr15:42672993:A:G	42672993	G,G	A,A	1,1	inf,inf	inf,inf	0.098043,1.57906	7.02239e-05	7.02251e-05
2	chr15:41921412:T:C	41921412	NA,C	NA,T	NA,1	NA,-inf	NA,inf	NA,0.466264	7.01952e-05	7.01971e-05
2	chr15:42786655:T:C	42786655	NA,C	NA,T	NA,1	NA,inf	NA,inf	NA,0.466212	7.01901e-05	7.01919e-05
2	chr15:43723501:A:G	43723501	NA,G	NA,A	NA,1	NA,inf	NA,inf	NA,0.466065	7.01792e-05	7.0181e-05
2	chr15:42229713:G:A	42229713	NA,A	NA,G	NA,1	NA,inf	NA,inf	NA,0.465998	7.01707e-05	7.01725e-05
2	chr15:44620487:A:C	44620487	NA,C	NA,A	NA,1	NA,-inf	NA,inf	NA,0.465599	7.01329e-05	7.01347e-05
2	chr15:43108523:G:A	43108523	NA,A	NA,G	NA,1	NA,inf	NA,inf	NA,0.465481	7.01252e-05	7.0127e-05
2	chr15:44085249:T:C	44085249	NA,C	NA,T	NA,1	NA,inf	NA,inf	NA,0.465393	7.01163e-05	7.0118e-05
2	chr15:41925481:T:C	41925481	NA,C	NA,T	NA,1	NA,inf	NA,inf	NA,0.465225	7.00956e-05	7.00974e-05
2	chr15:42237777:C:T	42237777	NA,T	NA,C	NA,1	NA,-inf	NA,inf	NA,0.464986	7.00721e-05	7.0074e-05
2	chr15:43513792:A:G	43513792	NA,G	NA,A	NA,1	NA,inf	NA,inf	NA,0.464916	7.00678e-05	7.00695e-05
2	chr15:43769717:G:A	43769717	NA,A	NA,G	NA,1	NA,-inf	NA,inf	NA,0.464906	7.00634e-05	7.00651e-05
2	chr15:43104906:C:T	43104906	NA,T	NA,C	NA,1	NA,-inf	NA,inf	NA,0.464663	7.00401e-05	7.00418e-05
2	chr15:42722476:G:GT	42722476	GT,GT	G,G	1,1	inf,inf	inf,inf	0.132681,1.58415	7.00266e-05	7.00279e-05
2	chr15:43488220:G:A	43488220	NA,A	NA,G	NA,1	NA,-inf	NA,inf	NA,0.464302	7.00063e-05	7.00081e-05
2	chr15:42708134:C:A	42708134	NA,A	NA,C	NA,1	NA,inf	NA,inf	NA,0.463985	6.99776e-05	6.99794e-05
2	chr15:42096809:G:T	42096809	T,T	G,G	1,1	-inf,inf	inf,inf	0.298651,1.48921	6.99701e-05	6.9972e-05
2	chr15:44225151:C:T	44225151	T,NA	C,NA	1,NA	-inf,NA	inf,NA	0.662799,NA	6.99411e-05	6.99424e-05
2	chr15:42215423:C:A	42215423	NA,A	NA,C	NA,1	NA,-inf	NA,inf	NA,0.463519	6.99334e-05	6.99352e-05
2	chr15:42880082:G:A	42880082	A,A	G,G	1,1	inf,inf	inf,inf	0.999939,1.33298	6.99044e-05	6.9907e-05
2	chr15:43973525:A:T	43973525	NA,T	NA,A	NA,1	NA,inf	NA,inf	NA,0.463108	6.98907e-05	6.98925e-05
2	chr15:44001693:G:A	44001693	NA,A	NA,G	NA,1	NA,inf	NA,inf	NA,0.462848	6.98754e-05	6.98771e-05
2	chr15:43269063:G:A	43269063	NA,A	NA,G	NA,1	NA,inf	NA,inf	NA,0.46286	6.98717e-05	6.98734e-05
2	chr15:42485701:C:T	42485701	NA,T	NA,C	NA,1	NA,inf	NA,inf	NA,0.46274	6.98598e-05	6.98616e-05
2	chr15:42222795:G:C	42222795	NA,C	NA,G	NA,1	NA,-inf	NA,inf	NA,0.462675	6.98554e-05	6.98572e-05
2	chr15:42714819:G:A	42714819	NA,A	NA,G	NA,1	NA,inf	NA,inf	NA,0.462462	6.98339e-05	6.98357e-05
2	chr15:42090043:G:A	42090043	A,A	G,G	1,1	-inf,-inf	inf,inf	0.050538,1.58076	6.98313e-05	6.98329e-05
2	chr15:41937654:C:T	41937654	T,T	C,C	1,1	inf,inf	inf,inf	1.57659,0.0898258	6.98193e-05	6.98213e-05
2	chr15:44459309:C:T	44459309	T,NA	C,NA	1,NA	inf,NA	inf,NA	0.917021,NA	6.98077e-05	6.98098e-05
2	chr15:42473642:C:A	42473642	NA,A	NA,C	NA,1	NA,inf	NA,inf	NA,0.461897	6.978e-05	6.97816e-05
2	chr15:42047622:T:C	42047622	C,C	T,T	1,1	inf,inf	inf,inf	0.872214,1.07574	6.97732e-05	6.97753e-05
2	chr15:41929640:T:TA	41929640	NA,TA	NA,T	NA,1	NA,inf	NA,inf	NA,0.461549	6.97484e-05	6.97501e-05
2	chr15:41999824:C:T	41999824	NA,T	NA,C	NA,1	NA,-inf	NA,inf	NA,0.461289	6.97236e-05	6.97254e-05
2	chr15:42192853:A:G	42192853	NA,G	NA,A	NA,1	NA,inf	NA,inf	NA,0.460649	6.96671e-05	6.96688e-05
2	chr15:42165208:T:C	42165208	NA,C	NA,T	NA,1	NA,inf	NA,inf	NA,0.460685	6.96658e-05	6.96676e-05
2	chr15:42289140:G:A	42289140	NA,A	NA,G	NA,1	NA,inf	NA,inf	NA,0.460512	6.96528e-05	6.96546e-05
2	chr15:42239231:G:T	42239231	NA,T	NA,G	NA,1	NA,inf	NA,inf	NA,0.460438	6.96474e-05	6.96491e-05
2	chr15:43168014:C:T	43168014	NA,T	NA,C	NA,1	NA,-inf	NA,inf	NA,0.460107	6.96108e-05	6.96124e-05
2	chr15:42203737:C:T	42203737	NA,T	NA,C	NA,1	NA,inf	NA,inf	NA,0.45985	6.95922e-05	6.95939e-05
2	chr15:42214897:GAAA:G	42214897	NA,G	NA,GAAA	NA,1	NA,inf	NA,inf	NA,0.459852	6.95901e-05	6.95919e-05
2	chr15:42724764:T:C	42724764	C,NA	T,NA	1,NA	inf,NA	inf,NA	0.915728,NA	6.95894e-05	6.95912e-05
2	chr15:42172308:G:C	42172308	NA,C	NA,G	NA,1	NA,inf	NA,inf	NA,0.459404	6.95503e-05	6.95521e-05
2	chr15:42325087:A:C	42325087	NA,C	NA,A	NA,1	NA,inf	NA,inf	NA,0.458975	6.95057e-05	6.95074e-05
2	chr15:42280814:C:T	42280814	NA,T	NA,C	NA,1	NA,inf	NA,inf	NA,0.458672	6.94772e-05	6.9479e-05
2	chr15:42954496:A:C	42954496	NA,C	NA,A	NA,1	NA,-inf	NA,inf	NA,0.458549	6.94706e-05	6.94725e-05
2	chr15:42838380:A:G	42838380	G,NA	A,NA	1,NA	-inf,NA	inf,NA	0.708584,NA	6.94547e-05	6.9456e-05
2	chr15:42460548:G:C	42460548	NA,C	NA,G	NA,1	NA,inf	NA,inf	NA,0.458412	6.94531e-05	6.94548e-05
2	chr15:44124332:T:C	44124332	NA,C	NA,T	NA,1	NA,-inf	NA,inf	NA,0.458252	6.94372e-05	6.9439e-05
2	chr15:43133530:C:G	43133530	NA,G	NA,C	NA,1	NA,inf	NA,inf	NA,0.457689	6.93887e-05	6.93905e-05
2	chr15:44553521:C:T	44553521	NA,T	NA,C	NA,1	NA,inf	NA,inf	NA,0.457636	6.93807e-05	6.93825e-05
2	chr15:42175411:A:G	42175411	NA,G	NA,A	NA,1	NA,inf	NA,inf	NA,0.457498	6.93723e-05	6.93741e-05
2	chr15:44260019:T:C	44260019	NA,C	NA,T	NA,1	NA,inf	NA,inf	NA,0.457326	6.93552e-05	6.93569e-05
2	chr15:43873632:T:G	43873632	NA,G	NA,T	NA,1	NA,inf	NA,inf	NA,0.45724	6.93462e-05	6.9348e-05
2	chr15:42122371:A:G	42122371	NA,G	NA,A	NA,1	NA,inf	NA,inf	NA,0.456785	6.93022e-05	6.9304e-05
2	chr15:43926853:G:C	43926853	NA,C	NA,G	NA,1	NA,inf	NA,inf	NA,0.456697	6.92959e-05	6.92976e-05
2	chr15:43251209:G:A	43251209	NA,A	NA,G	NA,1	NA,inf	NA,inf	NA,0.455914	6.92215e-05	6.92232e-05
2	chr15:42329425:C:T	42329425	NA,T	NA,C	NA,1	NA,inf	NA,inf	NA,0.455698	6.92002e-05	6.92019e-05
2	chr15:41996825:T:G	41996825	NA,G	NA,T	NA,1	NA,-inf	NA,inf	NA,0.45567	6.91987e-05	6.92005e-05
2	chr15:42237253:C:T	42237253	NA,T	NA,C	NA,1	NA,inf	NA,inf	NA,0.455623	6.91979e-05	6.91996e-05
2	chr15:43079183:C:T	43079183	NA,T	NA,C	NA,1	NA,-inf	NA,inf	NA,0.455678	6.91949e-05	6.91966e-05
2	chr15:42238085:C:T	42238085	NA,T	NA,C	NA,1	NA,-inf	NA,inf	NA,0.455433	6.91762e-05	6.9178e-05
2	chr15:43632173:T:G	43632173	NA,G	NA,T	NA,1	NA,-inf	NA,inf	NA,0.455293	6.91623e-05	6.91641e-05
2	chr15:43289132:T:G	43289132	NA,G	NA,T	NA,1	NA,inf	NA,inf	NA,0.454987	6.91392e-05	6.9141e-05
2	chr15:42110520:A:G	42110520	NA,G	NA,A	NA,1	NA,inf	NA,inf	NA,0.45485	6.91252e-05	6.91269e-05
2	chr15:42179115:C:G	42179115	NA,G	NA,C	NA,1	NA,inf	NA,inf	NA,0.454769	6.91157e-05	6.91174e-05
2	chr15:42179116:T:G	42179116	NA,G	NA,T	NA,1	NA,inf	NA,inf	NA,0.454769	6.91157e-05	6.91174e-05
2	chr15:41911479:T:G	41911479	NA,G	NA,T	NA,1	NA,-inf	NA,inf	NA,0.454745	6.91139e-05	6.91158e-05
2	chr15:43736521:T:C	43736521	NA,C	NA,T	NA,1	NA,inf	NA,inf	NA,0.454642	6.91022e-05	6.91038e-05
2	chr15:42197276:G:A	42197276	NA,A	NA,G	NA,1	NA,-inf	NA,inf	NA,0.454496	6.90893e-05	6.90911e-05
2	chr15:43549266:C:T	43549266	NA,T	NA,C	NA,1	NA,inf	NA,inf	NA,0.454191	6.90657e-05	6.90674e-05
2	chr15:42701732:C:T	42701732	T,T	C,C	1,1	inf,inf	inf,inf	0.258552,1.52477	6.90641e-05	6.90656e-05
2	chr15:43888616:A:G	43888616	NA,G	NA,A	NA,1	NA,inf	NA,inf	NA,0.454313	6.90427e-05	6.90443e-05
2	chr15:42810574:G:A	42810574	NA,A	NA,G	NA,1	NA,inf	NA,inf	NA,0.453783	6.90245e-05	6.90262e-05
2	chr15:42013837:G:A	42013837	NA,A	NA,G	NA,1	NA,inf	NA,inf	NA,0.453657	6.90139e-05	6.90157e-05
2	chr15:43966569:A:T	43966569	NA,T	NA,A	NA,1	NA,-inf	NA,inf	NA,0.453651	6.90107e-05	6.90125e-05
2	chr15:43847123:G:C	43847123	NA,C	NA,G	NA,1	NA,inf	NA,inf	NA,0.4535	6.90022e-05	6.90039e-05
2	chr15:44078435:T:C	44078435	NA,C	NA,T	NA,1	NA,inf	NA,inf	NA,0.453486	6.90011e-05	6.90029e-05
2	chr15:42132986:T:C	42132986	NA,C	NA,T	NA,1	NA,inf	NA,inf	NA,0.453338	6.89809e-05	6.89826e-05
2	chr15:42558182:A:G	42558182	G,G	A,A	1,1	-inf,inf	inf,inf	2.68685,0.453948	6.89807e-05	6.90002e-05
2	chr15:42579493:C:T	42579493	NA,T	NA,C	NA,1	NA,-inf	NA,inf	NA,0.453031	6.89549e-05	6.89567e-05
2	chr15:43530672:G:A	43530672	NA,A	NA,G	NA,1	NA,inf	NA,inf	NA,0.452944	6.89503e-05	6.89521e-05
2	chr15:44021855:G:A	44021855	NA,A	NA,G	NA,1	NA,inf	NA,inf	NA,0.452687	6.892e-05	6.89218e-05
2	chr15:44342342:G:A	44342342	NA,A	NA,G	NA,1	NA,inf	NA,inf	NA,0.452126	6.88748e-05	6.88766e-05
2	chr15:43267033:T:C	43267033	C,C	T,T	1,1	inf,inf	inf,inf	2.00698,0.329256	6.88735e-05	6.88763e-05
2	chr15:42796975:T:C	42796975	NA,C	NA,T	NA,1	NA,inf	NA,inf	NA,0.45186	6.88463e-05	6.8848e-05
2	chr15:42256038:A:C	42256038	NA,C	NA,A	NA,1	NA,inf	NA,inf	NA,0.45178	6.88409e-05	6.88426e-05
2	chr15:42034652:C:T	42034652	NA,T	NA,C	NA,1	NA,-inf	NA,inf	NA,0.451609	6.88275e-05	6.88293e-05
2	chr15:42465961:T:A	42465961	NA,A	NA,T	NA,1	NA,inf	NA,inf	NA,0.451285	6.87934e-05	6.87951e-05
2	chr15:44316532:A:G	44316532	NA,G	NA,A	NA,1	NA,inf	NA,inf	NA,0.450789	6.87489e-05	6.87507e-05
2	chr15:44323129:AACTC:A	44323129	NA,A	NA,AACTC	NA,1	NA,inf	NA,inf	NA,0.450765	6.87467e-05	6.87485e-05
2	chr15:42266426:C:G	42266426	NA,G	NA,C	NA,1	NA,inf	NA,inf	NA,0.4507	6.87415e-05	6.87433e-05
2	chr15:43298862:G:A	43298862	NA,A	NA,G	NA,1	NA,inf	NA,inf	NA,0.450578	6.87285e-05	6.87302e-05
2	chr15:44542978:CTATTT:C	44542978	NA,C	NA,CTATTT	NA,1	NA,inf	NA,inf	NA,0.450572	6.87269e-05	6.87286e-05
2	chr15:43261224:G:A	43261224	NA,A	NA,G	NA,1	NA,inf	NA,inf	NA,0.450433	6.87151e-05	6.87168e-05
2	chr15:42284466:T:C	42284466	NA,C	NA,T	NA,1	NA,inf	NA,inf	NA,0.450401	6.8714e-05	6.87158e-05
2	chr15:42238035:G:A	42238035	NA,A	NA,G	NA,1	NA,inf	NA,inf	NA,0.450404	6.87137e-05	6.87155e-05
2	chr15:42126687:C:T	42126687	NA,T	NA,C	NA,1	NA,inf	NA,inf	NA,0.450258	6.87003e-05	6.87021e-05
2	chr15:42172790:C:A	42172790	NA,A	NA,C	NA,1	NA,inf	NA,inf	NA,0.450208	6.86978e-05	6.86995e-05
2	chr15:42447519:C:T	42447519	NA,T	NA,C	NA,1	NA,inf	NA,inf	NA,0.450227	6.86954e-05	6.86971e-05
2	chr15:43298085:G:C	43298085	NA,C	NA,G	NA,1	NA,inf	NA,inf	NA,0.450098	6.86844e-05	6.86861e-05
2	chr15:44618600:G:A	44618600	NA,A	NA,G	NA,1	NA,inf	NA,inf	NA,0.450063	6.86831e-05	6.86849e-05
2	chr15:43634504:G:A	43634504	NA,A	NA,G	NA,1	NA,-inf	NA,inf	NA,0.449976	6.86717e-05	6.86735e-05
2	chr15:44263125:A:C	44263125	NA,C	NA,A	NA,1	NA,-inf	NA,inf	NA,0.449875	6.86657e-05	6.86674e-05
2	chr15:43960810:A:G	43960810	NA,G	NA,A	NA,1	NA,-inf	NA,inf	NA,0.44989	6.86644e-05	6.86661e-05
2	chr15:43079595:C:T	43079595	NA,T	NA,C	NA,1	NA,inf	NA,inf	NA,0.449801	6.86576e-05	6.86593e-05
2	chr15:42337181:C:T	42337181	NA,T	NA,C	NA,1	NA,inf	NA,inf	NA,0.449753	6.86518e-05	6.86535e-05
2	chr15:43054472:A:G	43054472	NA,G	NA,A	NA,1	NA,-inf	NA,inf	NA,0.449663	6.86425e-05	6.86442e-05
2	chr15:43437494:T:C	43437494	NA,C	NA,T	NA,1	NA,-inf	NA,inf	NA,0.449674	6.86423e-05	6.86439e-05
2	chr15:42380849:C:T	42380849	NA,T	NA,C	NA,1	NA,-inf	NA,inf	NA,0.449308	6.86139e-05	6.86156e-05
2	chr15:43848745:CCTGA:C	43848745	NA,C	NA,CCTGA	NA,1	NA,inf	NA,inf	NA,0.449214	6.86079e-05	6.86096e-05
2	chr15:42407341:T:G	42407341	NA,G	NA,T	NA,1	NA,-inf	NA,inf	NA,0.449046	6.85868e-05	6.85886e-05
2	chr15:43388467:G:A	43388467	A,NA	G,NA	1,NA	-inf,NA	inf,NA	0.70419,NA	6.85826e-05	6.85839e-05
2	chr15:43631519:G:A	43631519	NA,A	NA,G	NA,1	NA,inf	NA,inf	NA,0.448931	6.85799e-05	6.85816e-05
2	chr15:42041457:C:T	42041457	NA,T	NA,C	NA,1	NA,inf	NA,inf	NA,0.448883	6.85744e-05	6.85761e-05
2	chr15:42610441:T:C	42610441	NA,C	NA,T	NA,1	NA,-inf	NA,inf	NA,0.44888	6.85734e-05	6.85752e-05
2	chr15:44369897:T:A	44369897	NA,A	NA,T	NA,1	NA,inf	NA,inf	NA,0.448647	6.85526e-05	6.85544e-05
2	chr15:43291143:G:A	43291143	NA,A	NA,G	NA,1	NA,inf	NA,inf	NA,0.448584	6.85495e-05	6.85512e-05
2	chr15:43982777:T:C	43982777	NA,C	NA,T	NA,1	NA,inf	NA,inf	NA,0.448228	6.85092e-05	6.85109e-05
2	chr15:41919465:C:T	41919465	NA,T	NA,C	NA,1	NA,-inf	NA,inf	NA,0.447943	6.84882e-05	6.849e-05
2	chr15:42137656:A:G	42137656	NA,G	NA,A	NA,1	NA,inf	NA,inf	NA,0.447677	6.84666e-05	6.84683e-05
2	chr15:43418410:G:A	43418410	NA,A	NA,G	NA,1	NA,inf	NA,inf	NA,0.44738	6.84397e-05	6.84414e-05
2	chr15:42722481:A:G	42722481	G,G	A,A	1,1	inf,inf	inf,inf	0.13516,1.57176	6.84146e-05	6.84158e-05
2	chr15:42330729:T:C	42330729	NA,C	NA,T	NA,1	NA,inf	NA,inf	NA,0.447119	6.84108e-05	6.84125e-05
2	chr15:42146182:G:A	42146182	NA,A	NA,G	NA,1	NA,inf	NA,inf	NA,0.447057	6.84055e-05	6.84073e-05
2	chr15:44133359:A:G	44133359	G,G	A,A	1,1	-inf,inf	inf,inf	1.98719,1.53061	6.84e-05	6.84363e-05
2	chr15:42642134:G:A	42642134	NA,A	NA,G	NA,1	NA,inf	NA,inf	NA,0.446896	6.83928e-05	6.83945e-05
2	chr15:42324917:C:T	42324917	NA,T	NA,C	NA,1	NA,inf	NA,inf	NA,0.446778	6.83798e-05	6.83815e-05
2	chr15:42345216:A:C	42345216	NA,C	NA,A	NA,1	NA,-inf	NA,inf	NA,0.44668	6.83714e-05	6.83731e-05
2	chr15:42304205:G:C	42304205	C,C	G,G	1,1	-inf,-inf	inf,inf	1.63915,0.0733896	6.83637e-05	6.83658e-05
2	chr15:43881817:T:C	43881817	NA,C	NA,T	NA,1	NA,inf	NA,inf	NA,0.446895	6.83622e-05	6.83638e-05
2	chr15:44237568:G:A	44237568	NA,A	NA,G	NA,1	NA,-inf	NA,inf	NA,0.446305	6.83427e-05	6.83446e-05
2	chr15:44743290:C:T	44743290	NA,T	NA,C	NA,1	NA,inf	NA,inf	NA,0.446125	6.83239e-05	6.83256e-05
2	chr15:43073562:T:C	43073562	NA,C	NA,T	NA,1	NA,-inf	NA,inf	NA,0.446158	6.83225e-05	6.83241e-05
2	chr15:44766823:T:C	44766823	NA,C	NA,T	NA,1	NA,inf	NA,inf	NA,0.445747	6.82895e-05	6.82912e-05
2	chr15:42319974:G:A	42319974	A,A	G,G	1,1	-inf,-inf	inf,inf	1.63617,0.0826336	6.82865e-05	6.82886e-05
2	chr15:44085676:T:C	44085676	NA,C	NA,T	NA,1	NA,inf	NA,inf	NA,0.445585	6.82769e-05	6.82787e-05
2	chr15:44001677:G:A	44001677	NA,A	NA,G	NA,1	NA,inf	NA,inf	NA,0.445547	6.82735e-05	6.82752e-05
2	chr15:44264951:T:C	44264951	NA,C	NA,T	NA,1	NA,-inf	NA,inf	NA,0.445313	6.82464e-05	6.82481e-05
2	chr15:42089634:T:A	42089634	A,A	T,T	1,1	-inf,-inf	inf,inf	0.0563405,1.56692	6.8241e-05	6.82426e-05
2	chr15:42436843:T:C	42436843	NA,C	NA,T	NA,1	NA,-inf	NA,inf	NA,0.445118	6.82344e-05	6.82362e-05
2	chr15:44751147:G:A	44751147	NA,A	NA,G	NA,1	NA,inf	NA,inf	NA,0.444901	6.82119e-05	6.82137e-05
2	chr15:43247835:A:G	43247835	NA,G	NA,A	NA,1	NA,inf	NA,inf	NA,0.444811	6.82043e-05	6.8206e-05
2	chr15:42667545:A:G	42667545	G,G	A,A	1,1	inf,inf	inf,inf	0.166665,1.5735	6.82019e-05	6.82031e-05
2	chr15:42000062:T:C	42000062	NA,C	NA,T	NA,1	NA,-inf	NA,inf	NA,0.444497	6.81733e-05	6.81751e-05
2	chr15:42885183:A:T	42885183	NA,T	NA,A	NA,1	NA,inf	NA,inf	NA,0.444439	6.81694e-05	6.81711e-05
2	chr15:42147676:G:A	42147676	A,A	G,G	1,1	-inf,inf	inf,inf	0.138696,1.52805	6.81222e-05	6.81238e-05
2	chr15:44523726:T:C	44523726	NA,C	NA,T	NA,1	NA,inf	NA,inf	NA,0.443939	6.81221e-05	6.81238e-05
2	chr15:43842765:G:T	43842765	NA,T	NA,G	NA,1	NA,-inf	NA,inf	NA,0.443496	6.80886e-05	6.80903e-05
2	chr15:42685462:C:T	42685462	NA,T	NA,C	NA,1	NA,inf	NA,inf	NA,0.443189	6.80568e-05	6.80586e-05
2	chr15:43014907:C:T	43014907	NA,T	NA,C	NA,1	NA,-inf	NA,inf	NA,0.443201	6.80547e-05	6.80565e-05
2	chr15:43996976:A:G	43996976	NA,G	NA,A	NA,1	NA,inf	NA,inf	NA,0.443005	6.80431e-05	6.80448e-05
2	chr15:43249636:G:A	43249636	NA,A	NA,G	NA,1	NA,-inf	NA,inf	NA,0.442871	6.8021e-05	6.80227e-05
2	chr15:42334900:T:C	42334900	NA,C	NA,T	NA,1	NA,inf	NA,inf	NA,0.442748	6.80142e-05	6.8016e-05
2	chr15:43701518:C:T	43701518	NA,T	NA,C	NA,1	NA,inf	NA,inf	NA,0.442603	6.80038e-05	6.80055e-05
2	chr15:42882373:C:A	42882373	A,NA	C,NA	1,NA	-inf,NA	inf,NA	0.724079,NA	6.79555e-05	6.79569e-05
2	chr15:43833518:A:G	43833518	NA,G	NA,A	NA,1	NA,inf	NA,inf	NA,0.442015	6.79537e-05	6.79554e-05
2	chr15:44503177:A:G	44503177	NA,G	NA,A	NA,1	NA,inf	NA,inf	NA,0.441991	6.79462e-05	6.79479e-05
2	chr15:43409324:C:T	43409324	T,NA	C,NA	1,NA	-inf,NA	inf,NA	0.701815,NA	6.79029e-05	6.79043e-05
2	chr15:42724277:A:G	42724277	G,G	A,A	1,1	inf,inf	inf,inf	0.160718,1.57029	6.78967e-05	6.78979e-05
2	chr15:42938705:G:A	42938705	A,NA	G,NA	1,NA	inf,NA	inf,NA	0.997593,NA	6.78592e-05	6.78618e-05
2	chr15:44026064:G:A	44026064	NA,A	NA,G	NA,1	NA,inf	NA,inf	NA,0.440993	6.78548e-05	6.78565e-05
2	chr15:42786504:A:G	42786504	NA,G	NA,A	NA,1	NA,-inf	NA,inf	NA,0.440846	6.78451e-05	6.7847e-05
2	chr15:42991255:G:A	42991255	NA,A	NA,G	NA,1	NA,-inf	NA,inf	NA,0.440773	6.78361e-05	6.78379e-05
2	chr15:44028575:C:T	44028575	NA,T	NA,C	NA,1	NA,inf	NA,inf	NA,0.440507	6.78182e-05	6.78199e-05
2	chr15:43360358:C:T	43360358	NA,T	NA,C	NA,1	NA,-inf	NA,inf	NA,0.440484	6.78082e-05	6.78098e-05
2	chr15:41999375:C:T	41999375	NA,T	NA,C	NA,1	NA,-inf	NA,inf	NA,0.440403	6.78039e-05	6.78057e-05
2	chr15:43523375:C:G	43523375	NA,G	NA,C	NA,1	NA,inf	NA,inf	NA,0.440103	6.77788e-05	6.77805e-05
2	chr15:42460000:T:A	42460000	NA,A	NA,T	NA,1	NA,inf	NA,inf	NA,0.439636	6.77344e-05	6.7736e-05
2	chr15:44466720:G:A	44466720	A,NA	G,NA	1,NA	-inf,NA	inf,NA	0.780809,NA	6.77005e-05	6.77021e-05
2	chr15:43631983:A:C	43631983	NA,C	NA,A	NA,1	NA,-inf	NA,inf	NA,0.439244	6.76985e-05	6.77003e-05
2	chr15:44716236:T:C	44716236	NA,C	NA,T	NA,1	NA,inf	NA,inf	NA,0.439161	6.76952e-05	6.76969e-05
2	chr15:43065047:T:G	43065047	NA,G	NA,T	NA,1	NA,inf	NA,inf	NA,0.439132	6.7691e-05	6.76927e-05
2	chr15:43873086:A:G	43873086	NA,G	NA,A	NA,1	NA,inf	NA,inf	NA,0.439078	6.76866e-05	6.76883e-05
2	chr15:42313896:A:G	42313896	G,G	A,A	1,1	-inf,-inf	inf,inf	1.63096,0.0849037	6.76798e-05	6.76818e-05
2	chr15:44769186:C:G	44769186	NA,G	NA,C	NA,1	NA,inf	NA,inf	NA,0.438816	6.76645e-05	6.76662e-05
2	chr15:43832046:C:T	43832046	NA,T	NA,C	NA,1	NA,-inf	NA,inf	NA,0.438729	6.76526e-05	6.76543e-05
2	chr15:42997200:G:A	42997200	NA,A	NA,G	NA,1	NA,inf	NA,inf	NA,0.438545	6.76384e-05	6.76401e-05
2	chr15:44001670:G:A	44001670	NA,A	NA,G	NA,1	NA,inf	NA,inf	NA,0.438157	6.76074e-05	6.76091e-05
2	chr15:42407374:C:G	42407374	NA,G	NA,C	NA,1	NA,-inf	NA,inf	NA,0.438022	6.75907e-05	6.75924e-05
2	chr15:44657509:C:T	44657509	NA,T	NA,C	NA,1	NA,-inf	NA,inf	NA,0.437781	6.75677e-05	6.75694e-05
2	chr15:44074400:T:C	44074400	NA,C	NA,T	NA,1	NA,inf	NA,inf	NA,0.437682	6.7565e-05	6.75667e-05
2	chr15:43633076:G:A	43633076	NA,A	NA,G	NA,1	NA,-inf	NA,inf	NA,0.437683	6.75593e-05	6.7561e-05
2	chr15:43983579:C:G	43983579	NA,G	NA,C	NA,1	NA,inf	NA,inf	NA,0.437367	6.75285e-05	6.75303e-05
2	chr15:44274734:A:G	44274734	NA,G	NA,A	NA,1	NA,-inf	NA,inf	NA,0.437288	6.75272e-05	6.75289e-05
2	chr15:44082762:A:C	44082762	NA,C	NA,A	NA,1	NA,-inf	NA,inf	NA,0.43666	6.74659e-05	6.74675e-05
2	chr15:42060949:GT:G	42060949	NA,G	NA,GT	NA,1	NA,inf	NA,inf	NA,0.436466	6.74512e-05	6.74529e-05
2	chr15:44458695:A:G	44458695	NA,G	NA,A	NA,1	NA,inf	NA,inf	NA,0.436175	6.74253e-05	6.7427e-05
2	chr15:42333215:C:G	42333215	NA,G	NA,C	NA,1	NA,inf	NA,inf	NA,0.436077	6.74185e-05	6.74202e-05
2	chr15:43365057:C:G	43365057	NA,G	NA,C	NA,1	NA,-inf	NA,inf	NA,0.435113	6.73304e-05	6.7332e-05
2	chr15:42266218:A:T	42266218	NA,T	NA,A	NA,1	NA,inf	NA,inf	NA,0.434956	6.73197e-05	6.73214e-05
2	chr15:43067388:C:T	43067388	NA,T	NA,C	NA,1	NA,inf	NA,inf	NA,0.434767	6.73019e-05	6.73036e-05
2	chr15:42315719:A:G	42315719	NA,G	NA,A	NA,1	NA,-inf	NA,inf	NA,0.434593	6.7285e-05	6.72868e-05
2	chr15:42732801:G:C	42732801	C,C	G,G	1,1	inf,inf	inf,inf	0.141441,1.5598	6.72526e-05	6.72538e-05
2	chr15:42710338:G:A	42710338	A,A	G,G	1,1	inf,inf	inf,inf	0.0665856,1.54435	6.72077e-05	6.72088e-05
2	chr15:43044661:G:A	43044661	NA,A	NA,G	NA,1	NA,-inf	NA,inf	NA,0.433696	6.72052e-05	6.72069e-05
2	chr15:43442288:G:A	43442288	NA,A	NA,G	NA,1	NA,inf	NA,inf	NA,0.433593	6.72024e-05	6.72042e-05
2	chr15:44611501:T:C	44611501	NA,C	NA,T	NA,1	NA,-inf	NA,inf	NA,0.433568	6.71919e-05	6.71935e-05
2	chr15:42013286:C:T	42013286	NA,T	NA,C	NA,1	NA,inf	NA,inf	NA,0.433441	6.71842e-05	6.71859e-05
2	chr15:42321680:C:T	42321680	NA,T	NA,C	NA,1	NA,-inf	NA,inf	NA,0.432934	6.71382e-05	6.714e-05
2	chr15:44109016:AAAAT:A	44109016	NA,A	NA,AAAAT	NA,1	NA,-inf	NA,inf	NA,0.432714	6.71325e-05	6.71345e-05
2	chr15:44032097:G:A	44032097	NA,A	NA,G	NA,1	NA,inf	NA,inf	NA,0.432776	6.71294e-05	6.71312e-05
2	chr15:42648757:T:C	42648757	NA,C	NA,T	NA,1	NA,-inf	NA,inf	NA,0.432805	6.71261e-05	6.71277e-05
2	chr15:42824708:A:C	42824708	C,C	A,A	1,1	inf,inf	inf,inf	1.27023,1.14365	6.70881e-05	6.70909e-05
2	chr15:42066805:G:A	42066805	NA,A	NA,G	NA,1	NA,inf	NA,inf	NA,0.431764	6.70345e-05	6.70362e-05
2	chr15:44087179:T:C	44087179	NA,C	NA,T	NA,1	NA,inf	NA,inf	NA,0.431667	6.7025e-05	6.70267e-05
2	chr15:43893017:T:C	43893017	NA,C	NA,T	NA,1	NA,inf	NA,inf	NA,0.43157	6.70176e-05	6.70192e-05
2	chr15:42281330:G:A	42281330	NA,A	NA,G	NA,1	NA,inf	NA,inf	NA,0.431445	6.70093e-05	6.7011e-05
2	chr15:42880097:T:C	42880097	C,C	T,T	1,1	inf,inf	inf,inf	0.751299,1.33046	6.69884e-05	6.69904e-05
2	chr15:43844343:T:C	43844343	NA,C	NA,T	NA,1	NA,-inf	NA,inf	NA,0.431422	6.69775e-05	6.69791e-05
2	chr15:44483152:G:A	44483152	NA,A	NA,G	NA,1	NA,inf	NA,inf	NA,0.430887	6.69575e-05	6.69592e-05
2	chr15:42143488:C:G	42143488	NA,G	NA,C	NA,1	NA,-inf	NA,inf	NA,0.430605	6.6934e-05	6.69357e-05
2	chr15:43780887:C:T	43780887	NA,T	NA,C	NA,1	NA,-inf	NA,inf	NA,0.430596	6.69313e-05	6.6933e-05
2	chr15:44499311:A:G	44499311	NA,G	NA,A	NA,1	NA,inf	NA,inf	NA,0.43041	6.69175e-05	6.69192e-05
2	chr15:42195125:C:T	42195125	NA,T	NA,C	NA,1	NA,-inf	NA,inf	NA,0.430398	6.69149e-05	6.69166e-05
2	chr15:44489748:G:A	44489748	NA,A	NA,G	NA,1	NA,inf	NA,inf	NA,0.430369	6.69139e-05	6.69157e-05
2	chr15:43973106:A:T	43973106	NA,T	NA,A	NA,1	NA,inf	NA,inf	NA,0.429624	6.68489e-05	6.68506e-05
2	chr15:41997645:G:A	41997645	NA,A	NA,G	NA,1	NA,-inf	NA,inf	NA,0.429637	6.68484e-05	6.68502e-05
2	chr15:41997883:A:C	41997883	NA,C	NA,A	NA,1	NA,-inf	NA,inf	NA,0.429637	6.68484e-05	6.68502e-05
2	chr15:42320503:C:T	42320503	T,T	C,C	1,1	-inf,-inf	inf,inf	1.62617,0.0760541	6.6843e-05	6.6845e-05
2	chr15:44506577:G:A	44506577	NA,A	NA,G	NA,1	NA,inf	NA,inf	NA,0.429524	6.68397e-05	6.68414e-05
2	chr15:43046253:A:C	43046253	NA,C	NA,A	NA,1	NA,inf	NA,inf	NA,0.429172	6.68106e-05	6.68123e-05
2	chr15:42323864:G:A	42323864	NA,A	NA,G	NA,1	NA,inf	NA,inf	NA,0.429159	6.68058e-05	6.68075e-05
2	chr15:42819060:T:C	42819060	NA,C	NA,T	NA,1	NA,inf	NA,inf	NA,0.429026	6.67956e-05	6.67972e-05
2	chr15:42115389:C:A	42115389	NA,A	NA,C	NA,1	NA,inf	NA,inf	NA,0.428596	6.67558e-05	6.67574e-05
2	chr15:43851642:A:T	43851642	NA,T	NA,A	NA,1	NA,inf	NA,inf	NA,0.428302	6.67313e-05	6.6733e-05
2	chr15:44052738:A:G	44052738	NA,G	NA,A	NA,1	NA,inf	NA,inf	NA,0.428179	6.67253e-05	6.6727e-05
2	chr15:42378102:C:T	42378102	NA,T	NA,C	NA,1	NA,-inf	NA,inf	NA,0.428099	6.67157e-05	6.67175e-05
2	chr15:44216327:C:T	44216327	NA,T	NA,C	NA,1	NA,-inf	NA,inf	NA,0.427973	6.67049e-05	6.67066e-05
2	chr15:44387007:T:G	44387007	NA,G	NA,T	NA,1	NA,inf	NA,inf	NA,0.427882	6.6696e-05	6.66978e-05
2	chr15:44601853:C:G	44601853	NA,G	NA,C	NA,1	NA,inf	NA,inf	NA,0.427882	6.66934e-05	6.66951e-05
2	chr15:43639267:C:T	43639267	NA,T	NA,C	NA,1	NA,inf	NA,inf	NA,0.427708	6.66803e-05	6.66819e-05
2	chr15:43899900:C:T	43899900	NA,T	NA,C	NA,1	NA,-inf	NA,inf	NA,0.427614	6.66705e-05	6.66722e-05
2	chr15:44375280:A:C	44375280	NA,C	NA,A	NA,1	NA,inf	NA,inf	NA,0.427586	6.66683e-05	6.66699e-05
2	chr15:42632369:C:T	42632369	NA,T	NA,C	NA,1	NA,inf	NA,inf	NA,0.427509	6.66647e-05	6.66664e-05
2	chr15:43852859:G:C	43852859	NA,C	NA,G	NA,1	NA,inf	NA,inf	NA,0.427082	6.6625e-05	6.66267e-05
2	chr15:44744741:C:T	44744741	NA,T	NA,C	NA,1	NA,-inf	NA,inf	NA,0.426947	6.66172e-05	6.66189e-05
2	chr15:42202329:A:C	42202329	NA,C	NA,A	NA,1	NA,inf	NA,inf	NA,0.42693	6.6615e-05	6.66167e-05
2	chr15:42640959:AC:A	42640959	NA,A	NA,AC	NA,1	NA,-inf	NA,inf	NA,0.426806	6.66004e-05	6.6602e-05
2	chr15:43280553:G:A	43280553	NA,A	NA,G	NA,1	NA,inf	NA,inf	NA,0.426746	6.65986e-05	6.66003e-05
2	chr15:42088998:G:A	42088998	A,A	G,G	1,1	-inf,-inf	inf,inf	0.0572086,1.55266	6.65896e-05	6.65912e-05
2	chr15:42041950:C:T	42041950	T,T	C,C	1,1	inf,inf	inf,inf	0.938965,0.986532	6.65856e-05	6.65877e-05
2	chr15:42371202:TA:T	42371202	NA,T	NA,TA	NA,1	NA,inf	NA,inf	NA,0.426602	6.65838e-05	6.65855e-05
2	chr15:42565857:G:T	42565857	NA,T	NA,G	NA,1	NA,-inf	NA,inf	NA,0.426443	6.65682e-05	6.657e-05
2	chr15:42254697:G:C	42254697	NA,C	NA,G	NA,1	NA,inf	NA,inf	NA,0.426377	6.65655e-05	6.65672e-05
2	chr15:44425028:A:G	44425028	NA,G	NA,A	NA,1	NA,inf	NA,inf	NA,0.425924	6.65234e-05	6.65251e-05
2	chr15:42322270:G:C	42322270	C,C	G,G	1,1	-inf,-inf	inf,inf	1.62095,0.0855483	6.64887e-05	6.64908e-05
2	chr15:42717201:C:T	42717201	T,T	C,C	1,1	inf,inf	inf,inf	0.335508,1.46295	6.64814e-05	6.64829e-05
2	chr15:43551133:A:C	43551133	NA,C	NA,A	NA,1	NA,inf	NA,inf	NA,0.425362	6.64791e-05	6.64808e-05
2	chr15:42842664:T:C	42842664	NA,C	NA,T	NA,1	NA,inf	NA,inf	NA,0.425348	6.64665e-05	6.64682e-05
2	chr15:44732210:T:C	44732210	NA,C	NA,T	NA,1	NA,-inf	NA,inf	NA,0.425141	6.64601e-05	6.64618e-05
2	chr15:44032680:A:G	44032680	NA,G	NA,A	NA,1	NA,inf	NA,inf	NA,0.424947	6.64438e-05	6.64455e-05
2	chr15:44232554:C:T	44232554	NA,T	NA,C	NA,1	NA,inf	NA,inf	NA,0.424757	6.64266e-05	6.64283e-05
2	chr15:44309710:T:G	44309710	NA,G	NA,T	NA,1	NA,inf	NA,inf	NA,0.424532	6.64022e-05	6.64038e-05
2	chr15:43061406:G:A	43061406	NA,A	NA,G	NA,1	NA,-inf	NA,inf	NA,0.424186	6.63771e-05	6.63789e-05
2	chr15:42179508:C:T	42179508	NA,T	NA,C	NA,1	NA,inf	NA,inf	NA,0.424167	6.63748e-05	6.63765e-05
2	chr15:44124383:T:C	44124383	NA,C	NA,T	NA,1	NA,-inf	NA,inf	NA,0.424112	6.63721e-05	6.63739e-05
2	chr15:43142392:T:G	43142392	NA,G	NA,T	NA,1	NA,-inf	NA,inf	NA,0.423675	6.63444e-05	6.63462e-05
2	chr15:44352182:C:T	44352182	NA,T	NA,C	NA,1	NA,inf	NA,inf	NA,0.423726	6.63327e-05	6.63343e-05
2	chr15:44359082:G:A	44359082	A,NA	G,NA	1,NA	inf,NA	inf,NA	0.855285,NA	6.63176e-05	6.63195e-05
2	chr15:41995108:G:A	41995108	NA,A	NA,G	NA,1	NA,-inf	NA,inf	NA,0.4235	6.6314e-05	6.63157e-05
2	chr15:42461191:T:C	42461191	NA,C	NA,T	NA,1	NA,inf	NA,inf	NA,0.423552	6.6313e-05	6.63147e-05
2	chr15:44330469:C:T	44330469	NA,T	NA,C	NA,1	NA,inf	NA,inf	NA,0.423285	6.62971e-05	6.62988e-05
2	chr15:42080625:A:C	42080625	NA,C	NA,A	NA,1	NA,inf	NA,inf	NA,0.423031	6.62751e-05	6.62768e-05
2	chr15:43473864:G:A	43473864	NA,A	NA,G	NA,1	NA,inf	NA,inf	NA,0.422688	6.6243e-05	6.62447e-05
2	chr15:43696836:G:A	43696836	NA,A	NA,G	NA,1	NA,inf	NA,inf	NA,0.422582	6.62383e-05	6.624e-05
2	chr15:43855305:T:C	43855305	NA,C	NA,T	NA,1	NA,inf	NA,inf	NA,0.422478	6.62256e-05	6.62272e-05
2	chr15:42673985:A:C	42673985	NA,C	NA,A	NA,1	NA,inf	NA,inf	NA,0.422233	6.62057e-05	6.62074e-05
2	chr15:42277339:T:C	42277339	NA,C	NA,T	NA,1	NA,inf	NA,inf	NA,0.422024	6.61882e-05	6.61899e-05
2	chr15:44332257:A:G	44332257	NA,G	NA,A	NA,1	NA,inf	NA,inf	NA,0.421826	6.61712e-05	6.61728e-05
2	chr15:44421946:G:A	44421946	NA,A	NA,G	NA,1	NA,inf	NA,inf	NA,0.421855	6.61711e-05	6.61727e-05
2	chr15:44418016:G:A	44418016	NA,A	NA,G	NA,1	NA,inf	NA,inf	NA,0.421606	6.61535e-05	6.61551e-05
2	chr15:42287750:T:C	42287750	C,C	T,T	1,1	-inf,-inf	inf,inf	1.61823,0.0855744	6.61483e-05	6.61503e-05
2	chr15:42296456:A:G	42296456	NA,G	NA,A	NA,1	NA,inf	NA,inf	NA,0.421521	6.61449e-05	6.61466e-05
2	chr15:42250929:T:G	42250929	NA,G	NA,T	NA,1	NA,inf	NA,inf	NA,0.421337	6.61291e-05	6.61308e-05
2	chr15:44446321:A:G	44446321	NA,G	NA,A	NA,1	NA,inf	NA,inf	NA,0.421267	6.61205e-05	6.61221e-05
2	chr15:43860541:G:A	43860541	NA,A	NA,G	NA,1	NA,inf	NA,inf	NA,0.420945	6.60665e-05	6.6068e-05
2	chr15:42385761:G:A	42385761	NA,A	NA,G	NA,1	NA,-inf	NA,inf	NA,0.420254	6.60399e-05	6.60416e-05
2	chr15:42569369:A:G	42569369	G,G	A,A	1,1	-inf,inf	inf,inf	2.81569,0.262055	6.60376e-05	6.60586e-05
2	chr15:42714759:T:G	42714759	G,G	T,T	1,1	inf,inf	inf,inf	0.242922,1.50729	6.60305e-05	6.60319e-05
2	chr15:42669703:T:C	42669703	NA,C	NA,T	NA,1	NA,-inf	NA,inf	NA,0.419845	6.59976e-05	6.59994e-05
2	chr15:42302391:A:G	42302391	G,G	A,A	1,1	-inf,-inf	inf,inf	1.61545,0.0906606	6.59949e-05	6.59969e-05
2	chr15:43879365:A:T	43879365	NA,T	NA,A	NA,1	NA,inf	NA,inf	NA,0.41972	6.59897e-05	6.59914e-05
2	chr15:42296527:T:G	42296527	G,G	T,T	1,1	-inf,-inf	inf,inf	1.5993,0.137083	6.59832e-05	6.59852e-05
2	chr15:42315338:A:T	42315338	T,T	A,A	1,1	-inf,-inf	inf,inf	1.61794,0.0812557	6.5982e-05	6.5984e-05
2	chr15:43970402:G:A	43970402	NA,A	NA,G	NA,1	NA,-inf	NA,inf	NA,0.419625	6.59793e-05	6.5981e-05
2	chr15:43795267:C:T	43795267	NA,T	NA,C	NA,1	NA,-inf	NA,inf	NA,0.419581	6.59751e-05	6.59767e-05
2	chr15:41945512:C:T	41945512	NA,T	NA,C	NA,1	NA,inf	NA,inf	NA,0.419343	6.59567e-05	6.59584e-05
2	chr15:44045668:G:A	44045668	NA,A	NA,G	NA,1	NA,-inf	NA,inf	NA,0.419144	6.59372e-05	6.59389e-05
2	chr15:42297798:C:T	42297798	T,T	C,C	1,1	-inf,-inf	inf,inf	1.61769,0.0807335	6.59345e-05	6.59365e-05
2	chr15:43461717:G:A	43461717	NA,A	NA,G	NA,1	NA,inf	NA,inf	NA,0.418978	6.59266e-05	6.59282e-05
2	chr15:44075263:T:C	44075263	NA,C	NA,T	NA,1	NA,inf	NA,inf	NA,0.418665	6.59023e-05	6.5904e-05
2	chr15:42728756:C:T	42728756	NA,T	NA,C	NA,1	NA,inf	NA,inf	NA,0.418071	6.58463e-05	6.58479e-05
2	chr15:42630714:A:G	42630714	NA,G	NA,A	NA,1	NA,-inf	NA,inf	NA,0.418033	6.58433e-05	6.5845e-05
2	chr15:42308850:A:G	42308850	G,G	A,A	1,1	-inf,-inf	inf,inf	1.61801,0.0755678	6.58235e-05	6.58255e-05
2	chr15:43068086:A:G	43068086	NA,G	NA,A	NA,1	NA,inf	NA,inf	NA,0.417496	6.57986e-05	6.58002e-05
2	chr15:41929387:A:G	41929387	G,G	A,A	1,1	inf,inf	inf,inf	1.37695,0.458474	6.57979e-05	6.57999e-05
2	chr15:43314452:A:G	43314452	NA,G	NA,A	NA,1	NA,-inf	NA,inf	NA,0.417165	6.57892e-05	6.5791e-05
2	chr15:42008583:AC:A	42008583	NA,A	NA,AC	NA,1	NA,-inf	NA,inf	NA,0.416214	6.56899e-05	6.56916e-05
2	chr15:42315515:A:T	42315515	NA,T	NA,A	NA,1	NA,inf	NA,inf	NA,0.416227	6.56871e-05	6.56888e-05
2	chr15:42269860:T:C	42269860	NA,C	NA,T	NA,1	NA,-inf	NA,inf	NA,0.416155	6.56831e-05	6.56848e-05
2	chr15:42254819:C:A	42254819	NA,A	NA,C	NA,1	NA,inf	NA,inf	NA,0.415979	6.56706e-05	6.56722e-05
2	chr15:42634685:A:G	42634685	NA,G	NA,A	NA,1	NA,inf	NA,inf	NA,0.415628	6.56433e-05	6.56449e-05
2	chr15:42323268:A:C	42323268	NA,C	NA,A	NA,1	NA,inf	NA,inf	NA,0.415436	6.56243e-05	6.5626e-05
2	chr15:44725934:A:G	44725934	NA,G	NA,A	NA,1	NA,inf	NA,inf	NA,0.415177	6.56029e-05	6.56045e-05
2	chr15:44069344:G:A	44069344	NA,A	NA,G	NA,1	NA,inf	NA,inf	NA,0.415133	6.56012e-05	6.56029e-05
2	chr15:42744633:A:T	42744633	NA,T	NA,A	NA,1	NA,inf	NA,inf	NA,0.415045	6.55907e-05	6.55923e-05
2	chr15:42422621:CTA:C	42422621	NA,C	NA,CTA	NA,1	NA,-inf	NA,inf	NA,0.414867	6.55785e-05	6.55802e-05
2	chr15:42897626:A:G	42897626	NA,G	NA,A	NA,1	NA,inf	NA,inf	NA,0.414518	6.55469e-05	6.55485e-05
2	chr15:42365253:T:C	42365253	NA,C	NA,T	NA,1	NA,-inf	NA,inf	NA,0.414321	6.55298e-05	6.55315e-05
2	chr15:44599118:A:G	44599118	NA,G	NA,A	NA,1	NA,inf	NA,inf	NA,0.414152	6.55118e-05	6.55136e-05
2	chr15:43995402:G:A	43995402	NA,A	NA,G	NA,1	NA,-inf	NA,inf	NA,0.413721	6.54823e-05	6.5484e-05
2	chr15:42246204:A:T	42246204	NA,T	NA,A	NA,1	NA,inf	NA,inf	NA,0.413704	6.54775e-05	6.54792e-05
2	chr15:43294892:C:G	43294892	NA,G	NA,C	NA,1	NA,inf	NA,inf	NA,0.413677	6.54762e-05	6.54778e-05
2	chr15:42838641:T:C	42838641	NA,C	NA,T	NA,1	NA,inf	NA,inf	NA,0.413645	6.54718e-05	6.54734e-05
2	chr15:42557844:G:A	42557844	NA,A	NA,G	NA,1	NA,-inf	NA,inf	NA,0.413636	6.54703e-05	6.54721e-05
2	chr15:42296092:C:T	42296092	T,T	C,C	1,1	-inf,-inf	inf,inf	1.60657,0.104751	6.54411e-05	6.54431e-05
2	chr15:43959022:G:A	43959022	NA,A	NA,G	NA,1	NA,-inf	NA,inf	NA,0.413279	6.54369e-05	6.54384e-05
2	chr15:44714127:C:G	44714127	NA,G	NA,C	NA,1	NA,-inf	NA,inf	NA,0.413154	6.54294e-05	6.54311e-05
2	chr15:42373143:A:G	42373143	NA,G	NA,A	NA,1	NA,inf	NA,inf	NA,0.413099	6.54237e-05	6.54254e-05
2	chr15:42040454:T:C	42040454	NA,C	NA,T	NA,1	NA,inf	NA,inf	NA,0.412943	6.54119e-05	6.54135e-05
2	chr15:42419460:G:C	42419460	NA,C	NA,G	NA,1	NA,inf	NA,inf	NA,0.412913	6.54103e-05	6.54119e-05
2	chr15:43642161:G:A	43642161	NA,A	NA,G	NA,1	NA,inf	NA,inf	NA,0.412895	6.54079e-05	6.54095e-05
2	chr15:43040908:A:C	43040908	NA,C	NA,A	NA,1	NA,inf	NA,inf	NA,0.412723	6.53936e-05	6.53953e-05
2	chr15:43046299:C:A	43046299	NA,A	NA,C	NA,1	NA,inf	NA,inf	NA,0.412723	6.53936e-05	6.53953e-05
2	chr15:44558524:G:A	44558524	NA,A	NA,G	NA,1	NA,-inf	NA,inf	NA,0.412749	6.53926e-05	6.53942e-05
2	chr15:42149513:G:A	42149513	NA,A	NA,G	NA,1	NA,inf	NA,inf	NA,0.4126	6.53793e-05	6.53808e-05
2	chr15:42305426:G:A	42305426	A,A	G,G	1,1	-inf,-inf	inf,inf	1.6059,0.104884	6.53756e-05	6.53776e-05
2	chr15:43764731:G:A	43764731	NA,A	NA,G	NA,1	NA,inf	NA,inf	NA,0.412447	6.53719e-05	6.53736e-05
2	chr15:42259552:A:G	42259552	NA,G	NA,A	NA,1	NA,inf	NA,inf	NA,0.412405	6.53653e-05	6.5367e-05
2	chr15:42316936:G:A	42316936	A,A	G,G	1,1	-inf,-inf	inf,inf	1.61956,0.0478337	6.5305e-05	6.5307e-05
2	chr15:43999046:T:C	43999046	C,C	T,T	1,1	inf,-inf	inf,inf	3.75442,1.54854	6.52988e-05	6.69075e-05
2	chr15:42229367:C:CA	42229367	NA,CA	NA,C	NA,1	NA,inf	NA,inf	NA,0.411598	6.52934e-05	6.52951e-05
2	chr15:42089727:T:G	42089727	G,G	T,T	1,1	-inf,-inf	inf,inf	0.0611291,1.54127	6.52589e-05	6.52604e-05
2	chr15:42150583:C:T	42150583	NA,T	NA,C	NA,1	NA,inf	NA,inf	NA,0.410717	6.52251e-05	6.52267e-05
2	chr15:43818828:C:T	43818828	NA,T	NA,C	NA,1	NA,inf	NA,inf	NA,0.410665	6.52235e-05	6.52252e-05
2	chr15:44751774:C:T	44751774	NA,T	NA,C	NA,1	NA,inf	NA,inf	NA,0.410659	6.52213e-05	6.52229e-05
2	chr15:44088354:T:A	44088354	NA,A	NA,T	NA,1	NA,-inf	NA,inf	NA,0.410478	6.52022e-05	6.52039e-05
2	chr15:44596428:A:C	44596428	NA,C	NA,A	NA,1	NA,inf	NA,inf	NA,0.410425	6.51975e-05	6.51992e-05
2	chr15:42245003:T:C	42245003	NA,C	NA,T	NA,1	NA,inf	NA,inf	NA,0.410266	6.51877e-05	6.51894e-05
2	chr15:41990170:G:A	41990170	NA,A	NA,G	NA,1	NA,inf	NA,inf	NA,0.410141	6.51718e-05	6.51734e-05
2	chr15:42090714:T:C	42090714	C,NA	T,NA	1,NA	-inf,NA	inf,NA	0.960368,NA	6.51299e-05	6.51322e-05
2	chr15:42318090:C:T	42318090	NA,T	NA,C	NA,1	NA,inf	NA,inf	NA,0.40934	6.511e-05	6.51117e-05
2	chr15:44057528:G:A	44057528	NA,A	NA,G	NA,1	NA,inf	NA,inf	NA,0.409141	6.50959e-05	6.50975e-05
2	chr15:42011917:T:C	42011917	NA,C	NA,T	NA,1	NA,-inf	NA,inf	NA,0.408995	6.50808e-05	6.50825e-05
2	chr15:44420744:T:C	44420744	NA,C	NA,T	NA,1	NA,inf	NA,inf	NA,0.409018	6.50806e-05	6.50822e-05
2	chr15:42193685:C:T	42193685	NA,T	NA,C	NA,1	NA,-inf	NA,inf	NA,0.409011	6.50803e-05	6.5082e-05
2	chr15:42887165:G:T	42887165	T,NA	G,NA	1,NA	inf,NA	inf,NA	0.626427,NA	6.50753e-05	6.50765e-05
2	chr15:44297719:G:A	44297719	NA,A	NA,G	NA,1	NA,-inf	NA,inf	NA,0.408853	6.5072e-05	6.50737e-05
2	chr15:44047400:C:T	44047400	T,T	C,C	1,1	inf,-inf	inf,inf	2.03315,1.37294	6.50427e-05	6.50734e-05
2	chr15:43604742:C:G	43604742	NA,G	NA,C	NA,1	NA,inf	NA,inf	NA,0.408411	6.50325e-05	6.50341e-05
2	chr15:44643698:A:G	44643698	NA,G	NA,A	NA,1	NA,-inf	NA,inf	NA,0.408389	6.5026e-05	6.50277e-05
2	chr15:44681211:G:A	44681211	NA,A	NA,G	NA,1	NA,inf	NA,inf	NA,0.408068	6.50025e-05	6.50041e-05
2	chr15:42418249:G:A	42418249	NA,A	NA,G	NA,1	NA,inf	NA,inf	NA,0.408005	6.49956e-05	6.49972e-05
2	chr15:43832486:C:T	43832486	NA,T	NA,C	NA,1	NA,inf	NA,inf	NA,0.40796	6.49922e-05	6.49938e-05
2	chr15:43011258:G:A	43011258	NA,A	NA,G	NA,1	NA,inf	NA,inf	NA,0.407659	6.49701e-05	6.49717e-05
2	chr15:42253784:C:T	42253784	NA,T	NA,C	NA,1	NA,inf	NA,inf	NA,0.407658	6.49693e-05	6.4971e-05
2	chr15:43326521:T:G	43326521	NA,G	NA,T	NA,1	NA,-inf	NA,inf	NA,0.407523	6.49543e-05	6.49558e-05
2	chr15:42147871:T:C	42147871	C,C	T,T	1,1	-inf,inf	inf,inf	0.60322,1.19435	6.49477e-05	6.49493e-05
2	chr15:42666474:A:G	42666474	NA,G	NA,A	NA,1	NA,inf	NA,inf	NA,0.406955	6.49102e-05	6.49118e-05
2	chr15:42371402:A:G	42371402	NA,G	NA,A	NA,1	NA,inf	NA,inf	NA,0.406952	6.49093e-05	6.4911e-05
2	chr15:43239063:G:A	43239063	NA,A	NA,G	NA,1	NA,inf	NA,inf	NA,0.406854	6.49025e-05	6.49041e-05
2	chr15:41911644:G:A	41911644	NA,A	NA,G	NA,1	NA,-inf	NA,inf	NA,0.406826	6.48992e-05	6.49009e-05
2	chr15:42316850:A:G	42316850	G,G	A,A	1,1	-inf,-inf	inf,inf	1.60633,0.0856117	6.48879e-05	6.48898e-05
2	chr15:42315002:C:T	42315002	T,T	C,C	1,1	-inf,-inf	inf,inf	1.6117,0.0691042	6.48805e-05	6.48825e-05
2	chr15:42371634:C:T	42371634	NA,T	NA,C	NA,1	NA,-inf	NA,inf	NA,0.406482	6.48714e-05	6.48731e-05
2	chr15:42851800:G:A	42851800	A,A	G,G	1,1	inf,inf	inf,inf	1.13031,1.22504	6.4868e-05	6.48705e-05
2	chr15:42262496:C:T	42262496	NA,T	NA,C	NA,1	NA,inf	NA,inf	NA,0.406232	6.48505e-05	6.48522e-05
2	chr15:42361383:A:G	42361383	NA,G	NA,A	NA,1	NA,-inf	NA,inf	NA,0.406104	6.48363e-05	6.48379e-05
2	chr15:42305179:C:T	42305179	T,T	C,C	1,1	-inf,-inf	inf,inf	1.60433,0.0953003	6.48346e-05	6.48365e-05
2	chr15:42674090:G:A	42674090	A,A	G,G	1,1	inf,inf	inf,inf	0.104188,1.53676	6.4827e-05	6.48281e-05
2	chr15:44418112:G:A	44418112	NA,A	NA,G	NA,1	NA,-inf	NA,inf	NA,0.40586	6.48189e-05	6.48206e-05
2	chr15:42374662:C:G	42374662	NA,G	NA,C	NA,1	NA,inf	NA,inf	NA,0.405833	6.48162e-05	6.48179e-05
2	chr15:42842289:G:A	42842289	NA,A	NA,G	NA,1	NA,inf	NA,inf	NA,0.405678	6.48046e-05	6.48062e-05
2	chr15:42730705:C:T	42730705	NA,T	NA,C	NA,1	NA,inf	NA,inf	NA,0.405631	6.48017e-05	6.48033e-05
2	chr15:42373301:C:G	42373301	NA,G	NA,C	NA,1	NA,-inf	NA,inf	NA,0.405641	6.48014e-05	6.48031e-05
2	chr15:43292177:A:G	43292177	NA,G	NA,A	NA,1	NA,inf	NA,inf	NA,0.405455	6.47843e-05	6.47859e-05
2	chr15:44739592:C:T	44739592	NA,T	NA,C	NA,1	NA,-inf	NA,inf	NA,0.405351	6.4779e-05	6.47807e-05
2	chr15:42313069:A:G	42313069	G,G	A,A	1,1	-inf,-inf	inf,inf	1.60601,0.0866831	6.47377e-05	6.47397e-05
2	chr15:43243067:A:G	43243067	NA,G	NA,A	NA,1	NA,inf	NA,inf	NA,0.404784	6.47304e-05	6.47321e-05
2	chr15:42988586:A:T	42988586	NA,T	NA,A	NA,1	NA,inf	NA,inf	NA,0.404465	6.47044e-05	6.47061e-05
2	chr15:44036376:G:C	44036376	NA,C	NA,G	NA,1	NA,inf	NA,inf	NA,0.404374	6.46979e-05	6.46995e-05
2	chr15:44724120:T:C	44724120	NA,C	NA,T	NA,1	NA,inf	NA,inf	NA,0.404322	6.46915e-05	6.46932e-05
2	chr15:41911985:C:A	41911985	NA,A	NA,C	NA,1	NA,-inf	NA,inf	NA,0.404054	6.46689e-05	6.46706e-05
2	chr15:43058781:C:T	43058781	NA,T	NA,C	NA,1	NA,inf	NA,inf	NA,0.404007	6.4667e-05	6.46686e-05
2	chr15:44258746:CA:C	44258746	NA,C	NA,CA	NA,1	NA,inf	NA,inf	NA,0.403878	6.46532e-05	6.46549e-05
2	chr15:43930636:A:G	43930636	NA,G	NA,A	NA,1	NA,inf	NA,inf	NA,0.40376	6.46484e-05	6.465e-05
2	chr15:42377934:T:C	42377934	NA,C	NA,T	NA,1	NA,-inf	NA,inf	NA,0.40374	6.46438e-05	6.46455e-05
2	chr15:42173181:C:T	42173181	NA,T	NA,C	NA,1	NA,-inf	NA,inf	NA,0.403633	6.46323e-05	6.4634e-05
2	chr15:42309248:C:G	42309248	G,G	C,C	1,1	-inf,-inf	inf,inf	1.6053,0.085499	6.46152e-05	6.46172e-05
2	chr15:43407067:C:A	43407067	NA,A	NA,C	NA,1	NA,inf	NA,inf	NA,0.403495	6.46116e-05	6.46131e-05
2	chr15:44260117:G:T	44260117	NA,T	NA,G	NA,1	NA,inf	NA,inf	NA,0.40304	6.45839e-05	6.45855e-05
2	chr15:42363844:ACTCGCGCCAGAT:A	42363844	NA,A	NA,ACTCGCGCCAGAT	NA,1	NA,inf	NA,inf	NA,0.402993	6.45794e-05	6.45811e-05
2	chr15:42297789:T:C	42297789	C,C	T,T	1,1	-inf,-inf	inf,inf	1.60931,0.0680368	6.45666e-05	6.45685e-05
2	chr15:43080617:C:A	43080617	NA,A	NA,C	NA,1	NA,inf	NA,inf	NA,0.402746	6.45626e-05	6.45642e-05
2	chr15:43034657:G:A	43034657	NA,A	NA,G	NA,1	NA,inf	NA,inf	NA,0.402544	6.45451e-05	6.45467e-05
2	chr15:42649271:A:G	42649271	G,G	A,A	1,1	inf,inf	inf,inf	0.329314,1.48822	6.45403e-05	6.4542e-05
2	chr15:44433080:T:A	44433080	NA,A	NA,T	NA,1	NA,inf	NA,inf	NA,0.402494	6.45402e-05	6.45418e-05
2	chr15:42927362:T:C	42927362	NA,C	NA,T	NA,1	NA,inf	NA,inf	NA,0.402078	6.44991e-05	6.45007e-05
2	chr15:43196518:C:CCT	43196518	NA,CCT	NA,C	NA,1	NA,inf	NA,inf	NA,0.401709	6.44769e-05	6.44785e-05
2	chr15:42620421:C:T	42620421	NA,T	NA,C	NA,1	NA,inf	NA,inf	NA,0.40164	6.44697e-05	6.44713e-05
2	chr15:44181010:T:C	44181010	NA,C	NA,T	NA,1	NA,-inf	NA,inf	NA,0.401496	6.44538e-05	6.44554e-05
2	chr15:42417287:G:A	42417287	NA,A	NA,G	NA,1	NA,-inf	NA,inf	NA,0.401336	6.44478e-05	6.44495e-05
2	chr15:42316595:A:C	42316595	C,C	A,A	1,1	-inf,-inf	inf,inf	1.60589,0.0777976	6.44426e-05	6.44446e-05
2	chr15:43842768:A:G	43842768	NA,G	NA,A	NA,1	NA,inf	NA,inf	NA,0.401294	6.44417e-05	6.44433e-05
2	chr15:42327749:G:A	42327749	NA,A	NA,G	NA,1	NA,inf	NA,inf	NA,0.401132	6.44287e-05	6.44303e-05
2	chr15:42312534:A:G	42312534	G,G	A,A	1,1	-inf,-inf	inf,inf	1.6057,0.0777976	6.44203e-05	6.44223e-05
2	chr15:42321449:C:G	42321449	G,G	C,C	1,1	-inf,-inf	inf,inf	1.60605,0.0763492	6.44185e-05	6.44204e-05
2	chr15:42321443:C:T	42321443	T,T	C,C	1,1	-inf,-inf	inf,inf	1.60592,0.0762099	6.43987e-05	6.44007e-05
2	chr15:42484201:G:A	42484201	A,A	G,G	1,1	-inf,inf	inf,inf	1.64297,0.0762722	6.43963e-05	6.43984e-05
2	chr15:42305128:G:A	42305128	NA,A	NA,G	NA,1	NA,inf	NA,inf	NA,0.400544	6.43803e-05	6.4382e-05
2	chr15:42982842:C:T	42982842	NA,T	NA,C	NA,1	NA,inf	NA,inf	NA,0.40048	6.43752e-05	6.43768e-05
2	chr15:42053130:C:G	42053130	NA,G	NA,C	NA,1	NA,-inf	NA,inf	NA,0.4003	6.43616e-05	6.43633e-05
2	chr15:42295536:C:T	42295536	T,T	C,C	1,1	-inf,-inf	inf,inf	1.60467,0.0794109	6.43478e-05	6.43498e-05
2	chr15:42316785:G:A	42316785	A,A	G,G	1,1	-inf,-inf	inf,inf	1.60449,0.0797646	6.43375e-05	6.43395e-05
2	chr15:42316228:T:C	42316228	C,C	T,T	1,1	-inf,-inf	inf,inf	1.60531,0.0759161	6.43176e-05	6.43195e-05
2	chr15:44695181:C:T	44695181	NA,T	NA,C	NA,1	NA,inf	NA,inf	NA,0.399558	6.43005e-05	6.43022e-05
2	chr15:42063437:C:T	42063437	NA,T	NA,C	NA,1	NA,-inf	NA,inf	NA,0.399529	6.4296e-05	6.42976e-05
2	chr15:42317405:T:A	42317405	A,A	T,T	1,1	-inf,-inf	inf,inf	1.6049,0.0763465	6.42828e-05	6.42848e-05
2	chr15:43295678:T:C	43295678	NA,C	NA,T	NA,1	NA,-inf	NA,inf	NA,0.399393	6.42818e-05	6.42833e-05
2	chr15:44054984:A:C	44054984	NA,C	NA,A	NA,1	NA,inf	NA,inf	NA,0.399217	6.42739e-05	6.42756e-05
2	chr15:43315759:C:T	43315759	NA,T	NA,C	NA,1	NA,inf	NA,inf	NA,0.39922	6.42715e-05	6.42731e-05
2	chr15:42312988:C:T	42312988	NA,T	NA,C	NA,1	NA,inf	NA,inf	NA,0.399211	6.42711e-05	6.42727e-05
2	chr15:42316560:T:C	42316560	C,C	T,T	1,1	-inf,-inf	inf,inf	1.60524,0.0742992	6.42629e-05	6.42649e-05
2	chr15:42312813:G:A	42312813	A,A	G,G	1,1	-inf,-inf	inf,inf	1.60574,0.0713717	6.42377e-05	6.42396e-05
2	chr15:42313593:G:A	42313593	A,A	G,G	1,1	-inf,-inf	inf,inf	1.60397,0.0781226	6.42168e-05	6.42187e-05
2	chr15:42130892:A:G	42130892	G,G	A,A	1,1	inf,-inf	inf,inf	0.0389664,1.4211	6.42131e-05	6.42145e-05
2	chr15:42136532:C:T	42136532	NA,T	NA,C	NA,1	NA,inf	NA,inf	NA,0.398171	6.41874e-05	6.41891e-05
2	chr15:44709386:A:T	44709386	NA,T	NA,A	NA,1	NA,inf	NA,inf	NA,0.398059	6.4178e-05	6.41796e-05
2	chr15:42976589:G:GATAA	42976589	GATAA,GATAA	G,G	1,1	-inf,-inf	inf,inf	0.777129,1.28737	6.41674e-05	6.41693e-05
2	chr15:42302120:C:T	42302120	T,T	C,C	1,1	-inf,-inf	inf,inf	1.60441,0.0742145	6.41619e-05	6.41638e-05
2	chr15:43486348:C:T	43486348	NA,T	NA,C	NA,1	NA,inf	NA,inf	NA,0.397874	6.41594e-05	6.4161e-05
2	chr15:42320475:A:G	42320475	G,G	A,A	1,1	-inf,-inf	inf,inf	1.60338,0.0780619	6.41568e-05	6.41588e-05
2	chr15:44433948:C:T	44433948	T,T	C,C	1,1	-inf,inf	inf,inf	0.494281,1.09853	6.41249e-05	6.41261e-05
2	chr15:42275826:C:T	42275826	NA,T	NA,C	NA,1	NA,inf	NA,inf	NA,0.397362	6.412e-05	6.41216e-05
2	chr15:43923912:T:C	43923912	C,C	T,T	1,1	-inf,inf	inf,inf	0.909536,1.32337	6.41104e-05	6.41133e-05
2	chr15:41986821:C:G	41986821	NA,G	NA,C	NA,1	NA,inf	NA,inf	NA,0.396991	6.40882e-05	6.40898e-05
2	chr15:44120486:A:C	44120486	NA,C	NA,A	NA,1	NA,inf	NA,inf	NA,0.396774	6.40746e-05	6.40762e-05
2	chr15:42384084:A:G	42384084	NA,G	NA,A	NA,1	NA,-inf	NA,inf	NA,0.396324	6.40369e-05	6.40386e-05
2	chr15:44752588:G:T	44752588	NA,T	NA,G	NA,1	NA,inf	NA,inf	NA,0.396195	6.40248e-05	6.40265e-05
2	chr15:44739285:C:T	44739285	NA,T	NA,C	NA,1	NA,inf	NA,inf	NA,0.396177	6.40234e-05	6.40251e-05
2	chr15:43080580:T:C	43080580	NA,C	NA,T	NA,1	NA,-inf	NA,inf	NA,0.396048	6.40099e-05	6.40114e-05
2	chr15:44771396:C:A	44771396	NA,A	NA,C	NA,1	NA,inf	NA,inf	NA,0.395575	6.39717e-05	6.39733e-05
2	chr15:42150582:A:C	42150582	NA,C	NA,A	NA,1	NA,inf	NA,inf	NA,0.395496	6.39677e-05	6.39694e-05
2	chr15:42658549:C:G	42658549	NA,G	NA,C	NA,1	NA,-inf	NA,inf	NA,0.39533	6.39518e-05	6.39535e-05
2	chr15:43603497:C:A	43603497	NA,A	NA,C	NA,1	NA,inf	NA,inf	NA,0.395093	6.39373e-05	6.39389e-05
2	chr15:43063125:T:C	43063125	NA,C	NA,T	NA,1	NA,-inf	NA,inf	NA,0.394989	6.3935e-05	6.39368e-05
2	chr15:44342406:G:A	44342406	NA,A	NA,G	NA,1	NA,inf	NA,inf	NA,0.394965	6.39227e-05	6.39243e-05
2	chr15:43081755:G:A	43081755	NA,A	NA,G	NA,1	NA,inf	NA,inf	NA,0.394216	6.38656e-05	6.38672e-05
2	chr15:42337582:A:G	42337582	NA,G	NA,A	NA,1	NA,-inf	NA,inf	NA,0.393652	6.38188e-05	6.38205e-05
2	chr15:44179653:C:T	44179653	NA,T	NA,C	NA,1	NA,-inf	NA,inf	NA,0.393697	6.38178e-05	6.38194e-05
2	chr15:42414089:T:C	42414089	NA,C	NA,T	NA,1	NA,inf	NA,inf	NA,0.393575	6.38099e-05	6.38114e-05
2	chr15:44612301:A:C	44612301	NA,C	NA,A	NA,1	NA,inf	NA,inf	NA,0.393524	6.38084e-05	6.38101e-05
2	chr15:42378308:A:G	42378308	NA,G	NA,A	NA,1	NA,-inf	NA,inf	NA,0.393383	6.37971e-05	6.37988e-05
2	chr15:42411275:A:G	42411275	NA,G	NA,A	NA,1	NA,inf	NA,inf	NA,0.393348	6.37876e-05	6.37892e-05
2	chr15:42344698:G:A	42344698	NA,A	NA,G	NA,1	NA,-inf	NA,inf	NA,0.393249	6.37862e-05	6.37879e-05
2	chr15:42249632:A:C	42249632	NA,C	NA,A	NA,1	NA,inf	NA,inf	NA,0.392987	6.37652e-05	6.37668e-05
2	chr15:44093734:G:A	44093734	NA,A	NA,G	NA,1	NA,-inf	NA,inf	NA,0.393009	6.37633e-05	6.37649e-05
2	chr15:44406055:T:C	44406055	NA,C	NA,T	NA,1	NA,inf	NA,inf	NA,0.392927	6.37596e-05	6.37613e-05
2	chr15:43044370:C:T	43044370	NA,T	NA,C	NA,1	NA,inf	NA,inf	NA,0.392689	6.3742e-05	6.37436e-05
2	chr15:42981225:T:C	42981225	NA,C	NA,T	NA,1	NA,inf	NA,inf	NA,0.392187	6.37013e-05	6.37029e-05
2	chr15:44496507:G:A	44496507	A,A	G,G	1,1	-inf,inf	inf,inf	0.505023,1.08527	6.36903e-05	6.36915e-05
2	chr15:44015432:G:A	44015432	NA,A	NA,G	NA,1	NA,-inf	NA,inf	NA,0.391944	6.36782e-05	6.36798e-05
2	chr15:42345746:G:A	42345746	NA,A	NA,G	NA,1	NA,inf	NA,inf	NA,0.391808	6.36676e-05	6.36692e-05
2	chr15:42359878:C:T	42359878	NA,T	NA,C	NA,1	NA,inf	NA,inf	NA,0.391808	6.36676e-05	6.36692e-05
2	chr15:42792694:G:A	42792694	A,A	G,G	1,1	inf,inf	inf,inf	0.965628,1.11142	6.36616e-05	6.36635e-05
2	chr15:42007424:C:T	42007424	NA,T	NA,C	NA,1	NA,inf	NA,inf	NA,0.391611	6.36508e-05	6.36524e-05
2	chr15:43986243:G:A	43986243	A,A	G,G	1,1	inf,-inf	inf,inf	3.80096,1.5356	6.36266e-05	6.53672e-05
2	chr15:42810395:C:T	42810395	T,T	C,C	1,1	inf,inf	inf,inf	0.711318,1.29013	6.36171e-05	6.36189e-05
2	chr15:43813775:G:T	43813775	NA,T	NA,G	NA,1	NA,-inf	NA,inf	NA,0.391181	6.3617e-05	6.36186e-05
2	chr15:42074409:A:G	42074409	NA,G	NA,A	NA,1	NA,inf	NA,inf	NA,0.390845	6.35927e-05	6.35943e-05
2	chr15:42291031:C:T	42291031	T,T	C,C	1,1	-inf,-inf	inf,inf	1.60596,0.0424276	6.35831e-05	6.35851e-05
2	chr15:42576445:T:A	42576445	NA,A	NA,T	NA,1	NA,-inf	NA,inf	NA,0.390682	6.3577e-05	6.35787e-05
2	chr15:42265953:T:C	42265953	NA,C	NA,T	NA,1	NA,inf	NA,inf	NA,0.390626	6.35744e-05	6.35761e-05
2	chr15:42388292:G:C	42388292	NA,C	NA,G	NA,1	NA,inf	NA,inf	NA,0.390288	6.35455e-05	6.35472e-05
2	chr15:42369514:A:C	42369514	NA,C	NA,A	NA,1	NA,inf	NA,inf	NA,0.390259	6.35432e-05	6.35448e-05
2	chr15:43044472:A:G	43044472	NA,G	NA,A	NA,1	NA,-inf	NA,inf	NA,0.390165	6.35363e-05	6.35378e-05
2	chr15:42690621:A:G	42690621	G,G	A,A	1,1	inf,inf	inf,inf	0.151362,1.51912	6.35321e-05	6.35334e-05
2	chr15:42297995:G:A	42297995	NA,A	NA,G	NA,1	NA,inf	NA,inf	NA,0.389978	6.35232e-05	6.35248e-05
2	chr15:42141442:A:G	42141442	NA,G	NA,A	NA,1	NA,inf	NA,inf	NA,0.389757	6.35048e-05	6.35064e-05
2	chr15:42368303:A:G	42368303	NA,G	NA,A	NA,1	NA,inf	NA,inf	NA,0.389664	6.34955e-05	6.34971e-05
2	chr15:44313387:T:G	44313387	NA,G	NA,T	NA,1	NA,inf	NA,inf	NA,0.389552	6.3489e-05	6.34906e-05
2	chr15:42315523:G:A	42315523	A,A	G,G	1,1	-inf,-inf	inf,inf	1.59639,0.0826038	6.34866e-05	6.34886e-05
2	chr15:42379588:A:G	42379588	NA,G	NA,A	NA,1	NA,inf	NA,inf	NA,0.389261	6.34633e-05	6.34649e-05
2	chr15:43091999:T:C	43091999	NA,C	NA,T	NA,1	NA,inf	NA,inf	NA,0.389183	6.34597e-05	6.34613e-05
2	chr15:42264433:T:C	42264433	NA,C	NA,T	NA,1	NA,inf	NA,inf	NA,0.38919	6.34578e-05	6.34594e-05
2	chr15:42267121:G:A	42267121	NA,A	NA,G	NA,1	NA,inf	NA,inf	NA,0.38919	6.34578e-05	6.34594e-05
2	chr15:43898539:C:T	43898539	NA,T	NA,C	NA,1	NA,inf	NA,inf	NA,0.389021	6.34494e-05	6.3451e-05
2	chr15:43866534:AGT:A	43866534	NA,A	NA,AGT	NA,1	NA,inf	NA,inf	NA,0.388928	6.34376e-05	6.34392e-05
2	chr15:43997220:C:T	43997220	T,T	C,C	1,1	inf,-inf	inf,inf	3.81072,1.53389	6.34369e-05	6.52125e-05
2	chr15:43823105:G:A	43823105	NA,A	NA,G	NA,1	NA,inf	NA,inf	NA,0.388519	6.34086e-05	6.34102e-05
2	chr15:44352704:G:A	44352704	NA,A	NA,G	NA,1	NA,inf	NA,inf	NA,0.388546	6.34085e-05	6.34101e-05
2	chr15:44363201:G:A	44363201	NA,A	NA,G	NA,1	NA,inf	NA,inf	NA,0.388547	6.34063e-05	6.34079e-05
2	chr15:44767853:C:T	44767853	NA,T	NA,C	NA,1	NA,inf	NA,inf	NA,0.388243	6.33851e-05	6.33867e-05
2	chr15:43015164:G:A	43015164	A,A	G,G	1,1	-inf,-inf	inf,inf	0.668079,1.44343	6.33759e-05	6.33775e-05
2	chr15:42603871:G:A	42603871	A,NA	G,NA	1,NA	-inf,NA	inf,NA	0.667507,NA	6.33739e-05	6.33752e-05
2	chr15:43865603:C:T	43865603	NA,T	NA,C	NA,1	NA,inf	NA,inf	NA,0.387928	6.33611e-05	6.33627e-05
2	chr15:42733326:T:G	42733326	G,G	T,T	1,1	inf,inf	inf,inf	0.13519,1.5258	6.33539e-05	6.3355e-05
2	chr15:44079765:T:C	44079765	NA,C	NA,T	NA,1	NA,inf	NA,inf	NA,0.387766	6.33487e-05	6.33503e-05
2	chr15:42296201:G:A	42296201	A,A	G,G	1,1	-inf,-inf	inf,inf	1.56185,0.173168	6.3332e-05	6.33339e-05
2	chr15:44335196:G:A	44335196	NA,A	NA,G	NA,1	NA,inf	NA,inf	NA,0.387447	6.33209e-05	6.33225e-05
2	chr15:43853223:CTCT:C	43853223	NA,C	NA,CTCT	NA,1	NA,-inf	NA,inf	NA,0.387404	6.33208e-05	6.33224e-05
2	chr15:43246450:A:G	43246450	NA,G	NA,A	NA,1	NA,inf	NA,inf	NA,0.387352	6.33137e-05	6.33152e-05
2	chr15:42315063:A:G	42315063	G,G	A,A	1,1	-inf,-inf	inf,inf	1.5933,0.0879097	6.3288e-05	6.32899e-05
2	chr15:41937068:T:C	41937068	NA,C	NA,T	NA,1	NA,-inf	NA,inf	NA,0.38669	6.32609e-05	6.32626e-05
2	chr15:44397262:G:A	44397262	NA,A	NA,G	NA,1	NA,inf	NA,inf	NA,0.386618	6.32543e-05	6.3256e-05
2	chr15:43934193:T:C	43934193	NA,C	NA,T	NA,1	NA,-inf	NA,inf	NA,0.386434	6.3236e-05	6.32375e-05
2	chr15:44315263:A:G	44315263	NA,G	NA,A	NA,1	NA,inf	NA,inf	NA,0.386373	6.32355e-05	6.32371e-05
2	chr15:43646245:A:G	43646245	NA,G	NA,A	NA,1	NA,-inf	NA,inf	NA,0.38631	6.32278e-05	6.32294e-05
2	chr15:44514306:C:G	44514306	NA,G	NA,C	NA,1	NA,inf	NA,inf	NA,0.386176	6.32217e-05	6.32233e-05
2	chr15:44589829:G:A	44589829	NA,A	NA,G	NA,1	NA,inf	NA,inf	NA,0.38614	6.32181e-05	6.32197e-05
2	chr15:43512149:C:A	43512149	NA,A	NA,C	NA,1	NA,-inf	NA,inf	NA,0.386033	6.32046e-05	6.32061e-05
2	chr15:42643759:T:C	42643759	NA,C	NA,T	NA,1	NA,inf	NA,inf	NA,0.385718	6.31831e-05	6.31847e-05
2	chr15:44309669:A:T	44309669	NA,T	NA,A	NA,1	NA,inf	NA,inf	NA,0.385604	6.31744e-05	6.3176e-05
2	chr15:42917788:A:G	42917788	NA,G	NA,A	NA,1	NA,inf	NA,inf	NA,0.385095	6.31317e-05	6.31332e-05
2	chr15:44722057:C:T	44722057	NA,T	NA,C	NA,1	NA,inf	NA,inf	NA,0.384872	6.31157e-05	6.31174e-05
2	chr15:42511979:G:A	42511979	NA,A	NA,G	NA,1	NA,-inf	NA,inf	NA,0.384369	6.3074e-05	6.30756e-05
2	chr15:43626258:G:A	43626258	NA,A	NA,G	NA,1	NA,inf	NA,inf	NA,0.383757	6.30271e-05	6.30286e-05
2	chr15:43142870:A:G	43142870	NA,G	NA,A	NA,1	NA,inf	NA,inf	NA,0.383652	6.30201e-05	6.30217e-05
2	chr15:43253380:C:T	43253380	T,NA	C,NA	1,NA	-inf,NA	inf,NA	0.649124,NA	6.30151e-05	6.30163e-05
2	chr15:43112839:G:A	43112839	A,A	G,G	1,1	inf,-inf	inf,inf	1.02522,0.950895	6.29976e-05	6.29993e-05
2	chr15:43280129:T:G	43280129	NA,G	NA,T	NA,1	NA,inf	NA,inf	NA,0.382432	6.29265e-05	6.29282e-05
2	chr15:42706519:C:T	42706519	NA,T	NA,C	NA,1	NA,inf	NA,inf	NA,0.382413	6.292e-05	6.29216e-05
2	chr15:42320813:G:A	42320813	A,A	G,G	1,1	-inf,-inf	inf,inf	1.5916,0.0818827	6.29096e-05	6.29115e-05
2	chr15:44699874:C:T	44699874	NA,T	NA,C	NA,1	NA,-inf	NA,inf	NA,0.381643	6.2858e-05	6.28596e-05
2	chr15:42012446:T:C	42012446	NA,C	NA,T	NA,1	NA,-inf	NA,inf	NA,0.381582	6.28565e-05	6.28582e-05
2	chr15:44723001:G:A	44723001	NA,A	NA,G	NA,1	NA,-inf	NA,inf	NA,0.381538	6.28554e-05	6.2857e-05
2	chr15:44445134:C:A	44445134	NA,A	NA,C	NA,1	NA,-inf	NA,inf	NA,0.38126	6.28341e-05	6.28357e-05
2	chr15:43961728:T:G	43961728	NA,G	NA,T	NA,1	NA,-inf	NA,inf	NA,0.380845	6.27966e-05	6.27983e-05
2	chr15:42172545:C:G	42172545	NA,G	NA,C	NA,1	NA,inf	NA,inf	NA,0.380736	6.27855e-05	6.2787e-05
2	chr15:42153789:A:G	42153789	NA,G	NA,A	NA,1	NA,inf	NA,inf	NA,0.380389	6.2759e-05	6.27605e-05
2	chr15:42392725:A:G	42392725	NA,G	NA,A	NA,1	NA,inf	NA,inf	NA,0.38009	6.27397e-05	6.27413e-05
2	chr15:44356859:T:C	44356859	NA,C	NA,T	NA,1	NA,inf	NA,inf	NA,0.379004	6.2655e-05	6.26566e-05
2	chr15:42816276:T:C	42816276	C,C	T,T	1,1	inf,inf	inf,inf	1.11911,1.21334	6.26488e-05	6.26512e-05
2	chr15:42636669:A:G	42636669	NA,G	NA,A	NA,1	NA,inf	NA,inf	NA,0.378894	6.26459e-05	6.26475e-05
2	chr15:43858903:T:A	43858903	NA,A	NA,T	NA,1	NA,inf	NA,inf	NA,0.378345	6.26012e-05	6.26028e-05
2	chr15:44678822:T:C	44678822	NA,C	NA,T	NA,1	NA,-inf	NA,inf	NA,0.377869	6.25628e-05	6.25644e-05
2	chr15:43100236:A:G	43100236	NA,G	NA,A	NA,1	NA,inf	NA,inf	NA,0.377756	6.25565e-05	6.25581e-05
2	chr15:41941475:T:A	41941475	A,A	T,T	1,1	-inf,inf	inf,inf	1.24826,0.400376	6.25558e-05	6.25572e-05
2	chr15:43078649:T:C	43078649	NA,C	NA,T	NA,1	NA,inf	NA,inf	NA,0.377467	6.25342e-05	6.25357e-05
2	chr15:44434221:G:A	44434221	NA,A	NA,G	NA,1	NA,-inf	NA,inf	NA,0.377499	6.2534e-05	6.25355e-05
2	chr15:43274386:A:G	43274386	NA,G	NA,A	NA,1	NA,inf	NA,inf	NA,0.37701	6.25001e-05	6.25016e-05
2	chr15:44605696:T:C	44605696	NA,C	NA,T	NA,1	NA,-inf	NA,inf	NA,0.376951	6.24973e-05	6.2499e-05
2	chr15:43074825:T:C	43074825	NA,C	NA,T	NA,1	NA,inf	NA,inf	NA,0.376258	6.24422e-05	6.24438e-05
2	chr15:43840154:C:T	43840154	NA,T	NA,C	NA,1	NA,inf	NA,inf	NA,0.376215	6.2436e-05	6.24376e-05
2	chr15:43004292:G:A	43004292	NA,A	NA,G	NA,1	NA,inf	NA,inf	NA,0.375543	6.23858e-05	6.23875e-05
2	chr15:43441532:A:G	43441532	G,NA	A,NA	1,NA	inf,NA	inf,NA	0.848336,NA	6.23822e-05	6.2384e-05
2	chr15:42291863:A:G	42291863	G,G	A,A	1,1	-inf,-inf	inf,inf	1.59387,0.0379902	6.23381e-05	6.234e-05
2	chr15:44336366:C:T	44336366	NA,T	NA,C	NA,1	NA,inf	NA,inf	NA,0.374829	6.23313e-05	6.23329e-05
2	chr15:42650850:A:G	42650850	NA,G	NA,A	NA,1	NA,-inf	NA,inf	NA,0.374719	6.23186e-05	6.23203e-05
2	chr15:43303958:TAATAGAA:T	43303958	NA,T	NA,TAATAGAA	NA,1	NA,inf	NA,inf	NA,0.37448	6.2305e-05	6.23066e-05
2	chr15:44419881:T:G	44419881	NA,G	NA,T	NA,1	NA,-inf	NA,inf	NA,0.374418	6.22951e-05	6.22967e-05
2	chr15:42281161:G:T	42281161	NA,T	NA,G	NA,1	NA,inf	NA,inf	NA,0.374342	6.22907e-05	6.22923e-05
2	chr15:43439147:A:G	43439147	NA,G	NA,A	NA,1	NA,inf	NA,inf	NA,0.374246	6.22851e-05	6.22867e-05
2	chr15:42175277:G:A	42175277	NA,A	NA,G	NA,1	NA,inf	NA,inf	NA,0.374153	6.22783e-05	6.22799e-05
2	chr15:44137873:A:T	44137873	NA,T	NA,A	NA,1	NA,-inf	NA,inf	NA,0.373962	6.22592e-05	6.22607e-05
2	chr15:44751194:C:T	44751194	NA,T	NA,C	NA,1	NA,-inf	NA,inf	NA,0.373872	6.22583e-05	6.22599e-05
2	chr15:43181490:T:C	43181490	NA,C	NA,T	NA,1	NA,inf	NA,inf	NA,0.373827	6.22518e-05	6.22533e-05
2	chr15:44180105:C:T	44180105	T,T	C,C	1,1	inf,-inf	inf,inf	2.09858,1.49078	6.22282e-05	6.22676e-05
2	chr15:42186564:G:A	42186564	A,A	G,G	1,1	-inf,inf	inf,inf	0.72884,1.04292	6.22261e-05	6.22275e-05
2	chr15:42022602:G:A	42022602	NA,A	NA,G	NA,1	NA,-inf	NA,inf	NA,0.373279	6.22112e-05	6.22128e-05
2	chr15:41955686:G:A	41955686	NA,A	NA,G	NA,1	NA,inf	NA,inf	NA,0.373241	6.22059e-05	6.22074e-05
2	chr15:42323107:A:G	42323107	G,G	A,A	1,1	-inf,-inf	inf,inf	0.155481,1.43448	6.2198e-05	6.21992e-05
2	chr15:42032863:G:A	42032863	A,A	G,G	1,1	-inf,-inf	inf,inf	1.21651,0.668054	6.21896e-05	6.21916e-05
2	chr15:43969115:T:C	43969115	NA,C	NA,T	NA,1	NA,-inf	NA,inf	NA,0.372887	6.21784e-05	6.218e-05
2	chr15:44688285:A:T	44688285	NA,T	NA,A	NA,1	NA,-inf	NA,inf	NA,0.372775	6.21682e-05	6.21697e-05
2	chr15:43290686:C:T	43290686	NA,T	NA,C	NA,1	NA,inf	NA,inf	NA,0.372746	6.21676e-05	6.21691e-05
2	chr15:42761844:T:G	42761844	G,G	T,T	1,1	inf,inf	inf,inf	0.134784,1.51503	6.2155e-05	6.21561e-05
2	chr15:44726291:A:C	44726291	NA,C	NA,A	NA,1	NA,inf	NA,inf	NA,0.372425	6.21456e-05	6.21472e-05
2	chr15:42286296:T:G	42286296	NA,G	NA,T	NA,1	NA,inf	NA,inf	NA,0.372356	6.21377e-05	6.21393e-05
2	chr15:43189421:T:G	43189421	NA,G	NA,T	NA,1	NA,inf	NA,inf	NA,0.372134	6.21209e-05	6.21225e-05
2	chr15:43785360:C:T	43785360	T,NA	C,NA	1,NA	inf,NA	inf,NA	0.979136,NA	6.21092e-05	6.21111e-05
2	chr15:43061524:CACACACACATATACACATACACATACAT:C	43061524	NA,C	NA,CACACACACATATACACATACACATACAT	NA,1	NA,inf	NA,inf	NA,0.37106	6.20393e-05	6.20408e-05
2	chr15:42472103:A:C	42472103	NA,C	NA,A	NA,1	NA,-inf	NA,inf	NA,0.371014	6.20383e-05	6.20399e-05
2	chr15:44324481:A:G	44324481	NA,G	NA,A	NA,1	NA,inf	NA,inf	NA,0.370949	6.20293e-05	6.20309e-05
2	chr15:41987965:G:A	41987965	NA,A	NA,G	NA,1	NA,inf	NA,inf	NA,0.37083	6.20218e-05	6.20234e-05
2	chr15:44763915:G:A	44763915	NA,A	NA,G	NA,1	NA,inf	NA,inf	NA,0.370764	6.20191e-05	6.20207e-05
2	chr15:42347059:TG:T	42347059	NA,T	NA,TG	NA,1	NA,-inf	NA,inf	NA,0.370688	6.20119e-05	6.20135e-05
2	chr15:42964241:G:A	42964241	NA,A	NA,G	NA,1	NA,inf	NA,inf	NA,0.370586	6.20048e-05	6.20064e-05
2	chr15:44775575:A:T	44775575	T,NA	A,NA	1,NA	inf,NA	inf,NA	0.906105,NA	6.19716e-05	6.19738e-05
2	chr15:43009278:T:C	43009278	C,C	T,T	1,1	-inf,-inf	inf,inf	0.687873,1.31875	6.19506e-05	6.19524e-05
2	chr15:43652911:C:A	43652911	NA,A	NA,C	NA,1	NA,-inf	NA,inf	NA,0.369768	6.19389e-05	6.19405e-05
2	chr15:42655574:A:G	42655574	NA,G	NA,A	NA,1	NA,-inf	NA,inf	NA,0.369738	6.19367e-05	6.19382e-05
2	chr15:43275189:A:T	43275189	NA,T	NA,A	NA,1	NA,-inf	NA,inf	NA,0.369339	6.19023e-05	6.19039e-05
2	chr15:42475259:C:G	42475259	NA,G	NA,C	NA,1	NA,-inf	NA,inf	NA,0.368945	6.18801e-05	6.18817e-05
2	chr15:44506109:A:G	44506109	NA,G	NA,A	NA,1	NA,inf	NA,inf	NA,0.368944	6.18764e-05	6.1878e-05
2	chr15:42163236:C:G	42163236	NA,G	NA,C	NA,1	NA,inf	NA,inf	NA,0.368776	6.18656e-05	6.18672e-05
2	chr15:44679480:G:A	44679480	NA,A	NA,G	NA,1	NA,-inf	NA,inf	NA,0.368778	6.18625e-05	6.1864e-05
2	chr15:44306929:G:A	44306929	A,NA	G,NA	1,NA	-inf,NA	inf,NA	0.725724,NA	6.18583e-05	6.18598e-05
2	chr15:43271304:T:A	43271304	NA,A	NA,T	NA,1	NA,inf	NA,inf	NA,0.36864	6.18517e-05	6.18533e-05
2	chr15:43074013:T:C	43074013	NA,C	NA,T	NA,1	NA,-inf	NA,inf	NA,0.368104	6.18163e-05	6.1818e-05
2	chr15:44270379:C:G	44270379	NA,G	NA,C	NA,1	NA,-inf	NA,inf	NA,0.368104	6.18123e-05	6.18139e-05
2	chr15:42988453:C:G	42988453	NA,G	NA,C	NA,1	NA,inf	NA,inf	NA,0.36821	6.18118e-05	6.18134e-05
2	chr15:42124436:A:C	42124436	NA,C	NA,A	NA,1	NA,inf	NA,inf	NA,0.368062	6.18107e-05	6.18122e-05
2	chr15:42478717:G:A	42478717	NA,A	NA,G	NA,1	NA,inf	NA,inf	NA,0.367945	6.18e-05	6.18015e-05
2	chr15:42586942:T:C	42586942	NA,C	NA,T	NA,1	NA,-inf	NA,inf	NA,0.367805	6.17896e-05	6.17912e-05
2	chr15:44674191:T:C	44674191	NA,C	NA,T	NA,1	NA,-inf	NA,inf	NA,0.367746	6.17782e-05	6.17798e-05
2	chr15:44778660:A:AT	44778660	AT,NA	A,NA	1,NA	-inf,NA	inf,NA	0.680463,NA	6.17595e-05	6.17609e-05
2	chr15:42973205:C:T	42973205	NA,T	NA,C	NA,1	NA,-inf	NA,inf	NA,0.36722	6.17548e-05	6.17564e-05
2	chr15:42638586:A:G	42638586	NA,G	NA,A	NA,1	NA,inf	NA,inf	NA,0.367289	6.17511e-05	6.17527e-05
2	chr15:42674896:G:A	42674896	NA,A	NA,G	NA,1	NA,inf	NA,inf	NA,0.3672	6.17454e-05	6.1747e-05
2	chr15:42313285:ACT:A	42313285	A,A	ACT,ACT	1,1	-inf,-inf	inf,inf	1.58207,0.0792135	6.17336e-05	6.17354e-05
2	chr15:42966818:G:T	42966818	NA,T	NA,G	NA,1	NA,inf	NA,inf	NA,0.366978	6.17298e-05	6.17314e-05
2	chr15:43946336:A:C	43946336	NA,C	NA,A	NA,1	NA,inf	NA,inf	NA,0.367001	6.17255e-05	6.17272e-05
2	chr15:42369959:A:G	42369959	NA,G	NA,A	NA,1	NA,-inf	NA,inf	NA,0.366922	6.17248e-05	6.17264e-05
2	chr15:42701271:T:C	42701271	C,C	T,T	1,1	inf,inf	inf,inf	0.237361,1.47239	6.1719e-05	6.17203e-05
2	chr15:42075103:T:C	42075103	NA,C	NA,T	NA,1	NA,-inf	NA,inf	NA,0.365962	6.16493e-05	6.16508e-05
2	chr15:43166154:T:C	43166154	NA,C	NA,T	NA,1	NA,-inf	NA,inf	NA,0.36593	6.16471e-05	6.16487e-05
2	chr15:44402583:G:A	44402583	NA,A	NA,G	NA,1	NA,-inf	NA,inf	NA,0.365778	6.16346e-05	6.16362e-05
2	chr15:42572223:C:T	42572223	NA,T	NA,C	NA,1	NA,-inf	NA,inf	NA,0.365317	6.16008e-05	6.16025e-05
2	chr15:43306808:G:A	43306808	A,NA	G,NA	1,NA	inf,NA	inf,NA	0.845152,NA	6.15902e-05	6.1592e-05
2	chr15:42347055:T:A	42347055	NA,A	NA,T	NA,1	NA,-inf	NA,inf	NA,0.364941	6.15748e-05	6.15764e-05
2	chr15:44047324:A:G	44047324	NA,G	NA,A	NA,1	NA,-inf	NA,inf	NA,0.36487	6.15724e-05	6.1574e-05
2	chr15:42281266:G:A	42281266	NA,A	NA,G	NA,1	NA,-inf	NA,inf	NA,0.364871	6.15709e-05	6.15725e-05
2	chr15:44620431:T:C	44620431	NA,C	NA,T	NA,1	NA,inf	NA,inf	NA,0.364728	6.15587e-05	6.15603e-05
2	chr15:42522263:C:G	42522263	NA,G	NA,C	NA,1	NA,inf	NA,inf	NA,0.364502	6.15403e-05	6.15417e-05
2	chr15:42713520:A:G	42713520	G,G	A,A	1,1	inf,inf	inf,inf	0.133076,1.51344	6.15332e-05	6.15343e-05
2	chr15:43327753:T:G	43327753	NA,G	NA,T	NA,1	NA,-inf	NA,inf	NA,0.363816	6.14884e-05	6.14899e-05
2	chr15:42835769:T:C	42835769	NA,C	NA,T	NA,1	NA,inf	NA,inf	NA,0.363695	6.14803e-05	6.14819e-05
2	chr15:44681893:G:A	44681893	NA,A	NA,G	NA,1	NA,-inf	NA,inf	NA,0.363599	6.14703e-05	6.14718e-05
2	chr15:42414272:T:C	42414272	NA,C	NA,T	NA,1	NA,inf	NA,inf	NA,0.363518	6.14651e-05	6.14667e-05
2	chr15:42127669:C:T	42127669	NA,T	NA,C	NA,1	NA,inf	NA,inf	NA,0.363399	6.14573e-05	6.14589e-05
2	chr15:42068095:G:A	42068095	NA,A	NA,G	NA,1	NA,-inf	NA,inf	NA,0.363047	6.14312e-05	6.14328e-05
2	chr15:42227801:T:C	42227801	NA,C	NA,T	NA,1	NA,inf	NA,inf	NA,0.362916	6.142e-05	6.14215e-05
2	chr15:44634415:C:T	44634415	NA,T	NA,C	NA,1	NA,-inf	NA,inf	NA,0.3629	6.14173e-05	6.14189e-05
2	chr15:42049310:T:C	42049310	NA,C	NA,T	NA,1	NA,inf	NA,inf	NA,0.362761	6.14103e-05	6.14118e-05
2	chr15:42419143:C:T	42419143	NA,T	NA,C	NA,1	NA,inf	NA,inf	NA,0.362505	6.13891e-05	6.13906e-05
2	chr15:42473105:G:A	42473105	NA,A	NA,G	NA,1	NA,-inf	NA,inf	NA,0.362389	6.13841e-05	6.13857e-05
2	chr15:42645215:C:T	42645215	NA,T	NA,C	NA,1	NA,-inf	NA,inf	NA,0.362305	6.13745e-05	6.1376e-05
2	chr15:42806455:A:G	42806455	NA,G	NA,A	NA,1	NA,-inf	NA,inf	NA,0.36194	6.13454e-05	6.13469e-05
2	chr15:44608477:C:T	44608477	T,NA	C,NA	1,NA	-inf,NA	inf,NA	0.827768,NA	6.13362e-05	6.13378e-05
2	chr15:42116050:T:A	42116050	NA,A	NA,T	NA,1	NA,inf	NA,inf	NA,0.361655	6.1325e-05	6.13265e-05
2	chr15:44428889:T:A	44428889	A,NA	T,NA	1,NA	inf,NA	inf,NA	0.621164,NA	6.13203e-05	6.13215e-05
2	chr15:43449800:C:A	43449800	NA,A	NA,C	NA,1	NA,inf	NA,inf	NA,0.361276	6.12972e-05	6.12987e-05
2	chr15:42295891:T:C	42295891	C,C	T,T	1,1	-inf,-inf	inf,inf	1.57855,0.0773825	6.12867e-05	6.12886e-05
2	chr15:44760507:A:T	44760507	NA,T	NA,A	NA,1	NA,-inf	NA,inf	NA,0.361026	6.12822e-05	6.12837e-05
2	chr15:44690304:G:A	44690304	NA,A	NA,G	NA,1	NA,-inf	NA,inf	NA,0.361067	6.12803e-05	6.12818e-05
2	chr15:42234263:C:T	42234263	NA,T	NA,C	NA,1	NA,inf	NA,inf	NA,0.361012	6.12796e-05	6.12811e-05
2	chr15:42319448:A:G	42319448	G,G	A,A	1,1	-inf,-inf	inf,inf	1.58262,0.0604487	6.1263e-05	6.12649e-05
2	chr15:43137474:G:A	43137474	NA,A	NA,G	NA,1	NA,inf	NA,inf	NA,0.360648	6.12511e-05	6.12527e-05
2	chr15:42364785:A:G	42364785	NA,G	NA,A	NA,1	NA,inf	NA,inf	NA,0.360428	6.12339e-05	6.12355e-05
2	chr15:42301334:T:C	42301334	C,C	T,T	1,1	-inf,-inf	inf,inf	1.57789,0.0784284	6.12327e-05	6.12345e-05
2	chr15:42314695:G:A	42314695	NA,A	NA,G	NA,1	NA,inf	NA,inf	NA,0.359845	6.11919e-05	6.11934e-05
2	chr15:42469324:T:C	42469324	NA,C	NA,T	NA,1	NA,-inf	NA,inf	NA,0.359798	6.11902e-05	6.11918e-05
2	chr15:44151103:CA:C	44151103	C,C	CA,CA	1,1	inf,-inf	inf,inf	1.92411,1.4893	6.11896e-05	6.12177e-05
2	chr15:42661419:G:T	42661419	NA,T	NA,G	NA,1	NA,inf	NA,inf	NA,0.359294	6.11532e-05	6.11548e-05
2	chr15:44313408:T:C	44313408	NA,C	NA,T	NA,1	NA,inf	NA,inf	NA,0.359164	6.11392e-05	6.11408e-05
2	chr15:44172576:C:A	44172576	NA,A	NA,C	NA,1	NA,-inf	NA,inf	NA,0.359173	6.11382e-05	6.11397e-05
2	chr15:42733672:A:C	42733672	NA,C	NA,A	NA,1	NA,inf	NA,inf	NA,0.358903	6.11221e-05	6.11236e-05
2	chr15:44236986:G:A	44236986	NA,A	NA,G	NA,1	NA,inf	NA,inf	NA,0.358721	6.10994e-05	6.11008e-05
2	chr15:42894567:C:T	42894567	T,T	C,C	1,1	inf,inf	inf,inf	0.990825,1.26115	6.10753e-05	6.10775e-05
2	chr15:44276928:G:T	44276928	NA,T	NA,G	NA,1	NA,inf	NA,inf	NA,0.358085	6.10609e-05	6.10625e-05
2	chr15:44679518:G:A	44679518	NA,A	NA,G	NA,1	NA,-inf	NA,inf	NA,0.357996	6.1052e-05	6.10536e-05
2	chr15:43068742:T:C	43068742	NA,C	NA,T	NA,1	NA,inf	NA,inf	NA,0.357937	6.10518e-05	6.10534e-05
2	chr15:42343445:A:G	42343445	NA,G	NA,A	NA,1	NA,-inf	NA,inf	NA,0.357828	6.10423e-05	6.10439e-05
2	chr15:43251466:A:G	43251466	NA,G	NA,A	NA,1	NA,-inf	NA,inf	NA,0.357385	6.10038e-05	6.10053e-05
2	chr15:43859764:T:C	43859764	NA,C	NA,T	NA,1	NA,-inf	NA,inf	NA,0.357255	6.10028e-05	6.10043e-05
2	chr15:42473475:C:T	42473475	NA,T	NA,C	NA,1	NA,-inf	NA,inf	NA,0.357085	6.09885e-05	6.09901e-05
2	chr15:44187643:T:C	44187643	NA,C	NA,T	NA,1	NA,inf	NA,inf	NA,0.357122	6.09853e-05	6.09869e-05
2	chr15:42524403:C:T	42524403	NA,T	NA,C	NA,1	NA,inf	NA,inf	NA,0.356529	6.09446e-05	6.09461e-05
2	chr15:42151108:AG:A	42151108	NA,A	NA,AG	NA,1	NA,inf	NA,inf	NA,0.356453	6.09382e-05	6.09397e-05
2	chr15:42095125:C:T	42095125	NA,T	NA,C	NA,1	NA,inf	NA,inf	NA,0.355923	6.09005e-05	6.0902e-05
2	chr15:44327775:T:G	44327775	NA,G	NA,T	NA,1	NA,inf	NA,inf	NA,0.355908	6.09002e-05	6.09017e-05
2	chr15:44724378:A:G	44724378	NA,G	NA,A	NA,1	NA,inf	NA,inf	NA,0.355351	6.08589e-05	6.08605e-05
2	chr15:41953542:T:C	41953542	NA,C	NA,T	NA,1	NA,inf	NA,inf	NA,0.355292	6.08527e-05	6.08542e-05
2	chr15:41932334:C:T	41932334	NA,T	NA,C	NA,1	NA,inf	NA,inf	NA,0.355197	6.08468e-05	6.08484e-05
2	chr15:44780686:G:A	44780686	NA,A	NA,G	NA,1	NA,inf	NA,inf	NA,0.354428	6.07917e-05	6.07932e-05
2	chr15:42419607:G:A	42419607	NA,A	NA,G	NA,1	NA,inf	NA,inf	NA,0.354463	6.07912e-05	6.07928e-05
2	chr15:44303832:T:G	44303832	NA,G	NA,T	NA,1	NA,inf	NA,inf	NA,0.353726	6.0737e-05	6.07385e-05
2	chr15:42635470:C:T	42635470	T,T	C,C	1,1	-inf,-inf	inf,inf	0.16388,1.50888	6.07366e-05	6.07377e-05
2	chr15:43064565:C:G	43064565	NA,G	NA,C	NA,1	NA,inf	NA,inf	NA,0.353661	6.07276e-05	6.07292e-05
2	chr15:42336599:A:G	42336599	NA,G	NA,A	NA,1	NA,inf	NA,inf	NA,0.353569	6.07273e-05	6.07288e-05
2	chr15:43730132:G:A	43730132	NA,A	NA,G	NA,1	NA,-inf	NA,inf	NA,0.353388	6.07108e-05	6.07123e-05
2	chr15:44433496:C:T	44433496	NA,T	NA,C	NA,1	NA,-inf	NA,inf	NA,0.353262	6.07079e-05	6.07095e-05
2	chr15:42227848:G:C	42227848	NA,C	NA,G	NA,1	NA,inf	NA,inf	NA,0.353178	6.06984e-05	6.06999e-05
2	chr15:42730578:C:T	42730578	NA,T	NA,C	NA,1	NA,inf	NA,inf	NA,0.353129	6.06959e-05	6.06974e-05
2	chr15:43742295:C:T	43742295	NA,T	NA,C	NA,1	NA,inf	NA,inf	NA,0.352128	6.06211e-05	6.06226e-05
2	chr15:41968732:G:A	41968732	NA,A	NA,G	NA,1	NA,-inf	NA,inf	NA,0.351873	6.06033e-05	6.06049e-05
2	chr15:43978333:A:G	43978333	G,G	A,A	1,1	-inf,inf	inf,inf	3.8636,1.50935	6.06003e-05	6.25112e-05
2	chr15:43765022:C:G	43765022	G,NA	C,NA	1,NA	inf,NA	inf,NA	0.808161,NA	6.05939e-05	6.05957e-05
2	chr15:44430170:C:T	44430170	NA,T	NA,C	NA,1	NA,inf	NA,inf	NA,0.351645	6.05867e-05	6.05883e-05
2	chr15:42289716:T:C	42289716	NA,C	NA,T	NA,1	NA,inf	NA,inf	NA,0.351625	6.05835e-05	6.0585e-05
2	chr15:42271508:T:C	42271508	NA,C	NA,T	NA,1	NA,inf	NA,inf	NA,0.351595	6.05812e-05	6.05827e-05
2	chr15:44093886:G:A	44093886	NA,A	NA,G	NA,1	NA,-inf	NA,inf	NA,0.351618	6.05811e-05	6.05826e-05
2	chr15:43529912:T:A	43529912	NA,A	NA,T	NA,1	NA,-inf	NA,inf	NA,0.351433	6.05648e-05	6.05662e-05
2	chr15:44057760:A:C	44057760	NA,C	NA,A	NA,1	NA,inf	NA,inf	NA,0.351357	6.05627e-05	6.05643e-05
2	chr15:43041678:G:A	43041678	NA,A	NA,G	NA,1	NA,-inf	NA,inf	NA,0.35112	6.05439e-05	6.05454e-05
2	chr15:42706578:G:T	42706578	T,T	G,G	1,1	inf,inf	inf,inf	0.276297,1.44694	6.05212e-05	6.05226e-05
2	chr15:44368486:C:G	44368486	NA,G	NA,C	NA,1	NA,inf	NA,inf	NA,0.350708	6.05185e-05	6.052e-05
2	chr15:42125925:G:T	42125925	NA,T	NA,G	NA,1	NA,-inf	NA,inf	NA,0.350656	6.05127e-05	6.05142e-05
2	chr15:43989370:G:A	43989370	NA,A	NA,G	NA,1	NA,-inf	NA,inf	NA,0.350603	6.05092e-05	6.05107e-05
2	chr15:42269865:A:G	42269865	NA,G	NA,A	NA,1	NA,-inf	NA,inf	NA,0.350605	6.05092e-05	6.05107e-05
2	chr15:42266072:T:C	42266072	NA,C	NA,T	NA,1	NA,inf	NA,inf	NA,0.350509	6.05033e-05	6.05049e-05
2	chr15:44726548:A:G	44726548	NA,G	NA,A	NA,1	NA,inf	NA,inf	NA,0.350495	6.05029e-05	6.05044e-05
2	chr15:44547162:A:G	44547162	NA,G	NA,A	NA,1	NA,inf	NA,inf	NA,0.350418	6.04982e-05	6.04998e-05
2	chr15:43625034:T:A	43625034	NA,A	NA,T	NA,1	NA,inf	NA,inf	NA,0.35034	6.04702e-05	6.04717e-05
2	chr15:43099405:G:A	43099405	NA,A	NA,G	NA,1	NA,-inf	NA,inf	NA,0.34973	6.04501e-05	6.04517e-05
2	chr15:41914492:G:C	41914492	NA,C	NA,G	NA,1	NA,-inf	NA,inf	NA,0.349556	6.04341e-05	6.04357e-05
2	chr15:43639385:C:T	43639385	T,NA	C,NA	1,NA	inf,NA	inf,NA	0.801614,NA	6.04274e-05	6.04291e-05
2	chr15:43631202:T:C	43631202	NA,C	NA,T	NA,1	NA,inf	NA,inf	NA,0.34945	6.04265e-05	6.04281e-05
2	chr15:42098877:C:G	42098877	G,G	C,C	1,1	-inf,inf	inf,inf	0.226516,1.44693	6.04173e-05	6.04189e-05
2	chr15:42490698:G:C	42490698	C,NA	G,NA	1,NA	inf,NA	inf,NA	0.850468,NA	6.04173e-05	6.04192e-05
2	chr15:44727653:T:C	44727653	NA,C	NA,T	NA,1	NA,inf	NA,inf	NA,0.349248	6.04121e-05	6.04136e-05
2	chr15:42133796:T:C	42133796	NA,C	NA,T	NA,1	NA,inf	NA,inf	NA,0.349152	6.04048e-05	6.04063e-05
2	chr15:42845403:C:T	42845403	NA,T	NA,C	NA,1	NA,inf	NA,inf	NA,0.349053	6.03988e-05	6.04003e-05
2	chr15:44730930:G:T	44730930	NA,T	NA,G	NA,1	NA,inf	NA,inf	NA,0.348747	6.03771e-05	6.03786e-05
2	chr15:42360717:A:G	42360717	NA,G	NA,A	NA,1	NA,inf	NA,inf	NA,0.348774	6.03756e-05	6.03772e-05
2	chr15:44625828:C:T	44625828	NA,T	NA,C	NA,1	NA,inf	NA,inf	NA,0.348687	6.03725e-05	6.0374e-05
2	chr15:42533503:T:TAAG	42533503	NA,TAAG	NA,T	NA,1	NA,inf	NA,inf	NA,0.34825	6.03385e-05	6.034e-05
2	chr15:43312944:T:TAG	43312944	NA,TAG	NA,T	NA,1	NA,-inf	NA,inf	NA,0.347793	6.03206e-05	6.03223e-05
2	chr15:42356863:G:A	42356863	NA,A	NA,G	NA,1	NA,inf	NA,inf	NA,0.348004	6.03168e-05	6.03183e-05
2	chr15:42673513:C:A	42673513	NA,A	NA,C	NA,1	NA,-inf	NA,inf	NA,0.347763	6.03021e-05	6.03036e-05
2	chr15:43301094:C:T	43301094	NA,T	NA,C	NA,1	NA,inf	NA,inf	NA,0.347538	6.02895e-05	6.0291e-05
2	chr15:43220361:G:A	43220361	NA,A	NA,G	NA,1	NA,inf	NA,inf	NA,0.347443	6.028e-05	6.02815e-05
2	chr15:42312368:T:C	42312368	NA,C	NA,T	NA,1	NA,inf	NA,inf	NA,0.347431	6.02798e-05	6.02814e-05
2	chr15:43005303:C:T	43005303	NA,T	NA,C	NA,1	NA,inf	NA,inf	NA,0.347287	6.02709e-05	6.02725e-05
2	chr15:44509407:A:G	44509407	NA,G	NA,A	NA,1	NA,inf	NA,inf	NA,0.347261	6.0268e-05	6.02696e-05
2	chr15:43736279:C:T	43736279	NA,T	NA,C	NA,1	NA,inf	NA,inf	NA,0.346917	6.02429e-05	6.02444e-05
2	chr15:42282693:A:G	42282693	G,G	A,A	1,1	-inf,-inf	inf,inf	1.56618,0.0865225	6.024e-05	6.02418e-05
2	chr15:42443663:A:G	42443663	G,G	A,A	1,1	-inf,inf	inf,inf	2.64717,0.262971	6.02323e-05	6.02468e-05
2	chr15:42175331:C:A	42175331	NA,A	NA,C	NA,1	NA,-inf	NA,inf	NA,0.346779	6.02302e-05	6.02317e-05
2	chr15:44156148:A:G	44156148	NA,G	NA,A	NA,1	NA,inf	NA,inf	NA,0.346791	6.02266e-05	6.02281e-05
2	chr15:42191001:A:G	42191001	NA,G	NA,A	NA,1	NA,inf	NA,inf	NA,0.346649	6.02234e-05	6.02249e-05
2	chr15:44433192:A:G	44433192	G,NA	A,NA	1,NA	-inf,NA	inf,NA	0.673018,NA	6.02084e-05	6.02097e-05
2	chr15:43543729:C:G	43543729	NA,G	NA,C	NA,1	NA,inf	NA,inf	NA,0.34605	6.01804e-05	6.01819e-05
2	chr15:44106904:C:T	44106904	NA,T	NA,C	NA,1	NA,-inf	NA,inf	NA,0.345813	6.01597e-05	6.01612e-05
2	chr15:42878595:A:G	42878595	G,G	A,A	1,1	inf,inf	inf,inf	1.08755,1.19815	6.0154e-05	6.01562e-05
2	chr15:42539178:G:A	42539178	NA,A	NA,G	NA,1	NA,inf	NA,inf	NA,0.345448	6.0139e-05	6.01405e-05
2	chr15:42568831:G:T	42568831	NA,T	NA,G	NA,1	NA,inf	NA,inf	NA,0.345392	6.01334e-05	6.01349e-05
2	chr15:42321005:C:T	42321005	T,T	C,C	1,1	-inf,-inf	inf,inf	1.56617,0.0851893	6.00976e-05	6.00994e-05
2	chr15:43924815:G:A	43924815	NA,A	NA,G	NA,1	NA,inf	NA,inf	NA,0.344866	6.00875e-05	6.0089e-05
2	chr15:43018056:G:A	43018056	NA,A	NA,G	NA,1	NA,inf	NA,inf	NA,0.344711	6.00856e-05	6.00872e-05
2	chr15:42067153:T:C	42067153	NA,C	NA,T	NA,1	NA,-inf	NA,inf	NA,0.344703	6.00816e-05	6.00831e-05
2	chr15:43400558:C:T	43400558	NA,T	NA,C	NA,1	NA,inf	NA,inf	NA,0.344677	6.00816e-05	6.00831e-05
2	chr15:42021704:C:A	42021704	NA,A	NA,C	NA,1	NA,-inf	NA,inf	NA,0.344637	6.00789e-05	6.00805e-05
2	chr15:41955089:A:AATCT	41955089	NA,AATCT	NA,A	NA,1	NA,inf	NA,inf	NA,0.344649	6.0078e-05	6.00795e-05
2	chr15:42701068:G:A	42701068	A,A	G,G	1,1	inf,inf	inf,inf	0.0447756,1.47302	6.00724e-05	6.00734e-05
2	chr15:41953457:C:T	41953457	NA,T	NA,C	NA,1	NA,inf	NA,inf	NA,0.344444	6.00633e-05	6.00648e-05
2	chr15:44299424:C:G	44299424	NA,G	NA,C	NA,1	NA,inf	NA,inf	NA,0.34432	6.00539e-05	6.00555e-05
2	chr15:43128912:G:A	43128912	A,NA	G,NA	1,NA	-inf,NA	inf,NA	0.678822,NA	6.00245e-05	6.00258e-05
2	chr15:44620934:G:A	44620934	NA,A	NA,G	NA,1	NA,inf	NA,inf	NA,0.343852	6.00237e-05	6.00252e-05
2	chr15:44294597:C:T	44294597	NA,T	NA,C	NA,1	NA,inf	NA,inf	NA,0.343698	6.00093e-05	6.00108e-05
2	chr15:42319900:A:G	42319900	G,G	A,A	1,1	-inf,-inf	inf,inf	1.56957,0.0669198	6.00015e-05	6.00033e-05
2	chr15:42434495:C:T	42434495	NA,T	NA,C	NA,1	NA,-inf	NA,inf	NA,0.343521	5.99982e-05	5.99997e-05
2	chr15:42754482:G:A	42754482	NA,A	NA,G	NA,1	NA,-inf	NA,inf	NA,0.343528	5.9996e-05	5.99975e-05
2	chr15:42828437:C:T	42828437	NA,T	NA,C	NA,1	NA,-inf	NA,inf	NA,0.343434	5.99893e-05	5.99908e-05
2	chr15:43086602:A:G	43086602	NA,G	NA,A	NA,1	NA,inf	NA,inf	NA,0.343306	5.99841e-05	5.99856e-05
2	chr15:44302918:C:T	44302918	NA,T	NA,C	NA,1	NA,inf	NA,inf	NA,0.343231	5.99759e-05	5.99774e-05
2	chr15:42517159:A:G	42517159	NA,G	NA,A	NA,1	NA,inf	NA,inf	NA,0.343111	5.99682e-05	5.99697e-05
2	chr15:43979200:G:A	43979200	NA,A	NA,G	NA,1	NA,-inf	NA,inf	NA,0.34305	5.99628e-05	5.99644e-05
2	chr15:42136314:G:C	42136314	NA,C	NA,G	NA,1	NA,inf	NA,inf	NA,0.342985	5.99617e-05	5.99633e-05
2	chr15:42683421:A:G	42683421	NA,G	NA,A	NA,1	NA,-inf	NA,inf	NA,0.342789	5.99427e-05	5.99443e-05
2	chr15:43755072:TC:T	43755072	NA,T	NA,TC	NA,1	NA,-inf	NA,inf	NA,0.342651	5.99416e-05	5.99432e-05
2	chr15:44505377:C:T	44505377	NA,T	NA,C	NA,1	NA,inf	NA,inf	NA,0.342721	5.99415e-05	5.99431e-05
2	chr15:44363212:G:C	44363212	NA,C	NA,G	NA,1	NA,inf	NA,inf	NA,0.342779	5.99373e-05	5.99388e-05
2	chr15:42313224:A:G	42313224	NA,G	NA,A	NA,1	NA,-inf	NA,inf	NA,0.342298	5.99151e-05	5.99166e-05
2	chr15:42530021:G:C	42530021	NA,C	NA,G	NA,1	NA,inf	NA,inf	NA,0.342304	5.99106e-05	5.9912e-05
2	chr15:42534110:A:G	42534110	NA,G	NA,A	NA,1	NA,inf	NA,inf	NA,0.342279	5.99088e-05	5.99102e-05
2	chr15:44719681:C:T	44719681	NA,T	NA,C	NA,1	NA,inf	NA,inf	NA,0.342177	5.99009e-05	5.99024e-05
2	chr15:41954359:T:C	41954359	NA,C	NA,T	NA,1	NA,inf	NA,inf	NA,0.342064	5.98929e-05	5.98944e-05
2	chr15:42096779:C:T	42096779	NA,T	NA,C	NA,1	NA,inf	NA,inf	NA,0.34205	5.98928e-05	5.98943e-05
2	chr15:41969539:T:G	41969539	NA,G	NA,T	NA,1	NA,inf	NA,inf	NA,0.34201	5.98887e-05	5.98902e-05
2	chr15:42112073:T:G	42112073	NA,G	NA,T	NA,1	NA,inf	NA,inf	NA,0.341928	5.98825e-05	5.9884e-05
2	chr15:44137687:T:C	44137687	C,C	T,T	1,1	-inf,inf	inf,inf	2.75507,1.47842	5.98692e-05	6.00299e-05
2	chr15:42000712:A:G	42000712	NA,G	NA,A	NA,1	NA,-inf	NA,inf	NA,0.341703	5.98676e-05	5.98692e-05
2	chr15:44161321:G:C	44161321	NA,C	NA,G	NA,1	NA,-inf	NA,inf	NA,0.341645	5.9865e-05	5.98665e-05
2	chr15:42232124:T:C	42232124	NA,C	NA,T	NA,1	NA,inf	NA,inf	NA,0.341495	5.98536e-05	5.98551e-05
2	chr15:42755335:G:A	42755335	NA,A	NA,G	NA,1	NA,inf	NA,inf	NA,0.341367	5.9843e-05	5.98445e-05
2	chr15:44312846:C:T	44312846	NA,T	NA,C	NA,1	NA,inf	NA,inf	NA,0.341088	5.98251e-05	5.98266e-05
2	chr15:42104744:C:A	42104744	NA,A	NA,C	NA,1	NA,inf	NA,inf	NA,0.341064	5.98229e-05	5.98244e-05
2	chr15:44628489:T:C	44628489	NA,C	NA,T	NA,1	NA,inf	NA,inf	NA,0.340851	5.98071e-05	5.98086e-05
2	chr15:42689608:G:A	42689608	A,A	G,G	1,1	inf,inf	inf,inf	0.0825449,1.48632	5.97848e-05	5.97858e-05
2	chr15:43540077:A:G	43540077	NA,G	NA,A	NA,1	NA,inf	NA,inf	NA,0.340568	5.97773e-05	5.97787e-05
2	chr15:42214291:TAA:T	42214291	T,T	TAA,TAA	1,1	-inf,inf	inf,inf	0.700578,1.04704	5.97659e-05	5.97674e-05
2	chr15:44284374:G:C	44284374	NA,C	NA,G	NA,1	NA,inf	NA,inf	NA,0.340203	5.97599e-05	5.97614e-05
2	chr15:42525828:T:C	42525828	C,C	T,T	1,1	-inf,inf	inf,inf	1.60626,0.0516428	5.97456e-05	5.97475e-05
2	chr15:43708522:AC:A	43708522	NA,A	NA,AC	NA,1	NA,inf	NA,inf	NA,0.339941	5.9745e-05	5.97465e-05
2	chr15:43397790:A:C	43397790	NA,C	NA,A	NA,1	NA,inf	NA,inf	NA,0.339896	5.97351e-05	5.97366e-05
2	chr15:42415882:C:T	42415882	NA,T	NA,C	NA,1	NA,inf	NA,inf	NA,0.339819	5.97326e-05	5.97341e-05
2	chr15:42280790:C:T	42280790	NA,T	NA,C	NA,1	NA,inf	NA,inf	NA,0.339759	5.97288e-05	5.97303e-05
2	chr15:44652143:G:A	44652143	NA,A	NA,G	NA,1	NA,inf	NA,inf	NA,0.339614	5.97192e-05	5.97207e-05
2	chr15:42907386:T:G	42907386	NA,G	NA,T	NA,1	NA,inf	NA,inf	NA,0.339415	5.97069e-05	5.97084e-05
2	chr15:44509699:G:C	44509699	C,C	G,G	1,1	-inf,inf	inf,inf	0.447534,1.10932	5.9704e-05	5.97051e-05
2	chr15:42479560:G:A	42479560	NA,A	NA,G	NA,1	NA,-inf	NA,inf	NA,0.339141	5.96857e-05	5.96873e-05
2	chr15:44732891:C:T	44732891	NA,T	NA,C	NA,1	NA,-inf	NA,inf	NA,0.338642	5.96529e-05	5.96544e-05
2	chr15:42515799:G:C	42515799	NA,C	NA,G	NA,1	NA,inf	NA,inf	NA,0.338532	5.96423e-05	5.96438e-05
2	chr15:44523048:G:A	44523048	A,NA	G,NA	1,NA	-inf,NA	inf,NA	0.62319,NA	5.96349e-05	5.96361e-05
2	chr15:43489468:T:G	43489468	NA,G	NA,T	NA,1	NA,-inf	NA,inf	NA,0.338387	5.96302e-05	5.96317e-05
2	chr15:43032131:C:T	43032131	NA,T	NA,C	NA,1	NA,-inf	NA,inf	NA,0.337856	5.96025e-05	5.96041e-05
2	chr15:41933297:T:C	41933297	NA,C	NA,T	NA,1	NA,inf	NA,inf	NA,0.337688	5.95833e-05	5.95849e-05
2	chr15:42668476:A:G	42668476	NA,G	NA,A	NA,1	NA,-inf	NA,inf	NA,0.33753	5.95708e-05	5.95722e-05
2	chr15:44752210:G:T	44752210	NA,T	NA,G	NA,1	NA,inf	NA,inf	NA,0.33742	5.95664e-05	5.95679e-05
2	chr15:41922265:T:C	41922265	NA,C	NA,T	NA,1	NA,-inf	NA,inf	NA,0.337437	5.95658e-05	5.95673e-05
2	chr15:43028616:G:A	43028616	NA,A	NA,G	NA,1	NA,inf	NA,inf	NA,0.337161	5.95476e-05	5.95491e-05
2	chr15:42659526:T:TTTTTG	42659526	NA,TTTTTG	NA,T	NA,1	NA,inf	NA,inf	NA,0.336897	5.95296e-05	5.95311e-05
2	chr15:41994519:TTA:T	41994519	NA,T	NA,TTA	NA,1	NA,-inf	NA,inf	NA,0.336896	5.9527e-05	5.95285e-05
2	chr15:41911967:C:T	41911967	NA,T	NA,C	NA,1	NA,-inf	NA,inf	NA,0.336857	5.95249e-05	5.95265e-05
2	chr15:42000606:C:T	42000606	NA,T	NA,C	NA,1	NA,-inf	NA,inf	NA,0.336832	5.95224e-05	5.9524e-05
2	chr15:43953353:C:T	43953353	NA,T	NA,C	NA,1	NA,inf	NA,inf	NA,0.336722	5.95159e-05	5.95174e-05
2	chr15:43362908:T:G	43362908	NA,G	NA,T	NA,1	NA,inf	NA,inf	NA,0.336668	5.951e-05	5.95115e-05
2	chr15:42375407:A:G	42375407	NA,G	NA,A	NA,1	NA,inf	NA,inf	NA,0.336453	5.94952e-05	5.94967e-05
2	chr15:44493101:G:C	44493101	NA,C	NA,G	NA,1	NA,-inf	NA,inf	NA,0.336023	5.94649e-05	5.94664e-05
2	chr15:42000575:A:C	42000575	NA,C	NA,A	NA,1	NA,-inf	NA,inf	NA,0.33518	5.94062e-05	5.94078e-05
2	chr15:43394858:C:T	43394858	NA,T	NA,C	NA,1	NA,inf	NA,inf	NA,0.335071	5.93997e-05	5.94011e-05
2	chr15:42792551:G:A	42792551	NA,A	NA,G	NA,1	NA,-inf	NA,inf	NA,0.334906	5.93863e-05	5.93879e-05
2	chr15:43731221:ATC:A	43731221	NA,A	NA,ATC	NA,1	NA,inf	NA,inf	NA,0.334517	5.93602e-05	5.93616e-05
2	chr15:44364078:G:A	44364078	A,NA	G,NA	1,NA	inf,NA	inf,NA	0.822822,NA	5.93597e-05	5.93616e-05
2	chr15:42538460:G:A	42538460	NA,A	NA,G	NA,1	NA,inf	NA,inf	NA,0.334204	5.93376e-05	5.93391e-05
2	chr15:44284610:C:G	44284610	NA,G	NA,C	NA,1	NA,inf	NA,inf	NA,0.334208	5.93372e-05	5.93387e-05
2	chr15:44464983:G:A	44464983	NA,A	NA,G	NA,1	NA,inf	NA,inf	NA,0.334098	5.93248e-05	5.93263e-05
2	chr15:44138947:A:G	44138947	G,G	A,A	1,1	inf,-inf	inf,inf	2.72822,1.47023	5.9316e-05	5.94657e-05
2	chr15:44673747:CT:C	44673747	NA,C	NA,CT	NA,1	NA,-inf	NA,inf	NA,0.333934	5.93122e-05	5.93136e-05
2	chr15:41955377:C:T	41955377	NA,T	NA,C	NA,1	NA,inf	NA,inf	NA,0.333535	5.92907e-05	5.92921e-05
2	chr15:43745801:C:G	43745801	NA,G	NA,C	NA,1	NA,inf	NA,inf	NA,0.333384	5.92809e-05	5.92824e-05
2	chr15:44163473:A:G	44163473	NA,G	NA,A	NA,1	NA,-inf	NA,inf	NA,0.333401	5.92805e-05	5.92821e-05
2	chr15:42156461:C:A	42156461	NA,A	NA,C	NA,1	NA,-inf	NA,inf	NA,0.333264	5.92738e-05	5.92753e-05
2	chr15:42720566:T:G	42720566	NA,G	NA,T	NA,1	NA,-inf	NA,inf	NA,0.333178	5.92726e-05	5.92743e-05
2	chr15:41933561:C:T	41933561	NA,T	NA,C	NA,1	NA,inf	NA,inf	NA,0.333128	5.92632e-05	5.92647e-05
2	chr15:42425954:T:TC	42425954	NA,TC	NA,T	NA,1	NA,-inf	NA,inf	NA,0.332989	5.92563e-05	5.92578e-05
2	chr15:44127566:T:C	44127566	NA,C	NA,T	NA,1	NA,-inf	NA,inf	NA,0.333072	5.92562e-05	5.92577e-05
2	chr15:44282762:G:A	44282762	NA,A	NA,G	NA,1	NA,inf	NA,inf	NA,0.332558	5.9222e-05	5.92235e-05
2	chr15:43343585:CTCTG:C	43343585	NA,C	NA,CTCTG	NA,1	NA,inf	NA,inf	NA,0.332565	5.92212e-05	5.92227e-05
2	chr15:42421588:T:C	42421588	NA,C	NA,T	NA,1	NA,-inf	NA,inf	NA,0.332467	5.92192e-05	5.92208e-05
2	chr15:44119695:A:G	44119695	NA,G	NA,A	NA,1	NA,inf	NA,inf	NA,0.332454	5.92152e-05	5.92167e-05
2	chr15:42710561:A:G	42710561	G,NA	A,NA	1,NA	-inf,NA	inf,NA	0.610428,NA	5.92038e-05	5.9205e-05
2	chr15:44091476:C:T	44091476	NA,T	NA,C	NA,1	NA,inf	NA,inf	NA,0.332043	5.91857e-05	5.91872e-05
2	chr15:43248472:G:A	43248472	NA,A	NA,G	NA,1	NA,inf	NA,inf	NA,0.331989	5.91848e-05	5.91863e-05
2	chr15:42567171:G:A	42567171	NA,A	NA,G	NA,1	NA,-inf	NA,inf	NA,0.331765	5.91675e-05	5.9169e-05
2	chr15:44152107:G:A	44152107	NA,A	NA,G	NA,1	NA,-inf	NA,inf	NA,0.331761	5.9165e-05	5.91665e-05
2	chr15:42276432:G:A	42276432	NA,A	NA,G	NA,1	NA,inf	NA,inf	NA,0.331627	5.91582e-05	5.91598e-05
2	chr15:42764460:C:T	42764460	T,T	C,C	1,1	inf,inf	inf,inf	0.271753,1.45372	5.9154e-05	5.91553e-05
2	chr15:42668185:G:T	42668185	NA,T	NA,G	NA,1	NA,-inf	NA,inf	NA,0.331387	5.91406e-05	5.9142e-05
2	chr15:42800758:T:TG	42800758	NA,TG	NA,T	NA,1	NA,inf	NA,inf	NA,0.331323	5.91368e-05	5.91383e-05
2	chr15:44239550:A:G	44239550	NA,G	NA,A	NA,1	NA,inf	NA,inf	NA,0.33127	5.91332e-05	5.91347e-05
2	chr15:43760349:C:T	43760349	NA,T	NA,C	NA,1	NA,inf	NA,inf	NA,0.331047	5.91182e-05	5.91196e-05
2	chr15:44447928:C:T	44447928	NA,T	NA,C	NA,1	NA,inf	NA,inf	NA,0.331119	5.9116e-05	5.91175e-05
2	chr15:44281795:A:G	44281795	NA,G	NA,A	NA,1	NA,inf	NA,inf	NA,0.330952	5.91104e-05	5.91119e-05
2	chr15:41952761:G:A	41952761	NA,A	NA,G	NA,1	NA,inf	NA,inf	NA,0.330826	5.9102e-05	5.91035e-05
2	chr15:43408275:C:T	43408275	NA,T	NA,C	NA,1	NA,inf	NA,inf	NA,0.330589	5.90805e-05	5.9082e-05
2	chr15:42157564:G:A	42157564	NA,A	NA,G	NA,1	NA,inf	NA,inf	NA,0.329814	5.90317e-05	5.90332e-05
2	chr15:43977194:G:A	43977194	NA,A	NA,G	NA,1	NA,inf	NA,inf	NA,0.329745	5.90312e-05	5.90327e-05
2	chr15:42369875:T:C	42369875	NA,C	NA,T	NA,1	NA,inf	NA,inf	NA,0.329767	5.90287e-05	5.90302e-05
2	chr15:42371099:A:G	42371099	NA,G	NA,A	NA,1	NA,inf	NA,inf	NA,0.329679	5.90236e-05	5.90251e-05
2	chr15:42252981:G:T	42252981	NA,T	NA,G	NA,1	NA,inf	NA,inf	NA,0.329581	5.90171e-05	5.90186e-05
2	chr15:42095596:G:A	42095596	NA,A	NA,G	NA,1	NA,inf	NA,inf	NA,0.329364	5.90023e-05	5.90038e-05
2	chr15:41913664:AACAGCTGGAGGT:A	41913664	NA,A	NA,AACAGCTGGAGGT	NA,1	NA,-inf	NA,inf	NA,0.329227	5.89926e-05	5.89942e-05
2	chr15:43965262:T:C	43965262	NA,C	NA,T	NA,1	NA,inf	NA,inf	NA,0.32935	5.89909e-05	5.89924e-05
2	chr15:44308009:G:T	44308009	NA,T	NA,G	NA,1	NA,inf	NA,inf	NA,0.32858	5.89463e-05	5.89478e-05
2	chr15:43505218:T:A	43505218	A,NA	T,NA	1,NA	inf,NA	inf,NA	0.941095,NA	5.89351e-05	5.8937e-05
2	chr15:44778968:G:C	44778968	NA,C	NA,G	NA,1	NA,inf	NA,inf	NA,0.328244	5.89258e-05	5.89273e-05
2	chr15:44719044:C:T	44719044	NA,T	NA,C	NA,1	NA,inf	NA,inf	NA,0.328211	5.89213e-05	5.89228e-05
2	chr15:42521107:G:A	42521107	NA,A	NA,G	NA,1	NA,inf	NA,inf	NA,0.328191	5.89202e-05	5.89216e-05
2	chr15:42975207:T:C	42975207	NA,C	NA,T	NA,1	NA,inf	NA,inf	NA,0.328141	5.89172e-05	5.89187e-05
2	chr15:42603866:TC:T	42603866	T,NA	TC,NA	1,NA	-inf,NA	inf,NA	0.626757,NA	5.89154e-05	5.89166e-05
2	chr15:44550319:T:C	44550319	NA,C	NA,T	NA,1	NA,inf	NA,inf	NA,0.328029	5.89092e-05	5.89107e-05
2	chr15:43316850:C:T	43316850	NA,T	NA,C	NA,1	NA,inf	NA,inf	NA,0.327744	5.88907e-05	5.88922e-05
2	chr15:41954805:T:A	41954805	NA,A	NA,T	NA,1	NA,inf	NA,inf	NA,0.327594	5.88788e-05	5.88802e-05
2	chr15:43877636:C:T	43877636	NA,T	NA,C	NA,1	NA,-inf	NA,inf	NA,0.327478	5.88754e-05	5.88769e-05
2	chr15:42350739:A:T	42350739	NA,T	NA,A	NA,1	NA,inf	NA,inf	NA,0.327379	5.88641e-05	5.88656e-05
2	chr15:43186599:A:G	43186599	G,G	A,A	1,1	-inf,-inf	inf,inf	0.294545,1.33565	5.88381e-05	5.88393e-05
2	chr15:42818709:G:A	42818709	NA,A	NA,G	NA,1	NA,-inf	NA,inf	NA,0.327017	5.88377e-05	5.88391e-05
2	chr15:42393740:C:T	42393740	NA,T	NA,C	NA,1	NA,inf	NA,inf	NA,0.326712	5.88199e-05	5.88213e-05
2	chr15:43841453:C:T	43841453	NA,T	NA,C	NA,1	NA,-inf	NA,inf	NA,0.32672	5.88182e-05	5.88197e-05
2	chr15:42549509:T:C	42549509	C,C	T,T	1,1	-inf,inf	inf,inf	2.84596,0.138902	5.88173e-05	5.88378e-05
2	chr15:42022367:C:T	42022367	T,T	C,C	1,1	-inf,-inf	inf,inf	1.08767,0.769651	5.87923e-05	5.87941e-05
2	chr15:44556592:C:T	44556592	NA,T	NA,C	NA,1	NA,-inf	NA,inf	NA,0.32629	5.87879e-05	5.87894e-05
2	chr15:42017508:C:T	42017508	NA,T	NA,C	NA,1	NA,-inf	NA,inf	NA,0.326194	5.87843e-05	5.87859e-05
2	chr15:41950494:G:A	41950494	NA,A	NA,G	NA,1	NA,inf	NA,inf	NA,0.326104	5.87764e-05	5.87779e-05
2	chr15:42017874:T:C	42017874	NA,C	NA,T	NA,1	NA,-inf	NA,inf	NA,0.32601	5.87717e-05	5.87733e-05
2	chr15:44165455:C:A	44165455	A,A	C,C	1,1	inf,-inf	inf,inf	1.82757,1.4543	5.87669e-05	5.8789e-05
2	chr15:42530500:C:T	42530500	NA,T	NA,C	NA,1	NA,inf	NA,inf	NA,0.325866	5.87606e-05	5.87621e-05
2	chr15:42017490:C:T	42017490	NA,T	NA,C	NA,1	NA,-inf	NA,inf	NA,0.325408	5.8729e-05	5.87304e-05
2	chr15:42812501:G:A	42812501	NA,A	NA,G	NA,1	NA,inf	NA,inf	NA,0.32535	5.87261e-05	5.87276e-05
2	chr15:41950187:A:AC	41950187	NA,AC	NA,A	NA,1	NA,inf	NA,inf	NA,0.325356	5.87253e-05	5.87267e-05
2	chr15:42876642:T:C	42876642	NA,C	NA,T	NA,1	NA,inf	NA,inf	NA,0.325242	5.87198e-05	5.87213e-05
2	chr15:41956339:C:T	41956339	NA,T	NA,C	NA,1	NA,inf	NA,inf	NA,0.324708	5.86801e-05	5.86816e-05
2	chr15:42193130:T:C	42193130	C,C	T,T	1,1	inf,-inf	inf,inf	1.24393,0.672587	5.86777e-05	5.86795e-05
2	chr15:42070441:G:A	42070441	NA,A	NA,G	NA,1	NA,-inf	NA,inf	NA,0.324582	5.86737e-05	5.86752e-05
2	chr15:44658115:C:T	44658115	NA,T	NA,C	NA,1	NA,inf	NA,inf	NA,0.324269	5.86516e-05	5.86531e-05
2	chr15:43924971:T:C	43924971	C,C	T,T	1,1	-inf,inf	inf,inf	0.925975,1.28242	5.86491e-05	5.8652e-05
2	chr15:44366929:A:G	44366929	NA,G	NA,A	NA,1	NA,inf	NA,inf	NA,0.324188	5.8649e-05	5.86504e-05
2	chr15:44601792:C:T	44601792	NA,T	NA,C	NA,1	NA,inf	NA,inf	NA,0.323991	5.86346e-05	5.86361e-05
2	chr15:41912305:A:G	41912305	G,NA	A,NA	1,NA	-inf,NA	inf,NA	0.757958,NA	5.8603e-05	5.86046e-05
2	chr15:42501588:T:C	42501588	C,NA	T,NA	1,NA	-inf,NA	inf,NA	0.666325,NA	5.86023e-05	5.86036e-05
2	chr15:42318588:T:G	42318588	G,G	T,T	1,1	-inf,-inf	inf,inf	1.55485,0.0739553	5.8599e-05	5.86008e-05
2	chr15:43998989:G:A	43998989	NA,A	NA,G	NA,1	NA,-inf	NA,inf	NA,0.32353	5.85982e-05	5.85997e-05
2	chr15:44294019:A:AT	44294019	AT,NA	A,NA	1,NA	inf,NA	inf,NA	0.809186,NA	5.85952e-05	5.85969e-05
2	chr15:43250034:C:T	43250034	NA,T	NA,C	NA,1	NA,inf	NA,inf	NA,0.322933	5.85741e-05	5.85757e-05
2	chr15:44243805:G:C	44243805	NA,C	NA,G	NA,1	NA,inf	NA,inf	NA,0.323059	5.85687e-05	5.85702e-05
2	chr15:42296988:T:G	42296988	G,NA	T,NA	1,NA	-inf,NA	inf,NA	0.643438,NA	5.85682e-05	5.85694e-05
2	chr15:44038271:C:T	44038271	NA,T	NA,C	NA,1	NA,-inf	NA,inf	NA,0.323045	5.85671e-05	5.85687e-05
2	chr15:43942795:T:C	43942795	NA,C	NA,T	NA,1	NA,inf	NA,inf	NA,0.323011	5.85628e-05	5.85643e-05
```
