## Supplementary material for "Characterization of shared and ancestry-specific signals driving complex traits using multi-ancestry fine-mapping": susiex_nc2.cs80.snp

```
BP	SNP	PIP(CS1)	LogBF(CS1,Pop1)	LogBF(CS1,Pop2)	PIP(CS2)	LogBF(CS2,Pop1)	LogBF(CS2,Pop2)
41909215	chr15:41909215:G:A	1.2285e-09	-2.08401e-10	-1.23296	4.72989e-05	-2.08401e-10	-1.23846
41909504	chr15:41909504:T:C	1.21025e-09	-2.08401e-10	-1.24792	4.70843e-05	-2.08401e-10	-1.24301
41909674	chr15:41909674:T:C	4.32593e-10	-1.02835	-1.24836	1.52261e-05	-1.1322	-1.23974
41910445	chr15:41910445:T:C	1.19828e-09	-2.08401e-10	-1.25786	4.64793e-05	-2.08401e-10	-1.25594
41910449	chr15:41910449:T:C	3.12316e-10	-1.42371	-1.17877	1.12605e-05	-1.49526	-1.17838
41910572	chr15:41910572:G:GTA	1.20078e-09	-2.08401e-10	-1.25578	4.66212e-05	-2.08401e-10	-1.25289
41910758	chr15:41910758:G:A	2.96042e-08	-2.08401e-10	1.94917	0.00120567	-2.08401e-10	1.99984
41910946	chr15:41910946:G:T	1.52327e-09	-2.08401e-10	-1.01789	5.81624e-05	-2.08401e-10	-1.03171
41910980	chr15:41910980:G:A	1.22654e-09	-2.08401e-10	-1.23455	4.70964e-05	-2.08401e-10	-1.24275
41911105	chr15:41911105:C:T	2.66394e-09	-2.08401e-10	-0.45894	0.000105368	-2.08401e-10	-0.437487
41911260	chr15:41911260:C:T	1.2272e-09	-2.08401e-10	-1.23401	4.77728e-05	-2.08401e-10	-1.22849
41911380	chr15:41911380:T:C	2.57405e-09	-2.08401e-10	-0.493267	0.000101833	-2.08401e-10	-0.471617
41911479	chr15:41911479:T:G	1.84592e-09	-2.08401e-10	-0.825768	6.91139e-05	-2.08401e-10	-0.859192
41911644	chr15:41911644:G:A	1.72847e-09	-2.08401e-10	-0.891512	6.48992e-05	-2.08401e-10	-0.922113
41911698	chr15:41911698:C:T	2.28273e-10	-1.71441	-1.20155	8.53284e-06	-1.74637	-1.20466
41911727	chr15:41911727:G:A	1.35806e-09	-2.08401e-10	-1.13269	5.3015e-05	-2.08401e-10	-1.12437
41911967	chr15:41911967:C:T	1.57886e-09	-2.08401e-10	-0.982046	5.95249e-05	-2.08401e-10	-1.00855
41911985	chr15:41911985:C:A	1.72234e-09	-2.08401e-10	-0.895062	6.46689e-05	-2.08401e-10	-0.925667
41912060	chr15:41912060:A:C	1.88788e-10	-1.85146	-1.25441	7.25138e-06	-1.85865	-1.2551
41912237	chr15:41912237:A:G	2.28518e-10	-1.71377	-1.20112	9.12834e-06	-1.67558	-1.20798
41912305	chr15:41912305:A:G	1.58929e-09	-0.975458	-2.85769e-10	5.8603e-05	-1.02416	-2.85769e-10
41912496	chr15:41912496:A:G	2.69674e-09	0.0708848	-0.517586	8.50927e-05	-0.235717	-0.415489
41912705	chr15:41912705:A:G	4.37015e-10	-1.01327	-1.25326	1.54079e-05	-1.10615	-1.25392
41912753	chr15:41912753:A:G	1.9398e-10	-1.86388	-1.21486	7.48056e-06	-1.86796	-1.21468
41913285	chr15:41913285:G:A	4.87308e-10	-0.916868	-1.24074	1.56912e-05	-1.09233	-1.24952
41913508	chr15:41913508:C:CT	2.56874e-10	-1.55734	-1.24058	9.36718e-06	-1.6178	-1.23994
41913519	chr15:41913519:C:T	3.89931e-10	-1.12685	-1.25368	1.37539e-05	-1.22641	-1.24721
41913574	chr15:41913574:G:A	4.83193e-10	-0.909013	-1.25707	1.56493e-05	-1.08584	-1.25868
41913664	chr15:41913664:AACAGCTGGAGGT:A	1.56305e-09	-2.08401e-10	-0.992105	5.89926e-05	-2.08401e-10	-1.01754
41914253	chr15:41914253:A:C	4.17043e-09	-2.08401e-10	-0.0107278	0.00016377	-2.08401e-10	0.00351503
41914267	chr15:41914267:C:T	4.14038e-10	-1.06775	-1.25279	1.45848e-05	-1.16917	-1.2458
41914462	chr15:41914462:G:GACGTGTTCCC	4.36246e-10	-1.02844	-1.23986	1.53969e-05	-1.1198	-1.24098
41914492	chr15:41914492:G:C	1.60362e-09	-2.08401e-10	-0.966481	6.04341e-05	-2.08401e-10	-0.993395
41914546	chr15:41914546:G:A	2.45595e-09	-2.08401e-10	-0.540235	9.40948e-05	-2.08401e-10	-0.550646
41914692	chr15:41914692:C:T	1.4744e-09	-2.08401e-10	-1.0505	5.60097e-05	-2.08401e-10	-1.06942
41914778	chr15:41914778:C:T	1.20114e-09	-2.08401e-10	-1.25548	4.64271e-05	-2.08401e-10	-1.25707
41914818	chr15:41914818:C:T	2.82649e-09	0.111614	-0.511327	0.000110448	0.0165997	-0.407002
41914926	chr15:41914926:C:T	4.0755e-10	-1.09039	-1.24595	1.44407e-05	-1.17802	-1.24688
41915070	chr15:41915070:T:C	2.56893e-10	-1.54059	-1.25725	9.30029e-06	-1.60777	-1.25713
41915380	chr15:41915380:T:C	4.25446e-10	-1.0351	-1.25826	1.50394e-05	-1.12583	-1.25845
41915707	chr15:41915707:G:T	4.28178e-10	-1.04058	-1.24638	1.40909e-05	-1.19661	-1.25281
41915843	chr15:41915843:G:A	2.01787e-09	-0.0090218	-0.727684	7.7752e-05	-0.0952334	-0.64619
41915879	chr15:41915879:T:G	2.22003e-09	-2.08401e-10	-0.641227	8.78768e-05	-2.08401e-10	-0.619013
41915965	chr15:41915965:C:T	8.68295e-10	-1.57997	-2.85769e-10	3.69395e-05	-1.48567	-2.85769e-10
41916096	chr15:41916096:A:C	1.20944e-09	-2.08401e-10	-1.24859	4.65875e-05	-2.08401e-10	-1.25362
41916446	chr15:41916446:A:T	2.74358e-09	-2.08401e-10	-0.429483	0.00010857	-2.08401e-10	-0.407555
41916584	chr15:41916584:C:T	1.19952e-09	-2.08401e-10	-1.25682	4.64676e-05	-2.08401e-10	-1.25619
41916800	chr15:41916800:T:C	1.26316e-09	-2.08401e-10	-1.20513	4.94087e-05	-2.08401e-10	-1.19482
41916999	chr15:41916999:C:G	2.05662e-09	-2.08401e-10	-0.717682	7.6692e-05	-2.08401e-10	-0.75515
41917207	chr15:41917207:A:G	4.172e-10	-1.05587	-1.25707	1.47735e-05	-1.14549	-1.25663
41917474	chr15:41917474:T:C	3.97032e-10	-1.10519	-1.2573	1.41043e-05	-1.19159	-1.25689
41917506	chr15:41917506:T:C	3.91338e-10	-1.11809	-1.25884	1.38964e-05	-1.20457	-1.25874
41917604	chr15:41917604:C:G	1.8047e-09	-2.08401e-10	-0.848352	7.10297e-05	-2.08401e-10	-0.83185
41917725	chr15:41917725:A:T	1.2702e-09	-2.08401e-10	-1.19957	4.97161e-05	-2.08401e-10	-1.18862
41917825	chr15:41917825:C:A	3.98716e-10	-1.10126	-1.25699	1.41623e-05	-1.18783	-1.25654
41918179	chr15:41918179:T:C	4.09183e-10	-1.074	-1.25834	1.44947e-05	-1.16308	-1.25809
41918195	chr15:41918195:T:C	1.23975e-09	-2.08401e-10	-1.22384	4.84244e-05	-2.08401e-10	-1.21495
41918236	chr15:41918236:ACACACACG:A	3.66768e-10	-1.18939	-1.25238	1.30354e-05	-1.28181	-1.24547
41918238	chr15:41918238:ACACACG:A	1.28341e-09	-2.08401e-10	-1.18922	4.91557e-05	-2.08401e-10	-1.19995
41918275	chr15:41918275:A:T	3.76435e-10	-1.15758	-1.25818	1.33898e-05	-1.24257	-1.25789
41918808	chr15:41918808:C:T	1.33276e-09	-2.08401e-10	-1.15149	5.21654e-05	-2.08401e-10	-1.14053
41918821	chr15:41918821:T:C	4.90392e-10	-0.962831	-1.18847	1.74601e-05	-1.05878	-1.17625
41919288	chr15:41919288:A:G	1.89277e-10	-1.85087	-1.25242	7.26686e-06	-1.85647	-1.25515
41919465	chr15:41919465:C:T	1.82816e-09	-2.08401e-10	-0.835439	6.84882e-05	-2.08401e-10	-0.868287
41919794	chr15:41919794:T:C	6.07349e-10	-1.03259	-0.904807	2.20515e-05	-1.12828	-0.873289
41919824	chr15:41919824:AGGAG:A	1.54939e-08	1.3017	-2.85769e-10	0.000556397	1.22653	-2.85769e-10
41919849	chr15:41919849:C:T	3.71015e-10	-1.17599	-1.25427	1.31533e-05	-1.2701	-1.24817
41919918	chr15:41919918:C:T	4.78712e-10	-0.93272	-1.24268	1.69272e-05	-1.02937	-1.23665
41919992	chr15:41919992:G:T	3.68975e-10	-1.18103	-1.25475	1.30801e-05	-1.27496	-1.2489
41920012	chr15:41920012:T:C	1.29693e-09	-2.08401e-10	-1.17875	4.96135e-05	-2.08401e-10	-1.19069
41920176	chr15:41920176:A:G	9.57767e-09	1.70893	-0.888241	0.00038286	1.66124	-0.808521
41920585	chr15:41920585:T:C	5.79295e-10	-1.038	-0.946686	2.10062e-05	-1.1331	-0.91703
41920621	chr15:41920621:T:G	3.72584e-10	-1.76606	-0.659977	1.45085e-05	-1.79256	-0.627646
41920783	chr15:41920783:A:C	1.19838e-09	-2.08401e-10	-1.25778	4.64847e-05	-2.08401e-10	-1.25583
41921019	chr15:41921019:C:T	1.60523e-08	1.33711	-2.85769e-10	0.00055323	1.22083	-2.85769e-10
41921110	chr15:41921110:C:G	1.19854e-09	-2.08401e-10	-1.25764	4.6484e-05	-2.08401e-10	-1.25584
41921412	chr15:41921412:T:C	1.87651e-09	-2.08401e-10	-0.809331	7.01952e-05	-2.08401e-10	-0.843668
41921473	chr15:41921473:C:T	4.34098e-10	-1.0813	-1.19193	1.4673e-05	-1.20042	-1.20852
41921474	chr15:41921474:C:T	7.02755e-10	-1.79149	-2.85769e-10	2.74655e-05	-1.78202	-2.85769e-10
41921539	chr15:41921539:T:G	1.46966e-09	-2.08401e-10	-1.05371	5.72056e-05	-2.08401e-10	-1.0483
41921821	chr15:41921821:G:C	5.04599e-09	-2.08401e-10	0.179848	0.000198706	-2.08401e-10	0.196876
41922027	chr15:41922027:C:A	6.0098e-10	-0.771475	-1.17646	2.03735e-05	-0.885614	-1.1951
41922258	chr15:41922258:G:A	1.47498e-09	-1.0501	-2.85769e-10	5.58253e-05	-1.07272	-2.85769e-10
41922265	chr15:41922265:T:C	1.57562e-09	-2.08401e-10	-0.984097	5.95658e-05	-2.08401e-10	-1.00787
41922382	chr15:41922382:T:A	1.23772e-09	-2.08401e-10	-1.22548	4.76606e-05	-2.08401e-10	-1.23084
41922484	chr15:41922484:G:A	1.31458e-09	-2.08401e-10	-1.16523	5.15899e-05	-2.08401e-10	-1.15162
41922571	chr15:41922571:G:A	4.85801e-10	-1.04966	-1.11104	1.63555e-05	-1.23144	-1.06895
41922788	chr15:41922788:GT:G	1.20322e-09	-2.08401e-10	-1.25374	4.67468e-05	-2.08401e-10	-1.2502
41923122	chr15:41923122:A:G	4.67764e-10	-1.07219	-1.12635	1.75298e-05	-1.1356	-1.09545
41923226	chr15:41923226:C:T	1.23284e-09	-2.08401e-10	-1.22942	4.74818e-05	-2.08401e-10	-1.2346
41923273	chr15:41923273:C:T	1.21453e-09	-2.08401e-10	-1.24439	4.68566e-05	-2.08401e-10	-1.24786
41923336	chr15:41923336:T:C	1.28464e-09	-2.08401e-10	-1.18827	4.90973e-05	-2.08401e-10	-1.20114
41923582	chr15:41923582:T:C	1.98649e-09	-2.08401e-10	-0.752376	7.45209e-05	-2.08401e-10	-0.783868
41923820	chr15:41923820:T:G	1.22396e-09	-2.08401e-10	-1.23665	4.70961e-05	-2.08401e-10	-1.24276
41923833	chr15:41923833:T:C	3.83947e-10	-1.16767	-1.22833	1.41627e-05	-1.23058	-1.21376
41924085	chr15:41924085:G:A	1.23416e-09	-2.08401e-10	-1.22836	4.81529e-05	-2.08401e-10	-1.22057
41924103	chr15:41924103:A:G	6.1441e-09	-2.08401e-10	0.376746	0.000242458	-2.08401e-10	0.395882
41924350	chr15:41924350:C:A	2.03895e-10	-1.81281	-1.21609	7.63699e-06	-1.85956	-1.20239
41924490	chr15:41924490:C:T	2.44128e-09	-2.08401e-10	-0.546223	9.10819e-05	-2.08401e-10	-0.583189
41925053	chr15:41925053:G:C	2.27545e-10	-1.81276	-1.10639	9.07739e-06	-1.81246	-1.0767
41925062	chr15:41925062:A:C	2.55377e-09	-2.08401e-10	-0.501175	9.51338e-05	-2.08401e-10	-0.539664
41925104	chr15:41925104:C:G	8.46032e-10	-1.60594	-2.85769e-10	3.26186e-05	-1.61006	-2.85769e-10
41925271	chr15:41925271:A:G	1.2513e-09	-2.08401e-10	-1.21457	4.81449e-05	-2.08401e-10	-1.22073
41925481	chr15:41925481:T:C	1.78137e-09	-2.08401e-10	-0.861365	7.00956e-05	-2.08401e-10	-0.845088
41925491	chr15:41925491:T:C	2.18193e-09	-2.08401e-10	-0.658537	8.16673e-05	-2.08401e-10	-0.692295
41925512	chr15:41925512:T:C	2.18143e-09	-2.08401e-10	-0.658768	8.16507e-05	-2.08401e-10	-0.692498
41925961	chr15:41925961:C:T	2.5041e-09	-2.08401e-10	-0.520819	0.000100114	-2.08401e-10	-0.488635
41926389	chr15:41926389:C:T	8.27696e-10	-0.498267	-1.12959	2.79211e-05	-0.641733	-1.12383
41926713	chr15:41926713:T:C	2.17914e-09	-2.08401e-10	-0.659816	8.15612e-05	-2.08401e-10	-0.693595
41926804	chr15:41926804:C:T	2.18526e-09	-2.08401e-10	-0.657012	8.17861e-05	-2.08401e-10	-0.690841
41926846	chr15:41926846:C:T	1.95758e-09	-2.08401e-10	-0.767038	7.43827e-05	-2.08401e-10	-0.785725
41927016	chr15:41927016:C:A	1.90464e-09	-0.794455	-2.85769e-10	7.44841e-05	-0.784363	-2.85769e-10
41927018	chr15:41927018:CA:C	1.19858e-09	-2.08401e-10	-1.25761	4.63615e-05	-2.08401e-10	-1.25848
41927542	chr15:41927542:T:C	5.77848e-10	-1.33763	-0.649563	2.1259e-05	-1.39365	-0.644515
41927878	chr15:41927878:T:C	2.5884e-10	-1.53139	-1.2589	8.93652e-06	-1.64761	-1.2572
41928059	chr15:41928059:C:T	6.04736e-10	-0.799459	-1.14225	2.29725e-05	-0.80882	-1.15183
41928418	chr15:41928418:C:T	3.18744e-10	-1.34449	-1.23763	1.18899e-05	-1.39391	-1.22535
41928588	chr15:41928588:A:T	2.18567e-09	-2.08401e-10	-0.656825	8.17865e-05	-2.08401e-10	-0.690836
41928715	chr15:41928715:T:C	1.34891e-09	-2.08401e-10	-1.13945	5.28171e-05	-2.08401e-10	-1.12811
41929076	chr15:41929076:T:C	1.22358e-09	-2.08401e-10	-1.23696	4.76166e-05	-2.08401e-10	-1.23177
41929313	chr15:41929313:A:T	2.01657e-10	-1.83635	-1.20359	7.3728e-06	-1.86861	-1.22854
41929387	chr15:41929387:A:G	2.08576e-09	0.153515	-0.857129	6.57979e-05	-0.0541896	-0.854171
41929476	chr15:41929476:T:C	2.35155e-09	-2.08401e-10	-0.583673	8.782e-05	-2.08401e-10	-0.619659
41929630	chr15:41929630:GGGAAGTTGGTAAAAAAA:G	2.7417e-09	-2.08401e-10	-0.430168	0.000105515	-2.08401e-10	-0.436097
41929640	chr15:41929640:T:TA	1.77043e-09	-2.08401e-10	-0.867521	6.97484e-05	-2.08401e-10	-0.850054
41929772	chr15:41929772:A:G	1.29273e-09	-2.08401e-10	-1.18199	5.05226e-05	-2.08401e-10	-1.17253
41929865	chr15:41929865:C:T	8.44673e-10	-0.395557	-1.212	2.80035e-05	-0.548842	-1.21378
41930191	chr15:41930191:C:T	1.19985e-09	-2.08401e-10	-1.25655	4.63868e-05	-2.08401e-10	-1.25793
41930192	chr15:41930192:A:G	7.326e-10	-0.494097	-1.2558	3.1642e-05	-0.387425	-1.25304
41930429	chr15:41930429:A:ATT	1.50988e-09	-2.08401e-10	-1.02672	5.79822e-05	-2.08401e-10	-1.03481
41930509	chr15:41930509:C:T	1.41701e-09	-2.08401e-10	-1.0902	5.52262e-05	-2.08401e-10	-1.08351
41930997	chr15:41930997:T:C	1.45692e-09	-2.08401e-10	-1.06242	5.73106e-05	-2.08401e-10	-1.04646
41931061	chr15:41931061:A:G	4.60535e-10	-1.00403	-1.21008	1.66716e-05	-1.05536	-1.22588
41931583	chr15:41931583:A:T	3.81079e-10	-1.83401	-0.569488	1.39211e-05	-1.85275	-0.608799
41931605	chr15:41931605:G:A	4.89671e-10	-0.895494	-1.25727	2.32252e-05	-0.693944	-1.25577
41931700	chr15:41931700:G:A	1.32846e-09	-2.08401e-10	-1.15473	5.09324e-05	-2.08401e-10	-1.16445
41931728	chr15:41931728:A:G	2.31157e-10	-1.71307	-1.19033	9.03378e-06	-1.7386	-1.15537
41931985	chr15:41931985:T:C	4.71009e-09	0.575581	-0.464622	0.000163046	0.488333	-0.489246
41932066	chr15:41932066:G:A	6.90356e-10	-1.80929	-2.85769e-10	2.76135e-05	-1.77664	-2.85769e-10
41932334	chr15:41932334:C:T	1.54205e-09	-2.08401e-10	-1.00563	6.08468e-05	-2.08401e-10	-0.986589
41932338	chr15:41932338:C:A	6.87546e-10	-1.81337	-2.85769e-10	2.67251e-05	-1.80935	-2.85769e-10
41932365	chr15:41932365:G:A	5.15116e-10	-1.27037	-0.83174	2.19708e-05	-1.12166	-0.883575
41932478	chr15:41932478:G:T	7.56809e-09	-1.87027	2.45546	0.000319317	-1.86614	2.53738
41932626	chr15:41932626:T:C	5.71747e-10	-1.29204	-0.705765	2.42698e-05	-1.15351	-0.752207
41932676	chr15:41932676:C:T	2.97592e-09	-2.08401e-10	-0.348194	0.00012218	-2.08401e-10	-0.28945
41932810	chr15:41932810:C:T	4.67273e-10	-1.27494	-0.924649	1.98677e-05	-1.13458	-0.97127
41932857	chr15:41932857:T:C	2.8556e-09	-2.08401e-10	-0.389466	0.000108811	-2.08401e-10	-0.405339
41933062	chr15:41933062:G:T	5.14384e-10	-1.3321	-0.771429	2.15014e-05	-1.20019	-0.826638
41933297	chr15:41933297:T:C	1.51115e-09	-2.08401e-10	-1.02588	5.95833e-05	-2.08401e-10	-1.00757
41933561	chr15:41933561:C:T	1.50338e-09	-2.08401e-10	-1.03103	5.92632e-05	-2.08401e-10	-1.01296
41933927	chr15:41933927:G:A	6.50001e-10	-1.20766	-0.661869	2.79418e-05	-1.05429	-0.710538
41934057	chr15:41934057:C:T	9.65765e-09	1.89291	-1.06391	0.000462754	2.07653	-1.03428
41934058	chr15:41934058:G:A	1.0131e-08	0.876852	-2.85769e-10	0.000356204	0.780556	-2.85769e-10
41934101	chr15:41934101:C:G	1.38634e-09	-2.08401e-10	-1.11208	5.26671e-05	-2.08401e-10	-1.13096
41934458	chr15:41934458:G:A	1.37278e-09	-2.08401e-10	-1.12191	5.40203e-05	-2.08401e-10	-1.10559
41934487	chr15:41934487:T:G	2.25895e-09	-2.08401e-10	-0.623845	9.19044e-05	-2.08401e-10	-0.5742
41934491	chr15:41934491:T:C	1.36657e-09	-2.08401e-10	-1.12644	5.19682e-05	-2.08401e-10	-1.14432
41935243	chr15:41935243:T:C	3.77976e-10	-1.67585	-0.735819	1.47537e-05	-1.61535	-0.7881
41935671	chr15:41935671:C:T	3.6402e-10	-1.75081	-0.698482	1.40211e-05	-1.70202	-0.75237
41935823	chr15:41935823:C:T	1.33517e-09	-2.08401e-10	-1.14969	5.11204e-05	-2.08401e-10	-1.16077
41935849	chr15:41935849:C:CA	2.7315e-09	-2.08401e-10	-0.433894	0.000101761	-2.08401e-10	-0.472324
41936028	chr15:41936028:C:T	6.21867e-10	-1.19974	-0.714031	2.66022e-05	-1.05385	-0.760107
41936398	chr15:41936398:C:G	5.38789e-09	-1.86802	2.11343	0.000226087	-1.86005	2.18602
41936440	chr15:41936440:A:T	4.20005e-10	-1.82945	-0.476786	1.75781e-05	-1.80935	-0.418948
41936634	chr15:41936634:C:G	4.9354e-10	-1.40221	-0.742686	2.16015e-05	-1.23346	-0.788723
41936914	chr15:41936914:TCCAGGA:T	2.71027e-09	-2.08401e-10	-0.441699	0.000100968	-2.08401e-10	-0.480146
41937068	chr15:41937068:T:C	1.67168e-09	-2.08401e-10	-0.924918	6.32609e-05	-2.08401e-10	-0.94768
41937372	chr15:41937372:C:T	1.23389e-09	-2.08401e-10	-1.22857	4.76756e-05	-2.08401e-10	-1.23053
41937434	chr15:41937434:C:T	6.44721e-10	-1.15985	-0.717833	2.80021e-05	-0.999033	-0.763637
41937640	chr15:41937640:G:C	9.45287e-09	1.7321	-0.924524	0.000461999	1.91865	-0.878032
41937654	chr15:41937654:C:T	1.98064e-09	0.479639	-1.23496	6.98193e-05	0.384207	-1.23324
41938197	chr15:41938197:T:C	4.77406e-09	-2.08401e-10	0.12445	0.000181054	-2.08401e-10	0.10385
41938378	chr15:41938378:G:A	1.45068e-09	-2.08401e-10	-1.06672	5.71006e-05	-2.08401e-10	-1.05013
41939098	chr15:41939098:G:A	4.62903e-10	-1.84439	-0.364593	1.93871e-05	-1.82719	-0.303149
41939155	chr15:41939155:C:T	1.96958e-09	0.112503	-0.87343	8.68884e-05	0.187573	-0.817897
41940110	chr15:41940110:C:T	7.63708e-09	-1.86873	2.463	0.000317021	-1.87018	2.5342
41940363	chr15:41940363:G:T	1.15363e-08	-2.08401e-10	1.00675	0.000467587	-2.08401e-10	1.05264
41940631	chr15:41940631:G:A	4.06793e-10	-1.85516	-0.483043	1.68917e-05	-1.8418	-0.426321
41940694	chr15:41940694:T:A	8.60392e-09	-2.08401e-10	0.713472	0.00035296	-2.08401e-10	0.771408
41940857	chr15:41940857:G:C	6.52395e-10	-1.86585	-2.85769e-10	2.52685e-05	-1.86539	-2.85769e-10
41940879	chr15:41940879:C:T	2.24059e-10	-1.81694	-1.11765	8.5596e-06	-1.79278	-1.15512
41941013	chr15:41941013:C:T	4.9835e-10	-1.28167	-0.853528	2.1275e-05	-1.1334	-0.904017
41941475	chr15:41941475:T:A	1.47406e-09	-0.1071	-0.943624	6.25558e-05	-0.0285148	-0.930375
41941714	chr15:41941714:C:T	2.19314e-10	-1.82083	-1.13516	8.63374e-06	-1.78675	-1.15252
41942067	chr15:41942067:T:G	4.97811e-10	-1.38076	-0.755527	2.10463e-05	-1.24829	-0.799937
41942216	chr15:41942216:C:T	1.23076e-09	-2.08401e-10	-1.23112	4.74367e-05	-2.08401e-10	-1.23555
41942226	chr15:41942226:T:C	5.03436e-10	-1.36718	-0.757866	2.13067e-05	-1.23373	-0.802197
41942325	chr15:41942325:C:T	2.09188e-10	-1.8059	-1.19736	8.11567e-06	-1.78009	-1.22106
41942417	chr15:41942417:G:GT	5.16564e-10	-1.34282	-0.756483	2.19443e-05	-1.2056	-0.800845
41942455	chr15:41942455:G:A	7.01106e-10	-1.79384	-2.85769e-10	2.64307e-05	-1.82042	-2.85769e-10
41942459	chr15:41942459:C:G	4.91574e-10	-1.37649	-0.772397	2.08069e-05	-1.24358	-0.816086
41942524	chr15:41942524:C:T	2.50317e-09	-2.08401e-10	-0.521187	9.42538e-05	-2.08401e-10	-0.548957
41942626	chr15:41942626:A:G	5.13007e-10	-1.33944	-0.766772	2.18118e-05	-1.20184	-0.810654
41942676	chr15:41942676:T:A	7.99319e-09	1.53055	-0.890708	0.000388829	1.7109	-0.842709
41943118	chr15:41943118:C:T	2.5843e-09	-0.273442	-0.215848	0.000111982	-0.294263	-0.0823513
41944585	chr15:41944585:G:A	1.31478e-09	-2.08401e-10	-1.16508	5.03298e-05	-2.08401e-10	-1.17635
41945205	chr15:41945205:C:G	1.53436e-09	-0.10344	-0.907195	7.09452e-05	0.0314014	-0.864442
41945512	chr15:41945512:C:T	1.69668e-09	-2.08401e-10	-0.910072	6.59567e-05	-2.08401e-10	-0.905949
41945793	chr15:41945793:G:A	1.98239e-09	0.456449	-1.21089	7.07281e-05	0.377787	-1.21389
41945890	chr15:41945890:C:A	3.48128e-09	-0.191346	-2.85769e-10	0.00011607	-0.340754	-2.85769e-10
41945943	chr15:41945943:G:A	2.04911e-10	-1.78448	-1.23944	8.18294e-06	-1.74979	-1.2431
41946007	chr15:41946007:G:A	9.471e-09	-2.08401e-10	0.809488	0.000379658	-2.08401e-10	0.844322
41947090	chr15:41947090:G:A	1.20474e-09	-2.08401e-10	-1.25249	4.67294e-05	-2.08401e-10	-1.25058
41947207	chr15:41947207:T:C	3.20624e-09	0.542859	-0.816506	0.000153279	0.718055	-0.780745
41948006	chr15:41948006:C:T	1.9842e-09	-2.08401e-10	-0.753531	7.90528e-05	-2.08401e-10	-0.724832
41948018	chr15:41948018:AG:A	3.75988e-10	-1.40787	-1.00907	1.64406e-05	-1.26369	-1.03151
41948027	chr15:41948027:C:T	4.407e-09	-2.08401e-10	0.0444478	0.000181344	-2.08401e-10	0.105448
41948078	chr15:41948078:AC:A	3.19841e-09	-2.08401e-10	-0.276094	0.000118767	-2.08401e-10	-0.317785
41948248	chr15:41948248:G:A	1.89265e-10	-1.86518	-1.23818	7.49554e-06	-1.85492	-1.22572
41948272	chr15:41948272:G:A	3.87103e-09	-2.08401e-10	-0.0852254	0.000155281	-2.08401e-10	-0.0497136
41948432	chr15:41948432:A:G	3.01731e-09	-2.08401e-10	-0.334379	0.000121243	-2.08401e-10	-0.297152
41948583	chr15:41948583:T:C	6.64989e-09	0.81326	-0.357406	0.000233947	0.743099	-0.382953
41949377	chr15:41949377:T:A	2.00533e-08	2.09334	-0.533689	0.000667366	1.96703	-0.558636
41950187	chr15:41950187:A:AC	1.47522e-09	-2.08401e-10	-1.04994	5.87253e-05	-2.08401e-10	-1.02208
41950494	chr15:41950494:G:A	1.47642e-09	-2.08401e-10	-1.04912	5.87764e-05	-2.08401e-10	-1.02121
41950530	chr15:41950530:C:T	1.46894e-09	-2.08401e-10	-1.0542	5.84628e-05	-2.08401e-10	-1.02656
41950561	chr15:41950561:C:T	2.65532e-09	-2.08401e-10	-0.46218	9.91458e-05	-2.08401e-10	-0.498356
41950690	chr15:41950690:G:A	8.11442e-09	0.970232	-0.315336	0.00028434	0.896494	-0.341272
41950900	chr15:41950900:G:A	5.41508e-09	0.426195	-0.175754	0.00019235	0.367087	-0.202718
41950980	chr15:41950980:G:A	1.64908e-07	-2.08401e-10	3.66664	0.00718433	-2.08401e-10	3.78471
41951141	chr15:41951141:C:T	1.38764e-09	-2.08401e-10	-1.11114	5.46692e-05	-2.08401e-10	-1.09365
41951799	chr15:41951799:C:T	1.42675e-08	-2.08401e-10	1.21924	0.000573362	-2.08401e-10	1.25657
41952303	chr15:41952303:G:A	8.92838e-09	1.61695	-0.86646	0.00029869	1.45725	-0.852792
41952725	chr15:41952725:C:T	7.24297e-09	0.841882	-0.300597	0.000253316	0.765131	-0.325442
41952761	chr15:41952761:G:A	1.48326e-09	-2.08401e-10	-1.0445	5.9102e-05	-2.08401e-10	-1.01568
41953454	chr15:41953454:G:A	3.49814e-10	-1.27985	-1.20925	1.56489e-05	-1.1216	-1.22295
41953457	chr15:41953457:C:T	1.50667e-09	-2.08401e-10	-1.02884	6.00633e-05	-2.08401e-10	-0.99955
41953521	chr15:41953521:T:A	3.51318e-10	-1.46274	-1.02207	1.21823e-05	-1.63793	-0.957031
41953542	chr15:41953542:T:C	1.52534e-09	-2.08401e-10	-1.01653	6.08527e-05	-2.08401e-10	-0.986492
41954107	chr15:41954107:C:T	1.20896e-09	-2.08401e-10	-1.24899	4.69171e-05	-2.08401e-10	-1.24657
41954132	chr15:41954132:G:C	6.87502e-10	-1.81344	-2.85769e-10	2.64639e-05	-1.81917	-2.85769e-10
41954359	chr15:41954359:T:C	1.50266e-09	-2.08401e-10	-1.03151	5.98929e-05	-2.08401e-10	-1.00239
41954479	chr15:41954479:CTG:C	6.50571e-10	-1.86865	-2.85769e-10	2.55695e-05	-1.85355	-2.85769e-10
41954805	chr15:41954805:T:A	1.4787e-09	-2.08401e-10	-1.04758	5.88788e-05	-2.08401e-10	-1.01947
41954806	chr15:41954806:T:C	1.46467e-08	-2.08401e-10	1.24547	0.000588366	-2.08401e-10	1.2824
41954870	chr15:41954870:T:C	1.19837e-09	-2.08401e-10	-1.25778	4.64304e-05	-2.08401e-10	-1.25699
41955089	chr15:41955089:A:AATCT	1.50699e-09	-2.08401e-10	-1.02863	6.0078e-05	-2.08401e-10	-0.999305
41955274	chr15:41955274:G:C	1.28914e-08	1.11782	-2.85769e-10	0.000459553	1.03531	-2.85769e-10
41955360	chr15:41955360:G:C	1.20526e-09	-2.08401e-10	-1.25206	4.67499e-05	-2.08401e-10	-1.25014
41955377	chr15:41955377:C:T	1.48842e-09	-2.08401e-10	-1.04103	5.92907e-05	-2.08401e-10	-1.0125
41955655	chr15:41955655:C:T	3.63508e-09	-2.08401e-10	-0.148115	0.000134662	-2.08401e-10	-0.192177
41955686	chr15:41955686:G:A	1.55737e-09	-2.08401e-10	-0.995745	6.22059e-05	-2.08401e-10	-0.964498
41956100	chr15:41956100:G:A	1.93195e-09	0.441674	-1.22189	7.79315e-05	0.480981	-1.2201
41956167	chr15:41956167:C:T	3.58299e-09	-2.08401e-10	-0.162549	0.000132785	-2.08401e-10	-0.206215
41956253	chr15:41956253:G:A	1.20158e-09	-2.08401e-10	-1.25511	4.65869e-05	-2.08401e-10	-1.25363
41956317	chr15:41956317:CAGG:C	5.97968e-09	0.913791	-0.564171	0.000205974	0.82074	-0.587936
41956339	chr15:41956339:C:T	1.46805e-09	-2.08401e-10	-1.05481	5.86801e-05	-2.08401e-10	-1.02285
41956516	chr15:41956516:G:A	5.15021e-09	-0.0549386	0.25523	0.000248024	-0.0178374	0.436416
41956628	chr15:41956628:T:C	8.84751e-09	1.03872	-0.297332	0.000324087	0.955674	-0.26961
41956633	chr15:41956633:A:G	1.01978e-08	-2.08401e-10	0.883427	0.000407178	-2.08401e-10	0.914302
41958107	chr15:41958107:A:AGG	5.78665e-09	0.70601	-0.389204	0.000204752	0.639368	-0.412519
41958317	chr15:41958317:T:C	5.16202e-09	0.663835	-0.461254	0.000183031	0.598575	-0.483868
41958353	chr15:41958353:A:G	1.03017e-08	0.380177	0.513387	0.00051565	0.439475	0.711005
41958983	chr15:41958983:C:T	1.20146e-08	-2.08401e-10	1.04738	0.000481341	-2.08401e-10	1.08163
41959433	chr15:41959433:T:A	9.33112e-09	1.26903	-0.474424	0.00032769	1.1937	-0.496584
41959475	chr15:41959475:C:T	2.13501e-10	-1.869	-1.11386	7.93986e-06	-1.87018	-1.15287
41959815	chr15:41959815:C:T	5.6908e-09	0.784282	-0.484178	0.000202571	0.722531	-0.50639
41959892	chr15:41959892:C:T	5.79128e-09	0.731899	-0.414292	0.000204865	0.664663	-0.437263
41959893	chr15:41959893:C:G	3.57121e-09	-2.08401e-10	-0.165843	0.000132216	-2.08401e-10	-0.210508
41959902	chr15:41959902:G:A	1.42356e-09	-2.08401e-10	-1.08559	5.44826e-05	-2.08401e-10	-1.09707
41959958	chr15:41959958:C:T	1.5693e-08	1.74208	-0.42761	0.000522042	1.61265	-0.449852
41959981	chr15:41959981:C:G	1.42245e-08	-2.08401e-10	1.21622	0.000571602	-2.08401e-10	1.25349
41960290	chr15:41960290:C:T	5.99411e-09	0.772778	-0.420748	0.000211936	0.705091	-0.443756
41960387	chr15:41960387:T:C	1.20231e-09	-2.08401e-10	-1.25451	4.65415e-05	-2.08401e-10	-1.2546
41961556	chr15:41961556:T:C	1.10693e-08	-2.08401e-10	0.96543	0.000443446	-2.08401e-10	0.999627
41961758	chr15:41961758:A:G	1.16034e-08	-2.08401e-10	1.01255	0.000464745	-2.08401e-10	1.04654
41961870	chr15:41961870:C:T	4.09152e-10	-1.23651	-1.0959	1.57534e-05	-1.20779	-1.1301
41961897	chr15:41961897:TAAGAG:T	1.11743e-08	-2.08401e-10	0.974874	0.000447454	-2.08401e-10	1.00863
41962245	chr15:41962245:G:A	3.38587e-09	-2.08401e-10	-0.219137	0.000125476	-2.08401e-10	-0.262831
41962516	chr15:41962516:T:C	1.27213e-09	-2.08401e-10	-1.19805	4.95363e-05	-2.08401e-10	-1.19224
41962984	chr15:41962984:T:C	1.20334e-09	-2.08401e-10	-1.25364	4.66687e-05	-2.08401e-10	-1.25188
41962993	chr15:41962993:C:G	1.26688e-09	-2.08401e-10	-1.20219	4.93424e-05	-2.08401e-10	-1.19616
41963790	chr15:41963790:T:G	1.3434e-09	-2.08401e-10	-1.14354	5.12907e-05	-2.08401e-10	-1.15744
41964391	chr15:41964391:T:C	1.22123e-08	1.68718	-0.623482	0.000405819	1.56129	-0.650332
41964769	chr15:41964769:A:AT	2.30341e-10	-1.68972	-1.21722	1.05539e-05	-1.55693	-1.18152
41965076	chr15:41965076:A:T	4.35709e-09	-2.08401e-10	0.0330577	0.000165312	-2.08401e-10	0.0128835
41965731	chr15:41965731:C:T	6.13948e-09	1.4911	-1.11511	0.000210899	1.37394	-1.11751
41966164	chr15:41966164:C:T	1.2011e-09	-2.08401e-10	-1.2555	4.63669e-05	-2.08401e-10	-1.25836
41966756	chr15:41966756:C:A	6.86227e-09	0.855682	-0.368389	0.000241803	0.785147	-0.391971
41966877	chr15:41966877:G:A	3.54683e-09	-2.08401e-10	-0.172693	0.00013133	-2.08401e-10	-0.217231
41967188	chr15:41967188:C:T	4.39099e-09	-2.08401e-10	0.0408089	0.000166671	-2.08401e-10	0.0210756
41968111	chr15:41968111:T:C	4.33835e-09	-2.08401e-10	0.0287485	0.000174306	-2.08401e-10	0.0658654
41968258	chr15:41968258:A:G	8.38825e-09	0.841412	-0.153326	0.000308488	0.76108	-0.124345
41968732	chr15:41968732:G:A	1.5671e-09	-2.08401e-10	-0.989521	6.06033e-05	-2.08401e-10	-0.990599
41969049	chr15:41969049:G:A	3.04115e-09	-2.08401e-10	-0.326511	0.000113063	-2.08401e-10	-0.367005
41969539	chr15:41969539:T:G	1.50118e-09	-2.08401e-10	-1.03249	5.98887e-05	-2.08401e-10	-1.00246
41969583	chr15:41969583:G:A	9.50719e-09	0.769202	0.0440995	0.000350441	0.688612	0.0756339
41969653	chr15:41969653:C:A	2.31449e-10	-1.76132	-1.14083	9.32278e-06	-1.691	-1.17149
41970649	chr15:41970649:G:A	2.49759e-10	-1.8219	-1.0041	9.06697e-06	-1.8457	-1.04461
41970837	chr15:41970837:C:T	2.52012e-08	-2.08401e-10	1.78815	0.00101021	-2.08401e-10	1.82297
41971169	chr15:41971169:T:G	2.67795e-09	-2.08401e-10	-0.453696	9.98371e-05	-2.08401e-10	-0.491408
41971757	chr15:41971757:T:G	1.23978e-09	-2.08401e-10	-1.22381	4.82277e-05	-2.08401e-10	-1.21901
41971937	chr15:41971937:C:T	7.26689e-10	-1.758	-2.85769e-10	2.90253e-05	-1.72678	-2.85769e-10
41972233	chr15:41972233:A:G	1.22158e-08	1.27417	-0.210189	0.000404061	1.14409	-0.237471
41972754	chr15:41972754:G:A	1.47706e-09	-1.04869	-2.85769e-10	5.55961e-05	-1.07683	-2.85769e-10
41973313	chr15:41973313:T:TG	2.51678e-09	0.727334	-1.2431	8.96751e-05	0.646121	-1.24488
41973356	chr15:41973356:C:T	3.08518e-09	-2.08401e-10	-0.312135	0.000114706	-2.08401e-10	-0.352577
41973388	chr15:41973388:G:A	1.26381e-08	1.17194	-0.0739772	0.000459564	1.07394	-0.0386105
41974064	chr15:41974064:T:A	3.32549e-09	0.0678891	-0.305018	0.000117914	0.00747285	-0.332467
41974368	chr15:41974368:G:A	2.58283e-09	-2.08401e-10	-0.489862	9.64047e-05	-2.08401e-10	-0.526393
41974484	chr15:41974484:G:A	1.27296e-09	-2.08401e-10	-1.1974	4.94568e-05	-2.08401e-10	-1.19385
41974756	chr15:41974756:C:A	6.29986e-09	0.811265	-0.409484	0.000221151	0.736226	-0.432328
41974935	chr15:41974935:A:C	1.25266e-09	-2.08401e-10	-1.21348	4.87516e-05	-2.08401e-10	-1.20821
41975154	chr15:41975154:C:T	5.56437e-09	0.277637	-2.85769e-10	0.00019997	0.203221	-2.85769e-10
41975341	chr15:41975341:A:G	8.08782e-09	0.651613	-2.85769e-10	0.000247331	0.415779	-2.85769e-10
41975446	chr15:41975446:G:A	2.55851e-09	-2.08401e-10	-0.499323	9.50303e-05	-2.08401e-10	-0.540752
41976274	chr15:41976274:T:C	2.39209e-10	-1.80073	-1.06844	9.60667e-06	-1.73947	-1.09302
41976631	chr15:41976631:C:G	3.98489e-09	0.119846	-0.176082	0.000141135	0.0561586	-0.20139
41977093	chr15:41977093:A:C	2.66732e-09	0.205287	-0.66296	9.42448e-05	0.134452	-0.683504
41977272	chr15:41977272:A:T	1.28781e-09	-2.08401e-10	-1.1858	5.01928e-05	-2.08401e-10	-1.17908
41977809	chr15:41977809:T:A	1.888e-09	-2.08401e-10	-0.803227	7.12045e-05	-2.08401e-10	-0.829392
41977861	chr15:41977861:T:C	1.46199e-09	-0.942484	-0.116467	5.59528e-05	-1.06783	-0.00261125
41978076	chr15:41978076:C:T	3.26487e-09	0.753113	-1.00864	0.000117328	0.674897	-1.00487
41978444	chr15:41978444:T:A	1.20643e-09	-2.08401e-10	-1.25108	4.67811e-05	-2.08401e-10	-1.24947
41978499	chr15:41978499:C:T	3.88191e-09	0.581778	-0.664198	0.000230811	1.05396	-0.707307
41978532	chr15:41978532:C:T	2.82019e-09	-0.397746	-0.0041953	0.000135451	-0.156958	-0.0293803
41978715	chr15:41978715:G:A	4.02552e-09	-2.08401e-10	-0.0460915	0.000163202	-2.08401e-10	4.24502e-05
41978944	chr15:41978944:A:G	1.26729e-09	-2.08401e-10	-1.20187	4.84344e-05	-2.08401e-10	-1.21474
41979019	chr15:41979019:A:G	1.27622e-09	-1.19485	-2.85769e-10	4.41497e-05	-1.30736	-2.85769e-10
41979633	chr15:41979633:C:A	5.23356e-08	-2.08401e-10	2.51893	0.00226351	-2.08401e-10	2.62972
41980049	chr15:41980049:T:C	1.23145e-09	-0.503834	-0.726717	4.44096e-05	-0.584539	-0.716954
41980168	chr15:41980168:GA:G	3.09001e-10	-1.35455	-1.25861	1.46547e-05	-1.15147	-1.25872
41980513	chr15:41980513:G:T	2.3647e-10	-1.85969	-1.02099	9.84581e-06	-1.82267	-0.985229
41981061	chr15:41981061:G:C	3.79949e-10	-1.31898	-1.08748	1.79881e-05	-1.11414	-1.0911
41982263	chr15:41982263:G:A	1.26244e-09	-0.529336	-0.676361	4.43873e-05	-0.635991	-0.666004
41982338	chr15:41982338:T:G	2.21814e-09	-2.08401e-10	-0.642079	8.33364e-05	-2.08401e-10	-0.672062
41982520	chr15:41982520:G:C	1.30881e-09	-0.489238	-0.680393	4.59421e-05	-0.597495	-0.670072
41982861	chr15:41982861:C:T	1.34088e-09	-2.08401e-10	-1.14542	5.23394e-05	-2.08401e-10	-1.1372
41982866	chr15:41982866:A:G	1.84621e-10	-1.87039	-1.25781	7.24528e-06	-1.85586	-1.25874
41983270	chr15:41983270:C:A	2.5047e-09	-1.7068	1.18622	0.000115554	-1.75048	1.40527
41983743	chr15:41983743:C:T	1.29221e-09	-2.08401e-10	-1.1824	5.02681e-05	-2.08401e-10	-1.17758
41983978	chr15:41983978:T:C	2.98696e-10	-1.85926	-0.78782	1.31625e-05	-1.81581	-0.701766
41984605	chr15:41984605:G:A	1.38277e-09	-2.08401e-10	-1.11466	5.41478e-05	-2.08401e-10	-1.10323
41984671	chr15:41984671:G:A	1.22599e-09	-2.08401e-10	-1.235	4.77073e-05	-2.08401e-10	-1.22986
41985735	chr15:41985735:T:C	5.93472e-10	-1.81368	-0.146828	2.51349e-05	-1.86062	-0.0100665
41985964	chr15:41985964:C:T	4.00247e-08	-2.08401e-10	2.25075	0.00172746	-2.08401e-10	2.35946
41986085	chr15:41986085:G:A	3.09677e-09	-2.08401e-10	-0.308386	0.000123825	-2.08401e-10	-0.276078
41986821	chr15:41986821:C:G	1.63807e-09	-2.08401e-10	-0.94523	6.40882e-05	-2.08401e-10	-0.934688
41987151	chr15:41987151:G:T	3.21669e-08	-2.08401e-10	2.03219	0.00138381	-2.08401e-10	2.13765
41987965	chr15:41987965:G:A	1.58727e-09	-2.08401e-10	-0.97673	6.20218e-05	-2.08401e-10	-0.967461
41988569	chr15:41988569:C:T	6.50331e-10	-1.86902	-2.85769e-10	2.52268e-05	-1.86704	-2.85769e-10
41988790	chr15:41988790:G:A	7.39922e-10	-1.56721	-0.172745	2.99331e-05	-1.45339	-0.242588
41988892	chr15:41988892:A:G	1.43876e-09	-2.08401e-10	-1.07497	5.5287e-05	-2.08401e-10	-1.08241
41989521	chr15:41989521:G:A	2.57827e-10	-1.85355	-0.940665	1.09186e-05	-1.81196	-0.892521
41989861	chr15:41989861:A:G	2.77651e-09	-2.08401e-10	-0.417551	0.000111085	-2.08401e-10	-0.384648
41990044	chr15:41990044:G:A	2.8504e-09	-1.61782	1.22654	9.35251e-05	-1.68723	1.13051
41990170	chr15:41990170:G:A	1.64326e-09	-2.08401e-10	-0.942063	6.51718e-05	-2.08401e-10	-0.917921
41990658	chr15:41990658:A:G	1.2007e-09	-2.08401e-10	-1.25584	4.66146e-05	-2.08401e-10	-1.25303
41990669	chr15:41990669:A:G	1.31646e-09	-2.08401e-10	-1.1638	5.15428e-05	-2.08401e-10	-1.15254
41990692	chr15:41990692:C:G	2.71659e-10	-1.48823	-1.25372	9.72752e-06	-1.56319	-1.2568
41990994	chr15:41990994:T:C	1.04277e-09	-0.67773	-0.719138	3.09128e-05	-0.918918	-0.74486
41991079	chr15:41991079:T:A	6.63121e-09	0.453041	-2.85769e-10	0.000305893	0.628288	-2.85769e-10
41991850	chr15:41991850:C:T	1.22066e-09	-0.481437	-0.75792	3.54768e-05	-0.743672	-0.782397
41992061	chr15:41992061:C:T	1.29304e-09	-2.08401e-10	-1.18175	4.95901e-05	-2.08401e-10	-1.19116
41992076	chr15:41992076:A:G	1.20053e-09	-0.621119	-0.634868	3.53143e-05	-0.868652	-0.662009
41992153	chr15:41992153:T:C	6.64513e-10	-0.625551	-1.2219	2.01532e-05	-0.880628	-1.21096
41992301	chr15:41992301:G:A	1.26321e-09	-2.08401e-10	-1.20509	4.91523e-05	-2.08401e-10	-1.20002
41992408	chr15:41992408:T:C	1.16983e-09	-0.622448	-0.659438	3.45193e-05	-0.866752	-0.686677
41992447	chr15:41992447:G:A	4.99641e-09	-2.08401e-10	0.169973	0.000213919	-2.08401e-10	0.270648
41992602	chr15:41992602:C:T	1.20613e-09	-2.08401e-10	-1.25133	4.71523e-05	-2.08401e-10	-1.24156
41992669	chr15:41992669:CCT:C	1.56111e-09	-0.261657	-0.731689	4.46388e-05	-0.538749	-0.757597
41992671	chr15:41992671:T:G	2.6143e-09	-2.08401e-10	-0.477749	0.000108194	-2.08401e-10	-0.411026
41992726	chr15:41992726:C:T	1.04411e-09	-0.682197	-0.713384	3.10323e-05	-0.921156	-0.738763
41992986	chr15:41992986:G:A	2.17888e-09	-2.08401e-10	-0.659934	8.30653e-05	-2.08401e-10	-0.675321
41993297	chr15:41993297:G:A	3.15032e-10	-1.43329	-1.16054	1.28351e-05	-1.35857	-1.1842
41993473	chr15:41993473:C:A	1.21816e-09	-2.08401e-10	-1.24141	4.69068e-05	-2.08401e-10	-1.24679
41994396	chr15:41994396:C:T	9.65353e-10	-1.47401	-2.85769e-10	4.02144e-05	-1.40072	-2.85769e-10
41994519	chr15:41994519:TTA:T	1.55536e-09	-2.08401e-10	-0.997039	5.9527e-05	-2.08401e-10	-1.00852
41994573	chr15:41994573:A:G	4.80507e-10	-1.26042	-0.911238	1.49094e-05	-1.4573	-0.935659
41995085	chr15:41995085:A:T	1.28451e-09	-2.08401e-10	-1.18837	4.8999e-05	-2.08401e-10	-1.20315
41995108	chr15:41995108:G:A	1.76422e-09	-2.08401e-10	-0.871038	6.6314e-05	-2.08401e-10	-0.900548
41995161	chr15:41995161:G:A	1.22635e-09	-2.08401e-10	-1.2347	4.76596e-05	-2.08401e-10	-1.23086
41995172	chr15:41995172:A:G	1.29236e-09	-2.08401e-10	-1.18227	4.9265e-05	-2.08401e-10	-1.19773
41995380	chr15:41995380:G:A	2.81275e-10	-1.84882	-0.858352	1.12958e-05	-1.87036	-0.800154
41995408	chr15:41995408:T:C	2.48098e-10	-1.7588	-1.07388	9.41178e-06	-1.74819	-1.10479
41995578	chr15:41995578:A:G	1.19924e-09	-2.08401e-10	-1.25706	4.63546e-05	-2.08401e-10	-1.25863
41995789	chr15:41995789:T:C	3.38571e-09	-0.542911	0.323729	9.13078e-05	-1.01028	0.429569
41996144	chr15:41996144:C:T	1.43942e-09	-2.08401e-10	-1.07451	5.66261e-05	-2.08401e-10	-1.05848
41996159	chr15:41996159:C:A	1.2249e-09	-2.08401e-10	-1.23589	4.71998e-05	-2.08401e-10	-1.24056
41996173	chr15:41996173:C:T	2.37665e-09	-2.08401e-10	-0.573054	9.57979e-05	-2.08401e-10	-0.532707
41996621	chr15:41996621:C:T	2.15809e-09	-2.08401e-10	-0.669523	8.35879e-05	-2.08401e-10	-0.669049
41996632	chr15:41996632:C:T	1.2698e-09	-2.08401e-10	-1.19989	4.88794e-05	-2.08401e-10	-1.20559
41996645	chr15:41996645:G:T	1.29257e-09	-2.08401e-10	-1.18212	5.03531e-05	-2.08401e-10	-1.17589
41996825	chr15:41996825:T:G	1.84399e-09	-2.08401e-10	-0.826814	6.91987e-05	-2.08401e-10	-0.857967
41997127	chr15:41997127:G:A	1.19966e-09	-2.08401e-10	-1.25671	4.63621e-05	-2.08401e-10	-1.25846
41997324	chr15:41997324:C:T	5.02381e-09	-0.379417	0.55486	0.000126183	-0.872008	0.614793
41997477	chr15:41997477:C:T	3.73566e-09	-0.373179	0.252357	9.69297e-05	-0.875461	0.354499
41997645	chr15:41997645:G:A	1.77921e-09	-2.08401e-10	-0.862577	6.68484e-05	-2.08401e-10	-0.892521
41997783	chr15:41997783:T:C	2.0609e-09	-2.08401e-10	-0.715602	7.52016e-05	-2.08401e-10	-0.774775
41997830	chr15:41997830:T:C	1.0991e-09	-1.51592	0.171659	3.2849e-05	-1.6446	0.0415722
41997883	chr15:41997883:A:C	1.77921e-09	-2.08401e-10	-0.862577	6.68484e-05	-2.08401e-10	-0.892521
41997999	chr15:41997999:C:T	4.08231e-10	-1.8304	-0.504264	1.77446e-05	-1.84232	-0.376553
41998155	chr15:41998155:C:T	1.19903e-09	-2.08401e-10	-1.25723	4.65239e-05	-2.08401e-10	-1.25498
41998357	chr15:41998357:C:T	1.3312e-09	-2.08401e-10	-1.15266	5.09818e-05	-2.08401e-10	-1.16348
41998507	chr15:41998507:G:A	1.79995e-09	-0.351411	-0.499575	4.63236e-05	-0.854993	-0.404304
41998870	chr15:41998870:C:T	1.94678e-10	-1.85784	-1.21731	7.47999e-06	-1.86895	-1.21377
41998982	chr15:41998982:A:G	1.91719e-09	-2.08401e-10	-0.787885	7.32633e-05	-2.08401e-10	-0.800888
41999375	chr15:41999375:C:T	1.80573e-09	-2.08401e-10	-0.847784	6.78039e-05	-2.08401e-10	-0.878328
41999674	chr15:41999674:C:T	1.27073e-09	-2.08401e-10	-1.19916	4.94646e-05	-2.08401e-10	-1.19369
41999824	chr15:41999824:C:T	1.85849e-09	-2.08401e-10	-0.818982	6.97236e-05	-2.08401e-10	-0.850409
41999850	chr15:41999850:C:A	2.14773e-09	-2.08401e-10	-0.674333	8.01449e-05	-2.08401e-10	-0.711112
41999872	chr15:41999872:C:T	2.8445e-10	-1.44517	-1.25078	1.0423e-05	-1.50333	-1.2476
42000062	chr15:42000062:T:C	1.81609e-09	-2.08401e-10	-0.84206	6.81733e-05	-2.08401e-10	-0.872895
42000319	chr15:42000319:C:A	1.20819e-09	-1.53235	0.282728	3.60761e-05	-1.65719	0.147868
42000334	chr15:42000334:T:C	1.27937e-09	-2.08401e-10	-1.19238	4.97819e-05	-2.08401e-10	-1.1873
42000335	chr15:42000335:G:A	2.4925e-09	-2.08401e-10	-0.525461	9.2598e-05	-2.08401e-10	-0.566681
42000575	chr15:42000575:A:C	1.57294e-09	-2.08401e-10	-0.985802	5.94062e-05	-2.08401e-10	-1.01055
42000606	chr15:42000606:C:T	1.57618e-09	-2.08401e-10	-0.983744	5.95224e-05	-2.08401e-10	-1.0086
42000694	chr15:42000694:T:G	1.20252e-09	-2.08401e-10	-1.25433	4.67477e-05	-2.08401e-10	-1.25018
42000712	chr15:42000712:A:G	1.58584e-09	-2.08401e-10	-0.97763	5.98676e-05	-2.08401e-10	-1.00281
42000810	chr15:42000810:G:A	7.218e-10	-1.76475	-2.85769e-10	2.74833e-05	-1.78137	-2.85769e-10
42000816	chr15:42000816:T:C	1.91719e-09	-2.08401e-10	-0.787885	7.32633e-05	-2.08401e-10	-0.800888
42000840	chr15:42000840:C:T	1.20175e-09	-2.08401e-10	-1.25497	4.6407e-05	-2.08401e-10	-1.2575
42000879	chr15:42000879:G:T	2.0189e-10	-1.86493	-1.17386	7.68159e-06	-1.87027	-1.18585
42000891	chr15:42000891:G:A	3.02135e-09	-2.08401e-10	-0.333043	0.000120866	-2.08401e-10	-0.300268
42000905	chr15:42000905:C:T	1.20175e-09	-2.08401e-10	-1.25497	4.6407e-05	-2.08401e-10	-1.2575
42001131	chr15:42001131:T:C	1.44966e-08	-2.08401e-10	1.23517	0.000635255	-2.08401e-10	1.35908
42001193	chr15:42001193:G:A	2.20437e-09	-2.08401e-10	-0.648305	8.21558e-05	-2.08401e-10	-0.68633
42001440	chr15:42001440:G:T	1.91719e-09	-2.08401e-10	-0.787885	7.32633e-05	-2.08401e-10	-0.800888
42001443	chr15:42001443:C:T	1.31748e-09	-2.08401e-10	-1.16303	5.15853e-05	-2.08401e-10	-1.15171
42001680	chr15:42001680:C:G	2.09339e-10	-1.7787	-1.22384	8.58426e-06	-1.72276	-1.22226
42001920	chr15:42001920:C:T	1.28045e-09	-2.08401e-10	-1.19153	4.8837e-05	-2.08401e-10	-1.20646
42002062	chr15:42002062:T:C	2.0384e-09	-2.08401e-10	-0.72658	7.49236e-05	-2.08401e-10	-0.77848
42002089	chr15:42002089:C:T	2.16379e-09	-2.08401e-10	-0.666887	8.0359e-05	-2.08401e-10	-0.708444
42002118	chr15:42002118:T:C	1.48381e-09	-2.08401e-10	-1.04413	5.81784e-05	-2.08401e-10	-1.03143
42002674	chr15:42002674:C:T	1.47031e-09	-2.08401e-10	-1.05327	5.7881e-05	-2.08401e-10	-1.03656
42002753	chr15:42002753:T:C	1.20587e-09	-2.08401e-10	-1.25155	4.68774e-05	-2.08401e-10	-1.24741
42003121	chr15:42003121:A:G	1.26878e-09	-0.506087	-0.694606	3.18512e-05	-1.02184	-0.612034
42003257	chr15:42003257:T:C	1.19712e-09	-2.08401e-10	-1.25883	4.63707e-05	-2.08401e-10	-1.25828
42003366	chr15:42003366:C:T	1.93862e-10	-1.86133	-1.21803	7.46977e-06	-1.86991	-1.21417
42003420	chr15:42003420:A:C	2.05791e-10	-1.80409	-1.21555	8.12256e-06	-1.79265	-1.20765
42003521	chr15:42003521:T:C	2.74951e-09	-2.08401e-10	-0.427324	0.000104752	-2.08401e-10	-0.443348
42003678	chr15:42003678:G:A	1.09019e-09	-0.715214	-0.637177	2.87186e-05	-1.18662	-0.55078
42003688	chr15:42003688:C:T	3.49469e-09	-2.08401e-10	-0.187502	0.000145026	-2.08401e-10	-0.118037
42003768	chr15:42003768:T:C	1.1601e-09	-0.655015	-0.635223	3.01747e-05	-1.13919	-0.548754
42003877	chr15:42003877:T:TCC	4.6261e-09	-1.85136	1.94433	0.000147824	-1.847	1.74808
42004582	chr15:42004582:C:A	3.18381e-10	-1.38455	-1.1987	1.16974e-05	-1.44472	-1.19086
42004754	chr15:42004754:C:A	1.20543e-09	-2.08401e-10	-1.25191	4.69677e-05	-2.08401e-10	-1.24549
42004758	chr15:42004758:T:C	1.19726e-09	-2.08401e-10	-1.25871	4.63947e-05	-2.08401e-10	-1.25776
42005397	chr15:42005397:G:A	9.85278e-10	-0.204575	-1.249	2.3254e-05	-0.707288	-1.24118
42005628	chr15:42005628:C:T	1.82798e-08	0.744772	0.72228	0.000392469	0.049782	0.827728
42005690	chr15:42005690:A:G	1.79106e-08	0.744055	0.702593	0.000384861	0.0502601	0.807674
42005707	chr15:42005707:C:T	5.789e-09	-2.08401e-10	0.317213	0.000247151	-2.08401e-10	0.41505
42005726	chr15:42005726:T:C	1.00609e-09	-0.184996	-1.24768	2.36796e-05	-0.690943	-1.23939
42005835	chr15:42005835:T:A	9.66434e-10	-0.223354	-1.24953	2.28744e-05	-0.723033	-1.24189
42005879	chr15:42005879:C:T	1.34227e-09	-2.08401e-10	-1.14438	5.17465e-05	-2.08401e-10	-1.14859
42005880	chr15:42005880:A:G	9.92262e-10	-0.198857	-1.24766	2.33922e-05	-0.703179	-1.23937
42005928	chr15:42005928:A:G	1.88345e-09	-2.08401e-10	-0.805641	7.29394e-05	-2.08401e-10	-0.805319
42005935	chr15:42005935:A:G	1.96772e-09	-2.08401e-10	-0.761873	7.51975e-05	-2.08401e-10	-0.774831
42007043	chr15:42007043:C:T	2.98879e-10	-1.49671	-1.14976	1.13931e-05	-1.517	-1.14494
42007220	chr15:42007220:G:A	8.1496e-10	-0.414935	-1.22843	2.01581e-05	-0.876022	-1.21532
42007424	chr15:42007424:C:T	1.56922e-09	-2.08401e-10	-0.988167	6.36508e-05	-2.08401e-10	-0.941536
42007905	chr15:42007905:G:A	3.36383e-09	-2.08401e-10	-0.225666	0.000124083	-2.08401e-10	-0.274
42008104	chr15:42008104:C:T	1.4456e-09	-1.07022	-2.85769e-10	4.9911e-05	-1.18471	-2.85769e-10
42008105	chr15:42008105:G:A	2.55718e-10	-1.81894	-0.983489	1.03792e-05	-1.8213	-0.933846
42008340	chr15:42008340:G:A	9.98786e-10	-0.215575	-1.22439	2.54271e-05	-0.651443	-1.20769
42008583	chr15:42008583:AC:A	1.69559e-09	-2.08401e-10	-0.910716	6.56899e-05	-2.08401e-10	-0.910003
42008688	chr15:42008688:G:A	9.73816e-10	-0.690543	-0.774737	2.93545e-05	-0.964696	-0.750806
42008749	chr15:42008749:T:A	2.24641e-09	-2.08401e-10	-0.629411	9.09117e-05	-2.08401e-10	-0.585059
42009136	chr15:42009136:T:C	4.73246e-10	-1.86993	-0.316952	1.86819e-05	-1.86976	-0.297638
42009299	chr15:42009299:T:C	1.17949e-09	-0.643578	-0.630082	3.55277e-05	-0.928702	-0.595935
42009598	chr15:42009598:C:A	1.2124e-09	-2.08401e-10	-1.24614	4.68087e-05	-2.08401e-10	-1.24888
42009661	chr15:42009661:T:C	1.36837e-09	-0.491643	-0.633481	4.05377e-05	-0.792769	-0.599947
42009696	chr15:42009696:A:G	6.84701e-09	-2.08401e-10	0.485065	0.000291133	-2.08401e-10	0.578831
42009921	chr15:42009921:T:C	4.7496e-09	0.317317	-0.198002	0.000112435	-0.250149	-0.122422
42010235	chr15:42010235:A:G	1.36549e-09	-0.534306	-0.592924	4.07114e-05	-0.827411	-0.56103
42010322	chr15:42010322:C:T	2.02299e-10	-1.79675	-1.24	7.78204e-06	-1.806	-1.23713
42010508	chr15:42010508:G:A	1.22415e-09	-0.522589	-0.713913	3.63507e-05	-0.81715	-0.684584
42010553	chr15:42010553:G:A	1.12163e-09	-0.124161	-1.19981	2.84615e-05	-0.552823	-1.19357
42010657	chr15:42010657:T:C	1.02578e-09	-0.206676	-1.20662	2.62724e-05	-0.625656	-1.20077
42010666	chr15:42010666:T:C	2.24413e-09	-2.08401e-10	-0.630427	8.39305e-05	-2.08401e-10	-0.664959
42010851	chr15:42010851:A:G	4.73084e-09	0.115356	-2.85769e-10	0.000113945	-0.359233	-2.85769e-10
42011288	chr15:42011288:G:A	1.17941e-09	-0.566162	-0.707574	3.52186e-05	-0.855562	-0.677813
42011456	chr15:42011456:T:C	9.60156e-10	-0.722524	-0.756882	2.89977e-05	-0.999211	-0.728522
42011487	chr15:42011487:C:T	1.13018e-09	-0.0931156	-1.22325	2.84763e-05	-0.5275	-1.21838
42011539	chr15:42011539:T:G	1.67919e-08	-2.08401e-10	1.38215	0.000698567	-2.08401e-10	1.45408
42011591	chr15:42011591:G:A	1.16293e-08	-2.08401e-10	1.01478	0.00050365	-2.08401e-10	1.12693
42011662	chr15:42011662:C:T	2.59079e-09	-2.08401e-10	-0.486782	9.96538e-05	-2.08401e-10	-0.493246
42011805	chr15:42011805:G:A	4.42104e-10	-1.80905	-0.445911	1.78264e-05	-1.81907	-0.395198
42011917	chr15:42011917:T:C	1.70005e-09	-2.08401e-10	-0.908089	6.50808e-05	-2.08401e-10	-0.919319
42012360	chr15:42012360:C:G	1.04666e-09	-0.177534	-1.21561	2.72222e-05	-0.558214	-1.2327
42012446	chr15:42012446:T:C	1.65233e-09	-2.08401e-10	-0.936559	6.28565e-05	-2.08401e-10	-0.954093
42012500	chr15:42012500:C:G	4.70709e-09	0.110323	-2.85769e-10	0.000214469	0.273216	-2.85769e-10
42012707	chr15:42012707:T:C	1.07459e-08	-2.08401e-10	0.935774	0.000445636	-2.08401e-10	1.00455
42012920	chr15:42012920:T:C	2.06294e-09	-2.08401e-10	-0.714615	8.1783e-05	-2.08401e-10	-0.690879
42013184	chr15:42013184:C:T	2.61544e-10	-1.5274	-1.2525	8.37398e-06	-1.71262	-1.2572
42013286	chr15:42013286:C:T	1.697e-09	-2.08401e-10	-0.909882	6.71842e-05	-2.08401e-10	-0.88751
42013500	chr15:42013500:C:A	7.83975e-10	-1.56459	-0.117533	3.23131e-05	-1.54303	-0.0764392
42013528	chr15:42013528:G:A	2.69745e-10	-1.49063	-1.2584	1.03816e-05	-1.50026	-1.25465
42013571	chr15:42013571:G:A	5.29163e-10	-1.26123	-0.813971	1.9378e-05	-1.27063	-0.860182
42013579	chr15:42013579:G:C	2.17006e-09	-2.08401e-10	-0.663991	8.12778e-05	-2.08401e-10	-0.697075
42013654	chr15:42013654:A:AGAG	4.92425e-10	-1.21433	-0.932833	1.85927e-05	-1.21957	-0.952609
42013699	chr15:42013699:C:T	1.3463e-09	-2.08401e-10	-1.14139	5.37598e-05	-2.08401e-10	-1.11042
42013800	chr15:42013800:T:C	7.08763e-10	-1.40824	-0.374737	2.87081e-05	-1.39918	-0.338584
42013809	chr15:42013809:AT:A	7.46081e-10	-1.85859	0.126921	2.64293e-05	-1.85984	0.0393644
42013817	chr15:42013817:G:A	5.56389e-10	-1.633	-0.392031	2.22705e-05	-1.63262	-0.359069
42013837	chr15:42013837:G:A	1.73772e-09	-2.08401e-10	-0.88617	6.90139e-05	-2.08401e-10	-0.86064
42014173	chr15:42014173:T:C	5.44072e-10	-1.633	-0.414418	2.18455e-05	-1.6293	-0.381649
42014188	chr15:42014188:G:A	1.07702e-09	-1.8688	0.504246	3.91479e-05	-1.86825	0.440647
42014808	chr15:42014808:C:T	2.62721e-10	-1.84856	-0.926849	1.06878e-05	-1.833	-0.892841
42014903	chr15:42014903:G:A	2.65005e-10	-1.85076	-0.915991	1.07798e-05	-1.83582	-0.881454
42014904	chr15:42014904:G:A	2.65162e-10	-1.85017	-0.915991	1.07882e-05	-1.83505	-0.881454
42015469	chr15:42015469:G:A	5.68063e-10	-1.04922	-0.955054	1.76722e-05	-1.2441	-0.978856
42015585	chr15:42015585:G:T	1.86876e-10	-1.86369	-1.25236	7.39664e-06	-1.85096	-1.24296
42015595	chr15:42015595:A:G	6.47677e-10	-1.86837	-0.00474309	2.19345e-05	-1.86901	-0.137874
42015701	chr15:42015701:C:T	1.86612e-10	-1.86442	-1.25305	7.3795e-06	-1.85222	-1.24403
42015794	chr15:42015794:T:G	2.1318e-09	-2.08401e-10	-0.681779	8.66936e-05	-2.08401e-10	-0.632568
42015818	chr15:42015818:A:C	1.21396e-09	-2.08401e-10	-1.24486	4.69202e-05	-2.08401e-10	-1.2465
42015867	chr15:42015867:A:G	3.79955e-10	-1.37973	-1.02672	1.54636e-05	-1.35845	-0.998008
42016392	chr15:42016392:G:C	1.22434e-09	-2.08401e-10	-1.23635	4.75677e-05	-2.08401e-10	-1.23279
42016468	chr15:42016468:G:T	7.77993e-10	-1.68978	-2.85769e-10	2.90913e-05	-1.72451	-2.85769e-10
42016525	chr15:42016525:C:T	3.52652e-10	-1.34897	-1.13205	1.36539e-05	-1.37574	-1.10518
42016666	chr15:42016666:A:G	3.59418e-10	-1.32498	-1.13703	1.3899e-05	-1.35247	-1.11066
42016734	chr15:42016734:G:A	1.23344e-09	-2.08401e-10	-1.22894	4.80368e-05	-2.08401e-10	-1.22298
42016767	chr15:42016767:C:T	3.57704e-10	-1.34878	-1.11801	1.38624e-05	-1.37614	-1.08964
42016919	chr15:42016919:A:G	4.33691e-10	-1.03388	-1.24029	1.68017e-05	-1.03199	-1.24148
42017368	chr15:42017368:C:T	3.21787e-10	-1.454	-1.11861	1.25558e-05	-1.47695	-1.08781
42017418	chr15:42017418:G:A	2.12468e-10	-1.87029	-1.11742	8.48462e-06	-1.86811	-1.08858
42017490	chr15:42017490:C:T	1.46881e-09	-2.08401e-10	-1.05429	5.8729e-05	-2.08401e-10	-1.02202
42017508	chr15:42017508:C:T	1.53826e-09	-2.08401e-10	-1.00809	5.87843e-05	-2.08401e-10	-1.02107
42017546	chr15:42017546:T:C	1.93359e-10	-1.86962	-1.21233	7.47271e-06	-1.86923	-1.21446
42017651	chr15:42017651:T:C	1.2879e-09	-2.08401e-10	-1.18573	5.03761e-05	-2.08401e-10	-1.17543
42017733	chr15:42017733:C:G	1.20533e-09	-2.08401e-10	-1.252	4.65659e-05	-2.08401e-10	-1.25408
42017874	chr15:42017874:T:C	1.53792e-09	-2.08401e-10	-1.00832	5.87717e-05	-2.08401e-10	-1.02129
42018038	chr15:42018038:G:A	1.37122e-09	-2.08401e-10	-1.12305	5.39939e-05	-2.08401e-10	-1.10608
42018109	chr15:42018109:G:A	6.69014e-10	-0.591925	-1.24877	1.99973e-05	-0.84945	-1.2499
42018329	chr15:42018329:T:C	3.31892e-10	-1.43302	-1.10867	1.29554e-05	-1.45663	-1.07681
42018507	chr15:42018507:A:G	6.29122e-10	-0.992516	-0.90966	2.55438e-05	-0.996015	-0.858538
42018575	chr15:42018575:T:C	2.18773e-09	-2.08401e-10	-0.655884	8.32742e-05	-2.08401e-10	-0.67281
42018755	chr15:42018755:G:C	4.25589e-10	-1.05563	-1.2374	1.64634e-05	-1.05506	-1.23875
42019382	chr15:42019382:G:C	7.58593e-10	-0.581627	-1.13341	2.26905e-05	-0.841994	-1.13101
42019549	chr15:42019549:G:A	1.38428e-09	-2.08401e-10	-1.11356	5.44133e-05	-2.08401e-10	-1.09834
42019816	chr15:42019816:G:A	1.26503e-09	-2.08401e-10	-1.20365	4.8926e-05	-2.08401e-10	-1.20464
42019895	chr15:42019895:C:T	6.17153e-10	-0.96572	-0.955665	2.4964e-05	-0.969361	-0.908153
42019944	chr15:42019944:C:T	2.56316e-10	-1.56799	-1.2321	9.8433e-06	-1.58868	-1.21948
42020047	chr15:42020047:A:G	2.09259e-09	-2.08401e-10	-0.700344	8.50296e-05	-2.08401e-10	-0.651949
42020085	chr15:42020085:G:A	1.47514e-09	-2.08401e-10	-1.05	5.74654e-05	-2.08401e-10	-1.04376
42020116	chr15:42020116:G:A	1.25195e-09	-2.08401e-10	-1.21404	4.80805e-05	-2.08401e-10	-1.22207
42020229	chr15:42020229:G:A	1.20865e-09	-2.08401e-10	-1.24924	4.66266e-05	-2.08401e-10	-1.25278
42020412	chr15:42020412:G:A	2.17793e-09	-2.08401e-10	-0.660371	8.7809e-05	-2.08401e-10	-0.619785
42020620	chr15:42020620:CT:C	3.21234e-10	-1.69186	-0.882474	1.20775e-05	-1.70456	-0.899052
42020701	chr15:42020701:G:A	1.34168e-09	-2.08401e-10	-1.14482	5.24835e-05	-2.08401e-10	-1.13445
42020757	chr15:42020757:C:T	2.29272e-10	-1.79616	-1.11543	9.39674e-06	-1.77031	-1.08428
42020954	chr15:42020954:G:A	6.7844e-10	-0.87169	-0.955015	2.10835e-05	-1.10185	-0.944605
42021434	chr15:42021434:G:A	1.35986e-09	-2.08401e-10	-1.13136	5.24485e-05	-2.08401e-10	-1.13512
42021647	chr15:42021647:G:A	2.3296e-10	-1.79545	-1.10019	9.564e-06	-1.76938	-1.06756
42021701	chr15:42021701:G:A	2.57426e-10	-1.57963	-1.21614	1.08438e-05	-1.50035	-1.211
42021704	chr15:42021704:C:A	1.57279e-09	-2.08401e-10	-0.985895	6.00789e-05	-2.08401e-10	-0.999289
42021784	chr15:42021784:G:A	2.47073e-10	-1.63014	-1.20668	1.03657e-05	-1.55547	-1.20097
42021820	chr15:42021820:G:A	5.99732e-10	-1.71117	-0.238845	2.04554e-05	-1.72329	-0.353414
42022115	chr15:42022115:G:A	1.23451e-09	-2.08401e-10	-1.22807	4.80029e-05	-2.08401e-10	-1.22369
42022164	chr15:42022164:C:T	6.26254e-10	-0.894402	-1.01234	1.95604e-05	-1.1218	-0.999641
42022345	chr15:42022345:G:A	1.22304e-09	-2.08401e-10	-1.23741	4.75204e-05	-2.08401e-10	-1.23379
42022367	chr15:42022367:C:T	1.78633e-09	-0.405875	-0.452706	5.87923e-05	-0.627278	-0.39366
42022504	chr15:42022504:T:C	2.16195e-09	-2.08401e-10	-0.667736	8.66686e-05	-2.08401e-10	-0.632856
42022602	chr15:42022602:G:A	1.62712e-09	-2.08401e-10	-0.951935	6.22112e-05	-2.08401e-10	-0.964413
42023075	chr15:42023075:G:A	1.22655e-09	-2.08401e-10	-1.23454	4.76697e-05	-2.08401e-10	-1.23065
42023203	chr15:42023203:C:G	2.88871e-10	-1.71694	-0.963584	1.09147e-05	-1.72677	-0.978069
42023793	chr15:42023793:G:A	2.63908e-10	-1.713	-1.0579	1.11758e-05	-1.66085	-1.02034
42023989	chr15:42023989:C:T	4.32282e-10	-1.05475	-1.22268	1.67343e-05	-1.05322	-1.22427
42024138	chr15:42024138:GGAGCA:G	2.94624e-10	-1.71329	-0.94751	1.26738e-05	-1.65807	-0.89734
42024289	chr15:42024289:T:C	1.32922e-09	-2.08401e-10	-1.15416	5.29995e-05	-2.08401e-10	-1.12467
42024329	chr15:42024329:A:G	6.34039e-10	-0.88985	-1.00454	2.5294e-05	-0.903468	-0.960915
42024578	chr15:42024578:T:C	5.81483e-10	-0.984311	-0.99661	2.33866e-05	-0.990495	-0.952292
42024943	chr15:42024943:G:A	6.53998e-10	-1.72072	-0.142676	2.22422e-05	-1.73083	-0.26213
42025035	chr15:42025035:C:T	6.02671e-10	-1.43452	-0.510614	2.13716e-05	-1.49985	-0.533041
42025052	chr15:42025052:C:T	6.50593e-10	-1.86862	-2.85769e-10	2.51681e-05	-1.86937	-2.85769e-10
42025063	chr15:42025063:G:A	1.84123e-09	-2.08401e-10	-0.828311	7.44122e-05	-2.08401e-10	-0.785328
42025090	chr15:42025090:G:A	2.6988e-09	-2.08401e-10	-0.44594	0.00010145	-2.08401e-10	-0.47538
42025265	chr15:42025265:C:T	1.07278e-09	-1.3685	-2.85769e-10	3.87294e-05	-1.43835	-2.85769e-10
42025634	chr15:42025634:C:G	1.38475e-09	-2.08401e-10	-1.11323	5.54886e-05	-2.08401e-10	-1.07877
42025774	chr15:42025774:A:C	1.32724e-09	-2.08401e-10	-1.15565	5.29104e-05	-2.08401e-10	-1.12635
42026019	chr15:42026019:T:C	5.5484e-10	-1.43895	-0.588872	2.41637e-05	-1.39819	-0.511903
42026324	chr15:42026324:A:G	6.74406e-10	-0.804798	-1.02787	2.08347e-05	-1.04262	-1.0157
42026630	chr15:42026630:T:C	6.53001e-10	-0.837695	-1.02723	2.02515e-05	-1.07164	-1.01507
42026839	chr15:42026839:G:C	2.52998e-09	-2.08401e-10	-0.510536	9.52044e-05	-2.08401e-10	-0.538922
42026912	chr15:42026912:G:A	9.85083e-09	0.84881	-2.85769e-10	0.000354502	0.775765	-2.85769e-10
42027035	chr15:42027035:T:C	2.61228e-10	-1.7081	-1.07301	1.10979e-05	-1.65174	-1.03645
42027086	chr15:42027086:G:T	2.77657e-10	-1.71245	-1.00767	1.17988e-05	-1.65888	-0.968073
42027339	chr15:42027339:C:T	5.69416e-10	-1.31573	-0.686157	2.47773e-05	-1.27013	-0.61489
42027678	chr15:42027678:G:T	1.21033e-09	-2.08401e-10	-1.24785	4.70598e-05	-2.08401e-10	-1.24353
42028255	chr15:42028255:G:A	3.73644e-10	-1.7341	-0.6891	1.59535e-05	-1.69891	-0.626358
42028494	chr15:42028494:C:T	2.18128e-09	-2.08401e-10	-0.658837	9.05794e-05	-2.08401e-10	-0.588721
42028616	chr15:42028616:A:G	2.18909e-09	-2.08401e-10	-0.65526	8.56276e-05	-2.08401e-10	-0.64494
42029150	chr15:42029150:G:T	1.30185e-09	-2.08401e-10	-1.17496	4.99921e-05	-2.08401e-10	-1.18308
42029153	chr15:42029153:G:A	6.59692e-10	-1.06356	-0.791167	2.42276e-05	-1.18044	-0.727018
42029154	chr15:42029154:C:T	1.21655e-09	-2.08401e-10	-1.24273	4.76766e-05	-2.08401e-10	-1.23051
42029302	chr15:42029302:C:T	3.37874e-09	-2.08401e-10	-0.221244	0.000126561	-2.08401e-10	-0.254226
42029330	chr15:42029330:A:G	3.34479e-09	-2.08401e-10	-0.231343	0.000125311	-2.08401e-10	-0.264147
42029681	chr15:42029681:A:G	6.14606e-10	-0.873633	-1.05189	2.47251e-05	-0.875213	-1.01192
42029694	chr15:42029694:A:T	2.29904e-09	-0.0723933	-0.533861	7.45426e-05	-0.306887	-0.476691
42029733	chr15:42029733:T:C	2.18828e-09	-2.08401e-10	-0.65563	9.09024e-05	-2.08401e-10	-0.585162
42030067	chr15:42030067:A:G	7.10208e-10	-1.78094	-2.85769e-10	2.60021e-05	-1.83677	-2.85769e-10
42030359	chr15:42030359:G:A	1.26606e-09	-2.08401e-10	-1.20283	4.88401e-05	-2.08401e-10	-1.2064
42030419	chr15:42030419:C:G	1.35568e-09	-2.08401e-10	-1.13444	5.33524e-05	-2.08401e-10	-1.11803
42030692	chr15:42030692:G:A	1.37378e-09	-2.08401e-10	-1.12118	5.43953e-05	-2.08401e-10	-1.09867
42030711	chr15:42030711:C:T	2.38453e-10	-1.66187	-1.21046	9.00396e-06	-1.66562	-1.23166
42030924	chr15:42030924:T:C	1.37766e-09	-2.08401e-10	-1.11836	5.45572e-05	-2.08401e-10	-1.0957
42031074	chr15:42031074:C:A	3.07145e-10	-1.68159	-0.937588	1.10484e-05	-1.68622	-1.00644
42031249	chr15:42031249:A:G	1.38484e-09	-2.08401e-10	-1.11316	5.48654e-05	-2.08401e-10	-1.09006
42031393	chr15:42031393:G:T	4.90701e-10	-1.84875	-0.301912	1.92952e-05	-1.83987	-0.295224
42031401	chr15:42031401:T:C	4.72408e-10	-1.84472	-0.343941	1.85955e-05	-1.83479	-0.337238
42031547	chr15:42031547:A:T	8.04844e-10	-1.45875	-0.197103	3.67459e-05	-1.36095	-0.12997
42031866	chr15:42031866:T:C	1.27154e-09	-2.08401e-10	-1.19852	4.91084e-05	-2.08401e-10	-1.20092
42031954	chr15:42031954:C:A	4.036e-10	-1.68115	-0.664932	1.62735e-05	-1.69592	-0.609491
42032281	chr15:42032281:T:A	4.48864e-10	-1.80688	-0.432899	1.85786e-05	-1.7886	-0.384336
42032647	chr15:42032647:C:T	1.69802e-09	-0.303907	-0.605374	5.51338e-05	-0.533377	-0.551809
42032863	chr15:42032863:G:A	1.93784e-09	-0.171798	-0.605374	6.21896e-05	-0.412951	-0.551809
42032961	chr15:42032961:G:A	2.60425e-09	-2.08401e-10	-0.481602	9.90996e-05	-2.08401e-10	-0.498822
42033037	chr15:42033037:T:C	2.91284e-10	-1.74804	-0.924166	1.12715e-05	-1.79851	-0.874153
42033319	chr15:42033319:A:G	5.33181e-10	-0.809204	-1.25844	2.06501e-05	-0.809245	-1.25798
42033410	chr15:42033410:A:G	4.70363e-10	-1.83625	-0.356748	1.94036e-05	-1.82344	-0.306046
42033802	chr15:42033802:G:C	1.19822e-09	-2.08401e-10	-1.25791	4.63504e-05	-2.08401e-10	-1.25872
42033895	chr15:42033895:A:T	1.48137e-09	-1.04578	-2.85769e-10	4.6248e-05	-1.26093	-2.85769e-10
42033916	chr15:42033916:C:A	4.31871e-10	-1.8572	-0.421178	1.75342e-05	-1.86514	-0.365656
42034082	chr15:42034082:G:T	4.27961e-10	-1.8436	-0.443871	1.75373e-05	-1.8331	-0.397518
42034156	chr15:42034156:G:A	3.85623e-10	-1.54921	-0.842432	1.44087e-05	-1.64973	-0.777387
42034341	chr15:42034341:A:G	6.31126e-10	-1.38801	-0.510981	2.64234e-05	-1.35018	-0.470515
42034384	chr15:42034384:T:C	1.2584e-09	-1.2089	-2.85769e-10	4.09649e-05	-1.38223	-2.85769e-10
42034409	chr15:42034409:G:A	1.23049e-09	-2.08401e-10	-1.23134	4.79881e-05	-2.08401e-10	-1.224
42034455	chr15:42034455:A:C	5.53586e-10	-0.776762	-1.25332	2.13755e-05	-0.777898	-1.25481
42034495	chr15:42034495:G:A	1.21673e-09	-2.08401e-10	-1.24258	4.73607e-05	-2.08401e-10	-1.23715
42034639	chr15:42034639:C:T	4.54171e-10	-0.989479	-1.23855	1.74411e-05	-0.99669	-1.23943
42034652	chr15:42034652:C:T	1.828e-09	-2.08401e-10	-0.835524	6.88275e-05	-2.08401e-10	-0.863345
42035021	chr15:42035021:C:A	2.25137e-09	-2.08401e-10	-0.627207	8.86401e-05	-2.08401e-10	-0.610363
42035155	chr15:42035155:G:A	4.56122e-10	-0.97483	-1.24891	1.75257e-05	-0.981737	-1.24954
42035341	chr15:42035341:A:C	1.21699e-09	-2.08401e-10	-1.24237	4.73724e-05	-2.08401e-10	-1.23691
42035358	chr15:42035358:C:T	4.84561e-10	-0.907927	-1.25533	1.85686e-05	-0.916883	-1.2566
42035389	chr15:42035389:T:C	1.21626e-09	-2.08401e-10	-1.24297	4.75664e-05	-2.08401e-10	-1.23282
42036174	chr15:42036174:C:T	4.04945e-10	-1.23251	-1.11024	1.597e-05	-1.24697	-1.07726
42036177	chr15:42036177:G:A	2.68585e-10	-1.52087	-1.23246	1.08201e-05	-1.49208	-1.22146
42036346	chr15:42036346:A:G	3.9688e-10	-1.62701	-0.735861	1.5758e-05	-1.71688	-0.620719
42036365	chr15:42036365:T:A	4.10348e-10	-1.63078	-0.698714	1.63689e-05	-1.71978	-0.579788
42036583	chr15:42036583:C:T	1.25522e-09	-2.08401e-10	-1.21144	4.90389e-05	-2.08401e-10	-1.20233
42036868	chr15:42036868:G:A	1.44865e-09	-2.08401e-10	-1.06811	5.45249e-05	-2.08401e-10	-1.09629
42036921	chr15:42036921:C:T	3.96065e-10	-1.17438	-1.19054	1.47005e-05	-1.20156	-1.2055
42036943	chr15:42036943:A:G	4.82456e-09	-2.08401e-10	0.134972	0.000199676	-2.08401e-10	0.201746
42037105	chr15:42037105:T:A	1.2565e-09	-2.08401e-10	-1.21042	4.90936e-05	-2.08401e-10	-1.20122
42037218	chr15:42037218:G:A	1.65019e-09	-0.414322	-0.523534	5.33859e-05	-0.652494	-0.464908
42037225	chr15:42037225:C:T	4.65801e-09	-2.08401e-10	0.0998424	0.000192622	-2.08401e-10	0.165779
42037247	chr15:42037247:T:C	2.31966e-09	-2.08401e-10	-0.597325	8.77902e-05	-2.08401e-10	-0.619999
42037252	chr15:42037252:T:C	3.85645e-10	-1.24436	-1.14723	1.42874e-05	-1.27436	-1.16121
42037371	chr15:42037371:A:C	1.2545e-09	-2.08401e-10	-1.21201	4.90082e-05	-2.08401e-10	-1.20296
42037726	chr15:42037726:A:G	4.25707e-10	-1.20857	-1.08419	1.56802e-05	-1.24097	-1.10158
42037985	chr15:42037985:C:T	1.94783e-09	-2.08401e-10	-0.772029	7.75715e-05	-2.08401e-10	-0.743748
42038100	chr15:42038100:G:T	1.25522e-09	-2.08401e-10	-1.21144	4.90389e-05	-2.08401e-10	-1.20233
42038463	chr15:42038463:A:G	1.8978e-08	-2.08401e-10	1.50453	0.000789256	-2.08401e-10	1.57614
42038485	chr15:42038485:C:T	5.23768e-10	-1.01052	-1.07493	2.19471e-05	-0.967496	-1.03882
42038927	chr15:42038927:G:A	1.20301e-09	-2.08401e-10	-1.25392	4.67312e-05	-2.08401e-10	-1.25054
42039065	chr15:42039065:A:G	1.19932e-09	-2.08401e-10	-1.25699	4.6365e-05	-2.08401e-10	-1.2584
42039224	chr15:42039224:C:T	1.28283e-09	-2.08401e-10	-1.18968	5.04377e-05	-2.08401e-10	-1.17421
42039350	chr15:42039350:C:T	4.21226e-10	-1.27044	-1.03289	1.54768e-05	-1.30468	-1.05092
42039834	chr15:42039834:T:C	1.23409e-09	-2.08401e-10	-1.22841	4.83411e-05	-2.08401e-10	-1.21667
42040170	chr15:42040170:T:C	6.53701e-10	-1.86385	-2.85769e-10	2.60308e-05	-1.83567	-2.85769e-10
42040284	chr15:42040284:A:T	1.2738e-09	-0.992041	-0.204698	3.07893e-05	-1.45172	-0.216065
42040454	chr15:42040454:T:C	1.64898e-09	-2.08401e-10	-0.93859	6.54119e-05	-2.08401e-10	-0.914244
42040551	chr15:42040551:G:A	5.18937e-10	-1.62074	-0.473982	2.046e-05	-1.64589	-0.430582
42040571	chr15:42040571:C:T	1.29576e-09	-2.08401e-10	-1.17965	5.089e-05	-2.08401e-10	-1.16528
42040705	chr15:42040705:T:C	4.00693e-10	-1.11252	-1.24079	1.47011e-05	-1.1724	-1.23462
42040827	chr15:42040827:A:G	5.55254e-10	-1.86518	-0.161898	2.28042e-05	-1.86509	-0.10291
42040841	chr15:42040841:T:C	2.91083e-10	-1.4148	-1.25809	7.49543e-06	-1.8243	-1.25635
42040975	chr15:42040975:A:T	4.96417e-10	-1.75589	-0.383193	2.00865e-05	-1.7624	-0.332498
42041063	chr15:42041063:G:A	1.25867e-09	-2.08401e-10	-1.20869	4.87396e-05	-2.08401e-10	-1.20846
42041082	chr15:42041082:A:T	1.24835e-09	-2.08401e-10	-1.21692	4.83389e-05	-2.08401e-10	-1.21671
42041136	chr15:42041136:A:G	2.72911e-10	-1.48008	-1.25727	7.355e-06	-1.84463	-1.25494
42041227	chr15:42041227:G:A	3.43629e-10	-1.25377	-1.25317	7.77347e-06	-1.78846	-1.25577
42041339	chr15:42041339:G:T	2.84866e-10	-1.43689	-1.25759	7.44442e-06	-1.83199	-1.25549
42041393	chr15:42041393:A:T	3.27532e-10	-1.30086	-1.25405	7.64128e-06	-1.80496	-1.25643
42041442	chr15:42041442:C:T	2.2215e-10	-1.77456	-1.16859	1.12298e-05	-1.52444	-1.15194
42041457	chr15:42041457:C:T	1.72914e-09	-2.08401e-10	-0.891123	6.85744e-05	-2.08401e-10	-0.867029
42041599	chr15:42041599:G:A	2.73181e-10	-1.47818	-1.25819	7.34636e-06	-1.84423	-1.25651
42041950	chr15:42041950:C:T	2.05275e-09	-0.650126	-0.0694425	6.65856e-05	-0.857974	-0.0384856
42042026	chr15:42042026:G:A	2.2572e-10	-1.76014	-1.16707	1.15917e-05	-1.49445	-1.15022
42042142	chr15:42042142:T:C	2.1721e-10	-1.78667	-1.17897	1.08872e-05	-1.5442	-1.16316
42042151	chr15:42042151:G:A	1.29306e-09	-2.08401e-10	-1.18174	4.97609e-05	-2.08401e-10	-1.18772
42042241	chr15:42042241:G:T	8.71563e-10	-0.614631	-0.961583	2.77884e-05	-0.825105	-0.945223
42042402	chr15:42042402:T:C	1.93572e-09	-2.08401e-10	-0.778269	7.72072e-05	-2.08401e-10	-0.748456
42042500	chr15:42042500:G:C	1.21816e-09	-2.08401e-10	-1.2414	4.7189e-05	-2.08401e-10	-1.24079
42042654	chr15:42042654:G:C	2.32189e-10	-1.78651	-1.11244	1.16926e-05	-1.54465	-1.09134
42042657	chr15:42042657:G:GA	2.29351e-10	-1.78918	-1.12207	1.15111e-05	-1.55	-1.10164
42042742	chr15:42042742:T:A	1.3335e-09	-2.08401e-10	-1.15094	5.30919e-05	-2.08401e-10	-1.12292
42043072	chr15:42043072:T:C	1.21712e-09	-2.08401e-10	-1.24226	4.71478e-05	-2.08401e-10	-1.24166
42043111	chr15:42043111:C:T	2.89536e-10	-1.43945	-1.23877	7.60849e-06	-1.83366	-1.23202
42043159	chr15:42043159:G:A	4.9229e-10	-0.962761	-1.18467	2.67424e-05	-0.660567	-1.14813
42043820	chr15:42043820:C:T	4.04881e-10	-1.08441	-1.2585	1.51045e-05	-1.12507	-1.25488
42044052	chr15:42044052:A:G	5.57267e-10	-0.80771	-1.21575	1.98123e-05	-0.913573	-1.19507
42044252	chr15:42044252:G:A	3.03044e-10	-1.39102	-1.24161	7.69776e-06	-1.81871	-1.23531
42044333	chr15:42044333:T:C	1.50582e-09	-0.797343	-0.232067	4.95414e-05	-0.989506	-0.202633
42044356	chr15:42044356:G:A	2.99522e-10	-1.40256	-1.24175	7.66749e-06	-1.82249	-1.23547
42044519	chr15:42044519:G:T	2.83547e-10	-1.45865	-1.24048	7.55229e-06	-1.83911	-1.23399
42044700	chr15:42044700:A:G	2.21298e-10	-1.82217	-1.12482	1.0729e-05	-1.6182	-1.1038
42044722	chr15:42044722:C:T	5.58468e-10	-0.93278	-1.08852	3.1556e-05	-0.622153	-1.02103
42045145	chr15:42045145:G:A	3.79431e-10	-1.14931	-1.25852	8.24333e-06	-1.72664	-1.25891
42045911	chr15:42045911:A:G	3.7588e-09	-2.08401e-10	-0.114647	0.00015179	-2.08401e-10	-0.0724476
42045952	chr15:42045952:A:AT	2.28788e-10	-1.79407	-1.11963	1.14537e-05	-1.55842	-1.09821
42046039	chr15:42046039:G:C	2.26874e-10	-1.79084	-1.13126	1.1372e-05	-1.55226	-1.11154
42046331	chr15:42046331:G:T	1.30369e-09	-2.08401e-10	-1.17355	5.05294e-05	-2.08401e-10	-1.17239
42046423	chr15:42046423:A:G	8.7698e-10	-0.53136	-1.03866	2.76825e-05	-0.749523	-1.02462
42046520	chr15:42046520:G:A	3.62896e-10	-1.41774	-1.03465	9.18076e-06	-1.82935	-1.04848
42046960	chr15:42046960:G:A	3.69422e-10	-1.84392	-0.590645	1.50662e-05	-1.83658	-0.545908
42046973	chr15:42046973:G:T	9.33884e-10	-0.689294	-0.817855	3.01132e-05	-0.891656	-0.798329
42047445	chr15:42047445:A:G	1.33231e-09	-2.08401e-10	-1.15183	5.17461e-05	-2.08401e-10	-1.1486
42047501	chr15:42047501:G:A	8.8362e-10	-0.680701	-0.881773	2.84216e-05	-0.884059	-0.863738
42047557	chr15:42047557:C:T	1.33139e-09	-2.08401e-10	-1.15252	5.11922e-05	-2.08401e-10	-1.15936
42047577	chr15:42047577:G:A	8.0999e-10	-0.712096	-0.937383	2.60941e-05	-0.913529	-0.919712
42047622	chr15:42047622:T:C	2.11922e-09	-0.767387	0.0796901	6.97732e-05	-0.962678	0.11298
42047628	chr15:42047628:G:A	9.02246e-10	-0.678013	-0.863602	2.89984e-05	-0.882555	-0.845152
42047658	chr15:42047658:G:A	8.72982e-10	-0.684529	-0.890058	2.80631e-05	-0.88826	-0.872232
42047854	chr15:42047854:A:T	6.39728e-10	-0.857145	-1.02831	3.69835e-05	-0.534052	-0.950425
42047896	chr15:42047896:G:C	8.99911e-10	-0.711029	-0.833177	2.90337e-05	-0.912454	-0.814038
42047936	chr15:42047936:G:A	8.87355e-10	-0.694655	-0.863602	2.8571e-05	-0.897405	-0.845152
42047990	chr15:42047990:T:C	9.27025e-10	-0.696111	-0.81841	2.98889e-05	-0.898674	-0.798786
42048026	chr15:42048026:T:A	2.14105e-10	-1.84005	-1.13998	9.18689e-06	-1.73109	-1.14609
42048036	chr15:42048036:G:A	1.11803e-09	-1.32718	-2.85769e-10	4.95337e-05	-1.1923	-2.85769e-10
42048038	chr15:42048038:C:T	5.91659e-10	-1.17277	-0.790802	1.28274e-05	-1.73915	-0.80422
42048460	chr15:42048460:T:C	9.27244e-10	-0.69497	-0.819315	2.98143e-05	-0.900178	-0.799781
42048489	chr15:42048489:C:T	1.28787e-09	-2.08401e-10	-1.18575	4.99117e-05	-2.08401e-10	-1.18469
42048601	chr15:42048601:G:A	9.65045e-10	-0.668123	-0.806203	3.09631e-05	-0.875753	-0.786398
42048924	chr15:42048924:A:G	4.90202e-10	-1.55941	-0.592276	1.37491e-05	-1.86311	-0.610865
42049093	chr15:42049093:G:C	6.32766e-10	-1.15955	-0.736854	1.35527e-05	-1.73708	-0.751275
42049168	chr15:42049168:G:A	9.69646e-10	-0.663047	-0.806524	3.11019e-05	-0.870933	-0.786746
42049240	chr15:42049240:G:A	9.57686e-10	-0.662667	-0.819315	3.07102e-05	-0.870573	-0.799781
42049310	chr15:42049310:T:C	1.53724e-09	-2.08401e-10	-1.00876	6.14103e-05	-2.08401e-10	-0.977371
42049744	chr15:42049744:C:T	8.88512e-10	-0.737639	-0.819315	2.87008e-05	-0.93824	-0.799781
42049966	chr15:42049966:T:C	7.50803e-10	-1.47749	-0.247866	2.14386e-05	-1.78495	-0.244801
42049975	chr15:42049975:G:A	8.91952e-10	-0.762419	-0.790671	2.89017e-05	-0.960469	-0.770579
42050017	chr15:42050017:C:G	1.82713e-09	-2.08401e-10	-0.835998	7.13478e-05	-2.08401e-10	-0.827381
42050028	chr15:42050028:T:C	7.58328e-10	-1.46901	-0.24638	2.15564e-05	-1.78096	-0.243313
42050186	chr15:42050186:T:A	1.24512e-09	-2.08401e-10	-1.21951	4.82515e-05	-2.08401e-10	-1.21852
42050392	chr15:42050392:G:A	2.01354e-09	-2.08401e-10	-0.738853	8.0397e-05	-2.08401e-10	-0.707972
42050517	chr15:42050517:A:G	1.3047e-09	-2.08401e-10	-1.17277	5.05688e-05	-2.08401e-10	-1.17161
42050829	chr15:42050829:C:T	2.33533e-10	-1.83787	-1.05531	1.02443e-05	-1.70595	-1.06227
42050985	chr15:42050985:C:T	5.54432e-10	-0.994047	-1.03451	3.14821e-05	-0.687849	-0.957679
42051314	chr15:42051314:T:C	1.2566e-09	-2.08401e-10	-1.21034	4.9558e-05	-2.08401e-10	-1.1918
42051362	chr15:42051362:A:G	4.92298e-10	-1.36122	-0.7862	1.18863e-05	-1.81358	-0.805978
42051596	chr15:42051596:G:A	5.39217e-10	-0.847848	-1.20854	2.98633e-05	-0.520646	-1.17767
42051706	chr15:42051706:T:A	3.86081e-10	-1.83561	-0.554846	1.57845e-05	-1.82714	-0.508782
42052234	chr15:42052234:T:C	5.02133e-10	-1.35738	-0.770262	1.20899e-05	-1.81216	-0.790421
42052308	chr15:42052308:G:A	8.06983e-10	-1.6532	-2.85769e-10	3.99052e-05	-1.40844	-2.85769e-10
42052618	chr15:42052618:A:C	5.33516e-10	-0.856832	-1.21018	2.96748e-05	-0.523882	-1.18077
42052848	chr15:42052848:T:C	5.42451e-10	-1.04895	-1.00145	2.00982e-05	-1.14429	-0.950029
42053130	chr15:42053130:C:G	1.67905e-09	-2.08401e-10	-0.920521	6.43616e-05	-2.08401e-10	-0.930431
42053411	chr15:42053411:G:A	4.85292e-10	-1.29298	-0.868768	1.12364e-05	-1.78926	-0.886528
42053470	chr15:42053470:C:T	3.95348e-10	-1.82535	-0.541391	1.61887e-05	-1.81593	-0.4947
42053872	chr15:42053872:C:T	4.87817e-10	-0.906672	-1.24989	1.67116e-05	-1.02633	-1.25251
42054100	chr15:42054100:G:A	1.34576e-09	-2.08401e-10	-1.14179	5.39704e-05	-2.08401e-10	-1.10651
42054269	chr15:42054269:G:A	3.2032e-10	-1.86411	-0.713071	1.28871e-05	-1.86211	-0.676611
42054628	chr15:42054628:C:T	5.44808e-10	-0.850593	-1.19548	3.02071e-05	-0.525505	-1.16137
42054988	chr15:42054988:A:G	1.25172e-09	-2.08401e-10	-1.21423	4.85043e-05	-2.08401e-10	-1.2133
42054996	chr15:42054996:G:T	7.11278e-10	-1.06555	-0.713887	2.66685e-05	-1.15615	-0.655319
42054997	chr15:42054997:T:G	1.25899e-09	-2.08401e-10	-1.20844	4.87886e-05	-2.08401e-10	-1.20745
42055328	chr15:42055328:T:C	2.93188e-10	-1.86488	-0.800806	1.20394e-05	-1.78349	-0.823279
42055569	chr15:42055569:C:T	1.31089e-09	-2.08401e-10	-1.16804	5.15453e-05	-2.08401e-10	-1.15249
42055762	chr15:42055762:G:A	1.27585e-09	-2.08401e-10	-1.19513	5.00454e-05	-2.08401e-10	-1.18202
42055892	chr15:42055892:T:C	4.98831e-10	-1.32251	-0.811722	1.15724e-05	-1.7958	-0.850532
42056231	chr15:42056231:T:C	6.51084e-10	-1.86786	-2.85769e-10	2.51559e-05	-1.86986	-2.85769e-10
42056366	chr15:42056366:G:T	1.3335e-09	-2.08401e-10	-1.15094	5.08609e-05	-2.08401e-10	-1.16585
42056457	chr15:42056457:A:G	4.39146e-10	-1.08282	-1.17885	1.53742e-05	-1.18792	-1.17434
42056460	chr15:42056460:C:T	4.52551e-10	-1.0541	-1.1775	1.58083e-05	-1.16149	-1.17293
42056494	chr15:42056494:C:T	4.21593e-10	-1.13122	-1.17124	1.48214e-05	-1.2324	-1.16648
42056750	chr15:42056750:T:C	2.0613e-10	-1.83812	-1.17987	9.35583e-06	-1.66371	-1.19524
42056756	chr15:42056756:A:G	5.00661e-10	-0.913376	-1.2172	2.74185e-05	-0.59455	-1.18918
42056799	chr15:42056799:T:C	4.71292e-10	-1.37945	-0.811572	1.13407e-05	-1.81595	-0.8506
42056978	chr15:42056978:G:A	2.68346e-10	-1.72972	-1.02451	1.26121e-05	-1.51888	-1.04141
42057008	chr15:42057008:C:A	2.70036e-08	-2.08401e-10	1.85722	0.00103738	-2.08401e-10	1.84951
42057088	chr15:42057088:G:A	2.76949e-08	-2.08401e-10	1.8825	0.00106391	-2.08401e-10	1.87476
42057274	chr15:42057274:A:T	6.42422e-10	-0.736566	-1.14469	2.04108e-05	-0.942005	-1.13688
42057400	chr15:42057400:A:G	1.37963e-09	-2.08401e-10	-1.11693	5.39131e-05	-2.08401e-10	-1.10757
42057552	chr15:42057552:C:T	3.03742e-10	-1.38588	-1.24444	1.8355e-05	-0.93494	-1.2501
42058756	chr15:42058756:TA:T	2.4004e-10	-1.8258	-1.03989	9.13925e-06	-1.81983	-1.06254
42059140	chr15:42059140:T:C	9.12921e-10	-0.677937	-0.851916	4.32321e-05	-0.356455	-0.971911
42059310	chr15:42059310:A:G	1.21228e-09	-2.08401e-10	-1.24624	4.71074e-05	-2.08401e-10	-1.24252
42060000	chr15:42060000:G:T	2.31758e-09	-2.08401e-10	-0.598222	9.05846e-05	-2.08401e-10	-0.588664
42060723	chr15:42060723:C:T	5.43203e-10	-0.790232	-1.25879	1.85323e-05	-0.917058	-1.25837
42060949	chr15:42060949:GT:G	1.68355e-09	-2.08401e-10	-0.917842	6.74512e-05	-2.08401e-10	-0.883544
42061696	chr15:42061696:G:A	2.29762e-10	-1.79261	-1.11684	8.27658e-06	-1.84621	-1.13531
42061845	chr15:42061845:T:A	6.89183e-10	-1.81099	-2.85769e-10	2.62742e-05	-1.82636	-2.85769e-10
42061895	chr15:42061895:C:T	1.2036e-09	-2.08401e-10	-1.25343	4.65764e-05	-2.08401e-10	-1.25385
42061936	chr15:42061936:G:A	4.36562e-10	-1.8326	-0.434969	1.80563e-05	-1.81969	-0.381765
42062049	chr15:42062049:A:T	5.69583e-10	-1.00542	-0.996174	2.09692e-05	-1.09514	-0.956751
42062076	chr15:42062076:C:T	2.34022e-10	-1.85344	-1.03765	9.21553e-06	-1.85387	-1.02019
42062682	chr15:42062682:A:T	4.22724e-10	-1.87037	-0.429416	1.72627e-05	-1.8695	-0.376902
42063375	chr15:42063375:C:T	1.87449e-10	-1.8675	-1.24549	8.34146e-06	-1.72267	-1.25104
42063425	chr15:42063425:G:A	1.86666e-10	-1.86828	-1.24891	8.36899e-06	-1.7168	-1.25362
42063437	chr15:42063437:C:T	1.67731e-09	-2.08401e-10	-0.921558	6.4296e-05	-2.08401e-10	-0.931451
42063508	chr15:42063508:C:T	1.87602e-10	-1.86896	-1.24322	8.45771e-06	-1.71059	-1.24928
42063716	chr15:42063716:C:T	2.19426e-10	-1.8149	-1.14059	8.13987e-06	-1.84127	-1.1569
42064207	chr15:42064207:A:G	1.33975e-08	1.35556	-0.199239	0.00043793	1.08462	-0.0975058
42064353	chr15:42064353:C:T	2.00901e-10	-1.86437	-1.17932	8.50106e-06	-1.76215	-1.1926
42064707	chr15:42064707:A:T	1.81098e-09	-2.08401e-10	-0.84488	7.27981e-05	-2.08401e-10	-0.807258
42064804	chr15:42064804:A:G	1.99067e-10	-1.86616	-1.1867	8.51881e-06	-1.75334	-1.19933
42065171	chr15:42065171:T:C	4.78843e-10	-1.83478	-0.340352	1.98517e-05	-1.82272	-0.283939
42065893	chr15:42065893:G:A	3.77211e-09	-0.111113	-2.85769e-10	0.000150505	-0.0809485	-2.85769e-10
42065980	chr15:42065980:C:T	1.96114e-10	-1.86896	-1.19884	9.01677e-06	-1.71108	-1.18478
42066126	chr15:42066126:A:T	2.55508e-09	-2.08401e-10	-0.500664	9.82082e-05	-2.08401e-10	-0.507858
42066382	chr15:42066382:A:G	3.84161e-10	-1.31095	-1.08449	2.23577e-05	-0.939186	-1.04859
42066421	chr15:42066421:C:CAG	3.62657e-10	-1.43817	-1.01488	2.05933e-05	-1.09741	-0.972566
42066501	chr15:42066501:T:C	1.24716e-09	-2.08401e-10	-1.21787	4.80256e-05	-2.08401e-10	-1.22321
42066805	chr15:42066805:G:A	1.67408e-09	-2.08401e-10	-0.923481	6.70345e-05	-2.08401e-10	-0.88974
42066998	chr15:42066998:A:G	1.91068e-10	-1.86385	-1.23002	8.24566e-06	-1.76469	-1.22057
42067153	chr15:42067153:T:C	1.49887e-09	-2.08401e-10	-1.03403	6.00816e-05	-2.08401e-10	-0.999244
42067179	chr15:42067179:C:G	1.9125e-10	-1.86604	-1.22688	8.35692e-06	-1.75492	-1.21694
42068095	chr15:42068095:G:A	1.60126e-09	-2.08401e-10	-0.967957	6.14312e-05	-2.08401e-10	-0.97703
42068824	chr15:42068824:C:T	4.74168e-10	-1.84058	-0.344355	1.96401e-05	-1.82929	-0.288086
42068980	chr15:42068980:G:A	4.5225e-10	-1.84565	-0.386619	1.86987e-05	-1.83516	-0.331341
42069298	chr15:42069298:C:T	1.25154e-09	-2.08401e-10	-1.21437	4.93575e-05	-2.08401e-10	-1.19586
42069401	chr15:42069401:G:A	4.79584e-10	-1.84384	-0.329747	1.98603e-05	-1.83301	-0.273213
42069733	chr15:42069733:T:C	5.83204e-09	-1.82093	2.14555	0.000285327	-1.80833	2.36702
42069803	chr15:42069803:T:C	4.47797e-09	1.18378	-1.12336	0.000316549	1.74217	-1.07965
42069891	chr15:42069891:T:C	4.35943e-10	-1.8057	-0.463289	1.78951e-05	-1.79028	-0.420137
42070298	chr15:42070298:A:C	5.08008e-10	-1.81421	-0.301791	2.11298e-05	-1.79965	-0.244613
42070411	chr15:42070411:G:A	4.87073e-10	-1.79437	-0.363718	2.02546e-05	-1.77765	-0.308911
42070441	chr15:42070441:G:A	1.51364e-09	-2.08401e-10	-1.02423	5.86737e-05	-2.08401e-10	-1.02296
42070719	chr15:42070719:C:T	1.20472e-09	-2.08401e-10	-1.2525	4.65423e-05	-2.08401e-10	-1.25459
42070814	chr15:42070814:G:C	5.30325e-10	-1.79929	-0.27372	2.2123e-05	-1.78258	-0.215749
42070825	chr15:42070825:C:T	3.0362e-09	-2.08401e-10	-0.328141	0.000122491	-2.08401e-10	-0.286913
42070845	chr15:42070845:T:G	5.28318e-10	-1.80764	-0.269165	2.20212e-05	-1.79188	-0.211057
42070880	chr15:42070880:T:C	4.97277e-10	-1.80388	-0.333473	2.06989e-05	-1.78763	-0.277241
42070965	chr15:42070965:T:C	5.47393e-10	-1.80592	-0.235414	2.28432e-05	-1.78996	-0.176336
42071101	chr15:42071101:G:T	1.28468e-09	-2.08401e-10	-1.18824	5.08909e-05	-2.08401e-10	-1.16526
42071197	chr15:42071197:C:T	5.00296e-10	-1.79758	-0.333718	2.08337e-05	-1.78096	-0.277418
42071571	chr15:42071571:A:G	7.388e-10	-0.49789	-1.24358	2.68785e-05	-0.554694	-1.24893
42071654	chr15:42071654:AT:A	4.82149e-10	-1.76528	-0.40297	2.01068e-05	-1.74504	-0.348855
42071689	chr15:42071689:T:C	3.49211e-10	-1.5336	-0.95723	1.90139e-05	-1.21431	-0.935473
42071945	chr15:42071945:G:A	3.99538e-10	-1.84762	-0.508573	1.70755e-05	-1.83706	-0.420248
42071970	chr15:42071970:G:C	2.34199e-10	-1.78441	-1.10592	8.90905e-06	-1.83302	-1.07486
42072131	chr15:42072131:A:C	3.02401e-10	-1.40662	-1.22813	1.55367e-05	-1.13023	-1.22151
42072164	chr15:42072164:G:A	1.18754e-09	-0.745095	-0.52177	3.92184e-05	-0.948976	-0.476826
42072439	chr15:42072439:G:T	2.09235e-10	-1.8434	-1.15964	8.53222e-06	-1.80832	-1.14278
42072454	chr15:42072454:G:A	4.40551e-10	-0.999748	-1.25873	1.45703e-05	-1.15725	-1.25871
42072479	chr15:42072479:C:A	1.36072e-09	-2.08401e-10	-1.13074	5.46709e-05	-2.08401e-10	-1.09362
42072526	chr15:42072526:A:G	1.8658e-10	-1.8648	-1.25284	7.25435e-06	-1.85962	-1.25372
42072678	chr15:42072678:G:A	2.10989e-10	-1.83089	-1.16381	8.36071e-06	-1.82414	-1.14727
42072949	chr15:42072949:T:C	2.98897e-09	-2.08401e-10	-0.343819	0.000114033	-2.08401e-10	-0.358459
42073081	chr15:42073081:C:T	5.54247e-10	-1.41507	-0.613818	3.29416e-05	-1.04715	-0.553062
42073172	chr15:42073172:C:T	3.43382e-10	-1.34455	-1.16311	1.79767e-05	-1.05152	-1.15435
42073253	chr15:42073253:C:T	3.69969e-10	-1.26903	-1.16406	1.97298e-05	-0.957472	-1.15534
42073263	chr15:42073263:T:C	1.83289e-09	-2.08401e-10	-0.832853	7.28005e-05	-2.08401e-10	-0.807225
42073470	chr15:42073470:T:G	2.41291e-10	-1.83245	-1.02805	9.50708e-06	-1.84093	-1.00198
42073554	chr15:42073554:C:T	4.50202e-09	-2.08401e-10	0.0657786	0.000176523	-2.08401e-10	0.0785007
42073591	chr15:42073591:G:A	3.46055e-10	-1.3475	-1.1524	1.81261e-05	-1.05358	-1.14401
42073609	chr15:42073609:C:G	4.94806e-09	1.00486	-0.84461	0.000141253	0.705169	-0.849562
42073668	chr15:42073668:G:A	1.20123e-09	-0.641632	-0.613771	3.90989e-05	-0.854033	-0.57482
42074026	chr15:42074026:G:A	1.99175e-10	-1.85207	-1.20024	7.7615e-06	-1.84277	-1.203
42074409	chr15:42074409:A:G	1.60129e-09	-2.08401e-10	-0.967937	6.35927e-05	-2.08401e-10	-0.942449
42075049	chr15:42075049:C:G	2.10135e-10	-1.84141	-1.15733	8.1428e-06	-1.84897	-1.14884
42075063	chr15:42075063:A:G	7.34729e-10	-1.747	-2.85769e-10	2.84732e-05	-1.74599	-2.85769e-10
42075103	chr15:42075103:T:C	1.51559e-09	-2.08401e-10	-1.02294	6.16493e-05	-2.08401e-10	-0.973487
42075320	chr15:42075320:G:A	7.2201e-10	-1.86374	0.0992781	3.24306e-05	-1.85759	0.241746
42075398	chr15:42075398:G:A	1.16474e-09	-0.671359	-0.614886	3.80007e-05	-0.880928	-0.576417
42075446	chr15:42075446:A:G	1.27396e-09	-2.08401e-10	-1.19662	4.89335e-05	-2.08401e-10	-1.20449
42075562	chr15:42075562:G:A	1.28993e-09	-2.08401e-10	-1.18416	5.11324e-05	-2.08401e-10	-1.16053
42076277	chr15:42076277:T:G	1.25017e-09	-2.08401e-10	-1.21547	4.92923e-05	-2.08401e-10	-1.19718
42076308	chr15:42076308:G:T	1.95791e-09	-1.83677	1.06991	8.80759e-05	-1.82494	1.20819
42076351	chr15:42076351:T:G	2.14371e-09	-2.08401e-10	-0.676207	8.65307e-05	-2.08401e-10	-0.634449
42076532	chr15:42076532:A:G	7.56324e-10	-1.8646	0.146565	3.40453e-05	-1.85876	0.291501
42076600	chr15:42076600:T:C	1.20323e-09	-2.08401e-10	-1.25374	4.64452e-05	-2.08401e-10	-1.25668
42077032	chr15:42077032:A:C	1.20385e-09	-2.08401e-10	-1.25322	4.65256e-05	-2.08401e-10	-1.25495
42077058	chr15:42077058:A:C	1.95616e-10	-1.86651	-1.20384	7.59075e-06	-1.86957	-1.19845
42077076	chr15:42077076:AT:A	4.27688e-10	-1.28333	-1.00478	2.40843e-05	-0.950508	-0.962879
42077350	chr15:42077350:G:A	9.63813e-10	-1.86566	0.390057	4.38479e-05	-1.86036	0.546138
42077507	chr15:42077507:G:A	2.36038e-09	-2.08401e-10	-0.579922	9.37378e-05	-2.08401e-10	-0.554446
42077593	chr15:42077593:T:C	1.32482e-09	-2.08401e-10	-1.15747	5.20241e-05	-2.08401e-10	-1.14324
42077740	chr15:42077740:T:G	3.3775e-09	-2.08401e-10	-0.221611	0.000135247	-2.08401e-10	-0.187848
42077760	chr15:42077760:G:C	2.08094e-09	-2.08401e-10	-0.705925	8.37978e-05	-2.08401e-10	-0.666542
42078150	chr15:42078150:A:G	1.21384e-09	-2.08401e-10	-1.24496	4.68736e-05	-2.08401e-10	-1.24749
42078502	chr15:42078502:T:C	2.66939e-09	-2.08401e-10	-0.456896	0.00010849	-2.08401e-10	-0.40829
42078694	chr15:42078694:C:T	2.45657e-09	-2.08401e-10	-0.539981	9.95772e-05	-2.08401e-10	-0.494015
42079254	chr15:42079254:G:A	3.26542e-09	-0.255359	-2.85769e-10	2.67911e-05	-1.80688	-2.85769e-10
42079314	chr15:42079314:G:A	1.19971e-09	-2.08401e-10	-1.25666	4.65398e-05	-2.08401e-10	-1.25464
42079444	chr15:42079444:A:G	2.79414e-09	-2.08401e-10	-0.411221	0.00011368	-2.08401e-10	-0.361565
42079554	chr15:42079554:A:T	5.0257e-10	-1.21571	-0.911061	2.91007e-05	-0.863347	-0.860839
42079922	chr15:42079922:C:T	4.58365e-10	-1.85176	-0.367076	1.80527e-05	-1.83979	-0.36186
42080007	chr15:42080007:A:C	1.97757e-09	0.054042	-0.81092	9.91021e-05	0.436795	-0.935592
42080412	chr15:42080412:G:A	3.12785e-10	-1.47859	-1.12239	1.71779e-05	-1.16014	-1.09119
42080422	chr15:42080422:C:T	1.3029e-09	-2.08401e-10	-1.17415	5.10667e-05	-2.08401e-10	-1.16182
42080450	chr15:42080450:G:A	1.90457e-10	-1.85332	-1.24376	7.4264e-06	-1.84459	-1.24531
42080593	chr15:42080593:ATTAAG:A	2.99315e-09	-2.08401e-10	-0.342422	0.000112093	-2.08401e-10	-0.375617
42080625	chr15:42080625:A:C	1.66938e-09	-2.08401e-10	-0.926297	6.62751e-05	-2.08401e-10	-0.901134
42080674	chr15:42080674:A:G	2.30409e-10	-1.80399	-1.10266	8.88443e-06	-1.81634	-1.09431
42081080	chr15:42081080:T:C	1.86161e-09	-2.08401e-10	-0.817306	7.41958e-05	-2.08401e-10	-0.788241
42081094	chr15:42081094:G:A	1.84283e-09	-2.08401e-10	-0.827445	7.29129e-05	-2.08401e-10	-0.805683
42081493	chr15:42081493:G:A	1.47578e-09	-2.08401e-10	-1.04956	5.81795e-05	-2.08401e-10	-1.03142
42082475	chr15:42082475:T:C	1.85603e-09	-2.08401e-10	-0.820309	7.39592e-05	-2.08401e-10	-0.791435
42082788	chr15:42082788:G:C	1.88879e-09	-2.08401e-10	-0.802812	7.52955e-05	-2.08401e-10	-0.773527
42082909	chr15:42082909:G:GGT	2.16865e-09	-2.08401e-10	-0.66464	8.58256e-05	-2.08401e-10	-0.64263
42082957	chr15:42082957:C:A	1.84074e-09	-2.08401e-10	-0.828581	7.33309e-05	-2.08401e-10	-0.799966
42082963	chr15:42082963:G:A	8.86973e-10	-1.55869	-2.85769e-10	3.97454e-05	-1.41245	-2.85769e-10
42083024	chr15:42083024:G:A	1.20351e-09	-2.08401e-10	-1.25351	4.66888e-05	-2.08401e-10	-1.25144
42083077	chr15:42083077:G:A	1.33221e-09	-2.08401e-10	-1.15191	5.11834e-05	-2.08401e-10	-1.15953
42083508	chr15:42083508:C:T	1.28424e-09	-2.08401e-10	-1.18858	5.04011e-05	-2.08401e-10	-1.17494
42083780	chr15:42083780:C:T	1.46538e-08	1.24596	-2.85769e-10	0.000413627	0.930015	-2.85769e-10
42084253	chr15:42084253:G:A	3.40499e-10	-1.49216	-1.02394	1.87659e-05	-1.18045	-0.98245
42084644	chr15:42084644:GAGCT:G	6.73204e-10	-1.86916	0.0347073	2.91275e-05	-1.87038	0.147119
42084909	chr15:42084909:C:T	6.59377e-09	-2.08401e-10	0.447379	0.000294425	-2.08401e-10	0.590077
42085168	chr15:42085168:C:T	3.78605e-10	-1.8266	-0.58341	1.49996e-05	-1.83473	-0.552195
42085456	chr15:42085456:C:T	1.2462e-09	-2.08401e-10	-1.21865	4.7901e-05	-2.08401e-10	-1.22581
42085723	chr15:42085723:A:G	2.24976e-09	-2.08401e-10	-0.627925	8.97934e-05	-2.08401e-10	-0.597436
42086186	chr15:42086186:C:T	4.98261e-10	-1.68656	-0.448822	2.6534e-05	-1.4365	-0.380024
42086628	chr15:42086628:G:A	7.34651e-10	-1.86981	0.122705	2.96663e-05	-1.87034	0.165406
42086641	chr15:42086641:G:A	1.35505e-09	-2.08401e-10	-1.13491	5.19322e-05	-2.08401e-10	-1.14501
42086804	chr15:42086804:T:G	6.32517e-10	-1.87039	-0.0264093	2.55376e-05	-1.86937	0.0145797
42087037	chr15:42087037:G:A	1.21251e-09	-2.08401e-10	-1.24606	4.70785e-05	-2.08401e-10	-1.24313
42087233	chr15:42087233:C:A	7.30447e-10	-1.87039	0.117541	2.95598e-05	-1.86965	0.161122
42087558	chr15:42087558:C:T	1.2679e-09	-2.08401e-10	-1.20138	4.88124e-05	-2.08401e-10	-1.20696
42087561	chr15:42087561:G:A	1.28934e-09	-2.08401e-10	-1.18461	5.04923e-05	-2.08401e-10	-1.17313
42087827	chr15:42087827:C:T	3.42244e-09	-2.08401e-10	-0.208393	0.000137513	-2.08401e-10	-0.171227
42087854	chr15:42087854:A:G	1.15439e-09	-1.70285	0.407676	5.10268e-05	-1.68673	0.524129
42087961	chr15:42087961:G:A	1.33416e-09	-1.00829	-0.142154	7.95518e-05	-0.639782	-0.078758
42088231	chr15:42088231:G:A	7.75904e-10	-1.86957	0.177099	3.23351e-05	-1.8669	0.248109
42088604	chr15:42088604:C:T	1.99624e-09	-1.8615	1.11402	8.60575e-05	-1.85497	1.21504
42088626	chr15:42088626:A:G	1.20004e-09	-2.08401e-10	-1.25639	4.64856e-05	-2.08401e-10	-1.25581
42088998	chr15:42088998:G:A	1.55294e-09	-1.86249	0.863898	6.65896e-05	-1.8554	0.958999
42089042	chr15:42089042:C:T	9.36964e-10	-1.26984	-0.23402	3.41583e-05	-1.36188	-0.202061
42089319	chr15:42089319:G:A	6.76082e-10	-1.83019	-2.85769e-10	2.77888e-05	-1.77031	-2.85769e-10
42089634	chr15:42089634:T:A	1.59329e-09	-1.86281	0.889859	6.8241e-05	-1.85693	0.985025
42089727	chr15:42089727:T:G	1.52486e-09	-1.86124	0.844398	6.52589e-05	-1.85482	0.938233
42089944	chr15:42089944:T:G	2.58575e-09	-2.08401e-10	-0.48873	9.72425e-05	-2.08401e-10	-0.51774
42090043	chr15:42090043:G:A	1.63062e-09	-1.86451	0.914724	6.98313e-05	-1.85918	1.01031
42090194	chr15:42090194:G:A	4.23731e-10	-1.86973	-0.42767	1.70821e-05	-1.86738	-0.389535
42090195	chr15:42090195:A:AAAT	4.22104e-10	-1.87023	-0.431023	1.70044e-05	-1.86865	-0.392823
42090238	chr15:42090238:G:A	4.16842e-10	-1.86928	-0.444518	1.68098e-05	-1.86647	-0.406518
42090283	chr15:42090283:G:A	4.22978e-10	-1.87007	-0.429108	1.70459e-05	-1.86818	-0.390855
42090491	chr15:42090491:T:A	3.98419e-10	-1.87039	-0.488611	1.6018e-05	-1.86949	-0.451742
42090580	chr15:42090580:T:C	4.29341e-10	-1.86952	-0.414726	1.73133e-05	-1.86695	-0.376528
42090592	chr15:42090592:T:A	2.37119e-09	-2.08401e-10	-0.575355	9.45951e-05	-2.08401e-10	-0.545343
42090666	chr15:42090666:A:G	4.28265e-10	-1.87038	-0.416381	1.72418e-05	-1.86937	-0.378246
42090712	chr15:42090712:G:A	2.51639e-09	-1.86753	1.35161	0.000108813	-1.87028	1.46497
42090714	chr15:42090714:T:C	2.31703e-09	-0.59846	-2.85769e-10	6.51299e-05	-0.918565	-2.85769e-10
42090771	chr15:42090771:G:A	2.64577e-09	-2.08401e-10	-0.465784	0.000106633	-2.08401e-10	-0.425555
42090870	chr15:42090870:A:AAC	4.30803e-10	-1.86995	-0.410905	1.73632e-05	-1.8679	-0.372699
42091056	chr15:42091056:T:C	5.29189e-10	-1.86839	-0.206761	2.1447e-05	-1.86492	-0.164441
42091198	chr15:42091198:A:G	1.23291e-09	-2.08401e-10	-1.22937	4.75321e-05	-2.08401e-10	-1.23354
42091332	chr15:42091332:C:T	9.06455e-09	-2.08401e-10	0.765624	0.000408985	-2.08401e-10	0.91873
42091402	chr15:42091402:T:C	9.23757e-09	-2.08401e-10	0.784533	0.000417209	-2.08401e-10	0.93864
42091448	chr15:42091448:C:A	4.24657e-10	-1.86929	-0.42593	1.71215e-05	-1.86651	-0.388107
42091631	chr15:42091631:C:T	2.16669e-09	-1.28864	0.623096	7.4601e-05	-1.43633	0.653535
42091666	chr15:42091666:C:T	4.17235e-10	-1.86781	-0.44504	1.68329e-05	-1.86404	-0.407571
42091867	chr15:42091867:A:G	2.20185e-10	-1.8603	-1.09173	8.59394e-06	-1.86464	-1.07925
42091875	chr15:42091875:G:A	1.24034e-09	-2.08401e-10	-1.22336	4.77997e-05	-2.08401e-10	-1.22793
42091887	chr15:42091887:C:G	6.23896e-09	-2.08401e-10	0.392068	0.000278076	-2.08401e-10	0.532948
42092031	chr15:42092031:G:A	3.51915e-09	-0.180526	-2.85769e-10	2.70753e-05	-1.79632	-2.85769e-10
42092092	chr15:42092092:T:C	1.72944e-09	-1.86398	0.973033	7.41847e-05	-1.85846	1.07008
42092094	chr15:42092094:A:C	1.68567e-09	-1.86356	0.946977	7.22775e-05	-1.8579	1.04347
42092167	chr15:42092167:AT:A	1.48537e-09	-2.08401e-10	-1.04308	5.79532e-05	-2.08401e-10	-1.03531
42092323	chr15:42092323:G:A	8.79357e-10	-1.85018	0.282866	3.84098e-05	-1.84117	0.394538
42092385	chr15:42092385:C:A	1.50046e-09	-2.08401e-10	-1.03298	5.85526e-05	-2.08401e-10	-1.02502
42093009	chr15:42093009:C:T	1.85907e-10	-1.86563	-1.25563	7.21414e-06	-1.86353	-1.25537
42093299	chr15:42093299:T:C	1.41365e-09	-2.08401e-10	-1.09257	5.5596e-05	-2.08401e-10	-1.07684
42093432	chr15:42093432:G:T	3.09497e-09	-2.08401e-10	-0.30897	0.000124005	-2.08401e-10	-0.274626
42093804	chr15:42093804:C:T	8.73527e-10	-1.86054	0.286573	3.80704e-05	-1.85389	0.398384
42093808	chr15:42093808:G:T	1.23748e-09	-2.08401e-10	-1.22567	4.76349e-05	-2.08401e-10	-1.23138
42093897	chr15:42093897:G:A	2.74572e-09	-2.08401e-10	-0.428703	0.00011045	-2.08401e-10	-0.390386
42094144	chr15:42094144:C:T	1.00114e-09	-1.85213	0.414526	4.39528e-05	-1.84358	0.531743
42094282	chr15:42094282:C:T	2.88488e-10	-1.83588	-0.845964	1.15926e-05	-1.82356	-0.821022
42094373	chr15:42094373:C:T	1.19826e-09	-2.08401e-10	-1.25788	4.64341e-05	-2.08401e-10	-1.25691
42094712	chr15:42094712:G:A	3.18977e-09	-2.08401e-10	-0.278796	0.000128269	-2.08401e-10	-0.240821
42094871	chr15:42094871:AG:A	1.90531e-10	-1.86998	-1.22671	7.37959e-06	-1.86816	-1.22807
42095005	chr15:42095005:T:C	1.49728e-09	0.197479	-1.23257	9.65469e-05	0.689764	-1.21468
42095037	chr15:42095037:G:C	6.55995e-10	-1.86035	-2.85769e-10	2.58212e-05	-1.84375	-2.85769e-10
42095074	chr15:42095074:C:T	8.72028e-10	-1.86225	0.286573	3.79848e-05	-1.85614	0.398384
42095125	chr15:42095125:C:T	1.55781e-09	-2.08401e-10	-0.995464	6.09005e-05	-2.08401e-10	-0.985707
42095596	chr15:42095596:G:A	1.47239e-09	-2.08401e-10	-1.05186	5.90023e-05	-2.08401e-10	-1.01737
42095852	chr15:42095852:GGGTCA:G	1.22628e-09	-2.08401e-10	-1.23476	4.74366e-05	-2.08401e-10	-1.23555
42096067	chr15:42096067:C:T	3.31151e-10	-1.30652	-1.2374	1.1867e-05	-1.38561	-1.23557
42096072	chr15:42096072:G:A	1.25042e-09	-2.08401e-10	-1.21527	4.80776e-05	-2.08401e-10	-1.22213
42096098	chr15:42096098:C:T	3.27434e-09	-2.08401e-10	-0.25263	0.000131946	-2.08401e-10	-0.212557
42096116	chr15:42096116:C:T	5.17336e-10	-1.51355	-0.584262	1.8798e-05	-1.58712	-0.574081
42096706	chr15:42096706:A:G	6.75595e-10	-1.47771	-0.353198	2.68401e-05	-1.5056	-0.299455
42096779	chr15:42096779:C:T	1.51282e-09	-2.08401e-10	-1.02477	5.98928e-05	-2.08401e-10	-1.00239
42096809	chr15:42096809:G:T	1.85141e-09	-1.66194	0.839145	6.99701e-05	-1.69052	0.843636
42096859	chr15:42096859:C:A	6.68001e-10	-1.84221	-2.85769e-10	2.53221e-05	-1.86327	-2.85769e-10
42097074	chr15:42097074:A:G	2.18208e-09	-2.08401e-10	-0.658467	8.55308e-05	-2.08401e-10	-0.646072
42097096	chr15:42097096:G:A	2.19849e-10	-1.87036	-1.0832	8.52497e-06	-1.87011	-1.08184
42097290	chr15:42097290:G:A	1.30513e-09	-2.08401e-10	-1.17244	5.11035e-05	-2.08401e-10	-1.16109
42098607	chr15:42098607:C:T	6.21787e-09	-2.08401e-10	0.38868	0.000260359	-2.08401e-10	0.467114
42098814	chr15:42098814:C:T	1.20005e-09	-2.08401e-10	-1.25638	4.65195e-05	-2.08401e-10	-1.25508
42098815	chr15:42098815:G:A	1.22386e-09	-1.31859	0.0818538	5.16988e-05	-1.30856	0.15905
42098877	chr15:42098877:C:G	1.55787e-09	-1.73973	0.744306	6.04173e-05	-1.76082	0.767144
42099063	chr15:42099063:T:C	3.03171e-10	-1.7355	-0.896709	1.18755e-05	-1.70165	-0.918814
42099316	chr15:42099316:C:T	2.13786e-10	-1.8079	-1.17362	8.50462e-06	-1.78301	-1.17133
42099340	chr15:42099340:C:A	5.24922e-10	-1.86315	-0.220107	2.24758e-05	-1.85348	-0.129031
42099517	chr15:42099517:T:A	4.39768e-10	-1.84451	-0.415744	1.8779e-05	-1.82886	-0.333353
42099622	chr15:42099622:G:C	1.97223e-10	-1.85868	-1.20349	7.76048e-06	-1.85042	-1.19548
42099711	chr15:42099711:C:T	3.0303e-10	-1.61743	-1.01524	1.12716e-05	-1.63525	-1.03741
42099955	chr15:42099955:T:C	2.47478e-10	-1.81614	-1.01904	9.84482e-06	-1.79267	-1.01533
42099966	chr15:42099966:C:T	2.52203e-10	-1.75018	-1.06608	9.68127e-06	-1.76625	-1.05851
42100165	chr15:42100165:C:T	2.32577e-10	-1.80018	-1.0971	9.26862e-06	-1.77388	-1.09443
42100285	chr15:42100285:T:A	2.63766e-10	-1.76896	-1.00247	1.01438e-05	-1.78409	-0.993992
42100296	chr15:42100296:G:A	4.62682e-10	-1.84123	-0.368234	1.98246e-05	-1.82477	-0.283259
42100513	chr15:42100513:G:A	3.61978e-09	-0.152332	-2.85769e-10	0.00013771	-0.1698	-2.85769e-10
42100579	chr15:42100579:G:A	2.10472e-10	-1.81605	-1.1811	8.35314e-06	-1.79285	-1.17946
42100718	chr15:42100718:T:C	1.42723e-09	-2.08401e-10	-1.08301	5.42342e-05	-2.08401e-10	-1.10164
42100949	chr15:42100949:G:C	2.19345e-10	-1.80459	-1.15126	8.73569e-06	-1.77885	-1.14868
42100971	chr15:42100971:T:C	1.99051e-10	-1.81816	-1.23478	7.84083e-06	-1.79417	-1.24144
42101174	chr15:42101174:C:T	1.27148e-09	-2.08401e-10	-1.19857	5.04791e-05	-2.08401e-10	-1.17339
42101987	chr15:42101987:T:C	6.46365e-10	-1.74057	-0.134572	2.39488e-05	-1.7539	-0.165125
42102298	chr15:42102298:T:C	5.33949e-10	-1.7114	-0.3548	2.01375e-05	-1.70668	-0.385683
42102484	chr15:42102484:C:T	2.62011e-09	-2.08401e-10	-0.47553	0.00010519	-2.08401e-10	-0.439179
42102783	chr15:42102783:C:T	2.24367e-09	-2.08401e-10	-0.630632	8.98195e-05	-2.08401e-10	-0.597146
42102874	chr15:42102874:A:T	6.92981e-10	-1.8055	-2.85769e-10	2.64566e-05	-1.81944	-2.85769e-10
42103054	chr15:42103054:C:A	3.24462e-09	-2.08401e-10	-0.261747	0.000123588	-2.08401e-10	-0.277992
42103062	chr15:42103062:T:C	2.56306e-10	-1.63898	-1.16115	8.81884e-06	-1.7586	-1.15946
42103122	chr15:42103122:T:C	2.48437e-10	-1.65537	-1.17595	8.56329e-06	-1.77261	-1.17485
42103124	chr15:42103124:T:G	3.29428e-10	-1.48509	-1.06406	1.13918e-05	-1.65494	-1.00711
42103152	chr15:42103152:G:A	1.27492e-09	-2.08401e-10	-1.19586	4.90067e-05	-2.08401e-10	-1.20299
42103314	chr15:42103314:G:A	6.95421e-10	-1.74307	-0.0589138	2.53919e-05	-1.74967	-0.110847
42103346	chr15:42103346:G:A	5.59438e-10	-1.8125	-0.207067	2.47227e-05	-1.79252	-0.0947058
42103709	chr15:42103709:G:A	1.1202e-09	-1.32524	-2.85769e-10	4.35987e-05	-1.31992	-2.85769e-10
42103733	chr15:42103733:A:G	1.19785e-09	-2.08401e-10	-1.25822	4.63837e-05	-2.08401e-10	-1.258
42103944	chr15:42103944:G:A	1.30507e-09	-2.08401e-10	-1.17249	5.19881e-05	-2.08401e-10	-1.14393
42103989	chr15:42103989:G:C	9.51697e-10	-1.56422	0.0759664	3.42726e-05	-1.57829	0.0176837
42104210	chr15:42104210:C:T	1.20557e-09	-2.08401e-10	-1.25179	4.6702e-05	-2.08401e-10	-1.25116
42104292	chr15:42104292:C:T	2.92989e-10	-1.50177	-1.1646	1.17159e-05	-1.46219	-1.17181
42104312	chr15:42104312:G:A	7.67225e-10	-1.70324	-0.000480285	2.79762e-05	-1.71022	-0.0533757
42104318	chr15:42104318:C:T	7.06602e-10	-1.78603	-2.85769e-10	2.84026e-05	-1.74847	-2.85769e-10
42104679	chr15:42104679:C:A	9.32165e-10	-1.60588	0.0968845	3.63834e-05	-1.5772	0.0763609
42104744	chr15:42104744:C:A	1.5256e-09	-2.08401e-10	-1.01636	5.98229e-05	-2.08401e-10	-1.00356
42104813	chr15:42104813:G:A	1.26419e-09	-2.08401e-10	-1.20432	4.86479e-05	-2.08401e-10	-1.21034
42105022	chr15:42105022:C:T	3.43821e-10	-1.3631	-1.14328	1.1483e-05	-1.55744	-1.09664
42105093	chr15:42105093:G:A	3.56555e-10	-1.2191	-1.25091	1.295e-05	-1.28078	-1.25307
42105190	chr15:42105190:G:A	2.32949e-10	-1.77473	-1.12096	9.46257e-06	-1.74569	-1.10192
42105474	chr15:42105474:C:T	7.65793e-10	-1.6459	-0.059694	2.79675e-05	-1.65182	-0.112082
42106015	chr15:42106015:G:A	1.89708e-09	-2.08401e-10	-0.79843	7.55366e-05	-2.08401e-10	-0.770331
42106138	chr15:42106138:G:A	2.4393e-10	-1.74918	-1.10045	9.95249e-06	-1.71703	-1.0801
42106316	chr15:42106316:C:T	8.81465e-10	-1.56732	0.00240068	3.22923e-05	-1.56858	-0.0515405
42106758	chr15:42106758:C:G	1.89479e-09	-2.08401e-10	-0.79964	7.54432e-05	-2.08401e-10	-0.771568
42106961	chr15:42106961:G:C	1.19812e-09	-2.08401e-10	-1.25799	4.63589e-05	-2.08401e-10	-1.25854
42107294	chr15:42107294:GGGC:G	6.75073e-10	-1.83168	-2.85769e-10	2.67919e-05	-1.80685	-2.85769e-10
42107444	chr15:42107444:C:T	2.35213e-09	-1.5974	1.01397	9.19133e-05	-1.5607	0.986595
42107556	chr15:42107556:G:A	3.41277e-10	-1.54647	-0.967337	1.17705e-05	-1.63882	-0.990526
42107678	chr15:42107678:C:T	1.19704e-09	-2.08401e-10	-1.2589	4.64137e-05	-2.08401e-10	-1.25735
42107868	chr15:42107868:T:C	9.16877e-10	-0.890065	-0.635464	3.28796e-05	-1.0408	-0.561294
42108236	chr15:42108236:A:C	1.36918e-09	-2.08401e-10	-1.12453	5.39417e-05	-2.08401e-10	-1.10704
42108357	chr15:42108357:A:T	3.18982e-10	-1.5237	-1.05766	1.11075e-05	-1.67446	-1.01287
42108566	chr15:42108566:T:C	8.51204e-10	-1.49462	-0.105228	2.98601e-05	-1.65651	-0.0419179
42108595	chr15:42108595:C:T	9.99647e-10	-1.4391	-2.85769e-10	4.68254e-05	-1.24852	-2.85769e-10
42108673	chr15:42108673:T:A	2.49073e-10	-1.57091	-1.25785	7.80988e-06	-1.78747	-1.25209
42109131	chr15:42109131:C:T	1.45342e-09	-2.08401e-10	-1.06483	5.70097e-05	-2.08401e-10	-1.05173
42109281	chr15:42109281:G:A	6.65804e-10	-1.84551	-2.85769e-10	2.52102e-05	-1.8677	-2.85769e-10
42109363	chr15:42109363:A:G	1.21516e-09	-2.08401e-10	-1.24387	4.68788e-05	-2.08401e-10	-1.24738
42109454	chr15:42109454:T:C	2.59887e-10	-1.55355	-1.23271	7.9362e-06	-1.78386	-1.23965
42109652	chr15:42109652:C:T	4.52414e-10	-1.86822	-0.363682	1.63303e-05	-1.8585	-0.443433
42110028	chr15:42110028:T:C	3.07572e-10	-1.47182	-1.14597	9.45086e-06	-1.73911	-1.10973
42110291	chr15:42110291:A:C	8.28972e-10	-1.62056	-0.00575516	2.83473e-05	-1.71262	-0.0377926
42110360	chr15:42110360:A:C	2.3574e-09	-2.08401e-10	-0.581186	0.000100792	-2.08401e-10	-0.481892
42110520	chr15:42110520:A:G	1.74413e-09	-2.08401e-10	-0.882491	6.91252e-05	-2.08401e-10	-0.859029
42110625	chr15:42110625:T:C	1.80202e-09	-2.08401e-10	-0.849839	7.18959e-05	-2.08401e-10	-0.81973
42110647	chr15:42110647:G:A	7.64332e-10	-1.64108	-0.0664164	2.62711e-05	-1.72877	-0.0977112
42111232	chr15:42111232:G:A	7.58475e-10	-1.64255	-0.0726411	2.60846e-05	-1.72977	-0.103838
42111483	chr15:42111483:A:G	6.55225e-10	-1.60649	-0.255035	2.23808e-05	-1.70043	-0.286315
42111563	chr15:42111563:T:C	7.72912e-10	-1.6129	-0.0834345	2.63532e-05	-1.7057	-0.117659
42111694	chr15:42111694:A:G	3.76948e-10	-1.6481	-0.766299	1.46849e-05	-1.643	-0.765132
42111897	chr15:42111897:C:T	5.44779e-10	-1.84132	-0.2048	2.06761e-05	-1.87032	-0.195654
42112035	chr15:42112035:G:C	3.22433e-09	-2.08401e-10	-0.268021	0.000135051	-2.08401e-10	-0.189295
42112073	chr15:42112073:T:G	1.50454e-09	-2.08401e-10	-1.03026	5.98825e-05	-2.08401e-10	-1.00256
42112316	chr15:42112316:C:T	7.5848e-10	-1.59971	-0.11548	2.57936e-05	-1.69551	-0.149315
42112521	chr15:42112521:T:C	7.41689e-10	-1.58456	-0.153009	2.51677e-05	-1.68324	-0.186151
42112837	chr15:42112837:C:T	6.55594e-10	-1.78556	-0.0753983	2.47718e-05	-1.85524	-0.030004
42112881	chr15:42112881:T:C	3.7991e-10	-1.50482	-0.901743	1.27336e-05	-1.61428	-0.936419
42112978	chr15:42112978:G:A	4.92381e-10	-1.86572	-0.281533	1.76302e-05	-1.86247	-0.362865
42112979	chr15:42112979:A:G	2.45984e-09	-2.08401e-10	-0.53865	9.86765e-05	-2.08401e-10	-0.503101
42113039	chr15:42113039:A:G	2.68806e-10	-1.54296	-1.20956	1.04386e-05	-1.53466	-1.21478
42113171	chr15:42113171:T:C	2.55881e-10	-1.5713	-1.23049	9.91422e-06	-1.56437	-1.23661
42113272	chr15:42113272:C:T	5.00968e-10	-1.72676	-0.403203	1.75461e-05	-1.79319	-0.436923
42113297	chr15:42113297:T:A	5.1021e-10	-1.73362	-0.378061	1.78939e-05	-1.79818	-0.412312
42113318	chr15:42113318:T:C	5.25473e-10	-1.71806	-0.364141	1.83468e-05	-1.78682	-0.398672
42113339	chr15:42113339:A:G	1.2946e-09	-2.08401e-10	-1.18055	5.07874e-05	-2.08401e-10	-1.1673
42113966	chr15:42113966:T:C	6.39943e-10	-1.73797	-0.147155	2.23334e-05	-1.80127	-0.187593
42113986	chr15:42113986:A:G	4.86331e-10	-1.73961	-0.420004	1.70592e-05	-1.80261	-0.455652
42114038	chr15:42114038:G:A	5.10745e-10	-1.75254	-0.358095	1.80013e-05	-1.81176	-0.392745
42114232	chr15:42114232:C:T	5.25771e-10	-1.38152	-0.700113	1.72954e-05	-1.64996	-0.594552
42114419	chr15:42114419:G:A	2.09066e-09	-1.74751	1.04625	8.06001e-05	-1.8366	1.13115
42114446	chr15:42114446:T:C	5.19785e-10	-1.76155	-0.331539	1.83586e-05	-1.81807	-0.366785
42114463	chr15:42114463:A:G	5.04342e-10	-1.73491	-0.388341	1.76975e-05	-1.79915	-0.42237
42114729	chr15:42114729:T:C	4.19338e-10	-1.84916	-0.458667	1.81578e-05	-1.83764	-0.358203
42114968	chr15:42114968:A:G	5.72989e-10	-1.72293	-0.272708	1.99938e-05	-1.79062	-0.3089
42115244	chr15:42115244:A:T	7.34908e-10	-1.74676	-2.85769e-10	2.90046e-05	-1.72749	-2.85769e-10
42115338	chr15:42115338:A:C	2.21725e-09	-1.86813	1.22565	8.81698e-05	-1.85445	1.23877
42115389	chr15:42115389:C:A	1.66938e-09	-2.08401e-10	-0.926293	6.67558e-05	-2.08401e-10	-0.893907
42115568	chr15:42115568:A:G	3.25929e-10	-1.51172	-1.04811	1.03115e-05	-1.7611	-1.00059
42115746	chr15:42115746:G:A	8.07696e-10	-1.56631	-0.0860101	2.72833e-05	-1.66838	-0.120294
42115844	chr15:42115844:G:A	1.21011e-09	-2.08401e-10	-1.24804	4.74666e-05	-2.08401e-10	-1.23492
42115942	chr15:42115942:T:C	1.27759e-09	-2.08401e-10	-1.19377	4.90224e-05	-2.08401e-10	-1.20267
42116050	chr15:42116050:T:A	1.53883e-09	-2.08401e-10	-1.00772	6.1325e-05	-2.08401e-10	-0.978761
42116098	chr15:42116098:C:T	3.10795e-10	-1.58897	-1.0184	1.06163e-05	-1.68352	-1.04904
42116169	chr15:42116169:C:T	4.62867e-10	-1.84321	-0.365852	2.01755e-05	-1.83066	-0.259821
42116223	chr15:42116223:C:T	1.75555e-09	-2.08401e-10	-0.875965	7.03687e-05	-2.08401e-10	-0.8412
42116417	chr15:42116417:C:T	3.39671e-10	-1.66233	-0.856191	1.32103e-05	-1.65815	-0.855796
42116467	chr15:42116467:T:C	3.25449e-10	-1.5022	-1.05909	1.02373e-05	-1.75599	-1.01293
42116496	chr15:42116496:G:C	2.44536e-10	-1.68067	-1.16646	9.45267e-06	-1.67831	-1.17034
42116831	chr15:42116831:A:C	4.96163e-10	-1.7527	-0.386893	1.74955e-05	-1.81182	-0.421183
42117072	chr15:42117072:A:G	2.69556e-09	-2.08401e-10	-0.447142	0.000116265	-2.08401e-10	-0.33908
42117712	chr15:42117712:T:C	4.968e-09	-1.80147	1.96574	0.000200592	-1.86236	2.06868
42117801	chr15:42117801:G:A	3.60262e-10	-1.44575	-1.01392	1.14217e-05	-1.69069	-0.968736
42118086	chr15:42118086:T:C	1.92431e-10	-1.86853	-1.21823	7.48044e-06	-1.87034	-1.21232
42118504	chr15:42118504:C:T	7.64112e-10	-1.20853	-0.499261	2.3236e-05	-1.56726	-0.381987
42118656	chr15:42118656:C:T	4.16732e-10	-1.53557	-0.778487	1.42693e-05	-1.63728	-0.79955
42118781	chr15:42118781:A:G	2.13862e-10	-1.74319	-1.23798	8.26817e-06	-1.73817	-1.24437
42118788	chr15:42118788:A:G	2.03585e-10	-1.81432	-1.21609	7.78998e-06	-1.82803	-1.21408
42118824	chr15:42118824:A:G	2.14912e-10	-1.72139	-1.25488	8.34357e-06	-1.716	-1.25746
42118831	chr15:42118831:G:A	2.0933e-10	-1.74404	-1.25855	8.1571e-06	-1.7391	-1.25696
42118924	chr15:42118924:A:G	1.19714e-09	-2.08401e-10	-1.25881	4.63595e-05	-2.08401e-10	-1.25852
42119088	chr15:42119088:T:C	2.42857e-10	-1.72426	-1.12977	8.42124e-06	-1.86212	-1.10207
42119108	chr15:42119108:A:C	2.01587e-10	-1.86705	-1.17323	7.71228e-06	-1.87007	-1.18206
42119236	chr15:42119236:A:G	1.72177e-09	-1.87038	0.974987	7.53991e-05	-1.82518	1.05303
42119315	chr15:42119315:G:C	1.99684e-09	-2.08401e-10	-0.747183	7.59771e-05	-2.08401e-10	-0.764516
42119347	chr15:42119347:A:G	1.98227e-10	-1.80862	-1.24847	7.59787e-06	-1.8205	-1.24658
42119349	chr15:42119349:T:C	4.19753e-09	-2.08401e-10	-0.0042491	0.000165606	-2.08401e-10	0.0146612
42119702	chr15:42119702:G:A	3.12029e-10	-1.48813	-1.11528	9.57786e-06	-1.76255	-1.07294
42119761	chr15:42119761:C:T	8.95015e-10	-1.58484	0.0351797	3.07611e-05	-1.68096	0.0122684
42119784	chr15:42119784:T:C	3.00435e-10	-1.52133	-1.11994	9.36698e-06	-1.77964	-1.07811
42119815	chr15:42119815:C:T	2.13583e-10	-1.724	-1.25848	8.31723e-06	-1.71984	-1.25678
42120290	chr15:42120290:A:G	2.02606e-10	-1.84532	-1.18992	8.82996e-06	-1.76338	-1.15342
42120408	chr15:42120408:G:A	1.28276e-09	-1.09645	-0.0932881	4.32794e-05	-1.19602	-0.131248
42120813	chr15:42120813:C:T	2.59417e-09	-2.08401e-10	-0.485481	0.000111632	-2.08401e-10	-0.379739
42121015	chr15:42121015:C:A	2.38736e-10	-1.82924	-1.0419	1.02002e-05	-1.77632	-0.996227
42121028	chr15:42121028:C:G	2.26931e-09	-2.08401e-10	-0.619273	8.65958e-05	-2.08401e-10	-0.633696
42121103	chr15:42121103:T:C	1.29367e-09	-2.08401e-10	-1.18126	5.05088e-05	-2.08401e-10	-1.1728
42121307	chr15:42121307:G:A	1.25408e-09	-2.08401e-10	-1.21234	4.81891e-05	-2.08401e-10	-1.21982
42121360	chr15:42121360:G:C	2.68625e-09	-2.08401e-10	-0.450601	0.00011584	-2.08401e-10	-0.342742
42121487	chr15:42121487:A:AGTG	2.47056e-10	-1.78588	-1.05101	1.07641e-05	-1.71238	-1.00635
42121686	chr15:42121686:G:C	2.88523e-10	-1.86285	-0.818877	1.15749e-05	-1.87004	-0.776064
42121712	chr15:42121712:G:A	4.32819e-10	-1.06434	-1.21185	1.67575e-05	-1.05907	-1.21703
42121858	chr15:42121858:G:A	2.07002e-10	-1.8658	-1.14797	7.93042e-06	-1.86892	-1.15532
42122205	chr15:42122205:A:AC	1.21252e-09	-2.08401e-10	-1.24605	4.687e-05	-2.08401e-10	-1.24757
42122364	chr15:42122364:T:C	8.76127e-10	-1.57099	-2.85769e-10	3.34106e-05	-1.58608	-2.85769e-10
42122371	chr15:42122371:A:G	1.77898e-09	-2.08401e-10	-0.862705	6.93022e-05	-2.08401e-10	-0.856471
42122574	chr15:42122574:G:A	3.00991e-09	-2.08401e-10	-0.336837	0.000118682	-2.08401e-10	-0.318501
42122822	chr15:42122822:T:C	1.20554e-09	-2.08401e-10	-1.25182	4.66975e-05	-2.08401e-10	-1.25126
42122877	chr15:42122877:T:G	3.0683e-09	-2.08401e-10	-0.317623	0.000128385	-2.08401e-10	-0.239915
42123152	chr15:42123152:G:A	6.70991e-10	-1.83775	-2.85769e-10	2.5973e-05	-1.83789	-2.85769e-10
42123659	chr15:42123659:G:C	1.48278e-09	-2.08401e-10	-1.04483	5.64761e-05	-2.08401e-10	-1.06113
42123780	chr15:42123780:A:C	3.93192e-10	-1.84224	-0.529969	1.62163e-05	-1.72259	-0.586338
42123996	chr15:42123996:C:G	2.80838e-09	-2.08401e-10	-0.406139	0.000112823	-2.08401e-10	-0.369126
42124262	chr15:42124262:T:A	1.52025e-09	-2.08401e-10	-1.01987	5.78531e-05	-2.08401e-10	-1.03704
42124436	chr15:42124436:A:C	1.57679e-09	-2.08401e-10	-0.983357	6.18107e-05	-2.08401e-10	-0.970872
42124471	chr15:42124471:T:G	3.0222e-10	-1.53745	-1.0979	1.47718e-05	-1.38226	-1.01997
42124522	chr15:42124522:G:A	6.53771e-10	-1.86375	-2.85769e-10	2.62956e-05	-1.82555	-2.85769e-10
42124638	chr15:42124638:C:CATCT	2.30619e-09	-2.08401e-10	-0.603151	9.2007e-05	-2.08401e-10	-0.573084
42125754	chr15:42125754:A:T	3.1154e-09	-0.30239	-2.85769e-10	2.52428e-05	-1.86641	-2.85769e-10
42125795	chr15:42125795:CA:C	8.52749e-10	-1.59804	-2.85769e-10	3.15027e-05	-1.64487	-2.85769e-10
42125919	chr15:42125919:A:G	3.8356e-09	-2.08401e-10	-0.0944206	0.000153905	-2.08401e-10	-0.0586127
42125925	chr15:42125925:G:T	1.58076e-09	-2.08401e-10	-0.98084	6.05127e-05	-2.08401e-10	-0.992096
42126147	chr15:42126147:G:A	2.24778e-10	-1.76087	-1.17052	8.28316e-06	-1.8157	-1.16502
42126306	chr15:42126306:T:C	2.66464e-10	-1.80695	-0.954315	1.1062e-05	-1.7967	-0.894732
42126333	chr15:42126333:C:T	1.18565e-09	-1.79983	0.531374	4.98061e-05	-1.73489	0.548079
42126432	chr15:42126432:C:T	5.85051e-10	-1.7413	-0.233508	2.47432e-05	-1.72961	-0.156783
42126687	chr15:42126687:C:T	1.74564e-09	-2.08401e-10	-0.881627	6.87003e-05	-2.08401e-10	-0.865194
42126911	chr15:42126911:C:T	5.37236e-10	-1.86995	-0.190118	2.53435e-05	-1.65785	-0.20458
42127055	chr15:42127055:T:A	2.97049e-09	-2.08401e-10	-0.35002	0.000116359	-2.08401e-10	-0.338266
42127212	chr15:42127212:G:C	1.91866e-10	-1.86829	-1.22141	7.50378e-06	-1.86761	-1.21193
42127669	chr15:42127669:C:T	1.56743e-09	-2.08401e-10	-0.98931	6.14573e-05	-2.08401e-10	-0.976605
42128008	chr15:42128008:G:A	2.70137e-09	-2.08401e-10	-0.444988	0.000103981	-2.08401e-10	-0.450737
42128024	chr15:42128024:C:T	4.00744e-09	-2.08401e-10	-0.050594	0.000160941	-2.08401e-10	-0.0139117
42128025	chr15:42128025:G:A	2.95583e-10	-1.84521	-0.812343	1.23847e-05	-1.83762	-0.740869
42128286	chr15:42128286:T:A	1.32492e-09	-2.08401e-10	-1.15739	5.12326e-05	-2.08401e-10	-1.15857
42128637	chr15:42128637:C:T	4.00826e-09	-2.08401e-10	-0.0503894	0.000160978	-2.08401e-10	-0.0136833
42128748	chr15:42128748:G:A	5.89843e-10	-1.85652	-0.110127	3.18735e-05	-1.5094	-0.123772
42128837	chr15:42128837:G:A	3.54847e-09	-2.08401e-10	-0.17223	0.000142207	-2.08401e-10	-0.137663
42129206	chr15:42129206:C:T	5.13129e-10	-1.86482	-0.241154	2.30267e-05	-1.70383	-0.254466
42129521	chr15:42129521:A:ACT	2.90776e-10	-1.41514	-1.25881	1.1291e-05	-1.41252	-1.25842
42129526	chr15:42129526:ATTT:A	3.09266e-10	-1.35339	-1.25891	1.20075e-05	-1.35065	-1.25877
42129752	chr15:42129752:G:A	1.32375e-09	-2.08401e-10	-1.15828	5.12346e-05	-2.08401e-10	-1.15853
42129784	chr15:42129784:G:A	8.04442e-10	-1.8672	0.210852	3.80618e-05	-1.65927	0.203529
42129930	chr15:42129930:C:T	3.73108e-10	-1.82013	-0.604508	1.59272e-05	-1.80941	-0.517513
42130373	chr15:42130373:C:T	1.44832e-09	-2.08401e-10	-1.06834	5.66843e-05	-2.08401e-10	-1.05745
42130451	chr15:42130451:G:A	4.57024e-10	-1.76417	-0.4576	2.12378e-05	-1.57806	-0.461101
42130528	chr15:42130528:C:T	5.75991e-09	0.312175	-2.85769e-10	0.000210839	0.256144	-2.85769e-10
42130553	chr15:42130553:TG:T	2.63219e-09	-2.08401e-10	-0.470929	0.000105587	-2.08401e-10	-0.435409
42130557	chr15:42130557:A:T	2.62432e-09	-2.08401e-10	-0.473926	0.000105256	-2.08401e-10	-0.438557
42130892	chr15:42130892:A:G	1.3406e-09	-1.86519	0.719564	6.42131e-05	-1.6533	0.720555
42130983	chr15:42130983:C:T	1.26552e-09	-2.08401e-10	-1.20326	4.89541e-05	-2.08401e-10	-1.20407
42131258	chr15:42131258:C:A	3.67494e-10	-1.77776	-0.662039	1.56513e-05	-1.76504	-0.579355
42131432	chr15:42131432:G:C	3.55495e-10	-1.80908	-0.663909	1.50926e-05	-1.79935	-0.581395
42131805	chr15:42131805:G:A	3.63073e-10	-1.84988	-0.602015	1.52174e-05	-1.756	-0.616514
42132523	chr15:42132523:G:A	2.22607e-09	-2.08401e-10	-0.638509	8.84665e-05	-2.08401e-10	-0.612325
42132525	chr15:42132525:C:A	2.23043e-09	-2.08401e-10	-0.636554	8.86434e-05	-2.08401e-10	-0.610326
42132609	chr15:42132609:G:A	9.04633e-09	-2.08401e-10	0.763613	0.000340115	-2.08401e-10	0.734335
42132846	chr15:42132846:A:G	2.54282e-10	-1.69418	-1.11388	9.95448e-06	-1.67809	-1.11884
42132872	chr15:42132872:C:A	1.29607e-09	-1.46267	0.283259	4.16441e-05	-1.73531	0.369519
42132986	chr15:42132986:T:C	1.72109e-09	-2.08401e-10	-0.895788	6.89809e-05	-2.08401e-10	-0.861119
42133131	chr15:42133131:A:C	3.21197e-09	-2.08401e-10	-0.271864	0.00012956	-2.08401e-10	-0.230806
42133133	chr15:42133133:GA:GAA	3.60087e-09	-2.08401e-10	-0.157571	0.000145578	-2.08401e-10	-0.114238
42133284	chr15:42133284:C:G	1.52291e-09	-2.08401e-10	-1.01812	5.79654e-05	-2.08401e-10	-1.0351
42133673	chr15:42133673:G:A	5.243e-10	-1.45893	-0.625503	1.61974e-05	-1.70738	-0.602716
42133723	chr15:42133723:T:C	5.74759e-09	-2.08401e-10	0.310035	0.000234162	-2.08401e-10	0.361066
42133796	chr15:42133796:T:C	1.55524e-09	-2.08401e-10	-0.997118	6.04048e-05	-2.08401e-10	-0.99388
42134496	chr15:42134496:T:C	6.75041e-10	-1.83173	-2.85769e-10	2.53593e-05	-1.8618	-2.85769e-10
42134635	chr15:42134635:G:T	2.01207e-10	-1.85282	-1.18934	7.50039e-06	-1.86747	-1.21252
42134765	chr15:42134765:T:A	1.1103e-08	-2.08401e-10	0.968467	0.000470962	-2.08401e-10	1.05983
42134903	chr15:42134903:G:A	3.00172e-10	-1.4259	-1.21625	1.04364e-05	-1.52837	-1.22127
42136227	chr15:42136227:AT:A	2.73123e-09	-2.08401e-10	-0.433994	0.000117932	-2.08401e-10	-0.324843
42136260	chr15:42136260:C:T	1.90214e-10	-1.85801	-1.24034	7.23745e-06	-1.86419	-1.25149
42136306	chr15:42136306:C:T	4.86506e-09	-2.08401e-10	0.143333	0.000216568	-2.08401e-10	0.282955
42136310	chr15:42136310:C:A	1.84105e-09	-2.08401e-10	-0.828409	7.09824e-05	-2.08401e-10	-0.832516
42136314	chr15:42136314:G:C	1.51752e-09	-2.08401e-10	-1.02167	5.99617e-05	-2.08401e-10	-1.00124
42136400	chr15:42136400:C:T	6.55354e-10	-1.86133	-2.85769e-10	2.61001e-05	-1.83301	-2.85769e-10
42136532	chr15:42136532:C:T	1.62126e-09	-2.08401e-10	-0.955546	6.41874e-05	-2.08401e-10	-0.933141
42136543	chr15:42136543:G:A	4.03346e-09	-2.08401e-10	-0.044121	0.000177933	-2.08401e-10	0.0864579
42137206	chr15:42137206:CT:C	2.32024e-09	-2.08401e-10	-0.597078	9.93005e-05	-2.08401e-10	-0.496797
42137292	chr15:42137292:T:C	4.72208e-10	-1.12733	-1.06175	1.56402e-05	-1.30844	-1.03666
42137656	chr15:42137656:A:G	1.72468e-09	-2.08401e-10	-0.893704	6.84666e-05	-2.08401e-10	-0.868603
42138287	chr15:42138287:A:G	1.42918e-09	-2.08401e-10	-1.08164	5.46909e-05	-2.08401e-10	-1.09325
42138337	chr15:42138337:G:T	4.54814e-10	-1.61493	-0.611687	1.5429e-05	-1.81859	-0.540114
42138397	chr15:42138397:G:C	3.35884e-10	-1.62422	-0.905518	1.25946e-05	-1.71162	-0.850056
42138673	chr15:42138673:G:A	6.5994e-10	-1.85435	-2.85769e-10	2.53684e-05	-1.86145	-2.85769e-10
42138742	chr15:42138742:T:A	3.48176e-09	-2.08401e-10	-0.191209	0.000152039	-2.08401e-10	-0.0708108
42138944	chr15:42138944:A:G	4.00404e-10	-1.58325	-0.77078	1.50232e-05	-1.6798	-0.705555
42139038	chr15:42139038:G:C	2.3101e-10	-1.67925	-1.22479	8.36781e-06	-1.75524	-1.21531
42139378	chr15:42139378:C:G	2.32064e-09	-2.08401e-10	-0.596903	9.39937e-05	-2.08401e-10	-0.55172
42139660	chr15:42139660:T:C	2.89444e-10	-1.48107	-1.19747	1.04313e-05	-1.56575	-1.18439
42139719	chr15:42139719:T:C	1.39698e-09	-2.08401e-10	-1.10443	5.55438e-05	-2.08401e-10	-1.07778
42139999	chr15:42139999:T:C	4.51921e-10	-1.5428	-0.690194	1.45717e-05	-1.78236	-0.633504
42140157	chr15:42140157:A:G	2.81563e-10	-1.50273	-1.20341	9.39033e-06	-1.67189	-1.18338
42140196	chr15:42140196:T:C	1.96308e-09	-2.08401e-10	-0.764234	8.09507e-05	-2.08401e-10	-0.701108
42140443	chr15:42140443:G:A	2.5058e-09	-2.08401e-10	-0.52014	0.00010777	-2.08401e-10	-0.414945
42140882	chr15:42140882:G:A	1.20011e-09	-2.08401e-10	-1.25634	4.66573e-05	-2.08401e-10	-1.25212
42141184	chr15:42141184:A:T	3.11315e-10	-1.48903	-1.11666	9.47351e-06	-1.74206	-1.10439
42141313	chr15:42141313:C:T	2.44056e-09	-2.08401e-10	-0.546519	0.000104807	-2.08401e-10	-0.442826
42141442	chr15:42141442:A:G	1.62027e-09	-2.08401e-10	-0.956156	6.35048e-05	-2.08401e-10	-0.943833
42141511	chr15:42141511:G:A	2.50077e-09	-2.08401e-10	-0.52215	0.00010152	-2.08401e-10	-0.474695
42141604	chr15:42141604:A:G	3.68199e-10	-1.6434	-0.794472	1.21916e-05	-1.83087	-0.763333
42141778	chr15:42141778:C:G	1.53988e-09	-1.00704	-2.85769e-10	5.51937e-05	-1.0841	-2.85769e-10
42142056	chr15:42142056:G:A	2.46429e-10	-1.79625	-1.04318	9.19952e-06	-1.86065	-1.01514
42142271	chr15:42142271:A:G	1.37524e-09	-2.08401e-10	-1.12012	5.41841e-05	-2.08401e-10	-1.10256
42142307	chr15:42142307:C:A	8.06176e-10	-1.86862	0.214423	3.73549e-05	-1.85389	0.37941
42142428	chr15:42142428:C:T	3.00107e-10	-1.55777	-1.08459	1.01823e-05	-1.65742	-1.11688
42142626	chr15:42142626:C:T	1.10357e-09	-1.34019	-2.85769e-10	3.91535e-05	-1.42746	-2.85769e-10
42142639	chr15:42142639:T:C	1.45717e-09	-0.688731	-0.373522	3.34269e-05	-1.3104	-0.275183
42142707	chr15:42142707:T:C	1.31162e-09	-2.08401e-10	-1.16748	5.11487e-05	-2.08401e-10	-1.16021
42142947	chr15:42142947:G:A	1.43854e-09	-2.08401e-10	-1.07512	5.67214e-05	-2.08401e-10	-1.0568
42143303	chr15:42143303:G:A	3.78134e-10	-1.48501	-0.926246	1.18427e-05	-1.697	-0.926235
42143419	chr15:42143419:A:C	2.86926e-10	-1.54894	-1.13834	9.7535e-06	-1.66969	-1.14763
42143458	chr15:42143458:G:A	1.25467e-09	-2.08401e-10	-1.21188	4.86074e-05	-2.08401e-10	-1.21117
42143488	chr15:42143488:C:G	1.74654e-09	-2.08401e-10	-0.881108	6.6934e-05	-2.08401e-10	-0.891241
42143628	chr15:42143628:G:T	1.23994e-09	-2.08401e-10	-1.22368	4.83213e-05	-2.08401e-10	-1.21708
42143712	chr15:42143712:A:G	1.10686e-09	-1.33722	-2.85769e-10	3.99045e-05	-1.40846	-2.85769e-10
42143769	chr15:42143769:C:T	3.50365e-10	-1.47612	-1.01141	1.11474e-05	-1.67183	-1.01191
42143804	chr15:42143804:C:T	2.34574e-10	-1.65342	-1.23531	8.03493e-06	-1.79198	-1.21917
42143845	chr15:42143845:G:A	3.50815e-10	-1.45369	-1.03255	1.11573e-05	-1.64974	-1.03312
42143871	chr15:42143871:C:T	1.03251e-09	-0.152924	-1.25383	5.57902e-05	0.178047	-1.2514
42144401	chr15:42144401:T:C	9.71135e-10	-0.760959	-0.707078	3.38908e-05	-1.00836	-0.563448
42144896	chr15:42144896:CTAAAA:C	2.3688e-09	-2.08401e-10	-0.576362	9.54143e-05	-2.08401e-10	-0.536719
42145025	chr15:42145025:T:C	1.28485e-09	-2.08401e-10	-1.1881	5.05817e-05	-2.08401e-10	-1.17136
42145093	chr15:42145093:G:A	4.19398e-09	-0.00509601	-2.85769e-10	0.000172016	0.0526366	-2.85769e-10
42145148	chr15:42145148:A:C	2.94426e-09	-2.08401e-10	-0.358888	0.000124027	-2.08401e-10	-0.274452
42145233	chr15:42145233:T:C	3.0296e-09	0.36376	-0.694076	3.55546e-05	-0.77341	-0.750469
42145324	chr15:42145324:A:G	3.50886e-10	-1.22831	-1.25773	1.27349e-05	-1.29246	-1.25813
42145513	chr15:42145513:T:C	1.415e-09	-0.224257	-0.867358	3.61421e-05	-0.668162	-0.839327
42145779	chr15:42145779:G:C	1.37354e-09	-2.08401e-10	-1.12135	5.25972e-05	-2.08401e-10	-1.13229
42146182	chr15:42146182:G:A	1.74149e-09	-2.08401e-10	-0.884005	6.84055e-05	-2.08401e-10	-0.869494
42146716	chr15:42146716:G:A	2.04711e-09	-2.08401e-10	-0.722319	8.06912e-05	-2.08401e-10	-0.704319
42146764	chr15:42146764:G:A	2.98784e-07	4.26097	-2.85769e-10	3.84751e-05	-1.44494	-2.85769e-10
42146887	chr15:42146887:C:G	2.04562e-10	-1.76821	-1.25742	7.51358e-06	-1.82396	-1.25427
42147527	chr15:42147527:A:C	1.26699e-09	-2.08401e-10	-1.2021	4.8837e-05	-2.08401e-10	-1.20646
42147676	chr15:42147676:G:A	1.61266e-09	-1.80952	0.848655	6.81222e-05	-1.78769	0.914042
42147871	chr15:42147871:T:C	1.59269e-09	-1.25693	0.283604	6.49477e-05	-1.23943	0.318066
42147926	chr15:42147926:C:G	1.21571e-09	-2.08401e-10	-1.24342	4.67992e-05	-2.08401e-10	-1.24908
42148083	chr15:42148083:G:A	2.14829e-09	-2.08401e-10	-0.674075	9.12585e-05	-2.08401e-10	-0.581252
42148099	chr15:42148099:G:A	1.69425e-07	3.69366	-2.85769e-10	2.98081e-05	-1.70017	-2.85769e-10
42148107	chr15:42148107:A:G	1.27018e-09	-2.08401e-10	-1.19959	4.85225e-05	-2.08401e-10	-1.21292
42148481	chr15:42148481:T:C	3.37428e-10	-1.81043	-0.71472	1.24051e-05	-1.84413	-0.732706
42148607	chr15:42148607:A:G	1.09397e-09	-1.34893	-2.85769e-10	3.5498e-05	-1.52547	-2.85769e-10
42148623	chr15:42148623:C:T	7.75793e-10	-1.69262	-2.85769e-10	2.99303e-05	-1.69608	-2.85769e-10
42149513	chr15:42149513:G:A	1.58121e-09	-2.08401e-10	-0.980557	6.53793e-05	-2.08401e-10	-0.914743
42149988	chr15:42149988:A:G	2.3255e-10	-1.76096	-1.13644	9.88302e-06	-1.69942	-1.10471
42150224	chr15:42150224:T:G	2.2391e-10	-1.8193	-1.11596	8.54405e-06	-1.86525	-1.08446
42150543	chr15:42150543:A:G	2.19537e-10	-1.75821	-1.19677	8.04776e-06	-1.83921	-1.17035
42150582	chr15:42150582:A:C	1.63e-09	-2.08401e-10	-0.950168	6.39677e-05	-2.08401e-10	-0.936569
42150583	chr15:42150583:C:T	1.66135e-09	-2.08401e-10	-0.931114	6.52251e-05	-2.08401e-10	-0.917104
42150598	chr15:42150598:G:T	1.20214e-09	-2.08401e-10	-1.25464	4.66429e-05	-2.08401e-10	-1.25243
42150801	chr15:42150801:G:T	1.80849e-09	-1.20181	0.355558	7.47746e-05	-1.1778	0.397333
42151100	chr15:42151100:T:G	5.66863e-10	-1.85286	-0.153522	2.48646e-05	-1.86976	-0.0117487
42151108	chr15:42151108:AG:A	1.5541e-09	-2.08401e-10	-0.997848	6.09382e-05	-2.08401e-10	-0.985088
42151641	chr15:42151641:C:T	1.1974e-09	-2.08401e-10	-1.25859	4.63433e-05	-2.08401e-10	-1.25887
42151966	chr15:42151966:A:T	1.32822e-09	-2.08401e-10	-1.15491	5.03662e-05	-2.08401e-10	-1.17563
42151986	chr15:42151986:C:T	2.47924e-09	-2.08401e-10	-0.530793	9.45263e-05	-2.08401e-10	-0.54607
42152152	chr15:42152152:CT:C	1.19806e-09	-2.08401e-10	-1.25805	4.64208e-05	-2.08401e-10	-1.2572
42152200	chr15:42152200:C:G	1.22002e-09	-2.08401e-10	-1.23988	4.69951e-05	-2.08401e-10	-1.2449
42152304	chr15:42152304:T:C	6.81835e-09	-2.08401e-10	0.480871	0.000296994	-2.08401e-10	0.598763
42152412	chr15:42152412:T:C	1.19945e-09	-2.08401e-10	-1.25689	4.6644e-05	-2.08401e-10	-1.2524
42153356	chr15:42153356:G:T	2.79453e-10	-1.49041	-1.22326	9.28202e-06	-1.65269	-1.21417
42153377	chr15:42153377:T:G	2.04067e-09	-2.08401e-10	-0.725466	7.75187e-05	-2.08401e-10	-0.744429
42153456	chr15:42153456:A:G	1.28308e-09	-2.08401e-10	-1.18948	5.12833e-05	-2.08401e-10	-1.15758
42153481	chr15:42153481:T:A	1.20205e-09	-2.08401e-10	-1.25472	4.64448e-05	-2.08401e-10	-1.25668
42153526	chr15:42153526:C:G	1.28661e-09	-2.08401e-10	-1.18674	5.14546e-05	-2.08401e-10	-1.15425
42153789	chr15:42153789:A:G	1.52154e-09	-2.08401e-10	-1.01903	6.2759e-05	-2.08401e-10	-0.955647
42153836	chr15:42153836:A:G	1.23167e-09	-2.08401e-10	-1.23038	4.72317e-05	-2.08401e-10	-1.23988
42153960	chr15:42153960:G:C	1.93956e-09	-2.08401e-10	-0.776283	8.19909e-05	-2.08401e-10	-0.68834
42154164	chr15:42154164:A:G	1.42698e-09	-2.08401e-10	-1.08319	5.54605e-05	-2.08401e-10	-1.07928
42154200	chr15:42154200:G:A	1.31812e-09	-2.08401e-10	-1.16254	5.04333e-05	-2.08401e-10	-1.1743
42154686	chr15:42154686:G:A	1.41766e-09	-2.08401e-10	-1.08974	5.54746e-05	-2.08401e-10	-1.07902
42154743	chr15:42154743:TC:T	1.35483e-09	-2.08401e-10	-1.13507	5.19435e-05	-2.08401e-10	-1.14479
42154880	chr15:42154880:C:T	1.23209e-09	-2.08401e-10	-1.23003	4.74022e-05	-2.08401e-10	-1.23628
42154998	chr15:42154998:A:G	2.58093e-09	-2.08401e-10	-0.490596	9.82687e-05	-2.08401e-10	-0.507242
42155098	chr15:42155098:CACAT:C	3.24392e-10	-1.81329	-0.751256	1.25096e-05	-1.86348	-0.704973
42155274	chr15:42155274:CAT:C	1.42988e-09	-2.08401e-10	-1.08115	5.59499e-05	-2.08401e-10	-1.07049
42155341	chr15:42155341:CAT:C	1.39811e-09	-2.08401e-10	-1.10363	5.43384e-05	-2.08401e-10	-1.09972
42155367	chr15:42155367:T:C	9.61075e-09	-2.08401e-10	0.824136	0.00039192	-2.08401e-10	0.876108
42155721	chr15:42155721:G:A	2.08021e-09	0.322597	-1.02887	0.000112651	0.622404	-0.993056
42155745	chr15:42155745:T:A	1.3022e-09	-2.08401e-10	-1.17469	4.97868e-05	-2.08401e-10	-1.1872
42155791	chr15:42155791:C:T	1.29583e-09	0.0631417	-1.24274	7.21292e-05	0.416353	-1.23284
42156062	chr15:42156062:G:A	1.88957e-09	-2.08401e-10	-0.802398	7.65068e-05	-2.08401e-10	-0.757568
42156461	chr15:42156461:C:A	1.53016e-09	-2.08401e-10	-1.01337	5.92738e-05	-2.08401e-10	-1.01278
42156671	chr15:42156671:A:G	1.43284e-09	-2.08401e-10	-1.07909	5.51811e-05	-2.08401e-10	-1.08433
42157358	chr15:42157358:G:A	9.0276e-10	-1.54105	-2.85769e-10	3.03645e-05	-1.68167	-2.85769e-10
42157443	chr15:42157443:T:C	8.96758e-09	0.754869	-2.85769e-10	0.000309123	0.638791	-2.85769e-10
42157445	chr15:42157445:C:T	3.28776e-09	-2.08401e-10	-0.24854	0.000140026	-2.08401e-10	-0.153121
42157564	chr15:42157564:G:A	1.50715e-09	-2.08401e-10	-1.02853	5.90317e-05	-2.08401e-10	-1.01687
42157982	chr15:42157982:A:T	6.68663e-07	5.06653	-2.85769e-10	2.96534e-05	-1.70537	-2.85769e-10
42158549	chr15:42158549:T:C	5.17257e-09	0.204624	-2.85769e-10	0.000213218	0.267368	-2.85769e-10
42159562	chr15:42159562:G:A	1.21973e-09	-2.08401e-10	-1.24012	4.74305e-05	-2.08401e-10	-1.23568
42159815	chr15:42159815:C:T	9.91281e-10	-1.84099	0.393485	4.35359e-05	-1.87012	0.548762
42161080	chr15:42161080:A:C	1.25139e-09	-2.08401e-10	-1.21449	4.92915e-05	-2.08401e-10	-1.1972
42161653	chr15:42161653:GA:G	1.35674e-09	-0.88303	-0.250631	4.55475e-05	-1.14683	-0.129359
42162266	chr15:42162266:A:G	1.25803e-09	-2.08401e-10	-1.2092	4.96e-05	-2.08401e-10	-1.19096
42162503	chr15:42162503:T:C	1.25287e-09	-2.08401e-10	-1.21331	4.93639e-05	-2.08401e-10	-1.19573
42162642	chr15:42162642:A:G	1.02951e-09	-1.40966	-2.85769e-10	3.84339e-05	-1.44601	-2.85769e-10
42163236	chr15:42163236:C:G	1.57953e-09	-2.08401e-10	-0.981621	6.18656e-05	-2.08401e-10	-0.969984
42163529	chr15:42163529:C:T	2.27877e-09	-2.08401e-10	-0.61511	8.7064e-05	-2.08401e-10	-0.628305
42164601	chr15:42164601:C:T	1.6972e-09	-2.08401e-10	-0.909765	7.13442e-05	-2.08401e-10	-0.827432
42164886	chr15:42164886:G:A	1.36587e-09	-2.08401e-10	-1.12696	5.25037e-05	-2.08401e-10	-1.13406
42165208	chr15:42165208:T:C	1.7712e-09	-2.08401e-10	-0.867088	6.96658e-05	-2.08401e-10	-0.851238
42165384	chr15:42165384:G:A	3.25124e-10	-1.32598	-1.23631	1.02265e-05	-1.54086	-1.22911
42166149	chr15:42166149:T:C	2.89772e-10	-1.43967	-1.23774	9.35457e-06	-1.62807	-1.23101
42166431	chr15:42166431:C:T	1.19704e-09	-2.08401e-10	-1.25889	4.64059e-05	-2.08401e-10	-1.25752
42166836	chr15:42166836:T:C	1.36653e-09	-2.08401e-10	-1.12647	5.51363e-05	-2.08401e-10	-1.08514
42167056	chr15:42167056:G:A	2.35586e-08	1.72075	-2.85769e-10	0.00117953	1.97792	-2.85769e-10
42167166	chr15:42167166:A:G	2.20286e-10	-1.85979	-1.09178	9.35705e-06	-1.80196	-1.05686
42167360	chr15:42167360:G:A	1.84841e-10	-1.86831	-1.2587	7.17195e-06	-1.86683	-1.25794
42168053	chr15:42168053:A:G	1.37157e-09	-2.08401e-10	-1.12279	5.53576e-05	-2.08401e-10	-1.08114
42168133	chr15:42168133:T:C	3.43307e-09	-2.08401e-10	-0.205292	0.00014658	-2.08401e-10	-0.107379
42168358	chr15:42168358:TGCAGTGTGTAG:T	2.77946e-10	-1.69098	-1.0281	9.79266e-06	-1.80252	-1.0108
42169222	chr15:42169222:C:T	1.35187e-09	-2.08401e-10	-1.13726	5.19905e-05	-2.08401e-10	-1.14389
42170212	chr15:42170212:A:G	1.20188e-09	-2.08401e-10	-1.25486	4.65008e-05	-2.08401e-10	-1.25548
42170484	chr15:42170484:G:A	1.29054e-09	-1.22533	0.0416494	5.37128e-05	-1.19012	0.0788202
42170877	chr15:42170877:A:G	3.8356e-09	-2.08401e-10	-0.0944218	0.000172791	-2.08401e-10	0.0571348
42171025	chr15:42171025:G:A	2.70095e-10	-1.50035	-1.24737	8.83842e-06	-1.67359	-1.24225
42171238	chr15:42171238:C:G	1.31969e-09	-2.08401e-10	-1.16135	5.03633e-05	-2.08401e-10	-1.17569
42171479	chr15:42171479:T:C	1.2918e-09	-2.08401e-10	-1.18271	5.16188e-05	-2.08401e-10	-1.15106
42172178	chr15:42172178:A:G	2.7273e-10	-1.48575	-1.25227	8.87772e-06	-1.66314	-1.24826
42172266	chr15:42172266:C:T	3.25539e-09	-2.08401e-10	-0.258435	0.000138666	-2.08401e-10	-0.162879
42172308	chr15:42172308:G:C	1.72519e-09	-2.08401e-10	-0.89341	6.95503e-05	-2.08401e-10	-0.852897
42172545	chr15:42172545:C:G	1.51642e-09	-2.08401e-10	-1.02239	6.27855e-05	-2.08401e-10	-0.955224
42172743	chr15:42172743:C:T	2.51799e-10	-1.84526	-0.972608	1.09782e-05	-1.77018	-0.928856
42172790	chr15:42172790:C:A	1.70514e-09	-2.08401e-10	-0.905098	6.86978e-05	-2.08401e-10	-0.865231
42173071	chr15:42173071:A:G	3.27412e-09	-2.08401e-10	-0.252698	0.000145941	-2.08401e-10	-0.111742
42173181	chr15:42173181:C:T	1.6389e-09	-2.08401e-10	-0.944722	6.46323e-05	-2.08401e-10	-0.926234
42174018	chr15:42174018:C:T	1.39874e-09	-2.08401e-10	-1.10318	5.37921e-05	-2.08401e-10	-1.10982
42174097	chr15:42174097:A:G	6.63905e-10	-1.84836	-2.85769e-10	2.64037e-05	-1.82145	-2.85769e-10
42175014	chr15:42175014:C:T	7.80894e-10	-1.68606	-2.85769e-10	2.96091e-05	-1.70687	-2.85769e-10
42175277	chr15:42175277:G:A	1.60923e-09	-2.08401e-10	-0.962992	6.22783e-05	-2.08401e-10	-0.963335
42175331	chr15:42175331:C:A	1.48916e-09	-2.08401e-10	-1.04053	6.02302e-05	-2.08401e-10	-0.996774
42175352	chr15:42175352:G:A	2.78749e-10	-1.45736	-1.25883	8.98435e-06	-1.64152	-1.25794
42175411	chr15:42175411:A:G	1.72045e-09	-2.08401e-10	-0.896159	6.93723e-05	-2.08401e-10	-0.85546
42175840	chr15:42175840:C:T	1.84231e-09	-2.08401e-10	-0.827727	7.4517e-05	-2.08401e-10	-0.783921
42175942	chr15:42175942:C:T	8.76176e-09	0.731651	-2.85769e-10	0.000441528	0.995293	-2.85769e-10
42176254	chr15:42176254:A:T	1.27668e-09	-2.08401e-10	-1.19448	5.08361e-05	-2.08401e-10	-1.16634
42176419	chr15:42176419:A:G	3.68539e-08	1.38002	0.788194	0.000620814	0.217168	1.11892
42176588	chr15:42176588:T:C	3.80664e-10	-1.66825	-0.73633	1.32657e-05	-1.7911	-0.718661
42176939	chr15:42176939:G:A	6.74297e-10	-1.83283	-2.85769e-10	2.70166e-05	-1.7985	-2.85769e-10
42177370	chr15:42177370:T:A	1.50119e-08	-2.08401e-10	1.2701	0.00067647	-2.08401e-10	1.42194
42177459	chr15:42177459:CT:C	1.95218e-09	-2.08401e-10	-0.769801	7.68495e-05	-2.08401e-10	-0.7531
42178028	chr15:42178028:T:A	1.27638e-09	-1.19472	-2.85769e-10	4.49826e-05	-1.28867	-2.85769e-10
42178138	chr15:42178138:A:G	2.37015e-07	4.02938	-2.85769e-10	2.89423e-05	-1.72964	-2.85769e-10
42179115	chr15:42179115:C:G	1.75419e-09	-2.08401e-10	-0.87674	6.91157e-05	-2.08401e-10	-0.859167
42179116	chr15:42179116:T:G	1.75419e-09	-2.08401e-10	-0.87674	6.91157e-05	-2.08401e-10	-0.859167
42179275	chr15:42179275:C:T	1.40248e-09	-2.08401e-10	-1.10051	5.44872e-05	-2.08401e-10	-1.09698
42179434	chr15:42179434:G:A	2.76929e-10	-1.471	-1.25174	8.99314e-06	-1.65099	-1.24749
42179508	chr15:42179508:C:T	1.65013e-09	-2.08401e-10	-0.937894	6.63748e-05	-2.08401e-10	-0.89963
42179509	chr15:42179509:G:A	1.21098e-09	-2.08401e-10	-1.24732	4.68305e-05	-2.08401e-10	-1.24841
42179635	chr15:42179635:A:T	1.29082e-09	-2.08401e-10	-1.18347	5.02365e-05	-2.08401e-10	-1.17821
42179681	chr15:42179681:G:A	1.29247e-09	-2.08401e-10	-1.18219	5.16495e-05	-2.08401e-10	-1.15047
42179983	chr15:42179983:C:A	1.3059e-09	-2.08401e-10	-1.17185	5.01383e-05	-2.08401e-10	-1.18016
42180131	chr15:42180131:CTG:C	2.72829e-10	-1.48109	-1.25657	8.86351e-06	-1.65907	-1.25394
42181002	chr15:42181002:G:C	7.34562e-10	-1.74723	-2.85769e-10	2.61902e-05	-1.82956	-2.85769e-10
42181128	chr15:42181128:G:A	1.46596e-09	-2.08401e-10	-1.05624	5.6974e-05	-2.08401e-10	-1.05235
42181414	chr15:42181414:G:A	1.30377e-09	-2.08401e-10	-1.17348	5.01983e-05	-2.08401e-10	-1.17897
42182172	chr15:42182172:A:G	1.35248e-09	-2.08401e-10	-1.13681	5.44035e-05	-2.08401e-10	-1.09852
42182753	chr15:42182753:C:A	8.07593e-09	-2.08401e-10	0.650141	0.000383824	-2.08401e-10	0.855237
42182824	chr15:42182824:A:C	2.02729e-09	-2.08401e-10	-0.732049	7.98506e-05	-2.08401e-10	-0.714791
42183105	chr15:42183105:TG:T	2.89045e-10	-1.54254	-1.13738	9.55857e-06	-1.70292	-1.13459
42183238	chr15:42183238:C:CA	1.44698e-09	-2.08401e-10	-1.06927	5.62342e-05	-2.08401e-10	-1.06542
42183257	chr15:42183257:T:G	1.20638e-09	-2.08401e-10	-1.25112	4.66581e-05	-2.08401e-10	-1.2521
42183544	chr15:42183544:C:A	1.28088e-09	-2.08401e-10	-1.1912	4.98492e-05	-2.08401e-10	-1.18595
42183620	chr15:42183620:T:C	1.27772e-09	-2.08401e-10	-1.19367	4.97206e-05	-2.08401e-10	-1.18853
42183821	chr15:42183821:G:T	1.33492e-09	-2.08401e-10	-1.14987	5.13578e-05	-2.08401e-10	-1.15613
42183935	chr15:42183935:C:T	1.46903e-09	-2.08401e-10	-1.05415	5.71023e-05	-2.08401e-10	-1.0501
42183976	chr15:42183976:A:G	1.45841e-09	-2.08401e-10	-1.0614	5.85289e-05	-2.08401e-10	-1.02543
42184005	chr15:42184005:T:C	3.25676e-09	-2.08401e-10	-0.258015	0.000138797	-2.08401e-10	-0.161933
42184367	chr15:42184367:C:G	1.773e-09	-2.08401e-10	-0.866075	7.15737e-05	-2.08401e-10	-0.82422
42185122	chr15:42185122:C:T	1.23153e-09	-2.08401e-10	-1.23049	4.73502e-05	-2.08401e-10	-1.23738
42185841	chr15:42185841:A:T	1.44246e-09	-2.08401e-10	-1.0724	5.6065e-05	-2.08401e-10	-1.06844
42186564	chr15:42186564:G:A	1.47966e-09	-1.06638	0.0194452	6.22261e-05	-1.02092	0.0567501
42186576	chr15:42186576:A:C	1.26407e-09	-1.20441	-2.85769e-10	4.08351e-05	-1.38541	-2.85769e-10
42186617	chr15:42186617:G:A	7.03161e-10	-1.79092	-2.85769e-10	2.6856e-05	-1.80446	-2.85769e-10
42187208	chr15:42187208:T:C	3.78712e-10	-1.40954	-1.00019	1.20842e-05	-1.6062	-0.996854
42187800	chr15:42187800:C:T	1.2641e-09	-2.08401e-10	-1.20439	4.93559e-05	-2.08401e-10	-1.19589
42187839	chr15:42187839:C:T	4.27331e-09	-2.08401e-10	0.0136419	0.000195917	-2.08401e-10	0.182743
42187848	chr15:42187848:C:T	2.04438e-09	-2.08401e-10	-0.723653	8.31665e-05	-2.08401e-10	-0.674104
42187921	chr15:42187921:T:G	1.07075e-09	-1.37039	-2.85769e-10	3.81364e-05	-1.45378	-2.85769e-10
42188211	chr15:42188211:T:C	3.71855e-10	-1.4119	-1.01609	1.18827e-05	-1.60694	-1.01292
42188381	chr15:42188381:T:C	6.6013e-10	-1.85406	-2.85769e-10	2.5238e-05	-1.8666	-2.85769e-10
42188646	chr15:42188646:CCAA:C	1.20544e-09	-2.08401e-10	-1.2519	4.65647e-05	-2.08401e-10	-1.25411
42188690	chr15:42188690:C:T	3.36943e-10	-1.4529	-1.07369	1.08901e-05	-1.63716	-1.06993
42188827	chr15:42188827:G:A	1.39467e-09	-2.08401e-10	-1.10609	5.63659e-05	-2.08401e-10	-1.06308
42188895	chr15:42188895:G:GGCAGGGGTT	1.41286e-09	-2.08401e-10	-1.09313	5.40594e-05	-2.08401e-10	-1.10486
42189071	chr15:42189071:T:C	2.41678e-09	-2.08401e-10	-0.55631	0.000101124	-2.08401e-10	-0.478599
42189593	chr15:42189593:G:A	1.29474e-09	-2.08401e-10	-1.18044	4.9939e-05	-2.08401e-10	-1.18415
42190020	chr15:42190020:G:A	3.34488e-10	-1.49347	-1.04043	1.09294e-05	-1.66721	-1.03628
42190866	chr15:42190866:GTCCAGACTTTGCATA:G	1.46531e-09	-2.08401e-10	-1.05668	5.61611e-05	-2.08401e-10	-1.06672
42191001	chr15:42191001:A:G	1.53575e-09	-2.08401e-10	-1.00973	6.02234e-05	-2.08401e-10	-0.996887
42191002	chr15:42191002:T:C	1.45011e-09	-2.08401e-10	-1.06711	5.63672e-05	-2.08401e-10	-1.06306
42191257	chr15:42191257:C:T	3.93196e-10	-1.34607	-1.02613	1.23819e-05	-1.55574	-1.02298
42191605	chr15:42191605:C:T	1.76813e-09	-2.08401e-10	-0.868825	7.13732e-05	-2.08401e-10	-0.827025
42191718	chr15:42191718:G:A	8.96359e-10	-1.54816	-2.85769e-10	3.49911e-05	-1.53985	-2.85769e-10
42192123	chr15:42192123:T:C	2.57531e-09	-0.492776	-2.85769e-10	7.36132e-05	-0.796124	-2.85769e-10
42192569	chr15:42192569:T:G	1.88395e-09	-2.08401e-10	-0.805374	7.93468e-05	-2.08401e-10	-0.72112
42192692	chr15:42192692:A:G	3.86536e-10	-1.36318	-1.0261	1.22131e-05	-1.56936	-1.02308
42192853	chr15:42192853:A:G	1.72803e-09	-2.08401e-10	-0.891767	6.96671e-05	-2.08401e-10	-0.85122
42192887	chr15:42192887:T:C	1.24005e-09	-2.08401e-10	-1.2236	4.83165e-05	-2.08401e-10	-1.21718
42193052	chr15:42193052:T:A	7.70876e-10	-1.69897	-2.85769e-10	2.86295e-05	-1.74051	-2.85769e-10
42193101	chr15:42193101:A:T	1.42853e-09	-2.08401e-10	-1.0821	5.55219e-05	-2.08401e-10	-1.07817
42193130	chr15:42193130:T:C	1.87466e-09	-0.170036	-0.640285	5.86777e-05	-0.477966	-0.544923
42193246	chr15:42193246:A:G	3.92513e-10	-1.348	-1.02593	1.23704e-05	-1.55684	-1.0228
42193331	chr15:42193331:T:C	3.06223e-09	-2.08401e-10	-0.319603	0.000130125	-2.08401e-10	-0.226454
42193574	chr15:42193574:C:CT	4.20471e-10	-1.31932	-0.985808	1.31704e-05	-1.53457	-0.982412
42193685	chr15:42193685:C:T	1.69708e-09	-2.08401e-10	-0.909838	6.50803e-05	-2.08401e-10	-0.919326
42194118	chr15:42194118:C:T	2.52696e-10	-1.83594	-0.978374	1.11473e-05	-1.74927	-0.934482
42194135	chr15:42194135:C:T	4.12437e-10	-1.32466	-0.999758	1.29316e-05	-1.53877	-0.996502
42194240	chr15:42194240:C:T	2.42923e-10	-1.78709	-1.06666	9.10382e-06	-1.83283	-1.05343
42194422	chr15:42194422:C:T	3.71823e-10	-1.8149	-0.613186	1.74105e-05	-1.71298	-0.5249
42194558	chr15:42194558:A:C	3.91364e-10	-1.34345	-1.03342	1.23156e-05	-1.55346	-1.03062
42194559	chr15:42194559:C:T	3.83615e-10	-1.35368	-1.04319	1.21e-05	-1.56132	-1.04043
42194576	chr15:42194576:T:C	3.83245e-10	-1.35045	-1.04738	1.20781e-05	-1.55874	-1.04481
42194661	chr15:42194661:A:G	4.37245e-10	-1.53835	-0.72766	1.62179e-05	-1.66781	-0.641029
42194827	chr15:42194827:A:T	4.50766e-08	1.95644	0.413181	0.000671651	0.702889	0.711901
42194833	chr15:42194833:A:G	1.35952e-09	-2.08401e-10	-1.13162	5.47416e-05	-2.08401e-10	-1.09233
42195101	chr15:42195101:T:C	3.37118e-10	-1.3768	-1.14927	1.0546e-05	-1.57771	-1.1615
42195125	chr15:42195125:C:T	1.74548e-09	-2.08401e-10	-0.881719	6.69149e-05	-2.08401e-10	-0.891527
42195310	chr15:42195310:C:T	2.46562e-10	-1.78486	-1.05403	9.24016e-06	-1.83103	-1.04036
42195474	chr15:42195474:C:G	3.00727e-10	-1.47843	-1.16187	9.65427e-06	-1.65469	-1.17286
42195976	chr15:42195976:G:T	3.46819e-10	-1.35795	-1.13975	1.07928e-05	-1.56354	-1.15252
42196100	chr15:42196100:G:A	6.66847e-09	-2.08401e-10	0.458643	0.000313725	-2.08401e-10	0.653569
42196187	chr15:42196187:C:T	1.81239e-09	-2.08401e-10	-0.844102	7.32572e-05	-2.08401e-10	-0.800972
42196252	chr15:42196252:C:T	2.97367e-10	-1.47077	-1.18077	9.53169e-06	-1.64922	-1.19111
42196533	chr15:42196533:A:T	1.44861e-09	-2.08401e-10	-1.06814	5.6077e-05	-2.08401e-10	-1.06822
42197203	chr15:42197203:C:T	4.07815e-09	-2.08401e-10	-0.0331036	0.00016424	-2.08401e-10	0.00637855
42197276	chr15:42197276:G:A	1.80292e-09	-2.08401e-10	-0.849339	6.90893e-05	-2.08401e-10	-0.859549
42197531	chr15:42197531:C:T	7.43186e-09	-2.08401e-10	0.56703	0.000297951	-2.08401e-10	0.601981
42198401	chr15:42198401:A:T	2.10095e-09	-2.08401e-10	-0.696357	8.28194e-05	-2.08401e-10	-0.678285
42198616	chr15:42198616:T:C	2.07067e-10	-1.84313	-1.17033	8.79213e-06	-1.76241	-1.15868
42198697	chr15:42198697:CCTAA:C	5.01294e-09	-2.08401e-10	0.173276	0.000232353	-2.08401e-10	0.35331
42198741	chr15:42198741:G:A	1.87901e-10	-1.85181	-1.25878	7.15714e-06	-1.86942	-1.25742
42199002	chr15:42199002:G:A	2.38278e-09	-2.08401e-10	-0.57048	9.66542e-05	-2.08401e-10	-0.523809
42199342	chr15:42199342:C:T	1.21473e-09	-2.08401e-10	-1.24422	4.67396e-05	-2.08401e-10	-1.25036
42199510	chr15:42199510:C:T	1.91697e-10	-1.83516	-1.25543	8.08358e-06	-1.74869	-1.25643
42199650	chr15:42199650:A:C	1.41145e-09	-2.08401e-10	-1.09413	5.48513e-05	-2.08401e-10	-1.09032
42199818	chr15:42199818:C:T	2.45357e-09	-2.08401e-10	-0.541204	9.27902e-05	-2.08401e-10	-0.564607
42199884	chr15:42199884:A:G	1.48281e-08	-2.08401e-10	1.25777	0.000596231	-2.08401e-10	1.29568
42200297	chr15:42200297:T:C	1.26204e-09	-2.08401e-10	-1.20602	4.90881e-05	-2.08401e-10	-1.20133
42200322	chr15:42200322:T:A	2.3947e-09	-2.08401e-10	-0.565489	0.000104413	-2.08401e-10	-0.446597
42200702	chr15:42200702:T:C	6.52423e-09	-2.08401e-10	0.436776	0.000261217	-2.08401e-10	0.470403
42200854	chr15:42200854:G:A	2.47993e-10	-1.86849	-0.964615	1.03191e-05	-1.84806	-0.912895
42201120	chr15:42201120:C:G	1.21109e-09	-2.08401e-10	-1.24722	4.66344e-05	-2.08401e-10	-1.25261
42201238	chr15:42201238:T:C	6.89001e-09	-2.08401e-10	0.491326	0.000324566	-2.08401e-10	0.687541
42201579	chr15:42201579:G:A	1.21316e-09	-2.08401e-10	-1.24552	4.66938e-05	-2.08401e-10	-1.25134
42201933	chr15:42201933:G:C	1.30245e-09	-2.08401e-10	-1.1745	5.03053e-05	-2.08401e-10	-1.17684
42202282	chr15:42202282:C:T	5.03521e-09	-2.08401e-10	0.177708	0.000233364	-2.08401e-10	0.35765
42202329	chr15:42202329:A:C	1.6562e-09	-2.08401e-10	-0.934223	6.6615e-05	-2.08401e-10	-0.896018
42202336	chr15:42202336:T:A	1.76295e-09	-2.08401e-10	-0.871757	7.1152e-05	-2.08401e-10	-0.830129
42202338	chr15:42202338:T:C	1.88829e-10	-1.84865	-1.25701	7.85883e-06	-1.77559	-1.25773
42202952	chr15:42202952:A:T	1.42585e-09	-2.08401e-10	-1.08398	5.54283e-05	-2.08401e-10	-1.07986
42202993	chr15:42202993:C:T	1.50992e-09	0.231935	-1.25863	8.63257e-05	0.621774	-1.25859
42203291	chr15:42203291:G:T	7.06524e-09	-2.08401e-10	0.51644	0.000333276	-2.08401e-10	0.714022
42203392	chr15:42203392:T:C	5.98757e-09	-2.08401e-10	0.350939	0.000239432	-2.08401e-10	0.383322
42203460	chr15:42203460:C:T	1.89114e-10	-1.85511	-1.24904	7.2912e-06	-1.8701	-1.23818
42203531	chr15:42203531:A:AG	1.39953e-09	-2.08401e-10	-1.10261	5.35589e-05	-2.08401e-10	-1.11417
42203564	chr15:42203564:T:C	1.20633e-09	-2.08401e-10	-1.25117	4.65048e-05	-2.08401e-10	-1.25539
42203737	chr15:42203737:C:T	1.72634e-09	-2.08401e-10	-0.892743	6.95922e-05	-2.08401e-10	-0.852296
42203738	chr15:42203738:A:C	1.77772e-09	-2.08401e-10	-0.863418	7.17742e-05	-2.08401e-10	-0.821423
42204263	chr15:42204263:T:C	1.43926e-09	-2.08401e-10	-1.07462	5.80758e-05	-2.08401e-10	-1.0332
42204351	chr15:42204351:T:A	1.30454e-09	-2.08401e-10	-1.1729	5.00883e-05	-2.08401e-10	-1.18116
42204536	chr15:42204536:A:G	1.21422e-09	-2.08401e-10	-1.24464	4.67244e-05	-2.08401e-10	-1.25068
42204678	chr15:42204678:A:T	1.40633e-09	-2.08401e-10	-1.09776	5.3915e-05	-2.08401e-10	-1.10754
42204721	chr15:42204721:C:T	1.21253e-09	-2.08401e-10	-1.24603	4.66756e-05	-2.08401e-10	-1.25173
42204873	chr15:42204873:T:C	1.22307e-09	-2.08401e-10	-1.23739	4.70708e-05	-2.08401e-10	-1.2433
42204977	chr15:42204977:C:T	1.21124e-09	-2.08401e-10	-1.2471	4.66386e-05	-2.08401e-10	-1.25252
42205190	chr15:42205190:A:C	8.82537e-09	-2.08401e-10	0.738884	0.000418435	-2.08401e-10	0.941573
42205193	chr15:42205193:A:G	1.20975e-09	-2.08401e-10	-1.24833	4.65969e-05	-2.08401e-10	-1.25342
42205579	chr15:42205579:T:C	1.21154e-09	-2.08401e-10	-1.24686	4.6647e-05	-2.08401e-10	-1.25234
42206064	chr15:42206064:C:T	1.49841e-09	-1.03434	-2.85769e-10	5.22474e-05	-1.13896	-2.85769e-10
42206210	chr15:42206210:C:T	1.22566e-09	-2.08401e-10	-1.23527	4.70503e-05	-2.08401e-10	-1.24373
42206212	chr15:42206212:C:G	1.22421e-09	-2.08401e-10	-1.23645	4.70284e-05	-2.08401e-10	-1.2442
42206875	chr15:42206875:T:C	1.21329e-09	-2.08401e-10	-1.24541	4.66974e-05	-2.08401e-10	-1.25126
42207167	chr15:42207167:AC:A	1.39419e-09	-2.08401e-10	-1.10644	5.56946e-05	-2.08401e-10	-1.07507
42207187	chr15:42207187:C:T	1.87937e-09	-2.08401e-10	-0.80781	7.91266e-05	-2.08401e-10	-0.723899
42207357	chr15:42207357:G:A	6.50731e-09	-2.08401e-10	0.43418	0.000260531	-2.08401e-10	0.467773
42207590	chr15:42207590:G:T	7.0899e-09	-2.08401e-10	0.519925	0.000334499	-2.08401e-10	0.717685
42207858	chr15:42207858:C:G	1.74236e-09	-2.08401e-10	-0.883508	7.02608e-05	-2.08401e-10	-0.842734
42208459	chr15:42208459:G:A	5.03147e-09	-2.08401e-10	0.176966	0.000233179	-2.08401e-10	0.356856
42209820	chr15:42209820:C:A	3.25624e-10	-1.30887	-1.25189	1.07885e-05	-1.45832	-1.25814
42209832	chr15:42209832:G:C	1.32825e-09	-2.08401e-10	-1.15488	5.12876e-05	-2.08401e-10	-1.1575
42209852	chr15:42209852:T:C	5.04015e-09	-2.08401e-10	0.178689	0.000233607	-2.08401e-10	0.358692
42209902	chr15:42209902:G:C	1.27384e-09	-2.08401e-10	-1.19671	4.96396e-05	-2.08401e-10	-1.19016
42210084	chr15:42210084:C:T	6.09634e-10	-0.91835	-1.01529	1.79848e-05	-1.18873	-1.01669
42210099	chr15:42210099:G:T	1.9449e-09	-2.08401e-10	-0.773538	7.65592e-05	-2.08401e-10	-0.756883
42210321	chr15:42210321:A:T	1.35932e-09	-2.08401e-10	-1.13176	5.24771e-05	-2.08401e-10	-1.13457
42210698	chr15:42210698:A:T	1.34724e-09	-2.08401e-10	-1.14069	5.20114e-05	-2.08401e-10	-1.14349
42211480	chr15:42211480:C:T	1.66829e-09	-0.926948	-2.85769e-10	7.70186e-05	-0.750901	-2.85769e-10
42212004	chr15:42212004:C:T	1.33862e-09	-2.08401e-10	-1.14711	5.16816e-05	-2.08401e-10	-1.14985
42212008	chr15:42212008:GATCTT:G	1.33705e-09	-2.08401e-10	-1.14828	5.16231e-05	-2.08401e-10	-1.15098
42212363	chr15:42212363:A:G	3.68488e-09	-2.08401e-10	-0.134509	0.000157869	-2.08401e-10	-0.0331823
42212780	chr15:42212780:G:A	1.96049e-09	-2.08401e-10	-0.76555	7.53058e-05	-2.08401e-10	-0.773391
42212954	chr15:42212954:T:G	1.25311e-09	-2.08401e-10	-1.21311	4.93593e-05	-2.08401e-10	-1.19582
42212978	chr15:42212978:C:T	1.30105e-09	-2.08401e-10	-1.17557	5.20134e-05	-2.08401e-10	-1.14345
42213224	chr15:42213224:G:A	1.34443e-09	-2.08401e-10	-1.14278	5.19033e-05	-2.08401e-10	-1.14556
42213328	chr15:42213328:C:T	1.35531e-09	-2.08401e-10	-1.13471	5.23168e-05	-2.08401e-10	-1.13763
42213367	chr15:42213367:C:T	1.35264e-09	-2.08401e-10	-1.13669	5.22155e-05	-2.08401e-10	-1.13957
42213770	chr15:42213770:T:C	1.82088e-09	-2.08401e-10	-0.839424	7.36099e-05	-2.08401e-10	-0.796169
42213837	chr15:42213837:T:C	1.35108e-09	-2.08401e-10	-1.13784	5.21563e-05	-2.08401e-10	-1.1407
42214191	chr15:42214191:C:CA	1.436e-09	-2.08401e-10	-1.07688	5.49002e-05	-2.08401e-10	-1.08943
42214291	chr15:42214291:TAA:T	1.42252e-09	-1.11178	0.0254654	5.97659e-05	-1.06829	0.0637777
42214680	chr15:42214680:T:C	3.27754e-09	-0.251653	-2.85769e-10	0.000135734	-0.184251	-2.85769e-10
42214897	chr15:42214897:GAAA:G	1.76954e-09	-2.08401e-10	-0.868029	6.95901e-05	-2.08401e-10	-0.852326
42215053	chr15:42215053:G:A	6.85912e-09	-2.08401e-10	0.486833	0.00032303	-2.08401e-10	0.682796
42215174	chr15:42215174:A:G	3.59985e-09	-2.08401e-10	-0.157854	0.000154085	-2.08401e-10	-0.0574461
42215423	chr15:42215423:C:A	1.82525e-09	-2.08401e-10	-0.837031	6.99334e-05	-2.08401e-10	-0.847405
42215500	chr15:42215500:C:A	1.33069e-09	-2.08401e-10	-1.15305	5.13803e-05	-2.08401e-10	-1.15569
42215832	chr15:42215832:T:G	1.98412e-09	-2.08401e-10	-0.75357	8.39441e-05	-2.08401e-10	-0.664797
42216329	chr15:42216329:T:C	1.32139e-09	-2.08401e-10	-1.16006	5.10271e-05	-2.08401e-10	-1.16259
42216567	chr15:42216567:C:G	3.6123e-09	-2.08401e-10	-0.154402	0.000154658	-2.08401e-10	-0.0537335
42217582	chr15:42217582:A:G	1.8616e-09	-2.08401e-10	-0.817309	7.53325e-05	-2.08401e-10	-0.773037
42217931	chr15:42217931:TATCTA:T	2.83192e-09	-2.08401e-10	-0.397791	0.000115281	-2.08401e-10	-0.347575
42218204	chr15:42218204:T:C	1.42527e-09	-2.08401e-10	-1.08439	5.48963e-05	-2.08401e-10	-1.0895
42218921	chr15:42218921:A:G	1.29712e-09	-2.08401e-10	-1.1786	5.12282e-05	-2.08401e-10	-1.15866
42219032	chr15:42219032:A:T	1.29398e-09	-2.08401e-10	-1.18102	5.10898e-05	-2.08401e-10	-1.16136
42219341	chr15:42219341:C:T	4.85551e-09	-2.08401e-10	0.141368	0.00022432	-2.08401e-10	0.318124
42219365	chr15:42219365:G:A	1.29789e-09	-2.08401e-10	-1.17801	5.1261e-05	-2.08401e-10	-1.15802
42220467	chr15:42220467:G:A	1.19812e-09	-2.08401e-10	-1.25799	4.64481e-05	-2.08401e-10	-1.25661
42220731	chr15:42220731:C:T	1.28886e-09	-2.08401e-10	-1.18499	5.08639e-05	-2.08401e-10	-1.16579
42220787	chr15:42220787:A:T	1.87721e-10	-1.86917	-1.24238	7.30572e-06	-1.8639	-1.24239
42221110	chr15:42221110:T:C	2.52655e-10	-1.58653	-1.22795	8.36338e-06	-1.74046	-1.23062
42221186	chr15:42221186:T:A	8.0923e-10	-1.65042	-2.85769e-10	3.15149e-05	-1.64449	-2.85769e-10
42221762	chr15:42221762:T:A	1.22587e-09	-2.08401e-10	-1.2351	4.77127e-05	-2.08401e-10	-1.22975
42221791	chr15:42221791:T:C	1.29028e-09	-2.08401e-10	-1.18389	5.09272e-05	-2.08401e-10	-1.16455
42221905	chr15:42221905:C:T	7.1148e-10	-1.77915	-2.85769e-10	2.92498e-05	-1.71908	-2.85769e-10
42221923	chr15:42221923:A:G	6.98799e-10	-1.79714	-2.85769e-10	2.85979e-05	-1.74161	-2.85769e-10
42222276	chr15:42222276:C:T	4.39752e-09	0.0422952	-2.85769e-10	0.000169281	0.0366113	-2.85769e-10
42222503	chr15:42222503:G:T	3.64688e-09	-2.08401e-10	-0.144874	0.000156162	-2.08401e-10	-0.0440532
42222696	chr15:42222696:T:C	3.73273e-09	-2.08401e-10	-0.121608	0.000160044	-2.08401e-10	-0.0195008
42222744	chr15:42222744:G:C	1.49319e-09	-2.08401e-10	-1.03783	5.85117e-05	-2.08401e-10	-1.02572
42222795	chr15:42222795:G:C	1.78357e-09	-2.08401e-10	-0.860132	6.98554e-05	-2.08401e-10	-0.848521
42223108	chr15:42223108:T:C	1.23133e-09	-2.08401e-10	-1.23065	4.73378e-05	-2.08401e-10	-1.23764
42223156	chr15:42223156:G:A	1.91043e-09	-2.08401e-10	-0.791419	8.14629e-05	-2.08401e-10	-0.694801
42224720	chr15:42224720:T:A	3.67354e-09	-2.08401e-10	-0.137592	0.000157375	-2.08401e-10	-0.0363171
42224914	chr15:42224914:A:G	6.91752e-09	-2.08401e-10	0.495311	0.000325941	-2.08401e-10	0.69177
42225640	chr15:42225640:T:C	6.64601e-09	-2.08401e-10	0.455269	0.000312456	-2.08401e-10	0.649514
42225863	chr15:42225863:C:T	3.73226e-09	-2.08401e-10	-0.121733	0.000160002	-2.08401e-10	-0.0197614
42225939	chr15:42225939:C:T	1.29105e-09	-2.08401e-10	-1.18329	5.09602e-05	-2.08401e-10	-1.1639
42226063	chr15:42226063:G:A	1.23554e-09	-2.08401e-10	-1.22724	4.80652e-05	-2.08401e-10	-1.22239
42226186	chr15:42226186:G:C	1.26702e-09	-2.08401e-10	-1.20208	4.98903e-05	-2.08401e-10	-1.18512
42226626	chr15:42226626:T:C	1.28962e-09	-2.08401e-10	-1.1844	5.08975e-05	-2.08401e-10	-1.16513
42226938	chr15:42226938:T:C	1.28476e-09	-2.08401e-10	-1.18818	5.0682e-05	-2.08401e-10	-1.16938
42227801	chr15:42227801:T:C	1.5339e-09	-2.08401e-10	-1.01093	6.142e-05	-2.08401e-10	-0.977213
42227848	chr15:42227848:G:C	1.54284e-09	-2.08401e-10	-1.00512	6.06984e-05	-2.08401e-10	-0.989032
42228125	chr15:42228125:G:A	6.60957e-09	-2.08401e-10	0.449772	0.000311623	-2.08401e-10	0.646845
42228212	chr15:42228212:A:G	5.22817e-10	-1.48128	-0.605994	1.9353e-05	-1.62217	-0.509933
42228328	chr15:42228328:C:G	1.44119e-09	-2.08401e-10	-1.07328	5.60174e-05	-2.08401e-10	-1.06929
42228562	chr15:42228562:C:T	1.30606e-09	-2.08401e-10	-1.17173	5.16222e-05	-2.08401e-10	-1.151
42228631	chr15:42228631:T:C	1.42439e-09	-2.08401e-10	-1.085	5.53601e-05	-2.08401e-10	-1.08109
42228990	chr15:42228990:G:C	1.29982e-09	-2.08401e-10	-1.17652	5.19526e-05	-2.08401e-10	-1.14462
42229190	chr15:42229190:G:A	4.32955e-08	2.3293	-2.85769e-10	0.00232134	2.65495	-2.85769e-10
42229367	chr15:42229367:C:CA	1.64883e-09	-2.08401e-10	-0.938679	6.52934e-05	-2.08401e-10	-0.916057
42229713	chr15:42229713:G:A	1.7914e-09	-2.08401e-10	-0.85575	7.01707e-05	-2.08401e-10	-0.844017
42230116	chr15:42230116:T:G	7.64747e-10	-1.70696	-2.85769e-10	2.90237e-05	-1.72683	-2.85769e-10
42230123	chr15:42230123:G:A	5.30184e-09	-2.08401e-10	0.229308	0.000246434	-2.08401e-10	0.412146
42230360	chr15:42230360:C:T	2.58161e-10	-1.8684	-0.92452	1.06388e-05	-1.8282	-0.902239
42230594	chr15:42230594:G:C	2.47681e-10	-1.68967	-1.1447	8.68738e-06	-1.75452	-1.17855
42231620	chr15:42231620:T:A	1.40985e-09	-2.08401e-10	-1.09526	5.39391e-05	-2.08401e-10	-1.10709
42231867	chr15:42231867:T:C	1.28376e-09	-2.08401e-10	-1.18895	5.06385e-05	-2.08401e-10	-1.17024
42231906	chr15:42231906:A:G	7.83668e-10	-1.68252	-2.85769e-10	3.29617e-05	-1.5996	-2.85769e-10
42232020	chr15:42232020:G:A	1.44031e-09	-2.08401e-10	-1.07389	5.54469e-05	-2.08401e-10	-1.07952
42232124	chr15:42232124:T:C	1.52674e-09	-2.08401e-10	-1.01561	5.98536e-05	-2.08401e-10	-1.00305
42232176	chr15:42232176:G:A	1.19704e-09	-2.08401e-10	-1.2589	4.64045e-05	-2.08401e-10	-1.25755
42232201	chr15:42232201:G:A	1.28628e-09	-2.08401e-10	-1.18699	5.1316e-05	-2.08401e-10	-1.15694
42232646	chr15:42232646:C:T	1.26585e-09	-2.08401e-10	-1.203	4.85783e-05	-2.08401e-10	-1.21177
42232962	chr15:42232962:T:C	1.25336e-09	-2.08401e-10	-1.21292	4.89009e-05	-2.08401e-10	-1.20515
42233115	chr15:42233115:A:T	1.22952e-09	-2.08401e-10	-1.23212	4.7186e-05	-2.08401e-10	-1.24085
42233822	chr15:42233822:G:A	1.3968e-09	-2.08401e-10	-1.10457	5.34583e-05	-2.08401e-10	-1.11605
42233929	chr15:42233929:C:A	8.36356e-09	-2.08401e-10	0.685137	0.000396963	-2.08401e-10	0.888894
42234263	chr15:42234263:C:T	1.54011e-09	-2.08401e-10	-1.0069	6.12796e-05	-2.08401e-10	-0.979502
42234846	chr15:42234846:A:G	2.05548e-10	-1.86811	-1.15271	8.11975e-06	-1.86704	-1.13361
42235160	chr15:42235160:T:A	2.02058e-09	-2.08401e-10	-0.735362	8.05744e-05	-2.08401e-10	-0.705767
42235642	chr15:42235642:A:G	3.32167e-09	-2.08401e-10	-0.238278	0.000141567	-2.08401e-10	-0.142173
42235668	chr15:42235668:T:C	6.54636e-10	-1.86242	-2.85769e-10	2.55564e-05	-1.85406	-2.85769e-10
42236478	chr15:42236478:C:T	1.09783e-09	-1.76781	0.422407	5.51144e-05	-1.86718	0.781644
42236541	chr15:42236541:T:C	6.92968e-10	-1.80552	-2.85769e-10	2.77416e-05	-1.77202	-2.85769e-10
42237009	chr15:42237009:C:G	1.28402e-09	-2.08401e-10	-1.18875	5.06492e-05	-2.08401e-10	-1.17003
42237100	chr15:42237100:T:A	1.92061e-09	-2.08401e-10	-0.786106	7.56043e-05	-2.08401e-10	-0.769435
42237114	chr15:42237114:G:T	1.28503e-09	-2.08401e-10	-1.18797	5.0694e-05	-2.08401e-10	-1.16914
42237130	chr15:42237130:T:C	1.37652e-09	-2.08401e-10	-1.11919	5.28848e-05	-2.08401e-10	-1.12683
42237204	chr15:42237204:T:C	1.42819e-09	-2.08401e-10	-1.08234	5.55078e-05	-2.08401e-10	-1.07843
42237253	chr15:42237253:C:T	1.717e-09	-2.08401e-10	-0.898168	6.91979e-05	-2.08401e-10	-0.857978
42237421	chr15:42237421:T:C	1.74924e-09	-2.08401e-10	-0.879562	7.05679e-05	-2.08401e-10	-0.838373
42237777	chr15:42237777:C:T	1.82881e-09	-2.08401e-10	-0.835081	7.00721e-05	-2.08401e-10	-0.845423
42237911	chr15:42237911:T:C	1.28808e-09	-2.08401e-10	-1.1856	5.0829e-05	-2.08401e-10	-1.16648
42238020	chr15:42238020:T:C	6.49933e-10	-1.86963	-2.85769e-10	2.52221e-05	-1.86723	-2.85769e-10
42238035	chr15:42238035:G:A	1.76351e-09	-2.08401e-10	-0.871438	6.87137e-05	-2.08401e-10	-0.864999
42238085	chr15:42238085:C:T	1.80531e-09	-2.08401e-10	-0.848015	6.91762e-05	-2.08401e-10	-0.858291
42238212	chr15:42238212:C:T	1.44261e-09	-2.08401e-10	-1.07229	5.60702e-05	-2.08401e-10	-1.06834
42238492	chr15:42238492:C:T	1.20117e-09	-2.08401e-10	-1.25545	4.67675e-05	-2.08401e-10	-1.24976
42238519	chr15:42238519:A:G	1.27585e-09	-2.08401e-10	-1.19513	4.89307e-05	-2.08401e-10	-1.20454
42238700	chr15:42238700:T:C	1.97043e-10	-1.86819	-1.19489	7.88203e-06	-1.85908	-1.17128
42238884	chr15:42238884:G:A	1.28402e-09	-2.08401e-10	-1.18875	5.06492e-05	-2.08401e-10	-1.17003
42239040	chr15:42239040:T:C	1.27708e-09	-2.08401e-10	-1.19417	5.03408e-05	-2.08401e-10	-1.17613
42239231	chr15:42239231:G:T	1.72769e-09	-2.08401e-10	-0.891964	6.96474e-05	-2.08401e-10	-0.851503
42239257	chr15:42239257:T:C	8.96037e-10	-1.54852	-2.85769e-10	3.04176e-05	-1.67993	-2.85769e-10
42239570	chr15:42239570:C:T	1.28841e-09	-2.08401e-10	-1.18534	5.08441e-05	-2.08401e-10	-1.16618
42239955	chr15:42239955:A:G	2.02797e-10	-1.85343	-1.18087	7.84559e-06	-1.86968	-1.16531
42240189	chr15:42240189:C:T	6.88019e-09	-2.08401e-10	0.4899	0.000324075	-2.08401e-10	0.686028
42240241	chr15:42240241:T:C	2.4351e-09	-2.08401e-10	-0.548759	9.20815e-05	-2.08401e-10	-0.572274
42240475	chr15:42240475:C:T	8.04981e-09	0.646902	-2.85769e-10	0.000278895	0.535888	-2.85769e-10
42240547	chr15:42240547:G:C	1.21363e-09	-2.08401e-10	-1.24513	4.74566e-05	-2.08401e-10	-1.23513
42240794	chr15:42240794:C:T	1.39565e-09	-2.08401e-10	-1.10539	5.3416e-05	-2.08401e-10	-1.11684
42241397	chr15:42241397:T:C	1.39298e-09	-2.08401e-10	-1.1073	5.3318e-05	-2.08401e-10	-1.11868
42241574	chr15:42241574:T:A	1.43072e-09	-2.08401e-10	-1.08057	5.561e-05	-2.08401e-10	-1.07659
42241681	chr15:42241681:G:A	1.28747e-09	-2.08401e-10	-1.18606	5.1384e-05	-2.08401e-10	-1.15562
42241718	chr15:42241718:C:G	1.29101e-09	-2.08401e-10	-1.18332	5.15532e-05	-2.08401e-10	-1.15233
42241945	chr15:42241945:C:T	1.30724e-09	-2.08401e-10	-1.17083	5.16745e-05	-2.08401e-10	-1.14998
42242157	chr15:42242157:G:C	2.56697e-10	-1.86186	-0.936747	1.10153e-05	-1.80515	-0.890512
42242213	chr15:42242213:G:A	1.40716e-09	-2.08401e-10	-1.09717	5.46826e-05	-2.08401e-10	-1.0934
42242522	chr15:42242522:A:AG	6.71261e-10	-1.83734	-2.85769e-10	2.51778e-05	-1.86898	-2.85769e-10
42243091	chr15:42243091:T:C	1.42193e-09	-2.08401e-10	-1.08673	5.52616e-05	-2.08401e-10	-1.08287
42243140	chr15:42243140:C:T	1.2028e-09	-2.08401e-10	-1.2541	4.66258e-05	-2.08401e-10	-1.25279
42243335	chr15:42243335:G:A	1.86855e-09	-2.08401e-10	-0.813582	7.32483e-05	-2.08401e-10	-0.801093
42243388	chr15:42243388:T:C	1.26782e-09	-2.08401e-10	-1.20145	4.86881e-05	-2.08401e-10	-1.20951
42243811	chr15:42243811:C:T	2.15039e-10	-1.85984	-1.11584	8.92376e-06	-1.8019	-1.10433
42243985	chr15:42243985:A:G	1.78589e-09	-2.08401e-10	-0.858829	7.19381e-05	-2.08401e-10	-0.819142
42244794	chr15:42244794:A:C	1.31157e-09	-2.08401e-10	-1.16752	5.03352e-05	-2.08401e-10	-1.17624
42245003	chr15:42245003:T:C	1.66148e-09	-2.08401e-10	-0.931038	6.51877e-05	-2.08401e-10	-0.917677
42245473	chr15:42245473:T:C	7.15878e-10	-1.77299	-2.85769e-10	2.70212e-05	-1.79833	-2.85769e-10
42245956	chr15:42245956:T:C	2.16202e-09	-2.08401e-10	-0.667704	8.26638e-05	-2.08401e-10	-0.680167
42246204	chr15:42246204:A:T	1.68994e-09	-2.08401e-10	-0.914054	6.54775e-05	-2.08401e-10	-0.913242
42246487	chr15:42246487:G:A	1.21292e-09	-2.08401e-10	-1.24571	4.74333e-05	-2.08401e-10	-1.23562
42246690	chr15:42246690:T:C	4.46542e-09	-2.08401e-10	0.0576166	0.000192777	-2.08401e-10	0.166587
42246972	chr15:42246972:T:C	1.21398e-09	-2.08401e-10	-1.24484	4.74881e-05	-2.08401e-10	-1.23447
42247087	chr15:42247087:C:T	1.44048e-09	-2.08401e-10	-1.07377	5.54828e-05	-2.08401e-10	-1.07887
42247104	chr15:42247104:T:C	2.62667e-10	-1.53342	-1.24219	8.46641e-06	-1.72649	-1.23235
42247143	chr15:42247143:A:AT	1.24735e-09	-2.08401e-10	-1.21773	4.81485e-05	-2.08401e-10	-1.22066
42247295	chr15:42247295:T:A	1.21422e-09	-2.08401e-10	-1.24464	4.74989e-05	-2.08401e-10	-1.23424
42247823	chr15:42247823:A:G	1.98978e-09	-2.08401e-10	-0.750725	7.83846e-05	-2.08401e-10	-0.733321
42247853	chr15:42247853:T:C	1.20629e-09	-2.08401e-10	-1.25119	4.68306e-05	-2.08401e-10	-1.24841
42247926	chr15:42247926:T:G	2.47472e-09	-2.08401e-10	-0.532621	0.000100501	-2.08401e-10	-0.484781
42248041	chr15:42248041:T:G	1.23586e-09	-2.08401e-10	-1.22698	4.85458e-05	-2.08401e-10	-1.21244
42248229	chr15:42248229:CAG:C	4.40522e-09	-2.08401e-10	0.0440427	0.000202501	-2.08401e-10	0.215796
42248406	chr15:42248406:A:G	2.72259e-10	-1.51341	-1.22634	8.75062e-06	-1.7133	-1.21252
42248522	chr15:42248522:T:C	1.21872e-09	-2.08401e-10	-1.24094	4.7729e-05	-2.08401e-10	-1.22941
42248764	chr15:42248764:G:A	5.96071e-09	-2.08401e-10	0.346443	0.000278479	-2.08401e-10	0.534394
42249142	chr15:42249142:A:G	1.27585e-09	-2.08401e-10	-1.19514	4.9863e-05	-2.08401e-10	-1.18567
42249207	chr15:42249207:T:A	1.34441e-09	-2.08401e-10	-1.14279	5.15351e-05	-2.08401e-10	-1.15269
42249321	chr15:42249321:T:C	6.3196e-09	-2.08401e-10	0.404909	0.000296227	-2.08401e-10	0.596176
42249632	chr15:42249632:A:C	1.64733e-09	-2.08401e-10	-0.939592	6.37652e-05	-2.08401e-10	-0.939741
42249647	chr15:42249647:C:T	3.24143e-10	-1.62026	-0.94506	1.0246e-05	-1.75786	-1.0102
42249881	chr15:42249881:T:C	1.4395e-09	-2.08401e-10	-1.07445	5.59578e-05	-2.08401e-10	-1.07035
42250260	chr15:42250260:G:A	1.9374e-10	-1.82146	-1.25852	7.1494e-06	-1.86962	-1.2583
42250439	chr15:42250439:G:A	1.19915e-09	-2.08401e-10	-1.25714	4.66086e-05	-2.08401e-10	-1.25316
42250544	chr15:42250544:T:C	5.00243e-09	-2.08401e-10	0.171178	0.000231684	-2.08401e-10	0.350425
42250929	chr15:42250929:T:G	1.7084e-09	-2.08401e-10	-0.903188	6.61291e-05	-2.08401e-10	-0.903339
42251766	chr15:42251766:A:G	3.59063e-09	-2.08401e-10	-0.160419	0.000153695	-2.08401e-10	-0.0599805
42252432	chr15:42252432:A:G	1.74533e-09	-0.881802	-2.85769e-10	5.46458e-05	-1.09408	-2.85769e-10
42252839	chr15:42252839:C:T	1.38337e-09	-2.08401e-10	-1.11422	5.33094e-05	-2.08401e-10	-1.11884
42252981	chr15:42252981:G:T	1.50583e-09	-2.08401e-10	-1.0294	5.90171e-05	-2.08401e-10	-1.01712
42253688	chr15:42253688:A:G	5.01123e-09	-2.08401e-10	0.172934	0.000232179	-2.08401e-10	0.352561
42253784	chr15:42253784:C:T	1.67844e-09	-2.08401e-10	-0.920879	6.49693e-05	-2.08401e-10	-0.921033
42253797	chr15:42253797:C:T	1.22806e-09	-2.08401e-10	-1.23331	4.81881e-05	-2.08401e-10	-1.21984
42254086	chr15:42254086:A:G	1.18818e-09	-1.26633	-2.85769e-10	5.03528e-05	-1.17589	-2.85769e-10
42254327	chr15:42254327:C:A	1.27852e-09	-2.08401e-10	-1.19305	4.98362e-05	-2.08401e-10	-1.18621
42254473	chr15:42254473:T:C	2.44043e-09	-2.08401e-10	-0.546574	9.22799e-05	-2.08401e-10	-0.570122
42254697	chr15:42254697:G:C	1.71968e-09	-2.08401e-10	-0.896609	6.65655e-05	-2.08401e-10	-0.896762
42254819	chr15:42254819:C:A	1.69655e-09	-2.08401e-10	-0.910148	6.56706e-05	-2.08401e-10	-0.910298
42255094	chr15:42255094:C:T	1.29059e-09	-2.08401e-10	-1.18365	4.95811e-05	-2.08401e-10	-1.19134
42255560	chr15:42255560:C:T	1.8268e-09	-2.08401e-10	-0.836181	7.38786e-05	-2.08401e-10	-0.792524
42255677	chr15:42255677:C:T	1.22354e-09	-2.08401e-10	-1.237	4.70797e-05	-2.08401e-10	-1.24311
42255765	chr15:42255765:A:G	1.80494e-09	-2.08401e-10	-0.84822	7.65207e-05	-2.08401e-10	-0.757387
42255846	chr15:42255846:T:A	1.40384e-09	-2.08401e-10	-1.09954	5.40798e-05	-2.08401e-10	-1.10449
42255905	chr15:42255905:G:T	1.9157e-10	-1.83341	-1.25784	7.14514e-06	-1.87039	-1.25813
42256038	chr15:42256038:A:C	1.7783e-09	-2.08401e-10	-0.863089	6.88409e-05	-2.08401e-10	-0.863151
42256236	chr15:42256236:G:A	2.64236e-10	-1.86542	-0.904241	1.09906e-05	-1.81635	-0.881561
42256382	chr15:42256382:C:T	1.46481e-09	-2.08401e-10	-1.05702	5.61441e-05	-2.08401e-10	-1.06703
42256641	chr15:42256641:G:A	1.90202e-10	-1.83951	-1.25891	7.19037e-06	-1.86528	-1.25693
42256984	chr15:42256984:C:T	1.00922e-09	-0.53635	-0.893217	7.08142e-05	0.0160262	-0.850915
42257020	chr15:42257020:A:G	1.77483e-09	-2.08401e-10	-0.865041	7.16696e-05	-2.08401e-10	-0.822881
42257579	chr15:42257579:G:A	1.03123e-09	-1.40799	-2.85769e-10	4.71266e-05	-1.24211	-2.85769e-10
42257667	chr15:42257667:T:C	1.2954e-09	-2.08401e-10	-1.17993	4.97451e-05	-2.08401e-10	-1.18804
42257715	chr15:42257715:T:C	2.39479e-10	-1.80154	-1.06649	8.95965e-06	-1.85793	-1.04429
42258036	chr15:42258036:G:A	1.20392e-09	-2.08401e-10	-1.25317	4.69312e-05	-2.08401e-10	-1.24627
42258151	chr15:42258151:A:C	1.21304e-09	-2.08401e-10	-1.24562	4.74404e-05	-2.08401e-10	-1.23547
42258822	chr15:42258822:T:TA	1.35599e-09	-2.08401e-10	-1.13422	5.22019e-05	-2.08401e-10	-1.13983
42259215	chr15:42259215:T:C	4.88976e-10	-1.83483	-0.319354	2.09661e-05	-1.86333	-0.18871
42259381	chr15:42259381:C:T	4.99036e-09	-2.08401e-10	0.168761	0.000230946	-2.08401e-10	0.347237
42259552	chr15:42259552:A:G	1.66444e-09	-2.08401e-10	-0.929256	6.53653e-05	-2.08401e-10	-0.914957
42259883	chr15:42259883:C:T	1.40529e-09	-2.08401e-10	-1.0985	5.62987e-05	-2.08401e-10	-1.06428
42260325	chr15:42260325:C:G	1.23677e-09	-2.08401e-10	-1.22624	4.86062e-05	-2.08401e-10	-1.2112
42260362	chr15:42260362:A:G	6.50093e-10	-1.86939	-2.85769e-10	2.57154e-05	-1.84786	-2.85769e-10
42260609	chr15:42260609:T:C	2.0824e-09	-2.08401e-10	-0.705226	7.96432e-05	-2.08401e-10	-0.717391
42261642	chr15:42261642:T:TC	1.82002e-09	-2.08401e-10	-0.839899	7.35939e-05	-2.08401e-10	-0.796386
42262384	chr15:42262384:A:G	1.91388e-10	-1.8341	-1.2581	7.23233e-06	-1.86284	-1.25354
42262474	chr15:42262474:T:C	1.41498e-09	-2.08401e-10	-1.09163	5.67101e-05	-2.08401e-10	-1.057
42262475	chr15:42262475:T:C	1.36821e-09	-2.08401e-10	-1.12524	5.46538e-05	-2.08401e-10	-1.09393
42262496	chr15:42262496:C:T	1.67535e-09	-2.08401e-10	-0.922725	6.48505e-05	-2.08401e-10	-0.922863
42262821	chr15:42262821:T:C	1.7879e-08	-2.08401e-10	1.44488	0.000875918	-2.08401e-10	1.68032
42263562	chr15:42263562:T:C	1.86518e-09	-2.08401e-10	-0.815388	7.55065e-05	-2.08401e-10	-0.770729
42263826	chr15:42263826:T:C	7.16055e-09	-2.08401e-10	0.529841	0.000337804	-2.08401e-10	0.727517
42263843	chr15:42263843:G:T	6.5749e-10	-1.85807	-2.85769e-10	2.65327e-05	-1.81657	-2.85769e-10
42264433	chr15:42264433:T:C	1.61707e-09	-2.08401e-10	-0.958131	6.34578e-05	-2.08401e-10	-0.944573
42264557	chr15:42264557:TAAGA:T	2.09718e-10	-1.86571	-1.13502	8.59937e-06	-1.81886	-1.1244
42264653	chr15:42264653:A:T	4.90476e-09	-2.08401e-10	0.15146	0.000227062	-2.08401e-10	0.330273
42264770	chr15:42264770:A:G	1.82078e-09	-2.08401e-10	-0.83948	7.36207e-05	-2.08401e-10	-0.796021
42264877	chr15:42264877:C:T	1.89303e-09	-2.08401e-10	-0.80057	7.45002e-05	-2.08401e-10	-0.784147
42265137	chr15:42265137:C:T	2.60692e-10	-1.5427	-1.24046	8.44579e-06	-1.73112	-1.23016
42265235	chr15:42265235:T:C	6.1721e-09	-2.08401e-10	0.381293	0.000288918	-2.08401e-10	0.571195
42265619	chr15:42265619:T:C	4.46046e-09	0.0565062	-2.85769e-10	0.000183459	0.117042	-2.85769e-10
42265937	chr15:42265937:C:T	6.55743e-10	-1.86073	-2.85769e-10	2.51791e-05	-1.86893	-2.85769e-10
42265953	chr15:42265953:T:C	1.61927e-09	-2.08401e-10	-0.956771	6.35744e-05	-2.08401e-10	-0.942737
42266072	chr15:42266072:T:C	1.54283e-09	-2.08401e-10	-1.00513	6.05033e-05	-2.08401e-10	-0.99225
42266082	chr15:42266082:G:A	2.07856e-10	-1.85606	-1.15359	8.65874e-06	-1.7926	-1.14378
42266153	chr15:42266153:A:G	1.39403e-09	-2.08401e-10	-1.10655	5.57967e-05	-2.08401e-10	-1.07323
42266163	chr15:42266163:C:T	2.38097e-10	-1.8576	-1.01622	9.34288e-06	-1.87033	-0.990005
42266164	chr15:42266164:G:A	1.92389e-09	-2.08401e-10	-0.7844	7.36795e-05	-2.08401e-10	-0.795223
42266218	chr15:42266218:A:T	1.739e-09	-2.08401e-10	-0.885436	6.73197e-05	-2.08401e-10	-0.885496
42266254	chr15:42266254:G:A	1.34199e-09	-2.08401e-10	-1.1446	5.26061e-05	-2.08401e-10	-1.13212
42266281	chr15:42266281:T:A	1.95916e-09	-2.08401e-10	-0.766228	7.7148e-05	-2.08401e-10	-0.749222
42266426	chr15:42266426:C:G	1.77576e-09	-2.08401e-10	-0.86452	6.87415e-05	-2.08401e-10	-0.864595
42266456	chr15:42266456:T:C	1.39868e-09	-2.08401e-10	-1.10322	5.60033e-05	-2.08401e-10	-1.06954
42266569	chr15:42266569:C:T	1.40692e-09	-2.08401e-10	-1.09734	5.63547e-05	-2.08401e-10	-1.06328
42266603	chr15:42266603:GC:G	1.37496e-09	-2.08401e-10	-1.12032	5.29179e-05	-2.08401e-10	-1.12621
42266700	chr15:42266700:G:C	1.86976e-09	-2.08401e-10	-0.812935	7.35678e-05	-2.08401e-10	-0.796741
42266888	chr15:42266888:G:A	1.89333e-09	-2.08401e-10	-0.800411	7.66993e-05	-2.08401e-10	-0.755055
42267121	chr15:42267121:G:A	1.61707e-09	-2.08401e-10	-0.958131	6.34578e-05	-2.08401e-10	-0.944573
42267420	chr15:42267420:C:T	1.85332e-09	-2.08401e-10	-0.821766	7.50058e-05	-2.08401e-10	-0.777382
42267595	chr15:42267595:T:C	2.95784e-10	-1.41134	-1.24553	9.16682e-06	-1.64276	-1.2366
42267805	chr15:42267805:G:A	1.61344e-08	-2.08401e-10	1.34221	0.000786927	-2.08401e-10	1.57319
42267986	chr15:42267986:C:G	2.15269e-09	-2.08401e-10	-0.672029	8.47795e-05	-2.08401e-10	-0.654894
42268098	chr15:42268098:T:A	5.22083e-09	-2.08401e-10	0.213911	0.000242495	-2.08401e-10	0.396031
42268110	chr15:42268110:T:C	1.20519e-09	-2.08401e-10	-1.25211	4.65349e-05	-2.08401e-10	-1.25475
42268114	chr15:42268114:C:T	1.37821e-09	-2.08401e-10	-1.11796	5.50968e-05	-2.08401e-10	-1.08586
42268208	chr15:42268208:T:C	1.81262e-09	-2.08401e-10	-0.843971	7.32699e-05	-2.08401e-10	-0.800798
42268601	chr15:42268601:A:G	1.40781e-09	-2.08401e-10	-1.09671	5.64098e-05	-2.08401e-10	-1.06231
42268622	chr15:42268622:G:C	1.40064e-09	-2.08401e-10	-1.10182	5.60886e-05	-2.08401e-10	-1.06802
42268797	chr15:42268797:A:G	6.58373e-10	-1.85673	-2.85769e-10	2.65342e-05	-1.81651	-2.85769e-10
42268833	chr15:42268833:A:G	1.37339e-09	-2.08401e-10	-1.12146	5.48833e-05	-2.08401e-10	-1.08974
42268843	chr15:42268843:A:C	1.38502e-09	-2.08401e-10	-1.11303	5.53985e-05	-2.08401e-10	-1.0804
42269044	chr15:42269044:C:G	6.28503e-09	-2.08401e-10	0.399424	0.000294528	-2.08401e-10	0.590427
42269068	chr15:42269068:G:A	3.25363e-09	-2.08401e-10	-0.258976	0.000128206	-2.08401e-10	-0.241312
42269106	chr15:42269106:C:G	1.88688e-10	-1.84754	-1.25887	7.17516e-06	-1.86804	-1.25628
42269660	chr15:42269660:G:A	2.82955e-10	-1.45899	-1.24223	8.91064e-06	-1.67532	-1.23238
42269797	chr15:42269797:G:A	2.71438e-10	-1.50186	-1.2409	8.66933e-06	-1.70443	-1.23073
42269814	chr15:42269814:T:C	3.29372e-09	-2.08401e-10	-0.246728	0.000129798	-2.08401e-10	-0.228971
42269860	chr15:42269860:T:C	1.61989e-09	-2.08401e-10	-0.956386	6.56831e-05	-2.08401e-10	-0.910106
42269865	chr15:42269865:A:G	1.50258e-09	-2.08401e-10	-1.03156	6.05092e-05	-2.08401e-10	-0.992153
42270078	chr15:42270078:A:G	1.86503e-09	-2.08401e-10	-0.815472	7.55607e-05	-2.08401e-10	-0.770012
42270248	chr15:42270248:T:C	1.87883e-09	-2.08401e-10	-0.8081	7.60501e-05	-2.08401e-10	-0.763556
42270278	chr15:42270278:A:G	1.85368e-09	-2.08401e-10	-0.821572	7.72616e-05	-2.08401e-10	-0.747751
42270490	chr15:42270490:G:A	2.81776e-10	-1.46434	-1.24105	8.88806e-06	-1.67935	-1.23089
42270672	chr15:42270672:A:G	1.79699e-09	-2.08401e-10	-0.852631	7.08431e-05	-2.08401e-10	-0.83448
42271165	chr15:42271165:T:A	6.29344e-09	-2.08401e-10	0.400762	0.000294927	-2.08401e-10	0.591779
42271210	chr15:42271210:A:C	6.51938e-10	-1.86655	-2.85769e-10	2.59434e-05	-1.83903	-2.85769e-10
42271508	chr15:42271508:T:C	1.54556e-09	-2.08401e-10	-1.00336	6.05812e-05	-2.08401e-10	-0.990963
42272171	chr15:42272171:C:T	2.47242e-10	-1.58439	-1.25174	8.08013e-06	-1.76051	-1.24503
42272172	chr15:42272172:A:G	1.32409e-09	-2.08401e-10	-1.15802	5.26697e-05	-2.08401e-10	-1.13091
42272328	chr15:42272328:CAG:C	2.1142e-09	-2.08401e-10	-0.690072	8.087e-05	-2.08401e-10	-0.702105
42273390	chr15:42273390:C:A	4.30524e-10	-1.82106	-0.460435	1.43138e-05	-1.86729	-0.566434
42273744	chr15:42273744:C:T	1.47071e-09	-2.08401e-10	-1.053	5.75814e-05	-2.08401e-10	-1.04175
42273917	chr15:42273917:A:G	7.42791e-10	-1.73609	-2.85769e-10	2.81014e-05	-1.75913	-2.85769e-10
42274789	chr15:42274789:C:T	2.76397e-10	-1.47048	-1.25419	8.69317e-06	-1.68401	-1.2484
42274960	chr15:42274960:C:T	1.47071e-09	-2.08401e-10	-1.053	5.75814e-05	-2.08401e-10	-1.04175
42275525	chr15:42275525:A:G	5.35015e-09	-2.08401e-10	0.238378	0.000248945	-2.08401e-10	0.422284
42275597	chr15:42275597:A:G	1.31555e-09	-1.16449	-2.85769e-10	5.61371e-05	-1.06715	-2.85769e-10
42275826	chr15:42275826:C:T	1.63456e-09	-2.08401e-10	-0.947371	6.412e-05	-2.08401e-10	-0.934192
42276395	chr15:42276395:A:G	1.20373e-09	-2.08401e-10	-1.25332	4.6462e-05	-2.08401e-10	-1.25631
42276432	chr15:42276432:G:A	1.53899e-09	-2.08401e-10	-1.00762	5.91582e-05	-2.08401e-10	-1.01473
42276768	chr15:42276768:A:G	1.26818e-09	-2.08401e-10	-1.20117	4.87681e-05	-2.08401e-10	-1.20787
42277257	chr15:42277257:G:A	6.45007e-09	-2.08401e-10	0.425344	0.000302658	-2.08401e-10	0.617657
42277319	chr15:42277319:T:C	1.28534e-09	-2.08401e-10	-1.18773	4.94477e-05	-2.08401e-10	-1.19403
42277339	chr15:42277339:T:C	1.70959e-09	-2.08401e-10	-0.902493	6.61882e-05	-2.08401e-10	-0.902445
42277343	chr15:42277343:C:A	6.53661e-09	-2.08401e-10	0.438672	0.000307017	-2.08401e-10	0.631954
42277463	chr15:42277463:G:A	6.50541e-10	-1.8687	-2.85769e-10	2.57637e-05	-1.84598	-2.85769e-10
42277703	chr15:42277703:C:T	3.22854e-09	-2.08401e-10	-0.266716	0.000137629	-2.08401e-10	-0.170387
42277801	chr15:42277801:C:G	1.45229e-09	-2.08401e-10	-1.0656	5.6839e-05	-2.08401e-10	-1.05473
42278003	chr15:42278003:A:G	4.64113e-09	1.28869	-1.19248	0.000145669	1.08495	-1.19856
42278177	chr15:42278177:G:A	2.39107e-09	-2.08401e-10	-0.567007	9.69843e-05	-2.08401e-10	-0.520399
42278520	chr15:42278520:A:G	2.85556e-10	-1.43604	-1.25602	8.88235e-06	-1.65971	-1.25117
42278938	chr15:42278938:T:C	3.00132e-09	-2.08401e-10	-0.339695	0.000134887	-2.08401e-10	-0.190508
42279054	chr15:42279054:A:G	2.54463e-10	-1.83682	-0.970526	9.57863e-06	-1.86916	-0.966257
42279073	chr15:42279073:T:C	2.5134e-10	-1.83619	-0.983501	9.45552e-06	-1.86904	-0.979306
42279102	chr15:42279102:A:G	2.13626e-09	-2.08401e-10	-0.679691	8.18206e-05	-2.08401e-10	-0.690419
42279142	chr15:42279142:T:C	2.25098e-09	-2.08401e-10	-0.627379	9.19001e-05	-2.08401e-10	-0.574246
42279301	chr15:42279301:G:A	1.30342e-09	-2.08401e-10	-1.17375	5.09277e-05	-2.08401e-10	-1.16454
42279384	chr15:42279384:G:A	1.90123e-10	-1.84035	-1.25848	7.20531e-06	-1.86551	-1.25462
42279444	chr15:42279444:C:T	1.49459e-09	-2.08401e-10	-1.03689	5.85411e-05	-2.08401e-10	-1.02522
42279532	chr15:42279532:G:A	2.58669e-10	-1.57702	-1.21393	8.28299e-06	-1.75303	-1.22772
42279555	chr15:42279555:A:C	2.82927e-10	-1.44252	-1.25879	8.78184e-06	-1.66424	-1.25802
42279580	chr15:42279580:A:G	1.88543e-09	-2.08401e-10	-0.80459	7.41191e-05	-2.08401e-10	-0.789275
42279686	chr15:42279686:G:T	2.91049e-09	-2.08401e-10	-0.370426	0.000109368	-2.08401e-10	-0.400234
42280218	chr15:42280218:A:G	1.96885e-09	-2.08401e-10	-0.761298	7.53946e-05	-2.08401e-10	-0.772212
42280318	chr15:42280318:C:T	1.56103e-09	-0.993402	-2.85769e-10	5.43204e-05	-1.10005	-2.85769e-10
42280429	chr15:42280429:T:C	1.41901e-09	-2.08401e-10	-1.08878	5.42793e-05	-2.08401e-10	-1.1008
42280605	chr15:42280605:C:T	2.18411e-09	-2.08401e-10	-0.657538	8.90656e-05	-2.08401e-10	-0.605575
42280790	chr15:42280790:C:T	1.52446e-09	-2.08401e-10	-1.01711	5.97288e-05	-2.08401e-10	-1.00513
42280814	chr15:42280814:C:T	1.76873e-09	-2.08401e-10	-0.868485	6.94772e-05	-2.08401e-10	-0.853949
42280869	chr15:42280869:C:T	2.8681e-10	-1.42915	-1.25853	8.85801e-06	-1.65517	-1.25845
42281161	chr15:42281161:G:T	1.58832e-09	-2.08401e-10	-0.97607	6.22907e-05	-2.08401e-10	-0.963135
42281266	chr15:42281266:G:A	1.61689e-09	-2.08401e-10	-0.958239	6.15709e-05	-2.08401e-10	-0.974759
42281330	chr15:42281330:G:A	1.73124e-09	-2.08401e-10	-0.889908	6.70093e-05	-2.08401e-10	-0.890117
42281344	chr15:42281344:C:T	9.64609e-09	-2.08401e-10	0.827806	0.000465026	-2.08401e-10	1.04714
42281436	chr15:42281436:CA:C	2.84207e-10	-1.44316	-1.25364	8.87331e-06	-1.66431	-1.24759
42281882	chr15:42281882:G:A	2.9267e-10	-1.41312	-1.25433	9.05281e-06	-1.6432	-1.24868
42282281	chr15:42282281:G:A	1.39148e-09	-2.08401e-10	-1.10838	5.32666e-05	-2.08401e-10	-1.11964
42282312	chr15:42282312:ACT:A	8.43234e-10	-1.60926	-2.85769e-10	3.57623e-05	-1.51805	-2.85769e-10
42282326	chr15:42282326:A:G	3.6596e-09	-2.08401e-10	-0.141392	0.00015675	-2.08401e-10	-0.040295
42282331	chr15:42282331:A:T	6.49759e-10	-1.8699	-2.85769e-10	2.52462e-05	-1.86627	-2.85769e-10
42282693	chr15:42282693:A:G	1.82104e-09	0.403194	-1.24253	6.024e-05	0.238333	-1.23495
42282925	chr15:42282925:G:A	1.97471e-09	-2.08401e-10	-0.758327	7.77449e-05	-2.08401e-10	-0.741515
42283219	chr15:42283219:G:A	1.82436e-09	-2.08401e-10	-0.837519	7.06164e-05	-2.08401e-10	-0.837685
42283581	chr15:42283581:A:G	1.41587e-09	-2.08401e-10	-1.091	5.53876e-05	-2.08401e-10	-1.08059
42283758	chr15:42283758:A:G	1.39412e-09	-2.08401e-10	-1.10648	5.36992e-05	-2.08401e-10	-1.11155
42283765	chr15:42283765:A:G	1.2001e-09	-2.08401e-10	-1.25634	4.65481e-05	-2.08401e-10	-1.25446
42284196	chr15:42284196:G:A	1.2334e-09	-2.08401e-10	-1.22897	4.75825e-05	-2.08401e-10	-1.23248
42284378	chr15:42284378:T:A	1.21971e-09	-2.08401e-10	-1.24013	4.7761e-05	-2.08401e-10	-1.22874
42284388	chr15:42284388:G:A	1.70003e-08	-2.08401e-10	1.39448	0.000831026	-2.08401e-10	1.62771
42284466	chr15:42284466:T:C	1.77521e-09	-2.08401e-10	-0.864827	6.8714e-05	-2.08401e-10	-0.864995
42285147	chr15:42285147:A:G	2.45246e-09	-2.08401e-10	-0.541655	9.27346e-05	-2.08401e-10	-0.565207
42285342	chr15:42285342:G:A	2.8356e-10	-1.44526	-1.25382	8.852e-06	-1.66644	-1.24787
42285777	chr15:42285777:C:T	1.20201e-09	-2.08401e-10	-1.25475	4.64221e-05	-2.08401e-10	-1.25717
42285898	chr15:42285898:T:C	2.38541e-09	-2.08401e-10	-0.569375	9.67314e-05	-2.08401e-10	-0.52301
42286296	chr15:42286296:T:G	1.58451e-09	-2.08401e-10	-0.978469	6.21377e-05	-2.08401e-10	-0.965596
42286370	chr15:42286370:G:T	1.34427e-09	0.115132	-1.25803	2.43852e-05	-0.655086	-1.24588
42286371	chr15:42286371:C:G	1.39455e-09	0.151885	-1.25806	2.50897e-05	-0.626474	-1.24601
42286663	chr15:42286663:T:C	1.56679e-09	-0.989719	-2.85769e-10	5.44815e-05	-1.09709	-2.85769e-10
42286691	chr15:42286691:C:T	6.77769e-09	0.474889	-2.85769e-10	0.000235992	0.368852	-2.85769e-10
42286912	chr15:42286912:G:A	2.7868e-10	-1.46057	-1.25587	8.73145e-06	-1.67699	-1.25102
42287488	chr15:42287488:G:A	1.20402e-09	-2.08401e-10	-1.25308	4.64747e-05	-2.08401e-10	-1.25604
42287624	chr15:42287624:T:C	1.1971e-09	-2.08401e-10	-1.25885	4.63631e-05	-2.08401e-10	-1.25844
42287750	chr15:42287750:T:C	2.00958e-09	0.502101	-1.24292	6.61483e-05	0.332376	-1.23543
42287751	chr15:42287751:G:A	6.74098e-10	-1.83313	-2.85769e-10	2.56042e-05	-1.85219	-2.85769e-10
42287786	chr15:42287786:G:A	1.97717e-10	-1.86248	-1.19719	8.1378e-06	-1.80867	-1.18976
42287901	chr15:42287901:A:G	1.47558e-09	-2.08401e-10	-1.04969	5.78258e-05	-2.08401e-10	-1.03751
42287908	chr15:42287908:A:C	2.84369e-10	-1.44129	-1.25494	8.84177e-06	-1.66592	-1.24954
42287943	chr15:42287943:G:A	1.26924e-09	-2.08401e-10	-1.20033	5.00845e-05	-2.08401e-10	-1.18124
42288107	chr15:42288107:C:T	3.15933e-10	-1.34977	-1.2412	1.04921e-05	-1.507	-1.23733
42288293	chr15:42288293:A:G	1.53742e-09	0.236336	-1.24498	5.07767e-05	0.0704101	-1.23792
42288515	chr15:42288515:T:A	1.7104e-09	0.340616	-1.24264	5.67061e-05	0.178	-1.23507
42288736	chr15:42288736:C:G	6.19647e-09	-2.08401e-10	0.385233	0.0002902	-2.08401e-10	0.575623
42289140	chr15:42289140:G:A	1.79949e-09	-2.08401e-10	-0.851242	6.96528e-05	-2.08401e-10	-0.851426
42289317	chr15:42289317:C:G	2.55977e-09	-2.08401e-10	-0.49883	0.000103294	-2.08401e-10	-0.457365
42289384	chr15:42289384:C:G	4.00548e-09	-2.08401e-10	-0.0510819	0.00017221	-2.08401e-10	0.0537662
42289716	chr15:42289716:T:C	1.54574e-09	-2.08401e-10	-1.00324	6.05835e-05	-2.08401e-10	-0.990926
42289750	chr15:42289750:C:T	1.33639e-09	-2.08401e-10	-1.14877	5.12569e-05	-2.08401e-10	-1.1581
42290819	chr15:42290819:A:G	3.83483e-10	-1.6915	-0.705711	1.49787e-05	-1.77143	-0.616884
42291031	chr15:42291031:C:T	1.93724e-09	0.478693	-1.25618	6.35831e-05	0.310027	-1.25263
42291301	chr15:42291301:A:C	1.44525e-09	-2.08401e-10	-1.07046	5.6603e-05	-2.08401e-10	-1.05889
42291708	chr15:42291708:A:G	3.68223e-09	-2.08401e-10	-0.135228	0.000157749	-2.08401e-10	-0.0339436
42291775	chr15:42291775:A:G	1.25209e-09	-2.08401e-10	-1.21394	4.93012e-05	-2.08401e-10	-1.197
42291795	chr15:42291795:A:G	6.49619e-10	-1.87012	-2.85769e-10	2.56254e-05	-1.85137	-2.85769e-10
42291860	chr15:42291860:T:G	1.25836e-09	-2.08401e-10	-1.20894	4.83442e-05	-2.08401e-10	-1.2166
42291863	chr15:42291863:A:G	1.8916e-09	0.455628	-1.25695	6.23381e-05	0.29145	-1.25383
42291989	chr15:42291989:T:G	1.45911e-09	-2.08401e-10	-1.06092	5.57629e-05	-2.08401e-10	-1.07384
42292130	chr15:42292130:A:G	1.42691e-09	-2.08401e-10	-1.08324	5.53879e-05	-2.08401e-10	-1.08059
42292173	chr15:42292173:T:C	1.33339e-09	-2.08401e-10	-1.15103	5.20419e-05	-2.08401e-10	-1.1429
42292711	chr15:42292711:C:T	1.48881e-09	-2.08401e-10	-1.04077	5.78916e-05	-2.08401e-10	-1.03638
42292831	chr15:42292831:C:T	7.3564e-10	-1.74576	-2.85769e-10	2.88974e-05	-1.7312	-2.85769e-10
42292864	chr15:42292864:A:G	3.76259e-09	-2.08401e-10	-0.11364	0.000161372	-2.08401e-10	-0.0112342
42292901	chr15:42292901:A:G	1.36829e-09	-2.08401e-10	-1.12519	5.24136e-05	-2.08401e-10	-1.13578
42293176	chr15:42293176:T:A	1.0248e-09	-1.41918	0.00493156	4.61605e-05	-1.61982	0.357
42294009	chr15:42294009:G:C	3.9009e-09	0.974128	-1.05167	0.000131385	0.789649	-1.00647
42294038	chr15:42294038:G:A	1.85449e-10	-1.86765	-1.25607	7.23839e-06	-1.85855	-1.257
42295536	chr15:42295536:C:T	1.95306e-09	0.476108	-1.24546	6.43478e-05	0.307806	-1.23845
42295891	chr15:42295891:T:C	1.85711e-09	0.426501	-1.24622	6.12867e-05	0.260024	-1.23941
42296092	chr15:42296092:C:T	1.9822e-09	0.479608	-1.23415	6.54411e-05	0.311135	-1.22493
42296201	chr15:42296201:G:A	1.90215e-09	0.3949	-1.19066	6.3332e-05	0.229533	-1.17609
42296346	chr15:42296346:T:C	1.97551e-09	-2.08401e-10	-0.75792	7.77763e-05	-2.08401e-10	-0.741111
42296450	chr15:42296450:G:A	2.87917e-10	-1.43948	-1.24435	9.00522e-06	-1.66209	-1.23506
42296456	chr15:42296456:A:G	1.70897e-09	-2.08401e-10	-0.902857	6.61449e-05	-2.08401e-10	-0.9031
42296467	chr15:42296467:A:G	5.13984e-09	-2.08401e-10	0.198276	0.000238519	-2.08401e-10	0.379501
42296527	chr15:42296527:T:G	1.99166e-09	0.466077	-1.21585	6.59832e-05	0.29834	-1.20389
42296804	chr15:42296804:A:T	7.00623e-10	-1.79453	-2.85769e-10	2.74656e-05	-1.78201	-2.85769e-10
42296946	chr15:42296946:G:T	1.37171e-09	-2.08401e-10	-1.12269	5.35914e-05	-2.08401e-10	-1.11356
42296988	chr15:42296988:T:G	1.21861e-09	-1.24103	-2.85769e-10	5.85682e-05	-1.02476	-2.85769e-10
42297119	chr15:42297119:G:A	2.5149e-08	1.38174	0.404334	0.000352169	0.061527	0.707636
42297205	chr15:42297205:A:G	1.22702e-09	-2.08401e-10	-1.23416	4.72951e-05	-2.08401e-10	-1.23854
42297789	chr15:42297789:T:C	1.96238e-09	0.484934	-1.24952	6.45666e-05	0.31631	-1.24356
42297798	chr15:42297798:C:T	2.00336e-09	0.501013	-1.24493	6.59345e-05	0.331531	-1.23782
42297860	chr15:42297860:C:G	1.24647e-09	-2.08401e-10	-1.21843	4.85953e-05	-2.08401e-10	-1.21142
42297995	chr15:42297995:G:A	1.64122e-09	-2.08401e-10	-0.943306	6.35232e-05	-2.08401e-10	-0.943543
42298069	chr15:42298069:G:A	7.01764e-10	-1.7929	-2.85769e-10	2.7292e-05	-1.78835	-2.85769e-10
42298375	chr15:42298375:A:G	1.958e-10	-1.84777	-1.22164	8.20636e-06	-1.77441	-1.21563
42299202	chr15:42299202:G:A	6.19288e-09	-2.08401e-10	0.384654	0.000290026	-2.08401e-10	0.575023
42299377	chr15:42299377:A:G	1.47051e-09	0.196357	-1.24949	4.8745e-05	0.0351824	-1.24353
42299537	chr15:42299537:A:G	8.57804e-10	-1.59213	-2.85769e-10	2.97569e-05	-1.70189	-2.85769e-10
42299680	chr15:42299680:G:A	3.61898e-09	-2.08401e-10	-0.152553	0.000154923	-2.08401e-10	-0.0520221
42299834	chr15:42299834:G:A	1.38101e-09	-2.08401e-10	-1.11593	5.39655e-05	-2.08401e-10	-1.1066
42300139	chr15:42300139:C:T	4.86256e-08	-2.08401e-10	2.4454	0.00244559	-2.08401e-10	2.70709
42301042	chr15:42301042:A:G	2.89555e-09	-2.08401e-10	-0.375571	0.000109157	-2.08401e-10	-0.402161
42301093	chr15:42301093:C:T	1.91923e-10	-1.83096	-1.25845	7.23645e-06	-1.8613	-1.25452
42301244	chr15:42301244:G:A	2.18032e-10	-1.8464	-1.11546	8.42854e-06	-1.86792	-1.09541
42301303	chr15:42301303:T:C	2.17227e-09	0.569152	-1.23212	7.12047e-05	0.392942	-1.22233
42301305	chr15:42301305:C:T	2.07637e-09	-2.08401e-10	-0.708124	8.44911e-05	-2.08401e-10	-0.658301
42301334	chr15:42301334:T:C	1.85548e-09	0.425225	-1.24583	6.12327e-05	0.25865	-1.23892
42301580	chr15:42301580:A:G	3.79779e-09	-2.08401e-10	-0.104328	0.000162921	-2.08401e-10	-0.00168272
42301656	chr15:42301656:A:G	1.21023e-09	-2.08401e-10	-1.24793	4.66974e-05	-2.08401e-10	-1.25126
42301703	chr15:42301703:C:T	6.54341e-09	-2.08401e-10	0.439712	0.000305273	-2.08401e-10	0.626258
42301855	chr15:42301855:C:T	3.67777e-09	-2.08401e-10	-0.136439	0.000157552	-2.08401e-10	-0.0351937
42301973	chr15:42301973:G:A	1.34785e-09	-2.08401e-10	-1.14024	5.16752e-05	-2.08401e-10	-1.14997
42302120	chr15:42302120:C:T	1.9483e-09	0.475609	-1.2474	6.41619e-05	0.307325	-1.24086
42302391	chr15:42302391:A:G	2.0029e-09	0.496644	-1.24079	6.59949e-05	0.327428	-1.2328
42302436	chr15:42302436:A:G	1.20017e-09	-2.08401e-10	-1.25628	4.63791e-05	-2.08401e-10	-1.2581
42302908	chr15:42302908:G:A	7.73807e-10	-1.69518	-2.85769e-10	2.99379e-05	-1.69582	-2.85769e-10
42302976	chr15:42302976:C:G	1.38078e-09	-2.08401e-10	-1.1161	5.39561e-05	-2.08401e-10	-1.10678
42303170	chr15:42303170:T:C	2.07003e-10	-1.84384	-1.16993	7.9609e-06	-1.8669	-1.1535
42303189	chr15:42303189:G:A	1.93279e-09	-2.08401e-10	-0.779784	7.39707e-05	-2.08401e-10	-0.791279
42304205	chr15:42304205:G:C	2.08109e-09	0.541815	-1.24767	6.83637e-05	0.371129	-1.24123
42304279	chr15:42304279:G:A	1.4603e-09	-2.08401e-10	-1.06011	5.58067e-05	-2.08401e-10	-1.07305
42304668	chr15:42304668:G:A	1.39452e-09	-2.08401e-10	-1.10619	5.52602e-05	-2.08401e-10	-1.08289
42305045	chr15:42305045:A:C	1.96164e-09	-2.08401e-10	-0.764965	7.59995e-05	-2.08401e-10	-0.764221
42305048	chr15:42305048:T:TG	1.19703e-09	-2.08401e-10	-1.2589	4.63573e-05	-2.08401e-10	-1.25857
42305051	chr15:42305051:A:C	1.19703e-09	-2.08401e-10	-1.2589	4.63573e-05	-2.08401e-10	-1.25857
42305128	chr15:42305128:G:A	1.66337e-09	-2.08401e-10	-0.929898	6.43803e-05	-2.08401e-10	-0.93014
42305179	chr15:42305179:C:T	1.96504e-09	0.475472	-1.23871	6.48346e-05	0.307194	-1.2303
42305222	chr15:42305222:C:G	1.19759e-09	-2.08401e-10	-1.25843	4.63416e-05	-2.08401e-10	-1.25891
42305426	chr15:42305426:G:A	1.97996e-09	0.478443	-1.23411	6.53756e-05	0.310056	-1.22485
42305501	chr15:42305501:G:A	5.57257e-09	-2.08401e-10	0.27911	0.00024231	-2.08401e-10	0.395269
42305534	chr15:42305534:G:A	1.21147e-09	-2.08401e-10	-1.24691	4.70958e-05	-2.08401e-10	-1.24276
42305736	chr15:42305736:A:G	2.1198e-09	-2.08401e-10	-0.687426	8.63362e-05	-2.08401e-10	-0.636699
42306391	chr15:42306391:T:G	1.3158e-09	-2.08401e-10	-1.1643	5.04913e-05	-2.08401e-10	-1.17315
42306488	chr15:42306488:G:A	1.37857e-09	-2.08401e-10	-1.1177	5.38667e-05	-2.08401e-10	-1.10844
42306754	chr15:42306754:C:T	6.19288e-09	-2.08401e-10	0.384654	0.000290026	-2.08401e-10	0.575023
42306777	chr15:42306777:G:A	1.37773e-09	-2.08401e-10	-1.11831	5.38329e-05	-2.08401e-10	-1.10906
42306964	chr15:42306964:T:C	1.30671e-09	-2.08401e-10	-1.17123	5.04522e-05	-2.08401e-10	-1.17392
42307076	chr15:42307076:A:G	1.19736e-09	-2.08401e-10	-1.25863	4.63915e-05	-2.08401e-10	-1.25783
42307177	chr15:42307177:C:G	2.98444e-10	-1.40398	-1.24394	9.24099e-06	-1.63676	-1.23454
42307237	chr15:42307237:A:G	6.94047e-09	0.498623	-2.85769e-10	0.000241433	0.391643	-2.85769e-10
42307323	chr15:42307323:C:T	1.20806e-09	-2.08401e-10	-1.24973	4.7184e-05	-2.08401e-10	-1.24089
42307432	chr15:42307432:T:C	1.83866e-09	-2.08401e-10	-0.829709	7.11621e-05	-2.08401e-10	-0.829987
42307450	chr15:42307450:C:T	1.37286e-09	-2.08401e-10	-1.12185	5.36401e-05	-2.08401e-10	-1.11265
42307465	chr15:42307465:C:G	1.9755e-10	-1.8024	-1.25811	7.18589e-06	-1.86533	-1.2575
42307470	chr15:42307470:A:G	1.45776e-09	-2.08401e-10	-1.06185	5.69916e-05	-2.08401e-10	-1.05204
42307572	chr15:42307572:T:G	2.60524e-10	-1.56997	-1.21383	8.65324e-06	-1.74931	-1.18771
42307589	chr15:42307589:A:G	2.57167e-10	-1.57544	-1.22134	8.54174e-06	-1.75276	-1.19723
42307650	chr15:42307650:A:G	1.37691e-09	-2.08401e-10	-1.11891	5.30477e-05	-2.08401e-10	-1.12376
42308029	chr15:42308029:A:G	1.09936e-08	-2.08401e-10	0.95857	0.00053359	-2.08401e-10	1.18468
42308047	chr15:42308047:A:G	1.43599e-09	-2.08401e-10	-1.07689	5.49079e-05	-2.08401e-10	-1.08929
42308232	chr15:42308232:T:A	1.34987e-09	-2.08401e-10	-1.13874	5.29605e-05	-2.08401e-10	-1.1254
42308364	chr15:42308364:T:C	1.26304e-09	-2.08401e-10	-1.20522	4.93933e-05	-2.08401e-10	-1.19513
42308850	chr15:42308850:A:G	2.00039e-09	0.501504	-1.24691	6.58235e-05	0.332277	-1.24025
42309209	chr15:42309209:G:A	1.20521e-09	-2.08401e-10	-1.25209	4.65025e-05	-2.08401e-10	-1.25544
42309248	chr15:42309248:C:G	1.96019e-09	0.477312	-1.24302	6.46152e-05	0.308966	-1.23546
42309284	chr15:42309284:C:T	1.21102e-09	-2.08401e-10	-1.24728	4.72618e-05	-2.08401e-10	-1.23925
42309518	chr15:42309518:C:T	1.04014e-08	-2.08401e-10	0.903199	0.000503308	-2.08401e-10	1.12625
42309539	chr15:42309539:C:T	1.38303e-09	-2.08401e-10	-1.11447	5.40469e-05	-2.08401e-10	-1.1051
42309566	chr15:42309566:C:T	2.18477e-09	-2.08401e-10	-0.657237	8.90952e-05	-2.08401e-10	-0.605242
42310076	chr15:42310076:A:C	2.08099e-10	-1.8493	-1.15919	8.04062e-06	-1.86872	-1.14172
42310885	chr15:42310885:C:T	1.19966e-09	-2.08401e-10	-1.25671	4.63684e-05	-2.08401e-10	-1.25833
42311248	chr15:42311248:G:A	3.67777e-09	-2.08401e-10	-0.136439	0.000157552	-2.08401e-10	-0.0351937
42311510	chr15:42311510:A:G	4.28945e-10	-1.02893	-1.25625	1.20826e-05	-1.35164	-1.25154
42311640	chr15:42311640:C:T	3.75463e-09	-2.08401e-10	-0.115757	0.000161045	-2.08401e-10	-0.0132656
42311796	chr15:42311796:A:G	3.80117e-09	-2.08401e-10	-0.103439	0.000163102	-2.08401e-10	-0.000572297
42312368	chr15:42312368:T:C	1.5367e-09	-2.08401e-10	-1.00911	6.02798e-05	-2.08401e-10	-0.995951
42312472	chr15:42312472:C:T	1.35678e-09	-2.08401e-10	-1.13363	5.29868e-05	-2.08401e-10	-1.1249
42312534	chr15:42312534:A:G	1.9557e-09	0.478069	-1.24607	6.44203e-05	0.309695	-1.23921
42312657	chr15:42312657:T:G	1.97538e-09	-2.08401e-10	-0.757986	7.7771e-05	-2.08401e-10	-0.74118
42312813	chr15:42312813:G:A	1.95127e-09	0.478146	-1.24841	6.42377e-05	0.30977	-1.24213
42312850	chr15:42312850:G:A	2.25836e-10	-1.84715	-1.07954	8.77741e-06	-1.86793	-1.05484
42312988	chr15:42312988:C:T	1.66055e-09	-2.08401e-10	-0.931597	6.42711e-05	-2.08401e-10	-0.931839
42313069	chr15:42313069:A:G	1.96382e-09	0.478654	-1.24251	6.47377e-05	0.310259	-1.23486
42313224	chr15:42313224:A:G	1.55306e-09	-2.08401e-10	-0.998517	5.99151e-05	-2.08401e-10	-1.00202
42313285	chr15:42313285:ACT:A	1.87081e-09	0.43315	-1.24553	6.17336e-05	0.266425	-1.23855
42313593	chr15:42313593:G:A	1.94947e-09	0.474755	-1.24595	6.42168e-05	0.306377	-1.23906
42313896	chr15:42313896:A:G	2.05743e-09	0.525968	-1.24325	6.76798e-05	0.355603	-1.23576
42314172	chr15:42314172:G:A	3.67777e-09	-2.08401e-10	-0.136439	0.000157552	-2.08401e-10	-0.0351937
42314465	chr15:42314465:C:G	1.38078e-09	-2.08401e-10	-1.1161	5.39561e-05	-2.08401e-10	-1.10678
42314584	chr15:42314584:A:G	1.38345e-09	-2.08401e-10	-1.11417	5.40363e-05	-2.08401e-10	-1.10529
42314695	chr15:42314695:G:A	1.5596e-09	-2.08401e-10	-0.99432	6.11919e-05	-2.08401e-10	-0.980934
42315002	chr15:42315002:C:T	1.97204e-09	0.489498	-1.24917	6.48805e-05	0.320707	-1.24311
42315063	chr15:42315063:A:G	1.91791e-09	0.454492	-1.242	6.3288e-05	0.286981	-1.23423
42315338	chr15:42315338:A:T	2.00446e-09	0.501357	-1.24473	6.5982e-05	0.331998	-1.23756
42315351	chr15:42315351:T:A	2.24373e-09	-2.08401e-10	-0.630606	9.1555e-05	-2.08401e-10	-0.578008
42315515	chr15:42315515:A:T	1.6605e-09	-2.08401e-10	-0.931626	6.56871e-05	-2.08401e-10	-0.910045
42315523	chr15:42315523:G:A	1.92489e-09	0.460316	-1.24419	6.34866e-05	0.292787	-1.23691
42315719	chr15:42315719:A:G	1.75236e-09	-2.08401e-10	-0.877785	6.7285e-05	-2.08401e-10	-0.88601
42316006	chr15:42316006:G:A	1.20176e-09	-2.08401e-10	-1.25496	4.64166e-05	-2.08401e-10	-1.25729
42316205	chr15:42316205:T:C	1.76466e-09	0.376965	-1.24775	5.82838e-05	0.211677	-1.2413
42316228	chr15:42316228:T:C	1.95283e-09	0.477319	-1.24678	6.43176e-05	0.308973	-1.24009
42316479	chr15:42316479:A:G	1.23523e-09	-0.0468848	-1.1806	4.16662e-05	-0.200935	-1.16432
42316514	chr15:42316514:G:A	7.15698e-09	1.2546	-0.725261	0.000246968	1.05818	-0.64387
42316560	chr15:42316560:T:C	1.95147e-09	0.477201	-1.24736	6.42629e-05	0.30886	-1.24083
42316595	chr15:42316595:A:C	1.9564e-09	0.478428	-1.24607	6.44426e-05	0.310041	-1.23921
42316698	chr15:42316698:C:G	1.57947e-09	-0.981656	-2.85769e-10	4.95642e-05	-1.19168	-2.85769e-10
42316785	chr15:42316785:G:A	1.95267e-09	0.475766	-1.24531	6.43375e-05	0.307477	-1.23828
42316850	chr15:42316850:A:G	1.96444e-09	0.479439	-1.24298	6.48879e-05	0.31312	-1.23541
42316936	chr15:42316936:G:A	1.98989e-09	0.504467	-1.25513	6.5305e-05	0.335132	-1.25101
42316954	chr15:42316954:CAA:C	3.58029e-09	-2.08401e-10	-0.163303	0.000153193	-2.08401e-10	-0.063251
42317405	chr15:42317405:T:A	1.95172e-09	0.476552	-1.24659	6.42828e-05	0.308234	-1.23989
42317723	chr15:42317723:G:A	2.35795e-09	-2.08401e-10	-0.580954	8.911e-05	-2.08401e-10	-0.605077
42317840	chr15:42317840:TAGTG:T	1.10273e-09	-1.34095	-2.85769e-10	3.51846e-05	-1.53434	-2.85769e-10
42317936	chr15:42317936:G:A	9.84493e-09	-2.08401e-10	0.84821	0.000475089	-2.08401e-10	1.06855
42317937	chr15:42317937:G:A	1.31414e-09	-1.16418	-0.00138768	5.52141e-05	-1.12034	0.0366124
42318090	chr15:42318090:C:T	1.68223e-09	-2.08401e-10	-0.918624	6.511e-05	-2.08401e-10	-0.91887
42318329	chr15:42318329:G:A	1.24647e-09	-2.08401e-10	-1.21843	4.85953e-05	-2.08401e-10	-1.21142
42318368	chr15:42318368:G:A	2.33376e-09	0.65184	-1.24311	7.63713e-05	0.47624	-1.23558
42318588	chr15:42318588:T:G	1.77327e-09	0.381563	-1.24748	5.8599e-05	0.216751	-1.24098
42319425	chr15:42319425:G:T	2.29896e-09	0.635556	-1.24185	7.53466e-05	0.461205	-1.23405
42319437	chr15:42319437:T:C	2.47011e-09	-2.08401e-10	-0.534485	0.000103327	-2.08401e-10	-0.457049
42319448	chr15:42319448:A:G	1.86166e-09	0.434585	-1.25187	6.1263e-05	0.266841	-1.24661
42319900	chr15:42319900:A:G	1.81899e-09	0.409424	-1.24989	6.00015e-05	0.24345	-1.24403
42319974	chr15:42319974:G:A	2.07654e-09	0.536136	-1.24418	6.82865e-05	0.365656	-1.23689
42320005	chr15:42320005:G:A	7.23142e-10	-1.7629	-2.85769e-10	2.85318e-05	-1.74393	-2.85769e-10
42320475	chr15:42320475:A:G	1.94712e-09	0.473571	-1.24597	6.41568e-05	0.305472	-1.23909
42320503	chr15:42320503:C:T	2.03234e-09	0.517159	-1.24672	6.6843e-05	0.347423	-1.24002
42320813	chr15:42320813:G:A	1.90694e-09	0.45124	-1.24449	6.29096e-05	0.28401	-1.23726
42320816	chr15:42320816:C:T	1.43843e-09	-2.08401e-10	-1.07519	5.49959e-05	-2.08401e-10	-1.08769
42321005	chr15:42321005:C:T	1.81902e-09	0.402691	-1.24314	6.00976e-05	0.236641	-1.23562
42321145	chr15:42321145:T:C	3.15341e-09	-2.08401e-10	-0.290261	0.000126432	-2.08401e-10	-0.255242
42321416	chr15:42321416:A:G	3.59614e-09	-2.08401e-10	-0.158885	0.000153876	-2.08401e-10	-0.0587993
42321443	chr15:42321443:C:T	1.95534e-09	0.478487	-1.24667	6.43987e-05	0.310099	-1.23995
42321449	chr15:42321449:C:G	1.95594e-09	0.478738	-1.24662	6.44185e-05	0.31034	-1.23989
42321536	chr15:42321536:C:G	1.27782e-09	-1.12902	-0.0645684	5.37014e-05	-1.08405	-0.0274574
42321680	chr15:42321680:C:T	1.75338e-09	-2.08401e-10	-0.8772	6.71382e-05	-2.08401e-10	-0.888194
42322007	chr15:42322007:G:A	9.9782e-09	-2.08401e-10	0.861656	0.00048187	-2.08401e-10	1.08273
42322270	chr15:42322270:G:C	2.01959e-09	0.507091	-1.24294	6.64887e-05	0.337523	-1.23544
42322284	chr15:42322284:G:C	1.96653e-09	-2.08401e-10	-0.762474	7.5283e-05	-2.08401e-10	-0.773693
42322678	chr15:42322678:A:G	2.93141e-10	-1.52779	-1.13806	9.79652e-06	-1.70067	-1.11225
42322744	chr15:42322744:G:A	1.43092e-09	-2.08401e-10	-1.08043	5.56208e-05	-2.08401e-10	-1.07639
42322774	chr15:42322774:C:A	2.57961e-10	-1.62126	-1.17243	8.88592e-06	-1.76072	-1.14976
42322824	chr15:42322824:T:C	3.63375e-09	-2.08401e-10	-0.14848	0.000155552	-2.08401e-10	-0.0479672
42322827	chr15:42322827:T:C	1.9101e-10	-1.8633	-1.23088	7.82674e-06	-1.81185	-1.22555
42323071	chr15:42323071:A:G	1.31182e-09	-2.08401e-10	-1.16733	5.19835e-05	-2.08401e-10	-1.14402
42323107	chr15:42323107:A:G	1.16731e-09	-1.80848	0.524438	6.2198e-05	-1.70916	0.74454
42323212	chr15:42323212:T:C	1.97796e-10	-1.86987	-1.18939	7.9709e-06	-1.83763	-1.18152
42323213	chr15:42323213:A:C	1.29143e-09	-2.08401e-10	-1.183	5.10666e-05	-2.08401e-10	-1.16182
42323268	chr15:42323268:A:C	1.69532e-09	-2.08401e-10	-0.910874	6.56243e-05	-2.08401e-10	-0.911002
42323294	chr15:42323294:A:G	2.6447e-10	-1.57957	-1.18921	8.96475e-06	-1.73277	-1.16888
42323864	chr15:42323864:G:A	1.70944e-09	-2.08401e-10	-0.902582	6.68058e-05	-2.08401e-10	-0.893159
42324142	chr15:42324142:A:G	3.24317e-10	-1.31476	-1.25002	9.77198e-06	-1.57293	-1.2425
42324418	chr15:42324418:A:G	1.3364e-09	-2.08401e-10	-1.14876	5.21298e-05	-2.08401e-10	-1.14121
42324622	chr15:42324622:C:T	2.48134e-10	-1.6351	-1.19743	8.86119e-06	-1.71838	-1.19489
42324799	chr15:42324799:G:A	1.22549e-09	-2.08401e-10	-1.23541	4.80459e-05	-2.08401e-10	-1.22279
42324880	chr15:42324880:C:T	2.43506e-10	-1.67516	-1.1762	8.77372e-06	-1.7499	-1.17328
42324917	chr15:42324917:C:T	1.7433e-09	-2.08401e-10	-0.882967	6.83798e-05	-2.08401e-10	-0.869871
42325087	chr15:42325087:A:C	1.77155e-09	-2.08401e-10	-0.866893	6.95057e-05	-2.08401e-10	-0.85354
42325118	chr15:42325118:A:G	5.49071e-09	-2.08401e-10	0.264311	0.00024293	-2.08401e-10	0.397827
42325323	chr15:42325323:T:C	4.71816e-10	-1.50845	-0.681459	1.51335e-05	-1.71024	-0.667798
42325433	chr15:42325433:A:G	5.67953e-09	-2.08401e-10	0.298123	0.000264633	-2.08401e-10	0.483396
42325445	chr15:42325445:C:T	2.45984e-10	-1.64752	-1.19371	8.80219e-06	-1.7288	-1.19115
42325446	chr15:42325446:A:G	1.29311e-09	-2.08401e-10	-1.18169	5.11451e-05	-2.08401e-10	-1.16028
42325583	chr15:42325583:A:G	2.4326e-10	-1.6589	-1.19347	8.7255e-06	-1.73778	-1.19092
42325621	chr15:42325621:CCTGCCT:C	2.34865e-10	-1.8335	-1.05399	9.0656e-06	-1.86295	-1.02751
42325629	chr15:42325629:CTTAGTTCTGTATGT:C	2.35752e-10	-1.83745	-1.04627	9.1246e-06	-1.86466	-1.01932
42326065	chr15:42326065:G:A	2.46907e-10	-1.63712	-1.20037	8.81737e-06	-1.72027	-1.19796
42326333	chr15:42326333:T:A	3.6985e-10	-1.65655	-0.776852	1.42609e-05	-1.74344	-0.693988
42326455	chr15:42326455:C:G	2.11765e-09	-2.08401e-10	-0.688439	8.62664e-05	-2.08401e-10	-0.637507
42326503	chr15:42326503:TC:T	1.19703e-09	-2.08401e-10	-1.25891	4.63537e-05	-2.08401e-10	-1.25865
42326605	chr15:42326605:A:G	3.38304e-09	-2.08401e-10	-0.219972	0.000144299	-2.08401e-10	-0.12306
42326826	chr15:42326826:C:G	2.57918e-10	-1.57116	-1.2227	9.09175e-06	-1.66658	-1.221
42327034	chr15:42327034:C:T	1.3869e-09	-2.08401e-10	-1.11167	5.38878e-05	-2.08401e-10	-1.10804
42327174	chr15:42327174:C:G	2.13068e-10	-1.86232	-1.12257	8.86636e-06	-1.80849	-1.1042
42327182	chr15:42327182:T:A	1.98866e-09	-2.08401e-10	-0.751284	7.6085e-05	-2.08401e-10	-0.763097
42327248	chr15:42327248:C:T	7.7864e-10	-1.77471	0.085753	3.19387e-05	-1.82655	0.195419
42327738	chr15:42327738:T:C	7.29396e-10	-1.75429	-2.85769e-10	2.99239e-05	-1.69629	-2.85769e-10
42327749	chr15:42327749:G:A	1.66456e-09	-2.08401e-10	-0.929186	6.44287e-05	-2.08401e-10	-0.929389
42328067	chr15:42328067:A:T	2.71293e-10	-1.48696	-1.25634	9.40455e-06	-1.59718	-1.25657
42328160	chr15:42328160:G:C	2.65323e-10	-1.50844	-1.25712	9.22533e-06	-1.61569	-1.25731
42328283	chr15:42328283:C:G	4.22923e-10	-1.52492	-0.774389	1.36249e-05	-1.7207	-0.762352
42328553	chr15:42328553:T:C	1.99086e-10	-1.87039	-1.18238	7.97299e-06	-1.84502	-1.17387
42328754	chr15:42328754:C:T	1.34596e-09	-2.08401e-10	-1.14164	5.25154e-05	-2.08401e-10	-1.13384
42328803	chr15:42328803:G:A	1.41779e-09	-2.08401e-10	-1.08965	5.51054e-05	-2.08401e-10	-1.0857
42329206	chr15:42329206:T:G	3.7698e-09	-2.08401e-10	-0.111726	0.000161681	-2.08401e-10	-0.00932494
42329425	chr15:42329425:C:T	1.76398e-09	-2.08401e-10	-0.871172	6.92002e-05	-2.08401e-10	-0.857945
42329581	chr15:42329581:G:T	2.05073e-10	-1.86996	-1.15318	8.16717e-06	-1.85135	-1.14348
42329603	chr15:42329603:C:T	2.06558e-10	-1.86934	-1.14658	8.37054e-06	-1.83361	-1.13662
42330221	chr15:42330221:C:T	1.34335e-09	-2.08401e-10	-1.14358	5.24086e-05	-2.08401e-10	-1.13588
42330346	chr15:42330346:G:A	2.53534e-10	-1.64811	-1.1629	9.08756e-06	-1.72808	-1.15996
42330729	chr15:42330729:T:C	1.7443e-09	-2.08401e-10	-0.882391	6.84108e-05	-2.08401e-10	-0.869417
42331045	chr15:42331045:C:T	2.48601e-10	-1.66529	-1.16536	8.94251e-06	-1.74174	-1.1624
42331801	chr15:42331801:T:A	1.63211e-08	-2.08401e-10	1.35371	0.000653955	-2.08401e-10	1.38809
42332501	chr15:42332501:C:T	1.29848e-09	-2.08401e-10	-1.17755	5.13629e-05	-2.08401e-10	-1.15603
42332619	chr15:42332619:G:A	1.86949e-10	-1.85721	-1.25846	7.17169e-06	-1.87028	-1.25453
42333025	chr15:42333025:T:A	1.84268e-09	-2.08401e-10	-0.827527	7.06704e-05	-2.08401e-10	-0.836922
42333140	chr15:42333140:C:A	2.84089e-09	-2.08401e-10	-0.394629	0.000114846	-2.08401e-10	-0.351356
42333215	chr15:42333215:C:G	1.71146e-09	-2.08401e-10	-0.901399	6.74185e-05	-2.08401e-10	-0.884029
42333606	chr15:42333606:T:G	5.17827e-09	-2.08401e-10	0.205725	0.000240401	-2.08401e-10	0.387359
42333616	chr15:42333616:G:A	1.96951e-09	-2.08401e-10	-0.76096	7.53731e-05	-2.08401e-10	-0.772498
42333754	chr15:42333754:C:T	2.52923e-10	-1.61212	-1.2013	8.39872e-06	-1.78055	-1.18632
42334375	chr15:42334375:C:T	3.89106e-09	-2.08401e-10	-0.0800656	0.000167098	-2.08401e-10	0.0236317
42334622	chr15:42334622:C:T	1.98415e-10	-1.85984	-1.1963	7.68347e-06	-1.86728	-1.1886
42334764	chr15:42334764:AAT:A	9.5611e-09	-2.08401e-10	0.818956	0.000455028	-2.08401e-10	1.02541
42334900	chr15:42334900:T:C	1.73415e-09	-2.08401e-10	-0.888228	6.80142e-05	-2.08401e-10	-0.875231
42335279	chr15:42335279:C:G	3.17894e-10	-1.33425	-1.25054	9.62967e-06	-1.5868	-1.2433
42335431	chr15:42335431:A:C	1.98597e-09	-2.08401e-10	-0.752641	8.0652e-05	-2.08401e-10	-0.704804
42335570	chr15:42335570:G:A	3.84471e-09	-2.08401e-10	-0.0920474	0.000165107	-2.08401e-10	0.0116446
42335821	chr15:42335821:C:T	1.98821e-10	-1.8619	-1.1922	7.72637e-06	-1.86602	-1.18429
42335973	chr15:42335973:C:G	1.22905e-09	-2.08401e-10	-1.2325	4.7482e-05	-2.08401e-10	-1.2346
42336332	chr15:42336332:A:C	1.8922e-09	-2.08401e-10	-0.801009	7.66684e-05	-2.08401e-10	-0.755459
42336599	chr15:42336599:A:G	1.54779e-09	-2.08401e-10	-1.00192	6.07273e-05	-2.08401e-10	-0.988555
42336863	chr15:42336863:C:T	1.2004e-09	-2.08401e-10	-1.25609	4.65736e-05	-2.08401e-10	-1.25391
42336874	chr15:42336874:G:A	4.66861e-10	-1.49981	-0.700664	1.49319e-05	-1.7036	-0.687845
42337176	chr15:42337176:A:G	1.88191e-10	-1.85062	-1.25842	7.1816e-06	-1.86904	-1.25439
42337181	chr15:42337181:C:T	1.7499e-09	-2.08401e-10	-0.879185	6.86518e-05	-2.08401e-10	-0.865901
42337582	chr15:42337582:A:G	1.64872e-09	-2.08401e-10	-0.938748	6.38188e-05	-2.08401e-10	-0.9389
42337799	chr15:42337799:C:T	1.20625e-09	-2.08401e-10	-1.25123	4.68585e-05	-2.08401e-10	-1.24782
42337800	chr15:42337800:G:A	1.10549e-09	-1.33846	-2.85769e-10	3.90788e-05	-1.42937	-2.85769e-10
42337871	chr15:42337871:G:A	1.82145e-09	-2.08401e-10	-0.839115	7.15751e-05	-2.08401e-10	-0.824201
42337975	chr15:42337975:C:T	2.02849e-10	-1.86326	-1.17078	7.90958e-06	-1.86498	-1.16189
42338420	chr15:42338420:A:G	1.97428e-09	-2.08401e-10	-0.758545	7.55533e-05	-2.08401e-10	-0.77011
42338698	chr15:42338698:G:A	2.44614e-10	-1.60425	-1.24257	8.64094e-06	-1.69524	-1.24319
42338973	chr15:42338973:A:G	2.36449e-10	-1.63123	-1.24954	8.39792e-06	-1.71696	-1.25
42339032	chr15:42339032:G:A	2.56308e-10	-1.55222	-1.24791	8.97598e-06	-1.652	-1.2484
42339369	chr15:42339369:C:G	1.41805e-09	-2.08401e-10	-1.08946	5.55465e-05	-2.08401e-10	-1.07773
42339475	chr15:42339475:G:A	2.54888e-10	-1.56039	-1.24529	8.93828e-06	-1.65877	-1.24584
42339575	chr15:42339575:A:G	2.41642e-10	-1.61526	-1.24379	8.55428e-06	-1.70414	-1.24437
42339730	chr15:42339730:T:C	2.37414e-10	-1.6314	-1.24529	8.43438e-06	-1.71678	-1.24586
42339778	chr15:42339778:G:A	2.59071e-10	-1.54486	-1.24454	9.06057e-06	-1.6459	-1.24511
42340046	chr15:42340046:A:G	1.42753e-09	-2.08401e-10	-1.0828	5.59009e-05	-2.08401e-10	-1.07137
42340064	chr15:42340064:G:A	2.60864e-10	-1.54182	-1.24068	9.11575e-06	-1.64363	-1.24132
42340067	chr15:42340067:G:C	1.8097e-09	-2.08401e-10	-0.845584	7.10291e-05	-2.08401e-10	-0.831858
42340132	chr15:42340132:A:G	2.47241e-10	-1.59743	-1.23871	8.7224e-06	-1.68966	-1.2394
42340301	chr15:42340301:T:C	2.56604e-10	-1.55406	-1.24491	8.9891e-06	-1.65346	-1.24547
42340440	chr15:42340440:C:T	3.77743e-09	-2.08401e-10	-0.109703	0.000162002	-2.08401e-10	-0.00733992
42340464	chr15:42340464:C:T	2.53565e-10	-1.57015	-1.24073	8.90537e-06	-1.66693	-1.24136
42340565	chr15:42340565:C:T	1.33166e-09	-2.08401e-10	-1.15232	5.1938e-05	-2.08401e-10	-1.1449
42340590	chr15:42340590:T:C	2.55116e-10	-1.56332	-1.24147	8.95057e-06	-1.66109	-1.24214
42340853	chr15:42340853:G:A	1.41355e-09	-2.08401e-10	-1.09264	5.53531e-05	-2.08401e-10	-1.08122
42340931	chr15:42340931:A:C	2.33864e-10	-1.70741	-1.18435	8.48278e-06	-1.77497	-1.18194
42341131	chr15:42341131:T:C	2.93963e-09	-2.08401e-10	-0.360464	0.000124973	-2.08401e-10	-0.266849
42341140	chr15:42341140:T:TA	2.87316e-10	-1.46776	-1.21816	9.89563e-06	-1.58371	-1.21914
42341499	chr15:42341499:G:C	1.94216e-09	-2.08401e-10	-0.774946	7.64107e-05	-2.08401e-10	-0.758826
42341760	chr15:42341760:C:T	1.87995e-10	-1.86153	-1.24856	7.29486e-06	-1.87028	-1.2375
42341839	chr15:42341839:C:T	1.33526e-09	-2.08401e-10	-1.14962	5.2084e-05	-2.08401e-10	-1.14209
42342187	chr15:42342187:G:A	2.46442e-10	-1.71644	-1.12294	8.97041e-06	-1.78145	-1.11957
42342906	chr15:42342906:TTC:T	2.36667e-10	-1.74842	-1.13143	8.68095e-06	-1.80562	-1.1282
42342909	chr15:42342909:T:A	2.34367e-10	-1.7499	-1.13971	8.59847e-06	-1.80678	-1.13659
42342926	chr15:42342926:A:G	2.46418e-10	-1.60341	-1.23606	8.70369e-06	-1.69441	-1.2368
42342962	chr15:42342962:A:G	2.423e-10	-1.61089	-1.24544	8.57336e-06	-1.70027	-1.24601
42343197	chr15:42343197:C:T	2.38886e-10	-1.74148	-1.12903	8.74557e-06	-1.80063	-1.12577
42343198	chr15:42343198:T:C	2.40151e-10	-1.62122	-1.24401	8.51215e-06	-1.70885	-1.2446
42343410	chr15:42343410:A:G	2.41753e-10	-1.61254	-1.24605	8.55524e-06	-1.7018	-1.2466
42343445	chr15:42343445:A:G	1.57688e-09	-2.08401e-10	-0.983298	6.10423e-05	-2.08401e-10	-0.983381
42343486	chr15:42343486:G:A	1.92525e-10	-1.87001	-1.21627	7.7387e-06	-1.83883	-1.20989
42343617	chr15:42343617:C:A	2.57341e-10	-1.55037	-1.24573	9.00979e-06	-1.65035	-1.24628
42343962	chr15:42343962:A:G	2.34236e-10	-1.73467	-1.1555	8.55691e-06	-1.79561	-1.1526
42344065	chr15:42344065:G:A	2.4083e-10	-1.61198	-1.25043	8.52178e-06	-1.70144	-1.25088
42344114	chr15:42344114:C:G	2.39858e-10	-1.61493	-1.25153	8.4925e-06	-1.70381	-1.25195
42344178	chr15:42344178:T:G	2.57409e-10	-1.54407	-1.25177	9.00324e-06	-1.64519	-1.25218
42344191	chr15:42344191:T:C	2.45423e-10	-1.59295	-1.25057	8.653e-06	-1.68603	-1.25101
42344374	chr15:42344374:C:T	3.60775e-09	-2.08401e-10	-0.155661	0.000154401	-2.08401e-10	-0.055398
42344379	chr15:42344379:A:G	1.38259e-09	-2.08401e-10	-1.11479	5.39899e-05	-2.08401e-10	-1.10615
42344386	chr15:42344386:T:C	2.43218e-10	-1.59938	-1.25317	8.58643e-06	-1.69123	-1.25354
42344463	chr15:42344463:A:T	3.86754e-09	-2.08401e-10	-0.086128	0.00016603	-2.08401e-10	0.017223
42344698	chr15:42344698:G:A	1.64775e-09	-2.08401e-10	-0.939334	6.37862e-05	-2.08401e-10	-0.939411
42344880	chr15:42344880:T:C	2.42895e-10	-1.60385	-1.25002	8.58148e-06	-1.69485	-1.25049
42344887	chr15:42344887:C:T	2.43835e-10	-1.5992	-1.2508	8.60741e-06	-1.69108	-1.25125
42344889	chr15:42344889:A:G	1.36845e-09	-2.08401e-10	-1.12507	5.31646e-05	-2.08401e-10	-1.12155
42344904	chr15:42344904:A:C	2.46411e-10	-1.59025	-1.24925	8.68362e-06	-1.68377	-1.24974
42345086	chr15:42345086:C:T	2.39451e-10	-1.62158	-1.24657	8.48877e-06	-1.70908	-1.24712
42345216	chr15:42345216:A:C	1.78368e-09	-2.08401e-10	-0.86007	6.83714e-05	-2.08401e-10	-0.869994
42345246	chr15:42345246:C:A	8.03517e-10	-1.23656	-0.420943	3.33961e-05	-1.19714	-0.389373
42345256	chr15:42345256:T:C	1.94989e-10	-1.87025	-1.2033	7.83345e-06	-1.84061	-1.19594
42345465	chr15:42345465:T:A	2.41346e-10	-1.60799	-1.25228	8.53416e-06	-1.69819	-1.25268
42345511	chr15:42345511:T:C	2.34078e-10	-1.64112	-1.24972	8.3277e-06	-1.72517	-1.25019
42345577	chr15:42345577:T:C	4.43014e-10	-1.58581	-0.667095	1.46107e-05	-1.75952	-0.653674
42345745	chr15:42345745:T:C	2.38342e-10	-1.623	-1.24979	8.4512e-06	-1.71038	-1.25026
42345746	chr15:42345746:G:A	1.62539e-09	-2.08401e-10	-0.952997	6.36676e-05	-2.08401e-10	-0.941272
42345891	chr15:42345891:G:A	2.42234e-10	-1.60714	-1.24946	8.56428e-06	-1.69741	-1.24994
42345958	chr15:42345958:G:A	2.42148e-10	-1.60413	-1.25282	8.55628e-06	-1.69509	-1.2532
42345987	chr15:42345987:C:T	1.93559e-10	-1.86245	-1.21847	7.51569e-06	-1.86567	-1.21229
42345993	chr15:42345993:T:C	2.40895e-10	-1.61197	-1.25017	8.52451e-06	-1.70138	-1.25062
42346178	chr15:42346178:T:C	2.32559e-10	-1.64085	-1.25651	8.27974e-06	-1.72443	-1.2567
42346405	chr15:42346405:T:C	2.18147e-09	-2.08401e-10	-0.658746	8.58849e-05	-2.08401e-10	-0.64194
42346408	chr15:42346408:G:A	1.87226e-10	-1.8592	-1.25498	7.22239e-06	-1.87038	-1.24738
42346509	chr15:42346509:G:A	3.7778e-09	-2.08401e-10	-0.109605	0.000162011	-2.08401e-10	-0.00728418
42346662	chr15:42346662:A:G	2.31626e-10	-1.75143	-1.14995	8.49997e-06	-1.80791	-1.14697
42346698	chr15:42346698:A:G	2.37544e-10	-1.62533	-1.25082	8.42736e-06	-1.7122	-1.25126
42346745	chr15:42346745:C:T	3.90202e-09	-2.08401e-10	-0.0772512	0.000167613	-2.08401e-10	0.0267086
42346846	chr15:42346846:A:G	2.4202e-10	-1.61332	-1.24416	8.08801e-06	-1.77661	-1.22796
42346931	chr15:42346931:A:G	1.22056e-09	-2.08401e-10	-1.23944	4.74951e-05	-2.08401e-10	-1.23432
42347055	chr15:42347055:T:A	1.59062e-09	-2.08401e-10	-0.974623	6.15748e-05	-2.08401e-10	-0.974695
42347059	chr15:42347059:TG:T	1.60191e-09	-2.08401e-10	-0.96755	6.20119e-05	-2.08401e-10	-0.967623
42347445	chr15:42347445:A:AT	2.32908e-10	-1.73899	-1.15687	8.51806e-06	-1.79876	-1.154
42347634	chr15:42347634:T:C	4.47819e-10	-1.58514	-0.656975	1.47645e-05	-1.75919	-0.643527
42347797	chr15:42347797:A:G	2.46361e-10	-1.58994	-1.24977	8.68161e-06	-1.68351	-1.25023
42348000	chr15:42348000:G:A	2.30971e-10	-1.7475	-1.15671	8.46614e-06	-1.80504	-1.15383
42348408	chr15:42348408:T:C	2.4306e-10	-1.59944	-1.25376	8.58192e-06	-1.69118	-1.25411
42348609	chr15:42348609:T:C	2.29566e-10	-1.74657	-1.16374	8.41367e-06	-1.80413	-1.16096
42348664	chr15:42348664:G:A	2.45915e-10	-1.5911	-1.25041	8.66738e-06	-1.68452	-1.25086
42348696	chr15:42348696:G:A	2.3495e-10	-1.72759	-1.15954	8.56614e-06	-1.79043	-1.1567
42348832	chr15:42348832:T:C	2.53875e-10	-1.5579	-1.25177	8.90093e-06	-1.65662	-1.25218
42349065	chr15:42349065:A:G	2.7317e-10	-1.48852	-1.24789	9.42204e-06	-1.6035	-1.24839
42349557	chr15:42349557:CTCAAA:C	4.96326e-10	-1.46815	-0.671115	1.5728e-05	-1.68171	-0.657792
42349805	chr15:42349805:T:C	5.548e-10	-1.49356	-0.534333	1.77091e-05	-1.70061	-0.520257
42350107	chr15:42350107:C:T	2.6695e-10	-1.501	-1.25844	9.24321e-06	-1.61251	-1.25855
42350210	chr15:42350210:A:G	5.5548e-09	1.44487	-1.16895	5.3917e-05	0.0511859	-1.15869
42350696	chr15:42350696:A:G	1.3497e-09	-2.08401e-10	-1.13886	5.22003e-05	-2.08401e-10	-1.13986
42350739	chr15:42350739:A:T	1.50333e-09	-2.08401e-10	-1.03107	5.88641e-05	-2.08401e-10	-1.01972
42350743	chr15:42350743:A:G	2.4503e-10	-1.58652	-1.2586	8.62662e-06	-1.68138	-1.25871
42350972	chr15:42350972:G:A	2.28615e-10	-1.74046	-1.17401	8.36108e-06	-1.79997	-1.17139
42351201	chr15:42351201:T:C	5.01034e-09	-2.08401e-10	0.172757	0.000217257	-2.08401e-10	0.286131
42351208	chr15:42351208:C:T	2.56653e-10	-1.54584	-1.25294	8.97963e-06	-1.64668	-1.25331
42351331	chr15:42351331:T:C	2.54755e-10	-1.58662	-1.21958	8.5006e-06	-1.76007	-1.19474
42351340	chr15:42351340:A:G	1.92024e-10	-1.86897	-1.21991	7.76311e-06	-1.83174	-1.21382
42351722	chr15:42351722:A:G	2.33074e-10	-1.64251	-1.25264	8.2972e-06	-1.726	-1.25303
42351812	chr15:42351812:A:G	2.39597e-10	-1.6166	-1.25094	8.49022e-06	-1.70466	-1.25138
42351907	chr15:42351907:A:G	1.91528e-10	-1.87006	-1.2214	7.69411e-06	-1.83908	-1.21541
42352416	chr15:42352416:T:C	1.45122e-09	-1.06634	-2.85769e-10	5.81331e-05	-1.03221	-2.85769e-10
42352495	chr15:42352495:C:T	1.93885e-10	-1.86408	-1.21515	7.55342e-06	-1.86423	-1.20872
42353248	chr15:42353248:C:T	1.32833e-09	-2.08401e-10	-1.15482	5.18047e-05	-2.08401e-10	-1.14747
42353281	chr15:42353281:A:G	1.92742e-10	-1.86775	-1.2174	7.82741e-06	-1.8262	-1.21112
42353289	chr15:42353289:A:G	3.86754e-09	-2.08401e-10	-0.086128	0.00016603	-2.08401e-10	0.017223
42353570	chr15:42353570:G:A	3.10155e-10	-1.39798	-1.21145	9.41578e-06	-1.63323	-1.21933
42353694	chr15:42353694:A:G	1.92314e-10	-1.86961	-1.21777	7.75203e-06	-1.83548	-1.21151
42353858	chr15:42353858:T:C	7.45512e-10	-1.73243	-2.85769e-10	3.02046e-05	-1.68695	-2.85769e-10
42353999	chr15:42353999:A:G	2.42051e-10	-1.60654	-1.25081	8.556e-06	-1.69706	-1.25125
42354200	chr15:42354200:TC:T	3.8431e-09	-2.08401e-10	-0.0924684	0.000164942	-2.08401e-10	0.0106467
42354716	chr15:42354716:T:C	3.86997e-09	-2.08401e-10	-0.0855005	0.000166145	-2.08401e-10	0.017911
42354780	chr15:42354780:T:C	1.90751e-10	-1.87004	-1.22549	7.6626e-06	-1.83881	-1.21978
42355176	chr15:42355176:A:G	2.28867e-10	-1.6682	-1.24516	8.14487e-06	-1.75251	-1.24505
42355348	chr15:42355348:C:T	1.3271e-09	-2.08401e-10	-1.15575	5.1755e-05	-2.08401e-10	-1.14843
42355764	chr15:42355764:T:C	2.39779e-10	-1.61927	-1.24751	8.49655e-06	-1.70726	-1.24802
42355944	chr15:42355944:C:T	2.38094e-10	-1.70327	-1.17056	8.63287e-06	-1.77152	-1.16785
42356297	chr15:42356297:A:G	1.32907e-09	-2.08401e-10	-1.15427	5.18349e-05	-2.08401e-10	-1.14689
42356328	chr15:42356328:T:C	1.32536e-09	-2.08401e-10	-1.15706	5.16846e-05	-2.08401e-10	-1.14979
42356642	chr15:42356642:T:C	2.37132e-10	-1.70749	-1.1704	8.60604e-06	-1.77477	-1.16771
42356725	chr15:42356725:A:G	7.64809e-10	-1.24629	-0.460588	3.17462e-05	-1.20709	-0.430087
42356817	chr15:42356817:G:A	2.51863e-10	-1.56474	-1.25287	8.84041e-06	-1.66236	-1.25325
42356823	chr15:42356823:T:C	2.53878e-10	-1.55601	-1.25364	8.8978e-06	-1.65515	-1.25399
42356863	chr15:42356863:G:A	1.52163e-09	-2.08401e-10	-1.01896	6.03168e-05	-2.08401e-10	-0.995338
42357522	chr15:42357522:A:G	2.52284e-10	-1.56288	-1.25307	8.85267e-06	-1.66079	-1.25344
42357620	chr15:42357620:G:A	2.54109e-10	-1.55697	-1.25177	8.90672e-06	-1.65597	-1.25218
42357726	chr15:42357726:A:T	2.92829e-10	-1.41507	-1.25184	9.06706e-06	-1.6451	-1.2452
42358063	chr15:42358063:A:G	2.54278e-10	-1.55367	-1.25441	8.90839e-06	-1.65327	-1.25469
42358125	chr15:42358125:G:A	1.21345e-09	-2.08401e-10	-1.24528	4.71849e-05	-2.08401e-10	-1.24087
42358173	chr15:42358173:A:G	1.96509e-10	-1.83	-1.23579	7.35604e-06	-1.86115	-1.23828
42358247	chr15:42358247:C:A	3.86867e-09	-2.08401e-10	-0.0858369	0.000166079	-2.08401e-10	0.0175177
42358475	chr15:42358475:C:T	1.32866e-09	-2.08401e-10	-1.15458	5.18182e-05	-2.08401e-10	-1.14721
42358571	chr15:42358571:A:G	2.33525e-10	-1.72864	-1.16457	8.51784e-06	-1.79092	-1.16187
42358639	chr15:42358639:T:G	1.32397e-09	-2.08401e-10	-1.15811	5.1628e-05	-2.08401e-10	-1.15088
42358711	chr15:42358711:A:G	2.5173e-10	-1.56383	-1.25431	8.83456e-06	-1.66164	-1.25464
42358905	chr15:42358905:A:G	2.53025e-10	-1.56096	-1.25206	8.87286e-06	-1.65949	-1.25247
42358949	chr15:42358949:T:C	2.50763e-10	-1.5668	-1.25519	8.80568e-06	-1.66406	-1.25549
42359043	chr15:42359043:C:G	6.89998e-10	-1.80981	-2.85769e-10	2.7913e-05	-1.76586	-2.85769e-10
42359165	chr15:42359165:A:G	1.29646e-09	-2.08401e-10	-1.17911	5.05146e-05	-2.08401e-10	-1.17269
42359192	chr15:42359192:C:T	1.33796e-09	-2.08401e-10	-1.1476	5.21921e-05	-2.08401e-10	-1.14002
42359398	chr15:42359398:T:C	2.51555e-10	-1.56659	-1.25225	8.83781e-06	-1.66326	-1.25265
42359484	chr15:42359484:A:C	6.50759e-10	-1.86836	-2.85769e-10	2.52417e-05	-1.86645	-2.85769e-10
42359675	chr15:42359675:G:T	1.3157e-09	-2.08401e-10	-1.16438	5.08097e-05	-2.08401e-10	-1.16686
42359702	chr15:42359702:G:C	1.8302e-09	-0.834321	-2.85769e-10	8.35622e-05	-0.669357	-2.85769e-10
42359878	chr15:42359878:C:T	1.62539e-09	-2.08401e-10	-0.952997	6.36676e-05	-2.08401e-10	-0.941272
42360144	chr15:42360144:T:TG	1.47887e-09	-2.08401e-10	-1.04747	5.77936e-05	-2.08401e-10	-1.03807
42360346	chr15:42360346:A:G	1.85876e-09	-2.08401e-10	-0.818838	7.11949e-05	-2.08401e-10	-0.829527
42360497	chr15:42360497:T:C	2.54435e-10	-1.5562	-1.25125	8.91319e-06	-1.65573	-1.25168
42360498	chr15:42360498:A:T	2.50292e-10	-1.57262	-1.25125	8.79297e-06	-1.66931	-1.25168
42360567	chr15:42360567:A:G	2.51129e-10	-1.56253	-1.258	8.80688e-06	-1.66113	-1.25829
42360640	chr15:42360640:T:C	2.43722e-10	-1.59257	-1.2579	8.60377e-06	-1.68525	-1.2575
42360717	chr15:42360717:A:G	1.54337e-09	-2.08401e-10	-1.00478	6.03756e-05	-2.08401e-10	-0.994362
42361263	chr15:42361263:A:C	2.79811e-10	-1.46161	-1.25078	8.8024e-06	-1.68262	-1.23731
42361383	chr15:42361383:A:G	1.59115e-09	-2.08401e-10	-0.974293	6.48363e-05	-2.08401e-10	-0.923082
42361388	chr15:42361388:T:C	1.20103e-09	-2.08401e-10	-1.25557	4.63951e-05	-2.08401e-10	-1.25775
42361415	chr15:42361415:G:C	2.82334e-09	-2.08401e-10	-0.400826	0.000116309	-2.08401e-10	-0.338701
42361505	chr15:42361505:G:A	1.8775e-09	-2.08401e-10	-0.808803	7.12793e-05	-2.08401e-10	-0.828342
42361518	chr15:42361518:A:G	1.45172e-09	-2.08401e-10	-1.06599	5.67773e-05	-2.08401e-10	-1.05581
42361561	chr15:42361561:GC:G	3.71087e-09	-2.08401e-10	-0.12748	0.000159009	-2.08401e-10	-0.025988
42361580	chr15:42361580:G:T	2.64069e-09	-2.08401e-10	-0.467707	0.000108602	-2.08401e-10	-0.407258
42361604	chr15:42361604:A:G	1.23608e-09	-2.08401e-10	-1.2268	4.74815e-05	-2.08401e-10	-1.23461
42361828	chr15:42361828:C:G	1.22388e-09	-2.08401e-10	-1.23672	4.70822e-05	-2.08401e-10	-1.24305
42361869	chr15:42361869:T:C	3.10831e-09	-2.08401e-10	-0.304668	0.000118319	-2.08401e-10	-0.321562
42362046	chr15:42362046:G:A	1.2293e-09	-2.08401e-10	-1.2323	4.72601e-05	-2.08401e-10	-1.23928
42362907	chr15:42362907:A:G	1.22533e-09	-2.08401e-10	-1.23554	4.71297e-05	-2.08401e-10	-1.24204
42362977	chr15:42362977:T:C	2.73656e-09	-2.08401e-10	-0.432044	0.000118775	-2.08401e-10	-0.317719
42363360	chr15:42363360:G:C	1.2269e-09	-2.08401e-10	-1.23425	4.71814e-05	-2.08401e-10	-1.24095
42363540	chr15:42363540:C:T	1.19705e-09	-2.08401e-10	-1.25888	4.64116e-05	-2.08401e-10	-1.2574
42363544	chr15:42363544:T:C	1.2977e-09	-2.08401e-10	-1.17816	4.97809e-05	-2.08401e-10	-1.18732
42363790	chr15:42363790:C:T	1.22502e-09	-2.08401e-10	-1.23579	4.712e-05	-2.08401e-10	-1.24225
42363844	chr15:42363844:ACTCGCGCCAGAT:A	1.64803e-09	-2.08401e-10	-0.939169	6.45794e-05	-2.08401e-10	-0.927052
42363847	chr15:42363847:C:T	2.22874e-09	-2.08401e-10	-0.637309	9.12021e-05	-2.08401e-10	-0.58187
42363902	chr15:42363902:C:A	2.50991e-09	-2.08401e-10	-0.518498	9.48722e-05	-2.08401e-10	-0.542417
42364029	chr15:42364029:T:C	3.49474e-09	-2.08401e-10	-0.187489	0.000149343	-2.08401e-10	-0.0887007
42364211	chr15:42364211:GCTAC:G	1.22441e-09	-2.08401e-10	-1.23628	4.71e-05	-2.08401e-10	-1.24268
42364501	chr15:42364501:T:C	4.09686e-10	-1.17806	-1.15305	1.63818e-05	-1.17231	-1.12647
42364510	chr15:42364510:G:A	3.71869e-09	-2.08401e-10	-0.125376	0.000159377	-2.08401e-10	-0.0236785
42364650	chr15:42364650:C:T	1.19806e-09	-2.08401e-10	-1.25804	4.64373e-05	-2.08401e-10	-1.25684
42364741	chr15:42364741:C:T	2.85875e-10	-1.54766	-1.14329	9.13611e-06	-1.73432	-1.14839
42364785	chr15:42364785:A:G	1.5633e-09	-2.08401e-10	-0.991947	6.12339e-05	-2.08401e-10	-0.980247
42364829	chr15:42364829:G:A	2.07378e-09	-2.08401e-10	-0.709375	8.80497e-05	-2.08401e-10	-0.617046
42364857	chr15:42364857:C:G	1.10535e-09	-1.54926	0.21067	5.29559e-05	-1.71438	0.588891
42365010	chr15:42365010:G:T	1.22878e-09	-2.08401e-10	-1.23273	4.72431e-05	-2.08401e-10	-1.23964
42365253	chr15:42365253:T:C	1.69381e-09	-2.08401e-10	-0.911769	6.55298e-05	-2.08401e-10	-0.912443
42365364	chr15:42365364:C:T	2.8442e-10	-1.55221	-1.14384	9.10429e-06	-1.73727	-1.14893
42365646	chr15:42365646:C:T	1.44839e-09	-2.08401e-10	-1.06829	5.53665e-05	-2.08401e-10	-1.08097
42365656	chr15:42365656:C:T	1.22494e-09	-2.08401e-10	-1.23586	4.71171e-05	-2.08401e-10	-1.24231
42365675	chr15:42365675:T:C	1.22782e-09	-2.08401e-10	-1.2335	4.72116e-05	-2.08401e-10	-1.24031
42365782	chr15:42365782:T:C	1.2393e-09	-2.08401e-10	-1.2242	4.75944e-05	-2.08401e-10	-1.23223
42365860	chr15:42365860:G:A	1.22596e-09	-2.08401e-10	-1.23502	4.71504e-05	-2.08401e-10	-1.2416
42365959	chr15:42365959:A:G	2.87898e-10	-1.47068	-1.21321	9.16281e-06	-1.68329	-1.19651
42366131	chr15:42366131:G:A	5.59804e-09	-2.08401e-10	0.283671	0.000260809	-2.08401e-10	0.468838
42366294	chr15:42366294:G:A	1.23358e-09	-2.08401e-10	-1.22883	4.74023e-05	-2.08401e-10	-1.23628
42366330	chr15:42366330:G:T	1.45146e-09	-2.08401e-10	-1.06617	5.63998e-05	-2.08401e-10	-1.06248
42366798	chr15:42366798:C:T	3.47136e-09	-2.08401e-10	-0.1942	0.000148352	-2.08401e-10	-0.0953633
42366838	chr15:42366838:TTC:T	1.26868e-09	-2.08401e-10	-1.20077	4.9928e-05	-2.08401e-10	-1.18437
42366990	chr15:42366990:T:C	4.10881e-10	-1.15301	-1.17519	1.63851e-05	-1.14722	-1.15136
42367018	chr15:42367018:G:C	3.73387e-09	-2.08401e-10	-0.121302	0.000160062	-2.08401e-10	-0.0193874
42367042	chr15:42367042:T:C	4.30094e-10	-1.12572	-1.15677	1.71966e-05	-1.11963	-1.1306
42367070	chr15:42367070:T:C	4.08556e-10	-1.17793	-1.15594	1.6331e-05	-1.17223	-1.12966
42367152	chr15:42367152:G:A	2.23945e-10	-1.86818	-1.06692	8.86912e-06	-1.84774	-1.06464
42367542	chr15:42367542:A:G	4.24083e-10	-1.13313	-1.16345	1.69415e-05	-1.12707	-1.13811
42368276	chr15:42368276:A:G	5.79099e-09	-2.08401e-10	0.317557	0.000270644	-2.08401e-10	0.505858
42368303	chr15:42368303:A:G	1.62101e-09	-2.08401e-10	-0.9557	6.34955e-05	-2.08401e-10	-0.943979
42368777	chr15:42368777:C:T	1.50763e-09	-2.08401e-10	-1.0282	5.73122e-05	-2.08401e-10	-1.04644
42368932	chr15:42368932:G:C	1.45673e-09	-2.08401e-10	-1.06255	5.81229e-05	-2.08401e-10	-1.03239
42369034	chr15:42369034:T:C	3.86888e-10	-1.23057	-1.1578	1.54583e-05	-1.22505	-1.13176
42369165	chr15:42369165:T:C	4.05845e-10	-1.17626	-1.16427	1.62077e-05	-1.17045	-1.13902
42369500	chr15:42369500:A:G	4.34682e-10	-1.12352	-1.14837	1.73965e-05	-1.11743	-1.12125
42369514	chr15:42369514:A:C	1.62218e-09	-2.08401e-10	-0.954975	6.35432e-05	-2.08401e-10	-0.943228
42369787	chr15:42369787:G:A	3.25999e-09	-2.08401e-10	-0.257022	0.000134878	-2.08401e-10	-0.190574
42369845	chr15:42369845:G:A	3.65631e-09	-2.08401e-10	-0.142293	0.000156526	-2.08401e-10	-0.0417251
42369875	chr15:42369875:T:C	1.50838e-09	-2.08401e-10	-1.02771	5.90287e-05	-2.08401e-10	-1.01692
42369950	chr15:42369950:G:T	4.05251e-10	-1.18517	-1.15682	1.61986e-05	-1.17939	-1.13063
42369959	chr15:42369959:A:G	1.59535e-09	-2.08401e-10	-0.971651	6.17248e-05	-2.08401e-10	-0.972262
42369973	chr15:42369973:A:G	2.57995e-09	-2.08401e-10	-0.490978	9.74679e-05	-2.08401e-10	-0.515425
42369976	chr15:42369976:C:G	3.73509e-10	-1.21723	-1.20633	1.48247e-05	-1.21148	-1.18718
42370162	chr15:42370162:T:C	4.11333e-10	-1.1677	-1.1594	1.64371e-05	-1.16188	-1.13353
42370163	chr15:42370163:G:A	4.12061e-10	-1.17272	-1.15261	1.64783e-05	-1.16697	-1.12594
42370372	chr15:42370372:A:G	1.4017e-09	-2.08401e-10	-1.10106	5.60337e-05	-2.08401e-10	-1.069
42370487	chr15:42370487:T:C	1.26874e-09	-2.08401e-10	-1.20072	4.95368e-05	-2.08401e-10	-1.19223
42370540	chr15:42370540:A:C	2.11446e-09	-2.08401e-10	-0.689946	8.59439e-05	-2.08401e-10	-0.641253
42370576	chr15:42370576:G:A	3.1521e-09	-2.08401e-10	-0.290677	0.000120093	-2.08401e-10	-0.306679
42370596	chr15:42370596:A:C	2.22127e-09	-2.08401e-10	-0.640667	9.06107e-05	-2.08401e-10	-0.588376
42371047	chr15:42371047:AGTT:A	6.29433e-07	5.00607	-2.85769e-10	2.87791e-05	-1.7353	-2.85769e-10
42371099	chr15:42371099:A:G	1.50517e-09	-2.08401e-10	-1.02984	5.90236e-05	-2.08401e-10	-1.01701
42371127	chr15:42371127:A:G	3.89498e-10	-1.21046	-1.17118	1.55382e-05	-1.20492	-1.14673
42371202	chr15:42371202:TA:T	1.6852e-09	-2.08401e-10	-0.916863	6.65838e-05	-2.08401e-10	-0.896486
42371266	chr15:42371266:A:T	1.1996e-09	-2.08401e-10	-1.25676	4.66618e-05	-2.08401e-10	-1.25202
42371402	chr15:42371402:A:G	1.64409e-09	-2.08401e-10	-0.94156	6.49093e-05	-2.08401e-10	-0.921957
42371478	chr15:42371478:G:A	3.91085e-10	-1.21624	-1.16133	1.56195e-05	-1.21079	-1.13564
42371634	chr15:42371634:C:T	1.67628e-09	-2.08401e-10	-0.922167	6.48714e-05	-2.08401e-10	-0.922542
42371773	chr15:42371773:G:A	1.24152e-09	-2.08401e-10	-1.22241	4.77014e-05	-2.08401e-10	-1.22999
42371959	chr15:42371959:A:G	1.19559e-06	5.64765	-2.85769e-10	3.16112e-05	-1.64144	-2.85769e-10
42371973	chr15:42371973:A:T	1.73137e-09	-2.08401e-10	-0.889836	7.09808e-05	-2.08401e-10	-0.832538
42371994	chr15:42371994:A:C	3.97846e-10	-1.16457	-1.19587	1.58053e-05	-1.1594	-1.17521
42372690	chr15:42372690:A:T	3.88267e-10	-1.20274	-1.18207	1.54659e-05	-1.19722	-1.15909
42372709	chr15:42372709:G:A	1.20088e-09	-2.08401e-10	-1.25569	4.67478e-05	-2.08401e-10	-1.25018
42372940	chr15:42372940:G:A	3.7041e-09	-2.08401e-10	-0.129307	0.000158733	-2.08401e-10	-0.0277264
42373017	chr15:42373017:A:C	3.87808e-10	-1.23306	-1.15293	1.55095e-05	-1.22733	-1.12616
42373143	chr15:42373143:A:G	1.66933e-09	-2.08401e-10	-0.926327	6.54237e-05	-2.08401e-10	-0.914064
42373172	chr15:42373172:G:T	1.20077e-09	-2.08401e-10	-1.25578	4.67399e-05	-2.08401e-10	-1.25035
42373301	chr15:42373301:C:G	1.67457e-09	-2.08401e-10	-0.923192	6.48014e-05	-2.08401e-10	-0.923621
42373420	chr15:42373420:A:G	3.9081e-10	-1.2091	-1.16918	1.55947e-05	-1.20354	-1.14448
42373507	chr15:42373507:A:T	3.54181e-09	-2.08401e-10	-0.174109	0.000134799	-2.08401e-10	-0.191161
42373510	chr15:42373510:T:C	3.53417e-09	-2.08401e-10	-0.176267	0.00013451	-2.08401e-10	-0.193308
42373648	chr15:42373648:GGA:G	1.19875e-09	-2.08401e-10	-1.25747	4.65997e-05	-2.08401e-10	-1.25335
42373693	chr15:42373693:C:T	3.91291e-10	-1.2121	-1.16495	1.5622e-05	-1.20657	-1.1397
42374102	chr15:42374102:G:A	2.82322e-09	-2.08401e-10	-0.40087	0.00010764	-2.08401e-10	-0.416156
42374154	chr15:42374154:A:G	3.63778e-10	-1.26422	-1.18573	1.44769e-05	-1.25908	-1.16332
42374186	chr15:42374186:AT:A	2.74921e-10	-1.59496	-1.13506	8.93272e-06	-1.76482	-1.14041
42374541	chr15:42374541:G:A	3.27225e-09	-2.08401e-10	-0.253268	0.000124723	-2.08401e-10	-0.268853
42374576	chr15:42374576:A:G	3.9331e-10	-1.2094	-1.16251	1.57049e-05	-1.20399	-1.13698
42374591	chr15:42374591:A:G	3.9313e-10	-1.21097	-1.16139	1.57033e-05	-1.20537	-1.1357
42374596	chr15:42374596:G:A	1.20325e-09	-2.08401e-10	-1.25372	4.68918e-05	-2.08401e-10	-1.2471
42374662	chr15:42374662:C:G	1.64179e-09	-2.08401e-10	-0.942958	6.48162e-05	-2.08401e-10	-0.923392
42375073	chr15:42375073:C:G	1.23332e-09	-2.08401e-10	-1.22904	4.80565e-05	-2.08401e-10	-1.22257
42375160	chr15:42375160:G:C	4.13628e-10	-1.15874	-1.16279	1.65253e-05	-1.15279	-1.13727
42375322	chr15:42375322:T:C	1.21004e-09	-2.08401e-10	-1.2481	4.72493e-05	-2.08401e-10	-1.23951
42375407	chr15:42375407:A:G	1.51996e-09	-2.08401e-10	-1.02007	5.94952e-05	-2.08401e-10	-1.00905
42375883	chr15:42375883:C:G	3.80964e-09	-2.08401e-10	-0.101213	0.000163472	-2.08401e-10	0.00169579
42375940	chr15:42375940:A:C	7.46061e-10	-1.73169	-2.85769e-10	2.94109e-05	-1.71358	-2.85769e-10
42376319	chr15:42376319:A:G	4.15692e-10	-1.15892	-1.15763	1.66163e-05	-1.15304	-1.13152
42376443	chr15:42376443:C:T	6.84261e-10	-1.81816	-2.85769e-10	2.60524e-05	-1.83484	-2.85769e-10
42376586	chr15:42376586:T:C	3.64554e-09	-2.08401e-10	-0.145241	0.000156111	-2.08401e-10	-0.0443823
42376997	chr15:42376997:G:T	1.22877e-09	-2.08401e-10	-1.23274	4.72493e-05	-2.08401e-10	-1.23951
42377047	chr15:42377047:A:C	2.0256e-09	-2.08401e-10	-0.732882	8.21957e-05	-2.08401e-10	-0.685845
42377068	chr15:42377068:G:T	5.8301e-09	-2.08401e-10	0.324288	0.000272575	-2.08401e-10	0.512967
42377934	chr15:42377934:T:C	1.67042e-09	-2.08401e-10	-0.925673	6.46438e-05	-2.08401e-10	-0.926056
42378102	chr15:42378102:C:T	1.7239e-09	-2.08401e-10	-0.894155	6.67157e-05	-2.08401e-10	-0.894507
42378308	chr15:42378308:A:G	1.64847e-09	-2.08401e-10	-0.938898	6.37971e-05	-2.08401e-10	-0.93924
42378320	chr15:42378320:G:A	1.31185e-09	-2.08401e-10	-1.16731	5.17427e-05	-2.08401e-10	-1.14867
42378490	chr15:42378490:G:C	2.14317e-09	-2.08401e-10	-0.676461	8.73194e-05	-2.08401e-10	-0.625375
42378842	chr15:42378842:T:G	1.4414e-09	-2.08401e-10	-1.07313	5.63606e-05	-2.08401e-10	-1.06318
42379110	chr15:42379110:G:A	2.31684e-10	-1.86465	-1.03648	9.07551e-06	-1.85543	-1.03394
42379126	chr15:42379126:A:G	3.6047e-09	-2.08401e-10	-0.156507	0.000154281	-2.08401e-10	-0.056175
42379140	chr15:42379140:C:T	1.19871e-09	-2.08401e-10	-1.2575	4.63804e-05	-2.08401e-10	-1.25807
42379141	chr15:42379141:G:A	5.93205e-09	-2.08401e-10	0.341623	0.00027763	-2.08401e-10	0.53134
42379325	chr15:42379325:G:A	1.63784e-09	-0.945368	-2.85769e-10	7.76651e-05	-0.742543	-2.85769e-10
42379360	chr15:42379360:G:A	2.03609e-10	-1.80013	-1.23017	7.38493e-06	-1.86683	-1.22867
42379393	chr15:42379393:A:C	1.31893e-09	-2.08401e-10	-1.16193	5.23805e-05	-2.08401e-10	-1.13641
42379588	chr15:42379588:A:G	1.62019e-09	-2.08401e-10	-0.956203	6.34633e-05	-2.08401e-10	-0.944487
42379661	chr15:42379661:T:C	1.49253e-09	-2.08401e-10	-1.03827	5.69958e-05	-2.08401e-10	-1.05197
42379888	chr15:42379888:G:A	1.48499e-09	-2.08401e-10	-1.04334	5.67363e-05	-2.08401e-10	-1.05653
42379977	chr15:42379977:A:G	5.67231e-09	-2.08401e-10	0.29685	0.000264754	-2.08401e-10	0.483851
42380047	chr15:42380047:C:T	3.85949e-10	-1.86181	-0.528987	1.50205e-05	-1.87026	-0.515279
42380088	chr15:42380088:G:A	1.75188e-09	-0.878054	-2.85769e-10	5.49623e-05	-1.0883	-2.85769e-10
42380475	chr15:42380475:A:G	2.48942e-10	-1.65474	-1.17454	8.26391e-06	-1.80102	-1.18203
42380704	chr15:42380704:C:T	1.49119e-09	-2.08401e-10	-1.03917	5.69424e-05	-2.08401e-10	-1.05291
42380756	chr15:42380756:T:A	6.6816e-10	-1.84197	-2.85769e-10	2.65111e-05	-1.81738	-2.85769e-10
42380849	chr15:42380849:C:T	1.77278e-09	-2.08401e-10	-0.8662	6.86139e-05	-2.08401e-10	-0.866453
42380959	chr15:42380959:G:A	1.33938e-09	-2.08401e-10	-1.14654	5.32871e-05	-2.08401e-10	-1.11925
42381233	chr15:42381233:T:C	3.73458e-09	-2.08401e-10	-0.12111	0.000160129	-2.08401e-10	-0.018971
42381370	chr15:42381370:A:G	1.34105e-09	-2.08401e-10	-1.14529	5.33612e-05	-2.08401e-10	-1.11786
42381517	chr15:42381517:C:T	2.0914e-09	-2.08401e-10	-0.700913	8.51134e-05	-2.08401e-10	-0.650963
42381773	chr15:42381773:C:T	1.20462e-09	-2.08401e-10	-1.25259	4.68181e-05	-2.08401e-10	-1.24868
42381962	chr15:42381962:G:A	2.06552e-09	-2.08401e-10	-0.713363	8.4015e-05	-2.08401e-10	-0.663953
42382234	chr15:42382234:G:A	2.15737e-09	-2.08401e-10	-0.669857	8.79168e-05	-2.08401e-10	-0.618557
42382836	chr15:42382836:T:C	2.26014e-10	-1.86326	-1.06264	8.82274e-06	-1.85744	-1.06017
42383478	chr15:42383478:A:G	1.41629e-09	-2.08401e-10	-1.09071	5.54482e-05	-2.08401e-10	-1.0795
42383792	chr15:42383792:T:C	1.37018e-09	-2.08401e-10	-1.1238	5.46548e-05	-2.08401e-10	-1.09391
42384084	chr15:42384084:A:G	1.68358e-09	-2.08401e-10	-0.917824	6.40369e-05	-2.08401e-10	-0.935488
42384140	chr15:42384140:G:A	2.35811e-09	-2.08401e-10	-0.580887	9.50676e-05	-2.08401e-10	-0.54036
42384239	chr15:42384239:G:A	2.41321e-10	-1.86586	-0.99452	9.48832e-06	-1.85328	-0.991606
42384289	chr15:42384289:A:G	2.16634e-09	-2.08401e-10	-0.665705	8.82975e-05	-2.08401e-10	-0.614236
42384439	chr15:42384439:A:G	1.43886e-09	-2.08401e-10	-1.0749	5.62592e-05	-2.08401e-10	-1.06498
42384975	chr15:42384975:T:A	2.44904e-10	-1.85735	-0.988281	9.45225e-06	-1.86333	-0.985368
42385056	chr15:42385056:A:G	1.20589e-09	-2.08401e-10	-1.25153	4.70428e-05	-2.08401e-10	-1.24389
42385525	chr15:42385525:C:T	1.35519e-09	-2.08401e-10	-1.13481	5.19672e-05	-2.08401e-10	-1.14434
42385596	chr15:42385596:ACT:A	2.19729e-09	-2.08401e-10	-0.651523	8.96157e-05	-2.08401e-10	-0.599417
42385761	chr15:42385761:G:A	1.7082e-09	-2.08401e-10	-0.903304	6.60399e-05	-2.08401e-10	-0.904689
42385932	chr15:42385932:G:C	1.45097e-09	-2.08401e-10	-1.06652	5.6741e-05	-2.08401e-10	-1.05645
42386025	chr15:42386025:T:C	3.60489e-09	-2.08401e-10	-0.156455	0.000154334	-2.08401e-10	-0.0558302
42386088	chr15:42386088:G:A	1.98084e-09	-2.08401e-10	-0.755227	8.04414e-05	-2.08401e-10	-0.707419
42386140	chr15:42386140:C:T	2.15976e-09	-2.08401e-10	-0.668751	8.80178e-05	-2.08401e-10	-0.617409
42386266	chr15:42386266:C:G	2.23728e-09	-2.08401e-10	-0.633487	9.13117e-05	-2.08401e-10	-0.58067
42386317	chr15:42386317:A:C	1.19741e-09	-2.08401e-10	-1.25859	4.63973e-05	-2.08401e-10	-1.25771
42386411	chr15:42386411:A:G	2.53885e-10	-1.84776	-0.96186	9.65815e-06	-1.86896	-0.958183
42386412	chr15:42386412:T:C	5.65163e-09	-2.08401e-10	0.293198	0.000263447	-2.08401e-10	0.478902
42386614	chr15:42386614:G:A	1.35756e-09	-2.08401e-10	-1.13306	5.409e-05	-2.08401e-10	-1.1043
42387017	chr15:42387017:T:G	1.20015e-09	-2.08401e-10	-1.2563	4.63633e-05	-2.08401e-10	-1.25844
42387058	chr15:42387058:C:T	3.63297e-09	-2.08401e-10	-0.148697	0.000155592	-2.08401e-10	-0.0477129
42387216	chr15:42387216:A:G	7.63822e-10	-1.70817	-2.85769e-10	2.7532e-05	-1.7796	-2.85769e-10
42387225	chr15:42387225:C:T	1.93716e-06	6.13023	-2.85769e-10	3.32246e-05	-1.59166	-2.85769e-10
42387226	chr15:42387226:G:A	2.20465e-09	-2.08401e-10	-0.648179	8.99059e-05	-2.08401e-10	-0.596185
42387591	chr15:42387591:T:C	2.32991e-10	-1.64009	-1.25541	7.72299e-06	-1.79571	-1.25504
42387805	chr15:42387805:C:T	1.76926e-09	-2.08401e-10	-0.868188	7.12109e-05	-2.08401e-10	-0.829303
42388149	chr15:42388149:A:G	3.54619e-10	-1.31027	-1.16519	1.41295e-05	-1.30683	-1.13985
42388217	chr15:42388217:C:T	4.43663e-09	-2.08401e-10	0.051148	0.000191631	-2.08401e-10	0.160623
42388292	chr15:42388292:G:C	1.62224e-09	-2.08401e-10	-0.954937	6.35455e-05	-2.08401e-10	-0.943191
42388712	chr15:42388712:C:T	2.79152e-10	-1.45585	-1.2589	8.8266e-06	-1.65836	-1.25881
42388859	chr15:42388859:G:A	3.03909e-10	-1.8372	-0.79257	1.14292e-05	-1.87017	-0.788608
42389001	chr15:42389001:G:A	6.77403e-10	-1.54042	-0.287814	3.27918e-05	-1.55123	-0.0535413
42389411	chr15:42389411:G:A	3.26331e-10	-1.81378	-0.744808	1.38422e-05	-1.81107	-0.656158
42389728	chr15:42389728:A:G	1.43922e-09	-2.08401e-10	-1.07465	5.50463e-05	-2.08401e-10	-1.08677
42389833	chr15:42389833:A:T	1.20194e-09	-2.08401e-10	-1.25481	4.6816e-05	-2.08401e-10	-1.24872
42390152	chr15:42390152:C:T	1.27181e-09	-2.08401e-10	-1.19831	4.90287e-05	-2.08401e-10	-1.20254
42390507	chr15:42390507:T:A	3.65679e-09	-0.142161	-2.85769e-10	0.000102411	-0.465957	-2.85769e-10
42391059	chr15:42391059:C:T	2.65885e-09	-2.08401e-10	-0.460852	0.000101528	-2.08401e-10	-0.474615
42391152	chr15:42391152:C:T	2.93976e-09	-2.08401e-10	-0.360418	0.000121216	-2.08401e-10	-0.297377
42391432	chr15:42391432:G:A	9.48788e-10	-1.49132	-2.85769e-10	3.68121e-05	-1.48912	-2.85769e-10
42391589	chr15:42391589:G:A	5.14088e-07	5.05054	-0.246894	2.48233e-05	-1.70617	-0.176996
42391775	chr15:42391775:G:A	1.19789e-09	-2.08401e-10	-1.25819	4.65334e-05	-2.08401e-10	-1.25478
42391843	chr15:42391843:G:A	6.5874e-10	-1.85617	-2.85769e-10	2.55297e-05	-1.85511	-2.85769e-10
42392035	chr15:42392035:C:T	2.77372e-09	-2.08401e-10	-0.418558	0.000114154	-2.08401e-10	-0.357396
42392190	chr15:42392190:G:C	3.27224e-09	-2.08401e-10	-0.253272	0.000124683	-2.08401e-10	-0.269173
42392191	chr15:42392191:A:G	2.88733e-09	0.792604	-1.17102	3.20209e-05	-0.465754	-1.16281
42392257	chr15:42392257:A:G	1.33774e-09	0.0660989	-1.21386	7.44275e-05	0.442266	-1.22739
42392452	chr15:42392452:G:A	1.27898e-09	-2.08401e-10	-1.19269	4.98746e-05	-2.08401e-10	-1.18544
42392482	chr15:42392482:C:G	2.18307e-10	-1.70603	-1.25457	8.26125e-06	-1.73427	-1.2491
42392725	chr15:42392725:A:G	1.57426e-09	-2.08401e-10	-0.984959	6.27397e-05	-2.08401e-10	-0.955953
42392920	chr15:42392920:C:T	3.21296e-09	-2.08401e-10	-0.271554	0.000132912	-2.08401e-10	-0.205264
42393201	chr15:42393201:A:G	2.89213e-09	-2.08401e-10	-0.376752	0.000119216	-2.08401e-10	-0.314012
42393256	chr15:42393256:T:C	3.79372e-10	-1.60073	-0.807254	1.5249e-05	-1.58233	-0.788105
42393436	chr15:42393436:C:T	5.48419e-10	-1.35364	-0.685821	2.18443e-05	-1.34992	-0.661086
42393680	chr15:42393680:G:A	1.27365e-09	-2.08401e-10	-1.19686	4.96624e-05	-2.08401e-10	-1.1897
42393740	chr15:42393740:C:T	1.48114e-09	-2.08401e-10	-1.04593	5.88199e-05	-2.08401e-10	-1.02047
42393840	chr15:42393840:A:G	1.46605e-09	-2.08401e-10	-1.05617	5.81859e-05	-2.08401e-10	-1.03131
42395065	chr15:42395065:G:A	6.65907e-10	-1.84535	-2.85769e-10	2.66028e-05	-1.81393	-2.85769e-10
42395078	chr15:42395078:A:C	4.60826e-09	-2.08401e-10	0.0891043	0.000211735	-2.08401e-10	0.260385
42395120	chr15:42395120:T:C	6.65032e-10	-1.84667	-2.85769e-10	2.6134e-05	-1.83171	-2.85769e-10
42395267	chr15:42395267:G:A	2.71029e-09	-2.08401e-10	-0.44169	0.00010345	-2.08401e-10	-0.455855
42396420	chr15:42396420:T:C	9.11598e-10	-1.10007	-0.431229	3.72253e-05	-1.07645	-0.401508
42396482	chr15:42396482:C:T	7.23945e-10	-1.16845	-0.593341	2.92555e-05	-1.14958	-0.569297
42396574	chr15:42396574:A:G	2.91945e-10	-1.60736	-1.06258	1.06618e-05	-1.71957	-1.0087
42396684	chr15:42396684:C:G	1.42284e-09	-2.08401e-10	-1.08609	5.63632e-05	-2.08401e-10	-1.06313
42396795	chr15:42396795:A:G	1.26933e-09	-2.08401e-10	-1.20026	4.94811e-05	-2.08401e-10	-1.19336
42397040	chr15:42397040:A:G	2.44306e-09	-2.08401e-10	-0.545495	9.35149e-05	-2.08401e-10	-0.556828
42397120	chr15:42397120:C:T	7.5645e-10	-1.1627	-0.555166	3.06486e-05	-1.14211	-0.53025
42397458	chr15:42397458:G:A	1.62642e-08	-2.08401e-10	1.35022	0.000734546	-2.08401e-10	1.5043
42397501	chr15:42397501:G:A	2.30839e-09	-2.08401e-10	-0.602197	8.8402e-05	-2.08401e-10	-0.613053
42397548	chr15:42397548:G:T	2.3107e-09	-2.08401e-10	-0.601196	8.84847e-05	-2.08401e-10	-0.612118
42397555	chr15:42397555:A:T	1.34944e-09	-2.08401e-10	-1.13906	5.16259e-05	-2.08401e-10	-1.15092
42397788	chr15:42397788:C:T	2.60541e-09	-2.08401e-10	-0.481156	0.000107353	-2.08401e-10	-0.418826
42397834	chr15:42397834:T:G	1.94495e-09	-2.08401e-10	-0.77351	7.40136e-05	-2.08401e-10	-0.790699
42397963	chr15:42397963:G:A	1.23028e-09	-2.08401e-10	-1.2315	4.78658e-05	-2.08401e-10	-1.22655
42398098	chr15:42398098:TATATTTTTGGGGTACATATGTACCC:T	1.31581e-09	-2.08401e-10	-1.16429	4.98819e-05	-2.08401e-10	-1.18529
42398159	chr15:42398159:G:T	2.42628e-09	-2.08401e-10	-0.552389	9.26232e-05	-2.08401e-10	-0.566408
42398300	chr15:42398300:A:G	1.19921e-09	-2.08401e-10	-1.25708	4.65088e-05	-2.08401e-10	-1.25531
42398670	chr15:42398670:C:T	6.4993e-10	-1.86964	-2.85769e-10	2.51452e-05	-1.87028	-2.85769e-10
42398672	chr15:42398672:C:T	2.13762e-09	-2.08401e-10	-0.679055	8.16288e-05	-2.08401e-10	-0.692765
42398726	chr15:42398726:A:G	5.45194e-09	-2.08401e-10	0.257225	0.000235619	-2.08401e-10	0.367267
42398934	chr15:42398934:G:A	1.2593e-09	-2.08401e-10	-1.20819	4.90661e-05	-2.08401e-10	-1.20178
42398941	chr15:42398941:T:C	2.27669e-09	-2.08401e-10	-0.616025	8.719e-05	-2.08401e-10	-0.626859
42399016	chr15:42399016:C:T	3.8318e-10	-1.26506	-1.13293	1.52426e-05	-1.24354	-1.12731
42399055	chr15:42399055:G:T	2.07509e-09	-2.08401e-10	-0.708742	7.95406e-05	-2.08401e-10	-0.718681
42399059	chr15:42399059:A:G	1.19714e-09	-2.08401e-10	-1.25881	4.63624e-05	-2.08401e-10	-1.25846
42399466	chr15:42399466:C:G	2.84104e-10	-1.85674	-0.840421	1.17743e-05	-1.86451	-0.764525
42399713	chr15:42399713:C:T	4.92756e-09	-2.08401e-10	0.156098	0.000212625	-2.08401e-10	0.264583
42400195	chr15:42400195:C:T	2.40047e-10	-1.61214	-1.25353	8.60817e-06	-1.69488	-1.24736
42400307	chr15:42400307:T:C	1.26475e-09	-2.08401e-10	-1.20388	4.92919e-05	-2.08401e-10	-1.19719
42401143	chr15:42401143:G:A	1.25432e-09	-2.08401e-10	-1.21215	4.88492e-05	-2.08401e-10	-1.20621
42401635	chr15:42401635:G:A	3.03975e-09	-2.08401e-10	-0.326971	0.000125526	-2.08401e-10	-0.262432
42401984	chr15:42401984:G:GA	5.16062e-09	-2.08401e-10	0.20231	0.000222299	-2.08401e-10	0.309073
42402268	chr15:42402268:T:C	1.22996e-09	-2.08401e-10	-1.23177	4.71291e-05	-2.08401e-10	-1.24206
42402407	chr15:42402407:A:T	1.49628e-08	-2.08401e-10	1.26682	0.000600137	-2.08401e-10	1.30221
42402746	chr15:42402746:T:C	4.55576e-10	-0.983894	-1.24104	1.09942e-05	-1.48505	-1.21253
42402761	chr15:42402761:G:A	2.79424e-09	-2.08401e-10	-0.411187	0.000106684	-2.08401e-10	-0.425079
42403320	chr15:42403320:G:A	2.45111e-09	-2.08401e-10	-0.542204	9.38312e-05	-2.08401e-10	-0.553451
42403324	chr15:42403324:G:A	2.99503e-09	-2.08401e-10	-0.341792	0.00012361	-2.08401e-10	-0.277815
42403677	chr15:42403677:C:T	3.64238e-10	-1.29752	-1.15118	1.44833e-05	-1.27609	-1.14586
42404408	chr15:42404408:G:T	2.3355e-09	-2.08401e-10	-0.590523	8.94617e-05	-2.08401e-10	-0.601138
42405281	chr15:42405281:T:G	2.10979e-09	-2.08401e-10	-0.692159	8.16229e-05	-2.08401e-10	-0.692838
42405404	chr15:42405404:G:A	1.27366e-09	-2.08401e-10	-1.19685	5.02516e-05	-2.08401e-10	-1.17791
42405867	chr15:42405867:C:T	2.2277e-09	-2.08401e-10	-0.637776	8.53807e-05	-2.08401e-10	-0.647828
42406086	chr15:42406086:G:A	2.8165e-09	-2.08401e-10	-0.403253	0.000108618	-2.08401e-10	-0.407109
42406093	chr15:42406093:C:T	1.20196e-09	-2.08401e-10	-1.2548	4.68157e-05	-2.08401e-10	-1.24873
42406275	chr15:42406275:A:G	2.31925e-09	-2.08401e-10	-0.597502	8.87786e-05	-2.08401e-10	-0.608803
42406555	chr15:42406555:T:G	1.03643e-09	-1.40296	-2.85769e-10	3.7551e-05	-1.46925	-2.85769e-10
42406826	chr15:42406826:G:A	2.40446e-09	-2.08401e-10	-0.561421	9.2224e-05	-2.08401e-10	-0.570728
42407341	chr15:42407341:T:G	1.76765e-09	-2.08401e-10	-0.869098	6.85868e-05	-2.08401e-10	-0.866848
42407374	chr15:42407374:C:G	1.77346e-09	-2.08401e-10	-0.865814	6.75907e-05	-2.08401e-10	-0.881478
42407415	chr15:42407415:A:G	2.09284e-09	-2.08401e-10	-0.700224	8.0198e-05	-2.08401e-10	-0.71045
42407923	chr15:42407923:G:C	1.22329e-09	-2.08401e-10	-1.2372	4.69297e-05	-2.08401e-10	-1.2463
42408023	chr15:42408023:A:G	2.51578e-10	-1.62543	-1.19332	9.95028e-06	-1.60752	-1.18983
42408354	chr15:42408354:G:A	1.22357e-09	-2.08401e-10	-1.23698	4.69353e-05	-2.08401e-10	-1.24618
42409005	chr15:42409005:G:C	4.78093e-10	-0.933835	-1.24286	1.10483e-05	-1.44769	-1.24498
42409205	chr15:42409205:C:T	2.09108e-09	-2.08401e-10	-0.701065	8.86026e-05	-2.08401e-10	-0.610787
42409268	chr15:42409268:C:A	4.2938e-09	-2.08401e-10	0.0184263	0.000176306	-2.08401e-10	0.077271
42409422	chr15:42409422:C:G	3.79963e-09	-2.08401e-10	-0.103844	0.000158032	-2.08401e-10	-0.0321529
42409490	chr15:42409490:T:C	5.46197e-10	-1.3619	-0.681624	1.69517e-05	-1.7084	-0.556186
42409902	chr15:42409902:C:T	5.02716e-09	-2.08401e-10	0.17611	0.000209077	-2.08401e-10	0.247753
42410242	chr15:42410242:T:C	2.26967e-09	-2.08401e-10	-0.619111	9.18063e-05	-2.08401e-10	-0.575267
42410787	chr15:42410787:C:T	1.33246e-09	-2.08401e-10	-1.15172	5.13156e-05	-2.08401e-10	-1.15695
42410952	chr15:42410952:G:A	1.33361e-09	-2.08401e-10	-1.15086	5.10661e-05	-2.08401e-10	-1.16183
42411011	chr15:42411011:GA:G	5.5315e-10	-1.00436	-1.02651	3.46912e-05	-0.556847	-0.991615
42411155	chr15:42411155:G:C	1.24209e-09	-2.08401e-10	-1.22195	4.75169e-05	-2.08401e-10	-1.23386
42411158	chr15:42411158:G:A	1.36862e-08	1.17764	-2.85769e-10	0.00046882	1.05527	-2.85769e-10
42411173	chr15:42411173:C:G	1.22329e-09	-2.08401e-10	-1.23721	4.69397e-05	-2.08401e-10	-1.24608
42411208	chr15:42411208:T:C	1.01233e-08	1.91293	-1.03684	8.56768e-05	0.379136	-1.0235
42411275	chr15:42411275:A:G	1.60867e-09	-2.08401e-10	-0.963338	6.37876e-05	-2.08401e-10	-0.939389
42411339	chr15:42411339:T:C	1.28653e-09	-2.08401e-10	-1.1868	5.01864e-05	-2.08401e-10	-1.1792
42411496	chr15:42411496:C:T	2.33206e-09	-2.08401e-10	-0.591995	9.39682e-05	-2.08401e-10	-0.551992
42411907	chr15:42411907:C:T	1.18577e-09	-1.26836	-2.85769e-10	3.81775e-05	-1.4527	-2.85769e-10
42412809	chr15:42412809:A:C	2.47244e-10	-1.57734	-1.25879	1.10695e-05	-1.43189	-1.25886
42412993	chr15:42412993:A:G	3.47813e-10	-1.3141	-1.18074	1.38648e-05	-1.29087	-1.17473
42413173	chr15:42413173:T:C	1.20558e-09	-1.40334	0.151554	4.99154e-05	-1.37759	0.192968
42413266	chr15:42413266:A:C	5.80059e-10	-1.07573	-0.907645	1.6981e-05	-1.39741	-0.865439
42413398	chr15:42413398:C:T	1.43665e-09	-2.08401e-10	-1.07643	5.72111e-05	-2.08401e-10	-1.0482
42413399	chr15:42413399:G:A	1.43498e-09	-2.08401e-10	-1.0776	5.71351e-05	-2.08401e-10	-1.04953
42413659	chr15:42413659:G:A	1.19857e-09	-2.08401e-10	-1.25761	4.65898e-05	-2.08401e-10	-1.25357
42413824	chr15:42413824:A:T	1.20135e-09	-2.08401e-10	-1.2553	4.66056e-05	-2.08401e-10	-1.25323
42413849	chr15:42413849:T:TA	1.24821e-09	-2.08401e-10	-1.21704	4.88296e-05	-2.08401e-10	-1.20661
42414089	chr15:42414089:T:C	1.59148e-09	-2.08401e-10	-0.974081	6.38099e-05	-2.08401e-10	-0.93904
42414272	chr15:42414272:T:C	1.5362e-09	-2.08401e-10	-1.00943	6.14651e-05	-2.08401e-10	-0.976478
42415063	chr15:42415063:G:C	1.20464e-09	-2.08401e-10	-1.25256	4.65333e-05	-2.08401e-10	-1.25478
42415645	chr15:42415645:G:C	2.35787e-10	-1.6786	-1.20498	8.23734e-06	-1.80842	-1.17785
42415692	chr15:42415692:T:A	5.40144e-09	-2.08401e-10	0.24792	0.000244339	-2.08401e-10	0.403607
42415847	chr15:42415847:C:G	2.07952e-09	-2.08401e-10	-0.706607	8.70629e-05	-2.08401e-10	-0.628318
42415882	chr15:42415882:C:T	1.49594e-09	-2.08401e-10	-1.03599	5.97326e-05	-2.08401e-10	-1.00507
42415892	chr15:42415892:G:A	2.13267e-09	-2.08401e-10	-0.681373	8.94413e-05	-2.08401e-10	-0.601366
42416028	chr15:42416028:G:A	1.44629e-09	-2.08401e-10	-1.06975	5.76228e-05	-2.08401e-10	-1.04103
42416122	chr15:42416122:A:G	1.46815e-09	-2.08401e-10	-1.05474	5.77885e-05	-2.08401e-10	-1.03816
42416193	chr15:42416193:C:G	1.20255e-09	-2.08401e-10	-1.2543	4.6679e-05	-2.08401e-10	-1.25165
42416912	chr15:42416912:TTTAAACCA:T	1.19784e-09	-2.08401e-10	-1.25823	4.63473e-05	-2.08401e-10	-1.25878
42417033	chr15:42417033:C:T	2.07333e-09	-2.08401e-10	-0.709592	8.12015e-05	-2.08401e-10	-0.698014
42417034	chr15:42417034:G:A	1.20306e-09	-2.08401e-10	-1.25388	4.66961e-05	-2.08401e-10	-1.25129
42417287	chr15:42417287:G:A	1.6951e-09	-2.08401e-10	-0.911003	6.44478e-05	-2.08401e-10	-0.929092
42417798	chr15:42417798:A:C	3.27949e-09	-2.08401e-10	-0.251059	0.000135699	-2.08401e-10	-0.184512
42418021	chr15:42418021:G:C	3.47746e-10	-1.37307	-1.12196	2.05567e-05	-0.978472	-1.09329
42418128	chr15:42418128:G:A	2.0206e-09	-2.08401e-10	-0.735353	7.96229e-05	-2.08401e-10	-0.717647
42418249	chr15:42418249:G:A	1.61918e-09	-2.08401e-10	-0.956829	6.49956e-05	-2.08401e-10	-0.920629
42418328	chr15:42418328:C:T	2.22766e-09	-2.08401e-10	-0.637794	9.37351e-05	-2.08401e-10	-0.554476
42418421	chr15:42418421:C:T	4.17827e-10	-1.15439	-1.15704	1.18251e-05	-1.46699	-1.15773
42418510	chr15:42418510:C:T	3.62956e-09	-2.08401e-10	-0.149634	0.000150636	-2.08401e-10	-0.080085
42418659	chr15:42418659:G:A	1.20789e-09	-2.08401e-10	-1.24987	4.67782e-05	-2.08401e-10	-1.24953
42419087	chr15:42419087:G:A	5.91564e-09	1.46441	-1.12555	0.000315924	1.81256	-1.15201
42419143	chr15:42419143:C:T	1.53471e-09	-2.08401e-10	-1.0104	6.13891e-05	-2.08401e-10	-0.977716
42419444	chr15:42419444:A:G	5.51406e-09	1.50214	-1.23358	0.00031871	1.88788	-1.21855
42419460	chr15:42419460:G:C	1.6729e-09	-2.08401e-10	-0.924188	6.54103e-05	-2.08401e-10	-0.914269
42419473	chr15:42419473:C:T	1.99062e-09	-2.08401e-10	-0.7503	8.31483e-05	-2.08401e-10	-0.674323
42419607	chr15:42419607:G:A	1.52067e-09	-2.08401e-10	-1.0196	6.07912e-05	-2.08401e-10	-0.987502
42419674	chr15:42419674:G:A	5.28979e-09	-2.08401e-10	0.227031	0.000238284	-2.08401e-10	0.378513
42419882	chr15:42419882:G:A	6.68518e-09	1.40456	-0.943414	0.000375292	1.76635	-0.933597
42419994	chr15:42419994:T:A	1.19707e-09	-2.08401e-10	-1.25887	4.63479e-05	-2.08401e-10	-1.25877
42420375	chr15:42420375:A:G	1.19792e-09	-2.08401e-10	-1.25816	4.64259e-05	-2.08401e-10	-1.25709
42420592	chr15:42420592:A:G	4.43482e-09	-2.08401e-10	0.0507408	0.000202238	-2.08401e-10	0.214499
42421343	chr15:42421343:C:T	6.05764e-09	-2.08401e-10	0.362574	0.000277294	-2.08401e-10	0.53013
42421588	chr15:42421588:T:C	1.55165e-09	-2.08401e-10	-0.999429	5.92192e-05	-2.08401e-10	-1.0137
42421830	chr15:42421830:A:G	8.69512e-10	-1.57857	-2.85769e-10	3.00996e-05	-1.69044	-2.85769e-10
42422621	chr15:42422621:CTA:C	1.72505e-09	-2.08401e-10	-0.893493	6.55785e-05	-2.08401e-10	-0.9117
42423462	chr15:42423462:G:C	3.19083e-09	-2.08401e-10	-0.278466	0.000132046	-2.08401e-10	-0.211796
42423501	chr15:42423501:T:C	2.36176e-09	-2.08401e-10	-0.57934	9.66726e-05	-2.08401e-10	-0.523618
42423554	chr15:42423554:T:A	9.10257e-09	-2.08401e-10	0.769811	0.000396435	-2.08401e-10	0.887564
42423746	chr15:42423746:A:G	3.48449e-10	-1.36395	-1.12906	2.0663e-05	-0.965114	-1.10149
42423830	chr15:42423830:G:C	1.21692e-09	-2.08401e-10	-1.24242	4.76309e-05	-2.08401e-10	-1.23147
42423864	chr15:42423864:T:C	4.86554e-09	-2.08401e-10	0.14343	0.000217516	-2.08401e-10	0.287325
42424670	chr15:42424670:G:A	4.81796e-09	-2.08401e-10	0.133605	0.000221033	-2.08401e-10	0.303363
42424700	chr15:42424700:G:A	1.86591e-10	-1.86415	-1.25344	7.15015e-06	-1.86946	-1.25836
42424733	chr15:42424733:C:T	1.93739e-09	-2.08401e-10	-0.777404	7.58373e-05	-2.08401e-10	-0.766357
42424759	chr15:42424759:C:T	4.20902e-09	-2.08401e-10	-0.00151702	0.000170064	-2.08401e-10	0.0412242
42425169	chr15:42425169:C:T	3.6137e-09	-2.08401e-10	-0.154013	0.000150178	-2.08401e-10	-0.0831271
42425277	chr15:42425277:C:G	1.19709e-09	-2.08401e-10	-1.25885	4.6356e-05	-2.08401e-10	-1.2586
42425524	chr15:42425524:C:T	6.66224e-09	1.71628	-1.25857	0.000380031	2.1042	-1.2589
42425807	chr15:42425807:T:G	2.72492e-09	-2.08401e-10	-0.436306	0.00011578	-2.08401e-10	-0.34326
42425954	chr15:42425954:T:TC	1.55282e-09	-2.08401e-10	-0.998673	5.92563e-05	-2.08401e-10	-1.01308
42426250	chr15:42426250:C:G	1.30591e-09	-2.08401e-10	-1.17185	5.10143e-05	-2.08401e-10	-1.16284
42426545	chr15:42426545:G:A	1.20815e-09	-2.08401e-10	-1.24965	4.71708e-05	-2.08401e-10	-1.24117
42426551	chr15:42426551:T:C	2.39153e-10	-1.63376	-1.23564	1.24317e-05	-1.3534	-1.22129
42426719	chr15:42426719:T:C	9.75579e-09	1.63041	-0.791294	0.000535623	1.98816	-0.799677
42426807	chr15:42426807:T:C	4.94059e-09	-2.08401e-10	0.158739	0.000226705	-2.08401e-10	0.3287
42426933	chr15:42426933:G:A	6.63784e-10	-1.84855	-2.85769e-10	2.60356e-05	-1.83548	-2.85769e-10
42427591	chr15:42427591:T:A	1.32397e-09	-2.08401e-10	-1.15811	5.15188e-05	-2.08401e-10	-1.153
42427661	chr15:42427661:A:G	1.19805e-09	-2.08401e-10	-1.25805	4.64133e-05	-2.08401e-10	-1.25736
42428090	chr15:42428090:G:C	9.61066e-09	1.58206	-0.757937	0.000526392	1.93766	-0.766564
42428815	chr15:42428815:G:C	3.46329e-09	-2.08401e-10	-0.196528	0.000143571	-2.08401e-10	-0.128119
42428827	chr15:42428827:G:A	2.50432e-08	-2.08401e-10	1.78185	0.00116433	-2.08401e-10	1.96495
42428833	chr15:42428833:G:A	1.08736e-08	-2.08401e-10	0.947591	0.000492753	-2.08401e-10	1.10506
42428845	chr15:42428845:G:C	6.30494e-09	-2.08401e-10	0.402587	0.000279183	-2.08401e-10	0.53692
42429049	chr15:42429049:G:A	6.57528e-10	-1.85802	-2.85769e-10	2.52903e-05	-1.86453	-2.85769e-10
42429447	chr15:42429447:A:G	1.85519e-09	-2.08401e-10	-0.820761	7.66687e-05	-2.08401e-10	-0.755454
42430111	chr15:42430111:T:C	1.50933e-09	-2.08401e-10	-1.02708	5.76586e-05	-2.08401e-10	-1.04041
42430441	chr15:42430441:G:A	1.20492e-09	-2.08401e-10	-1.25233	4.65972e-05	-2.08401e-10	-1.25341
42430798	chr15:42430798:C:A	1.38275e-09	-2.08401e-10	-1.11468	5.3037e-05	-2.08401e-10	-1.12396
42430850	chr15:42430850:C:T	1.22616e-09	-2.08401e-10	-1.23486	4.76521e-05	-2.08401e-10	-1.23102
42430877	chr15:42430877:T:A	1.52014e-09	-2.08401e-10	-1.01994	5.80621e-05	-2.08401e-10	-1.03343
42431209	chr15:42431209:A:G	7.00911e-09	1.6677	-1.15924	0.000387277	2.03158	-1.16738
42431618	chr15:42431618:T:C	1.57059e-08	-2.08401e-10	1.31529	0.000764194	-2.08401e-10	1.54387
42432199	chr15:42432199:C:T	2.61245e-09	-2.08401e-10	-0.478457	0.000103332	-2.08401e-10	-0.457001
42432383	chr15:42432383:T:C	5.26683e-09	-2.08401e-10	0.222681	0.000236547	-2.08401e-10	0.371198
42432440	chr15:42432440:C:A	5.94981e-09	1.5092	-1.16458	0.000326486	1.86479	-1.17135
42432441	chr15:42432441:C:T	7.2921e-09	1.7304	-1.18236	0.000405502	2.09866	-1.18848
42432596	chr15:42432596:G:C	2.60882e-09	-2.08401e-10	-0.479849	0.000103186	-2.08401e-10	-0.45841
42432778	chr15:42432778:G:A	2.78166e-09	-2.08401e-10	-0.415697	0.000112788	-2.08401e-10	-0.36944
42433128	chr15:42433128:C:T	6.38469e-09	1.56602	-1.15087	0.00035067	1.92291	-1.15801
42433844	chr15:42433844:T:C	5.92254e-09	1.51702	-1.177	0.000323975	1.86897	-1.18325
42433989	chr15:42433989:T:C	5.05498e-09	-2.08401e-10	0.181627	0.000232265	-2.08401e-10	0.352929
42434224	chr15:42434224:C:T	1.29515e-09	-2.08401e-10	-1.18012	5.11082e-05	-2.08401e-10	-1.161
42434412	chr15:42434412:T:C	7.28404e-09	1.51218	-0.965243	0.000380422	1.84437	-0.99804
42434495	chr15:42434495:C:T	1.52023e-09	-2.08401e-10	-1.01988	5.99982e-05	-2.08401e-10	-1.00063
42434581	chr15:42434581:T:C	1.19733e-09	-2.08401e-10	-1.25865	4.63415e-05	-2.08401e-10	-1.25891
42434698	chr15:42434698:G:A	1.58367e-09	0.248563	-1.22757	8.52995e-05	0.574861	-1.22364
42434804	chr15:42434804:G:A	6.85764e-10	-1.81597	-2.85769e-10	2.54466e-05	-1.85837	-2.85769e-10
42435079	chr15:42435079:T:C	1.19791e-09	-2.08401e-10	-1.25817	4.63471e-05	-2.08401e-10	-1.25879
42435121	chr15:42435121:T:C	1.19714e-09	-2.08401e-10	-1.25881	4.63564e-05	-2.08401e-10	-1.25859
42435423	chr15:42435423:G:A	1.08813e-08	0.948298	-2.85769e-10	0.000384933	0.858122	-2.85769e-10
42435481	chr15:42435481:G:C	1.4736e-08	-2.08401e-10	1.25155	0.000715004	-2.08401e-10	1.47734
42435590	chr15:42435590:A:G	3.95108e-09	-2.08401e-10	-0.0647571	0.000164645	-2.08401e-10	0.00884495
42435685	chr15:42435685:T:G	3.088e-09	-2.08401e-10	-0.311224	0.000127508	-2.08401e-10	-0.24677
42435712	chr15:42435712:G:A	3.87046e-09	-2.08401e-10	-0.085373	0.000161184	-2.08401e-10	-0.0123995
42436199	chr15:42436199:C:T	1.38088e-09	-2.08401e-10	-1.11602	5.27434e-05	-2.08401e-10	-1.12951
42436766	chr15:42436766:A:G	6.54816e-09	1.51645	-1.07601	0.000360121	1.87535	-1.08386
42436811	chr15:42436811:C:T	3.23796e-09	-2.08401e-10	-0.263804	0.000131693	-2.08401e-10	-0.214475
42436843	chr15:42436843:T:C	1.79866e-09	-2.08401e-10	-0.851707	6.82344e-05	-2.08401e-10	-0.872
42437211	chr15:42437211:C:G	4.41236e-09	-2.08401e-10	0.0456631	0.000198516	-2.08401e-10	0.195919
42437310	chr15:42437310:G:A	1.2106e-09	-2.08401e-10	-1.24763	4.67789e-05	-2.08401e-10	-1.24952
42437776	chr15:42437776:G:A	1.27042e-09	-2.08401e-10	-1.1994	4.95637e-05	-2.08401e-10	-1.19169
42437966	chr15:42437966:C:T	6.34068e-09	1.57415	-1.16592	0.000357394	1.95644	-1.17255
42437995	chr15:42437995:T:C	6.37154e-10	-0.962134	-0.927356	3.67035e-05	-0.555132	-0.936945
42438054	chr15:42438054:T:G	1.43412e-09	-2.08401e-10	-1.0782	5.64765e-05	-2.08401e-10	-1.06112
42438260	chr15:42438260:G:A	1.43615e-09	-2.08401e-10	-1.07678	5.65464e-05	-2.08401e-10	-1.05989
42439619	chr15:42439619:G:C	1.31973e-08	-2.08401e-10	1.14126	0.00064138	-2.08401e-10	1.36867
42439654	chr15:42439654:G:C	1.2114e-09	-2.08401e-10	-1.24697	4.73447e-05	-2.08401e-10	-1.23749
42439755	chr15:42439755:T:C	1.21258e-09	-2.08401e-10	-1.246	4.74063e-05	-2.08401e-10	-1.23619
42440204	chr15:42440204:A:G	1.20526e-09	-2.08401e-10	-1.25205	4.65482e-05	-2.08401e-10	-1.25446
42440508	chr15:42440508:GAA:G	1.24054e-09	-2.08401e-10	-1.2232	4.821e-05	-2.08401e-10	-1.21938
42441704	chr15:42441704:G:T	4.12989e-09	-2.08401e-10	-0.0204946	0.000157312	-2.08401e-10	-0.0367147
42441959	chr15:42441959:T:C	1.45144e-09	-2.08401e-10	-1.06619	5.55512e-05	-2.08401e-10	-1.07764
42441964	chr15:42441964:G:T	1.77844e-06	7.25066	-1.20592	0.000733505	2.71391	-1.21102
42442122	chr15:42442122:C:T	1.92263e-10	-1.83189	-1.25575	7.18523e-06	-1.86408	-1.25885
42442225	chr15:42442225:G:C	4.22268e-09	-2.08401e-10	0.00172418	0.000160655	-2.08401e-10	-0.0156911
42442713	chr15:42442713:C:T	4.37627e-09	-2.08401e-10	0.0374495	0.000182875	-2.08401e-10	0.113857
42442823	chr15:42442823:A:G	1.04237e-06	6.62949	-1.11898	0.000596661	2.37746	-1.08106
42442917	chr15:42442917:G:A	7.70116e-10	-1.69996	-2.85769e-10	3.46461e-05	-1.54976	-2.85769e-10
42442933	chr15:42442933:G:A	1.41797e-09	-2.08401e-10	-1.08952	5.54885e-05	-2.08401e-10	-1.07877
42442958	chr15:42442958:A:G	4.22998e-09	-2.08401e-10	0.00344958	0.000176549	-2.08401e-10	0.0786478
42443572	chr15:42443572:G:A	4.38458e-09	-2.08401e-10	0.0393484	0.000183171	-2.08401e-10	0.115474
42443663	chr15:42443663:A:G	1.44127e-08	2.35771	-1.12835	6.02323e-05	0.0945872	-1.09133
42444055	chr15:42444055:T:A	1.94555e-10	-1.84159	-1.2342	7.2456e-06	-1.86757	-1.24698
42444880	chr15:42444880:C:T	1.20056e-09	-2.08401e-10	-1.25596	4.64078e-05	-2.08401e-10	-1.25748
42446498	chr15:42446498:G:C	1.36418e-09	-2.08401e-10	-1.12819	5.27991e-05	-2.08401e-10	-1.12845
42447070	chr15:42447070:C:G	2.64376e-09	-2.08401e-10	-0.466545	0.000104607	-2.08401e-10	-0.444736
42447327	chr15:42447327:C:A	1.31473e-09	-2.08401e-10	-1.16511	5.13321e-05	-2.08401e-10	-1.15663
42447519	chr15:42447519:C:T	1.7573e-09	-2.08401e-10	-0.87497	6.86954e-05	-2.08401e-10	-0.865266
42448921	chr15:42448921:A:G	1.19711e-09	-2.08401e-10	-1.25884	4.63444e-05	-2.08401e-10	-1.25885
42449254	chr15:42449254:C:T	1.2148e-09	-2.08401e-10	-1.24416	4.72141e-05	-2.08401e-10	-1.24026
42449353	chr15:42449353:C:T	1.20904e-09	-2.08401e-10	-1.24892	4.68683e-05	-2.08401e-10	-1.24761
42449479	chr15:42449479:C:T	4.01447e-09	-2.08401e-10	-0.048841	0.000167318	-2.08401e-10	0.0249493
42449541	chr15:42449541:T:C	1.19713e-09	-2.08401e-10	-1.25882	4.63435e-05	-2.08401e-10	-1.25887
42450237	chr15:42450237:T:C	2.25062e-10	-1.87038	-1.05974	8.92787e-06	-1.85883	-1.04694
42450266	chr15:42450266:A:G	2.06369e-09	-2.08401e-10	-0.71425	8.40145e-05	-2.08401e-10	-0.663958
42451896	chr15:42451896:A:G	3.36127e-06	7.64646	-0.965131	0.00105295	2.86766	-1.00326
42452199	chr15:42452199:A:T	1.20162e-09	-2.08401e-10	-1.25508	4.66315e-05	-2.08401e-10	-1.25267
42452935	chr15:42452935:C:T	1.21155e-09	-2.08401e-10	-1.24684	4.70682e-05	-2.08401e-10	-1.24335
42453504	chr15:42453504:C:A	6.60512e-10	-1.85349	-2.85769e-10	2.53876e-05	-1.86069	-2.85769e-10
42453667	chr15:42453667:C:T	1.29663e-09	-2.08401e-10	-1.17898	5.04888e-05	-2.08401e-10	-1.1732
42453691	chr15:42453691:G:A	1.2198e-09	-2.08401e-10	-1.24006	4.74295e-05	-2.08401e-10	-1.2357
42454109	chr15:42454109:AC:A	1.19887e-09	-2.08401e-10	-1.25737	4.63659e-05	-2.08401e-10	-1.25838
42454193	chr15:42454193:A:C	2.22328e-10	-1.87039	-1.07196	8.81785e-06	-1.85853	-1.05964
42454738	chr15:42454738:A:T	1.19941e-09	-2.08401e-10	-1.25692	4.65181e-05	-2.08401e-10	-1.25511
42454756	chr15:42454756:C:T	6.57519e-10	-1.85803	-2.85769e-10	2.6049e-05	-1.83497	-2.85769e-10
42454820	chr15:42454820:G:A	1.09378e-09	-1.3491	-2.85769e-10	3.93882e-05	-1.42148	-2.85769e-10
42455497	chr15:42455497:C:T	1.76472e-09	-2.08401e-10	-0.870754	7.12915e-05	-2.08401e-10	-0.828171
42455787	chr15:42455787:T:A	1.64345e-09	-0.94195	-2.85769e-10	7.7939e-05	-0.739021	-2.85769e-10
42456527	chr15:42456527:C:T	6.70454e-10	-1.83855	-2.85769e-10	2.65771e-05	-1.8149	-2.85769e-10
42456581	chr15:42456581:G:A	1.19703e-09	-2.08401e-10	-1.2589	4.63507e-05	-2.08401e-10	-1.25871
42456815	chr15:42456815:C:T	1.20471e-09	-2.08401e-10	-1.25251	4.66645e-05	-2.08401e-10	-1.25196
42457278	chr15:42457278:C:T	2.3875e-06	7.46125	-1.12199	0.000785769	2.71945	-1.14774
42457875	chr15:42457875:A:G	3.9457e-09	-2.08401e-10	-0.0661202	0.000164531	-2.08401e-10	0.00815191
42458183	chr15:42458183:T:G	1.80463e-09	-2.08401e-10	-0.848388	7.25212e-05	-2.08401e-10	-0.811069
42458198	chr15:42458198:A:T	1.50979e-08	-2.08401e-10	1.27581	0.000735797	-2.08401e-10	1.50601
42458233	chr15:42458233:C:T	1.23056e-09	-2.08401e-10	-1.23128	4.80133e-05	-2.08401e-10	-1.22347
42458609	chr15:42458609:G:A	1.39604e-09	-2.08401e-10	-1.10511	5.5872e-05	-2.08401e-10	-1.07189
42458704	chr15:42458704:T:A	6.59727e-10	-1.85467	-2.85769e-10	2.71144e-05	-1.79488	-2.85769e-10
42459340	chr15:42459340:G:A	1.34496e-09	-2.08401e-10	-1.14238	5.3711e-05	-2.08401e-10	-1.11133
42459719	chr15:42459719:T:C	6.57113e-10	-1.85865	-2.85769e-10	2.55489e-05	-1.85436	-2.85769e-10
42459745	chr15:42459745:A:C	3.29359e-09	-2.08401e-10	-0.246769	0.000136494	-2.08401e-10	-0.178671
42460000	chr15:42460000:T:A	1.60739e-09	-2.08401e-10	-0.964132	6.77344e-05	-2.08401e-10	-0.879354
42460218	chr15:42460218:A:G	2.02716e-10	-1.8533	-1.1814	7.5264e-06	-1.86957	-1.20696
42460281	chr15:42460281:C:T	1.30431e-09	-2.08401e-10	-1.17307	5.0993e-05	-2.08401e-10	-1.16326
42460548	chr15:42460548:G:C	1.644e-09	-2.08401e-10	-0.941612	6.94531e-05	-2.08401e-10	-0.854296
42460632	chr15:42460632:A:G	7.8461e-09	-0.111049	0.732319	0.000141693	-1.29975	1.15846
42460985	chr15:42460985:AAGAAACTTCAAAAAG:A	1.4021e-09	-2.08401e-10	-1.10078	5.49379e-05	-2.08401e-10	-1.08875
42461191	chr15:42461191:T:C	1.66407e-09	-2.08401e-10	-0.929483	6.6313e-05	-2.08401e-10	-0.900562
42461319	chr15:42461319:G:A	1.21782e-09	-2.08401e-10	-1.24169	4.69678e-05	-2.08401e-10	-1.24549
42461486	chr15:42461486:T:G	2.03788e-10	-1.86518	-1.16425	7.89691e-06	-1.83549	-1.19299
42461914	chr15:42461914:G:A	1.51474e-09	-2.08401e-10	-1.0235	5.73947e-05	-2.08401e-10	-1.045
42462053	chr15:42462053:G:C	8.4719e-09	-2.08401e-10	0.698008	0.000401862	-2.08401e-10	0.90116
42462080	chr15:42462080:T:C	1.41741e-09	-2.08401e-10	-1.08991	5.56378e-05	-2.08401e-10	-1.07609
42462320	chr15:42462320:A:G	1.37268e-09	0.110379	-1.23236	1.53174e-05	-1.14891	-1.21705
42462451	chr15:42462451:T:C	1.64319e-06	5.9419	0.0237462	0.000859707	1.63618	0.0254627
42462524	chr15:42462524:G:A	3.99182e-09	-2.08401e-10	-0.0545005	0.000158862	-2.08401e-10	-0.0269137
42462944	chr15:42462944:G:A	1.24131e-09	-2.08401e-10	-1.22258	4.77644e-05	-2.08401e-10	-1.22867
42463292	chr15:42463292:G:C	2.15687e-09	0.574942	-1.24503	1.52244e-05	-1.12803	-1.24402
42463357	chr15:42463357:C:T	2.76169e-09	-0.422904	-2.85769e-10	7.74503e-05	-0.745312	-2.85769e-10
42463706	chr15:42463706:G:A	1.97276e-10	-1.85347	-1.20843	7.5554e-06	-1.86959	-1.2031
42464213	chr15:42464213:G:A	1.19715e-09	-2.08401e-10	-1.25881	4.63468e-05	-2.08401e-10	-1.2588
42464421	chr15:42464421:T:C	1.96052e-10	-1.86141	-1.20671	7.56333e-06	-1.87033	-1.2013
42464942	chr15:42464942:T:C	2.94323e-10	-1.40398	-1.25784	7.428e-06	-1.83472	-1.25497
42465961	chr15:42465961:T:A	1.74455e-09	-2.08401e-10	-0.882249	6.87934e-05	-2.08401e-10	-0.86384
42466788	chr15:42466788:C:T	1.40227e-09	-2.08401e-10	-1.10065	5.61713e-05	-2.08401e-10	-1.06654
42466853	chr15:42466853:G:A	6.89516e-10	-1.81051	-2.85769e-10	2.64234e-05	-1.8207	-2.85769e-10
42466890	chr15:42466890:T:C	1.19725e-09	-2.08401e-10	-1.25872	4.65144e-05	-2.08401e-10	-1.25519
42466980	chr15:42466980:A:C	1.90926e-09	-2.08401e-10	-0.792033	7.56681e-05	-2.08401e-10	-0.768591
42467111	chr15:42467111:G:A	1.39917e-09	-2.08401e-10	-1.10287	5.4888e-05	-2.08401e-10	-1.08965
42467599	chr15:42467599:C:CT	2.27493e-10	-1.86724	-1.05214	8.90934e-06	-1.86817	-1.03968
42467961	chr15:42467961:A:G	3.12481e-07	5.29348	-0.987683	0.000249853	1.36422	-0.938292
42468008	chr15:42468008:C:T	1.38165e-09	-2.08401e-10	-1.11547	5.29061e-05	-2.08401e-10	-1.12643
42468020	chr15:42468020:T:C	3.87989e-09	-2.08401e-10	-0.0829389	0.000162748	-2.08401e-10	-0.00274754
42468278	chr15:42468278:A:G	1.84301e-06	6.12177	-0.0413584	0.000959994	1.82492	-0.0529402
42468421	chr15:42468421:G:A	1.21534e-09	-1.24372	-2.85769e-10	4.00858e-05	-1.40393	-2.85769e-10
42468449	chr15:42468449:A:G	1.44073e-09	-2.08401e-10	-1.07359	5.50705e-05	-2.08401e-10	-1.08633
42469324	chr15:42469324:T:C	1.58353e-09	-2.08401e-10	-0.979088	6.11902e-05	-2.08401e-10	-0.98096
42469480	chr15:42469480:C:T	1.19876e-09	-2.08401e-10	-1.25746	4.66836e-05	-2.08401e-10	-1.25155
42469534	chr15:42469534:CA:C	2.61561e-09	-2.08401e-10	-0.477249	0.000100243	-2.08401e-10	-0.487354
42469802	chr15:42469802:C:T	2.1158e-09	-0.689315	-2.85769e-10	9.1972e-05	-0.573464	-2.85769e-10
42470790	chr15:42470790:G:A	1.21536e-09	-2.08401e-10	-1.24371	4.68625e-05	-2.08401e-10	-1.24773
42471019	chr15:42471019:G:A	1.95242e-10	-1.85283	-1.21943	7.46951e-06	-1.8694	-1.21472
42471175	chr15:42471175:C:T	1.4249e-09	-2.08401e-10	-1.08464	5.58678e-05	-2.08401e-10	-1.07196
42471208	chr15:42471208:C:T	4.79636e-09	-2.08401e-10	0.129111	0.000183372	-2.08401e-10	0.116568
42471452	chr15:42471452:G:A	2.12912e-09	-0.683037	-2.85769e-10	9.24036e-05	-0.568782	-2.85769e-10
42472103	chr15:42472103:A:C	1.60529e-09	-2.08401e-10	-0.965443	6.20383e-05	-2.08401e-10	-0.967197
42472321	chr15:42472321:G:C	4.73756e-09	-2.08401e-10	0.116776	0.000191667	-2.08401e-10	0.160812
42472716	chr15:42472716:G:A	1.39651e-09	-2.08401e-10	-1.10477	5.4785e-05	-2.08401e-10	-1.09153
42473105	chr15:42473105:G:A	1.58846e-09	-2.08401e-10	-0.975981	6.13841e-05	-2.08401e-10	-0.977797
42473426	chr15:42473426:G:A	1.69186e-09	0.335261	-1.24818	1.69083e-05	-1.02045	-1.24669
42473475	chr15:42473475:C:T	1.57812e-09	-2.08401e-10	-0.982514	6.09885e-05	-2.08401e-10	-0.984262
42473549	chr15:42473549:G:A	3.45292e-09	-2.08401e-10	-0.199527	0.000143287	-2.08401e-10	-0.130099
42473642	chr15:42473642:C:A	1.65089e-09	-2.08401e-10	-0.937433	6.978e-05	-2.08401e-10	-0.849601
42473941	chr15:42473941:C:T	2.96063e-09	-2.08401e-10	-0.353344	0.000122241	-2.08401e-10	-0.288957
42474089	chr15:42474089:T:C	2.94079e-09	-2.08401e-10	-0.360069	0.000121349	-2.08401e-10	-0.296279
42475259	chr15:42475259:C:G	1.6012e-09	-2.08401e-10	-0.967993	6.18801e-05	-2.08401e-10	-0.96975
42475313	chr15:42475313:G:A	5.08632e-09	-2.08401e-10	0.187809	0.000228262	-2.08401e-10	0.335547
42475382	chr15:42475382:C:T	2.2456e-09	0.594343	-1.22412	2.08649e-05	-0.828632	-1.22825
42475692	chr15:42475692:T:C	1.24319e-09	-1.22107	-2.85769e-10	5.57913e-05	-1.07333	-2.85769e-10
42475783	chr15:42475783:G:A	2.66372e-06	6.35085	0.0978815	0.00127573	1.97113	0.0851995
42475801	chr15:42475801:T:C	1.40883e-09	-2.08401e-10	-1.09598	5.4445e-05	-2.08401e-10	-1.09776
42475806	chr15:42475806:C:T	3.33569e-09	-2.08401e-10	-0.234067	0.000138281	-2.08401e-10	-0.16566
42476000	chr15:42476000:C:T	1.21482e-09	0.0146543	-1.2588	1.38226e-05	-1.21002	-1.25863
42476053	chr15:42476053:A:G	5.65852e-09	-2.08401e-10	0.294416	0.000255192	-2.08401e-10	0.447067
42476181	chr15:42476181:T:C	1.44569e-09	0.0992048	-1.16937	1.66697e-05	-1.13868	-1.14268
42476257	chr15:42476257:T:C	1.07563e-08	-2.08401e-10	0.936747	0.000516871	-2.08401e-10	1.15285
42476850	chr15:42476850:A:G	2.11008e-10	-1.80131	-1.19329	7.64716e-06	-1.8441	-1.21651
42477046	chr15:42477046:C:T	1.38952e-09	-2.08401e-10	-1.10979	5.44998e-05	-2.08401e-10	-1.09675
42477136	chr15:42477136:C:T	2.14663e-10	-1.76407	-1.21337	7.71852e-06	-1.81897	-1.23236
42477760	chr15:42477760:A:G	5.27168e-09	-2.08401e-10	0.223603	0.00023695	-2.08401e-10	0.372901
42477834	chr15:42477834:A:G	1.03459e-08	0.130831	0.767014	0.000172121	-1.14154	1.19479
42478164	chr15:42478164:T:C	2.05159e-06	6.38579	-0.198166	0.000977975	1.9996	-0.209061
42478192	chr15:42478192:C:T	1.52147e-09	-2.08401e-10	-1.01907	5.76241e-05	-2.08401e-10	-1.04101
42478232	chr15:42478232:T:G	1.84977e-09	-2.08401e-10	-0.823688	7.09276e-05	-2.08401e-10	-0.833289
42478655	chr15:42478655:G:A	4.2238e-09	0.488578	-0.48659	5.01255e-05	-0.916179	-0.264239
42478717	chr15:42478717:G:A	1.50095e-09	-2.08401e-10	-1.03265	6.18e-05	-2.08401e-10	-0.971045
42478872	chr15:42478872:C:T	4.26117e-09	-2.08401e-10	0.0107964	0.000156881	-2.08401e-10	-0.0394585
42479102	chr15:42479102:T:C	1.31403e-09	-2.08401e-10	-1.16564	5.10066e-05	-2.08401e-10	-1.16299
42479291	chr15:42479291:T:G	1.19756e-09	-2.08401e-10	-1.25846	4.64926e-05	-2.08401e-10	-1.25566
42479300	chr15:42479300:G:A	1.26042e-09	-2.08401e-10	-1.2073	4.84338e-05	-2.08401e-10	-1.21475
42479314	chr15:42479314:C:T	1.22495e-09	-2.08401e-10	-1.23584	4.77288e-05	-2.08401e-10	-1.22941
42479560	chr15:42479560:G:A	1.57913e-09	-2.08401e-10	-0.981872	5.96857e-05	-2.08401e-10	-1.00586
42479571	chr15:42479571:A:G	4.15691e-09	-2.08401e-10	-0.0139756	0.000205102	-2.08401e-10	0.228562
42479716	chr15:42479716:C:T	1.02102e-08	-2.08401e-10	0.884641	0.000424178	-2.08401e-10	0.955205
42479767	chr15:42479767:G:A	7.19418e-10	-1.76806	-2.85769e-10	3.06444e-05	-1.6725	-2.85769e-10
42480407	chr15:42480407:T:C	8.50464e-10	-1.60072	-2.85769e-10	3.08065e-05	-1.66722	-2.85769e-10
42480494	chr15:42480494:G:T	1.37042e-09	-2.08401e-10	-1.12363	5.64521e-05	-2.08401e-10	-1.06156
42480583	chr15:42480583:A:G	7.15873e-08	3.44399	-0.611823	0.000172139	0.707002	-0.65365
42480594	chr15:42480594:T:C	4.48911e-09	1.25606	-1.19315	0.000114479	0.835434	-1.18999
42480603	chr15:42480603:A:G	8.09791e-08	3.76792	-0.81248	7.86183e-05	0.0227747	-0.753119
42480660	chr15:42480660:T:C	2.52257e-10	-1.80044	-1.01561	1.1103e-05	-1.72886	-0.958866
42480922	chr15:42480922:T:C	2.25501e-10	-1.86338	-1.0648	9.44171e-06	-1.83679	-1.01302
42481067	chr15:42481067:T:C	1.91256e-09	-2.08401e-10	-0.790305	8.09281e-05	-2.08401e-10	-0.701387
42481139	chr15:42481139:A:G	1.27043e-09	-2.08401e-10	-1.19939	5.13082e-05	-2.08401e-10	-1.1571
42483101	chr15:42483101:A:G	6.25744e-09	-2.08401e-10	0.395024	0.00025837	-2.08401e-10	0.459446
42483452	chr15:42483452:C:T	3.30562e-07	3.74691	0.615135	0.00109596	0.912171	0.992269
42483462	chr15:42483462:G:A	2.61769e-10	-1.86505	-0.913985	1.1087e-05	-1.84093	-0.84825
42483697	chr15:42483697:A:C	1.44915e-09	-2.08401e-10	-1.06777	5.53928e-05	-2.08401e-10	-1.0805
42484201	chr15:42484201:G:A	2.10161e-09	0.546937	-1.24298	6.43963e-05	0.310032	-1.23992
42484276	chr15:42484276:G:A	1.33068e-09	-2.08401e-10	-1.15306	5.438e-05	-2.08401e-10	-1.09895
42484701	chr15:42484701:G:A	1.22487e-09	-2.08401e-10	-1.23591	4.71798e-05	-2.08401e-10	-1.24098
42484738	chr15:42484738:A:AAAAC	3.22334e-07	3.60625	0.730595	0.00112847	0.811584	1.12208
42485169	chr15:42485169:A:C	1.08037e-08	0.941143	-2.85769e-10	0.00032634	0.692993	-2.85769e-10
42485646	chr15:42485646:A:T	1.21922e-09	-2.08401e-10	-1.24054	4.6989e-05	-2.08401e-10	-1.24503
42485701	chr15:42485701:C:T	1.78896e-09	-2.08401e-10	-0.85711	6.98598e-05	-2.08401e-10	-0.848458
42486304	chr15:42486304:G:C	1.2771e-09	-1.19416	-2.85769e-10	4.14038e-05	-1.37158	-2.85769e-10
42486602	chr15:42486602:TTTAGTA:T	2.73938e-09	-2.08401e-10	-0.431015	0.000110958	-2.08401e-10	-0.3858
42486657	chr15:42486657:AC:A	4.85848e-09	-2.08401e-10	0.141979	0.000216	-2.08401e-10	0.280329
42487011	chr15:42487011:A:T	1.20584e-09	-2.08401e-10	-1.25157	4.65592e-05	-2.08401e-10	-1.25422
42487379	chr15:42487379:TAAG:T	1.06448e-08	-2.08401e-10	0.926324	0.000506432	-2.08401e-10	1.13244
42487964	chr15:42487964:G:A	6.93255e-10	-1.8051	-2.85769e-10	2.64464e-05	-1.81983	-2.85769e-10
42488102	chr15:42488102:G:A	6.91735e-10	-1.8073	-2.85769e-10	2.97025e-05	-1.70372	-2.85769e-10
42488147	chr15:42488147:T:C	1.19831e-09	-2.08401e-10	-1.25784	4.65474e-05	-2.08401e-10	-1.25448
42489155	chr15:42489155:C:A	2.94866e-09	-2.08401e-10	-0.357394	0.000110341	-2.08401e-10	-0.391369
42490391	chr15:42490391:T:C	1.84446e-09	-2.08401e-10	-0.826559	7.07857e-05	-2.08401e-10	-0.835291
42490509	chr15:42490509:C:T	1.19519e-09	-1.26045	-2.85769e-10	4.02028e-05	-1.40101	-2.85769e-10
42490698	chr15:42490698:G:C	1.93788e-09	-0.777154	-2.85769e-10	6.04173e-05	-0.993673	-2.85769e-10
42491060	chr15:42491060:C:T	2.96023e-09	-2.08401e-10	-0.353478	0.000129665	-2.08401e-10	-0.229996
42491708	chr15:42491708:C:A	1.20081e-09	-2.08401e-10	-1.25575	4.6411e-05	-2.08401e-10	-1.25741
42491847	chr15:42491847:T:G	1.28167e-09	-2.08401e-10	-1.19058	5.18705e-05	-2.08401e-10	-1.1462
42492595	chr15:42492595:T:C	1.85798e-09	-1.86069	1.04144	9.95002e-05	-1.79666	1.30187
42492834	chr15:42492834:C:T	1.32824e-09	-2.08401e-10	-1.15489	5.42504e-05	-2.08401e-10	-1.10134
42492939	chr15:42492939:G:A	5.58783e-06	7.86547	-0.675868	0.00138842	2.84312	-0.702147
42493356	chr15:42493356:A:C	1.19818e-09	-2.08401e-10	-1.25794	4.64606e-05	-2.08401e-10	-1.25634
42493434	chr15:42493434:C:G	3.54509e-09	-2.08401e-10	-0.173183	0.000132342	-2.08401e-10	-0.209562
42493805	chr15:42493805:G:A	1.25631e-09	-1.21056	-2.85769e-10	3.89877e-05	-1.4317	-2.85769e-10
42493962	chr15:42493962:T:C	1.17842e-07	3.72408	-0.393476	0.000339448	0.899325	-0.166954
42494152	chr15:42494152:T:C	1.41537e-09	-2.08401e-10	-1.09136	5.85513e-05	-2.08401e-10	-1.02505
42494252	chr15:42494252:G:A	2.56016e-09	-2.08401e-10	-0.498675	0.000111003	-2.08401e-10	-0.385388
42494833	chr15:42494833:C:T	8.6806e-10	-1.58024	-2.85769e-10	3.13044e-05	-1.65119	-2.85769e-10
42495261	chr15:42495261:G:A	2.62254e-10	-1.52142	-1.25577	9.15101e-06	-1.63628	-1.24481
42495909	chr15:42495909:A:G	5.71418e-06	7.43238	-0.220425	0.00151694	2.46085	-0.231349
42496578	chr15:42496578:G:A	1.26777e-09	-2.08401e-10	-1.20149	4.90654e-05	-2.08401e-10	-1.20179
42496656	chr15:42496656:G:T	2.14274e-09	-2.08401e-10	-0.67666	8.75768e-05	-2.08401e-10	-0.622432
42496774	chr15:42496774:A:C	1.2066e-09	-2.08401e-10	-1.25094	4.69256e-05	-2.08401e-10	-1.24638
42497327	chr15:42497327:A:G	1.49087e-09	-0.405731	-0.633655	2.49529e-05	-1.46911	-0.408848
42497568	chr15:42497568:C:T	7.67414e-06	7.55254	-0.0456779	0.00197835	2.55328	-0.0582118
42497971	chr15:42497971:C:T	1.24367e-09	-2.08401e-10	-1.22068	4.84255e-05	-2.08401e-10	-1.21492
42497997	chr15:42497997:G:A	1.87976e-10	-1.86236	-1.24783	7.17662e-06	-1.87009	-1.25403
42498331	chr15:42498331:G:A	6.73453e-08	3.35241	-0.581322	0.000189235	0.528496	-0.380457
42498462	chr15:42498462:G:C	1.39129e-09	-2.08401e-10	-1.10851	5.73734e-05	-2.08401e-10	-1.04537
42498649	chr15:42498649:T:G	2.26748e-09	-2.08401e-10	-0.620079	9.12599e-05	-2.08401e-10	-0.581237
42498784	chr15:42498784:A:T	1.38209e-09	-2.08401e-10	-1.11515	5.69148e-05	-2.08401e-10	-1.05339
42498958	chr15:42498958:T:A	1.36441e-09	-2.08401e-10	-1.12803	5.60432e-05	-2.08401e-10	-1.06883
42499197	chr15:42499197:T:C	9.76129e-09	-2.08401e-10	0.839678	0.000467468	-2.08401e-10	1.05238
42499218	chr15:42499218:G:A	6.42797e-09	-2.08401e-10	0.421913	0.000297961	-2.08401e-10	0.602016
42499478	chr15:42499478:A:C	4.19218e-10	-1.19566	-1.11245	2.16359e-05	-0.94509	-1.07551
42500113	chr15:42500113:G:C	1.35266e-09	-2.08401e-10	-1.13668	5.54655e-05	-2.08401e-10	-1.07919
42500155	chr15:42500155:T:C	4.32906e-06	7.07439	-0.140034	0.0012707	2.20465	-0.152278
42500351	chr15:42500351:C:CA	1.45984e-09	-2.08401e-10	-1.06042	5.57911e-05	-2.08401e-10	-1.07333
42501173	chr15:42501173:A:C	1.40258e-09	-0.506111	-0.594325	2.47944e-05	-1.5213	-0.363029
42501445	chr15:42501445:G:A	1.90582e-10	-1.8511	-1.24532	7.19407e-06	-1.86938	-1.25231
42501588	chr15:42501588:T:C	1.28976e-09	-1.18429	-2.85769e-10	5.86023e-05	-1.02417	-2.85769e-10
42502096	chr15:42502096:T:C	1.36606e-09	-2.08401e-10	-1.12682	5.61221e-05	-2.08401e-10	-1.06742
42502304	chr15:42502304:A:G	1.38141e-09	-2.08401e-10	-1.11564	5.68815e-05	-2.08401e-10	-1.05398
42502482	chr15:42502482:C:T	1.37941e-09	-2.08401e-10	-1.11709	5.67833e-05	-2.08401e-10	-1.05571
42503057	chr15:42503057:G:C	1.94319e-09	-2.08401e-10	-0.774416	7.34018e-05	-2.08401e-10	-0.799
42503208	chr15:42503208:G:A	1.90731e-10	-1.83674	-1.2589	7.19506e-06	-1.86434	-1.25721
42503288	chr15:42503288:G:A	1.89394e-10	-1.85452	-1.24815	7.17555e-06	-1.87003	-1.25423
42503515	chr15:42503515:A:G	3.11325e-09	-2.08401e-10	-0.30308	0.000116597	-2.08401e-10	-0.336225
42503561	chr15:42503561:G:C	1.4299e-09	-2.08401e-10	-1.08114	5.55718e-05	-2.08401e-10	-1.07727
42503570	chr15:42503570:G:A	9.74483e-10	-1.46459	-2.85769e-10	3.14065e-05	-1.64793	-2.85769e-10
42503718	chr15:42503718:G:C	5.84216e-06	7.4247	-0.190587	0.00155345	2.4549	-0.20161
42504244	chr15:42504244:G:A	6.81921e-08	3.33857	-0.554989	0.000192613	0.51634	-0.350604
42505074	chr15:42505074:C:T	1.86155e-10	-1.86891	-1.25102	7.35195e-06	-1.84527	-1.25472
42505265	chr15:42505265:G:A	1.86568e-10	-1.86581	-1.25189	7.42362e-06	-1.83496	-1.25532
42505687	chr15:42505687:C:T	1.41414e-09	-2.08401e-10	-1.09222	5.84858e-05	-2.08401e-10	-1.02616
42506065	chr15:42506065:C:T	2.42927e-09	-2.08401e-10	-0.551155	0.000104007	-2.08401e-10	-0.450487
42506481	chr15:42506481:T:C	1.20848e-09	-2.08401e-10	-1.24938	4.69047e-05	-2.08401e-10	-1.24683
42506725	chr15:42506725:C:T	1.94263e-10	-1.8184	-1.25889	7.26528e-06	-1.85529	-1.25655
42507690	chr15:42507690:G:C	2.8341e-09	-2.08401e-10	-0.397021	0.000106271	-2.08401e-10	-0.428953
42508354	chr15:42508354:G:A	2.84676e-09	-2.08401e-10	-0.392565	0.000106738	-2.08401e-10	-0.42457
42508569	chr15:42508569:C:T	8.93645e-06	8.74829	-1.08914	0.00145077	3.3021	-1.1172
42509409	chr15:42509409:A:T	5.9862e-09	-2.08401e-10	0.350711	0.00027841	-2.08401e-10	0.534147
42509673	chr15:42509673:C:T	1.22493e-09	-2.08401e-10	-1.23587	4.77734e-05	-2.08401e-10	-1.22848
42509753	chr15:42509753:C:T	3.86553e-09	-2.08401e-10	-0.0866471	0.00015886	-2.08401e-10	-0.0269263
42510732	chr15:42510732:C:T	2.48508e-09	-2.08401e-10	-0.528442	0.000100402	-2.08401e-10	-0.485765
42510792	chr15:42510792:C:A	1.3827e-09	-2.08401e-10	-1.11471	5.69449e-05	-2.08401e-10	-1.05286
42511979	chr15:42511979:G:A	1.64137e-09	-2.08401e-10	-0.943217	6.3074e-05	-2.08401e-10	-0.95064
42512163	chr15:42512163:T:C	1.25346e-09	-2.08401e-10	-1.21284	4.90209e-05	-2.08401e-10	-1.2027
42512327	chr15:42512327:C:CTCTTAAGGAGCGCCTGAAAAT	1.3794e-09	-2.08401e-10	-1.1171	5.68079e-05	-2.08401e-10	-1.05527
42512339	chr15:42512339:G:A	1.81372e-08	1.45922	-2.85769e-10	0.000541823	1.19999	-2.85769e-10
42512589	chr15:42512589:G:A	3.07924e-09	-2.08401e-10	-0.314063	0.000115316	-2.08401e-10	-0.347269
42512609	chr15:42512609:C:A	1.37372e-09	-2.08401e-10	-1.12122	5.65028e-05	-2.08401e-10	-1.06066
42512802	chr15:42512802:G:A	1.33332e-09	-0.558772	-0.592299	2.41986e-05	-1.5479	-0.360757
42513844	chr15:42513844:G:A	1.87339e-09	-2.08401e-10	-0.810999	7.91106e-05	-2.08401e-10	-0.724101
42513958	chr15:42513958:T:C	1.41021e-09	-2.08401e-10	-1.09501	5.82942e-05	-2.08401e-10	-1.02945
42514125	chr15:42514125:T:C	5.0935e-09	0.189219	-2.85769e-10	0.000219242	0.295228	-2.85769e-10
42514133	chr15:42514133:TG:T	2.09708e-10	-1.75782	-1.24296	7.59182e-06	-1.81783	-1.25005
42514495	chr15:42514495:A:G	1.21416e-09	-2.08401e-10	-1.24469	4.72847e-05	-2.08401e-10	-1.23876
42514511	chr15:42514511:G:A	1.38996e-09	-2.08401e-10	-1.10947	5.45242e-05	-2.08401e-10	-1.0963
42514645	chr15:42514645:T:C	2.02739e-09	-2.08401e-10	-0.731999	8.57226e-05	-2.08401e-10	-0.643832
42515799	chr15:42515799:G:C	1.4379e-09	-2.08401e-10	-1.07556	5.96423e-05	-2.08401e-10	-1.00658
42516458	chr15:42516458:G:A	1.21514e-09	-2.08401e-10	-1.24389	4.73296e-05	-2.08401e-10	-1.23781
42516520	chr15:42516520:G:A	2.43043e-09	-0.553911	0.00323396	4.91299e-05	-1.54411	0.343634
42516575	chr15:42516575:C:T	1.82851e-09	-2.08401e-10	-0.835245	7.16695e-05	-2.08401e-10	-0.822882
42516929	chr15:42516929:G:A	1.30296e-09	-2.08401e-10	-1.17411	5.11639e-05	-2.08401e-10	-1.15991
42517159	chr15:42517159:A:G	1.44455e-09	-2.08401e-10	-1.07095	5.99682e-05	-2.08401e-10	-1.00113
42517304	chr15:42517304:T:C	3.28072e-09	-2.08401e-10	-0.250684	0.000122767	-2.08401e-10	-0.284657
42517372	chr15:42517372:C:T	1.25017e-09	-2.08401e-10	-1.21546	4.89089e-05	-2.08401e-10	-1.20499
42517487	chr15:42517487:G:A	3.98283e-09	-2.08401e-10	-0.0567533	0.000178054	-2.08401e-10	0.0871386
42518743	chr15:42518743:C:CTGAAAG	1.95626e-06	7.15286	-1.01281	0.000640455	2.30596	-0.938732
42518759	chr15:42518759:A:G	3.32487e-09	-2.08401e-10	-0.237317	0.000124389	-2.08401e-10	-0.271534
42519433	chr15:42519433:A:G	1.35924e-09	-2.08401e-10	-1.13182	5.57848e-05	-2.08401e-10	-1.07345
42520300	chr15:42520300:C:T	2.27663e-09	-2.08401e-10	-0.616049	9.7828e-05	-2.08401e-10	-0.511738
42520524	chr15:42520524:T:G	6.25108e-06	7.58396	-0.282194	0.00158167	2.56437	-0.293086
42520595	chr15:42520595:C:T	1.26134e-09	-0.548802	-0.657771	2.27409e-05	-1.5338	-0.436978
42520621	chr15:42520621:G:A	1.2207e-09	-2.08401e-10	-1.23933	4.70845e-05	-2.08401e-10	-1.243
42521063	chr15:42521063:G:T	1.20366e-09	-2.08401e-10	-1.25338	4.70473e-05	-2.08401e-10	-1.24379
42521107	chr15:42521107:G:A	1.43096e-09	-2.08401e-10	-1.0804	5.89202e-05	-2.08401e-10	-1.01876
42521114	chr15:42521114:T:G	2.30541e-10	-1.73121	-1.17486	8.57457e-06	-1.80495	-1.14119
42521271	chr15:42521271:T:C	3.29352e-09	-2.08401e-10	-0.246788	0.00012324	-2.08401e-10	-0.280814
42521873	chr15:42521873:CCTTTGA:C	1.2144e-09	-2.08401e-10	-1.2445	4.71614e-05	-2.08401e-10	-1.24137
42522263	chr15:42522263:C:G	1.47708e-09	-2.08401e-10	-1.04868	6.15403e-05	-2.08401e-10	-0.975256
42523088	chr15:42523088:C:T	1.26311e-09	-2.08401e-10	-1.20517	4.94478e-05	-2.08401e-10	-1.19403
42524357	chr15:42524357:C:G	4.611e-09	-2.08401e-10	0.0896978	0.000190294	-2.08401e-10	0.153621
42524403	chr15:42524403:C:T	1.46471e-09	-2.08401e-10	-1.05709	6.09446e-05	-2.08401e-10	-0.984982
42524533	chr15:42524533:C:A	1.28821e-09	-2.08401e-10	-1.18549	5.03903e-05	-2.08401e-10	-1.17515
42525164	chr15:42525164:G:A	1.21812e-09	-2.08401e-10	-1.24144	4.74854e-05	-2.08401e-10	-1.23453
42525185	chr15:42525185:G:A	2.48e-09	-2.08401e-10	-0.530488	9.36658e-05	-2.08401e-10	-0.555216
42525205	chr15:42525205:A:T	1.407e-06	7.05944	-1.24898	0.00028212	1.78855	-1.24117
42525698	chr15:42525698:G:A	1.97774e-10	-1.85845	-1.20093	7.44821e-06	-1.87038	-1.21659
42525828	chr15:42525828:T:C	1.93932e-09	0.475469	-1.25188	5.97456e-05	0.244923	-1.24978
42526393	chr15:42526393:G:T	1.89227e-10	-1.8701	-1.23345	7.34957e-06	-1.85971	-1.2406
42526683	chr15:42526683:G:A	2.47524e-10	-1.80375	-1.03124	9.85605e-06	-1.84753	-0.959336
42527553	chr15:42527553:T:C	1.22271e-09	-2.08401e-10	-1.23768	4.76741e-05	-2.08401e-10	-1.23056
42527755	chr15:42527755:G:C	1.30524e-09	-2.08401e-10	-1.17236	5.12533e-05	-2.08401e-10	-1.15817
42528253	chr15:42528253:C:T	1.27431e-09	-0.50163	-0.694714	2.20975e-05	-1.51918	-0.480306
42528391	chr15:42528391:G:A	3.88345e-08	3.08415	-0.863589	0.000113662	0.361064	-0.722785
42529007	chr15:42529007:G:T	1.20812e-09	-2.08401e-10	-1.24968	4.6879e-05	-2.08401e-10	-1.24738
42529069	chr15:42529069:A:C	1.41007e-09	-2.08401e-10	-1.09511	5.82908e-05	-2.08401e-10	-1.0295
42529589	chr15:42529589:T:C	2.49884e-09	-2.08401e-10	-0.522918	9.39229e-05	-2.08401e-10	-0.552474
42529857	chr15:42529857:C:T	1.21224e-09	-2.08401e-10	-1.24628	4.7211e-05	-2.08401e-10	-1.24032
42530021	chr15:42530021:G:C	1.44346e-09	-2.08401e-10	-1.07171	5.99106e-05	-2.08401e-10	-1.0021
42530419	chr15:42530419:T:G	1.37496e-09	-2.08401e-10	-1.12032	5.62698e-05	-2.08401e-10	-1.06479
42530500	chr15:42530500:C:T	1.4197e-09	-2.08401e-10	-1.0883	5.87606e-05	-2.08401e-10	-1.02148
42530622	chr15:42530622:T:A	1.38308e-09	-2.08401e-10	-1.11443	5.69747e-05	-2.08401e-10	-1.05234
42530738	chr15:42530738:A:G	9.50613e-09	-2.08401e-10	0.81319	0.000431331	-2.08401e-10	0.971927
42530769	chr15:42530769:A:G	2.7043e-09	-2.08401e-10	-0.443904	0.000109738	-2.08401e-10	-0.396852
42531173	chr15:42531173:G:A	1.3076e-09	-2.08401e-10	-1.17056	5.09728e-05	-2.08401e-10	-1.16366
42531596	chr15:42531596:AAGAAGGGCCAG:A	1.4465e-09	-2.08401e-10	-1.0696	5.53092e-05	-2.08401e-10	-1.08201
42532278	chr15:42532278:A:G	2.63984e-10	-1.78034	-0.990276	1.04888e-05	-1.832	-0.912641
42532380	chr15:42532380:T:C	8.69873e-08	3.34252	-0.315504	0.000261585	0.527685	-0.0558735
42532383	chr15:42532383:CTG:C	1.19725e-09	-2.08401e-10	-1.25872	4.6399e-05	-2.08401e-10	-1.25767
42532384	chr15:42532384:T:C	9.14122e-08	2.81748	0.259156	0.000335096	0.158744	0.560723
42532386	chr15:42532386:A:C	1.19702e-09	-2.08401e-10	-1.25891	4.64567e-05	-2.08401e-10	-1.25643
42532399	chr15:42532399:T:C	2.96226e-09	-2.08401e-10	-0.352793	0.000129766	-2.08401e-10	-0.229219
42532932	chr15:42532932:T:C	1.223e-09	-2.08401e-10	-1.23744	4.71921e-05	-2.08401e-10	-1.24072
42533503	chr15:42533503:T:TAAG	1.46104e-09	-2.08401e-10	-1.0596	6.03385e-05	-2.08401e-10	-0.994978
42533551	chr15:42533551:A:G	2.50652e-09	-2.08401e-10	-0.519853	9.42038e-05	-2.08401e-10	-0.549487
42533706	chr15:42533706:T:G	1.34505e-09	-2.08401e-10	-1.14232	5.22256e-05	-2.08401e-10	-1.13938
42534028	chr15:42534028:C:T	1.4091e-09	-2.08401e-10	-1.09579	5.82448e-05	-2.08401e-10	-1.03029
42534058	chr15:42534058:G:C	1.27325e-09	-2.08401e-10	-1.19717	4.97637e-05	-2.08401e-10	-1.18766
42534110	chr15:42534110:A:G	1.44339e-09	-2.08401e-10	-1.07175	5.99088e-05	-2.08401e-10	-1.00213
42534310	chr15:42534310:T:C	2.50784e-09	-2.08401e-10	-0.519326	9.42526e-05	-2.08401e-10	-0.548969
42534381	chr15:42534381:T:A	1.20925e-09	-2.08401e-10	-1.24875	4.69291e-05	-2.08401e-10	-1.24631
42534625	chr15:42534625:C:A	8.44286e-08	3.3279	-0.330745	0.000253988	0.5157	-0.0733596
42535481	chr15:42535481:T:G	1.9279e-10	-1.86963	-1.21527	7.37533e-06	-1.86274	-1.23407
42535703	chr15:42535703:C:T	1.28405e-09	-2.08401e-10	-1.18873	4.93336e-05	-2.08401e-10	-1.19634
42536157	chr15:42536157:CCATAA:C	3.51272e-06	7.01566	-0.290264	0.00119432	2.15632	-0.16594
42536290	chr15:42536290:A:G	1.2139e-09	-2.08401e-10	-1.24491	4.72714e-05	-2.08401e-10	-1.23904
42536549	chr15:42536549:G:A	1.39725e-09	-2.08401e-10	-1.10424	5.7658e-05	-2.08401e-10	-1.04042
42538109	chr15:42538109:C:T	6.52622e-10	-1.8655	-2.85769e-10	2.56918e-05	-1.84878	-2.85769e-10
42538460	chr15:42538460:G:A	1.52718e-09	-2.08401e-10	-1.01533	5.93376e-05	-2.08401e-10	-1.01171
42538640	chr15:42538640:T:C	2.25746e-09	-2.08401e-10	-0.624505	8.5028e-05	-2.08401e-10	-0.651968
42539178	chr15:42539178:G:A	1.5176e-09	-2.08401e-10	-1.02162	6.0139e-05	-2.08401e-10	-0.99829
42539204	chr15:42539204:C:T	1.44533e-09	-2.08401e-10	-1.07041	5.71583e-05	-2.08401e-10	-1.04912
42539969	chr15:42539969:G:T	1.3614e-09	-2.08401e-10	-1.13023	5.58434e-05	-2.08401e-10	-1.0724
42540093	chr15:42540093:G:C	1.3541e-09	-2.08401e-10	-1.13561	5.54829e-05	-2.08401e-10	-1.07887
42540336	chr15:42540336:C:T	1.76307e-09	-0.802041	-0.0696514	4.03975e-05	-1.6544	0.258218
42541277	chr15:42541277:G:C	1.84825e-09	-0.810025	-0.0144823	4.28291e-05	-1.65844	0.320709
42541909	chr15:42541909:A:G	1.23305e-09	-2.08401e-10	-1.22926	4.79021e-05	-2.08401e-10	-1.22579
42541921	chr15:42541921:G:A	1.45986e-09	-2.08401e-10	-1.06041	5.77248e-05	-2.08401e-10	-1.03926
42541987	chr15:42541987:T:C	1.27899e-09	-2.08401e-10	-1.19268	5.00039e-05	-2.08401e-10	-1.18285
42542447	chr15:42542447:T:C	1.75052e-09	-0.878836	-2.85769e-10	5.24219e-05	-1.13562	-2.85769e-10
42542764	chr15:42542764:C:T	1.8557e-10	-1.86994	-1.25313	7.42208e-06	-1.83207	-1.25842
42542898	chr15:42542898:C:T	1.36771e-09	-2.08401e-10	-1.12561	5.61479e-05	-2.08401e-10	-1.06696
42543109	chr15:42543109:T:C	1.2078e-09	-2.08401e-10	-1.24995	4.69699e-05	-2.08401e-10	-1.24544
42543401	chr15:42543401:T:C	5.06115e-06	7.35553	-0.264931	0.00138377	2.40832	-0.270699
42543545	chr15:42543545:A:C	1.46242e-09	-2.08401e-10	-1.05865	5.78492e-05	-2.08401e-10	-1.03711
42543858	chr15:42543858:A:G	1.91253e-10	-1.85046	-1.24245	7.22161e-06	-1.87006	-1.24781
42543876	chr15:42543876:C:T	1.35926e-09	-2.08401e-10	-1.13181	5.57361e-05	-2.08401e-10	-1.07432
42544360	chr15:42544360:TCAGACCAGC:T	2.0953e-10	-1.78771	-1.21392	7.59486e-06	-1.8405	-1.22697
42544521	chr15:42544521:T:A	2.05162e-10	-1.84976	-1.17294	7.6736e-06	-1.87014	-1.18702
42545299	chr15:42545299:A:G	6.82145e-06	7.58953	-0.200453	0.00172859	2.56693	-0.206823
42545300	chr15:42545300:T:A	2.15975e-10	-1.82324	-1.1481	7.8302e-06	-1.86013	-1.17683
42545416	chr15:42545416:C:T	1.37562e-09	-2.08401e-10	-1.11984	5.65349e-05	-2.08401e-10	-1.06009
42545849	chr15:42545849:A:G	1.36792e-09	-2.08401e-10	-1.12546	5.6156e-05	-2.08401e-10	-1.06681
42546282	chr15:42546282:G:A	1.38728e-09	-2.08401e-10	-1.1114	5.71072e-05	-2.08401e-10	-1.05002
42546343	chr15:42546343:A:G	1.37089e-09	-2.08401e-10	-1.12329	5.63081e-05	-2.08401e-10	-1.06411
42546433	chr15:42546433:G:A	2.24506e-09	-2.08401e-10	-0.630013	9.64068e-05	-2.08401e-10	-0.526372
42546989	chr15:42546989:T:C	1.22226e-09	-2.08401e-10	-1.23804	4.7651e-05	-2.08401e-10	-1.23105
42547682	chr15:42547682:A:G	7.26821e-10	-1.75782	-2.85769e-10	2.82562e-05	-1.75363	-2.85769e-10
42547726	chr15:42547726:C:G	1.35805e-09	-2.08401e-10	-1.1327	5.56752e-05	-2.08401e-10	-1.07541
42548124	chr15:42548124:G:A	2.1039e-08	-2.08401e-10	1.60763	0.00103903	-2.08401e-10	1.85109
42548488	chr15:42548488:A:T	6.99309e-10	-1.79641	-2.85769e-10	2.571e-05	-1.84807	-2.85769e-10
42548697	chr15:42548697:C:T	2.46391e-09	-2.08401e-10	-0.536998	9.26575e-05	-2.08401e-10	-0.566038
42549484	chr15:42549484:A:G	1.24151e-09	-2.08401e-10	-1.22242	4.84699e-05	-2.08401e-10	-1.214
42549509	chr15:42549509:T:C	2.05564e-08	2.81737	-1.23294	5.88173e-05	0.182112	-1.20262
42549863	chr15:42549863:A:G	1.36657e-09	-2.08401e-10	-1.12644	5.60875e-05	-2.08401e-10	-1.06803
42550667	chr15:42550667:C:T	1.33781e-09	-2.08401e-10	-1.14771	5.46688e-05	-2.08401e-10	-1.09365
42550909	chr15:42550909:T:C	1.21594e-09	-2.08401e-10	-1.24323	4.71921e-05	-2.08401e-10	-1.24072
42551427	chr15:42551427:G:A	1.23037e-09	-2.08401e-10	-1.23143	4.80184e-05	-2.08401e-10	-1.22336
42551772	chr15:42551772:T:G	4.67545e-06	7.10637	-0.095038	0.0013749	2.23395	-0.102758
42552012	chr15:42552012:T:C	1.34628e-09	-2.08401e-10	-1.1414	5.51003e-05	-2.08401e-10	-1.08579
42552163	chr15:42552163:C:T	2.03372e-10	-1.80996	-1.22151	7.46745e-06	-1.8541	-1.23029
42552590	chr15:42552590:A:G	1.41019e-08	1.76892	-0.561364	7.05675e-05	-0.459177	-0.379202
42553491	chr15:42553491:A:T	1.29957e-09	-2.08401e-10	-1.17671	4.98418e-05	-2.08401e-10	-1.18609
42553571	chr15:42553571:T:A	2.32082e-09	-2.08401e-10	-0.596826	0.000100093	-2.08401e-10	-0.488845
42553598	chr15:42553598:C:T	1.23102e-09	-2.08401e-10	-1.2309	4.8015e-05	-2.08401e-10	-1.22344
42553741	chr15:42553741:G:A	1.35784e-09	-2.08401e-10	-1.13285	5.56573e-05	-2.08401e-10	-1.07573
42553857	chr15:42553857:CAA:C	2.64971e-10	-1.61269	-1.1542	9.00196e-06	-1.71538	-1.18212
42554081	chr15:42554081:C:A	1.19974e-09	-2.08401e-10	-1.25664	4.65135e-05	-2.08401e-10	-1.2552
42554083	chr15:42554083:A:G	6.53132e-10	-1.86472	-2.85769e-10	2.51426e-05	-1.87038	-2.85769e-10
42554500	chr15:42554500:T:TC	1.34736e-09	-2.08401e-10	-1.1406	5.51396e-05	-2.08401e-10	-1.08508
42554835	chr15:42554835:C:T	2.12651e-10	-1.75976	-1.22709	7.63664e-06	-1.82725	-1.23474
42555048	chr15:42555048:G:C	2.87752e-09	-2.08401e-10	-0.381818	0.000125834	-2.08401e-10	-0.259984
42555188	chr15:42555188:A:G	6.49779e-10	-1.86987	-2.85769e-10	2.5223e-05	-1.86719	-2.85769e-10
42555278	chr15:42555278:G:A	3.33085e-06	7.10156	-0.429326	0.000993754	2.24242	-0.435883
42555302	chr15:42555302:T:A	9.28367e-10	-1.51307	-2.85769e-10	3.87924e-05	-1.43672	-2.85769e-10
42556053	chr15:42556053:TCTC:T	1.23536e-09	-2.08401e-10	-1.22738	4.82394e-05	-2.08401e-10	-1.21877
42556100	chr15:42556100:C:T	1.82684e-09	-0.83616	-2.85769e-10	5.68572e-05	-1.05441	-2.85769e-10
42556253	chr15:42556253:C:T	6.5172e-10	-1.86689	-2.85769e-10	2.51426e-05	-1.87039	-2.85769e-10
42556503	chr15:42556503:G:C	2.7995e-06	6.55655	-0.0581056	0.000989993	1.86969	-0.0669444
42556746	chr15:42556746:T:G	1.40761e-09	-2.08401e-10	-1.09685	5.38761e-05	-2.08401e-10	-1.10826
42557087	chr15:42557087:G:T	2.44772e-10	-1.67873	-1.16745	8.46675e-06	-1.7657	-1.1931
42557092	chr15:42557092:A:G	2.53633e-10	-1.6469	-1.16371	8.6918e-06	-1.74267	-1.1899
42557728	chr15:42557728:G:C	1.34911e-09	-2.08401e-10	-1.1393	5.28543e-05	-2.08401e-10	-1.12741
42557825	chr15:42557825:C:T	1.3456e-09	-2.08401e-10	-1.14191	5.50508e-05	-2.08401e-10	-1.08669
42557844	chr15:42557844:G:A	1.758e-09	-2.08401e-10	-0.87457	6.54703e-05	-2.08401e-10	-0.913351
42558182	chr15:42558182:A:G	1.9487e-08	2.50567	-0.974672	6.89807e-05	-0.000767864	-0.860354
42558214	chr15:42558214:C:T	1.39298e-09	-2.08401e-10	-1.1073	5.4626e-05	-2.08401e-10	-1.09444
42558330	chr15:42558330:T:G	5.54673e-06	7.24734	-0.0651236	0.00156696	2.33009	-0.068144
42558504	chr15:42558504:C:T	1.31158e-09	-2.08401e-10	-1.16751	5.33472e-05	-2.08401e-10	-1.11813
42558544	chr15:42558544:G:T	1.73578e-08	1.41529	-2.85769e-10	0.000577009	1.26291	-2.85769e-10
42558792	chr15:42558792:T:C	2.29356e-09	-2.08401e-10	-0.608643	9.86777e-05	-2.08401e-10	-0.503089
42558879	chr15:42558879:G:A	1.19753e-09	-2.08401e-10	-1.25849	4.64781e-05	-2.08401e-10	-1.25597
42558947	chr15:42558947:G:A	2.50006e-10	-1.64057	-1.18445	8.6512e-06	-1.73593	-1.20132
42559174	chr15:42559174:A:G	1.3887e-09	-2.08401e-10	-1.11038	5.44547e-05	-2.08401e-10	-1.09758
42559199	chr15:42559199:A:G	2.44366e-06	6.59288	-0.230373	0.000856396	1.89461	-0.236829
42559402	chr15:42559402:T:C	2.88339e-09	-2.08401e-10	-0.37978	0.000126106	-2.08401e-10	-0.257823
42559639	chr15:42559639:G:T	2.43863e-10	-1.67771	-1.17219	8.50187e-06	-1.76416	-1.19051
42560135	chr15:42560135:A:T	1.36814e-09	-2.08401e-10	-1.12529	5.35598e-05	-2.08401e-10	-1.11415
42561732	chr15:42561732:C:G	7.07927e-10	-1.78416	-2.85769e-10	3.09761e-05	-1.66173	-2.85769e-10
42562537	chr15:42562537:A:G	1.45592e-09	-2.08401e-10	-1.06311	5.75685e-05	-2.08401e-10	-1.04197
42562782	chr15:42562782:T:C	1.31415e-09	-2.08401e-10	-1.16556	5.10816e-05	-2.08401e-10	-1.16152
42562929	chr15:42562929:A:G	1.36159e-09	-2.08401e-10	-1.13009	5.29737e-05	-2.08401e-10	-1.12515
42563183	chr15:42563183:A:G	1.35602e-09	-2.08401e-10	-1.13419	5.55694e-05	-2.08401e-10	-1.07731
42564151	chr15:42564151:A:G	4.20171e-06	7.07981	-0.175315	0.00125402	2.22215	-0.182991
42564443	chr15:42564443:T:C	1.84949e-09	-2.08401e-10	-0.823835	7.79947e-05	-2.08401e-10	-0.738307
42564478	chr15:42564478:G:A	1.33225e-09	-2.08401e-10	-1.15188	5.43929e-05	-2.08401e-10	-1.09871
42564674	chr15:42564674:A:G	1.45029e-09	-2.08401e-10	-1.06698	5.73384e-05	-2.08401e-10	-1.04598
42564740	chr15:42564740:C:T	1.32541e-09	-2.08401e-10	-1.15703	5.08419e-05	-2.08401e-10	-1.16623
42564851	chr15:42564851:C:G	1.22715e-09	-1.23405	-2.85769e-10	4.10697e-05	-1.37968	-2.85769e-10
42564880	chr15:42564880:G:T	1.23064e-09	-1.23121	-2.85769e-10	4.11735e-05	-1.37715	-2.85769e-10
42565043	chr15:42565043:G:A	4.70791e-06	7.16929	-0.151037	0.0013656	2.28294	-0.158547
42565176	chr15:42565176:T:C	2.27512e-09	-2.08401e-10	-0.616712	9.78207e-05	-2.08401e-10	-0.511812
42565610	chr15:42565610:T:G	3.00148e-08	-2.08401e-10	1.96294	0.001505	-2.08401e-10	2.2216
42565857	chr15:42565857:G:T	1.75646e-09	-2.08401e-10	-0.875448	6.65682e-05	-2.08401e-10	-0.89672
42566152	chr15:42566152:A:G	1.3231e-09	-2.08401e-10	-1.15877	5.39344e-05	-2.08401e-10	-1.10718
42566266	chr15:42566266:A:G	1.20636e-09	-2.08401e-10	-1.25114	4.69184e-05	-2.08401e-10	-1.24654
42566429	chr15:42566429:A:G	1.33084e-09	-2.08401e-10	-1.15294	5.4321e-05	-2.08401e-10	-1.10004
42566431	chr15:42566431:T:G	1.3426e-09	-2.08401e-10	-1.14414	5.49061e-05	-2.08401e-10	-1.08932
42566693	chr15:42566693:C:T	1.35353e-09	-2.08401e-10	-1.13603	5.54437e-05	-2.08401e-10	-1.07958
42567171	chr15:42567171:G:A	1.50444e-09	-2.08401e-10	-1.03032	5.91675e-05	-2.08401e-10	-1.01458
42567466	chr15:42567466:G:A	1.21557e-09	-2.08401e-10	-1.24353	4.7222e-05	-2.08401e-10	-1.24009
42567563	chr15:42567563:G:T	2.28396e-09	-2.08401e-10	-0.612835	9.82274e-05	-2.08401e-10	-0.507663
42567735	chr15:42567735:T:C	2.48449e-10	-1.63822	-1.19304	8.59559e-06	-1.73439	-1.20931
42567932	chr15:42567932:C:T	1.33862e-09	-2.08401e-10	-1.14711	5.47097e-05	-2.08401e-10	-1.09291
42568101	chr15:42568101:C:T	1.62369e-09	-0.954044	-2.85769e-10	5.6553e-05	-1.05977	-2.85769e-10
42568353	chr15:42568353:A:T	7.79146e-10	-1.6883	-2.85769e-10	3.11456e-05	-1.65628	-2.85769e-10
42568393	chr15:42568393:G:T	2.48596e-10	-1.66111	-1.16956	8.56299e-06	-1.75262	-1.19488
42568402	chr15:42568402:C:G	2.14967e-09	-2.08401e-10	-0.673434	8.10945e-05	-2.08401e-10	-0.699333
42568561	chr15:42568561:TAAC:T	1.45433e-09	-2.08401e-10	-1.0642	5.75156e-05	-2.08401e-10	-1.04289
42568831	chr15:42568831:G:T	1.52149e-09	-2.08401e-10	-1.01906	6.01334e-05	-2.08401e-10	-0.998383
42569164	chr15:42569164:C:T	4.43578e-06	7.10269	-0.143977	0.00131685	2.23976	-0.151711
42569369	chr15:42569369:A:G	2.10576e-08	2.73596	-1.12745	6.60376e-05	0.187544	-1.09227
42569491	chr15:42569491:G:A	1.34675e-09	-2.08401e-10	-1.14105	5.51081e-05	-2.08401e-10	-1.08565
42569826	chr15:42569826:A:G	5.00733e-06	7.22347	-0.143558	0.00142869	2.3209	-0.151328
42570909	chr15:42570909:G:A	1.33701e-09	-2.08401e-10	-1.14831	5.46255e-05	-2.08401e-10	-1.09445
42571231	chr15:42571231:C:T	2.10936e-09	-2.08401e-10	-0.692363	7.96033e-05	-2.08401e-10	-0.717892
42571548	chr15:42571548:C:T	1.92312e-09	-2.08401e-10	-0.784796	7.27312e-05	-2.08401e-10	-0.808178
42571585	chr15:42571585:T:C	1.37431e-09	-2.08401e-10	-1.1208	5.64684e-05	-2.08401e-10	-1.06127
42572223	chr15:42572223:C:T	1.62292e-09	-2.08401e-10	-0.954521	6.16008e-05	-2.08401e-10	-0.974273
42572455	chr15:42572455:T:G	2.16328e-09	-2.08401e-10	-0.667121	8.15965e-05	-2.08401e-10	-0.693162
42572758	chr15:42572758:A:C	3.06998e-09	-2.08401e-10	-0.317074	0.000134765	-2.08401e-10	-0.191417
42573009	chr15:42573009:T:C	1.19995e-09	-2.08401e-10	-1.25647	4.63745e-05	-2.08401e-10	-1.2582
42573414	chr15:42573414:C:T	1.3291e-09	-2.08401e-10	-1.15425	5.21507e-05	-2.08401e-10	-1.14081
42573439	chr15:42573439:C:A	6.45474e-10	-1.86579	-0.0107247	3.58999e-05	-1.76345	0.249235
42573590	chr15:42573590:C:T	1.34164e-09	-2.08401e-10	-1.14485	5.4855e-05	-2.08401e-10	-1.09025
42574301	chr15:42574301:AG:A	2.60076e-10	-1.77491	-1.01062	1.24958e-05	-1.61535	-0.954203
42574333	chr15:42574333:A:T	1.34583e-09	-2.08401e-10	-1.14174	5.2719e-05	-2.08401e-10	-1.12997
42574502	chr15:42574502:G:A	1.34098e-09	-2.08401e-10	-1.14535	5.48284e-05	-2.08401e-10	-1.09074
42575451	chr15:42575451:C:A	2.24656e-10	-1.68989	-1.24204	7.94384e-06	-1.7729	-1.24965
42575475	chr15:42575475:A:G	1.32198e-09	-2.08401e-10	-1.15962	5.38726e-05	-2.08401e-10	-1.10833
42575971	chr15:42575971:CCG:C	1.19935e-09	-2.08401e-10	-1.25697	4.64857e-05	-2.08401e-10	-1.2558
42576159	chr15:42576159:T:C	2.44281e-09	-2.08401e-10	-0.545596	9.78418e-05	-2.08401e-10	-0.511596
42576317	chr15:42576317:C:G	1.34324e-09	-2.08401e-10	-1.14366	5.49257e-05	-2.08401e-10	-1.08897
42576445	chr15:42576445:T:A	1.67815e-09	-2.08401e-10	-0.921055	6.3577e-05	-2.08401e-10	-0.942696
42576638	chr15:42576638:G:C	9.44589e-09	-2.08401e-10	0.806833	0.000446631	-2.08401e-10	1.00679
42576830	chr15:42576830:A:G	9.56154e-10	-1.23504	-0.248542	2.70516e-05	-1.82674	0.0295342
42577006	chr15:42577006:T:G	5.06357e-09	-2.08401e-10	0.183326	0.000189466	-2.08401e-10	0.149261
42577282	chr15:42577282:C:T	3.42121e-09	-2.08401e-10	-0.208753	0.000153375	-2.08401e-10	-0.0620621
42577299	chr15:42577299:A:G	1.1611e-08	-2.08401e-10	1.01321	0.000560774	-2.08401e-10	1.23437
42577779	chr15:42577779:G:C	2.9605e-09	-2.08401e-10	-0.353389	0.000122447	-2.08401e-10	-0.287271
42578149	chr15:42578149:C:T	1.20232e-09	-2.08401e-10	-1.2545	4.64708e-05	-2.08401e-10	-1.25612
42578300	chr15:42578300:G:T	2.51654e-09	-2.08401e-10	-0.515863	0.000106769	-2.08401e-10	-0.424281
42578389	chr15:42578389:A:G	7.72152e-06	8.43097	-0.917953	0.00114992	2.91313	-0.960631
42578596	chr15:42578596:A:G	1.22295e-09	-2.08401e-10	-1.23748	4.75507e-05	-2.08401e-10	-1.23315
42579401	chr15:42579401:G:C	1.19712e-09	-2.08401e-10	-1.25883	4.63443e-05	-2.08401e-10	-1.25885
42579493	chr15:42579493:C:T	1.8553e-09	-2.08401e-10	-0.820698	6.89549e-05	-2.08401e-10	-0.861496
42581482	chr15:42581482:A:G	1.2091e-09	-2.08401e-10	-1.24887	4.70373e-05	-2.08401e-10	-1.24401
42581595	chr15:42581595:C:A	4.09877e-09	-2.08401e-10	-0.0280607	0.000183254	-2.08401e-10	0.115926
42581806	chr15:42581806:A:G	1.21049e-09	-2.08401e-10	-1.24772	4.69872e-05	-2.08401e-10	-1.24507
42582168	chr15:42582168:A:T	1.20501e-09	-2.08401e-10	-1.25226	4.67489e-05	-2.08401e-10	-1.25016
42582627	chr15:42582627:T:A	2.5205e-09	-2.08401e-10	-0.514288	0.000108727	-2.08401e-10	-0.406104
42583048	chr15:42583048:A:G	1.21112e-09	-2.08401e-10	-1.2472	4.69193e-05	-2.08401e-10	-1.24652
42583078	chr15:42583078:C:A	1.73724e-09	-1.83315	0.946705	0.00011398	-1.7392	1.38028
42583816	chr15:42583816:T:C	1.3103e-09	-1.85671	0.688219	9.37001e-05	-1.65547	1.10063
42584547	chr15:42584547:A:G	1.20703e-09	-2.08401e-10	-1.25058	4.71467e-05	-2.08401e-10	-1.24168
42584555	chr15:42584555:T:A	2.75536e-09	-2.08401e-10	-0.425199	0.00011932	-2.08401e-10	-0.313135
42584597	chr15:42584597:C:T	2.76749e-09	-2.08401e-10	-0.420804	0.000112245	-2.08401e-10	-0.37426
42584704	chr15:42584704:T:G	8.51552e-10	-1.59944	-2.85769e-10	2.99336e-05	-1.69597	-2.85769e-10
42585392	chr15:42585392:A:G	1.9235e-09	-2.08401e-10	-0.784598	7.13389e-05	-2.08401e-10	-0.827507
42585665	chr15:42585665:C:T	3.75615e-09	-2.08401e-10	-0.115352	0.000167611	-2.08401e-10	0.0266961
42586537	chr15:42586537:C:G	3.12354e-09	-2.08401e-10	-0.299779	0.000134222	-2.08401e-10	-0.19545
42586942	chr15:42586942:T:C	1.62272e-09	-2.08401e-10	-0.954641	6.17896e-05	-2.08401e-10	-0.971213
42587044	chr15:42587044:C:T	1.22964e-09	-2.08401e-10	-1.23203	4.7961e-05	-2.08401e-10	-1.22456
42587114	chr15:42587114:C:T	3.28925e-09	-2.08401e-10	-0.248087	0.000141825	-2.08401e-10	-0.140357
42587185	chr15:42587185:A:C	2.35643e-09	-2.08401e-10	-0.5816	0.00010045	-2.08401e-10	-0.485289
42587291	chr15:42587291:C:G	1.20447e-09	-2.08401e-10	-1.2527	4.68172e-05	-2.08401e-10	-1.2487
42587433	chr15:42587433:G:A	1.21659e-09	-2.08401e-10	-1.24269	4.73887e-05	-2.08401e-10	-1.23656
42587488	chr15:42587488:T:G	2.92e-09	-2.08401e-10	-0.367163	0.000126919	-2.08401e-10	-0.251398
42588152	chr15:42588152:A:G	1.40735e-09	-2.08401e-10	-1.09704	5.52377e-05	-2.08401e-10	-1.0833
42588918	chr15:42588918:G:A	2.37184e-09	-2.08401e-10	-0.575083	0.000102446	-2.08401e-10	-0.465609
42589012	chr15:42589012:G:A	1.32764e-09	0.102464	-1.25781	3.69984e-05	-0.228945	-1.25513
42589502	chr15:42589502:C:T	3.70298e-09	-2.08401e-10	-0.129609	0.000166626	-2.08401e-10	0.0208019
42590697	chr15:42590697:G:C	3.15235e-09	-2.08401e-10	-0.290597	0.000135636	-2.08401e-10	-0.184972
42591444	chr15:42591444:C:T	2.90584e-09	-2.08401e-10	-0.372024	0.0001246	-2.08401e-10	-0.269841
42591685	chr15:42591685:G:A	2.51239e-09	-2.08401e-10	-0.51751	0.000107525	-2.08401e-10	-0.417224
42591874	chr15:42591874:A:T	2.52442e-09	-2.08401e-10	-0.512735	0.000109469	-2.08401e-10	-0.39931
42592240	chr15:42592240:A:G	3.49625e-09	-2.08401e-10	-0.187054	0.000156928	-2.08401e-10	-0.039158
42593315	chr15:42593315:AT:A	8.33564e-10	-1.62079	-2.85769e-10	2.91537e-05	-1.72237	-2.85769e-10
42593605	chr15:42593605:C:A	2.61408e-09	-2.08401e-10	-0.477833	0.000105839	-2.08401e-10	-0.433033
42593876	chr15:42593876:G:A	2.78823e-10	-1.57394	-1.14198	8.57238e-06	-1.86851	-1.07789
42593919	chr15:42593919:C:T	6.87244e-10	-0.554967	-1.25885	2.1929e-05	-0.748552	-1.25859
42594306	chr15:42594306:G:A	1.16109e-08	2.07787	-1.06467	0.000207813	1.33686	-1.09517
42594458	chr15:42594458:C:T	4.05448e-06	7.95073	-1.0819	0.00077161	2.65153	-1.09799
42595470	chr15:42595470:T:G	1.4562e-09	-2.08401e-10	-1.06292	5.64616e-05	-2.08401e-10	-1.06139
42595934	chr15:42595934:G:A	1.42351e-09	-2.08401e-10	-1.08562	5.58899e-05	-2.08401e-10	-1.07157
42596015	chr15:42596015:A:G	1.79156e-09	-2.08401e-10	-0.855662	7.51226e-05	-2.08401e-10	-0.775827
42596238	chr15:42596238:C:G	3.29263e-09	-2.08401e-10	-0.247059	0.00014293	-2.08401e-10	-0.132594
42596579	chr15:42596579:A:T	7.97294e-10	-1.66528	-2.85769e-10	2.92073e-05	-1.72053	-2.85769e-10
42596849	chr15:42596849:G:A	1.86271e-08	2.51686	-1.03099	0.00032003	1.73805	-1.06458
42597148	chr15:42597148:T:G	2.56748e-09	-2.08401e-10	-0.495821	0.00011006	-2.08401e-10	-0.393924
42597892	chr15:42597892:G:A	3.39963e-09	-2.08401e-10	-0.215079	0.000146789	-2.08401e-10	-0.105955
42598252	chr15:42598252:T:C	2.01469e-08	2.54931	-0.985009	0.000344092	1.76776	-1.0218
42598326	chr15:42598326:C:T	1.21299e-09	-2.08401e-10	-1.24566	4.67899e-05	-2.08401e-10	-1.24928
42598823	chr15:42598823:C:T	1.22301e-09	-2.08401e-10	-1.23743	4.76751e-05	-2.08401e-10	-1.23054
42599080	chr15:42599080:T:C	3.3417e-09	-2.08401e-10	-0.232267	0.000144528	-2.08401e-10	-0.121478
42599456	chr15:42599456:T:C	3.3136e-09	-2.08401e-10	-0.240712	0.000143942	-2.08401e-10	-0.125535
42599759	chr15:42599759:A:C	2.5321e-09	-2.08401e-10	-0.509696	0.000107708	-2.08401e-10	-0.415523
42600433	chr15:42600433:T:C	3.56148e-09	-2.08401e-10	-0.168572	0.000156622	-2.08401e-10	-0.041116
42600531	chr15:42600531:T:C	6.89919e-09	-2.08401e-10	0.492657	0.00032206	-2.08401e-10	0.67979
42600994	chr15:42600994:A:C	2.85231e-08	2.94207	-1.0301	0.000468666	2.11872	-1.06378
42601005	chr15:42601005:A:G	1.23255e-09	-2.08401e-10	-1.22966	4.79415e-05	-2.08401e-10	-1.22497
42601272	chr15:42601272:G:A	6.83859e-10	-1.81875	-2.85769e-10	2.58535e-05	-1.8425	-2.85769e-10
42601287	chr15:42601287:G:A	2.54016e-08	2.82469	-1.02862	0.000422168	2.01284	-1.06239
42601338	chr15:42601338:A:G	3.99388e-09	-2.08401e-10	-0.0539827	0.000176332	-2.08401e-10	0.0774228
42601400	chr15:42601400:C:T	1.1974e-09	-2.08401e-10	-1.2586	4.63423e-05	-2.08401e-10	-1.25889
42601438	chr15:42601438:G:A	2.41541e-09	-2.08401e-10	-0.556876	0.000104376	-2.08401e-10	-0.446947
42602648	chr15:42602648:G:A	1.21377e-09	-2.08401e-10	-1.24501	4.70163e-05	-2.08401e-10	-1.24445
42603011	chr15:42603011:C:T	3.881e-06	7.92674	-1.10164	0.000728451	2.61634	-1.12036
42603012	chr15:42603012:T:C	1.23662e-09	-2.08401e-10	-1.22637	4.81088e-05	-2.08401e-10	-1.22148
42603201	chr15:42603201:T:A	6.49834e-10	-1.86979	-2.85769e-10	2.52925e-05	-1.86444	-2.85769e-10
42603866	chr15:42603866:TC:T	1.16803e-09	-1.28343	-2.85769e-10	5.89154e-05	-1.01885	-2.85769e-10
42603871	chr15:42603871:G:A	1.24103e-09	-1.22281	-2.85769e-10	6.33739e-05	-0.945896	-2.85769e-10
42603948	chr15:42603948:AT:GT	1.19728e-09	-2.08401e-10	-1.2587	4.63572e-05	-2.08401e-10	-1.25857
42604036	chr15:42604036:T:C	8.33684e-10	-1.62065	-2.85769e-10	2.94249e-05	-1.71311	-2.85769e-10
42604504	chr15:42604504:T:C	1.21148e-09	-2.08401e-10	-1.2469	4.68382e-05	-2.08401e-10	-1.24825
42604715	chr15:42604715:T:C	1.20211e-09	-2.08401e-10	-1.25467	4.65637e-05	-2.08401e-10	-1.25413
42605250	chr15:42605250:G:T	6.496e-10	-1.87014	-2.85769e-10	2.51454e-05	-1.87027	-2.85769e-10
42605897	chr15:42605897:A:G	1.20092e-09	-2.08401e-10	-1.25566	4.64158e-05	-2.08401e-10	-1.25731
42606300	chr15:42606300:C:T	1.2187e-09	-2.08401e-10	-1.24097	4.72261e-05	-2.08401e-10	-1.24
42606405	chr15:42606405:T:C	1.28176e-09	-2.08401e-10	-1.19051	5.00004e-05	-2.08401e-10	-1.18292
42606414	chr15:42606414:C:T	1.04733e-05	7.64182	0.176012	0.00261448	2.49405	0.279816
42606485	chr15:42606485:G:A	1.20966e-09	-2.08401e-10	-1.24841	4.70528e-05	-2.08401e-10	-1.24368
42606602	chr15:42606602:C:T	5.57934e-09	-2.08401e-10	0.280324	0.000259259	-2.08401e-10	0.462878
42607619	chr15:42607619:G:A	1.56606e-09	-0.990182	-2.85769e-10	7.42472e-05	-0.787548	-2.85769e-10
42608193	chr15:42608193:G:C	1.83725e-09	-2.08401e-10	-0.830479	7.74668e-05	-2.08401e-10	-0.745098
42608763	chr15:42608763:A:T	1.19981e-09	-2.08401e-10	-1.25658	4.63869e-05	-2.08401e-10	-1.25793
42609247	chr15:42609247:G:A	5.49784e-09	-2.08401e-10	0.265609	0.00024353	-2.08401e-10	0.400293
42609353	chr15:42609353:A:T	5.3488e-09	-2.08401e-10	0.238125	0.000236637	-2.08401e-10	0.371579
42609388	chr15:42609388:T:A	1.19955e-09	-2.08401e-10	-1.2568	4.63805e-05	-2.08401e-10	-1.25807
42609961	chr15:42609961:T:C	1.25634e-09	-2.08401e-10	-1.21054	4.8682e-05	-2.08401e-10	-1.20964
42610441	chr15:42610441:T:C	1.84504e-09	-2.08401e-10	-0.826247	6.85734e-05	-2.08401e-10	-0.867044
42611210	chr15:42611210:C:T	1.19985e-09	-2.08401e-10	-1.25655	4.63879e-05	-2.08401e-10	-1.25791
42611230	chr15:42611230:G:A	5.38264e-09	-2.08401e-10	0.244433	0.000238232	-2.08401e-10	0.378296
42611258	chr15:42611258:G:C	3.39573e-09	-2.08401e-10	-0.216227	0.000147835	-2.08401e-10	-0.0988484
42611614	chr15:42611614:C:T	1.38982e-09	-2.08401e-10	-1.10958	5.28644e-05	-2.08401e-10	-1.12722
42611617	chr15:42611617:G:A	1.37279e-09	-2.08401e-10	-1.1219	5.36293e-05	-2.08401e-10	-1.11285
42612607	chr15:42612607:T:A	1.2222e-09	-2.08401e-10	-1.23809	4.73415e-05	-2.08401e-10	-1.23756
42612921	chr15:42612921:T:G	1.40999e-09	-2.08401e-10	-1.09516	5.52627e-05	-2.08401e-10	-1.08285
42613033	chr15:42613033:AG:A	5.21829e-09	-2.08401e-10	0.213423	0.00023063	-2.08401e-10	0.345865
42613142	chr15:42613142:G:T	2.50918e-10	-1.80383	-1.01754	1.10243e-05	-1.77089	-0.923956
42613689	chr15:42613689:G:A	8.39978e-10	-0.371518	-1.24161	2.65776e-05	-0.575797	-1.23908
42614345	chr15:42614345:A:G	1.19992e-09	-2.08401e-10	-1.25649	4.63895e-05	-2.08401e-10	-1.25787
42614395	chr15:42614395:TAGG:T	3.51382e-09	-2.08401e-10	-0.182044	0.00015367	-2.08401e-10	-0.0601419
42614726	chr15:42614726:G:A	1.20296e-09	-2.08401e-10	-1.25396	4.65543e-05	-2.08401e-10	-1.25433
42615089	chr15:42615089:A:T	2.4048e-09	-2.08401e-10	-0.561282	0.000103986	-2.08401e-10	-0.450692
42615198	chr15:42615198:G:C	1.23249e-09	-2.08401e-10	-1.22971	4.77452e-05	-2.08401e-10	-1.22907
42615202	chr15:42615202:G:A	1.22759e-09	-2.08401e-10	-1.2337	4.76644e-05	-2.08401e-10	-1.23076
42616370	chr15:42616370:G:A	1.0128e-09	-1.42603	-2.85769e-10	4.49128e-05	-1.29022	-2.85769e-10
42618757	chr15:42618757:T:C	1.24552e-09	-2.08401e-10	-1.2192	4.83822e-05	-2.08401e-10	-1.21582
42618797	chr15:42618797:A:ATGTTGGCCAGCATGGTGTCGATC	1.21507e-09	-2.08401e-10	-1.24394	4.70186e-05	-2.08401e-10	-1.24441
42619993	chr15:42619993:T:C	1.38977e-09	-2.08401e-10	-1.10961	5.68249e-05	-2.08401e-10	-1.05497
42620257	chr15:42620257:A:G	9.6029e-09	-2.08401e-10	0.823318	0.000394711	-2.08401e-10	0.883207
42620421	chr15:42620421:C:T	1.63601e-09	-2.08401e-10	-0.946486	6.44697e-05	-2.08401e-10	-0.928753
42620422	chr15:42620422:A:G	2.36666e-10	-1.83438	-1.04547	1.02951e-05	-1.8098	-0.953479
42620611	chr15:42620611:A:G	1.30459e-09	-2.08401e-10	-1.17286	5.26929e-05	-2.08401e-10	-1.13047
42620793	chr15:42620793:C:T	1.32847e-09	-2.08401e-10	-1.15472	5.38506e-05	-2.08401e-10	-1.10874
42621272	chr15:42621272:G:A	4.59281e-10	-1.85702	-0.35982	2.16953e-05	-1.83531	-0.182549
42621434	chr15:42621434:T:C	1.30526e-09	-2.08401e-10	-1.17235	5.27259e-05	-2.08401e-10	-1.12984
42622712	chr15:42622712:A:G	1.47951e-09	-2.08401e-10	-1.04704	5.71655e-05	-2.08401e-10	-1.049
42623455	chr15:42623455:A:G	1.22658e-09	-2.08401e-10	-1.23452	4.79763e-05	-2.08401e-10	-1.22424
42623843	chr15:42623843:T:G	1.26575e-09	-1.20308	-2.85769e-10	4.18076e-05	-1.36187	-2.85769e-10
42623845	chr15:42623845:G:A	2.25085e-09	-2.08401e-10	-0.627437	8.76381e-05	-2.08401e-10	-0.621733
42624319	chr15:42624319:A:G	1.20103e-09	-2.08401e-10	-1.25557	4.67025e-05	-2.08401e-10	-1.25115
42624560	chr15:42624560:T:C	1.24523e-08	-2.08401e-10	1.08316	0.000620745	-2.08401e-10	1.33597
42625189	chr15:42625189:G:A	8.24853e-07	6.01767	-0.74121	4.21333e-05	-0.567495	-0.786614
42625208	chr15:42625208:G:A	2.28137e-09	-2.08401e-10	-0.61397	8.89181e-05	-2.08401e-10	-0.607232
42625819	chr15:42625819:T:C	4.41995e-10	-1.72359	-0.531615	1.68577e-05	-1.85623	-0.413915
42625943	chr15:42625943:A:G	1.92663e-10	-1.86655	-1.21901	8.03656e-06	-1.76883	-1.24212
42626764	chr15:42626764:G:A	9.57665e-09	-2.08401e-10	0.820581	0.000470082	-2.08401e-10	1.05796
42628994	chr15:42628994:A:G	1.20237e-09	-2.08401e-10	-1.25445	4.67848e-05	-2.08401e-10	-1.24939
42629115	chr15:42629115:G:C	2.05882e-10	-1.77903	-1.24017	8.50998e-06	-1.74301	-1.2107
42630458	chr15:42630458:T:C	1.22763e-09	-1.75522	0.521564	5.20039e-05	-1.8668	0.72317
42630587	chr15:42630587:T:G	1.1982e-09	-2.08401e-10	-1.25793	4.63416e-05	-2.08401e-10	-1.25891
42630714	chr15:42630714:A:G	1.65726e-09	-2.08401e-10	-0.933581	6.58433e-05	-2.08401e-10	-0.90767
42631453	chr15:42631453:G:A	1.20664e-09	-2.08401e-10	-1.25091	4.70958e-05	-2.08401e-10	-1.24277
42631762	chr15:42631762:GA:G	2.42559e-10	-1.60762	-1.24764	9.84486e-06	-1.54954	-1.25846
42631828	chr15:42631828:T:A	2.00892e-10	-1.84969	-1.19405	8.41606e-06	-1.79502	-1.16979
42631829	chr15:42631829:A:T	7.77487e-10	-1.69044	-2.85769e-10	2.86806e-05	-1.73873	-2.85769e-10
42632036	chr15:42632036:G:T	2.438e-09	-0.54757	-2.85769e-10	0.000122422	-0.287476	-2.85769e-10
42632289	chr15:42632289:CT:C	1.21173e-09	-2.08401e-10	-1.2467	4.70887e-05	-2.08401e-10	-1.24292
42632369	chr15:42632369:C:T	1.65606e-09	-2.08401e-10	-0.934303	6.66647e-05	-2.08401e-10	-0.895272
42632877	chr15:42632877:G:A	6.61116e-10	-1.85257	-2.85769e-10	2.52919e-05	-1.86447	-2.85769e-10
42633627	chr15:42633627:C:T	4.15863e-10	-1.65913	-0.657018	1.59304e-05	-1.84969	-0.477025
42633706	chr15:42633706:C:T	1.27308e-09	-2.08401e-10	-1.19731	5.03248e-05	-2.08401e-10	-1.17645
42634685	chr15:42634685:A:G	1.61688e-09	-2.08401e-10	-0.958246	6.56433e-05	-2.08401e-10	-0.910712
42635251	chr15:42635251:A:C	2.03346e-09	-2.08401e-10	-0.72901	8.35586e-05	-2.08401e-10	-0.6694
42635383	chr15:42635383:G:A	2.04469e-10	-1.76718	-1.25891	7.65868e-06	-1.80047	-1.25864
42635470	chr15:42635470:C:T	1.10704e-09	-1.8143	0.477242	6.07366e-05	-1.8675	0.879103
42635519	chr15:42635519:C:T	4.44084e-10	-1.80892	-0.441564	2.05309e-05	-1.86919	-0.203826
42636566	chr15:42636566:A:G	2.18648e-10	-1.85596	-1.10308	9.4313e-06	-1.84515	-1.00577
42636669	chr15:42636669:A:G	1.5867e-09	-2.08401e-10	-0.977089	6.26459e-05	-2.08401e-10	-0.95745
42638221	chr15:42638221:G:A	8.95261e-09	-2.08401e-10	0.753198	0.000439314	-2.08401e-10	0.990266
42638586	chr15:42638586:A:G	1.6547e-09	-2.08401e-10	-0.935129	6.17511e-05	-2.08401e-10	-0.971837
42639014	chr15:42639014:GAAAC:G	1.20596e-09	-1.77138	0.519918	5.28875e-05	-1.79698	0.670202
42639439	chr15:42639439:C:T	1.80182e-09	-2.08401e-10	-0.849947	7.13271e-05	-2.08401e-10	-0.827672
42639838	chr15:42639838:T:C	1.26679e-09	-2.08401e-10	-1.20226	4.81442e-05	-2.08401e-10	-1.22075
42640076	chr15:42640076:G:A	1.21611e-09	-2.08401e-10	-1.24309	4.67839e-05	-2.08401e-10	-1.24941
42640157	chr15:42640157:A:T	1.96066e-10	-1.83076	-1.23729	7.55311e-06	-1.84822	-1.22477
42640524	chr15:42640524:T:C	3.50518e-09	-2.08401e-10	-0.184505	0.00014188	-2.08401e-10	-0.139968
42640607	chr15:42640607:G:A	2.04838e-09	-2.08401e-10	-0.721696	7.71105e-05	-2.08401e-10	-0.749708
42640959	chr15:42640959:AC:A	1.67374e-09	-2.08401e-10	-0.923684	6.66004e-05	-2.08401e-10	-0.896238
42642134	chr15:42642134:G:A	1.72866e-09	-2.08401e-10	-0.891401	6.83928e-05	-2.08401e-10	-0.869681
42642347	chr15:42642347:T:C	1.97621e-10	-1.83793	-1.22222	8.79851e-06	-1.67621	-1.24416
42642710	chr15:42642710:C:T	1.29806e-09	-2.08401e-10	-1.17788	5.21776e-05	-2.08401e-10	-1.1403
42643080	chr15:42643080:A:T	1.19711e-09	-2.08401e-10	-1.25884	4.6351e-05	-2.08401e-10	-1.2587
42643279	chr15:42643279:C:T	3.8994e-09	-2.08401e-10	-0.0779246	0.000169238	-2.08401e-10	0.0363601
42643389	chr15:42643389:T:A	1.19714e-09	-2.08401e-10	-1.25881	4.63949e-05	-2.08401e-10	-1.25776
42643500	chr15:42643500:G:A	2.44327e-10	-1.79363	-1.05437	8.52114e-06	-1.85938	-1.09302
42643606	chr15:42643606:TCGGCTGAGG:T	2.3401e-09	-1.63963	1.05108	9.7292e-05	-1.70695	1.18972
42643619	chr15:42643619:CTA:C	2.3648e-09	-1.6369	1.05885	9.83186e-05	-1.70466	1.19792
42643622	chr15:42643622:G:C	2.32249e-09	-1.6506	1.0545	9.67416e-05	-1.71621	1.1933
42643651	chr15:42643651:A:G	2.88087e-09	-1.49324	1.11258	0.000116322	-1.58731	1.24873
42643759	chr15:42643759:T:C	1.59797e-09	-2.08401e-10	-0.970011	6.31831e-05	-2.08401e-10	-0.948911
42644712	chr15:42644712:C:T	1.19906e-09	-2.08401e-10	-1.25721	4.66126e-05	-2.08401e-10	-1.25308
42645215	chr15:42645215:C:T	1.54799e-09	-2.08401e-10	-1.00179	6.13745e-05	-2.08401e-10	-0.977954
42645267	chr15:42645267:T:G	2.00157e-09	-2.08401e-10	-0.744814	7.49758e-05	-2.08401e-10	-0.777783
42645627	chr15:42645627:G:A	2.80231e-09	-0.408301	-2.85769e-10	0.000148285	-0.0958135	-2.85769e-10
42645847	chr15:42645847:T:G	1.19877e-09	-2.08401e-10	-1.25745	4.63637e-05	-2.08401e-10	-1.25843
42646019	chr15:42646019:G:C	3.62409e-09	-2.08401e-10	-0.151144	0.000146622	-2.08401e-10	-0.107087
42646764	chr15:42646764:G:A	2.87896e-10	-1.85138	-0.83252	1.31487e-05	-1.85244	-0.666183
42646932	chr15:42646932:G:A	2.38862e-09	-2.08401e-10	-0.56803	9.67366e-05	-2.08401e-10	-0.522956
42647601	chr15:42647601:A:G	2.87279e-09	-2.08401e-10	-0.383462	0.000117263	-2.08401e-10	-0.330527
42647706	chr15:42647706:G:A	9.61829e-10	-1.78669	0.309028	4.98763e-05	-1.87037	0.684966
42647718	chr15:42647718:G:A	1.98312e-10	-1.80859	-1.24807	7.44747e-06	-1.83562	-1.25146
42648592	chr15:42648592:C:T	4.39385e-10	-1.24219	-1.01893	1.50089e-05	-1.35518	-1.03112
42648757	chr15:42648757:T:C	1.60378e-09	-2.08401e-10	-0.966384	6.71261e-05	-2.08401e-10	-0.888375
42649271	chr15:42649271:A:G	1.66818e-09	-1.68314	0.756125	6.45403e-05	-1.76973	0.842072
42649466	chr15:42649466:C:G	1.19716e-09	-2.08401e-10	-1.2588	4.63949e-05	-2.08401e-10	-1.25776
42650064	chr15:42650064:C:T	1.96351e-09	-0.764013	-2.85769e-10	0.000113883	-0.359775	-2.85769e-10
42650498	chr15:42650498:C:T	5.54086e-10	-1.55209	-0.477089	2.03708e-05	-1.64609	-0.434751
42650850	chr15:42650850:A:G	1.64142e-09	-2.08401e-10	-0.943183	6.23186e-05	-2.08401e-10	-0.962687
42650924	chr15:42650924:A:G	2.46969e-09	-2.08401e-10	-0.534653	9.98291e-05	-2.08401e-10	-0.491488
42650979	chr15:42650979:C:T	2.10408e-09	-2.08401e-10	-0.694866	8.67005e-05	-2.08401e-10	-0.632488
42652418	chr15:42652418:G:A	2.37466e-09	-2.08401e-10	-0.573892	8.76978e-05	-2.08401e-10	-0.621051
42652824	chr15:42652824:G:A	5.25123e-10	-1.87034	-0.212533	2.45581e-05	-1.8635	-0.0304045
42653382	chr15:42653382:C:T	4.35784e-10	-1.75965	-0.509709	1.66715e-05	-1.81313	-0.468123
42653485	chr15:42653485:G:T	5.26196e-10	-1.66234	-0.41849	1.98511e-05	-1.74044	-0.366249
42653598	chr15:42653598:CT:C	6.15182e-10	-1.67135	-0.253229	2.33526e-05	-1.74742	-0.196821
42654340	chr15:42654340:AGAAACACACCTTAGAATCACAGACACAGGTT:A	1.98688e-09	-2.08401e-10	-0.752181	7.43725e-05	-2.08401e-10	-0.785861
42654737	chr15:42654737:G:C	5.89185e-10	-1.65694	-0.310822	2.2284e-05	-1.73559	-0.255492
42654874	chr15:42654874:A:G	7.30801e-10	-1.75236	-2.85769e-10	2.69858e-05	-1.79964	-2.85769e-10
42654879	chr15:42654879:A:G	1.20344e-09	-2.08401e-10	-1.25356	4.63621e-05	-2.08401e-10	-1.25847
42655574	chr15:42655574:A:G	1.49257e-09	-2.08401e-10	-1.03824	6.19367e-05	-2.08401e-10	-0.968835
42656159	chr15:42656159:C:T	6.71665e-10	-1.83674	-2.85769e-10	2.53026e-05	-1.86404	-2.85769e-10
42656176	chr15:42656176:C:T	7.49103e-10	-1.51083	-0.216797	2.78228e-05	-1.61535	-0.153738
42656476	chr15:42656476:A:G	7.4618e-10	-1.86125	0.129715	3.63033e-05	-1.84021	0.337174
42656728	chr15:42656728:A:G	2.28918e-09	-2.08401e-10	-0.610555	8.82104e-05	-2.08401e-10	-0.615224
42657619	chr15:42657619:G:C	5.70587e-10	-1.86361	-0.136227	2.64371e-05	-1.8703	0.050123
42658021	chr15:42658021:C:G	1.26987e-09	-1.84286	0.643028	7.42401e-05	-1.85309	1.06545
42658099	chr15:42658099:G:A	1.84761e-10	-1.86858	-1.25887	7.52379e-06	-1.8234	-1.25348
42658549	chr15:42658549:C:G	1.70122e-09	-2.08401e-10	-0.907402	6.39518e-05	-2.08401e-10	-0.936819
42658687	chr15:42658687:C:T	1.48812e-09	-1.83048	0.789247	8.65192e-05	-1.8609	1.22632
42658927	chr15:42658927:G:A	1.33958e-09	-2.08401e-10	-1.14639	5.18083e-05	-2.08401e-10	-1.1474
42659079	chr15:42659079:C:T	1.845e-10	-1.87038	-1.25848	7.71102e-06	-1.7969	-1.2554
42659229	chr15:42659229:T:C	8.9726e-10	-1.54716	-2.85769e-10	3.89977e-05	-1.43145	-2.85769e-10
42659526	chr15:42659526:T:TTTTTG	1.525e-09	-2.08401e-10	-1.01675	5.95296e-05	-2.08401e-10	-1.00847
42659807	chr15:42659807:A:C	1.8731e-10	-1.86938	-1.24435	7.84809e-06	-1.7777	-1.25698
42659911	chr15:42659911:G:C	1.8788e-10	-1.86937	-1.24133	7.85784e-06	-1.77765	-1.25579
42659914	chr15:42659914:C:T	1.8796e-10	-1.86924	-1.24103	7.86841e-06	-1.77643	-1.25566
42659977	chr15:42659977:A:G	3.60192e-09	-0.3786	0.221321	0.000181302	-0.248574	0.353789
42660588	chr15:42660588:A:C	1.20437e-09	-2.08401e-10	-1.25279	4.68318e-05	-2.08401e-10	-1.24839
42660715	chr15:42660715:C:T	1.80903e-09	-2.08401e-10	-0.845956	7.15757e-05	-2.08401e-10	-0.824192
42661248	chr15:42661248:G:A	1.1998e-09	-2.08401e-10	-1.25659	4.63707e-05	-2.08401e-10	-1.25828
42661419	chr15:42661419:G:T	1.59675e-09	-2.08401e-10	-0.970777	6.11532e-05	-2.08401e-10	-0.981566
42661520	chr15:42661520:T:C	1.30342e-09	-1.17376	-2.85769e-10	4.50432e-05	-1.28733	-2.85769e-10
42661611	chr15:42661611:T:G	6.66868e-10	-1.80157	-0.042341	2.61341e-05	-1.83504	0.00333051
42662484	chr15:42662484:T:G	1.33526e-09	-2.08401e-10	-1.14962	5.42675e-05	-2.08401e-10	-1.10102
42662541	chr15:42662541:A:C	6.80826e-10	-1.82319	-2.85769e-10	2.83122e-05	-1.75166	-2.85769e-10
42662690	chr15:42662690:C:T	1.01243e-09	-1.83625	0.409851	5.65077e-05	-1.86054	0.799968
42663769	chr15:42663769:A:G	2.03608e-10	-1.85158	-1.17873	7.6984e-06	-1.85382	-1.20011
42664422	chr15:42664422:A:G	2.03366e-10	-1.84093	-1.19056	7.56367e-06	-1.86149	-1.2101
42664428	chr15:42664428:A:G	6.44059e-10	-1.86005	-0.0186659	3.07691e-05	-1.83812	0.169685
42664982	chr15:42664982:G:A	1.89158e-10	-1.84592	-1.258	7.23218e-06	-1.85999	-1.25642
42665175	chr15:42665175:C:A	2.07228e-10	-1.84661	-1.16608	7.75654e-06	-1.85782	-1.18859
42665334	chr15:42665334:T:G	1.92332e-10	-1.85793	-1.22934	7.35907e-06	-1.84921	-1.2498
42665344	chr15:42665344:C:G	6.3963e-10	-1.86011	-0.025504	2.95891e-05	-1.86962	0.162079
42666018	chr15:42666018:A:G	1.89708e-10	-1.86382	-1.23719	7.40211e-06	-1.83929	-1.2539
42666474	chr15:42666474:A:G	1.64451e-09	-2.08401e-10	-0.941307	6.49102e-05	-2.08401e-10	-0.921944
42667545	chr15:42667545:A:G	1.24521e-09	-1.80713	0.587692	6.82019e-05	-1.8693	0.99682
42668124	chr15:42668124:G:A	1.85032e-10	-1.86981	-1.25617	7.74561e-06	-1.78968	-1.25814
42668185	chr15:42668185:G:T	1.43359e-09	-2.08401e-10	-1.07856	5.91406e-05	-2.08401e-10	-1.01503
42668192	chr15:42668192:A:AC	1.80797e-09	-2.08401e-10	-0.846544	7.15319e-05	-2.08401e-10	-0.824805
42668476	chr15:42668476:A:G	1.442e-09	-2.08401e-10	-1.07272	5.95708e-05	-2.08401e-10	-1.00778
42669483	chr15:42669483:G:A	1.36127e-09	-2.08401e-10	-1.13033	5.5371e-05	-2.08401e-10	-1.08089
42669703	chr15:42669703:T:C	1.75856e-09	-2.08401e-10	-0.874251	6.59976e-05	-2.08401e-10	-0.905329
42669796	chr15:42669796:A:G	9.06004e-10	-1.83904	0.301586	3.92546e-05	-1.87011	0.445226
42670011	chr15:42670011:A:T	2.09953e-09	-1.86957	1.17253	0.000104364	-1.8679	1.42083
42670378	chr15:42670378:T:C	1.19778e-09	-2.08401e-10	-1.25828	4.6346e-05	-2.08401e-10	-1.25881
42671103	chr15:42671103:C:G	2.061e-09	-2.08401e-10	-0.715553	8.50707e-05	-2.08401e-10	-0.651465
42671202	chr15:42671202:A:G	9.28826e-10	-1.83344	0.320864	5.15987e-05	-1.85783	0.706376
42671608	chr15:42671608:T:A	3.4552e-09	-2.08401e-10	-0.198866	0.000125736	-2.08401e-10	-0.260764
42672228	chr15:42672228:T:C	1.86815e-10	-1.859	-1.25738	8.2583e-06	-1.72596	-1.25777
42672656	chr15:42672656:GGGACAGAGGGGCATGCAGTGC:G	1.88081e-09	-2.08401e-10	-0.807046	7.25121e-05	-2.08401e-10	-0.811194
42672993	chr15:42672993:A:G	1.20408e-09	-1.84989	0.596864	7.02239e-05	-1.85024	1.00698
42673257	chr15:42673257:C:T	1.19703e-09	-2.08401e-10	-1.2589	4.6373e-05	-2.08401e-10	-1.25823
42673513	chr15:42673513:C:A	1.45787e-09	-2.08401e-10	-1.06177	6.03021e-05	-2.08401e-10	-0.995581
42673985	chr15:42673985:A:C	1.67675e-09	-2.08401e-10	-0.921889	6.62057e-05	-2.08401e-10	-0.902181
42674090	chr15:42674090:G:A	1.12678e-09	-1.84669	0.527312	6.4827e-05	-1.85302	0.92979
42674366	chr15:42674366:T:C	1.35121e-09	-2.08401e-10	-1.13774	5.24923e-05	-2.08401e-10	-1.13428
42674896	chr15:42674896:G:A	1.56686e-09	-2.08401e-10	-0.989672	6.17454e-05	-2.08401e-10	-0.971928
42675942	chr15:42675942:G:A	1.19714e-09	-2.08401e-10	-1.25881	4.66298e-05	-2.08401e-10	-1.25271
42678190	chr15:42678190:G:A	1.25539e-09	-2.08401e-10	-1.2113	5.03219e-05	-2.08401e-10	-1.17651
42678578	chr15:42678578:C:T	1.6562e-09	-2.08401e-10	-0.934222	7.02369e-05	-2.08401e-10	-0.843074
42678616	chr15:42678616:A:G	4.03497e-09	-2.08401e-10	-0.0437486	0.000165186	-2.08401e-10	0.0121269
42678701	chr15:42678701:A:G	2.46733e-10	-1.68158	-1.15662	8.74064e-06	-1.83276	-1.09421
42678990	chr15:42678990:C:T	4.51555e-09	-2.08401e-10	0.06878	0.000212359	-2.08401e-10	0.263332
42679317	chr15:42679317:C:T	9.85075e-10	-1.80701	0.353226	4.57093e-05	-1.83764	0.564989
42679422	chr15:42679422:T:C	3.05862e-10	-1.84343	-0.77994	1.35602e-05	-1.85265	-0.635154
42680000	chr15:42680000:C:T	1.31457e-09	-2.08401e-10	-1.16523	5.11147e-05	-2.08401e-10	-1.16088
42680166	chr15:42680166:A:C	1.07263e-09	-1.36864	-2.85769e-10	3.43481e-05	-1.5584	-2.85769e-10
42680984	chr15:42680984:C:G	2.8446e-09	-2.08401e-10	-0.393325	0.000111464	-2.08401e-10	-0.381249
42681857	chr15:42681857:G:A	1.46555e-09	-1.05651	-2.85769e-10	5.01474e-05	-1.17998	-2.85769e-10
42682855	chr15:42682855:G:A	5.30848e-10	-1.84546	-0.226568	2.13505e-05	-1.86587	-0.168001
42683062	chr15:42683062:C:T	1.32261e-09	-2.08401e-10	-1.15914	5.37685e-05	-2.08401e-10	-1.11026
42683359	chr15:42683359:G:C	2.24669e-09	-2.08401e-10	-0.629289	8.68682e-05	-2.08401e-10	-0.630556
42683421	chr15:42683421:A:G	1.58752e-09	-2.08401e-10	-0.976575	5.99427e-05	-2.08401e-10	-1.00156
42684320	chr15:42684320:A:G	1.39666e-09	-1.10467	-2.85769e-10	4.46087e-05	-1.29702	-2.85769e-10
42684508	chr15:42684508:C:T	1.62678e-09	-0.952145	-2.85769e-10	9.30448e-05	-0.561868	-2.85769e-10
42685068	chr15:42685068:G:C	1.22705e-09	-2.08401e-10	-1.23414	4.86463e-05	-2.08401e-10	-1.21037
42685147	chr15:42685147:C:T	1.2521e-09	-2.08401e-10	-1.21392	4.80224e-05	-2.08401e-10	-1.22328
42685262	chr15:42685262:C:T	2.28937e-09	-2.08401e-10	-0.61047	9.01654e-05	-2.08401e-10	-0.593303
42685328	chr15:42685328:A:C	1.87304e-10	-1.8652	-1.24856	8.04644e-06	-1.75172	-1.258
42685462	chr15:42685462:C:T	1.74521e-09	-2.08401e-10	-0.881869	6.80568e-05	-2.08401e-10	-0.874605
42685612	chr15:42685612:T:G	1.31745e-09	-2.08401e-10	-1.16305	5.12282e-05	-2.08401e-10	-1.15866
42686228	chr15:42686228:T:A	6.78341e-10	-1.82685	-2.85769e-10	2.52454e-05	-1.8663	-2.85769e-10
42686907	chr15:42686907:A:G	5.33287e-10	-1.82811	-0.239329	2.43743e-05	-1.85107	-0.0503488
42686948	chr15:42686948:A:G	1.99748e-10	-1.8424	-1.20704	7.6019e-06	-1.85236	-1.21419
42687258	chr15:42687258:T:G	1.24528e-09	-2.08401e-10	-1.21939	4.80364e-05	-2.08401e-10	-1.22299
42687263	chr15:42687263:C:T	2.48344e-09	-2.08401e-10	-0.5291	9.59166e-05	-2.08401e-10	-0.53147
42687825	chr15:42687825:G:A	1.35917e-09	-2.08401e-10	-1.13187	5.55701e-05	-2.08401e-10	-1.0773
42687887	chr15:42687887:C:T	2.0765e-09	-2.08401e-10	-0.708062	8.50039e-05	-2.08401e-10	-0.652251
42688192	chr15:42688192:C:T	1.50232e-09	-1.80442	0.772683	7.2102e-05	-1.83577	1.0189
42688243	chr15:42688243:A:G	1.48692e-09	-2.08401e-10	-1.04204	5.62871e-05	-2.08401e-10	-1.06448
42688289	chr15:42688289:T:A	1.34272e-09	-2.08401e-10	-1.14405	5.47653e-05	-2.08401e-10	-1.09189
42689223	chr15:42689223:C:T	1.28411e-09	-2.08401e-10	-1.18868	5.18144e-05	-2.08401e-10	-1.14728
42689608	chr15:42689608:G:A	1.03278e-09	-1.85647	0.449977	5.97848e-05	-1.84236	0.838167
42689780	chr15:42689780:G:A	1.2073e-09	-2.08401e-10	-1.25036	4.71181e-05	-2.08401e-10	-1.24229
42689926	chr15:42689926:A:G	7.71076e-10	-1.69871	-2.85769e-10	2.70009e-05	-1.79908	-2.85769e-10
42690385	chr15:42690385:G:T	1.31094e-09	-2.08401e-10	-1.168	5.09682e-05	-2.08401e-10	-1.16375
42690621	chr15:42690621:A:G	1.33016e-09	-1.81222	0.658769	6.35321e-05	-1.84137	0.897967
42691725	chr15:42691725:A:G	1.85293e-10	-1.86699	-1.25757	7.88304e-06	-1.77251	-1.25772
42691745	chr15:42691745:C:G	1.20632e-09	-1.80528	0.554109	5.71189e-05	-1.83635	0.786536
42691981	chr15:42691981:C:G	2.96693e-09	-2.08401e-10	-0.351219	0.00012085	-2.08401e-10	-0.300397
42691984	chr15:42691984:A:G	1.21565e-09	-1.80263	0.559166	5.75391e-05	-1.83455	0.792065
42692627	chr15:42692627:C:T	1.35743e-09	-2.08401e-10	-1.13315	5.13509e-05	-2.08401e-10	-1.15627
42692660	chr15:42692660:G:T	1.0685e-09	-1.81633	0.443835	5.032e-05	-1.84413	0.667584
42693200	chr15:42693200:C:T	1.31412e-09	-2.08401e-10	-1.16558	5.00419e-05	-2.08401e-10	-1.18209
42693476	chr15:42693476:T:G	1.19833e-09	-2.08401e-10	-1.25782	4.6347e-05	-2.08401e-10	-1.25879
42694273	chr15:42694273:A:T	1.36837e-09	-2.08401e-10	-1.12513	5.23783e-05	-2.08401e-10	-1.13646
42694354	chr15:42694354:C:T	1.19741e-09	-2.08401e-10	-1.25859	4.6484e-05	-2.08401e-10	-1.25584
42694789	chr15:42694789:G:A	1.31217e-09	-2.08401e-10	-1.16707	5.31886e-05	-2.08401e-10	-1.1211
42694872	chr15:42694872:G:C	1.42695e-09	-2.08401e-10	-1.08321	5.47887e-05	-2.08401e-10	-1.09146
42694939	chr15:42694939:C:A	1.32559e-09	-2.08401e-10	-1.15689	5.09502e-05	-2.08401e-10	-1.1641
42695394	chr15:42695394:C:T	1.27028e-09	-2.08401e-10	-1.19951	4.87942e-05	-2.08401e-10	-1.20734
42696703	chr15:42696703:G:A	2.74032e-09	-0.430671	-2.85769e-10	0.000136526	-0.178431	-2.85769e-10
42696733	chr15:42696733:T:A	1.41902e-09	-2.08401e-10	-1.08878	5.5171e-05	-2.08401e-10	-1.08451
42696862	chr15:42696862:C:A	1.2289e-09	-2.08401e-10	-1.23263	4.74036e-05	-2.08401e-10	-1.23625
42697719	chr15:42697719:A:G	1.35129e-09	-2.08401e-10	-1.13769	5.50904e-05	-2.08401e-10	-1.08597
42697880	chr15:42697880:T:C	1.86895e-09	-2.08401e-10	-0.813371	7.47703e-05	-2.08401e-10	-0.780528
42698188	chr15:42698188:A:G	1.89326e-10	-1.84808	-1.25495	8.61049e-06	-1.7018	-1.24017
42698720	chr15:42698720:T:C	8.38544e-09	-2.08401e-10	0.68775	0.000336777	-2.08401e-10	0.724472
42698868	chr15:42698868:T:A	1.87875e-10	-1.86348	-1.24724	8.34427e-06	-1.75322	-1.22016
42699101	chr15:42699101:A:G	5.83724e-10	-1.53257	-0.444502	2.2872e-05	-1.62207	-0.342969
42699381	chr15:42699381:T:C	1.30125e-09	-2.08401e-10	-1.17542	5.08585e-05	-2.08401e-10	-1.1659
42699486	chr15:42699486:C:T	7.4385e-10	-1.68169	-0.0529706	3.22228e-05	-1.74071	0.118442
42699583	chr15:42699583:T:C	2.1123e-09	-2.08401e-10	-0.690969	8.23976e-05	-2.08401e-10	-0.683392
42699618	chr15:42699618:T:C	2.15218e-09	-1.23012	0.557851	8.98742e-05	-1.26083	0.664295
42699639	chr15:42699639:C:T	1.24558e-09	-2.08401e-10	-1.21915	4.96212e-05	-2.08401e-10	-1.19053
42699689	chr15:42699689:G:A	1.89857e-10	-1.84959	-1.25063	8.49726e-06	-1.70433	-1.25087
42699788	chr15:42699788:C:T	1.22912e-09	-2.08401e-10	-1.23245	4.7442e-05	-2.08401e-10	-1.23544
42700907	chr15:42700907:A:G	1.8753e-10	-1.85991	-1.25265	8.4345e-06	-1.72864	-1.23397
42700993	chr15:42700993:A:G	1.21154e-09	-2.08401e-10	-1.24685	4.69826e-05	-2.08401e-10	-1.24517
42701068	chr15:42701068:G:A	9.98568e-10	-1.86775	0.427569	6.00724e-05	-1.81348	0.814082
42701157	chr15:42701157:C:G	1.19702e-09	-2.08401e-10	-1.25891	4.63559e-05	-2.08401e-10	-1.2586
42701271	chr15:42701271:T:C	1.31827e-09	-1.73738	0.574956	6.1719e-05	-1.78557	0.813209
42701732	chr15:42701732:C:T	1.47309e-09	-1.71573	0.664347	6.90641e-05	-1.76816	0.908251
42701875	chr15:42701875:T:TC	1.37575e-09	-2.08401e-10	-1.11975	5.19507e-05	-2.08401e-10	-1.14465
42702004	chr15:42702004:A:C	2.44577e-09	-2.08401e-10	-0.544385	0.000101381	-2.08401e-10	-0.476059
42702007	chr15:42702007:A:C	1.24798e-09	-2.08401e-10	-1.21722	4.89985e-05	-2.08401e-10	-1.20316
42702192	chr15:42702192:C:T	1.20016e-09	-2.08401e-10	-1.2563	4.63584e-05	-2.08401e-10	-1.25855
42702331	chr15:42702331:G:A	5.43081e-09	-2.08401e-10	0.253342	0.000221162	-2.08401e-10	0.303948
42702622	chr15:42702622:G:A	1.91047e-09	-2.08401e-10	-0.791397	7.64356e-05	-2.08401e-10	-0.7585
42702748	chr15:42702748:T:C	2.4811e-09	-2.08401e-10	-0.530045	0.000104112	-2.08401e-10	-0.449485
42704053	chr15:42704053:A:G	6.61258e-10	-1.85236	-2.85769e-10	2.53056e-05	-1.86392	-2.85769e-10
42705149	chr15:42705149:C:T	1.84737e-09	-1.7133	0.888316	8.79082e-05	-1.7663	1.14764
42705184	chr15:42705184:C:T	1.96437e-10	-1.83428	-1.23187	8.99356e-06	-1.66607	-1.23236
42705348	chr15:42705348:T:A	1.21245e-09	-1.86657	0.620471	7.54119e-05	-1.81159	1.03961
42705764	chr15:42705764:A:G	1.97827e-09	-2.08401e-10	-0.756524	7.9681e-05	-2.08401e-10	-0.716917
42706167	chr15:42706167:T:C	1.8982e-10	-1.8655	-1.23492	8.49368e-06	-1.75037	-1.20526
42706474	chr15:42706474:A:G	2.41034e-10	-1.83124	-1.03033	9.39811e-06	-1.84243	-1.01201
42706519	chr15:42706519:C:T	1.58432e-09	-2.08401e-10	-0.978592	6.292e-05	-2.08401e-10	-0.953084
42706578	chr15:42706578:G:T	1.3291e-09	-1.69927	0.545029	6.05212e-05	-1.75923	0.767272
42706650	chr15:42706650:A:G	2.23605e-09	-2.08401e-10	-0.634037	8.98406e-05	-2.08401e-10	-0.596911
42706660	chr15:42706660:G:A	1.88412e-10	-1.84913	-1.25874	8.48377e-06	-1.70599	-1.2508
42707143	chr15:42707143:T:TA	1.91757e-09	-1.67328	0.88559	9.06258e-05	-1.73309	1.14488
42707342	chr15:42707342:A:G	1.84117e-09	-1.68643	0.858088	8.71092e-05	-1.74362	1.11583
42707367	chr15:42707367:G:A	7.49984e-10	-1.86361	0.137161	4.05162e-05	-1.8296	0.436351
42707443	chr15:42707443:C:G	1.73021e-09	-1.6558	0.765293	8.09323e-05	-1.71876	1.01742
42707452	chr15:42707452:A:G	1.07414e-09	-1.77295	0.40572	5.00336e-05	-1.81256	0.630302
42707509	chr15:42707509:G:A	1.39115e-09	-2.08401e-10	-1.10862	5.29913e-05	-2.08401e-10	-1.12482
42707787	chr15:42707787:A:G	1.47275e-09	-2.08401e-10	-1.05162	5.79568e-05	-2.08401e-10	-1.03525
42707796	chr15:42707796:T:C	3.46002e-09	-2.08401e-10	-0.197473	0.000143065	-2.08401e-10	-0.131651
42708134	chr15:42708134:C:A	1.74611e-09	-2.08401e-10	-0.881359	6.99776e-05	-2.08401e-10	-0.846772
42708165	chr15:42708165:T:A	3.04557e-09	-2.08401e-10	-0.325059	0.000122462	-2.08401e-10	-0.287144
42708779	chr15:42708779:A:G	1.55152e-09	-1.70162	0.702103	7.28609e-05	-1.75678	0.950381
42708853	chr15:42708853:A:G	1.20749e-09	-2.08401e-10	-1.25021	4.6923e-05	-2.08401e-10	-1.24644
42709134	chr15:42709134:G:A	1.57486e-09	-1.72105	0.736468	7.439e-05	-1.7726	0.986969
42709664	chr15:42709664:G:C	2.14279e-09	-2.08401e-10	-0.676639	8.54992e-05	-2.08401e-10	-0.646441
42710205	chr15:42710205:GTGCA:G	1.20277e-09	-2.08401e-10	-1.25412	4.66111e-05	-2.08401e-10	-1.25311
42710211	chr15:42710211:C:CCGGGTACTTTTGT	1.20231e-09	-2.08401e-10	-1.2545	4.65914e-05	-2.08401e-10	-1.25353
42710336	chr15:42710336:A:T	1.84847e-10	-1.8691	-1.25788	7.87611e-06	-1.7841	-1.24702
42710338	chr15:42710338:G:A	1.12295e-09	-1.86224	0.539458	6.72077e-05	-1.83079	0.943631
42710487	chr15:42710487:C:G	1.21235e-09	-2.08401e-10	-1.24618	4.71753e-05	-2.08401e-10	-1.24108
42710561	chr15:42710561:A:G	1.22492e-09	-1.23587	-2.85769e-10	5.92038e-05	-1.01396	-2.85769e-10
42711673	chr15:42711673:C:T	2.66241e-09	-2.08401e-10	-0.459514	0.000106646	-2.08401e-10	-0.425435
42712894	chr15:42712894:C:T	1.86164e-09	-2.08401e-10	-0.817288	7.60836e-05	-2.08401e-10	-0.763115
42712970	chr15:42712970:G:A	2.88244e-09	-2.08401e-10	-0.380109	0.00011564	-2.08401e-10	-0.344471
42713066	chr15:42713066:T:C	7.37176e-10	-1.74368	-2.85769e-10	3.36014e-05	-1.58038	-2.85769e-10
42713455	chr15:42713455:T:C	7.22011e-09	0.538123	-2.85769e-10	0.00021487	0.275085	-2.85769e-10
42713520	chr15:42713520:A:G	1.10276e-09	-1.83015	0.489221	6.15332e-05	-1.86276	0.887386
42713606	chr15:42713606:G:T	1.85468e-10	-1.86703	-1.25659	7.52449e-06	-1.82675	-1.25004
42714249	chr15:42714249:T:C	3.57074e-09	-2.08401e-10	-0.165974	0.000143929	-2.08401e-10	-0.12563
42714759	chr15:42714759:T:G	1.40448e-09	-1.73195	0.632869	6.60305e-05	-1.78131	0.876481
42714819	chr15:42714819:G:A	1.74243e-09	-2.08401e-10	-0.883468	6.98339e-05	-2.08401e-10	-0.848828
42715328	chr15:42715328:C:T	6.50315e-10	-1.86904	-2.85769e-10	2.52442e-05	-1.86635	-2.85769e-10
42715448	chr15:42715448:A:G	3.45799e-09	-0.577952	0.379892	0.000172107	-0.466212	0.519381
42715490	chr15:42715490:G:A	1.20939e-09	-2.08401e-10	-1.24863	4.65647e-05	-2.08401e-10	-1.2541
42715809	chr15:42715809:A:C	1.31575e-09	-2.08401e-10	-1.16434	5.14934e-05	-2.08401e-10	-1.15349
42716099	chr15:42716099:A:G	4.18658e-09	-2.08401e-10	-0.00686226	0.000197116	-2.08401e-10	0.188846
42716558	chr15:42716558:C:T	1.20023e-09	-2.08401e-10	-1.25624	4.65848e-05	-2.08401e-10	-1.25367
42716774	chr15:42716774:G:A	2.04008e-08	1.57683	-2.85769e-10	0.000587421	1.28079	-2.85769e-10
42717201	chr15:42717201:C:T	1.43034e-09	-1.63485	0.554015	6.64814e-05	-1.69414	0.796119
42717250	chr15:42717250:T:C	1.45537e-09	-1.83688	0.773392	8.54877e-05	-1.85639	1.20981
42717444	chr15:42717444:G:A	1.19824e-09	-2.08401e-10	-1.25789	4.64837e-05	-2.08401e-10	-1.25585
42717551	chr15:42717551:G:A	1.11974e-09	-1.32565	-2.85769e-10	5.15934e-05	-1.15156	-2.85769e-10
42717940	chr15:42717940:C:T	3.69353e-09	-1.34286	1.2107	0.00017476	-1.42534	1.4938
42718237	chr15:42718237:T:C	2.37226e-10	-1.61923	-1.25826	7.96181e-06	-1.76181	-1.25848
42718376	chr15:42718376:G:A	2.84586e-09	-1.53691	1.14403	0.000135135	-1.60413	1.41545
42719155	chr15:42719155:G:C	6.6096e-10	-1.85281	-2.85769e-10	2.52007e-05	-1.86808	-2.85769e-10
42719339	chr15:42719339:G:T	2.08068e-10	-1.87008	-1.13856	8.41229e-06	-1.79984	-1.16541
42719826	chr15:42719826:C:T	1.92354e-10	-1.8577	-1.22946	8.45042e-06	-1.73092	-1.22982
42719904	chr15:42719904:T:G	2.54597e-09	-2.08401e-10	-0.504236	0.000103421	-2.08401e-10	-0.456139
42719997	chr15:42719997:T:C	1.41119e-09	-1.84186	0.747545	8.3519e-05	-1.85337	1.18349
42720051	chr15:42720051:A:G	1.22476e-09	-2.08401e-10	-1.236	4.75076e-05	-2.08401e-10	-1.23406
42720076	chr15:42720076:A:G	1.8639e-10	-1.86658	-1.25208	7.98519e-06	-1.75845	-1.25891
42720264	chr15:42720264:G:A	3.06595e-09	-2.08401e-10	-0.318388	0.000115073	-2.08401e-10	-0.349381
42720319	chr15:42720319:A:G	1.46761e-09	-1.84795	0.79284	8.8269e-05	-1.84812	1.23357
42720351	chr15:42720351:G:C	1.10836e-09	-1.33586	-2.85769e-10	5.22136e-05	-1.13961	-2.85769e-10
42720566	chr15:42720566:T:G	1.6671e-09	-2.08401e-10	-0.927663	5.92726e-05	-2.08401e-10	-1.0128
42720690	chr15:42720690:G:A	2.26089e-09	-2.08401e-10	-0.622989	9.13794e-05	-2.08401e-10	-0.579928
42721028	chr15:42721028:C:T	1.91036e-10	-1.83972	-1.25432	8.62115e-06	-1.68182	-1.25891
42721308	chr15:42721308:G:C	2.09584e-09	-1.6759	0.977107	8.85416e-05	-1.74111	1.12964
42721342	chr15:42721342:A:G	2.82396e-09	-2.08401e-10	-0.400607	0.00010612	-2.08401e-10	-0.430379
42721525	chr15:42721525:T:C	1.53234e-09	-1.8572	0.84525	9.46453e-05	-1.8339	1.28909
42721749	chr15:42721749:C:T	2.29805e-10	-1.86857	-1.0407	8.89837e-06	-1.81785	-1.09123
42721846	chr15:42721846:A:G	1.32081e-09	-1.83317	0.672673	7.56507e-05	-1.8608	1.09198
42721967	chr15:42721967:G:A	1.30509e-09	-1.83848	0.666002	7.53209e-05	-1.85791	1.08472
42722278	chr15:42722278:C:T	1.21835e-09	-2.08401e-10	-1.24125	4.6834e-05	-2.08401e-10	-1.24834
42722279	chr15:42722279:G:A	1.2861e-09	-1.83033	0.643194	7.31191e-05	-1.86231	1.05945
42722455	chr15:42722455:A:G	3.24978e-09	-2.08401e-10	-0.26016	0.000148924	-2.08401e-10	-0.091511
42722456	chr15:42722456:G:A	1.51493e-09	-2.08401e-10	-1.02337	5.46348e-05	-2.08401e-10	-1.09428
42722476	chr15:42722476:G:GT	1.23464e-09	-1.83138	0.603405	7.00266e-05	-1.86236	1.01629
42722481	chr15:42722481:A:G	1.21169e-09	-1.82982	0.583091	6.84146e-05	-1.86299	0.993626
42724025	chr15:42724025:TAAG:T	3.80271e-09	-1.46347	1.36043	0.000182418	-1.53671	1.64806
42724277	chr15:42724277:A:G	1.23076e-09	-1.81235	0.581242	6.78967e-05	-1.8679	0.990944
42724349	chr15:42724349:T:C	1.42391e-09	-1.84154	0.756202	8.42604e-05	-1.85232	1.19129
42724764	chr15:42724764:T:C	1.78902e-09	-0.857081	-2.85769e-10	6.95894e-05	-0.852335	-2.85769e-10
42725228	chr15:42725228:T:G	1.36112e-09	-1.855	0.724557	8.25851e-05	-1.83745	1.15633
42725478	chr15:42725478:G:A	3.97921e-09	-1.07561	1.01795	0.000179638	-1.18826	1.28426
42725715	chr15:42725715:G:A	1.20139e-09	-2.08401e-10	-1.25527	4.67442e-05	-2.08401e-10	-1.25026
42725721	chr15:42725721:G:A	2.00123e-10	-1.83999	-1.20758	9.08022e-06	-1.66506	-1.22379
42726320	chr15:42726320:C:T	6.98459e-10	-1.79763	-2.85769e-10	2.5982e-05	-1.83754	-2.85769e-10
42726361	chr15:42726361:C:T	2.12971e-09	-1.36116	0.678404	9.61274e-05	-1.45334	0.924063
42726493	chr15:42726493:T:G	1.99841e-10	-1.7901	-1.25889	9.83657e-06	-1.55795	-1.25089
42726529	chr15:42726529:G:A	1.25609e-09	-2.08401e-10	-1.21074	4.85054e-05	-2.08401e-10	-1.21327
42727782	chr15:42727782:G:A	1.11382e-09	-1.33095	-2.85769e-10	3.49712e-05	-1.54042	-2.85769e-10
42728236	chr15:42728236:G:A	1.39948e-09	-2.08401e-10	-1.10265	5.59393e-05	-2.08401e-10	-1.07068
42728718	chr15:42728718:T:A	2.53376e-09	-2.08401e-10	-0.509041	0.000101313	-2.08401e-10	-0.476738
42728756	chr15:42728756:C:T	1.65426e-09	-2.08401e-10	-0.935391	6.58463e-05	-2.08401e-10	-0.907625
42728785	chr15:42728785:G:A	1.90298e-10	-1.85711	-1.2408	8.2229e-06	-1.73083	-1.2572
42728846	chr15:42728846:G:A	2.55027e-09	-2.08401e-10	-0.502548	0.000101985	-2.08401e-10	-0.47012
42729325	chr15:42729325:G:A	1.20116e-09	-2.08401e-10	-1.25546	4.63738e-05	-2.08401e-10	-1.25821
42729430	chr15:42729430:C:T	1.71562e-09	-1.85475	0.955781	0.000105391	-1.85103	1.41375
42729788	chr15:42729788:G:A	9.07731e-10	-1.86822	0.332663	5.36013e-05	-1.85309	0.739713
42729890	chr15:42729890:C:T	2.19034e-09	-2.08401e-10	-0.654689	9.05759e-05	-2.08401e-10	-0.58876
42730054	chr15:42730054:G:A	2.37082e-09	-2.08401e-10	-0.575511	0.000102488	-2.08401e-10	-0.465202
42730331	chr15:42730331:T:C	1.26243e-09	-1.20973	0.00402063	5.25499e-05	-1.26651	0.133327
42730578	chr15:42730578:C:T	1.50749e-09	-2.08401e-10	-1.0283	6.06959e-05	-2.08401e-10	-0.989072
42730705	chr15:42730705:C:T	1.64349e-09	-2.08401e-10	-0.941926	6.48017e-05	-2.08401e-10	-0.923617
42730964	chr15:42730964:G:A	1.23846e-09	-2.08401e-10	-1.22488	4.74266e-05	-2.08401e-10	-1.23576
42731106	chr15:42731106:A:C	2.22591e-10	-1.74759	-1.19358	8.32877e-06	-1.81321	-1.16202
42731284	chr15:42731284:T:C	1.34874e-09	-1.76423	0.624655	7.08617e-05	-1.86937	1.03515
42731865	chr15:42731865:C:T	1.29945e-09	-1.84734	0.670534	7.70824e-05	-1.84653	1.09645
42732801	chr15:42732801:G:C	1.18063e-09	-1.83122	0.558521	6.72526e-05	-1.8583	0.971812
42732939	chr15:42732939:C:T	1.26971e-09	-2.08401e-10	-1.19996	4.93227e-05	-2.08401e-10	-1.19656
42733326	chr15:42733326:T:G	1.11217e-09	-1.835	0.502567	6.33539e-05	-1.85606	0.909852
42733538	chr15:42733538:G:A	2.85413e-09	-1.51532	1.12534	0.000135331	-1.5893	1.40208
42733672	chr15:42733672:A:C	1.51658e-09	-2.08401e-10	-1.02229	6.11221e-05	-2.08401e-10	-0.982075
42733792	chr15:42733792:C:T	1.20162e-09	-2.08401e-10	-1.25507	4.63816e-05	-2.08401e-10	-1.25805
42734427	chr15:42734427:T:A	1.52039e-06	6.9246	-1.03663	3.66799e-05	-0.423948	-1.06877
42734694	chr15:42734694:A:G	2.77461e-10	-1.86829	-0.852528	1.19914e-05	-1.86873	-0.742029
42734729	chr15:42734729:C:T	2.43177e-10	-1.86366	-0.989054	1.02503e-05	-1.87038	-0.897266
42734758	chr15:42734758:G:A	1.21491e-09	-2.08401e-10	-1.24408	4.671e-05	-2.08401e-10	-1.25099
42735547	chr15:42735547:C:T	1.19872e-09	-2.08401e-10	-1.25749	4.64878e-05	-2.08401e-10	-1.25576
42735637	chr15:42735637:G:T	2.38674e-10	-1.83688	-1.03452	9.82443e-06	-1.86022	-0.949853
42736428	chr15:42736428:G:A	1.73287e-09	-1.31629	0.427323	7.56593e-05	-1.40526	0.636551
42736562	chr15:42736562:C:A	2.92185e-09	-2.08401e-10	-0.36653	0.000117059	-2.08401e-10	-0.332268
42736714	chr15:42736714:G:A	6.65346e-10	-1.8462	-2.85769e-10	2.51488e-05	-1.87014	-2.85769e-10
42737927	chr15:42737927:T:C	1.21213e-09	-2.08401e-10	-1.24637	4.68591e-05	-2.08401e-10	-1.2478
42738462	chr15:42738462:G:C	1.22638e-09	-1.85485	0.620169	7.34957e-05	-1.83882	1.04109
42738572	chr15:42738572:C:T	1.9396e-09	-2.08401e-10	-0.776264	7.31248e-05	-2.08401e-10	-0.80278
42738588	chr15:42738588:C:T	1.19703e-09	-2.08401e-10	-1.2589	4.63569e-05	-2.08401e-10	-1.25858
42738656	chr15:42738656:C:G	1.19895e-09	-2.08401e-10	-1.2573	4.64438e-05	-2.08401e-10	-1.2567
42738663	chr15:42738663:C:T	1.31002e-09	-1.85153	0.682831	7.84334e-05	-1.84273	1.11003
42738723	chr15:42738723:T:TA	1.19904e-09	-2.08401e-10	-1.25723	4.64478e-05	-2.08401e-10	-1.25662
42739217	chr15:42739217:C:T	1.32035e-09	-2.08401e-10	-1.16085	5.36489e-05	-2.08401e-10	-1.11249
42739388	chr15:42739388:A:G	1.88486e-10	-1.86701	-1.24046	7.29118e-06	-1.85759	-1.25069
42740161	chr15:42740161:T:C	2.76563e-09	-1.77883	1.35735	0.000136774	-1.81948	1.64286
42740211	chr15:42740211:G:A	1.19783e-09	-2.08401e-10	-1.25824	4.6559e-05	-2.08401e-10	-1.25423
42740815	chr15:42740815:A:G	2.62672e-09	-1.71942	1.24641	0.000127572	-1.77311	1.52684
42741781	chr15:42741781:G:C	1.19729e-09	-2.08401e-10	-1.25869	4.63456e-05	-2.08401e-10	-1.25882
42742592	chr15:42742592:A:G	2.93945e-09	-1.64049	1.27996	0.000141094	-1.70776	1.56224
42742620	chr15:42742620:G:C	1.25083e-09	-2.08401e-10	-1.21494	4.83042e-05	-2.08401e-10	-1.21743
42742806	chr15:42742806:T:C	3.40124e-09	-1.64964	1.43503	0.000164977	-1.71504	1.7259
42742933	chr15:42742933:G:A	2.95327e-09	-1.67969	1.32385	0.000143028	-1.74036	1.60845
42743293	chr15:42743293:G:C	3.99986e-09	-2.08401e-10	-0.0524879	0.000187866	-2.08401e-10	0.140781
42744484	chr15:42744484:C:T	6.80837e-09	-2.08401e-10	0.479406	0.000252332	-2.08401e-10	0.435796
42744633	chr15:42744633:A:T	1.61708e-09	-2.08401e-10	-0.958125	6.55907e-05	-2.08401e-10	-0.911515
42745117	chr15:42745117:T:C	1.40634e-09	-2.08401e-10	-1.09775	5.7768e-05	-2.08401e-10	-1.03851
42745212	chr15:42745212:T:A	1.99442e-10	-1.81776	-1.23322	7.55373e-06	-1.84263	-1.23027
42745310	chr15:42745310:C:T	1.20328e-09	-2.08401e-10	-1.25369	4.65478e-05	-2.08401e-10	-1.25447
42745313	chr15:42745313:G:C	2.93604e-09	-1.62403	1.26235	0.000140556	-1.69356	1.54422
42745861	chr15:42745861:G:A	1.33178e-09	-2.08401e-10	-1.15223	5.05178e-05	-2.08401e-10	-1.17262
42746552	chr15:42746552:C:T	2.39023e-10	-1.84437	-1.02557	9.9307e-06	-1.82183	-0.977487
42746865	chr15:42746865:G:A	1.91114e-10	-1.86992	-1.22371	8.48134e-06	-1.7812	-1.17588
42746957	chr15:42746957:C:T	1.25234e-09	-2.08401e-10	-1.21373	4.78422e-05	-2.08401e-10	-1.22704
42746991	chr15:42746991:G:T	1.34616e-09	-2.08401e-10	-1.14149	5.48572e-05	-2.08401e-10	-1.09022
42747348	chr15:42747348:A:C	1.96502e-09	-2.08401e-10	-0.763242	7.78351e-05	-2.08401e-10	-0.740355
42747456	chr15:42747456:C:T	1.67871e-09	-1.64991	0.729192	7.79613e-05	-1.7106	0.971862
42747613	chr15:42747613:T:C	1.22586e-09	-2.08401e-10	-1.2351	4.87296e-05	-2.08401e-10	-1.20866
42747993	chr15:42747993:A:T	1.26511e-09	-2.08401e-10	-1.20359	4.88583e-05	-2.08401e-10	-1.20602
42748189	chr15:42748189:G:A	1.88713e-10	-1.87038	-1.23589	8.17589e-06	-1.79278	-1.20098
42748475	chr15:42748475:T:C	6.64559e-10	-1.84738	-2.85769e-10	2.52874e-05	-1.86464	-2.85769e-10
42749246	chr15:42749246:A:C	2.0046e-09	-2.08401e-10	-0.743302	8.03974e-05	-2.08401e-10	-0.707966
42749691	chr15:42749691:G:A	7.87886e-10	-1.67715	-2.85769e-10	2.72057e-05	-1.79152	-2.85769e-10
42749954	chr15:42749954:C:T	1.39554e-09	-2.08401e-10	-1.10546	5.70491e-05	-2.08401e-10	-1.05103
42750006	chr15:42750006:A:G	1.3964e-09	-2.08401e-10	-1.10485	5.22277e-05	-2.08401e-10	-1.13933
42750387	chr15:42750387:A:C	1.20337e-09	-2.08401e-10	-1.25362	4.6609e-05	-2.08401e-10	-1.25315
42750530	chr15:42750530:T:C	2.59117e-09	-1.65579	1.16916	0.000125154	-1.71822	1.45282
42750775	chr15:42750775:C:T	1.24942e-09	-2.08401e-10	-1.21607	4.94306e-05	-2.08401e-10	-1.19438
42751857	chr15:42751857:A:G	2.86827e-09	-1.67829	1.29325	0.000138775	-1.73906	1.57697
42751902	chr15:42751902:T:C	2.27966e-09	-2.08401e-10	-0.614719	9.09354e-05	-2.08401e-10	-0.584799
42752654	chr15:42752654:T:C	1.25697e-09	-1.21004	-2.85769e-10	3.4446e-05	-1.55555	-2.85769e-10
42753113	chr15:42753113:G:T	1.21483e-09	-2.08401e-10	-1.24414	4.73437e-05	-2.08401e-10	-1.23751
42754003	chr15:42754003:A:G	2.94054e-09	-2.08401e-10	-0.360152	0.000109403	-2.08401e-10	-0.399906
42754481	chr15:42754481:C:T	2.9212e-09	-1.6979	1.33115	0.000142193	-1.75454	1.61678
42754482	chr15:42754482:G:A	1.45768e-09	-2.08401e-10	-1.0619	5.9996e-05	-2.08401e-10	-1.00067
42754969	chr15:42754969:T:C	1.2091e-09	-2.08401e-10	-1.24887	4.66113e-05	-2.08401e-10	-1.25311
42755117	chr15:42755117:A:G	2.84559e-09	-1.67508	1.2821	0.000137551	-1.73645	1.56549
42755335	chr15:42755335:G:A	1.50899e-09	-2.08401e-10	-1.0273	5.9843e-05	-2.08401e-10	-1.00322
42755696	chr15:42755696:T:C	7.03366e-10	-1.79062	-2.85769e-10	2.60449e-05	-1.83513	-2.85769e-10
42755701	chr15:42755701:C:G	1.31559e-09	-2.08401e-10	-1.16446	5.17596e-05	-2.08401e-10	-1.14834
42756089	chr15:42756089:C:T	1.22717e-09	-2.08401e-10	-1.23404	4.83604e-05	-2.08401e-10	-1.21627
42756249	chr15:42756249:A:G	1.91849e-09	-2.08401e-10	-0.787208	7.62841e-05	-2.08401e-10	-0.760484
42756920	chr15:42756920:T:C	1.21745e-09	-2.08401e-10	-1.24198	4.67939e-05	-2.08401e-10	-1.2492
42757349	chr15:42757349:G:T	3.30003e-09	-1.58795	1.34313	0.000158378	-1.65933	1.62937
42757956	chr15:42757956:C:T	1.19714e-09	-2.08401e-10	-1.25882	4.63786e-05	-2.08401e-10	-1.25811
42758393	chr15:42758393:C:T	1.19782e-09	-2.08401e-10	-1.25824	4.63631e-05	-2.08401e-10	-1.25845
42758927	chr15:42758927:AG:A	1.41833e-09	-2.08401e-10	-1.08927	5.68786e-05	-2.08401e-10	-1.05403
42758981	chr15:42758981:A:G	2.94516e-10	-1.80727	-0.853901	1.16546e-05	-1.85313	-0.786124
42759422	chr15:42759422:C:A	1.23399e-09	-2.08401e-10	-1.22849	4.68795e-05	-2.08401e-10	-1.24737
42759428	chr15:42759428:G:C	5.82686e-10	-1.58127	-0.397583	2.44544e-05	-1.65345	-0.244689
42760015	chr15:42760015:A:G	2.15353e-10	-1.86943	-1.1048	9.05326e-06	-1.8589	-1.03293
42760278	chr15:42760278:C:A	2.08526e-09	-2.08401e-10	-0.703854	8.40919e-05	-2.08401e-10	-0.663038
42760421	chr15:42760421:G:T	1.35023e-09	-2.08401e-10	-1.13847	5.11431e-05	-2.08401e-10	-1.16032
42760460	chr15:42760460:A:C	1.37827e-09	-2.08401e-10	-1.11792	5.21306e-05	-2.08401e-10	-1.1412
42761324	chr15:42761324:T:C	2.66833e-09	-1.64125	1.18396	0.000127866	-1.70528	1.46131
42761332	chr15:42761332:A:G	2.26361e-09	-2.08401e-10	-0.621787	9.03522e-05	-2.08401e-10	-0.591232
42761844	chr15:42761844:T:G	1.09506e-09	-1.83458	0.486643	6.2155e-05	-1.8556	0.890278
42761855	chr15:42761855:C:T	6.38107e-10	-1.68612	-0.201873	2.28762e-05	-1.76497	-0.199883
42762005	chr15:42762005:T:C	3.06165e-09	-1.64943	1.32964	0.000147632	-1.71494	1.61471
42762875	chr15:42762875:T:C	2.02628e-10	-1.85284	-1.18229	7.58041e-06	-1.84816	-1.22122
42763538	chr15:42763538:T:C	2.41061e-09	-0.558865	-2.85769e-10	0.000144182	-0.123875	-2.85769e-10
42764016	chr15:42764016:G:A	1.81777e-09	-2.08401e-10	-0.841137	7.26411e-05	-2.08401e-10	-0.809418
42764131	chr15:42764131:G:A	5.4097e-10	-1.6896	-0.363535	1.94135e-05	-1.76735	-0.361624
42764411	chr15:42764411:T:C	4.87321e-10	-1.7152	-0.44238	1.7579e-05	-1.78681	-0.441432
42764460	chr15:42764460:C:T	1.30702e-09	-1.72623	0.555235	5.9154e-05	-1.79428	0.77947
42764487	chr15:42764487:C:T	5.80682e-09	-2.08401e-10	0.320286	0.00027952	-2.08401e-10	0.538126
42764560	chr15:42764560:G:A	1.21884e-09	-2.08401e-10	-1.24084	4.70324e-05	-2.08401e-10	-1.24411
42764662	chr15:42764662:T:C	2.23724e-09	-2.08401e-10	-0.633504	8.91951e-05	-2.08401e-10	-0.604122
42764806	chr15:42764806:A:G	2.24222e-09	-2.08401e-10	-0.631282	8.93981e-05	-2.08401e-10	-0.601849
42765736	chr15:42765736:G:A	1.23441e-09	-2.08401e-10	-1.22815	4.74019e-05	-2.08401e-10	-1.23629
42765789	chr15:42765789:G:A	1.2539e-09	-2.08401e-10	-1.21249	4.91782e-05	-2.08401e-10	-1.1995
42767533	chr15:42767533:A:G	3.33914e-09	-1.66126	1.42823	0.000162292	-1.72498	1.71942
42767589	chr15:42767589:A:G	2.57534e-10	-1.86803	-0.927322	1.11259e-05	-1.86963	-0.816036
42768499	chr15:42768499:C:G	1.36632e-09	-2.08401e-10	-1.12662	5.59516e-05	-2.08401e-10	-1.07046
42768665	chr15:42768665:G:A	1.94144e-10	-1.86453	-1.21337	7.57516e-06	-1.84922	-1.22086
42768970	chr15:42768970:A:C	8.21785e-10	-1.63502	-2.85769e-10	2.92726e-05	-1.7183	-2.85769e-10
42768990	chr15:42768990:G:A	2.01173e-10	-1.85493	-1.18741	7.56956e-06	-1.84642	-1.22439
42769195	chr15:42769195:T:G	5.73139e-10	-1.78325	-0.212128	2.11284e-05	-1.83501	-0.209318
42769356	chr15:42769356:C:G	1.21205e-09	-2.08401e-10	-1.24643	4.78984e-05	-2.08401e-10	-1.22587
42769916	chr15:42769916:T:C	1.29138e-09	-2.08401e-10	-1.18304	4.98455e-05	-2.08401e-10	-1.18602
42770738	chr15:42770738:T:C	1.52513e-09	-1.01667	-2.85769e-10	8.58548e-05	-0.642291	-2.85769e-10
42770857	chr15:42770857:G:A	1.24696e-09	-2.08401e-10	-1.21804	4.81616e-05	-2.08401e-10	-1.22039
42771050	chr15:42771050:T:C	9.40045e-10	-1.68745	0.186878	3.64921e-05	-1.82278	0.324932
42771206	chr15:42771206:C:CTCGT	1.24381e-09	-2.08401e-10	-1.22056	4.80452e-05	-2.08401e-10	-1.22281
42771485	chr15:42771485:T:C	1.24488e-09	-2.08401e-10	-1.21971	4.80849e-05	-2.08401e-10	-1.22198
42771636	chr15:42771636:A:G	1.85526e-10	-1.86957	-1.25373	7.38856e-06	-1.85876	-1.23625
42772459	chr15:42772459:A:G	2.85852e-09	-2.08401e-10	-0.388443	0.000115294	-2.08401e-10	-0.34746
42772565	chr15:42772565:T:C	1.84842e-10	-1.87036	-1.25664	7.77017e-06	-1.79975	-1.2449
42772574	chr15:42772574:T:C	3.58216e-10	-1.76102	-0.704347	1.3747e-05	-1.85506	-0.619067
42773306	chr15:42773306:G:A	1.21561e-09	-2.08401e-10	-1.2435	4.77789e-05	-2.08401e-10	-1.22836
42773850	chr15:42773850:CAT:C	1.98667e-10	-1.82575	-1.22912	7.80609e-06	-1.85207	-1.18797
42774160	chr15:42774160:G:A	1.2435e-09	-2.08401e-10	-1.22081	4.80335e-05	-2.08401e-10	-1.22305
42774371	chr15:42774371:A:G	2.10677e-10	-1.86453	-1.13164	8.74538e-06	-1.87039	-1.05604
42774483	chr15:42774483:T:C	2.81396e-10	-1.58926	-1.11748	8.92714e-06	-1.78358	-1.12227
42774869	chr15:42774869:C:T	2.10979e-10	-1.84235	-1.15239	8.59615e-06	-1.86184	-1.08179
42775859	chr15:42775859:A:T	1.19748e-09	-2.08401e-10	-1.25853	4.63669e-05	-2.08401e-10	-1.25836
42775876	chr15:42775876:T:C	5.51331e-10	-1.15002	-0.884142	3.38338e-05	-0.75506	-0.818426
42776610	chr15:42776610:C:T	2.08256e-10	-1.85405	-1.15368	8.53171e-06	-1.86769	-1.08347
42776816	chr15:42776816:C:T	6.21307e-10	-1.53896	-0.375719	2.21332e-05	-1.73236	-0.265511
42776870	chr15:42776870:G:C	1.24391e-09	-2.08401e-10	-1.22049	4.80487e-05	-2.08401e-10	-1.22273
42777576	chr15:42777576:C:A	7.19821e-10	-1.7675	-2.85769e-10	2.69718e-05	-1.80016	-2.85769e-10
42777809	chr15:42777809:G:A	8.7904e-10	-1.56767	-2.85769e-10	2.94325e-05	-1.71285	-2.85769e-10
42778726	chr15:42778726:G:GA	4.17197e-09	-2.08401e-10	-0.0103586	0.000167189	-2.08401e-10	0.0241775
42778868	chr15:42778868:T:C	1.30575e-09	-2.08401e-10	-1.17197	4.95953e-05	-2.08401e-10	-1.19105
42779030	chr15:42779030:C:T	1.23181e-09	-2.08401e-10	-1.23026	4.86437e-05	-2.08401e-10	-1.21043
42779131	chr15:42779131:C:T	1.98397e-10	-1.86356	-1.19268	7.90054e-06	-1.83494	-1.19308
42779598	chr15:42779598:G:A	1.31926e-09	-1.16168	-2.85769e-10	4.31303e-05	-1.33072	-2.85769e-10
42779890	chr15:42779890:G:A	1.2887e-09	-1.18512	-2.85769e-10	4.22355e-05	-1.35169	-2.85769e-10
42780089	chr15:42780089:C:G	3.97727e-10	-1.41071	-0.95003	1.1749e-05	-1.65913	-0.972045
42780308	chr15:42780308:T:C	7.09821e-10	-1.44503	-0.336463	2.41552e-05	-1.68234	-0.228104
42780361	chr15:42780361:A:T	1.8724e-10	-1.86764	-1.24647	8.14033e-06	-1.77894	-1.21918
42780498	chr15:42780498:C:T	3.5593e-10	-1.4763	-0.995467	1.05973e-05	-1.71726	-1.01708
42780737	chr15:42780737:G:A	1.91966e-09	-2.08401e-10	-0.786597	7.62353e-05	-2.08401e-10	-0.761124
42780835	chr15:42780835:G:A	1.33936e-09	-2.08401e-10	-1.14656	5.20572e-05	-2.08401e-10	-1.14261
42781399	chr15:42781399:C:T	5.48052e-10	-1.62706	-0.413071	1.98478e-05	-1.79719	-0.309661
42781439	chr15:42781439:T:G	2.0394e-10	-1.87037	-1.1583	8.47163e-06	-1.86407	-1.09415
42782094	chr15:42782094:T:C	4.46015e-10	-1.59849	-0.647654	1.55901e-05	-1.78414	-0.564173
42782482	chr15:42782482:C:T	1.84818e-10	-1.86986	-1.25727	7.87247e-06	-1.78502	-1.24656
42782629	chr15:42782629:C:T	2.17284e-10	-1.86425	-1.10104	9.07416e-06	-1.87038	-1.01914
42782749	chr15:42782749:C:T	1.4153e-09	-2.08401e-10	-1.0914	5.8082e-05	-2.08401e-10	-1.03309
42783004	chr15:42783004:A:G	4.20872e-10	-1.78754	-0.516634	1.65219e-05	-1.86609	-0.424178
42783333	chr15:42783333:C:T	4.77771e-10	-1.57407	-0.603303	1.65976e-05	-1.76986	-0.515834
42784126	chr15:42784126:C:T	2.27955e-10	-1.71325	-1.2041	7.6896e-06	-1.84709	-1.20798
42784252	chr15:42784252:T:C	5.2068e-10	-1.6139	-0.477461	1.86157e-05	-1.79246	-0.378484
42784437	chr15:42784437:T:C	3.94038e-10	-1.60348	-0.766574	1.36957e-05	-1.78771	-0.690161
42784803	chr15:42784803:T:C	1.85482e-10	-1.86899	-1.25456	7.98712e-06	-1.77666	-1.24046
42784813	chr15:42784813:AG:A	1.19722e-09	-2.08401e-10	-1.25875	4.63577e-05	-2.08401e-10	-1.25856
42784938	chr15:42784938:C:T	3.06373e-10	-1.55507	-1.06663	9.38303e-06	-1.76997	-1.08608
42785543	chr15:42785543:C:T	1.44052e-09	-2.08401e-10	-1.07374	5.78597e-05	-2.08401e-10	-1.03693
42785746	chr15:42785746:T:G	5.49663e-10	-1.49997	-0.537223	1.87389e-05	-1.72186	-0.442484
42786064	chr15:42786064:T:C	1.25473e-09	-2.08401e-10	-1.21182	4.81267e-05	-2.08401e-10	-1.22111
42786504	chr15:42786504:A:G	1.84013e-09	-2.08401e-10	-0.82891	6.78451e-05	-2.08401e-10	-0.87772
42786622	chr15:42786622:C:G	1.25194e-09	-2.08401e-10	-1.21405	4.78442e-05	-2.08401e-10	-1.227
42786655	chr15:42786655:T:C	1.77095e-09	-2.08401e-10	-0.867232	7.01901e-05	-2.08401e-10	-0.84374
42787303	chr15:42787303:C:T	1.39859e-09	-2.08401e-10	-1.10328	5.27795e-05	-2.08401e-10	-1.12883
42787333	chr15:42787333:C:T	1.34096e-09	-2.08401e-10	-1.14536	5.19237e-05	-2.08401e-10	-1.14517
42787840	chr15:42787840:G:A	6.84883e-10	-1.81725	-2.85769e-10	2.60482e-05	-1.835	-2.85769e-10
42788439	chr15:42788439:A:G	1.27466e-09	-1.19607	-2.85769e-10	5.79793e-05	-1.03486	-2.85769e-10
42788447	chr15:42788447:A:G	1.27363e-09	-2.08401e-10	-1.19688	4.85335e-05	-2.08401e-10	-1.21269
42788519	chr15:42788519:T:C	1.23225e-09	-2.08401e-10	-1.22991	4.76335e-05	-2.08401e-10	-1.23141
42788641	chr15:42788641:C:T	1.26192e-09	-2.08401e-10	-1.20611	4.87222e-05	-2.08401e-10	-1.20881
42789043	chr15:42789043:T:C	1.31916e-09	-2.08401e-10	-1.16175	5.00524e-05	-2.08401e-10	-1.18188
42790577	chr15:42790577:T:G	6.27355e-09	-2.08401e-10	0.397595	0.000325247	-2.08401e-10	0.689636
42790586	chr15:42790586:C:T	1.85267e-10	-1.86677	-1.25793	7.52602e-06	-1.82496	-1.25162
42790670	chr15:42790670:C:T	1.30283e-09	-2.08401e-10	-1.1742	5.04481e-05	-2.08401e-10	-1.174
42790867	chr15:42790867:T:G	4.89975e-09	-2.08401e-10	0.150437	0.000233739	-2.08401e-10	0.359258
42791076	chr15:42791076:A:G	1.19992e-09	-2.08401e-10	-1.25649	4.66284e-05	-2.08401e-10	-1.25274
42791296	chr15:42791296:G:C	1.38382e-09	-2.08401e-10	-1.1139	5.40415e-05	-2.08401e-10	-1.1052
42791492	chr15:42791492:TTTTTTC:T	2.37321e-10	-1.6315	-1.24559	7.94178e-06	-1.80622	-1.21659
42791672	chr15:42791672:G:A	1.47468e-09	-2.08401e-10	-1.05031	5.76885e-05	-2.08401e-10	-1.03989
42792422	chr15:42792422:G:A	9.98989e-10	-1.43976	-2.85769e-10	3.59402e-05	-1.51309	-2.85769e-10
42792551	chr15:42792551:G:A	1.57167e-09	-2.08401e-10	-0.986611	5.93863e-05	-2.08401e-10	-1.01088
42792694	chr15:42792694:G:A	1.9554e-09	-0.766394	-0.00175722	6.36616e-05	-1.11566	0.174288
42792825	chr15:42792825:C:A	1.27419e-09	-2.08401e-10	-1.19643	4.94201e-05	-2.08401e-10	-1.19459
42793496	chr15:42793496:G:A	1.38396e-09	-2.08401e-10	-1.11379	5.44133e-05	-2.08401e-10	-1.09834
42793965	chr15:42793965:G:C	4.25975e-09	-2.08401e-10	0.0104629	0.000188878	-2.08401e-10	0.146151
42794029	chr15:42794029:C:T	2.2557e-10	-1.74083	-1.18704	7.75613e-06	-1.8524	-1.19406
42794197	chr15:42794197:A:T	1.29257e-09	-2.08401e-10	-1.18211	4.91626e-05	-2.08401e-10	-1.19981
42794457	chr15:42794457:T:A	1.25074e-09	-2.08401e-10	-1.21501	4.89087e-05	-2.08401e-10	-1.20499
42794636	chr15:42794636:G:T	5.0486e-09	-2.08401e-10	0.180364	0.000187662	-2.08401e-10	0.139692
42795769	chr15:42795769:G:C	1.20816e-09	-2.08401e-10	-1.24965	4.68084e-05	-2.08401e-10	-1.24889
42796424	chr15:42796424:T:G	2.72095e-10	-1.70121	-1.03914	9.06896e-06	-1.83657	-1.05352
42796679	chr15:42796679:T:G	1.31931e-09	-2.08401e-10	-1.16164	5.10811e-05	-2.08401e-10	-1.16153
42796889	chr15:42796889:G:T	1.30057e-09	-2.08401e-10	-1.17594	5.03576e-05	-2.08401e-10	-1.1758
42796891	chr15:42796891:A:T	1.31976e-09	-2.08401e-10	-1.1613	5.10984e-05	-2.08401e-10	-1.1612
42796975	chr15:42796975:T:C	1.71836e-09	-2.08401e-10	-0.897377	6.88463e-05	-2.08401e-10	-0.863072
42797411	chr15:42797411:G:C	1.29441e-09	-2.08401e-10	-1.18069	4.92239e-05	-2.08401e-10	-1.19857
42797426	chr15:42797426:A:G	4.54617e-09	0.075538	-2.85769e-10	0.000220537	0.301116	-2.85769e-10
42797576	chr15:42797576:G:A	8.62315e-10	-1.58688	-2.85769e-10	2.92305e-05	-1.71974	-2.85769e-10
42797825	chr15:42797825:G:A	1.34859e-09	-2.08401e-10	-1.13969	5.23326e-05	-2.08401e-10	-1.13733
42798091	chr15:42798091:C:T	1.92497e-09	-2.08401e-10	-0.783837	7.6417e-05	-2.08401e-10	-0.758743
42798322	chr15:42798322:C:T	2.21489e-10	-1.7028	-1.24333	7.70339e-06	-1.84102	-1.21227
42798473	chr15:42798473:C:T	2.20544e-10	-1.71232	-1.23808	7.74133e-06	-1.84493	-1.20344
42798838	chr15:42798838:G:A	1.2229e-09	-2.08401e-10	-1.23752	4.74213e-05	-2.08401e-10	-1.23588
42798911	chr15:42798911:T:C	1.47443e-09	-1.05048	-2.85769e-10	4.64823e-05	-1.25588	-2.85769e-10
42799248	chr15:42799248:T:C	6.4955e-10	-1.87022	-2.85769e-10	2.53335e-05	-1.86282	-2.85769e-10
42799348	chr15:42799348:C:T	1.29789e-09	-2.08401e-10	-1.178	5.0388e-05	-2.08401e-10	-1.1752
42799456	chr15:42799456:C:T	6.64443e-10	-1.84755	-2.85769e-10	2.53468e-05	-1.8623	-2.85769e-10
42799501	chr15:42799501:T:G	1.34183e-09	-2.08401e-10	-1.14471	5.0856e-05	-2.08401e-10	-1.16595
42799770	chr15:42799770:A:G	1.49562e-09	-2.08401e-10	-1.0362	5.8358e-05	-2.08401e-10	-1.02835
42799781	chr15:42799781:C:T	1.2754e-09	-2.08401e-10	-1.19549	4.92284e-05	-2.08401e-10	-1.19848
42799914	chr15:42799914:C:T	1.16995e-09	-0.810643	-0.471145	3.21847e-05	-1.39549	-0.227965
42800007	chr15:42800007:A:C	1.33142e-09	-2.08401e-10	-1.1525	5.54726e-05	-2.08401e-10	-1.07906
42800180	chr15:42800180:GT:G	1.27831e-09	-2.08401e-10	-1.19321	4.93376e-05	-2.08401e-10	-1.19626
42800576	chr15:42800576:A:T	3.10203e-10	-1.82674	-0.782532	1.38215e-05	-1.78953	-0.679189
42800744	chr15:42800744:GC:G	1.29298e-09	-2.08401e-10	-1.1818	4.98907e-05	-2.08401e-10	-1.18511
42800758	chr15:42800758:T:TG	1.48806e-09	-2.08401e-10	-1.04127	5.91368e-05	-2.08401e-10	-1.01509
42800762	chr15:42800762:A:G	4.50861e-09	-2.08401e-10	0.0672425	0.000173064	-2.08401e-10	0.0587113
42801171	chr15:42801171:G:T	1.25593e-09	-2.08401e-10	-1.21087	4.85096e-05	-2.08401e-10	-1.21319
42801251	chr15:42801251:G:A	2.27572e-09	-2.08401e-10	-0.61645	8.95239e-05	-2.08401e-10	-0.600443
42801400	chr15:42801400:C:T	1.28425e-09	-2.08401e-10	-1.18857	4.88862e-05	-2.08401e-10	-1.20545
42801455	chr15:42801455:T:A	4.42977e-09	-2.08401e-10	0.049601	0.000210321	-2.08401e-10	0.253687
42802137	chr15:42802137:C:T	1.22335e-09	-2.08401e-10	-1.23715	4.74392e-05	-2.08401e-10	-1.2355
42802215	chr15:42802215:G:T	1.25893e-09	-2.08401e-10	-1.20848	4.8818e-05	-2.08401e-10	-1.20685
42802518	chr15:42802518:T:C	1.66825e-09	-0.92697	-2.85769e-10	9.40234e-05	-0.551404	-2.85769e-10
42803459	chr15:42803459:T:C	2.90379e-10	-1.82262	-0.8527	1.2861e-05	-1.7838	-0.756951
42804059	chr15:42804059:C:T	1.32875e-09	-2.08401e-10	-1.15451	5.14213e-05	-2.08401e-10	-1.1549
42804130	chr15:42804130:TATC:T	1.27762e-09	-2.08401e-10	-1.19374	4.86634e-05	-2.08401e-10	-1.21002
42804246	chr15:42804246:ACCAG:A	2.09158e-09	-2.08401e-10	-0.700828	8.22985e-05	-2.08401e-10	-0.684595
42804388	chr15:42804388:C:T	2.07446e-09	-2.08401e-10	-0.709048	7.81277e-05	-2.08401e-10	-0.736604
42805033	chr15:42805033:G:A	2.50901e-10	-1.86947	-0.951977	1.10848e-05	-1.86823	-0.82114
42805757	chr15:42805757:T:C	1.30034e-09	-2.08401e-10	-1.17612	5.03485e-05	-2.08401e-10	-1.17598
42805813	chr15:42805813:A:T	1.30034e-09	-2.08401e-10	-1.17612	5.03485e-05	-2.08401e-10	-1.17598
42805928	chr15:42805928:G:A	1.29991e-09	-2.08401e-10	-1.17646	5.03316e-05	-2.08401e-10	-1.17631
42806180	chr15:42806180:C:A	1.19762e-09	-2.08401e-10	-1.25841	4.67573e-05	-2.08401e-10	-1.24998
42806215	chr15:42806215:G:T	1.22378e-09	-2.08401e-10	-1.2368	4.8686e-05	-2.08401e-10	-1.20956
42806455	chr15:42806455:A:G	1.48554e-09	-2.08401e-10	-1.04297	6.13454e-05	-2.08401e-10	-0.978428
42806458	chr15:42806458:C:T	1.20113e-09	-2.08401e-10	-1.25548	4.6369e-05	-2.08401e-10	-1.25832
42806896	chr15:42806896:C:G	1.19703e-09	-2.08401e-10	-1.2589	4.63426e-05	-2.08401e-10	-1.25889
42807147	chr15:42807147:C:T	1.30028e-09	-2.08401e-10	-1.17616	5.03464e-05	-2.08401e-10	-1.17602
42807352	chr15:42807352:C:T	0.000592106	11.8527	-2.85769e-10	2.78964e-05	-1.76645	-2.85769e-10
42807522	chr15:42807522:T:C	6.72967e-10	-1.83481	-2.85769e-10	2.55408e-05	-1.85467	-2.85769e-10
42807542	chr15:42807542:G:A	1.27402e-09	-2.08401e-10	-1.19657	4.85497e-05	-2.08401e-10	-1.21236
42807832	chr15:42807832:T:A	1.19872e-09	-2.08401e-10	-1.25749	4.64362e-05	-2.08401e-10	-1.25687
42807863	chr15:42807863:T:G	1.29482e-09	-2.08401e-10	-1.18038	5.01346e-05	-2.08401e-10	-1.18024
42807882	chr15:42807882:G:T	1.20218e-09	-2.08401e-10	-1.25461	4.66745e-05	-2.08401e-10	-1.25175
42808215	chr15:42808215:G:A	1.25141e-09	-2.08401e-10	-1.21448	5.02431e-05	-2.08401e-10	-1.17807
42808252	chr15:42808252:G:C	2.54198e-10	-1.76078	-1.04761	1.11207e-05	-1.70625	-0.979885
42808425	chr15:42808425:C:A	2.13475e-10	-1.80432	-1.17866	8.01626e-06	-1.86935	-1.14412
42809168	chr15:42809168:G:T	2.6442e-10	-1.83048	-0.938485	1.14964e-05	-1.79477	-0.858145
42809343	chr15:42809343:T:C	1.21918e-09	-2.08401e-10	-1.24057	4.84083e-05	-2.08401e-10	-1.21528
42809514	chr15:42809514:A:T	2.7876e-10	-1.83857	-0.87758	1.22356e-05	-1.80595	-0.784648
42809687	chr15:42809687:C:T	2.80637e-10	-1.83552	-0.87392	1.23353e-05	-1.80165	-0.780836
42809732	chr15:42809732:T:C	1.36953e-09	-2.08401e-10	-1.12428	5.3352e-05	-2.08401e-10	-1.11804
42810395	chr15:42810395:C:T	1.7739e-09	-1.15855	0.292988	6.36171e-05	-1.42885	0.486781
42810400	chr15:42810400:A:C	1.47738e-09	-2.08401e-10	-1.04847	5.76808e-05	-2.08401e-10	-1.04002
42810574	chr15:42810574:G:A	1.7255e-09	-2.08401e-10	-0.893231	6.90245e-05	-2.08401e-10	-0.860487
42810812	chr15:42810812:C:T	1.25758e-09	-2.08401e-10	-1.20956	4.85564e-05	-2.08401e-10	-1.21222
42811147	chr15:42811147:T:C	1.29375e-09	-2.08401e-10	-1.1812	4.92217e-05	-2.08401e-10	-1.19861
42811486	chr15:42811486:T:G	1.23389e-09	-2.08401e-10	-1.22858	4.78768e-05	-2.08401e-10	-1.22632
42811567	chr15:42811567:C:T	2.68257e-10	-1.86105	-0.893504	1.16318e-05	-1.84066	-0.800546
42812208	chr15:42812208:T:C	2.61423e-10	-1.86435	-0.916012	1.17903e-05	-1.84642	-0.781253
42812302	chr15:42812302:A:C	1.23961e-09	-2.08401e-10	-1.22395	4.95264e-05	-2.08401e-10	-1.19244
42812501	chr15:42812501:G:A	1.45873e-09	-2.08401e-10	-1.06118	5.87261e-05	-2.08401e-10	-1.02206
42813249	chr15:42813249:C:T	6.95689e-10	-1.8016	-2.85769e-10	2.92545e-05	-1.71891	-2.85769e-10
42813351	chr15:42813351:G:A	1.05112e-09	-0.932291	-0.456597	7.14981e-05	-0.472079	-0.353198
42813412	chr15:42813412:T:C	2.63241e-10	-1.86738	-0.906051	1.13289e-05	-1.85327	-0.814321
42813488	chr15:42813488:C:T	1.36406e-09	-2.08401e-10	-1.12828	5.35959e-05	-2.08401e-10	-1.11348
42813545	chr15:42813545:T:G	2.5166e-10	-1.86961	-0.948809	1.11587e-05	-1.86797	-0.814758
42813751	chr15:42813751:CAGG:C	2.37207e-10	-1.86651	-1.01106	1.03319e-05	-1.87006	-0.889649
42813803	chr15:42813803:A:G	1.25943e-09	-2.08401e-10	-1.20809	4.86238e-05	-2.08401e-10	-1.21084
42814146	chr15:42814146:C:T	1.25766e-09	-2.08401e-10	-1.20949	4.85595e-05	-2.08401e-10	-1.21216
42814171	chr15:42814171:G:A	1.1989e-09	-2.08401e-10	-1.25734	4.63544e-05	-2.08401e-10	-1.25863
42814222	chr15:42814222:A:C	1.25737e-09	-2.08401e-10	-1.20972	4.85486e-05	-2.08401e-10	-1.21238
42814536	chr15:42814536:C:T	1.28069e-09	-2.08401e-10	-1.19135	4.96758e-05	-2.08401e-10	-1.18943
42816276	chr15:42816276:T:C	2.37132e-09	-0.565461	-0.00983938	6.26488e-05	-1.30862	0.351213
42816754	chr15:42816754:C:A	8.1913e-10	-1.63826	-2.85769e-10	2.81965e-05	-1.75575	-2.85769e-10
42816782	chr15:42816782:G:C	1.2995e-09	-2.08401e-10	-1.17677	5.0316e-05	-2.08401e-10	-1.17662
42816942	chr15:42816942:AT:A	2.34064e-10	-1.71792	-1.17298	7.9237e-06	-1.84359	-1.1815
42817015	chr15:42817015:C:G	1.28818e-09	-2.08401e-10	-1.18552	4.90275e-05	-2.08401e-10	-1.20257
42817253	chr15:42817253:TAG:T	1.7727e-09	-2.08401e-10	-0.866244	7.08019e-05	-2.08401e-10	-0.835062
42817723	chr15:42817723:C:A	1.25624e-09	-2.08401e-10	-1.21062	4.87495e-05	-2.08401e-10	-1.20825
42818709	chr15:42818709:G:A	1.43259e-09	-2.08401e-10	-1.07926	5.88377e-05	-2.08401e-10	-1.02017
42818722	chr15:42818722:AAAAC:A	1.27999e-09	-2.08401e-10	-1.1919	4.96481e-05	-2.08401e-10	-1.18999
42819060	chr15:42819060:T:C	1.67144e-09	-2.08401e-10	-0.925061	6.67956e-05	-2.08401e-10	-0.893312
42819137	chr15:42819137:T:C	2.88789e-09	-0.642893	0.264672	8.57939e-05	-1.13584	0.492837
42821270	chr15:42821270:G:A	7.18535e-10	-1.76929	-2.85769e-10	2.65922e-05	-1.81433	-2.85769e-10
42821351	chr15:42821351:C:G	1.21027e-09	-2.08401e-10	-1.2479	4.6599e-05	-2.08401e-10	-1.25337
42821745	chr15:42821745:G:A	1.28665e-09	-2.08401e-10	-1.1867	4.89787e-05	-2.08401e-10	-1.20356
42821941	chr15:42821941:T:C	1.29976e-09	-2.08401e-10	-1.17657	5.03261e-05	-2.08401e-10	-1.17642
42822106	chr15:42822106:T:C	1.60687e-09	-0.313791	-0.650668	2.8745e-05	-1.14067	-0.595817
42822361	chr15:42822361:A:G	1.2646e-09	-2.08401e-10	-1.20399	5.08657e-05	-2.08401e-10	-1.16576
42822905	chr15:42822905:T:C	1.23614e-09	-2.08401e-10	-1.22675	4.82477e-05	-2.08401e-10	-1.2186
42823007	chr15:42823007:T:G	2.83278e-10	-1.86279	-0.837281	1.23706e-05	-1.84195	-0.737669
42823414	chr15:42823414:A:G	1.29733e-09	-2.08401e-10	-1.17844	4.93346e-05	-2.08401e-10	-1.19632
42823675	chr15:42823675:A:G	1.31207e-09	-2.08401e-10	-1.16714	5.08032e-05	-2.08401e-10	-1.16699
42823791	chr15:42823791:C:T	1.27684e-09	-2.08401e-10	-1.19436	4.86506e-05	-2.08401e-10	-1.21028
42824609	chr15:42824609:T:G	1.19702e-09	-2.08401e-10	-1.25891	4.63418e-05	-2.08401e-10	-1.2589
42824677	chr15:42824677:G:A	1.22714e-09	-2.08401e-10	-1.23406	4.74158e-05	-2.08401e-10	-1.23599
42824708	chr15:42824708:A:C	2.75635e-09	-0.305345	-0.119496	6.70881e-05	-1.11869	0.229752
42824795	chr15:42824795:C:A	2.81744e-09	-0.517628	0.114708	7.47278e-05	-1.27523	0.494137
42824849	chr15:42824849:G:T	1.23296e-09	-2.08401e-10	-1.22933	4.73021e-05	-2.08401e-10	-1.23839
42824975	chr15:42824975:G:A	1.26632e-09	-2.08401e-10	-1.20263	4.83366e-05	-2.08401e-10	-1.21676
42825588	chr15:42825588:G:A	1.25101e-09	-2.08401e-10	-1.2148	4.90212e-05	-2.08401e-10	-1.2027
42826007	chr15:42826007:T:C	1.2233e-09	-2.08401e-10	-1.23719	4.74045e-05	-2.08401e-10	-1.23623
42826737	chr15:42826737:C:T	1.85179e-09	-2.08401e-10	-0.822596	7.37557e-05	-2.08401e-10	-0.79419
42827645	chr15:42827645:C:T	1.34051e-09	-2.08401e-10	-1.1457	5.09834e-05	-2.08401e-10	-1.16345
42827779	chr15:42827779:ATT:A	1.22183e-09	-2.08401e-10	-1.23839	4.7378e-05	-2.08401e-10	-1.23679
42828106	chr15:42828106:T:C	1.29092e-09	-2.08401e-10	-1.18339	4.91546e-05	-2.08401e-10	-1.19998
42828437	chr15:42828437:C:T	1.45666e-09	-2.08401e-10	-1.0626	5.99893e-05	-2.08401e-10	-1.00078
42828592	chr15:42828592:G:A	1.30416e-09	-2.08401e-10	-1.17319	5.03397e-05	-2.08401e-10	-1.17615
42829107	chr15:42829107:T:C	1.21674e-09	-2.08401e-10	-1.24257	4.70374e-05	-2.08401e-10	-1.24401
42829264	chr15:42829264:C:T	1.24272e-09	-2.08401e-10	-1.22145	4.79992e-05	-2.08401e-10	-1.22376
42829792	chr15:42829792:TG:T	1.25814e-09	-2.08401e-10	-1.20911	4.85775e-05	-2.08401e-10	-1.21179
42830862	chr15:42830862:G:A	1.47748e-09	-2.08401e-10	-1.04841	5.85342e-05	-2.08401e-10	-1.02534
42831026	chr15:42831026:G:A	3.44181e-10	-1.43219	-1.07314	1.33294e-05	-1.51967	-0.985304
42831316	chr15:42831316:C:T	1.09451e-09	-1.34844	-2.85769e-10	3.8875e-05	-1.4346	-2.85769e-10
42831473	chr15:42831473:T:C	3.96231e-09	-0.697747	0.635827	0.000118502	-1.17319	0.853177
42831554	chr15:42831554:C:T	1.21165e-09	-2.08401e-10	-1.24676	4.66362e-05	-2.08401e-10	-1.25257
42831798	chr15:42831798:C:T	2.38247e-09	-2.08401e-10	-0.57061	9.55202e-05	-2.08401e-10	-0.53561
42831820	chr15:42831820:G:A	6.5024e-10	-1.86916	-2.85769e-10	2.54061e-05	-1.85996	-2.85769e-10
42832535	chr15:42832535:C:T	2.78562e-10	-1.86634	-0.850527	1.21001e-05	-1.84973	-0.752009
42832758	chr15:42832758:T:C	1.27791e-09	-2.08401e-10	-1.19352	4.86845e-05	-2.08401e-10	-1.20959
42832956	chr15:42832956:A:G	7.52336e-10	-1.72332	-2.85769e-10	2.73076e-05	-1.78778	-2.85769e-10
42833088	chr15:42833088:C:T	6.78149e-10	-1.53654	-0.290598	2.47874e-05	-1.64707	-0.237544
42833503	chr15:42833503:T:C	1.97221e-10	-1.85519	-1.20699	8.04891e-06	-1.83485	-1.17456
42834284	chr15:42834284:G:A	6.11968e-09	-2.08401e-10	0.372764	0.000297088	-2.08401e-10	0.599079
42834499	chr15:42834499:T:A	2.70838e-10	-1.81939	-0.92559	1.16587e-05	-1.84944	-0.789454
42835196	chr15:42835196:A:G	2.36781e-10	-1.85988	-1.01949	1.02062e-05	-1.86981	-0.902141
42835290	chr15:42835290:C:T	2.58967e-10	-1.83857	-0.951229	1.11106e-05	-1.86104	-0.826003
42835768	chr15:42835768:G:GCA	4.57451e-09	-2.08401e-10	0.0817537	0.000225497	-2.08401e-10	0.32336
42835769	chr15:42835769:T:C	1.5675e-09	-2.08401e-10	-0.989267	6.14803e-05	-2.08401e-10	-0.976231
42836144	chr15:42836144:AG:A	1.38089e-09	-2.08401e-10	-1.11602	5.42884e-05	-2.08401e-10	-1.10064
42836209	chr15:42836209:T:C	1.51338e-09	-2.08401e-10	-1.0244	5.66376e-05	-2.08401e-10	-1.05828
42836427	chr15:42836427:C:T	2.06946e-10	-1.75564	-1.2584	7.23205e-06	-1.8601	-1.25633
42836733	chr15:42836733:A:G	2.15932e-09	-2.08401e-10	-0.668951	8.93631e-05	-2.08401e-10	-0.60224
42837098	chr15:42837098:G:A	1.28297e-09	-2.08401e-10	-1.18957	4.88534e-05	-2.08401e-10	-1.20612
42837479	chr15:42837479:G:A	1.21893e-09	-2.08401e-10	-1.24078	4.68472e-05	-2.08401e-10	-1.24806
42837939	chr15:42837939:G:A	1.30034e-09	-2.08401e-10	-1.17612	5.03485e-05	-2.08401e-10	-1.17598
42838380	chr15:42838380:A:G	1.33209e-09	-1.152	-2.85769e-10	6.94547e-05	-0.854274	-2.85769e-10
42838641	chr15:42838641:T:C	1.61202e-09	-2.08401e-10	-0.96126	6.54718e-05	-2.08401e-10	-0.913329
42838906	chr15:42838906:T:TA	1.29932e-09	-2.08401e-10	-1.1769	4.95982e-05	-2.08401e-10	-1.19099
42838930	chr15:42838930:C:T	1.20933e-09	-2.08401e-10	-1.24868	4.77769e-05	-2.08401e-10	-1.22841
42838994	chr15:42838994:T:C	1.28426e-09	-2.08401e-10	-1.18856	4.8894e-05	-2.08401e-10	-1.20529
42839067	chr15:42839067:C:T	1.24016e-09	-2.08401e-10	-1.2235	4.80434e-05	-2.08401e-10	-1.22284
42839681	chr15:42839681:G:A	1.3104e-09	-2.08401e-10	-1.16841	5.07394e-05	-2.08401e-10	-1.16825
42840122	chr15:42840122:C:T	1.21218e-09	-2.08401e-10	-1.24633	4.66519e-05	-2.08401e-10	-1.25223
42840191	chr15:42840191:C:T	1.3874e-09	-2.08401e-10	-1.11131	5.55658e-05	-2.08401e-10	-1.07738
42840642	chr15:42840642:C:T	2.82247e-10	-1.85824	-0.845482	1.193e-05	-1.86948	-0.746414
42841244	chr15:42841244:C:T	2.75107e-10	-1.86305	-0.866287	1.16462e-05	-1.87036	-0.769611
42841630	chr15:42841630:G:A	7.60936e-10	-1.71195	-2.85769e-10	2.6723e-05	-1.80942	-2.85769e-10
42841734	chr15:42841734:G:A	5.09093e-09	-2.08401e-10	0.188713	0.000244376	-2.08401e-10	0.403761
42841757	chr15:42841757:G:C	1.25786e-09	-2.08401e-10	-1.20934	4.80904e-05	-2.08401e-10	-1.22187
42841866	chr15:42841866:T:C	1.20188e-09	-2.08401e-10	-1.25486	4.66603e-05	-2.08401e-10	-1.25205
42842289	chr15:42842289:G:A	1.63886e-09	-2.08401e-10	-0.944749	6.48046e-05	-2.08401e-10	-0.923572
42842340	chr15:42842340:T:C	1.19806e-09	-2.08401e-10	-1.25804	4.64843e-05	-2.08401e-10	-1.25583
42842664	chr15:42842664:T:C	1.65948e-09	-2.08401e-10	-0.932244	6.64665e-05	-2.08401e-10	-0.898249
42843302	chr15:42843302:G:A	1.26863e-09	-2.08401e-10	-1.20081	4.83795e-05	-2.08401e-10	-1.21587
42843343	chr15:42843343:G:A	1.31629e-09	-2.08401e-10	-1.16393	5.01617e-05	-2.08401e-10	-1.1797
42843718	chr15:42843718:C:T	1.33236e-09	-2.08401e-10	-1.1518	5.25192e-05	-2.08401e-10	-1.13377
42844035	chr15:42844035:G:A	1.34234e-09	-2.08401e-10	-1.14433	5.48695e-05	-2.08401e-10	-1.08999
42844068	chr15:42844068:A:C	1.75843e-09	-0.874324	-2.85769e-10	4.80587e-05	-1.22253	-2.85769e-10
42844243	chr15:42844243:A:G	1.28078e-09	-2.08401e-10	-1.19128	4.87821e-05	-2.08401e-10	-1.20759
42844949	chr15:42844949:C:T	8.15951e-10	-1.64215	-2.85769e-10	2.94878e-05	-1.71097	-2.85769e-10
42845003	chr15:42845003:T:C	2.49299e-10	-1.72306	-1.10479	8.94453e-06	-1.8475	-1.0564
42845378	chr15:42845378:G:A	2.79684e-10	-1.76067	-0.952173	1.17018e-05	-1.80846	-0.826748
42845403	chr15:42845403:C:T	1.52917e-09	-2.08401e-10	-1.01402	6.03988e-05	-2.08401e-10	-0.99398
42845508	chr15:42845508:C:G	8.20032e-10	-1.63716	-2.85769e-10	3.02372e-05	-1.68588	-2.85769e-10
42845751	chr15:42845751:G:A	1.27411e-09	-2.08401e-10	-1.1965	4.86288e-05	-2.08401e-10	-1.21073
42845922	chr15:42845922:C:T	1.20934e-09	-2.08401e-10	-1.24867	4.65813e-05	-2.08401e-10	-1.25375
42846085	chr15:42846085:T:G	2.04552e-10	-1.8548	-1.17088	8.71081e-06	-1.8277	-1.10269
42846129	chr15:42846129:A:G	7.31196e-10	-1.75182	-2.85769e-10	2.66459e-05	-1.81231	-2.85769e-10
42846742	chr15:42846742:G:C	2.82955e-10	-1.86197	-0.839245	1.23673e-05	-1.84036	-0.73953
42847497	chr15:42847497:T:C	1.24702e-09	-2.08401e-10	-1.21799	4.91453e-05	-2.08401e-10	-1.20017
42848411	chr15:42848411:A:T	1.20035e-09	-2.08401e-10	-1.25613	4.64505e-05	-2.08401e-10	-1.25656
42848796	chr15:42848796:T:C	3.1182e-10	-1.87033	-0.733743	1.355e-05	-1.86525	-0.623311
42849662	chr15:42849662:T:C	1.5318e-09	-2.08401e-10	-1.0123	5.72784e-05	-2.08401e-10	-1.04702
42849878	chr15:42849878:T:C	1.2327e-09	-2.08401e-10	-1.22954	4.72689e-05	-2.08401e-10	-1.2391
42850179	chr15:42850179:C:T	1.215e-09	-2.08401e-10	-1.244	4.67311e-05	-2.08401e-10	-1.25054
42850390	chr15:42850390:C:T	1.22367e-09	-2.08401e-10	-1.23689	4.70043e-05	-2.08401e-10	-1.24471
42850536	chr15:42850536:C:T	2.22063e-10	-1.70826	-1.23528	7.60043e-06	-1.84288	-1.22386
42850946	chr15:42850946:C:G	1.27389e-09	-2.08401e-10	-1.19667	4.85516e-05	-2.08401e-10	-1.21232
42851467	chr15:42851467:T:C	1.21448e-09	-2.08401e-10	-1.24443	4.70829e-05	-2.08401e-10	-1.24304
42851567	chr15:42851567:T:C	1.20007e-09	-2.08401e-10	-1.25637	4.66137e-05	-2.08401e-10	-1.25305
42851800	chr15:42851800:G:A	2.45488e-09	-0.547795	0.00712566	6.4868e-05	-1.29434	0.371741
42852138	chr15:42852138:C:T	1.21584e-09	-2.08401e-10	-1.24332	4.71168e-05	-2.08401e-10	-1.24232
42852739	chr15:42852739:C:T	2.78197e-10	-1.85898	-0.859191	1.17419e-05	-1.86971	-0.762075
42853735	chr15:42853735:C:T	1.24229e-09	-2.08401e-10	-1.22179	4.75926e-05	-2.08401e-10	-1.23227
42853929	chr15:42853929:TA:T	1.20646e-09	-2.08401e-10	-1.25106	4.75562e-05	-2.08401e-10	-1.23304
42854126	chr15:42854126:G:A	2.63262e-10	-1.84745	-0.925899	1.15026e-05	-1.86535	-0.787019
42854494	chr15:42854494:G:A	2.77294e-10	-1.86637	-0.855053	1.18651e-05	-1.87004	-0.751305
42854503	chr15:42854503:G:A	1.29725e-09	-2.08401e-10	-1.1785	5.08174e-05	-2.08401e-10	-1.16671
42855278	chr15:42855278:T:C	1.19714e-09	-2.08401e-10	-1.25881	4.63499e-05	-2.08401e-10	-1.25873
42855400	chr15:42855400:T:G	1.24234e-09	-2.08401e-10	-1.22175	4.79848e-05	-2.08401e-10	-1.22406
42855841	chr15:42855841:C:T	1.20925e-09	-2.08401e-10	-1.24874	4.77712e-05	-2.08401e-10	-1.22852
42855844	chr15:42855844:C:T	2.57876e-10	-1.63094	-1.16308	8.72724e-06	-1.8032	-1.1253
42856048	chr15:42856048:G:A	1.19722e-09	-2.08401e-10	-1.25874	4.63433e-05	-2.08401e-10	-1.25887
42856220	chr15:42856220:A:T	1.21546e-09	-2.08401e-10	-1.24362	4.67352e-05	-2.08401e-10	-1.25045
42856507	chr15:42856507:T:C	1.19932e-09	-2.08401e-10	-1.25699	4.64098e-05	-2.08401e-10	-1.25744
42856537	chr15:42856537:G:C	7.91544e-09	-2.08401e-10	0.630068	0.000450772	-2.08401e-10	1.01601
42857373	chr15:42857373:A:G	7.79819e-09	-2.08401e-10	0.615145	0.0004047	-2.08401e-10	0.908197
42857553	chr15:42857553:A:C	1.23451e-09	-2.08401e-10	-1.22807	4.76948e-05	-2.08401e-10	-1.23013
42858355	chr15:42858355:G:A	1.30132e-09	-2.08401e-10	-1.17537	5.04746e-05	-2.08401e-10	-1.17348
42858636	chr15:42858636:C:T	1.29197e-09	-2.08401e-10	-1.18258	4.91802e-05	-2.08401e-10	-1.19946
42858757	chr15:42858757:C:T	1.19719e-09	-2.08401e-10	-1.25877	4.63434e-05	-2.08401e-10	-1.25887
42858976	chr15:42858976:G:A	2.15884e-09	-2.08401e-10	-0.669175	9.72445e-05	-2.08401e-10	-0.51772
42859274	chr15:42859274:T:C	2.40938e-09	-0.559378	-2.85769e-10	0.000122543	-0.286488	-2.85769e-10
42859294	chr15:42859294:G:A	1.29468e-09	-2.08401e-10	-1.18048	5.02293e-05	-2.08401e-10	-1.17835
42859422	chr15:42859422:C:T	1.20108e-09	-2.08401e-10	-1.25553	4.63812e-05	-2.08401e-10	-1.25805
42859945	chr15:42859945:C:G	1.21465e-09	-2.08401e-10	-1.24429	4.75576e-05	-2.08401e-10	-1.23301
42860183	chr15:42860183:A:G	1.19968e-09	-2.08401e-10	-1.25669	4.65902e-05	-2.08401e-10	-1.25356
42860278	chr15:42860278:CAAACA:C	3.20021e-09	-2.08401e-10	-0.275532	0.000152561	-2.08401e-10	-0.0673812
42860531	chr15:42860531:G:C	1.21616e-09	-2.08401e-10	-1.24305	4.7359e-05	-2.08401e-10	-1.23719
42861134	chr15:42861134:G:T	1.49004e-09	-1.03994	-2.85769e-10	5.19493e-05	-1.14468	-2.85769e-10
42861247	chr15:42861247:C:T	2.61552e-10	-1.64812	-1.13174	8.76927e-06	-1.80776	-1.11593
42861499	chr15:42861499:G:C	6.61145e-10	-1.85253	-2.85769e-10	2.5167e-05	-1.86942	-2.85769e-10
42861707	chr15:42861707:C:A	1.96562e-09	-2.08401e-10	-0.762936	7.81782e-05	-2.08401e-10	-0.735958
42862421	chr15:42862421:T:C	2.35798e-09	-2.08401e-10	-0.58094	9.52022e-05	-2.08401e-10	-0.538945
42862781	chr15:42862781:G:A	1.00066e-08	-2.08401e-10	0.864495	0.000578273	-2.08401e-10	1.2651
42863989	chr15:42863989:C:T	1.70976e-09	-2.08401e-10	-0.902396	7.4781e-05	-2.08401e-10	-0.780384
42864055	chr15:42864055:G:A	4.60927e-10	-1.7201	-0.493162	1.98317e-05	-1.8494	-0.258267
42864780	chr15:42864780:C:T	3.57123e-09	-2.08401e-10	-0.165836	0.000172231	-2.08401e-10	0.0538892
42865585	chr15:42865585:G:A	6.53259e-10	-1.86453	-2.85769e-10	2.56814e-05	-1.84918	-2.85769e-10
42865627	chr15:42865627:G:A	2.63306e-09	-2.08401e-10	-0.470601	0.000104986	-2.08401e-10	-0.441121
42865776	chr15:42865776:T:C	4.10219e-09	-0.0272246	-2.85769e-10	0.000156502	-0.0418823	-2.85769e-10
42866041	chr15:42866041:A:G	3.57442e-10	-1.66886	-0.79867	1.39648e-05	-1.82786	-0.630548
42866201	chr15:42866201:G:A	1.24633e-09	-2.08401e-10	-1.21854	4.76625e-05	-2.08401e-10	-1.2308
42867010	chr15:42867010:C:T	3.11088e-10	-1.34796	-1.25847	9.24339e-06	-1.61458	-1.25646
42867486	chr15:42867486:A:G	1.28358e-09	-2.08401e-10	-1.1891	4.89169e-05	-2.08401e-10	-1.20483
42867678	chr15:42867678:A:T	1.33548e-09	-2.08401e-10	-1.14946	5.24231e-05	-2.08401e-10	-1.1356
42868205	chr15:42868205:T:C	8.1659e-10	-1.3438	-0.297561	2.78153e-05	-1.62296	-0.146403
42868307	chr15:42868307:G:A	1.63456e-09	-0.800157	-0.147217	4.58121e-05	-1.44652	0.176121
42868777	chr15:42868777:G:A	6.34946e-09	-2.08401e-10	0.409623	0.000362703	-2.08401e-10	0.798636
42869221	chr15:42869221:G:A	1.22825e-09	-2.08401e-10	-1.23315	4.74595e-05	-2.08401e-10	-1.23507
42869601	chr15:42869601:C:T	1.12312e-08	-0.950392	1.93034	0.000480246	-1.5287	2.60805
42870779	chr15:42870779:T:C	9.9668e-10	-1.44207	-2.85769e-10	3.26297e-05	-1.60973	-2.85769e-10
42871006	chr15:42871006:T:G	1.19716e-09	-2.08401e-10	-1.2588	4.63506e-05	-2.08401e-10	-1.25871
42871114	chr15:42871114:G:T	5.1942e-10	-1.75219	-0.341596	2.00898e-05	-1.79626	-0.298476
42871686	chr15:42871686:TC:T	1.1971e-09	-2.08401e-10	-1.25885	4.63676e-05	-2.08401e-10	-1.25835
42871689	chr15:42871689:T:A	1.19739e-09	-2.08401e-10	-1.2586	4.63506e-05	-2.08401e-10	-1.25871
42872405	chr15:42872405:G:C	2.29341e-09	-0.608707	-2.85769e-10	8.74313e-05	-0.624095	-2.85769e-10
42873237	chr15:42873237:G:A	2.28725e-09	-0.611395	-2.85769e-10	8.73698e-05	-0.624798	-2.85769e-10
42873831	chr15:42873831:C:T	1.45301e-09	-1.15561	0.0904973	4.8457e-05	-1.48112	0.266852
42873869	chr15:42873869:T:C	1.2006e-09	-2.08401e-10	-1.25593	4.64531e-05	-2.08401e-10	-1.25651
42874184	chr15:42874184:A:T	2.06976e-09	-2.08401e-10	-0.711315	8.34854e-05	-2.08401e-10	-0.670277
42874545	chr15:42874545:G:A	1.20792e-09	-2.08401e-10	-1.24985	4.68133e-05	-2.08401e-10	-1.24878
42875831	chr15:42875831:G:A	6.49448e-10	-1.87038	-2.85769e-10	2.55198e-05	-1.85549	-2.85769e-10
42876642	chr15:42876642:T:C	1.48698e-09	-2.08401e-10	-1.042	5.87198e-05	-2.08401e-10	-1.02217
42877838	chr15:42877838:A:G	4.72674e-09	-2.08401e-10	0.11449	0.000239043	-2.08401e-10	0.381693
42878426	chr15:42878426:G:A	9.83636e-08	4.40793	-1.25801	1.74921e-05	-0.980545	-1.25266
42878595	chr15:42878595:A:G	2.21142e-09	-0.612943	-0.0321694	6.0154e-05	-1.32267	0.324626
42878625	chr15:42878625:C:T	2.8108e-10	-1.53113	-1.17674	8.98989e-06	-1.73952	-1.15933
42878822	chr15:42878822:T:C	1.53359e-09	-0.939998	-0.0711359	4.41479e-05	-1.52798	0.220574
42878924	chr15:42878924:A:T	1.19803e-09	-2.08401e-10	-1.25807	4.64056e-05	-2.08401e-10	-1.25753
42879243	chr15:42879243:G:A	1.03104e-09	-1.40818	-2.85769e-10	3.49813e-05	-1.54013	-2.85769e-10
42879978	chr15:42879978:CAG:C	1.38663e-09	-2.08401e-10	-1.11187	5.45992e-05	-2.08401e-10	-1.09493
42880082	chr15:42880082:G:A	2.57839e-09	-0.756192	0.264612	6.99044e-05	-1.41048	0.56266
42880097	chr15:42880097:T:C	2.01128e-09	-1.10547	0.365493	6.69884e-05	-1.44883	0.558402
42880534	chr15:42880534:G:A	1.20702e-09	-2.08401e-10	-1.25059	4.69157e-05	-2.08401e-10	-1.2466
42882373	chr15:42882373:C:A	1.40696e-09	-1.09731	-2.85769e-10	6.79555e-05	-0.876095	-2.85769e-10
42882630	chr15:42882630:T:A	1.20115e-09	-2.08401e-10	-1.25547	4.64721e-05	-2.08401e-10	-1.2561
42883751	chr15:42883751:C:T	5.89366e-10	-1.67714	-0.290319	2.28381e-05	-1.7336	-0.232914
42883890	chr15:42883890:A:T	6.46469e-09	-2.08401e-10	0.427609	0.000331346	-2.08401e-10	0.708215
42883967	chr15:42883967:G:A	4.03721e-10	-1.70614	-0.639635	1.65625e-05	-1.84425	-0.443558
42884268	chr15:42884268:G:A	6.03744e-09	-2.08401e-10	0.359234	0.000307764	-2.08401e-10	0.634384
42884810	chr15:42884810:G:A	2.35783e-09	-2.08401e-10	-0.581007	0.000104697	-2.08401e-10	-0.443879
42884940	chr15:42884940:G:A	3.12178e-09	-2.08401e-10	-0.300343	0.000117059	-2.08401e-10	-0.332267
42885183	chr15:42885183:A:T	1.72177e-09	-2.08401e-10	-0.895396	6.81694e-05	-2.08401e-10	-0.872953
42885260	chr15:42885260:G:A	6.75084e-10	-1.83167	-2.85769e-10	2.53581e-05	-1.86185	-2.85769e-10
42885710	chr15:42885710:C:A	1.23441e-09	-2.08401e-10	-1.22815	4.76915e-05	-2.08401e-10	-1.23019
42886009	chr15:42886009:T:A	1.77334e-09	-2.08401e-10	-0.86588	7.5517e-05	-2.08401e-10	-0.770591
42886313	chr15:42886313:G:A	1.23518e-09	-2.08401e-10	-1.22753	4.81359e-05	-2.08401e-10	-1.22092
42887128	chr15:42887128:C:G	1.22637e-09	-2.08401e-10	-1.23469	4.70431e-05	-2.08401e-10	-1.24388
42887165	chr15:42887165:G:T	1.20497e-09	-1.25229	-2.85769e-10	6.50753e-05	-0.919403	-2.85769e-10
42887550	chr15:42887550:T:C	1.82889e-08	-0.971224	2.43877	0.000991669	-1.53985	3.34429
42887650	chr15:42887650:T:C	1.76297e-09	-0.862783	-0.00896345	5.26435e-05	-1.48333	0.351925
42887671	chr15:42887671:T:C	1.2562e-09	-2.08401e-10	-1.21065	4.78817e-05	-2.08401e-10	-1.22622
42887858	chr15:42887858:T:C	1.68122e-08	-0.971283	2.35464	0.000902922	-1.53983	3.25051
42888460	chr15:42888460:C:T	1.43807e-09	-2.08401e-10	-1.07544	5.54695e-05	-2.08401e-10	-1.07911
42889531	chr15:42889531:T:C	1.22109e-09	-2.08401e-10	-1.239	4.68739e-05	-2.08401e-10	-1.24749
42890237	chr15:42890237:T:C	2.07821e-08	-0.868373	2.46372	0.00109297	-1.47036	3.37207
42890341	chr15:42890341:T:C	1.21443e-08	-0.784398	1.84251	0.000554267	-1.41748	2.64018
42890797	chr15:42890797:GAA:G	3.58308e-09	-2.08401e-10	-0.162523	0.000172834	-2.08401e-10	0.0573838
42891216	chr15:42891216:G:A	1.27254e-09	-2.08401e-10	-1.19773	5.00765e-05	-2.08401e-10	-1.1814
42891407	chr15:42891407:C:T	4.64143e-09	-2.08401e-10	0.0962751	0.000221457	-2.08401e-10	0.305282
42892760	chr15:42892760:A:G	1.23097e-09	-2.08401e-10	-1.23095	4.75615e-05	-2.08401e-10	-1.23293
42893859	chr15:42893859:A:G	6.83655e-10	-1.81905	-2.85769e-10	2.58148e-05	-1.844	-2.85769e-10
42894567	chr15:42894567:C:T	2.25632e-09	-0.773059	0.148047	6.10753e-05	-1.41816	0.435317
42894609	chr15:42894609:T:C	1.23318e-09	-2.08401e-10	-1.22915	4.68697e-05	-2.08401e-10	-1.24758
42895262	chr15:42895262:A:G	2.31169e-10	-1.71306	-1.19029	8.14181e-06	-1.83926	-1.15867
42895452	chr15:42895452:T:C	2.19751e-09	-0.651423	-2.85769e-10	8.33317e-05	-0.67212	-2.85769e-10
42895987	chr15:42895987:T:C	1.22105e-09	-2.08401e-10	-1.23904	4.71937e-05	-2.08401e-10	-1.24069
42896566	chr15:42896566:C:T	4.01526e-10	-1.71831	-0.63292	1.66071e-05	-1.84937	-0.435751
42896650	chr15:42896650:C:T	3.75455e-10	-1.7179	-0.700462	1.53673e-05	-1.84924	-0.51347
42897273	chr15:42897273:C:T	2.09965e-10	-1.7775	-1.22206	7.6411e-06	-1.86337	-1.19804
42897626	chr15:42897626:A:G	1.55947e-09	-2.08401e-10	-0.994401	6.55469e-05	-2.08401e-10	-0.912182
42897670	chr15:42897670:A:T	1.93981e-08	-1.06375	2.59018	0.000997694	-1.58898	3.39948
42898361	chr15:42898361:A:G	1.16211e-08	-1.21913	2.2332	0.000673443	-1.68202	3.09947
42898433	chr15:42898433:T:C	2.73897e-10	-1.72588	-1.00787	1.03328e-05	-1.77492	-0.984706
42898771	chr15:42898771:A:G	1.19904e-09	-2.08401e-10	-1.25722	4.65502e-05	-2.08401e-10	-1.25442
42899117	chr15:42899117:T:A	1.19756e-09	-2.08401e-10	-1.25846	4.63529e-05	-2.08401e-10	-1.25866
42899126	chr15:42899126:G:A	1.43352e-08	-1.07745	2.30142	0.000722526	-1.5937	3.08151
42899834	chr15:42899834:G:A	3.49024e-09	-2.08401e-10	-0.188775	0.000142222	-2.08401e-10	-0.137559
42900286	chr15:42900286:C:T	2.39836e-09	-2.08401e-10	-0.563962	9.66765e-05	-2.08401e-10	-0.523578
42900946	chr15:42900946:A:G	6.72167e-10	-1.11362	-0.722374	3.24981e-05	-0.976691	-0.637075
42901420	chr15:42901420:G:A	1.24081e-09	-2.08401e-10	-1.22298	4.79289e-05	-2.08401e-10	-1.22523
42902516	chr15:42902516:G:A	1.5711e-09	-1.24336	0.256386	5.41783e-05	-1.55466	0.451996
42903011	chr15:42903011:G:A	1.20025e-09	-2.08401e-10	-1.25622	4.63505e-05	-2.08401e-10	-1.25872
42903952	chr15:42903952:A:C	1.2699e-09	-2.08401e-10	-1.19981	4.96947e-05	-2.08401e-10	-1.18905
42904360	chr15:42904360:T:C	2.94277e-09	-1.13165	0.772251	0.000101718	-1.46971	0.996969
42905493	chr15:42905493:G:C	1.22214e-09	-2.08401e-10	-1.23815	4.84778e-05	-2.08401e-10	-1.21384
42906169	chr15:42906169:C:T	1.34667e-09	-2.08401e-10	-1.14111	5.37527e-05	-2.08401e-10	-1.11055
42906232	chr15:42906232:C:T	3.18576e-10	-1.34379	-1.23885	9.64601e-06	-1.59833	-1.23007
42907139	chr15:42907139:C:A	2.3679e-09	-2.08401e-10	-0.576743	0.000105242	-2.08401e-10	-0.438681
42907386	chr15:42907386:T:G	1.51038e-09	-2.08401e-10	-1.02639	5.97069e-05	-2.08401e-10	-1.0055
42907521	chr15:42907521:A:G	1.23711e-09	-2.08401e-10	-1.22597	4.82552e-05	-2.08401e-10	-1.21845
42907922	chr15:42907922:T:A	4.57967e-10	-1.03294	-1.18676	2.27498e-05	-0.774019	-1.19637
42908305	chr15:42908305:C:T	7.42061e-09	-2.08401e-10	0.565515	0.000380629	-2.08401e-10	0.846877
42908384	chr15:42908384:T:C	1.19837e-09	-2.08401e-10	-1.25779	4.6436e-05	-2.08401e-10	-1.25687
42909774	chr15:42909774:G:A	4.66635e-09	-2.08401e-10	0.101631	0.000230841	-2.08401e-10	0.346779
42910125	chr15:42910125:C:T	1.58869e-06	6.41085	-0.478933	1.99064e-05	-1.57725	-0.52666
42910808	chr15:42910808:G:T	3.34284e-09	-2.08401e-10	-0.231927	0.00016029	-2.08401e-10	-0.0179624
42910971	chr15:42910971:G:A	1.20623e-09	-2.08401e-10	-1.25125	4.65457e-05	-2.08401e-10	-1.25451
42911544	chr15:42911544:C:T	6.42422e-09	-2.08401e-10	0.421329	0.000352996	-2.08401e-10	0.771508
42911888	chr15:42911888:C:T	1.67216e-09	-1.07394	0.149311	5.61066e-05	-1.5997	0.532003
42912389	chr15:42912389:T:A	1.24199e-09	-2.08401e-10	-1.22203	4.84703e-05	-2.08401e-10	-1.214
42912755	chr15:42912755:T:C	1.23136e-09	-2.08401e-10	-1.23062	4.80099e-05	-2.08401e-10	-1.22354
42912858	chr15:42912858:G:A	6.14779e-09	-2.08401e-10	0.377346	0.00031552	-2.08401e-10	0.659275
42913334	chr15:42913334:C:T	3.58042e-09	-0.163265	-2.85769e-10	0.000173448	0.0609319	-2.85769e-10
42913448	chr15:42913448:A:G	5.99062e-09	-2.08401e-10	0.351448	0.000302438	-2.08401e-10	0.616929
42913563	chr15:42913563:G:A	5.54762e-10	-1.37125	-0.656714	1.84848e-05	-1.64125	-0.536755
42913803	chr15:42913803:T:C	1.33019e-09	-2.08401e-10	-1.15343	5.23335e-05	-2.08401e-10	-1.13731
42914174	chr15:42914174:C:T	2.14853e-10	-1.7382	-1.23834	7.97232e-06	-1.78275	-1.23622
42914260	chr15:42914260:G:T	1.22343e-09	-2.08401e-10	-1.23709	4.69524e-05	-2.08401e-10	-1.24581
42915764	chr15:42915764:T:C	1.35032e-09	-2.08401e-10	-1.1384	5.31872e-05	-2.08401e-10	-1.12113
42917192	chr15:42917192:A:T	1.19836e-09	-2.08401e-10	-1.2578	4.65253e-05	-2.08401e-10	-1.25495
42917576	chr15:42917576:G:A	6.59149e-10	-1.85555	-2.85769e-10	2.52289e-05	-1.86696	-2.85769e-10
42917788	chr15:42917788:A:G	1.53278e-09	-2.08401e-10	-1.01166	6.31317e-05	-2.08401e-10	-0.949725
42917832	chr15:42917832:A:G	1.15577e-08	-2.08401e-10	1.0086	0.000608875	-2.08401e-10	1.31666
42918317	chr15:42918317:T:C	1.20612e-09	-2.08401e-10	-1.25133	4.64865e-05	-2.08401e-10	-1.25579
42919023	chr15:42919023:C:T	1.22991e-09	-2.08401e-10	-1.23181	4.71478e-05	-2.08401e-10	-1.24166
42919264	chr15:42919264:T:A	1.19709e-09	-2.08401e-10	-1.25885	4.63419e-05	-2.08401e-10	-1.2589
42919636	chr15:42919636:G:A	9.53684e-09	-2.08401e-10	0.816416	0.000553465	-2.08401e-10	1.22125
42919979	chr15:42919979:G:A	1.20803e-09	-2.08401e-10	-1.24976	4.6472e-05	-2.08401e-10	-1.2561
42921713	chr15:42921713:G:T	1.19842e-09	-2.08401e-10	-1.25774	4.64141e-05	-2.08401e-10	-1.25735
42921767	chr15:42921767:G:A	1.00035e-08	-2.08401e-10	0.864184	0.000527017	-2.08401e-10	1.17229
42921911	chr15:42921911:T:G	5.92984e-09	-2.08401e-10	0.341251	0.00029873	-2.08401e-10	0.604591
42921982	chr15:42921982:A:G	5.79212e-09	-2.08401e-10	0.317752	0.000291297	-2.08401e-10	0.579395
42922092	chr15:42922092:C:T	5.21989e-09	-2.08401e-10	0.21373	0.000260203	-2.08401e-10	0.466514
42922138	chr15:42922138:C:G	8.63834e-09	-2.08401e-10	0.717464	0.000453672	-2.08401e-10	1.02243
42922561	chr15:42922561:G:T	1.15192e-09	-1.4768	0.179489	4.23926e-05	-1.70972	0.361744
42923044	chr15:42923044:T:A	1.25947e-09	-2.08401e-10	-1.20806	4.80901e-05	-2.08401e-10	-1.22187
42923623	chr15:42923623:G:A	1.22344e-09	-2.08401e-10	-1.23708	4.74388e-05	-2.08401e-10	-1.23551
42924217	chr15:42924217:T:C	4.57752e-09	-2.08401e-10	0.0824109	0.000188904	-2.08401e-10	0.146293
42924256	chr15:42924256:C:A	1.34358e-09	-2.08401e-10	-1.14341	5.29569e-05	-2.08401e-10	-1.12547
42924436	chr15:42924436:CTCTT:C	1.99298e-09	-2.08401e-10	-0.749118	8.02923e-05	-2.08401e-10	-0.709274
42924509	chr15:42924509:A:G	1.22247e-09	-2.08401e-10	-1.23787	4.72466e-05	-2.08401e-10	-1.23957
42924606	chr15:42924606:G:A	1.20399e-09	-2.08401e-10	-1.25311	4.65706e-05	-2.08401e-10	-1.25398
42924675	chr15:42924675:A:T	1.20899e-09	-2.08401e-10	-1.24897	4.71285e-05	-2.08401e-10	-1.24207
42924974	chr15:42924974:A:G	7.21477e-10	-1.7652	-2.85769e-10	2.59172e-05	-1.84004	-2.85769e-10
42924988	chr15:42924988:G:A	6.60573e-10	-1.85339	-2.85769e-10	2.52558e-05	-1.86589	-2.85769e-10
42925732	chr15:42925732:A:G	7.60674e-09	-2.08401e-10	0.590289	0.000391747	-2.08401e-10	0.875668
42925865	chr15:42925865:G:A	5.44586e-09	-2.08401e-10	0.256109	0.000266801	-2.08401e-10	0.491555
42925876	chr15:42925876:C:T	1.23579e-09	-2.08401e-10	-1.22704	4.79328e-05	-2.08401e-10	-1.22515
42926296	chr15:42926296:G:A	4.45376e-09	-2.08401e-10	0.0550029	0.000182702	-2.08401e-10	0.112907
42926590	chr15:42926590:G:A	1.21966e-09	-2.08401e-10	-1.24017	4.71428e-05	-2.08401e-10	-1.24177
42926998	chr15:42926998:C:T	8.84117e-10	-1.56191	-2.85769e-10	3.83893e-05	-1.44717	-2.85769e-10
42927362	chr15:42927362:T:C	1.62785e-09	-2.08401e-10	-0.951488	6.44991e-05	-2.08401e-10	-0.928297
42928587	chr15:42928587:T:G	1.64454e-09	-1.00401	0.0627227	5.31259e-05	-1.5575	0.435217
42929461	chr15:42929461:T:C	1.24139e-09	-2.08401e-10	-1.22251	4.74772e-05	-2.08401e-10	-1.2347
42930442	chr15:42930442:T:C	1.23327e-09	-2.08401e-10	-1.22908	4.76487e-05	-2.08401e-10	-1.23109
42931462	chr15:42931462:G:T	1.2256e-09	-2.08401e-10	-1.23532	4.70071e-05	-2.08401e-10	-1.24465
42932260	chr15:42932260:C:T	4.76593e-09	-2.08401e-10	0.122747	0.000254742	-2.08401e-10	0.445304
42932337	chr15:42932337:G:A	2.09528e-09	-2.08401e-10	-0.699059	8.43129e-05	-2.08401e-10	-0.660414
42934243	chr15:42934243:CA:C	3.47909e-09	-2.08401e-10	-0.191977	0.000166782	-2.08401e-10	0.0217415
42934568	chr15:42934568:G:A	1.12001e-09	-1.12208	-0.203334	3.42529e-05	-1.62972	0.0685441
42934675	chr15:42934675:G:A	7.88482e-09	-2.08401e-10	0.626193	0.000400317	-2.08401e-10	0.897307
42935141	chr15:42935141:G:A	2.62757e-09	-1.22531	0.752626	9.35299e-05	-1.53478	0.978115
42935633	chr15:42935633:C:A	1.24191e-09	-2.08401e-10	-1.2221	4.79717e-05	-2.08401e-10	-1.22434
42936058	chr15:42936058:C:T	2.82605e-09	-2.08401e-10	-0.399867	0.000133099	-2.08401e-10	-0.203858
42936372	chr15:42936372:C:T	2.13347e-09	-2.08401e-10	-0.680996	9.70763e-05	-2.08401e-10	-0.519451
42938472	chr15:42938472:C:T	6.02326e-10	-0.84826	-1.09744	1.51374e-05	-1.25955	-1.11823
42938705	chr15:42938705:G:A	2.61885e-09	-0.476013	-2.85769e-10	6.78592e-05	-0.877513	-2.85769e-10
42939449	chr15:42939449:C:G	1.23302e-09	-2.08401e-10	-1.22928	4.76396e-05	-2.08401e-10	-1.23128
42939606	chr15:42939606:G:T	2.64908e-09	-2.08401e-10	-0.464534	0.000123964	-2.08401e-10	-0.274956
42939893	chr15:42939893:A:G	1.22048e-09	-2.08401e-10	-1.2395	4.73141e-05	-2.08401e-10	-1.23814
42940897	chr15:42940897:A:G	1.31666e-09	-2.08401e-10	-1.16365	5.11156e-05	-2.08401e-10	-1.16086
42941028	chr15:42941028:T:C	4.35268e-09	-2.08401e-10	0.0320455	0.00019389	-2.08401e-10	0.172344
42941276	chr15:42941276:C:T	1.43244e-09	-2.08401e-10	-1.07937	5.54814e-05	-2.08401e-10	-1.0789
42941863	chr15:42941863:T:C	2.49592e-10	-1.83204	-0.994636	1.06514e-05	-1.86766	-0.861591
42942050	chr15:42942050:C:T	1.44643e-09	-1.15902	0.0893753	4.9734e-05	-1.65295	0.464689
42942225	chr15:42942225:G:T	1.91272e-09	-2.08401e-10	-0.790221	7.30411e-05	-2.08401e-10	-0.803926
42942394	chr15:42942394:C:T	2.00076e-09	-2.08401e-10	-0.745222	8.74689e-05	-2.08401e-10	-0.623665
42943386	chr15:42943386:A:G	6.51143e-10	-1.86777	-2.85769e-10	2.52103e-05	-1.8677	-2.85769e-10
42944414	chr15:42944414:C:T	2.44937e-09	-0.974263	0.431347	7.98746e-05	-1.34536	0.630867
42945005	chr15:42945005:T:C	6.23971e-10	-0.807611	-1.10279	1.54131e-05	-1.23557	-1.12416
42945374	chr15:42945374:T:C	3.875e-10	-1.81247	-0.574315	1.60483e-05	-1.84145	-0.477901
42945607	chr15:42945607:AT:A	4.87341e-10	-1.00565	-1.15189	1.27844e-05	-1.38597	-1.16075
42945615	chr15:42945615:TTCACCATTGA:T	4.84456e-10	-1.00588	-1.15759	1.27078e-05	-1.38652	-1.16621
42945924	chr15:42945924:C:T	1.19894e-09	-2.08401e-10	-1.25731	4.65408e-05	-2.08401e-10	-1.25462
42946726	chr15:42946726:A:T	2.21203e-09	-2.08401e-10	-0.644838	9.32277e-05	-2.08401e-10	-0.559904
42947415	chr15:42947415:T:C	1.49779e-09	-1.10629	0.0715397	4.59769e-05	-1.62242	0.355607
42947665	chr15:42947665:GA:G	9.10614e-10	-1.53238	-2.85769e-10	3.31513e-05	-1.59387	-2.85769e-10
42947732	chr15:42947732:G:A	2.0106e-09	-2.08401e-10	-0.740312	8.79565e-05	-2.08401e-10	-0.618106
42947785	chr15:42947785:G:A	1.19702e-09	-2.08401e-10	-1.25891	4.63921e-05	-2.08401e-10	-1.25782
42948422	chr15:42948422:T:G	2.50663e-10	-1.84067	-0.981727	1.08465e-05	-1.86499	-0.84611
42948589	chr15:42948589:C:A	2.48102e-09	-2.08401e-10	-0.530077	0.000111355	-2.08401e-10	-0.382226
42948618	chr15:42948618:A:G	3.76558e-09	-2.08401e-10	-0.112845	0.00017723	-2.08401e-10	0.0824996
42949600	chr15:42949600:A:AC	1.50442e-09	-1.07733	0.0469905	4.52645e-05	-1.60491	0.322482
42950070	chr15:42950070:C:T	1.98795e-10	-1.83612	-1.21811	7.63833e-06	-1.86887	-1.1929
42950493	chr15:42950493:C:T	5.09329e-09	-2.08401e-10	0.189178	0.000222104	-2.08401e-10	0.308196
42952016	chr15:42952016:C:T	2.47955e-09	-2.08401e-10	-0.53067	9.87881e-05	-2.08401e-10	-0.501971
42952142	chr15:42952142:C:T	1.00179e-09	-1.43695	-2.85769e-10	3.50737e-05	-1.5375	-2.85769e-10
42952346	chr15:42952346:G:A	2.37146e-09	-2.08401e-10	-0.57524	9.42878e-05	-2.08401e-10	-0.548597
42953008	chr15:42953008:C:T	1.21386e-09	-2.08401e-10	-1.24494	4.72691e-05	-2.08401e-10	-1.23909
42953491	chr15:42953491:T:C	1.84673e-10	-1.86977	-1.25814	7.29689e-06	-1.84882	-1.25868
42953877	chr15:42953877:T:C	1.20617e-09	-2.08401e-10	-1.25129	4.6728e-05	-2.08401e-10	-1.2506
42954496	chr15:42954496:A:C	1.86309e-09	-2.08401e-10	-0.816511	6.94706e-05	-2.08401e-10	-0.854044
42954593	chr15:42954593:A:T	4.13939e-09	-0.0181985	-2.85769e-10	0.000199967	0.203205	-2.85769e-10
42955369	chr15:42955369:T:C	1.25223e-09	-2.08401e-10	-1.21382	4.71854e-05	-2.08401e-10	-1.24086
42955577	chr15:42955577:A:T	1.20024e-09	-2.08401e-10	-1.25622	4.66636e-05	-2.08401e-10	-1.25198
42956352	chr15:42956352:C:T	6.96668e-10	-1.80019	-2.85769e-10	3.04582e-05	-1.67859	-2.85769e-10
42956876	chr15:42956876:C:A	1.20479e-09	-2.08401e-10	-1.25244	4.63419e-05	-2.08401e-10	-1.2589
42957293	chr15:42957293:C:T	1.24889e-09	-2.08401e-10	-1.21649	4.876e-05	-2.08401e-10	-1.20804
42957959	chr15:42957959:C:T	1.29493e-09	-2.08401e-10	-1.18029	5.21928e-05	-2.08401e-10	-1.14
42958166	chr15:42958166:G:A	1.20863e-09	-2.08401e-10	-1.24926	4.67376e-05	-2.08401e-10	-1.2504
42958303	chr15:42958303:T:A	2.7098e-09	-2.08401e-10	-0.44187	0.000108117	-2.08401e-10	-0.411732
42958590	chr15:42958590:T:C	5.40084e-09	0.247808	-2.85769e-10	0.000202678	0.216672	-2.85769e-10
42959073	chr15:42959073:C:T	1.34839e-09	-2.08401e-10	-1.13984	5.47894e-05	-2.08401e-10	-1.09145
42959418	chr15:42959418:T:G	1.21659e-09	-2.08401e-10	-1.2427	4.70288e-05	-2.08401e-10	-1.24419
42960771	chr15:42960771:A:G	1.37873e-09	-2.08401e-10	-1.11759	5.43995e-05	-2.08401e-10	-1.09859
42960907	chr15:42960907:C:T	5.6507e-10	-0.85217	-1.15738	1.42093e-05	-1.27346	-1.16759
42960949	chr15:42960949:C:T	1.26338e-09	-2.08401e-10	-1.20495	4.95247e-05	-2.08401e-10	-1.19248
42961283	chr15:42961283:T:C	1.20847e-09	-2.08401e-10	-1.24939	4.67318e-05	-2.08401e-10	-1.25052
42961396	chr15:42961396:T:C	2.07614e-09	-2.08401e-10	-0.708237	7.60927e-05	-2.08401e-10	-0.762996
42961487	chr15:42961487:G:A	1.20899e-09	-2.08401e-10	-1.24896	4.67507e-05	-2.08401e-10	-1.25012
42962350	chr15:42962350:T:C	6.49936e-10	-1.86963	-2.85769e-10	2.5473e-05	-1.85733	-2.85769e-10
42963434	chr15:42963434:A:G	1.85522e-09	-0.820742	-2.85769e-10	9.20519e-05	-0.572596	-2.85769e-10
42963993	chr15:42963993:T:C	2.1208e-10	-1.84888	-1.14066	8.31403e-06	-1.86956	-1.10744
42964241	chr15:42964241:G:A	1.56686e-09	-2.08401e-10	-0.98967	6.20048e-05	-2.08401e-10	-0.967736
42964761	chr15:42964761:A:G	1.36667e-09	-2.08401e-10	-1.12637	5.31626e-05	-2.08401e-10	-1.12159
42965277	chr15:42965277:C:T	4.26777e-10	-1.08931	-1.20093	1.14468e-05	-1.44987	-1.20736
42965324	chr15:42965324:A:G	1.36445e-09	-2.08401e-10	-1.12799	5.4563e-05	-2.08401e-10	-1.09559
42965625	chr15:42965625:C:T	1.75266e-09	-2.08401e-10	-0.877614	7.54646e-05	-2.08401e-10	-0.771284
42965670	chr15:42965670:T:C	2.07624e-09	-2.08401e-10	-0.708186	9.44044e-05	-2.08401e-10	-0.54736
42965987	chr15:42965987:C:T	1.32469e-09	-2.08401e-10	-1.15757	5.27746e-05	-2.08401e-10	-1.12892
42966341	chr15:42966341:G:T	1.20848e-09	-2.08401e-10	-1.24938	4.67322e-05	-2.08401e-10	-1.25052
42966818	chr15:42966818:G:T	1.56024e-09	-2.08401e-10	-0.993907	6.17298e-05	-2.08401e-10	-0.972181
42966913	chr15:42966913:C:T	1.72615e-09	-2.08401e-10	-0.892853	7.14761e-05	-2.08401e-10	-0.825585
42967615	chr15:42967615:T:G	1.77032e-09	-2.08401e-10	-0.867585	7.4116e-05	-2.08401e-10	-0.789317
42968180	chr15:42968180:T:A	6.64057e-10	-1.84813	-2.85769e-10	2.51974e-05	-1.86821	-2.85769e-10
42968409	chr15:42968409:G:C	6.73452e-10	-1.83409	-2.85769e-10	2.51804e-05	-1.86888	-2.85769e-10
42968589	chr15:42968589:T:C	1.15341e-09	-1.36659	0.0705673	4.34328e-05	-1.75798	0.434245
42968834	chr15:42968834:A:G	1.89268e-09	-2.08401e-10	-0.800754	7.04877e-05	-2.08401e-10	-0.839509
42969397	chr15:42969397:T:C	1.30556e-09	-2.08401e-10	-1.17211	5.11587e-05	-2.08401e-10	-1.16002
42970124	chr15:42970124:T:C	1.20662e-09	-2.08401e-10	-1.25092	4.70543e-05	-2.08401e-10	-1.24365
42971109	chr15:42971109:T:C	2.49952e-10	-1.84208	-0.983154	1.08333e-05	-1.86428	-0.848038
42971793	chr15:42971793:CTCTA:C	1.22399e-09	-2.08401e-10	-1.23663	4.7477e-05	-2.08401e-10	-1.2347
42971807	chr15:42971807:G:A	1.2953e-09	-1.25388	0.0738807	4.65785e-05	-1.70116	0.447353
42972019	chr15:42972019:C:T	2.29628e-09	-1.14117	0.533711	7.85693e-05	-1.47031	0.739341
42972201	chr15:42972201:C:A	1.18308e-09	-1.218	-0.0526234	4.08126e-05	-1.68161	0.295653
42972421	chr15:42972421:T:C	2.11339e-09	-2.08401e-10	-0.690456	9.60971e-05	-2.08401e-10	-0.529589
42972483	chr15:42972483:C:T	1.24948e-09	-2.08401e-10	-1.21602	4.8785e-05	-2.08401e-10	-1.20753
42972607	chr15:42972607:G:A	3.02181e-10	-1.37891	-1.25657	9.12642e-06	-1.6306	-1.25317
42972868	chr15:42972868:C:A	3.68917e-09	-2.08401e-10	-0.133344	0.000180123	-2.08401e-10	0.0986927
42972928	chr15:42972928:C:A	2.46664e-10	-1.85154	-0.986933	1.07075e-05	-1.85871	-0.865289
42973205	chr15:42973205:C:T	1.65676e-09	-2.08401e-10	-0.933884	6.17548e-05	-2.08401e-10	-0.971777
42973492	chr15:42973492:C:A	2.09744e-09	-2.08401e-10	-0.698031	8.96041e-05	-2.08401e-10	-0.599547
42973522	chr15:42973522:C:T	8.18703e-10	-1.79992	0.161143	3.56303e-05	-1.86639	0.344635
42974089	chr15:42974089:C:T	4.14069e-10	-1.15281	-1.16766	1.12019e-05	-1.49449	-1.18437
42975053	chr15:42975053:C:T	1.45002e-09	-2.08401e-10	-1.06717	5.84649e-05	-2.08401e-10	-1.02652
42975139	chr15:42975139:A:G	1.3826e-09	-2.08401e-10	-1.11478	5.44119e-05	-2.08401e-10	-1.09836
42975207	chr15:42975207:T:C	1.48238e-09	-2.08401e-10	-1.0451	5.89172e-05	-2.08401e-10	-1.01881
42975439	chr15:42975439:TTC:T	2.0997e-09	-2.08401e-10	-0.69695	9.30757e-05	-2.08401e-10	-0.561535
42975754	chr15:42975754:C:T	1.82437e-09	-2.08401e-10	-0.837512	7.65937e-05	-2.08401e-10	-0.756433
42975842	chr15:42975842:T:C	1.57886e-09	-1.37318	0.391133	5.75663e-05	-1.7559	0.713891
42976589	chr15:42976589:G:GATAA	1.93817e-09	-1.06797	0.29097	6.41674e-05	-1.41533	0.48188
42976687	chr15:42976687:TCA:T	2.18668e-09	-2.08401e-10	-0.656363	9.68282e-05	-2.08401e-10	-0.52201
42977690	chr15:42977690:T:C	1.91511e-09	-2.08401e-10	-0.78897	7.31314e-05	-2.08401e-10	-0.80269
42977793	chr15:42977793:A:G	1.20627e-09	-2.08401e-10	-1.25122	4.67524e-05	-2.08401e-10	-1.25008
42979198	chr15:42979198:TTTC:T	3.24957e-09	-2.08401e-10	-0.260225	0.000155904	-2.08401e-10	-0.0457099
42979801	chr15:42979801:A:G	2.02864e-09	-2.08401e-10	-0.731381	8.30826e-05	-2.08401e-10	-0.675113
42980100	chr15:42980100:T:C	4.73756e-10	-1.03939	-1.14642	1.2429e-05	-1.40975	-1.16516
42980258	chr15:42980258:G:T	6.75074e-10	-1.15082	-0.680858	1.87635e-05	-1.49015	-0.672883
42981053	chr15:42981053:C:T	5.65591e-10	-1.05227	-0.956358	1.50146e-05	-1.41893	-0.966991
42981109	chr15:42981109:C:T	7.37212e-10	-1.74363	-2.85769e-10	3.33008e-05	-1.58937	-2.85769e-10
42981225	chr15:42981225:T:C	1.60825e-09	-2.08401e-10	-0.9636	6.37013e-05	-2.08401e-10	-0.940743
42981732	chr15:42981732:C:T	1.28147e-09	-2.08401e-10	-1.19074	5.01409e-05	-2.08401e-10	-1.18011
42981739	chr15:42981739:C:T	2.02802e-09	-2.08401e-10	-0.731687	8.59566e-05	-2.08401e-10	-0.641105
42982370	chr15:42982370:C:T	2.35189e-09	-2.08401e-10	-0.583529	0.000109382	-2.08401e-10	-0.400097
42982842	chr15:42982842:C:T	1.62854e-09	-2.08401e-10	-0.951061	6.43752e-05	-2.08401e-10	-0.93022
42983068	chr15:42983068:A:G	2.08118e-09	-2.08401e-10	-0.705811	9.46599e-05	-2.08401e-10	-0.544658
42983379	chr15:42983379:C:G	2.11644e-10	-1.74159	-1.25001	7.30879e-06	-1.85194	-1.25393
42983997	chr15:42983997:G:C	6.52044e-10	-1.86639	-2.85769e-10	2.57644e-05	-1.84596	-2.85769e-10
42984738	chr15:42984738:T:C	2.6046e-09	-2.08401e-10	-0.481469	0.000114304	-2.08401e-10	-0.356084
42984773	chr15:42984773:A:T	2.35545e-09	-2.08401e-10	-0.582016	9.27711e-05	-2.08401e-10	-0.564813
42984813	chr15:42984813:G:T	2.72793e-09	-2.08401e-10	-0.435203	0.000108833	-2.08401e-10	-0.40513
42985380	chr15:42985380:T:C	1.34075e-09	-2.08401e-10	-1.14552	5.26227e-05	-2.08401e-10	-1.1318
42985753	chr15:42985753:G:C	1.29114e-09	-1.30788	0.124666	4.56259e-05	-1.58059	0.306119
42987512	chr15:42987512:G:A	6.84485e-10	-1.81784	-2.85769e-10	2.73956e-05	-1.78457	-2.85769e-10
42988453	chr15:42988453:C:G	1.51345e-09	-2.08401e-10	-1.02436	6.18118e-05	-2.08401e-10	-0.970853
42988571	chr15:42988571:C:T	6.57543e-10	-1.85799	-2.85769e-10	2.59494e-05	-1.8388	-2.85769e-10
42988586	chr15:42988586:A:T	1.63129e-09	-2.08401e-10	-0.949373	6.47044e-05	-2.08401e-10	-0.925119
42988659	chr15:42988659:C:T	1.76396e-09	-2.08401e-10	-0.871184	7.38461e-05	-2.08401e-10	-0.792965
42989193	chr15:42989193:C:T	2.47697e-10	-1.83517	-0.999127	1.05983e-05	-1.86679	-0.867464
42989827	chr15:42989827:C:T	1.2163e-09	-2.08401e-10	-1.24293	4.70185e-05	-2.08401e-10	-1.24441
42990087	chr15:42990087:C:T	1.20241e-09	-2.08401e-10	-1.25442	4.71638e-05	-2.08401e-10	-1.24132
42990517	chr15:42990517:G:A	1.23379e-09	-2.08401e-10	-1.22866	4.76663e-05	-2.08401e-10	-1.23072
42991255	chr15:42991255:G:A	1.78606e-09	-2.08401e-10	-0.858732	6.78361e-05	-2.08401e-10	-0.877853
42992276	chr15:42992276:G:C	1.24349e-09	-2.08401e-10	-1.22083	4.82597e-05	-2.08401e-10	-1.21835
42992689	chr15:42992689:C:T	1.35491e-09	-2.08401e-10	-1.13501	5.32123e-05	-2.08401e-10	-1.12066
42992830	chr15:42992830:T:C	1.25472e-09	-2.08401e-10	-1.21184	4.90164e-05	-2.08401e-10	-1.20279
42993431	chr15:42993431:T:C	3.31943e-09	-0.238953	-2.85769e-10	0.000158958	-0.0263084	-2.85769e-10
42993731	chr15:42993731:AG:A	7.04922e-10	-1.78842	-2.85769e-10	2.56143e-05	-1.8518	-2.85769e-10
42993735	chr15:42993735:G:A	7.07184e-10	-1.78521	-2.85769e-10	2.56554e-05	-1.8502	-2.85769e-10
42993741	chr15:42993741:G:A	2.59824e-09	-2.08401e-10	-0.483912	0.000121888	-2.08401e-10	-0.291849
42994325	chr15:42994325:A:C	1.19716e-09	-2.08401e-10	-1.25879	4.64044e-05	-2.08401e-10	-1.25755
42994373	chr15:42994373:C:T	3.48538e-09	-0.791128	0.60096	0.000112289	-1.1844	0.810522
42994548	chr15:42994548:C:T	3.91043e-10	-1.19575	-1.18194	1.07931e-05	-1.52553	-1.19052
42994605	chr15:42994605:T:C	4.06347e-10	-1.16827	-1.17103	1.1124e-05	-1.50569	-1.18016
42995125	chr15:42995125:GAT:G	1.39838e-09	-2.08401e-10	-1.10343	5.6065e-05	-2.08401e-10	-1.06844
42995529	chr15:42995529:G:A	1.4546e-09	-2.08401e-10	-1.06402	5.73293e-05	-2.08401e-10	-1.04614
42996021	chr15:42996021:T:C	4.27682e-10	-1.08748	-1.20064	1.14324e-05	-1.44535	-1.21315
42997200	chr15:42997200:G:A	1.70939e-09	-2.08401e-10	-0.902613	6.76384e-05	-2.08401e-10	-0.880772
42997338	chr15:42997338:T:C	1.24451e-09	-2.08401e-10	-1.22001	4.86098e-05	-2.08401e-10	-1.21112
42997595	chr15:42997595:G:A	2.5195e-09	-2.08401e-10	-0.514687	0.000117365	-2.08401e-10	-0.329656
42998184	chr15:42998184:A:T	5.78885e-09	-2.08401e-10	0.317187	0.000258162	-2.08401e-10	0.458638
42999814	chr15:42999814:C:G	1.21323e-09	-2.08401e-10	-1.24546	4.70363e-05	-2.08401e-10	-1.24403
43000340	chr15:43000340:A:C	1.66309e-09	-0.930068	-2.85769e-10	9.37312e-05	-0.554517	-2.85769e-10
43001290	chr15:43001290:G:C	1.99506e-09	-2.08401e-10	-0.748074	8.00991e-05	-2.08401e-10	-0.711684
43001328	chr15:43001328:T:C	1.20132e-09	-2.08401e-10	-1.25533	4.63735e-05	-2.08401e-10	-1.25822
43001448	chr15:43001448:G:C	1.92507e-09	-2.08401e-10	-0.783786	7.64484e-05	-2.08401e-10	-0.758332
43002020	chr15:43002020:G:T	4.51168e-10	-1.18084	-1.05383	1.2336e-05	-1.51466	-1.06777
43002890	chr15:43002890:G:A	5.68299e-10	-1.22061	-0.783244	1.60857e-05	-1.54064	-0.776378
43003854	chr15:43003854:G:A	1.37369e-09	-2.08401e-10	-1.12125	5.39189e-05	-2.08401e-10	-1.10747
43004292	chr15:43004292:G:A	1.60666e-09	-2.08401e-10	-0.964586	6.23858e-05	-2.08401e-10	-0.96161
43004522	chr15:43004522:G:A	1.27022e-09	-2.08401e-10	-1.19955	4.92012e-05	-2.08401e-10	-1.19903
43004579	chr15:43004579:C:T	1.3562e-09	-2.08401e-10	-1.13406	5.32483e-05	-2.08401e-10	-1.11998
43004711	chr15:43004711:C:T	7.34565e-10	-1.20356	-0.543665	2.19825e-05	-1.67758	-0.327124
43005140	chr15:43005140:G:A	8.08193e-10	-1.28744	-0.364261	2.57517e-05	-1.72052	-0.125922
43005303	chr15:43005303:C:T	1.52341e-09	-2.08401e-10	-1.0178	6.02709e-05	-2.08401e-10	-0.996098
43005609	chr15:43005609:G:A	1.20804e-09	-2.08401e-10	-1.24975	4.67175e-05	-2.08401e-10	-1.25083
43005726	chr15:43005726:C:T	7.02207e-10	-1.79227	-2.85769e-10	2.55646e-05	-1.85374	-2.85769e-10
43006727	chr15:43006727:C:T	1.2207e-09	-2.08401e-10	-1.23932	4.72116e-05	-2.08401e-10	-1.24031
43006842	chr15:43006842:T:C	2.31162e-09	-2.08401e-10	-0.600799	0.000106578	-2.08401e-10	-0.426071
43006876	chr15:43006876:A:C	1.35103e-09	-2.08401e-10	-1.13788	5.30442e-05	-2.08401e-10	-1.12382
43007489	chr15:43007489:T:C	5.20554e-10	-0.858259	-1.23335	1.31999e-05	-1.27271	-1.24203
43007774	chr15:43007774:C:T	1.30704e-09	-1.25961	0.0886337	4.72275e-05	-1.70392	0.463947
43007999	chr15:43007999:G:A	3.00553e-09	-2.08401e-10	-0.338294	0.00012011	-2.08401e-10	-0.306543
43008329	chr15:43008329:C:T	8.76952e-10	-1.57005	-2.85769e-10	3.13057e-05	-1.65115	-2.85769e-10
43008335	chr15:43008335:G:A	1.47226e-09	-2.08401e-10	-1.05195	5.80344e-05	-2.08401e-10	-1.03391
43008566	chr15:43008566:G:A	8.93721e-10	-1.55111	-2.85769e-10	2.97892e-05	-1.7008	-2.85769e-10
43008935	chr15:43008935:TG:T	1.98005e-09	-2.08401e-10	-0.755622	7.85618e-05	-2.08401e-10	-0.731062
43009278	chr15:43009278:T:C	1.78063e-09	-1.20269	0.340905	6.19506e-05	-1.50618	0.537572
43009870	chr15:43009870:T:C	1.2949e-09	-2.08401e-10	-1.18031	5.14203e-05	-2.08401e-10	-1.15491
43010236	chr15:43010236:CA:C	2.43364e-09	-0.54936	-2.85769e-10	7.70958e-05	-0.749899	-2.85769e-10
43010754	chr15:43010754:C:T	1.46779e-09	-2.08401e-10	-1.05499	5.79062e-05	-2.08401e-10	-1.03612
43010938	chr15:43010938:C:T	7.73679e-10	-1.69534	-2.85769e-10	3.23629e-05	-1.61794	-2.85769e-10
43011258	chr15:43011258:G:A	1.63827e-09	-2.08401e-10	-0.945106	6.49701e-05	-2.08401e-10	-0.921022
43011353	chr15:43011353:TAAAG:T	1.20421e-09	-2.08401e-10	-1.25292	4.67832e-05	-2.08401e-10	-1.24942
43011820	chr15:43011820:G:A	2.48885e-09	-2.08401e-10	-0.526925	0.00011627	-2.08401e-10	-0.339032
43011980	chr15:43011980:G:A	2.54902e-09	-2.08401e-10	-0.503036	0.000116042	-2.08401e-10	-0.340999
43012143	chr15:43012143:C:T	1.34586e-09	-1.31277	0.171065	5.04576e-05	-1.73103	0.557219
43013055	chr15:43013055:G:A	2.00225e-10	-1.80524	-1.24182	7.38724e-06	-1.86938	-1.22581
43013449	chr15:43013449:C:T	9.89831e-10	-1.44897	-2.85769e-10	3.5813e-05	-1.51664	-2.85769e-10
43013633	chr15:43013633:T:A	1.20628e-09	-2.08401e-10	-1.25121	4.70189e-05	-2.08401e-10	-1.2444
43013800	chr15:43013800:G:A	7.24821e-10	-1.76058	-2.85769e-10	2.59751e-05	-1.83781	-2.85769e-10
43013831	chr15:43013831:T:G	3.17763e-09	-2.08401e-10	-0.282611	0.000151523	-2.08401e-10	-0.0742113
43014672	chr15:43014672:C:T	1.25277e-09	-2.08401e-10	-1.21339	4.89334e-05	-2.08401e-10	-1.20449
43014907	chr15:43014907:C:T	1.80532e-09	-2.08401e-10	-0.848011	6.80547e-05	-2.08401e-10	-0.874636
43015084	chr15:43015084:C:T	1.41593e-09	-2.08401e-10	-1.09096	5.5718e-05	-2.08401e-10	-1.07464
43015164	chr15:43015164:G:A	1.6721e-09	-1.27535	0.350686	6.33759e-05	-1.70649	0.760625
43015994	chr15:43015994:C:T	2.88923e-09	-2.08401e-10	-0.377756	0.000137234	-2.08401e-10	-0.173259
43016363	chr15:43016363:AAAT:A	2.81868e-09	-2.08401e-10	-0.402477	0.000110465	-2.08401e-10	-0.390247
43016419	chr15:43016419:A:T	1.38473e-09	-2.08401e-10	-1.11324	5.44435e-05	-2.08401e-10	-1.09778
43017231	chr15:43017231:G:A	2.63011e-09	-2.08401e-10	-0.471721	0.00012012	-2.08401e-10	-0.306457
43017544	chr15:43017544:G:A	4.74261e-10	-1.11486	-1.06989	1.48151e-05	-1.33584	-1.06346
43017592	chr15:43017592:C:A	6.87659e-10	-1.81321	-2.85769e-10	2.87279e-05	-1.73708	-2.85769e-10
43017691	chr15:43017691:T:G	1.82306e-09	-2.08401e-10	-0.838229	7.3183e-05	-2.08401e-10	-0.801984
43017923	chr15:43017923:T:C	5.83255e-10	-1.1674	-0.81048	1.62297e-05	-1.50075	-0.807354
43018056	chr15:43018056:G:A	1.53952e-09	-2.08401e-10	-1.00728	6.00856e-05	-2.08401e-10	-0.999177
43018970	chr15:43018970:G:A	4.40787e-09	-2.08401e-10	0.0446443	0.000209824	-2.08401e-10	0.251321
43019927	chr15:43019927:T:C	1.24176e-09	-2.08401e-10	-1.22222	4.82001e-05	-2.08401e-10	-1.21959
43020412	chr15:43020412:C:T	4.66332e-10	-1.02212	-1.17948	1.22031e-05	-1.39754	-1.19572
43021142	chr15:43021142:T:G	1.24604e-09	-2.08401e-10	-1.21877	4.71498e-05	-2.08401e-10	-1.24162
43021900	chr15:43021900:C:T	4.06078e-09	-2.08401e-10	-0.0373721	0.000199946	-2.08401e-10	0.203101
43022120	chr15:43022120:G:A	4.86226e-10	-1.0327	-1.12713	1.26661e-05	-1.40786	-1.14816
43022278	chr15:43022278:C:T	1.20118e-09	-2.08401e-10	-1.25544	4.66852e-05	-2.08401e-10	-1.25152
43022294	chr15:43022294:T:C	4.92286e-10	-0.995037	-1.1524	1.2722e-05	-1.38043	-1.17119
43022629	chr15:43022629:A:T	2.78316e-09	-2.08401e-10	-0.415159	0.000131648	-2.08401e-10	-0.214819
43023358	chr15:43023358:T:G	1.72026e-09	-1.17405	0.277781	5.82079e-05	-1.49765	0.466719
43023522	chr15:43023522:G:A	1.19747e-09	-2.08401e-10	-1.25854	4.63428e-05	-2.08401e-10	-1.25888
43023753	chr15:43023753:T:C	2.92347e-09	-2.08401e-10	-0.365975	0.000139053	-2.08401e-10	-0.160095
43023916	chr15:43023916:AT:A	1.19843e-09	-2.08401e-10	-1.25774	4.6379e-05	-2.08401e-10	-1.2581
43023997	chr15:43023997:A:G	4.24299e-09	-2.08401e-10	0.00652255	0.000173406	-2.08401e-10	0.0606861
43024832	chr15:43024832:T:C	1.21639e-09	-2.08401e-10	-1.24286	4.70235e-05	-2.08401e-10	-1.2443
43024873	chr15:43024873:T:C	7.17303e-09	0.531581	-2.85769e-10	0.000232626	0.354485	-2.85769e-10
43025942	chr15:43025942:A:G	2.09025e-09	-1.21313	0.511664	7.23948e-05	-1.52233	0.709512
43027233	chr15:43027233:A:G	5.29719e-10	-1.71063	-0.363521	2.22592e-05	-1.76155	-0.230638
43028616	chr15:43028616:G:A	1.50812e-09	-2.08401e-10	-1.02788	5.95476e-05	-2.08401e-10	-1.00817
43028823	chr15:43028823:C:T	1.32911e-09	-1.31102	0.156782	4.96176e-05	-1.73135	0.540746
43029242	chr15:43029242:C:T	1.80451e-09	-2.08401e-10	-0.848458	7.53252e-05	-2.08401e-10	-0.773133
43029451	chr15:43029451:C:T	3.70565e-09	-2.08401e-10	-0.128887	0.000172399	-2.08401e-10	0.054864
43029915	chr15:43029915:C:A	2.28171e-09	-1.38097	0.767147	8.09341e-05	-1.67498	0.973669
43030338	chr15:43030338:G:A	1.30601e-09	-2.08401e-10	-1.17177	5.27637e-05	-2.08401e-10	-1.12913
43030474	chr15:43030474:G:C	1.40857e-09	-2.08401e-10	-1.09617	5.56423e-05	-2.08401e-10	-1.07601
43031707	chr15:43031707:A:G	1.91672e-09	-2.08401e-10	-0.788131	7.61088e-05	-2.08401e-10	-0.762784
43031827	chr15:43031827:C:A	1.40346e-09	-2.08401e-10	-1.09981	5.62947e-05	-2.08401e-10	-1.06435
43031981	chr15:43031981:C:T	4.78571e-09	-2.08401e-10	0.126888	0.000229405	-2.08401e-10	0.34054
43032131	chr15:43032131:C:T	1.59553e-09	-2.08401e-10	-0.971544	5.96025e-05	-2.08401e-10	-1.00725
43032185	chr15:43032185:A:AATTATAAGACAC	1.1974e-09	-2.08401e-10	-1.25859	4.63613e-05	-2.08401e-10	-1.25848
43033026	chr15:43033026:G:T	1.26747e-09	-2.08401e-10	-1.20172	4.94241e-05	-2.08401e-10	-1.19451
43033461	chr15:43033461:T:C	2.26604e-09	-2.08401e-10	-0.620715	8.55386e-05	-2.08401e-10	-0.64598
43034011	chr15:43034011:G:A	2.04552e-09	-0.723097	-2.85769e-10	5.38124e-05	-1.10945	-2.85769e-10
43034640	chr15:43034640:C:A	4.59473e-09	-2.08401e-10	0.0861629	0.000229248	-2.08401e-10	0.339854
43034657	chr15:43034657:G:A	1.63271e-09	-2.08401e-10	-0.948508	6.45451e-05	-2.08401e-10	-0.927585
43034800	chr15:43034800:G:A	1.99679e-10	-1.86981	-1.17998	7.68787e-06	-1.84276	-1.21254
43035241	chr15:43035241:TAA:T	1.39379e-09	-2.08401e-10	-1.10672	5.48223e-05	-2.08401e-10	-1.09085
43035548	chr15:43035548:T:C	4.74305e-10	-1.05429	-1.13036	1.24675e-05	-1.42114	-1.15069
43036082	chr15:43036082:T:A	4.30371e-09	-2.08401e-10	0.0207314	0.000200926	-2.08401e-10	0.207988
43036465	chr15:43036465:C:T	4.43804e-10	-1.07828	-1.17284	1.18214e-05	-1.4354	-1.18964
43036887	chr15:43036887:C:G	1.40218e-09	-1.10072	-2.85769e-10	7.49259e-05	-0.778449	-2.85769e-10
43037121	chr15:43037121:C:G	5.04342e-10	-0.919478	-1.20377	1.29466e-05	-1.31643	-1.21769
43037977	chr15:43037977:A:T	1.80364e-09	-2.08401e-10	-0.84894	7.33698e-05	-2.08401e-10	-0.799436
43038998	chr15:43038998:T:C	3.44622e-09	-2.08401e-10	-0.201468	0.000140932	-2.08401e-10	-0.146674
43039039	chr15:43039039:A:C	1.36964e-09	-2.08401e-10	-1.1242	5.38137e-05	-2.08401e-10	-1.10942
43040844	chr15:43040844:T:C	4.42364e-10	-1.08026	-1.17411	1.17663e-05	-1.43737	-1.19234
43040908	chr15:43040908:A:C	1.65425e-09	-2.08401e-10	-0.935401	6.53936e-05	-2.08401e-10	-0.914524
43040960	chr15:43040960:C:T	4.33332e-10	-1.20274	-1.07226	1.2154e-05	-1.52425	-1.07304
43041678	chr15:43041678:G:A	1.49749e-09	-2.08401e-10	-1.03496	6.05439e-05	-2.08401e-10	-0.991579
43042600	chr15:43042600:C:T	2.17393e-09	-2.08401e-10	-0.662209	9.35993e-05	-2.08401e-10	-0.555925
43042962	chr15:43042962:G:A	2.26234e-09	-2.08401e-10	-0.622349	9.78161e-05	-2.08401e-10	-0.511858
43043277	chr15:43043277:T:A	2.02528e-09	-2.08401e-10	-0.733038	7.6651e-05	-2.08401e-10	-0.755685
43043673	chr15:43043673:C:T	1.20708e-09	-2.08401e-10	-1.25054	4.67393e-05	-2.08401e-10	-1.25036
43043743	chr15:43043743:AG:A	1.20815e-09	-2.08401e-10	-1.24966	4.67215e-05	-2.08401e-10	-1.25074
43043962	chr15:43043962:G:T	2.83722e-09	-2.08401e-10	-0.39592	0.000111218	-2.08401e-10	-0.383453
43044078	chr15:43044078:A:C	1.20804e-09	-2.08401e-10	-1.24975	4.67175e-05	-2.08401e-10	-1.25083
43044146	chr15:43044146:C:T	1.0509e-09	-1.41861	0.0295138	3.73514e-05	-1.67346	0.198887
43044193	chr15:43044193:G:A	7.26154e-09	-2.08401e-10	0.543846	0.000375469	-2.08401e-10	0.833228
43044370	chr15:43044370:C:T	1.61366e-09	-2.08401e-10	-0.960242	6.3742e-05	-2.08401e-10	-0.940105
43044472	chr15:43044472:A:G	1.50077e-09	-2.08401e-10	-1.03277	6.35363e-05	-2.08401e-10	-0.943336
43044604	chr15:43044604:C:T	2.34379e-10	-1.85324	-1.03632	1.02498e-05	-1.85711	-0.910574
43044661	chr15:43044661:G:A	1.7759e-09	-2.08401e-10	-0.86444	6.72052e-05	-2.08401e-10	-0.887198
43044826	chr15:43044826:C:T	4.75744e-09	0.120963	-2.85769e-10	0.000233195	0.356927	-2.85769e-10
43045059	chr15:43045059:C:T	1.21828e-09	-2.08401e-10	-1.24131	4.7092e-05	-2.08401e-10	-1.24284
43046253	chr15:43046253:A:C	1.68863e-09	-2.08401e-10	-0.914827	6.68106e-05	-2.08401e-10	-0.893086
43046284	chr15:43046284:T:G	1.24366e-09	-2.08401e-10	-1.22068	4.827e-05	-2.08401e-10	-1.21814
43046299	chr15:43046299:C:A	1.65425e-09	-2.08401e-10	-0.935401	6.53936e-05	-2.08401e-10	-0.914524
43046454	chr15:43046454:A:C	8.13615e-10	-1.29726	-0.347757	2.60058e-05	-1.72341	-0.113213
43046953	chr15:43046953:C:A	4.03975e-10	-1.87038	-0.474774	1.63196e-05	-1.86578	-0.436804
43047399	chr15:43047399:C:T	1.44392e-09	-2.08401e-10	-1.07138	5.71175e-05	-2.08401e-10	-1.04984
43047527	chr15:43047527:C:T	1.20761e-09	-2.08401e-10	-1.25011	4.67018e-05	-2.08401e-10	-1.25117
43047775	chr15:43047775:T:C	4.24265e-10	-1.05672	-1.23942	1.08911e-05	-1.4588	-1.24821
43048963	chr15:43048963:T:G	1.34049e-09	-2.08401e-10	-1.14571	5.26051e-05	-2.08401e-10	-1.13213
43049004	chr15:43049004:A:C	1.27852e-09	-2.08401e-10	-1.19304	4.96568e-05	-2.08401e-10	-1.18981
43049435	chr15:43049435:T:C	3.90152e-09	-2.08401e-10	-0.0773815	0.000191577	-2.08401e-10	0.160343
43049470	chr15:43049470:G:A	2.47748e-09	-2.08401e-10	-0.531504	0.000115994	-2.08401e-10	-0.34141
43049962	chr15:43049962:T:C	1.28565e-09	-2.08401e-10	-1.18748	4.99402e-05	-2.08401e-10	-1.18412
43050817	chr15:43050817:A:C	6.83547e-10	-1.6593	-0.159903	2.89138e-05	-1.71851	-0.0121225
43050998	chr15:43050998:AT:A	1.33798e-09	-2.08401e-10	-1.14758	5.26662e-05	-2.08401e-10	-1.13097
43051322	chr15:43051322:C:G	1.19987e-09	-2.08401e-10	-1.25653	4.64229e-05	-2.08401e-10	-1.25716
43051378	chr15:43051378:A:G	1.87356e-09	-2.08401e-10	-0.810906	7.22269e-05	-2.08401e-10	-0.815135
43052849	chr15:43052849:T:C	2.58968e-10	-1.8311	-0.958698	1.11484e-05	-1.86797	-0.815685
43054337	chr15:43054337:C:T	1.51762e-09	-2.08401e-10	-1.02161	5.62773e-05	-2.08401e-10	-1.06466
43054382	chr15:43054382:G:A	6.80826e-10	-1.8232	-2.85769e-10	2.54722e-05	-1.85736	-2.85769e-10
43054472	chr15:43054472:A:G	1.62983e-09	-2.08401e-10	-0.950269	6.86425e-05	-2.08401e-10	-0.866036
43054941	chr15:43054941:T:C	3.37238e-10	-1.77407	-0.751644	1.32898e-05	-1.81315	-0.694809
43055398	chr15:43055398:G:A	1.30834e-09	-2.08401e-10	-1.16999	5.08412e-05	-2.08401e-10	-1.16624
43056412	chr15:43056412:T:C	4.17565e-09	-2.08401e-10	-0.00947575	0.000206228	-2.08401e-10	0.234032
43056481	chr15:43056481:C:T	5.92776e-10	-1.82831	-0.13337	2.97823e-05	-1.69905	-0.00198302
43056644	chr15:43056644:T:C	1.34094e-09	-2.08401e-10	-1.14538	5.26235e-05	-2.08401e-10	-1.13178
43058781	chr15:43058781:C:T	1.63832e-09	-2.08401e-10	-0.945078	6.4667e-05	-2.08401e-10	-0.925698
43059843	chr15:43059843:G:A	1.51144e-09	-1.14617	0.120491	5.03319e-05	-1.47662	0.300308
43060562	chr15:43060562:C:T	2.11031e-09	-2.08401e-10	-0.691913	7.93815e-05	-2.08401e-10	-0.720683
43061066	chr15:43061066:T:C	2.1286e-09	-2.08401e-10	-0.683282	8.47653e-05	-2.08401e-10	-0.655062
43061406	chr15:43061406:G:A	1.77739e-09	-2.08401e-10	-0.863602	6.63771e-05	-2.08401e-10	-0.899596
43061425	chr15:43061425:C:T	2.81914e-09	-2.08401e-10	-0.402316	0.000127914	-2.08401e-10	-0.243591
43061524	chr15:43061524:CACACACACATATACACATACACATACAT:C	1.55676e-09	-2.08401e-10	-0.996137	6.20393e-05	-2.08401e-10	-0.96718
43061917	chr15:43061917:T:G	3.05251e-09	-2.08401e-10	-0.322782	0.000139403	-2.08401e-10	-0.157576
43062712	chr15:43062712:G:C	1.34129e-09	-2.08401e-10	-1.14512	5.26379e-05	-2.08401e-10	-1.13151
43063125	chr15:43063125:T:C	1.71895e-09	-2.08401e-10	-0.897032	6.3935e-05	-2.08401e-10	-0.93708
43063229	chr15:43063229:T:C	4.48745e-10	-1.73529	-0.50476	1.82201e-05	-1.78189	-0.410532
43063918	chr15:43063918:T:G	1.22289e-09	-2.08401e-10	-1.23753	4.79329e-05	-2.08401e-10	-1.22515
43063925	chr15:43063925:G:A	1.22337e-09	-2.08401e-10	-1.23714	4.72839e-05	-2.08401e-10	-1.23878
43064200	chr15:43064200:G:A	1.23156e-09	-2.08401e-10	-1.23046	4.75895e-05	-2.08401e-10	-1.23234
43064565	chr15:43064565:C:G	1.52332e-09	-2.08401e-10	-1.01785	6.07276e-05	-2.08401e-10	-0.988549
43065047	chr15:43065047:T:G	1.71105e-09	-2.08401e-10	-0.901641	6.7691e-05	-2.08401e-10	-0.879995
43065760	chr15:43065760:G:T	5.39192e-09	-2.08401e-10	0.246155	0.000264295	-2.08401e-10	0.482117
43066218	chr15:43066218:T:C	2.43429e-09	-2.08401e-10	-0.549092	9.59403e-05	-2.08401e-10	-0.531222
43066561	chr15:43066561:C:T	2.69461e-10	-1.83339	-0.916689	1.17159e-05	-1.86746	-0.766538
43066757	chr15:43066757:A:G	6.51035e-10	-1.86794	-2.85769e-10	2.51804e-05	-1.86888	-2.85769e-10
43067388	chr15:43067388:C:T	1.7015e-09	-2.08401e-10	-0.907235	6.73019e-05	-2.08401e-10	-0.88576
43068086	chr15:43068086:A:G	1.64566e-09	-2.08401e-10	-0.940604	6.57986e-05	-2.08401e-10	-0.90835
43068249	chr15:43068249:C:T	1.84417e-09	-2.08401e-10	-0.826718	7.30133e-05	-2.08401e-10	-0.804306
43068276	chr15:43068276:C:T	1.37188e-09	-2.08401e-10	-1.12256	5.59501e-05	-2.08401e-10	-1.07049
43068311	chr15:43068311:CCTAAGTAT:C	0.00258253	13.3255	-2.85769e-10	2.93749e-05	-1.71481	-2.85769e-10
43068681	chr15:43068681:C:T	3.03376e-09	-2.08401e-10	-0.328943	0.000136641	-2.08401e-10	-0.177589
43068705	chr15:43068705:C:A	7.11291e-10	-1.77942	-2.85769e-10	2.57218e-05	-1.84761	-2.85769e-10
43068742	chr15:43068742:T:C	1.56367e-09	-2.08401e-10	-0.991711	6.10518e-05	-2.08401e-10	-0.983225
43068862	chr15:43068862:C:G	1.29632e-09	-2.08401e-10	-1.17922	5.22883e-05	-2.08401e-10	-1.13818
43069783	chr15:43069783:C:T	2.3961e-09	-2.08401e-10	-0.564904	0.000105873	-2.08401e-10	-0.432706
43070566	chr15:43070566:G:A	1.30244e-09	-2.08401e-10	-1.17451	5.10623e-05	-2.08401e-10	-1.1619
43070967	chr15:43070967:A:G	7.00027e-10	-1.79538	-2.85769e-10	2.9825e-05	-1.6996	-2.85769e-10
43071116	chr15:43071116:G:C	1.99525e-09	-2.08401e-10	-0.747978	7.93123e-05	-2.08401e-10	-0.721555
43071120	chr15:43071120:T:C	1.35947e-09	-2.08401e-10	-1.13165	5.43382e-05	-2.08401e-10	-1.09972
43071672	chr15:43071672:C:T	1.86657e-09	-2.08401e-10	-0.814646	7.4985e-05	-2.08401e-10	-0.77766
43072172	chr15:43072172:C:T	6.55601e-10	-0.759918	-1.10103	1.66821e-05	-1.13859	-1.14203
43072402	chr15:43072402:G:A	1.21338e-09	-2.08401e-10	-1.24534	4.73882e-05	-2.08401e-10	-1.23658
43072875	chr15:43072875:T:C	1.99708e-09	-2.08401e-10	-0.747058	7.93879e-05	-2.08401e-10	-0.720602
43073346	chr15:43073346:C:T	1.99524e-09	-2.08401e-10	-0.747984	7.93125e-05	-2.08401e-10	-0.721553
43073435	chr15:43073435:A:G	1.99528e-09	-2.08401e-10	-0.747963	7.93144e-05	-2.08401e-10	-0.721528
43073559	chr15:43073559:C:G	2.12093e-10	-1.84972	-1.13975	8.32428e-06	-1.86935	-1.10642
43073562	chr15:43073562:T:C	1.6231e-09	-2.08401e-10	-0.954411	6.83225e-05	-2.08401e-10	-0.870709
43074013	chr15:43074013:T:C	1.6494e-09	-2.08401e-10	-0.938337	6.18163e-05	-2.08401e-10	-0.970781
43074043	chr15:43074043:A:C	1.29394e-09	-2.08401e-10	-1.18105	5.06297e-05	-2.08401e-10	-1.17041
43074468	chr15:43074468:G:A	1.20643e-09	-2.08401e-10	-1.25108	4.6529e-05	-2.08401e-10	-1.25487
43074825	chr15:43074825:T:C	1.58395e-09	-2.08401e-10	-0.978828	6.24422e-05	-2.08401e-10	-0.960707
43075751	chr15:43075751:G:A	2.79839e-09	-2.08401e-10	-0.409703	0.000131349	-2.08401e-10	-0.21709
43075765	chr15:43075765:A:G	3.06592e-09	-2.08401e-10	-0.318398	0.000145303	-2.08401e-10	-0.116129
43075770	chr15:43075770:C:T	3.04286e-09	-2.08401e-10	-0.325947	0.000144091	-2.08401e-10	-0.124505
43075772	chr15:43075772:C:T	3.1806e-09	-2.08401e-10	-0.281678	0.000151297	-2.08401e-10	-0.0757004
43075776	chr15:43075776:T:C	2.82054e-09	-2.08401e-10	-0.40182	0.000132524	-2.08401e-10	-0.208181
43075778	chr15:43075778:G:A	3.04675e-09	-2.08401e-10	-0.324672	0.0001443	-2.08401e-10	-0.123055
43075816	chr15:43075816:C:T	5.24121e-09	-2.08401e-10	0.217806	0.000260262	-2.08401e-10	0.466739
43075835	chr15:43075835:A:G	3.03257e-09	-2.08401e-10	-0.329335	0.000143553	-2.08401e-10	-0.128243
43075894	chr15:43075894:C:T	1.1971e-09	-2.08401e-10	-1.25884	4.63765e-05	-2.08401e-10	-1.25815
43076171	chr15:43076171:G:A	5.20625e-09	-2.08401e-10	0.211113	0.000194117	-2.08401e-10	0.173512
43076177	chr15:43076177:TTGCTG:T	1.20699e-09	-2.08401e-10	-1.25062	4.67377e-05	-2.08401e-10	-1.2504
43077678	chr15:43077678:A:T	1.28892e-09	-2.08401e-10	-1.18494	5.04763e-05	-2.08401e-10	-1.17344
43078355	chr15:43078355:A:C	2.72848e-09	-2.08401e-10	-0.435001	0.000122007	-2.08401e-10	-0.290867
43078649	chr15:43078649:T:C	1.50842e-09	-2.08401e-10	-1.02768	6.25342e-05	-2.08401e-10	-0.959235
43078830	chr15:43078830:G:A	1.24913e-09	-2.08401e-10	-1.2163	4.90909e-05	-2.08401e-10	-1.20127
43078939	chr15:43078939:A:G	1.22597e-09	-2.08401e-10	-1.23502	4.75523e-05	-2.08401e-10	-1.23312
43079076	chr15:43079076:C:T	1.20804e-09	-2.08401e-10	-1.24975	4.67175e-05	-2.08401e-10	-1.25083
43079183	chr15:43079183:C:T	1.67185e-09	-2.08401e-10	-0.924816	6.91949e-05	-2.08401e-10	-0.858021
43079561	chr15:43079561:T:C	2.17712e-09	-1.20013	0.539389	7.54064e-05	-1.513	0.740942
43079595	chr15:43079595:C:T	1.73793e-09	-2.08401e-10	-0.886053	6.86576e-05	-2.08401e-10	-0.865817
43079704	chr15:43079704:C:A	5.72869e-10	-1.82321	-0.172635	2.44019e-05	-1.84742	-0.0528706
43079777	chr15:43079777:G:A	1.19832e-09	-2.08401e-10	-1.25782	4.65474e-05	-2.08401e-10	-1.25448
43079830	chr15:43079830:T:C	2.28855e-09	-1.19604	0.585215	7.93653e-05	-1.51018	0.789293
43080102	chr15:43080102:A:C	1.78522e-09	-2.08401e-10	-0.859205	7.05698e-05	-2.08401e-10	-0.838346
43080580	chr15:43080580:T:C	1.53287e-09	-2.08401e-10	-1.0116	6.40099e-05	-2.08401e-10	-0.93591
43080617	chr15:43080617:C:A	1.63348e-09	-2.08401e-10	-0.948032	6.45626e-05	-2.08401e-10	-0.927313
43080840	chr15:43080840:A:G	2.74794e-10	-1.47977	-1.25071	8.50222e-06	-1.69968	-1.25494
43081437	chr15:43081437:A:G	1.76455e-09	-2.08401e-10	-0.870851	7.19021e-05	-2.08401e-10	-0.819643
43081755	chr15:43081755:G:A	1.6187e-09	-2.08401e-10	-0.957126	6.38656e-05	-2.08401e-10	-0.938168
43081992	chr15:43081992:A:T	1.97515e-09	-2.08401e-10	-0.758102	7.6921e-05	-2.08401e-10	-0.75217
43082130	chr15:43082130:ACT:A	2.38889e-10	-1.81122	-1.05928	8.60806e-06	-1.87004	-1.07221
43083244	chr15:43083244:T:C	6.5359e-10	-1.86402	-2.85769e-10	2.54303e-05	-1.85901	-2.85769e-10
43083757	chr15:43083757:G:A	8.68419e-09	-2.08401e-10	0.722757	0.000393646	-2.08401e-10	0.880504
43084006	chr15:43084006:C:T	9.5133e-10	-1.35976	-0.128878	3.06489e-05	-1.63342	-0.0389271
43084394	chr15:43084394:T:C	2.4374e-10	-1.8437	-1.0067	1.05376e-05	-1.8634	-0.876596
43085406	chr15:43085406:G:A	2.54382e-10	-1.79445	-1.01321	9.05331e-06	-1.86781	-1.02401
43085654	chr15:43085654:C:G	6.71882e-10	-1.83642	-2.85769e-10	2.68602e-05	-1.8043	-2.85769e-10
43085869	chr15:43085869:G:A	1.20822e-09	-2.08401e-10	-1.2496	4.67238e-05	-2.08401e-10	-1.25069
43086079	chr15:43086079:T:C	1.96837e-09	-2.08401e-10	-0.761542	7.80656e-05	-2.08401e-10	-0.737398
43086602	chr15:43086602:A:G	1.51727e-09	-2.08401e-10	-1.02183	5.99841e-05	-2.08401e-10	-1.00087
43087415	chr15:43087415:T:A	1.23841e-09	-2.08401e-10	-1.22492	4.83079e-05	-2.08401e-10	-1.21735
43088062	chr15:43088062:G:A	2.5639e-10	-1.83629	-0.963509	1.10476e-05	-1.8667	-0.826038
43088155	chr15:43088155:A:G	1.22272e-09	-2.08401e-10	-1.23767	4.74254e-05	-2.08401e-10	-1.23579
43088505	chr15:43088505:T:G	6.48826e-09	-2.08401e-10	0.431247	0.000241378	-2.08401e-10	0.391414
43089467	chr15:43089467:C:T	2.67621e-09	-2.08401e-10	-0.454346	0.000121159	-2.08401e-10	-0.297841
43090421	chr15:43090421:TTTAAAA:T	1.22578e-09	-2.08401e-10	-1.23517	4.74717e-05	-2.08401e-10	-1.23481
43090689	chr15:43090689:A:G	2.67781e-09	-2.08401e-10	-0.453746	0.000121576	-2.08401e-10	-0.294405
43091020	chr15:43091020:C:A	4.69046e-09	-2.08401e-10	0.106784	0.000234397	-2.08401e-10	0.362068
43091181	chr15:43091181:G:A	1.37295e-09	-2.08401e-10	-1.12179	5.39869e-05	-2.08401e-10	-1.10621
43091346	chr15:43091346:A:G	1.21654e-09	-2.08401e-10	-1.24273	4.70292e-05	-2.08401e-10	-1.24418
43091443	chr15:43091443:A:G	1.34487e-09	-2.08401e-10	-1.14245	5.28305e-05	-2.08401e-10	-1.12786
43091999	chr15:43091999:T:C	1.60454e-09	-2.08401e-10	-0.965912	6.34597e-05	-2.08401e-10	-0.944543
43092023	chr15:43092023:T:TTG	1.85134e-09	-2.08401e-10	-0.822837	7.72601e-05	-2.08401e-10	-0.74777
43092140	chr15:43092140:T:C	1.29873e-09	-2.08401e-10	-1.17736	5.08957e-05	-2.08401e-10	-1.16517
43092490	chr15:43092490:A:G	2.77738e-09	-2.08401e-10	-0.41724	0.000126166	-2.08401e-10	-0.257352
43092544	chr15:43092544:T:C	2.86494e-09	-2.08401e-10	-0.386198	0.0001339	-2.08401e-10	-0.197852
43092864	chr15:43092864:G:A	1.78097e-09	-2.08401e-10	-0.86159	7.40279e-05	-2.08401e-10	-0.790506
43093037	chr15:43093037:G:C	1.34002e-09	-1.14606	-2.85769e-10	7.09651e-05	-0.83276	-2.85769e-10
43093082	chr15:43093082:T:C	1.31215e-09	-2.08401e-10	-1.16708	5.14595e-05	-2.08401e-10	-1.15415
43093174	chr15:43093174:G:T	1.27725e-09	-2.08401e-10	-1.19403	4.99692e-05	-2.08401e-10	-1.18354
43093202	chr15:43093202:G:A	6.49846e-10	-1.86977	-2.85769e-10	2.54037e-05	-1.86005	-2.85769e-10
43093545	chr15:43093545:C:A	1.06034e-09	-1.2505	-0.12966	3.39838e-05	-1.70004	0.13098
43093867	chr15:43093867:T:G	1.35071e-09	-2.08401e-10	-1.13811	5.49496e-05	-2.08401e-10	-1.08853
43093882	chr15:43093882:C:G	8.02653e-10	-1.65858	-2.85769e-10	2.75158e-05	-1.78019	-2.85769e-10
43094407	chr15:43094407:A:T	2.25928e-09	-2.08401e-10	-0.6237	9.5426e-05	-2.08401e-10	-0.536597
43094639	chr15:43094639:A:C	2.76416e-09	-2.08401e-10	-0.422011	0.00012554	-2.08401e-10	-0.262325
43094809	chr15:43094809:T:C	1.23944e-09	-2.08401e-10	-1.22409	4.78811e-05	-2.08401e-10	-1.22623
43095904	chr15:43095904:A:G	3.05665e-09	-2.08401e-10	-0.321426	0.000140418	-2.08401e-10	-0.150322
43096130	chr15:43096130:G:T	2.4017e-09	-2.08401e-10	-0.562569	0.000110266	-2.08401e-10	-0.392055
43096538	chr15:43096538:A:G	1.25594e-09	-2.08401e-10	-1.21086	4.85007e-05	-2.08401e-10	-1.21337
43098362	chr15:43098362:C:T	3.09584e-09	-2.08401e-10	-0.308687	0.00014239	-2.08401e-10	-0.13638
43098703	chr15:43098703:T:C	1.35215e-09	-2.08401e-10	-1.13705	5.31232e-05	-2.08401e-10	-1.12233
43099139	chr15:43099139:C:A	1.46567e-09	-2.08401e-10	-1.05643	5.80123e-05	-2.08401e-10	-1.03429
43099405	chr15:43099405:G:A	1.60606e-09	-2.08401e-10	-0.964965	6.04501e-05	-2.08401e-10	-0.99313
43100236	chr15:43100236:A:G	1.56889e-09	-2.08401e-10	-0.988378	6.25565e-05	-2.08401e-10	-0.958878
43100444	chr15:43100444:T:C	1.75949e-09	-2.08401e-10	-0.873722	7.05318e-05	-2.08401e-10	-0.838884
43100662	chr15:43100662:C:T	2.28509e-09	-2.08401e-10	-0.612341	8.85331e-05	-2.08401e-10	-0.611572
43100811	chr15:43100811:C:T	2.7154e-09	-2.08401e-10	-0.439809	0.000109791	-2.08401e-10	-0.396369
43101219	chr15:43101219:GT:G	1.353e-09	-2.08401e-10	-1.13643	5.31584e-05	-2.08401e-10	-1.12167
43101448	chr15:43101448:G:A	3.23817e-10	-1.8274	-0.738921	1.44915e-05	-1.86885	-0.552538
43101491	chr15:43101491:C:A	1.35209e-09	-2.08401e-10	-1.1371	5.31207e-05	-2.08401e-10	-1.12238
43101525	chr15:43101525:C:T	1.26813e-08	-2.08401e-10	1.10138	0.000511791	-2.08401e-10	1.14297
43101772	chr15:43101772:A:G	2.61097e-09	-2.08401e-10	-0.479025	0.00011943	-2.08401e-10	-0.312215
43102118	chr15:43102118:G:A	1.24953e-09	-1.40529	0.189308	4.92179e-05	-1.77632	0.577634
43103025	chr15:43103025:A:G	2.81052e-09	-2.08401e-10	-0.405376	0.000129509	-2.08401e-10	-0.231196
43103649	chr15:43103649:G:A	3.88758e-10	-1.85018	-0.533365	1.5382e-05	-1.86531	-0.496443
43104227	chr15:43104227:CATT:C	1.22489e-09	-2.08401e-10	-1.2359	4.7437e-05	-2.08401e-10	-1.23555
43104267	chr15:43104267:G:A	1.35051e-09	-2.08401e-10	-1.13826	5.31883e-05	-2.08401e-10	-1.12111
43104406	chr15:43104406:C:T	2.93373e-10	-1.84422	-0.820841	1.32323e-05	-1.86328	-0.649006
43104728	chr15:43104728:A:G	1.3257e-09	-1.20185	0.0450467	4.14647e-05	-1.67426	0.304156
43104906	chr15:43104906:C:T	1.65936e-09	-2.08401e-10	-0.932316	7.00401e-05	-2.08401e-10	-0.84588
43105018	chr15:43105018:A:C	6.92278e-09	-2.08401e-10	0.496071	0.000334077	-2.08401e-10	0.716422
43106590	chr15:43106590:C:T	1.83234e-09	-2.08401e-10	-0.833152	7.81968e-05	-2.08401e-10	-0.73572
43106743	chr15:43106743:C:T	5.38056e-09	-2.08401e-10	0.244046	0.000230198	-2.08401e-10	0.343992
43106767	chr15:43106767:T:G	2.09708e-09	-2.08401e-10	-0.698198	8.66796e-05	-2.08401e-10	-0.63273
43106857	chr15:43106857:A:G	6.49519e-10	-1.87027	-2.85769e-10	2.53319e-05	-1.86288	-2.85769e-10
43107039	chr15:43107039:A:C	6.84819e-10	-1.81735	-2.85769e-10	2.56339e-05	-1.85103	-2.85769e-10
43108378	chr15:43108378:A:C	6.63959e-09	-2.08401e-10	0.454303	0.000347771	-2.08401e-10	0.756595
43108523	chr15:43108523:G:A	1.79957e-09	-2.08401e-10	-0.851201	7.01252e-05	-2.08401e-10	-0.844666
43108781	chr15:43108781:G:A	1.22423e-09	-2.08401e-10	-1.23644	4.7317e-05	-2.08401e-10	-1.23808
43108876	chr15:43108876:C:T	2.01429e-06	6.87921	-0.709932	1.69148e-05	-1.51605	-0.750709
43109241	chr15:43109241:T:C	2.31013e-09	-2.08401e-10	-0.601442	9.57683e-05	-2.08401e-10	-0.533017
43109690	chr15:43109690:C:T	1.52754e-09	-1.01509	-2.85769e-10	8.32132e-05	-0.673542	-2.85769e-10
43109785	chr15:43109785:G:A	1.39069e-09	-2.08401e-10	-1.10895	5.41177e-05	-2.08401e-10	-1.10379
43109846	chr15:43109846:T:C	1.7407e-09	-2.08401e-10	-0.884462	7.39887e-05	-2.08401e-10	-0.791036
43109900	chr15:43109900:TA:T	3.66954e-09	-2.08401e-10	-0.13868	0.000160428	-2.08401e-10	-0.0171024
43110146	chr15:43110146:C:T	1.19928e-09	-2.08401e-10	-1.25702	4.66388e-05	-2.08401e-10	-1.25251
43110474	chr15:43110474:A:G	1.4581e-09	-2.08401e-10	-1.06161	5.77713e-05	-2.08401e-10	-1.03846
43110534	chr15:43110534:T:C	6.08404e-09	-2.08401e-10	0.366923	0.000221154	-2.08401e-10	0.303912
43110867	chr15:43110867:T:C	1.23051e-09	-2.08401e-10	-1.23132	4.80281e-05	-2.08401e-10	-1.22316
43111032	chr15:43111032:G:A	1.04268e-08	-2.08401e-10	0.905629	0.000625795	-2.08401e-10	1.34407
43111182	chr15:43111182:A:G	5.17607e-10	-1.45194	-0.645345	1.95588e-05	-1.66701	-0.454513
43111217	chr15:43111217:G:A	2.01909e-09	-0.241761	-0.49434	4.58176e-05	-1.00384	-0.266444
43111745	chr15:43111745:A:AAAAC	4.63255e-10	-1.06208	-1.14615	1.40769e-05	-1.36571	-1.0847
43112538	chr15:43112538:T:C	2.0307e-09	-2.08401e-10	-0.730367	8.07226e-05	-2.08401e-10	-0.703929
43112717	chr15:43112717:A:G	1.24386e-09	-2.08401e-10	-1.22053	4.80547e-05	-2.08401e-10	-1.22261
43112839	chr15:43112839:G:A	1.70034e-09	-0.783926	-0.123991	6.29976e-05	-0.853517	-0.0983355
43113164	chr15:43113164:G:A	2.12644e-09	-2.08401e-10	-0.684295	8.46227e-05	-2.08401e-10	-0.656745
43113671	chr15:43113671:C:A	1.20307e-09	-2.08401e-10	-1.25387	4.67841e-05	-2.08401e-10	-1.24941
43115069	chr15:43115069:A:C	1.23262e-09	-2.08401e-10	-1.22961	4.81211e-05	-2.08401e-10	-1.22123
43116016	chr15:43116016:G:A	1.15711e-09	-1.29282	-2.85769e-10	3.66546e-05	-1.49341	-2.85769e-10
43116130	chr15:43116130:C:T	2.86854e-07	5.42547	-1.20524	2.767e-05	-0.59474	-1.17986
43116312	chr15:43116312:T:C	3.17061e-09	-2.08401e-10	-0.284823	0.000152019	-2.08401e-10	-0.070941
43116456	chr15:43116456:C:T	2.17138e-09	-2.08401e-10	-0.663384	8.20271e-05	-2.08401e-10	-0.687898
43116488	chr15:43116488:C:T	1.89466e-09	-2.08401e-10	-0.799707	7.51743e-05	-2.08401e-10	-0.775139
43116606	chr15:43116606:T:C	1.52433e-09	-1.01719	-2.85769e-10	4.67324e-05	-1.25051	-2.85769e-10
43116636	chr15:43116636:A:C	1.27213e-09	-2.08401e-10	-1.19806	4.91182e-05	-2.08401e-10	-1.20072
43116848	chr15:43116848:A:G	6.72388e-10	-1.83567	-2.85769e-10	2.56849e-05	-1.84905	-2.85769e-10
43117997	chr15:43117997:T:C	1.71008e-09	-2.08401e-10	-0.902206	7.25631e-05	-2.08401e-10	-0.810491
43119174	chr15:43119174:A:G	1.26878e-09	-2.08401e-10	-1.20069	4.93297e-05	-2.08401e-10	-1.19642
43120331	chr15:43120331:C:A	1.39126e-09	-2.08401e-10	-1.10854	5.41271e-05	-2.08401e-10	-1.10361
43120628	chr15:43120628:A:G	6.55919e-10	-1.86047	-2.85769e-10	2.59158e-05	-1.84009	-2.85769e-10
43121237	chr15:43121237:T:C	4.31514e-08	-2.08401e-10	2.32597	0.00294389	-2.08401e-10	2.89254
43121441	chr15:43121441:A:C	1.26876e-09	-2.08401e-10	-1.2007	4.96117e-05	-2.08401e-10	-1.19072
43121483	chr15:43121483:A:G	7.08232e-09	-2.08401e-10	0.518855	0.000371499	-2.08401e-10	0.822599
43121917	chr15:43121917:C:T	2.677e-07	5.38172	-1.2306	2.63682e-05	-0.611219	-1.21157
43123743	chr15:43123743:T:C	1.80999e-09	-2.08401e-10	-0.845423	7.33042e-05	-2.08401e-10	-0.80033
43124503	chr15:43124503:C:T	2.38431e-09	-2.08401e-10	-0.569836	9.76672e-05	-2.08401e-10	-0.513382
43125189	chr15:43125189:T:G	1.24487e-09	-2.08401e-10	-1.21972	4.80872e-05	-2.08401e-10	-1.22193
43125465	chr15:43125465:G:A	8.57825e-10	-0.862015	-0.730087	2.43946e-05	-1.28702	-0.613563
43125547	chr15:43125547:T:C	3.87594e-09	-2.08401e-10	-0.0839576	0.0001584	-2.08401e-10	-0.0298271
43126105	chr15:43126105:C:T	1.21334e-09	-2.08401e-10	-1.24537	4.69002e-05	-2.08401e-10	-1.24693
43126627	chr15:43126627:A:C	1.58909e-09	-0.975586	-2.85769e-10	8.72124e-05	-0.626602	-2.85769e-10
43126992	chr15:43126992:C:T	1.24661e-09	-2.08401e-10	-1.21832	4.81531e-05	-2.08401e-10	-1.22056
43127012	chr15:43127012:A:G	6.4262e-10	-1.34432	-0.536628	2.40307e-05	-1.585	-0.330614
43127533	chr15:43127533:A:C	8.03454e-09	-2.08401e-10	0.645004	0.000394922	-2.08401e-10	0.883739
43128464	chr15:43128464:C:T	1.26754e-09	-2.08401e-10	-1.20167	4.89458e-05	-2.08401e-10	-1.20424
43128491	chr15:43128491:T:C	1.5646e-09	-0.991119	-2.85769e-10	4.34356e-05	-1.32367	-2.85769e-10
43128912	chr15:43128912:G:A	1.34869e-09	-1.13962	-2.85769e-10	6.00245e-05	-1.0002	-2.85769e-10
43128971	chr15:43128971:C:T	5.10575e-10	-1.15364	-0.957326	1.62955e-05	-1.44486	-0.859199
43129006	chr15:43129006:G:A	1.16332e-09	-1.28746	-2.85769e-10	5.20533e-05	-1.14268	-2.85769e-10
43129024	chr15:43129024:C:T	1.31714e-09	-2.08401e-10	-1.16328	5.08385e-05	-2.08401e-10	-1.16629
43129157	chr15:43129157:A:G	1.2627e-09	-2.08401e-10	-1.2055	4.8758e-05	-2.08401e-10	-1.20808
43129430	chr15:43129430:C:T	6.58096e-10	-1.85715	-2.85769e-10	2.68014e-05	-1.80649	-2.85769e-10
43129467	chr15:43129467:T:C	8.08935e-10	-0.882917	-0.767866	2.30451e-05	-1.302	-0.655492
43129481	chr15:43129481:T:C	1.76032e-09	-2.08401e-10	-0.873248	7.49419e-05	-2.08401e-10	-0.778235
43131129	chr15:43131129:G:A	2.35807e-09	-0.0948157	-0.486089	5.151e-05	-0.896975	-0.256198
43131161	chr15:43131161:G:A	8.24968e-10	-1.63116	-2.85769e-10	2.67911e-05	-1.80688	-2.85769e-10
43131185	chr15:43131185:CT:C	1.20362e-09	-2.08401e-10	-1.25341	4.68172e-05	-2.08401e-10	-1.2487
43131361	chr15:43131361:G:A	1.2627e-09	-2.08401e-10	-1.2055	4.8758e-05	-2.08401e-10	-1.20808
43131924	chr15:43131924:T:C	1.25563e-09	-0.863296	-0.34781	3.73914e-05	-1.28318	-0.190329
43132167	chr15:43132167:G:C	6.37503e-09	-2.08401e-10	0.413642	0.000333135	-2.08401e-10	0.713601
43132210	chr15:43132210:T:C	6.65992e-10	-1.84522	-2.85769e-10	2.52086e-05	-1.86776	-2.85769e-10
43132833	chr15:43132833:T:C	1.8403e-09	-2.08401e-10	-0.828817	7.30116e-05	-2.08401e-10	-0.80433
43132860	chr15:43132860:C:A	1.7029e-08	-2.08401e-10	1.39617	0.000998976	-2.08401e-10	1.81178
43133424	chr15:43133424:G:A	3.4194e-09	-2.08401e-10	-0.209283	0.00013718	-2.08401e-10	-0.173657
43133530	chr15:43133530:C:G	1.78591e-09	-2.08401e-10	-0.858817	6.93887e-05	-2.08401e-10	-0.855224
43133802	chr15:43133802:C:T	2.54644e-08	-2.08401e-10	1.79853	0.00173521	-2.08401e-10	2.36393
43134042	chr15:43134042:C:G	6.52775e-10	-1.86527	-2.85769e-10	2.56835e-05	-1.8491	-2.85769e-10
43134346	chr15:43134346:A:G	2.28248e-09	-2.08401e-10	-0.613485	8.61265e-05	-2.08401e-10	-0.639131
43134398	chr15:43134398:G:T	3.2439e-08	-2.08401e-10	2.04061	0.00217014	-2.08401e-10	2.5876
43134428	chr15:43134428:A:G	7.09071e-10	-1.78255	-2.85769e-10	3.02364e-05	-1.6859	-2.85769e-10
43134603	chr15:43134603:C:G	1.63998e-08	-2.08401e-10	1.35852	0.000933917	-2.08401e-10	1.74444
43134607	chr15:43134607:G:A	3.92082e-09	-2.08401e-10	-0.0724445	0.000172005	-2.08401e-10	0.0525764
43134967	chr15:43134967:T:C	1.90484e-10	-1.84734	-1.24959	7.27273e-06	-1.86298	-1.24784
43135157	chr15:43135157:A:G	1.7709e-09	-2.08401e-10	-0.867258	7.06374e-05	-2.08401e-10	-0.837388
43135404	chr15:43135404:C:T	1.4715e-09	-2.08401e-10	-1.05246	5.82714e-05	-2.08401e-10	-1.02984
43135912	chr15:43135912:A:T	1.40144e-09	-0.0692707	-1.03198	2.687e-05	-0.880321	-0.923616
43136096	chr15:43136096:C:A	1.23266e-09	-2.08401e-10	-1.22957	4.82888e-05	-2.08401e-10	-1.21775
43136550	chr15:43136550:T:A	3.45437e-09	-2.08401e-10	-0.199107	0.000168103	-2.08401e-10	0.0296279
43137474	chr15:43137474:G:A	1.53924e-09	-2.08401e-10	-1.00746	6.12511e-05	-2.08401e-10	-0.979966
43138349	chr15:43138349:G:A	1.80524e-09	-2.08401e-10	-0.848051	7.31142e-05	-2.08401e-10	-0.802925
43138771	chr15:43138771:A:G	4.96526e-09	-2.08401e-10	0.163719	0.000203973	-2.08401e-10	0.223038
43139114	chr15:43139114:GTC:G	2.79278e-08	-2.08401e-10	1.89088	0.00185066	-2.08401e-10	2.42835
43139930	chr15:43139930:C:T	1.49858e-09	-1.03423	-2.85769e-10	8.14632e-05	-0.694797	-2.85769e-10
43140100	chr15:43140100:G:A	5.58042e-09	-2.08401e-10	0.280518	0.000288241	-2.08401e-10	0.568848
43140175	chr15:43140175:C:T	1.2627e-09	-2.08401e-10	-1.2055	4.8758e-05	-2.08401e-10	-1.20808
43140279	chr15:43140279:C:T	1.96184e-09	-2.08401e-10	-0.764865	7.91844e-05	-2.08401e-10	-0.723169
43140377	chr15:43140377:T:G	1.79689e-09	-2.08401e-10	-0.852691	7.2758e-05	-2.08401e-10	-0.807809
43140993	chr15:43140993:T:C	1.43259e-09	-2.08401e-10	-1.07926	5.72942e-05	-2.08401e-10	-1.04675
43141143	chr15:43141143:C:T	6.95225e-10	-1.80227	-2.85769e-10	2.57511e-05	-1.84647	-2.85769e-10
43142092	chr15:43142092:A:G	2.54858e-09	-2.08401e-10	-0.50321	0.000116882	-2.08401e-10	-0.333781
43142319	chr15:43142319:C:T	4.37741e-10	-1.85442	-0.410452	1.7403e-05	-1.86698	-0.371329
43142392	chr15:43142392:T:G	1.82869e-09	-2.08401e-10	-0.835145	6.63444e-05	-2.08401e-10	-0.900089
43142732	chr15:43142732:G:A	1.10629e-09	-1.39814	0.060408	3.32048e-05	-1.59495	0.00270091
43142870	chr15:43142870:A:G	1.62285e-09	-2.08401e-10	-0.954562	6.30201e-05	-2.08401e-10	-0.951495
43143958	chr15:43143958:A:G	3.3075e-09	-2.08401e-10	-0.242554	0.000117979	-2.08401e-10	-0.324438
43144212	chr15:43144212:A:G	5.90926e-10	-1.46975	-0.495058	2.30358e-05	-1.67423	-0.283662
43145490	chr15:43145490:C:A	1.20531e-09	-2.08401e-10	-1.25201	4.64596e-05	-2.08401e-10	-1.25637
43146693	chr15:43146693:G:A	1.44489e-09	-2.08401e-10	-1.07071	5.78244e-05	-2.08401e-10	-1.03754
43146839	chr15:43146839:A:G	1.2636e-09	-2.08401e-10	-1.20478	4.93951e-05	-2.08401e-10	-1.1951
43146952	chr15:43146952:A:G	1.24516e-09	-2.08401e-10	-1.21948	4.81006e-05	-2.08401e-10	-1.22165
43147110	chr15:43147110:C:T	1.76553e-09	-2.08401e-10	-0.870296	7.14147e-05	-2.08401e-10	-0.826444
43147588	chr15:43147588:G:C	1.35632e-09	-0.578203	-0.555768	4.02826e-05	-0.994959	-0.404069
43148324	chr15:43148324:G:A	2.29945e-09	-0.208821	-0.397257	5.64526e-05	-0.913558	-0.14799
43148721	chr15:43148721:A:G	1.41516e-09	-2.08401e-10	-1.0915	5.68012e-05	-2.08401e-10	-1.05539
43149169	chr15:43149169:T:C	1.3555e-09	-0.883054	-0.251522	5.04171e-05	-0.946437	-0.228181
43149688	chr15:43149688:C:T	1.36666e-09	-2.08401e-10	-1.12638	5.39239e-05	-2.08401e-10	-1.10738
43150121	chr15:43150121:T:G	1.23498e-09	-2.08401e-10	-1.22769	4.907e-05	-2.08401e-10	-1.2017
43150274	chr15:43150274:A:G	1.41734e-09	-2.08401e-10	-1.08996	5.80783e-05	-2.08401e-10	-1.03316
43152020	chr15:43152020:T:C	1.24142e-09	-2.08401e-10	-1.22249	4.79621e-05	-2.08401e-10	-1.22454
43152417	chr15:43152417:CAG:C	2.22704e-08	-2.08401e-10	1.66451	0.00149544	-2.08401e-10	2.21523
43152697	chr15:43152697:G:T	2.87797e-08	-2.08401e-10	1.92092	0.0019798	-2.08401e-10	2.4958
43152722	chr15:43152722:A:C	1.3551e-09	-2.08401e-10	-1.13487	5.22936e-05	-2.08401e-10	-1.13807
43152984	chr15:43152984:C:G	1.81333e-09	-2.08401e-10	-0.843579	7.34596e-05	-2.08401e-10	-0.798212
43153594	chr15:43153594:T:C	1.80631e-09	-2.08401e-10	-0.847459	7.71552e-05	-2.08401e-10	-0.749129
43154551	chr15:43154551:G:A	6.76106e-10	-1.83015	-2.85769e-10	2.73418e-05	-1.78653	-2.85769e-10
43156886	chr15:43156886:T:C	1.89817e-09	-2.08401e-10	-0.797854	7.70597e-05	-2.08401e-10	-0.750367
43157986	chr15:43157986:C:T	3.43435e-09	-2.08401e-10	-0.204918	0.000127073	-2.08401e-10	-0.250183
43158003	chr15:43158003:G:T	5.12985e-10	-1.09243	-1.01382	1.60226e-05	-1.39628	-0.924664
43158552	chr15:43158552:T:C	1.3855e-09	-2.08401e-10	-1.11268	5.34593e-05	-2.08401e-10	-1.11603
43159449	chr15:43159449:A:G	1.2363e-09	-2.08401e-10	-1.22663	4.77693e-05	-2.08401e-10	-1.22856
43159762	chr15:43159762:C:T	2.02758e-09	-2.08401e-10	-0.731905	8.06227e-05	-2.08401e-10	-0.705168
43159897	chr15:43159897:T:A	1.22302e-09	-2.08401e-10	-1.23743	4.76934e-05	-2.08401e-10	-1.23016
43160090	chr15:43160090:C:A	2.52771e-08	-2.08401e-10	1.79115	0.00159677	-2.08401e-10	2.28079
43160101	chr15:43160101:T:C	2.04331e-09	-2.08401e-10	-0.724175	7.97144e-05	-2.08401e-10	-0.716498
43160567	chr15:43160567:CAAT:C	3.25684e-09	-2.08401e-10	-0.257991	0.000129505	-2.08401e-10	-0.231229
43160858	chr15:43160858:C:G	1.18678e-08	0.311169	0.723916	0.000192883	-0.992549	1.15969
43160933	chr15:43160933:AATAAG:A	1.90473e-09	-0.794409	-2.85769e-10	8.7451e-05	-0.623869	-2.85769e-10
43161467	chr15:43161467:T:TA	7.25397e-10	-1.47694	-0.282838	2.55834e-05	-1.65278	-0.20022
43161853	chr15:43161853:G:A	1.21221e-09	-2.08401e-10	-1.2463	4.68694e-05	-2.08401e-10	-1.24758
43162284	chr15:43162284:T:C	1.27288e-09	-2.08401e-10	-1.19746	4.9196e-05	-2.08401e-10	-1.19914
43162288	chr15:43162288:C:T	1.23551e-09	-2.08401e-10	-1.22726	4.77402e-05	-2.08401e-10	-1.22917
43162843	chr15:43162843:A:C	2.0298e-09	-2.08401e-10	-0.730807	8.06864e-05	-2.08401e-10	-0.704378
43162934	chr15:43162934:A:G	1.71824e-09	-2.08401e-10	-0.897443	7.15724e-05	-2.08401e-10	-0.824238
43163004	chr15:43163004:T:C	1.2376e-09	-2.08401e-10	-1.22557	4.78182e-05	-2.08401e-10	-1.22754
43163699	chr15:43163699:G:A	1.39974e-09	-2.08401e-10	-1.10246	5.39903e-05	-2.08401e-10	-1.10614
43163907	chr15:43163907:C:T	1.23622e-09	-2.08401e-10	-1.22669	4.77664e-05	-2.08401e-10	-1.22863
43164170	chr15:43164170:G:T	1.22282e-09	-2.08401e-10	-1.23759	4.76184e-05	-2.08401e-10	-1.23173
43165123	chr15:43165123:CTAT:C	1.82844e-09	-2.08401e-10	-0.835286	7.41042e-05	-2.08401e-10	-0.789476
43166154	chr15:43166154:T:C	1.62089e-09	-2.08401e-10	-0.955771	6.16471e-05	-2.08401e-10	-0.973522
43166561	chr15:43166561:T:C	1.8532e-09	-2.08401e-10	-0.821831	7.94413e-05	-2.08401e-10	-0.71993
43166850	chr15:43166850:G:C	1.4379e-09	-2.08401e-10	-1.07556	5.78107e-05	-2.08401e-10	-1.03777
43167108	chr15:43167108:G:T	1.23604e-09	-2.08401e-10	-1.22684	4.77584e-05	-2.08401e-10	-1.22879
43167170	chr15:43167170:C:T	6.83242e-10	-1.59021	-0.229444	2.16498e-05	-1.73743	-0.282526
43167259	chr15:43167259:G:A	4.56128e-10	-1.621	-0.602731	1.84277e-05	-1.77532	-0.405771
43167391	chr15:43167391:C:T	1.92256e-09	-2.08401e-10	-0.785092	7.63422e-05	-2.08401e-10	-0.759723
43167909	chr15:43167909:G:A	1.22958e-09	-2.08401e-10	-1.23208	4.75143e-05	-2.08401e-10	-1.23392
43167993	chr15:43167993:G:A	4.64887e-10	-1.57212	-0.632587	1.8379e-05	-1.7437	-0.440042
43168009	chr15:43168009:AGGCACTC:A	1.38807e-09	-2.08401e-10	-1.11083	5.48941e-05	-2.08401e-10	-1.08954
43168014	chr15:43168014:C:T	1.6504e-09	-2.08401e-10	-0.937728	6.96108e-05	-2.08401e-10	-0.852028
43168311	chr15:43168311:G:A	1.23587e-09	-2.08401e-10	-1.22697	4.77533e-05	-2.08401e-10	-1.2289
43168636	chr15:43168636:A:G	1.33874e-09	-0.606849	-0.540169	3.56866e-05	-1.20899	-0.311181
43168746	chr15:43168746:C:G	6.73077e-10	-1.83464	-2.85769e-10	2.53156e-05	-1.86353	-2.85769e-10
43168857	chr15:43168857:T:A	1.23296e-09	-2.08401e-10	-1.22933	4.80832e-05	-2.08401e-10	-1.22201
43169471	chr15:43169471:G:T	2.14777e-08	-2.08401e-10	1.62827	0.00124757	-2.08401e-10	2.03401
43170162	chr15:43170162:A:T	1.02741e-08	-2.08401e-10	0.890877	0.000418917	-2.08401e-10	0.942725
43170502	chr15:43170502:T:A	1.21462e-09	-2.08401e-10	-1.24431	4.73048e-05	-2.08401e-10	-1.23834
43171106	chr15:43171106:C:T	1.42298e-09	-2.08401e-10	-1.086	5.48931e-05	-2.08401e-10	-1.08956
43171628	chr15:43171628:T:G	2.65327e-08	-2.08401e-10	1.83963	0.0018104	-2.08401e-10	2.40635
43171630	chr15:43171630:T:G	2.49934e-08	-2.08401e-10	1.77986	0.00169652	-2.08401e-10	2.34139
43172044	chr15:43172044:T:A	3.14967e-09	-2.08401e-10	-0.291449	0.000136564	-2.08401e-10	-0.178157
43172122	chr15:43172122:T:G	1.4151e-09	-2.08401e-10	-1.09155	5.60265e-05	-2.08401e-10	-1.06912
43172905	chr15:43172905:T:G	2.20496e-08	-2.08401e-10	1.65455	0.00128342	-2.08401e-10	2.06233
43173035	chr15:43173035:G:A	7.86729e-10	-1.67862	-2.85769e-10	2.86551e-05	-1.73962	-2.85769e-10
43173188	chr15:43173188:T:C	1.92709e-09	-2.08401e-10	-0.782735	7.65185e-05	-2.08401e-10	-0.757416
43173221	chr15:43173221:A:G	6.56318e-10	-1.85986	-2.85769e-10	2.51434e-05	-1.87035	-2.85769e-10
43173341	chr15:43173341:A:G	1.23554e-09	-2.08401e-10	-1.22724	4.77409e-05	-2.08401e-10	-1.22916
43173415	chr15:43173415:A:T	3.39843e-09	-2.08401e-10	-0.215432	0.000163705	-2.08401e-10	0.0031175
43173695	chr15:43173695:C:T	1.34609e-09	-2.08401e-10	-1.14154	5.43179e-05	-2.08401e-10	-1.10009
43173840	chr15:43173840:T:G	2.69287e-09	-2.08401e-10	-0.448139	0.000127457	-2.08401e-10	-0.247168
43174064	chr15:43174064:A:G	1.39972e-09	-2.08401e-10	-1.10247	5.52595e-05	-2.08401e-10	-1.08291
43174568	chr15:43174568:A:G	2.29078e-09	-2.08401e-10	-0.609853	8.93772e-05	-2.08401e-10	-0.602083
43174754	chr15:43174754:A:C	1.95825e-09	-2.08401e-10	-0.766695	7.96272e-05	-2.08401e-10	-0.717593
43175644	chr15:43175644:G:A	2.19945e-09	-2.08401e-10	-0.65054	9.98002e-05	-2.08401e-10	-0.491778
43175860	chr15:43175860:T:C	2.15913e-09	-2.08401e-10	-0.669043	9.77388e-05	-2.08401e-10	-0.512649
43175902	chr15:43175902:A:G	1.30172e-09	-2.08401e-10	-1.17506	5.05764e-05	-2.08401e-10	-1.17146
43175986	chr15:43175986:T:C	1.19753e-09	-2.08401e-10	-1.25848	4.63491e-05	-2.08401e-10	-1.25875
43176354	chr15:43176354:G:A	1.28708e-09	-2.08401e-10	-1.18637	4.99983e-05	-2.08401e-10	-1.18296
43176431	chr15:43176431:C:A	1.00388e-08	-2.08401e-10	0.867711	0.000602909	-2.08401e-10	1.30682
43176518	chr15:43176518:G:A	7.8139e-09	-2.08401e-10	0.617158	0.000456449	-2.08401e-10	1.02853
43176778	chr15:43176778:G:A	2.15994e-09	-0.668668	-2.85769e-10	7.45314e-05	-0.783728	-2.85769e-10
43176834	chr15:43176834:G:A	1.27642e-09	-2.08401e-10	-1.19468	4.95755e-05	-2.08401e-10	-1.19145
43176952	chr15:43176952:A:G	2.95774e-08	-2.08401e-10	1.94826	0.00193946	-2.08401e-10	2.47522
43177203	chr15:43177203:G:A	1.98071e-08	-2.08401e-10	1.54729	0.00125667	-2.08401e-10	2.04127
43178418	chr15:43178418:C:T	1.76225e-09	-2.08401e-10	-0.872156	7.54556e-05	-2.08401e-10	-0.771404
43178485	chr15:43178485:A:G	1.84837e-09	-2.08401e-10	-0.824441	7.40751e-05	-2.08401e-10	-0.789869
43178505	chr15:43178505:C:T	1.38748e-09	-2.08401e-10	-1.11126	5.48691e-05	-2.08401e-10	-1.09
43179026	chr15:43179026:T:C	3.93716e-09	-2.08401e-10	-0.068287	0.000157445	-2.08401e-10	-0.035872
43180538	chr15:43180538:A:G	1.38357e-09	-1.11408	-2.85769e-10	4.80119e-05	-1.2235	-2.85769e-10
43180701	chr15:43180701:T:C	8.01786e-09	-2.08401e-10	0.642926	0.000394038	-2.08401e-10	0.8815
43180955	chr15:43180955:T:C	2.35443e-09	-2.08401e-10	-0.582449	0.000107709	-2.08401e-10	-0.415515
43181490	chr15:43181490:T:C	1.56332e-09	-2.08401e-10	-0.991933	6.22518e-05	-2.08401e-10	-0.963761
43181989	chr15:43181989:T:TA	1.19074e-08	-2.08401e-10	1.03842	0.000480419	-2.08401e-10	1.07971
43182291	chr15:43182291:C:T	1.92022e-09	-2.08401e-10	-0.786305	7.80168e-05	-2.08401e-10	-0.738023
43182544	chr15:43182544:C:T	1.03097e-08	-2.08401e-10	0.894341	0.000617982	-2.08401e-10	1.33151
43182654	chr15:43182654:G:A	8.94543e-09	-2.08401e-10	0.752396	0.000515511	-2.08401e-10	1.15021
43185390	chr15:43185390:A:G	5.0106e-09	-2.08401e-10	0.17281	0.000203125	-2.08401e-10	0.218873
43185740	chr15:43185740:G:A	6.96699e-10	-1.80015	-2.85769e-10	3.05572e-05	-1.67535	-2.85769e-10
43185911	chr15:43185911:C:T	1.23647e-09	-2.08401e-10	-1.22648	4.77758e-05	-2.08401e-10	-1.22843
43185915	chr15:43185915:G:C	4.67213e-10	-0.991627	-1.20809	1.27964e-05	-1.3373	-1.20848
43186289	chr15:43186289:C:T	1.49039e-09	-1.03971	-2.85769e-10	5.67037e-05	-1.05711	-2.85769e-10
43186313	chr15:43186313:C:T	1.53351e-09	-0.61873	-0.392457	4.23316e-05	-1.27563	-0.0737869
43186599	chr15:43186599:A:G	1.16112e-09	-1.70001	0.410646	5.88381e-05	-1.58765	0.567491
43186688	chr15:43186688:TA:T	1.83337e-09	-2.08401e-10	-0.83259	7.43776e-05	-2.08401e-10	-0.785794
43187130	chr15:43187130:C:T	4.78111e-10	-0.984726	-1.19193	1.30141e-05	-1.33317	-1.19574
43188802	chr15:43188802:T:A	1.23652e-09	-2.08401e-10	-1.22645	4.77775e-05	-2.08401e-10	-1.22839
43189210	chr15:43189210:G:A	1.26804e-09	-2.08401e-10	-1.20127	4.92426e-05	-2.08401e-10	-1.19819
43189421	chr15:43189421:T:G	1.56017e-09	-2.08401e-10	-0.993951	6.21209e-05	-2.08401e-10	-0.965866
43189627	chr15:43189627:C:A	1.95611e-09	-2.08401e-10	-0.767787	7.96061e-05	-2.08401e-10	-0.717858
43189929	chr15:43189929:G:A	2.78836e-08	-2.08401e-10	1.88929	0.00191912	-2.08401e-10	2.46468
43190558	chr15:43190558:G:A	1.2363e-09	-2.08401e-10	-1.22663	4.77693e-05	-2.08401e-10	-1.22856
43191339	chr15:43191339:T:C	3.44005e-10	-1.295	-1.21084	1.08751e-05	-1.53831	-1.17016
43192430	chr15:43192430:C:T	6.57317e-10	-1.85834	-2.85769e-10	2.58993e-05	-1.84073	-2.85769e-10
43192928	chr15:43192928:A:G	1.25656e-09	-2.08401e-10	-1.21037	4.85291e-05	-2.08401e-10	-1.21278
43193536	chr15:43193536:G:A	2.84588e-08	-2.08401e-10	1.90971	0.00196153	-2.08401e-10	2.48653
43193798	chr15:43193798:T:C	1.20492e-09	-2.08401e-10	-1.25233	4.64486e-05	-2.08401e-10	-1.2566
43193929	chr15:43193929:G:A	1.26172e-09	-2.08401e-10	-1.20627	4.89894e-05	-2.08401e-10	-1.20334
43195500	chr15:43195500:A:G	7.37492e-10	-1.74325	-2.85769e-10	2.62106e-05	-1.82878	-2.85769e-10
43196035	chr15:43196035:C:CAGG	3.38242e-08	-2.08401e-10	2.08243	0.00226907	-2.08401e-10	2.63218
43196518	chr15:43196518:C:CCT	1.62343e-09	-2.08401e-10	-0.954205	6.44769e-05	-2.08401e-10	-0.928641
43196904	chr15:43196904:G:C	2.00215e-09	-2.08401e-10	-0.744526	8.15774e-05	-2.08401e-10	-0.693396
43197558	chr15:43197558:G:T	1.91347e-09	-2.08401e-10	-0.78983	7.77897e-05	-2.08401e-10	-0.740939
43197599	chr15:43197599:TG:T	2.84909e-09	-2.08401e-10	-0.391745	0.000102198	-2.08401e-10	-0.468034
43198138	chr15:43198138:G:A	1.43796e-09	-2.08401e-10	-1.07552	5.68119e-05	-2.08401e-10	-1.0552
43199423	chr15:43199423:A:G	2.1198e-09	-2.08401e-10	-0.687427	8.44095e-05	-2.08401e-10	-0.659268
43200723	chr15:43200723:C:T	1.85006e-09	-2.08401e-10	-0.823528	7.41453e-05	-2.08401e-10	-0.788922
43202091	chr15:43202091:ACT:A	2.69216e-08	-2.08401e-10	1.85418	0.00183971	-2.08401e-10	2.42242
43202331	chr15:43202331:G:A	1.19703e-09	-2.08401e-10	-1.25891	4.63421e-05	-2.08401e-10	-1.2589
43202533	chr15:43202533:T:C	2.31308e-08	-2.08401e-10	1.70242	0.00156785	-2.08401e-10	2.26251
43202618	chr15:43202618:C:A	1.25063e-09	-0.741707	-0.473393	3.88315e-05	-1.12938	-0.30634
43202821	chr15:43202821:G:T	1.27599e-09	-2.08401e-10	-1.19502	4.96671e-05	-2.08401e-10	-1.18961
43202924	chr15:43202924:G:T	1.96975e-08	-2.08401e-10	1.54174	0.0013155	-2.08401e-10	2.08703
43202969	chr15:43202969:T:A	1.44916e-09	-2.08401e-10	-1.06776	5.74526e-05	-2.08401e-10	-1.04399
43203014	chr15:43203014:T:C	3.44701e-09	-2.08401e-10	-0.20124	0.000168676	-2.08401e-10	0.0330318
43203025	chr15:43203025:T:C	1.23148e-09	-2.08401e-10	-1.23053	4.79961e-05	-2.08401e-10	-1.22383
43203127	chr15:43203127:G:T	1.37429e-09	-2.08401e-10	-1.12081	5.41939e-05	-2.08401e-10	-1.10238
43203539	chr15:43203539:T:A	1.95554e-09	-2.08401e-10	-0.76808	7.05266e-05	-2.08401e-10	-0.838958
43203542	chr15:43203542:G:A	1.19747e-09	-2.08401e-10	-1.25854	4.63519e-05	-2.08401e-10	-1.25869
43203598	chr15:43203598:T:C	6.50923e-10	-1.86811	-2.85769e-10	2.5206e-05	-1.86787	-2.85769e-10
43203844	chr15:43203844:A:T	1.22192e-09	-0.661668	-0.576655	3.70259e-05	-1.06188	-0.421447
43204073	chr15:43204073:C:T	1.54247e-09	-1.00536	-2.85769e-10	7.55142e-05	-0.770627	-2.85769e-10
43204514	chr15:43204514:T:C	1.91604e-09	-2.08401e-10	-0.788485	7.25623e-05	-2.08401e-10	-0.810502
43205303	chr15:43205303:T:C	1.20577e-09	-2.08401e-10	-1.25163	4.68578e-05	-2.08401e-10	-1.24783
43205922	chr15:43205922:C:T	2.02672e-09	-2.08401e-10	-0.732326	9.13791e-05	-2.08401e-10	-0.579931
43206015	chr15:43206015:G:C	1.25328e-09	-2.08401e-10	-1.21299	4.87447e-05	-2.08401e-10	-1.20835
43206161	chr15:43206161:A:G	1.29112e-09	-2.08401e-10	-1.18324	5.01661e-05	-2.08401e-10	-1.17961
43206678	chr15:43206678:T:C	2.01715e-09	-2.08401e-10	-0.73706	9.08913e-05	-2.08401e-10	-0.585284
43207195	chr15:43207195:G:A	1.16734e-09	-1.28402	-2.85769e-10	3.81105e-05	-1.45446	-2.85769e-10
43207560	chr15:43207560:A:G	1.19767e-09	-2.08401e-10	-1.25837	4.6347e-05	-2.08401e-10	-1.25879
43207928	chr15:43207928:T:C	1.30517e-09	-2.08401e-10	-1.17241	5.07285e-05	-2.08401e-10	-1.16846
43208523	chr15:43208523:G:A	2.15345e-09	-2.08401e-10	-0.671674	8.81522e-05	-2.08401e-10	-0.615883
43208779	chr15:43208779:T:C	1.00694e-08	-2.08401e-10	0.870759	0.000589483	-2.08401e-10	1.2843
43208869	chr15:43208869:T:C	2.47703e-08	-2.08401e-10	1.7709	0.00169079	-2.08401e-10	2.338
43209102	chr15:43209102:AAGC:A	7.5332e-10	-1.72201	-2.85769e-10	2.65381e-05	-1.81637	-2.85769e-10
43209644	chr15:43209644:G:A	1.90313e-09	-2.08401e-10	-0.795245	7.64633e-05	-2.08401e-10	-0.758137
43209760	chr15:43209760:G:A	8.62112e-09	-2.08401e-10	0.715468	0.000453797	-2.08401e-10	1.0227
43209880	chr15:43209880:G:A	1.19787e-09	-2.08401e-10	-1.2582	4.65079e-05	-2.08401e-10	-1.25533
43209898	chr15:43209898:T:C	8.97805e-09	-2.08401e-10	0.756036	0.000523749	-2.08401e-10	1.16606
43210104	chr15:43210104:C:T	4.28887e-10	-1.02904	-1.25627	1.17687e-05	-1.3745	-1.25501
43210982	chr15:43210982:A:G	1.21418e-09	-2.08401e-10	-1.24468	4.707e-05	-2.08401e-10	-1.24331
43211244	chr15:43211244:G:A	1.25534e-09	-2.08401e-10	-1.21134	4.8829e-05	-2.08401e-10	-1.20662
43212266	chr15:43212266:G:A	1.28651e-09	-2.08401e-10	-1.18681	5.07022e-05	-2.08401e-10	-1.16898
43212285	chr15:43212285:C:G	1.26397e-09	-2.08401e-10	-1.20449	4.91792e-05	-2.08401e-10	-1.19948
43212542	chr15:43212542:CAATT:C	1.06929e-08	-2.08401e-10	0.930837	0.000629238	-2.08401e-10	1.34956
43213055	chr15:43213055:G:T	1.20356e-09	-2.08401e-10	-1.25346	4.67923e-05	-2.08401e-10	-1.24923
43213390	chr15:43213390:C:T	2.46272e-09	-2.08401e-10	-0.537481	0.000113958	-2.08401e-10	-0.359118
43213484	chr15:43213484:G:A	1.22971e-09	-2.08401e-10	-1.23196	4.77031e-05	-2.08401e-10	-1.22995
43213593	chr15:43213593:C:T	5.66375e-09	-2.08401e-10	0.295339	0.000206129	-2.08401e-10	0.233552
43213695	chr15:43213695:A:G	9.98962e-09	-2.08401e-10	0.8628	0.000583968	-2.08401e-10	1.2749
43214114	chr15:43214114:G:A	1.05999e-08	-2.08401e-10	0.922095	0.000623263	-2.08401e-10	1.34002
43214313	chr15:43214313:G:A	2.79031e-09	-2.08401e-10	-0.412594	0.000118061	-2.08401e-10	-0.323748
43215195	chr15:43215195:C:T	2.695e-08	-2.08401e-10	1.85524	0.00185325	-2.08401e-10	2.42975
43215607	chr15:43215607:G:GGCC	2.54708e-09	-2.08401e-10	-0.5038	0.000118316	-2.08401e-10	-0.321588
43215768	chr15:43215768:C:T	1.19704e-09	-2.08401e-10	-1.2589	4.64068e-05	-2.08401e-10	-1.2575
43215876	chr15:43215876:G:T	1.65775e-08	-2.08401e-10	1.3693	0.000946353	-2.08401e-10	1.75767
43215893	chr15:43215893:C:T	2.46362e-09	-2.08401e-10	-0.537113	0.000113994	-2.08401e-10	-0.358802
43215955	chr15:43215955:G:A	1.08878e-08	-2.08401e-10	0.948894	0.000641751	-2.08401e-10	1.36925
43216006	chr15:43216006:C:T	2.4467e-09	-2.08401e-10	-0.544005	9.54869e-05	-2.08401e-10	-0.535959
43216532	chr15:43216532:G:C	1.14744e-08	-2.08401e-10	1.00137	0.000679375	-2.08401e-10	1.42622
43218179	chr15:43218179:C:T	9.70036e-09	-2.08401e-10	0.833416	0.000565572	-2.08401e-10	1.24289
43218605	chr15:43218605:T:C	1.11056e-08	-2.08401e-10	0.968704	0.000656001	-2.08401e-10	1.39121
43220361	chr15:43220361:G:A	1.5163e-09	-2.08401e-10	-1.02247	6.028e-05	-2.08401e-10	-0.995947
43220586	chr15:43220586:C:G	9.70402e-09	-2.08401e-10	0.833794	0.000565819	-2.08401e-10	1.24333
43220797	chr15:43220797:G:A	2.89195e-09	-2.08401e-10	-0.376815	0.000138322	-2.08401e-10	-0.165365
43220876	chr15:43220876:A:G	9.85619e-09	-2.08401e-10	0.849353	0.000575547	-2.08401e-10	1.26037
43221630	chr15:43221630:T:C	9.78346e-09	-2.08401e-10	0.841947	0.000570967	-2.08401e-10	1.25238
43222006	chr15:43222006:G:A	1.06126e-08	-2.08401e-10	0.923299	0.000624121	-2.08401e-10	1.3414
43222579	chr15:43222579:T:C	2.16226e-08	-2.08401e-10	1.63499	0.00145722	-2.08401e-10	2.18934
43222807	chr15:43222807:A:G	1.25412e-09	-2.08401e-10	-1.21231	4.87792e-05	-2.08401e-10	-1.20764
43223089	chr15:43223089:G:A	9.40646e-09	-2.08401e-10	0.80265	0.000547199	-2.08401e-10	1.20986
43223172	chr15:43223172:C:G	6.59821e-10	-1.85453	-2.85769e-10	2.60497e-05	-1.83494	-2.85769e-10
43223212	chr15:43223212:G:A	9.97758e-09	-2.08401e-10	0.861594	0.000583737	-2.08401e-10	1.2745
43223248	chr15:43223248:T:C	1.36578e-08	-2.08401e-10	1.17557	0.000769216	-2.08401e-10	1.55042
43223729	chr15:43223729:C:A	2.13238e-08	-2.08401e-10	1.62108	0.0014353	-2.08401e-10	2.17418
43223884	chr15:43223884:A:G	8.92324e-09	-2.08401e-10	0.749912	0.00051649	-2.08401e-10	1.15211
43223995	chr15:43223995:T:A	8.61162e-09	-2.08401e-10	0.714366	0.000484552	-2.08401e-10	1.08828
43224197	chr15:43224197:A:G	7.87153e-10	-0.856916	-0.821163	2.38497e-05	-1.21899	-0.704187
43225356	chr15:43225356:G:A	1.24239e-09	-0.582323	-0.639383	3.46412e-05	-1.19088	-0.359028
43225445	chr15:43225445:T:G	1.35369e-09	-2.08401e-10	-1.13592	5.33861e-05	-2.08401e-10	-1.1174
43225716	chr15:43225716:AAAG:A	3.40099e-09	-2.08401e-10	-0.21468	0.000158746	-2.08401e-10	-0.0276452
43226696	chr15:43226696:T:C	8.75328e-09	-2.08401e-10	0.730682	0.000506099	-2.08401e-10	1.13178
43227263	chr15:43227263:G:A	8.67608e-09	-2.08401e-10	0.721823	0.000501305	-2.08401e-10	1.12227
43227978	chr15:43227978:T:C	1.52177e-09	-1.01887	-2.85769e-10	8.30785e-05	-0.675162	-2.85769e-10
43228719	chr15:43228719:A:G	1.28919e-09	-2.08401e-10	-1.18473	5.00907e-05	-2.08401e-10	-1.18111
43228962	chr15:43228962:C:A	2.38798e-08	-2.08401e-10	1.73429	0.00160452	-2.08401e-10	2.28563
43229635	chr15:43229635:A:G	1.26889e-09	-1.2006	-2.85769e-10	7.04604e-05	-0.839897	-2.85769e-10
43229913	chr15:43229913:A:G	1.9723e-08	-2.08401e-10	1.54304	0.00131775	-2.08401e-10	2.08874
43230174	chr15:43230174:A:G	1.46473e-09	-2.08401e-10	-1.05708	5.81063e-05	-2.08401e-10	-1.03267
43230724	chr15:43230724:C:A	6.93853e-10	-0.9918	-0.812442	2.16497e-05	-1.32512	-0.694831
43231144	chr15:43231144:T:C	1.25372e-09	-2.08401e-10	-1.21263	4.87628e-05	-2.08401e-10	-1.20798
43231628	chr15:43231628:C:T	1.33754e-09	-2.08401e-10	-1.14792	5.20125e-05	-2.08401e-10	-1.14346
43231651	chr15:43231651:T:G	6.79141e-10	-1.06431	-0.761359	2.16162e-05	-1.38726	-0.63424
43232222	chr15:43232222:G:A	7.69852e-10	-1.56505	-0.135257	3.68928e-05	-1.47048	-0.016454
43233456	chr15:43233456:G:A	1.25271e-09	-2.08401e-10	-1.21344	4.87215e-05	-2.08401e-10	-1.20883
43233593	chr15:43233593:A:G	1.59681e-08	-2.08401e-10	1.33185	0.000909067	-2.08401e-10	1.71747
43234824	chr15:43234824:T:G	1.60019e-08	-2.08401e-10	1.33396	0.000911133	-2.08401e-10	1.71974
43235038	chr15:43235038:A:G	5.98807e-10	-1.43836	-0.513205	1.81552e-05	-1.62833	-0.567668
43235621	chr15:43235621:T:C	1.37886e-09	-1.11749	-2.85769e-10	4.67176e-05	-1.25083	-2.85769e-10
43235673	chr15:43235673:C:T	2.8158e-08	-2.08401e-10	1.89909	0.00194298	-2.08401e-10	2.47703
43236375	chr15:43236375:A:C	1.50669e-09	-0.550593	-0.47824	4.28101e-05	-1.17158	-0.166593
43236416	chr15:43236416:T:A	1.10496e-09	-0.944859	-0.394082	3.62758e-05	-1.29093	-0.212871
43237022	chr15:43237022:C:T	1.32869e-09	-2.08401e-10	-1.15455	5.16273e-05	-2.08401e-10	-1.1509
43237272	chr15:43237272:T:C	9.11336e-09	-2.08401e-10	0.770995	0.000528967	-2.08401e-10	1.17598
43237976	chr15:43237976:G:T	9.47378e-09	-2.08401e-10	0.809781	0.000551926	-2.08401e-10	1.21847
43238074	chr15:43238074:C:T	9.12695e-09	-2.08401e-10	0.772485	0.000529772	-2.08401e-10	1.1775
43238078	chr15:43238078:G:A	2.59805e-08	-2.08401e-10	1.8186	0.00177977	-2.08401e-10	2.38929
43238144	chr15:43238144:C:T	1.2286e-09	-1.23287	-2.85769e-10	5.79086e-05	-1.03608	-2.85769e-10
43238449	chr15:43238449:G:C	8.11847e-10	-0.878071	-0.769119	2.48932e-05	-1.23426	-0.646092
43239063	chr15:43239063:G:A	1.61419e-09	-2.08401e-10	-0.959916	6.49025e-05	-2.08401e-10	-0.922062
43239213	chr15:43239213:G:C	4.45232e-10	-1.0049	-1.24301	1.21995e-05	-1.35107	-1.24248
43239430	chr15:43239430:T:C	8.9783e-10	-0.831528	-0.714993	2.74904e-05	-1.19533	-0.585778
43239822	chr15:43239822:A:G	2.37292e-09	-2.08401e-10	-0.574626	9.47088e-05	-2.08401e-10	-0.544141
43239900	chr15:43239900:G:A	2.69609e-08	-2.08401e-10	1.85564	0.0018533	-2.08401e-10	2.42977
43240207	chr15:43240207:C:T	1.7883e-09	-2.08401e-10	-0.85748	7.62663e-05	-2.08401e-10	-0.760717
43240472	chr15:43240472:TATTGATCTG:T	2.88773e-08	-2.08401e-10	1.92431	0.00199739	-2.08401e-10	2.50465
43240893	chr15:43240893:G:A	2.7093e-08	-2.08401e-10	1.86053	0.00186356	-2.08401e-10	2.4353
43241828	chr15:43241828:C:T	3.80461e-09	-2.08401e-10	-0.102534	0.000186928	-2.08401e-10	0.135774
43242469	chr15:43242469:A:G	9.24962e-09	-2.08401e-10	0.785836	0.00053758	-2.08401e-10	1.19213
43242769	chr15:43242769:A:G	9.224e-10	-0.667782	-0.851741	2.66535e-05	-1.07136	-0.740667
43242898	chr15:43242898:A:G	6.52765e-10	-0.691093	-1.17419	1.3815e-05	-1.24799	-1.2212
43243067	chr15:43243067:A:G	1.60957e-09	-2.08401e-10	-0.962779	6.47304e-05	-2.08401e-10	-0.924716
43244280	chr15:43244280:T:G	1.47969e-08	-2.08401e-10	1.25567	0.000836992	-2.08401e-10	1.63487
43244648	chr15:43244648:G:A	9.2753e-09	-2.08401e-10	0.788608	0.000539367	-2.08401e-10	1.19545
43244863	chr15:43244863:T:G	1.42079e-09	-2.08401e-10	-1.08753	5.82905e-05	-2.08401e-10	-1.02951
43244926	chr15:43244926:G:A	4.33175e-10	-1.85687	-0.418493	1.72359e-05	-1.86776	-0.380197
43245055	chr15:43245055:C:T	2.7814e-09	-2.08401e-10	-0.415793	0.000108544	-2.08401e-10	-0.407792
43245211	chr15:43245211:T:C	1.29623e-09	-2.08401e-10	-1.17929	5.08218e-05	-2.08401e-10	-1.16662
43246074	chr15:43246074:T:C	6.11983e-10	-1.34103	-0.588763	2.28063e-05	-1.39539	-0.572521
43246162	chr15:43246162:G:A	4.52141e-09	0.0700771	-2.85769e-10	0.000148423	-0.0948786	-2.85769e-10
43246313	chr15:43246313:G:A	1.14504e-09	-1.30331	-2.85769e-10	3.68245e-05	-1.48878	-2.85769e-10
43246440	chr15:43246440:C:T	9.4071e-09	-2.08401e-10	0.802719	0.000547634	-2.08401e-10	1.21066
43246450	chr15:43246450:A:G	1.5776e-09	-2.08401e-10	-0.982843	6.33137e-05	-2.08401e-10	-0.946847
43246543	chr15:43246543:T:C	7.06486e-10	-1.7862	-2.85769e-10	2.98387e-05	-1.69914	-2.85769e-10
43247835	chr15:43247835:A:G	1.69239e-09	-2.08401e-10	-0.912603	6.82043e-05	-2.08401e-10	-0.872441
43247923	chr15:43247923:A:G	2.75086e-09	-2.08401e-10	-0.426833	0.000130753	-2.08401e-10	-0.221635
43248472	chr15:43248472:G:A	1.47917e-09	-2.08401e-10	-1.04727	5.91848e-05	-2.08401e-10	-1.01428
43248696	chr15:43248696:C:T	2.3148e-09	-2.08401e-10	-0.599425	9.02045e-05	-2.08401e-10	-0.592868
43249456	chr15:43249456:C:T	7.07196e-10	-1.78519	-2.85769e-10	2.91129e-05	-1.72377	-2.85769e-10
43249636	chr15:43249636:G:A	1.69847e-09	-2.08401e-10	-0.90902	6.8021e-05	-2.08401e-10	-0.875132
43249741	chr15:43249741:C:G	1.0149e-09	-1.8662	0.442244	0.000333303	-0.22401	0.938113
43250034	chr15:43250034:C:T	1.61488e-09	-2.08401e-10	-0.959487	5.85741e-05	-2.08401e-10	-1.02466
43250450	chr15:43250450:C:T	1.20001e-09	-2.08401e-10	-1.25642	4.64411e-05	-2.08401e-10	-1.25676
43250504	chr15:43250504:T:A	1.68376e-09	-0.917719	-2.85769e-10	9.99442e-05	-0.490336	-2.85769e-10
43250772	chr15:43250772:C:A	1.32019e-09	-2.08401e-10	-1.16097	5.14961e-05	-2.08401e-10	-1.15344
43251060	chr15:43251060:C:A	7.54509e-10	-1.85107	0.130636	0.000272642	-0.0151189	0.528329
43251071	chr15:43251071:T:C	1.57489e-09	-2.08401e-10	-0.984564	5.73203e-05	-2.08401e-10	-1.04629
43251209	chr15:43251209:G:A	1.73063e-09	-2.08401e-10	-0.890262	6.92215e-05	-2.08401e-10	-0.857637
43251466	chr15:43251466:A:G	1.53148e-09	-2.08401e-10	-1.01251	6.10038e-05	-2.08401e-10	-0.984012
43251498	chr15:43251498:A:G	2.0547e-08	2.73151	-1.14754	8.39023e-06	-1.86291	-1.10497
43251546	chr15:43251546:A:G	1.37965e-09	-2.08401e-10	-1.11691	5.4362e-05	-2.08401e-10	-1.09928
43252037	chr15:43252037:C:T	1.00224e-09	-0.545516	-0.890989	3.09574e-05	-0.796681	-0.865655
43252338	chr15:43252338:T:C	3.8217e-09	-2.08401e-10	-0.09805	0.000167914	-2.08401e-10	0.0285019
43252411	chr15:43252411:G:A	8.57223e-10	-1.86249	0.269687	0.000275428	-0.119548	0.642928
43252735	chr15:43252735:T:C	2.96723e-09	-2.08401e-10	-0.351116	0.000129052	-2.08401e-10	-0.23473
43253116	chr15:43253116:C:T	1.01999e-09	-1.8515	0.432543	0.000402494	-0.0248937	0.927627
43253380	chr15:43253380:C:T	1.2133e-09	-1.2454	-2.85769e-10	6.30151e-05	-0.951574	-2.85769e-10
43253530	chr15:43253530:G:A	8.69267e-10	-1.86072	0.28187	0.00028664	-0.0933674	0.656645
43253536	chr15:43253536:G:A	3.82756e-09	-2.08401e-10	-0.0965193	0.000173682	-2.08401e-10	0.0622753
43253639	chr15:43253639:G:A	1.27764e-09	-2.08401e-10	-1.19373	4.97593e-05	-2.08401e-10	-1.18775
43253757	chr15:43253757:C:G	1.28167e-09	-2.08401e-10	-1.19058	4.99329e-05	-2.08401e-10	-1.18427
43253971	chr15:43253971:AG:A	8.5667e-10	-1.86289	0.269443	0.000274032	-0.124528	0.642824
43254248	chr15:43254248:G:C	1.05907e-09	-1.85569	0.474328	0.000403436	-0.069804	0.974874
43254258	chr15:43254258:C:T	8.93934e-10	-1.86413	0.313257	0.000282467	-0.143	0.691612
43254465	chr15:43254465:G:A	6.50189e-10	-1.86924	-2.85769e-10	2.55184e-05	-1.85555	-2.85769e-10
43254491	chr15:43254491:GAC:G	2.18432e-09	-2.08401e-10	-0.657442	9.02497e-05	-2.08401e-10	-0.592368
43254732	chr15:43254732:C:T	5.81034e-09	-2.08401e-10	0.320893	0.000267288	-2.08401e-10	0.493378
43254733	chr15:43254733:A:G	3.90513e-09	-2.08401e-10	-0.0764567	0.000171825	-2.08401e-10	0.0515259
43254959	chr15:43254959:T:C	1.24674e-09	-2.08401e-10	-1.21822	4.83523e-05	-2.08401e-10	-1.21644
43256920	chr15:43256920:A:G	2.89682e-09	-2.08401e-10	-0.375132	0.000128434	-2.08401e-10	-0.239532
43257120	chr15:43257120:A:G	4.05202e-09	-2.08401e-10	-0.0395305	0.000178472	-2.08401e-10	0.089485
43257808	chr15:43257808:G:A	2.48629e-09	-2.08401e-10	-0.527954	0.000103395	-2.08401e-10	-0.456393
43258166	chr15:43258166:C:G	1.28203e-09	-2.08401e-10	-1.19031	4.99477e-05	-2.08401e-10	-1.18397
43258304	chr15:43258304:T:C	9.95429e-10	-1.85972	0.41639	0.000359963	-0.11811	0.909164
43258320	chr15:43258320:TCAAAC:T	1.22176e-09	-2.08401e-10	-1.23845	4.73543e-05	-2.08401e-10	-1.23729
43258383	chr15:43258383:C:T	9.0867e-10	-1.86219	0.327671	0.000295384	-0.11423	0.707557
43258407	chr15:43258407:C:T	6.78378e-10	-1.8268	-2.85769e-10	2.86289e-05	-1.74053	-2.85769e-10
43258825	chr15:43258825:C:T	9.21642e-10	-1.86613	0.34578	0.000282259	-0.179873	0.727751
43258957	chr15:43258957:A:T	1.77076e-09	-2.08401e-10	-0.867337	7.06481e-05	-2.08401e-10	-0.837237
43259326	chr15:43259326:G:A	1.27179e-09	-1.19832	-2.85769e-10	4.17053e-05	-1.36432	-2.85769e-10
43259351	chr15:43259351:A:G	5.04015e-09	-2.08401e-10	0.17869	0.000224309	-2.08401e-10	0.318074
43259721	chr15:43259721:G:A	9.82056e-10	-1.85702	0.400164	0.00036559	-0.0840673	0.890632
43260689	chr15:43260689:T:C	1.30673e-08	-2.08401e-10	1.13137	0.000706368	-2.08401e-10	1.46519
43260776	chr15:43260776:T:G	8.77615e-09	-2.08401e-10	0.733291	0.000411418	-2.08401e-10	0.924662
43260983	chr15:43260983:G:A	1.44873e-09	-2.08401e-10	-1.06806	5.69565e-05	-2.08401e-10	-1.05266
43261224	chr15:43261224:G:A	1.71832e-09	-2.08401e-10	-0.8974	6.87151e-05	-2.08401e-10	-0.864979
43261666	chr15:43261666:T:C	3.26801e-09	-2.08401e-10	-0.254567	0.000142907	-2.08401e-10	-0.132753
43261784	chr15:43261784:G:T	1.04068e-09	-1.8596	0.460734	0.000382277	-0.108296	0.959493
43262028	chr15:43262028:A:G	1.08728e-09	-1.85593	0.500856	0.000418695	-0.0628365	1.00503
43263429	chr15:43263429:T:G	1.25764e-09	-2.08401e-10	-1.20951	4.82968e-05	-2.08401e-10	-1.21758
43263501	chr15:43263501:A:T	9.96273e-10	-1.85555	0.413072	0.000380725	-0.0583169	0.905445
43263758	chr15:43263758:A:G	1.89541e-09	-2.08401e-10	-0.799312	7.60878e-05	-2.08401e-10	-0.763061
43264074	chr15:43264074:A:G	8.38547e-10	-1.86489	0.250055	0.00026192	-0.14845	0.621543
43264109	chr15:43264109:C:T	8.20255e-10	-1.86234	0.225454	0.000265335	-0.107755	0.593799
43264983	chr15:43264983:A:G	1.28383e-09	-2.08401e-10	-1.1889	5.00209e-05	-2.08401e-10	-1.18251
43265492	chr15:43265492:C:T	2.60882e-09	-2.08401e-10	-0.47985	0.000108735	-2.08401e-10	-0.406031
43265806	chr15:43265806:A:G	4.8671e-09	0.883499	-0.739747	0.000120213	0.385712	-0.691397
43265944	chr15:43265944:A:G	8.1614e-09	0.989071	-0.328402	0.000198249	0.461529	-0.266956
43266178	chr15:43266178:T:C	9.1153e-10	-1.86403	0.332657	0.000291466	-0.133823	0.713799
43266376	chr15:43266376:A:G	9.36419e-10	-1.86662	0.362181	0.000287228	-0.181299	0.746626
43266527	chr15:43266527:AG:A	1.02199e-09	-1.417	-2.85769e-10	3.28791e-05	-1.60211	-2.85769e-10
43266829	chr15:43266829:G:A	8.56059e-09	-2.08401e-10	0.708423	0.00040115	-2.08401e-10	0.899388
43266905	chr15:43266905:G:A	1.26723e-09	-2.08401e-10	-1.20191	4.98644e-05	-2.08401e-10	-1.18564
43267033	chr15:43267033:T:C	2.8223e-09	0.627224	-1.02842	6.88735e-05	0.154748	-1.01743
43267574	chr15:43267574:T:G	2.05828e-09	-2.08401e-10	-0.716876	8.45555e-05	-2.08401e-10	-0.657539
43267762	chr15:43267762:T:A	1.01299e-09	-1.86579	0.439947	0.000338926	-0.204851	0.935685
43267839	chr15:43267839:T:C	1.76768e-09	-2.08401e-10	-0.869081	7.05206e-05	-2.08401e-10	-0.839044
43267979	chr15:43267979:G:A	7.06732e-09	-2.08401e-10	0.516735	0.000263173	-2.08401e-10	0.477864
43268409	chr15:43268409:A:G	9.05296e-10	-1.86416	0.325924	0.000288551	-0.136591	0.706514
43268627	chr15:43268627:G:A	9.1017e-10	-1.86459	0.331719	0.000288573	-0.143081	0.713081
43268644	chr15:43268644:G:A	1.28383e-09	-2.08401e-10	-1.1889	5.00209e-05	-2.08401e-10	-1.18251
43268747	chr15:43268747:A:G	9.52463e-10	-1.86626	0.37881	0.000294654	-0.174587	0.76544
43269063	chr15:43269063:G:A	1.7461e-09	-2.08401e-10	-0.881363	6.98717e-05	-2.08401e-10	-0.848287
43269180	chr15:43269180:A:T	1.23411e-09	-2.08401e-10	-1.2284	4.82443e-05	-2.08401e-10	-1.21867
43269458	chr15:43269458:C:A	4.80002e-09	-2.08401e-10	0.129874	0.000213304	-2.08401e-10	0.267769
43270506	chr15:43270506:T:C	1.24101e-09	-2.08401e-10	-1.22282	4.93957e-05	-2.08401e-10	-1.19508
43270903	chr15:43270903:G:A	3.19921e-09	-2.08401e-10	-0.275841	0.000136607	-2.08401e-10	-0.17784
43271039	chr15:43271039:T:C	1.10219e-09	-1.85846	0.517016	0.000414157	-0.0919161	1.02321
43271304	chr15:43271304:T:A	1.55053e-09	-2.08401e-10	-1.00015	6.18517e-05	-2.08401e-10	-0.970208
43271606	chr15:43271606:C:T	1.27561e-09	-2.08401e-10	-1.19532	5.02756e-05	-2.08401e-10	-1.17743
43272648	chr15:43272648:GCTTT:G	1.19768e-09	-2.08401e-10	-1.25836	4.63824e-05	-2.08401e-10	-1.25803
43272651	chr15:43272651:T:C	8.85746e-10	-1.86118	0.301106	0.000297355	-0.123817	0.723795
43273140	chr15:43273140:G:A	1.27724e-09	-2.08401e-10	-1.19405	4.9748e-05	-2.08401e-10	-1.18798
43274034	chr15:43274034:GGC:G	4.32064e-09	-2.08401e-10	0.0246563	0.000177585	-2.08401e-10	0.0845024
43274038	chr15:43274038:TGAGCCAC:T	7.44202e-09	-2.08401e-10	0.568396	0.0003117	-2.08401e-10	0.647092
43274039	chr15:43274039:G:A	2.06608e-09	-2.08401e-10	-0.713096	8.52385e-05	-2.08401e-10	-0.649495
43274057	chr15:43274057:C:T	2.77216e-08	2.90467	-1.0212	1.05236e-05	-1.86043	-0.880901
43274079	chr15:43274079:T:A	1.28413e-09	-2.08401e-10	-1.18867	5.00331e-05	-2.08401e-10	-1.18226
43274272	chr15:43274272:G:C	9.2849e-10	-1.85408	0.341141	0.000356231	-0.0428572	0.823489
43274386	chr15:43274386:A:G	1.56393e-09	-2.08401e-10	-0.991544	6.25001e-05	-2.08401e-10	-0.959781
43274473	chr15:43274473:G:A	1.45716e-09	-1.85004	0.787781	0.000590871	0.0322628	1.25439
43275189	chr15:43275189:A:T	1.55696e-09	-2.08401e-10	-0.996009	6.19023e-05	-2.08401e-10	-0.969391
43275444	chr15:43275444:C:T	1.38073e-09	-2.08401e-10	-1.11613	5.45317e-05	-2.08401e-10	-1.09617
43275840	chr15:43275840:G:A	1.28424e-09	-2.08401e-10	-1.18858	5.00375e-05	-2.08401e-10	-1.18218
43276009	chr15:43276009:C:T	1.13866e-09	-1.85366	0.544759	0.000429771	-0.000643775	0.968949
43276035	chr15:43276035:G:A	3.92473e-09	-2.08401e-10	-0.0714492	0.000172866	-2.08401e-10	0.0575706
43276385	chr15:43276385:C:T	3.71476e-09	-2.08401e-10	-0.126433	0.000163109	-2.08401e-10	-0.000528052
43276429	chr15:43276429:C:T	1.92768e-09	-2.08401e-10	-0.78243	7.71605e-05	-2.08401e-10	-0.74906
43276596	chr15:43276596:G:A	2.46813e-09	-2.08401e-10	-0.535284	0.000112151	-2.08401e-10	-0.375105
43276632	chr15:43276632:C:G	7.63125e-10	-1.70908	-2.85769e-10	3.21138e-05	-1.62566	-2.85769e-10
43276899	chr15:43276899:C:T	6.54518e-10	-1.8626	-2.85769e-10	2.59694e-05	-1.83803	-2.85769e-10
43277471	chr15:43277471:C:A	2.03155e-09	-2.08401e-10	-0.729949	8.81368e-05	-2.08401e-10	-0.616058
43278056	chr15:43278056:C:T	3.19297e-09	-2.08401e-10	-0.277797	0.000142631	-2.08401e-10	-0.13469
43278476	chr15:43278476:G:A	1.28383e-09	-2.08401e-10	-1.1889	5.00209e-05	-2.08401e-10	-1.18251
43278713	chr15:43278713:C:T	3.16243e-09	-2.08401e-10	-0.287405	0.000141173	-2.08401e-10	-0.14496
43279013	chr15:43279013:G:A	1.01871e-09	-1.42021	-2.85769e-10	4.67155e-05	-1.25087	-2.85769e-10
43279021	chr15:43279021:A:T	9.56888e-10	-1.86055	0.377738	0.000344645	-0.117699	0.865265
43279265	chr15:43279265:G:A	6.78028e-10	-1.82731	-2.85769e-10	2.51441e-05	-1.87033	-2.85769e-10
43279427	chr15:43279427:C:T	1.28383e-09	-2.08401e-10	-1.1889	5.00209e-05	-2.08401e-10	-1.18251
43279551	chr15:43279551:G:C	1.97423e-09	-2.08401e-10	-0.758567	8.53944e-05	-2.08401e-10	-0.647667
43280129	chr15:43280129:T:G	1.62097e-09	-2.08401e-10	-0.955722	6.29265e-05	-2.08401e-10	-0.95298
43280313	chr15:43280313:T:C	5.44089e-09	-2.08401e-10	0.255195	0.000249447	-2.08401e-10	0.424297
43280362	chr15:43280362:A:G	1.01151e-09	-1.85903	0.431729	0.000373405	-0.0987795	0.926495
43280499	chr15:43280499:C:T	2.14671e-09	-2.08401e-10	-0.674811	9.36679e-05	-2.08401e-10	-0.555193
43280553	chr15:43280553:G:A	1.65178e-09	-2.08401e-10	-0.936895	6.65986e-05	-2.08401e-10	-0.896264
43280854	chr15:43280854:A:G	9.56757e-10	-1.85422	0.371268	0.000359154	-0.0106659	0.79947
43281223	chr15:43281223:G:A	3.47057e-10	-1.8478	-0.649212	0.000110279	0.0353841	-0.427321
43281231	chr15:43281231:A:T	3.41682e-10	-1.84826	-0.664365	0.000107856	0.0308865	-0.445034
43281526	chr15:43281526:C:T	6.41213e-10	-0.812367	-1.07077	2.29563e-05	-0.896014	-1.06534
43282189	chr15:43282189:G:T	1.98618e-09	-2.08401e-10	-0.752533	8.08086e-05	-2.08401e-10	-0.702864
43283382	chr15:43283382:C:T	1.24183e-09	-2.08401e-10	-1.22216	4.79712e-05	-2.08401e-10	-1.22435
43283426	chr15:43283426:T:G	4.60989e-08	2.70514	-0.313099	2.63303e-05	-1.86919	0.0449662
43284091	chr15:43284091:C:T	1.19769e-09	-1.25835	-2.85769e-10	4.0303e-05	-1.39852	-2.85769e-10
43287025	chr15:43287025:C:T	8.40593e-09	1.32567	-0.635477	0.000197563	0.779564	-0.588456
43287368	chr15:43287368:A:G	1.09583e-09	-1.83661	0.489371	0.000493801	0.114831	0.992352
43287518	chr15:43287518:C:T	1.9348e-09	-2.08401e-10	-0.778743	7.78302e-05	-2.08401e-10	-0.740419
43287542	chr15:43287542:A:G	1.21679e-09	-2.08401e-10	-1.24253	4.70399e-05	-2.08401e-10	-1.24395
43288140	chr15:43288140:T:A	1.2024e-09	-2.08401e-10	-1.25443	4.67023e-05	-2.08401e-10	-1.25115
43288447	chr15:43288447:C:T	4.09014e-05	9.18017	-2.85769e-10	2.56296e-05	-1.8512	-2.85769e-10
43288621	chr15:43288621:A:G	3.28428e-10	-1.81688	-0.73531	0.000126162	0.268442	-0.525825
43288786	chr15:43288786:C:T	1.5429e-09	-2.08401e-10	-1.00508	5.62795e-05	-2.08401e-10	-1.06462
43289132	chr15:43289132:T:G	1.75882e-09	-2.08401e-10	-0.874105	6.91392e-05	-2.08401e-10	-0.858826
43289308	chr15:43289308:T:C	7.98405e-10	-1.85997	0.196087	0.000283682	-0.111796	0.664702
43289513	chr15:43289513:G:A	7.74462e-08	3.22149	-0.310649	2.66913e-05	-1.84934	0.0387297
43290115	chr15:43290115:G:T	1.24023e-09	-1.8647	0.641245	0.000471821	-0.165472	1.22712
43290241	chr15:43290241:A:G	1.25856e-09	-2.08401e-10	-1.20878	4.86124e-05	-2.08401e-10	-1.21107
43290686	chr15:43290686:C:T	1.56472e-09	-2.08401e-10	-0.991039	6.21676e-05	-2.08401e-10	-0.965115
43290849	chr15:43290849:T:C	3.03528e-10	-1.84345	-0.787574	9.74348e-05	0.0727466	-0.588511
43291134	chr15:43291134:C:T	5.6869e-10	-0.947291	-1.05587	2.05511e-05	-1.02179	-1.05024
43291143	chr15:43291143:G:A	1.74427e-09	-2.08401e-10	-0.882413	6.85495e-05	-2.08401e-10	-0.867393
43291802	chr15:43291802:AC:A	1.22569e-09	-2.08401e-10	-1.23524	4.73709e-05	-2.08401e-10	-1.23694
43292177	chr15:43292177:A:G	1.62584e-09	-2.08401e-10	-0.952722	6.47843e-05	-2.08401e-10	-0.923885
43292701	chr15:43292701:C:T	9.92484e-09	-2.08401e-10	0.856295	0.000379672	-2.08401e-10	0.844359
43294302	chr15:43294302:C:T	2.00731e-09	-2.08401e-10	-0.74195	7.91354e-05	-2.08401e-10	-0.723788
43294709	chr15:43294709:T:A	2.49021e-10	-1.70118	-1.12778	0.00017145	1.10036	-1.05102
43294892	chr15:43294892:C:G	1.60125e-09	-2.08401e-10	-0.967963	6.54762e-05	-2.08401e-10	-0.913261
43295016	chr15:43295016:C:T	1.21361e-09	-2.08401e-10	-1.24514	4.70052e-05	-2.08401e-10	-1.24469
43295678	chr15:43295678:T:C	1.52668e-09	-2.08401e-10	-1.01565	6.42818e-05	-2.08401e-10	-0.931672
43295767	chr15:43295767:A:G	1.76349e-09	-2.08401e-10	-0.871453	7.20913e-05	-2.08401e-10	-0.817015
43296286	chr15:43296286:G:A	7.92529e-10	-1.66985	-0.0014223	0.000809506	1.20047	0.40101
43297383	chr15:43297383:G:A	1.20595e-09	-2.08401e-10	-1.25148	4.66648e-05	-2.08401e-10	-1.25196
43297384	chr15:43297384:C:T	1.14334e-09	-1.70468	0.399883	0.00116586	1.05461	0.911653
43297385	chr15:43297385:G:A	1.84677e-09	-2.08401e-10	-0.82531	7.48495e-05	-2.08401e-10	-0.779468
43297712	chr15:43297712:A:T	1.95317e-09	-2.08401e-10	-0.769295	8.03003e-05	-2.08401e-10	-0.709174
43297986	chr15:43297986:G:T	1.21009e-09	-2.08401e-10	-1.24805	4.6989e-05	-2.08401e-10	-1.24503
43298085	chr15:43298085:G:C	1.7181e-09	-2.08401e-10	-0.897527	6.86844e-05	-2.08401e-10	-0.865426
43298279	chr15:43298279:C:T	2.60229e-09	-2.08401e-10	-0.482356	0.000121312	-2.08401e-10	-0.296584
43298862	chr15:43298862:G:A	1.71915e-09	-2.08401e-10	-0.896919	6.87285e-05	-2.08401e-10	-0.864785
43299107	chr15:43299107:T:C	2.40237e-09	-2.08401e-10	-0.562291	9.49145e-05	-2.08401e-10	-0.541972
43299770	chr15:43299770:T:C	1.19717e-09	-2.08401e-10	-1.25879	4.63449e-05	-2.08401e-10	-1.25884
43300099	chr15:43300099:G:A	2.6322e-09	-0.470925	-2.85769e-10	8.49676e-05	-0.652678	-2.85769e-10
43300230	chr15:43300230:T:G	1.79007e-09	-0.383892	-0.472601	2.7453e-05	-1.59768	-0.184792
43301031	chr15:43301031:G:A	2.94845e-09	-2.08401e-10	-0.357465	0.000104501	-2.08401e-10	-0.445755
43301094	chr15:43301094:C:T	1.5173e-09	-2.08401e-10	-1.02181	6.02895e-05	-2.08401e-10	-0.995791
43301578	chr15:43301578:C:T	1.19703e-09	-2.08401e-10	-1.2589	4.6403e-05	-2.08401e-10	-1.25758
43301593	chr15:43301593:G:T	2.64205e-09	-0.467191	-2.85769e-10	8.51699e-05	-0.650301	-2.85769e-10
43302702	chr15:43302702:A:G	2.33259e-09	-0.117764	-0.474005	2.47845e-05	-1.69759	-0.187139
43303958	chr15:43303958:TAATAGAA:T	1.56724e-09	-2.08401e-10	-0.98943	6.2305e-05	-2.08401e-10	-0.962906
43304012	chr15:43304012:TTTTAAA:T	1.10632e-08	0.759848	0.205028	4.61487e-05	-1.8041	0.541019
43304395	chr15:43304395:A:T	1.78156e-09	-2.08401e-10	-0.861254	7.83799e-05	-2.08401e-10	-0.73338
43305010	chr15:43305010:C:T	1.4198e-09	-2.08401e-10	-1.08823	5.66947e-05	-2.08401e-10	-1.05727
43305539	chr15:43305539:T:C	1.03277e-09	-1.73081	0.324302	0.000976618	0.963747	0.8254
43306808	chr15:43306808:G:A	1.75245e-09	-0.877733	-2.85769e-10	6.15902e-05	-0.974445	-2.85769e-10
43306918	chr15:43306918:C:G	1.53558e-09	0.093301	-1.10314	1.05024e-05	-1.74502	-0.998324
43308605	chr15:43308605:T:C	1.55014e-09	0.0392199	-1.03962	1.1593e-05	-1.73732	-0.907228
43308933	chr15:43308933:G:A	1.40302e-09	-2.08401e-10	-1.10012	5.55689e-05	-2.08401e-10	-1.07732
43309390	chr15:43309390:C:G	6.6043e-10	-1.85361	-2.85769e-10	2.51759e-05	-1.86906	-2.85769e-10
43310825	chr15:43310825:G:C	1.24483e-09	-2.08401e-10	-1.21975	4.95848e-05	-2.08401e-10	-1.19126
43310834	chr15:43310834:G:A	1.51218e-08	0.974106	0.303288	4.95981e-05	-1.83236	0.641364
43311126	chr15:43311126:A:T	2.05229e-09	-2.08401e-10	-0.719791	8.10175e-05	-2.08401e-10	-0.700283
43312224	chr15:43312224:C:T	1.41775e-09	-1.70405	0.614372	0.0017778	1.23768	1.15051
43312732	chr15:43312732:C:T	3.74106e-09	-0.119377	-2.85769e-10	0.00024198	0.393909	-2.85769e-10
43312944	chr15:43312944:T:TAG	1.66983e-09	-2.08401e-10	-0.926026	6.03206e-05	-2.08401e-10	-0.995274
43313241	chr15:43313241:T:G	1.0959e-09	-1.70156	0.354384	0.00116386	1.10443	0.860125
43313543	chr15:43313543:A:C	6.57408e-10	-1.8582	-2.85769e-10	2.63062e-05	-1.82514	-2.85769e-10
43313904	chr15:43313904:A:AGGT	2.64395e-09	0.0540011	-0.520475	2.2304e-05	-1.74621	-0.243974
43314296	chr15:43314296:G:A	2.06372e-09	-0.162477	-0.55176	2.29044e-05	-1.6825	-0.28112
43314452	chr15:43314452:A:G	1.83964e-09	-2.08401e-10	-0.829174	6.57892e-05	-2.08401e-10	-0.908493
43315360	chr15:43315360:C:T	1.38944e-09	-2.08401e-10	-1.10985	5.47592e-05	-2.08401e-10	-1.092
43315759	chr15:43315759:C:T	1.5651e-09	-2.08401e-10	-0.990798	6.42715e-05	-2.08401e-10	-0.931832
43315795	chr15:43315795:G:A	5.5039e-09	1.52168	-1.25497	0.000169333	1.28388	-1.24696
43315826	chr15:43315826:G:A	2.97382e-09	0.263235	-0.612132	1.95268e-05	-1.79538	-0.327775
43315892	chr15:43315892:AAAAAATAAAT:A	8.89809e-10	-1.5555	-2.85769e-10	3.40696e-05	-1.56654	-2.85769e-10
43315996	chr15:43315996:T:C	1.26979e-09	-2.08401e-10	-1.19989	5.00815e-05	-2.08401e-10	-1.1813
43316232	chr15:43316232:C:T	7.75544e-10	-1.69294	-2.85769e-10	3.37229e-05	-1.57677	-2.85769e-10
43316629	chr15:43316629:G:A	1.82526e-09	-2.08401e-10	-0.837023	7.18958e-05	-2.08401e-10	-0.81973
43316657	chr15:43316657:C:T	2.43823e-09	0.0919668	-0.639442	1.96029e-05	-1.75872	-0.360552
43316850	chr15:43316850:C:T	1.46526e-09	-2.08401e-10	-1.05672	5.88907e-05	-2.08401e-10	-1.01926
43317311	chr15:43317311:A:G	2.5054e-09	0.111779	-0.632078	1.96691e-05	-1.76426	-0.351634
43317679	chr15:43317679:G:A	5.39712e-09	1.50218	-1.25506	0.000166256	1.2657	-1.24712
43317937	chr15:43317937:A:G	1.17659e-09	-1.74442	0.468287	0.00110129	0.9177	0.991593
43318209	chr15:43318209:G:T	1.82536e-09	-2.08401e-10	-0.836969	7.18999e-05	-2.08401e-10	-0.819674
43318418	chr15:43318418:A:G	7.01175e-10	-1.79374	-2.85769e-10	2.60639e-05	-1.8344	-2.85769e-10
43318474	chr15:43318474:A:G	1.78728e-09	0.287601	-1.14566	1.06531e-05	-1.62333	-1.10576
43319088	chr15:43319088:C:G	1.28831e-09	-2.08401e-10	-1.18542	5.10487e-05	-2.08401e-10	-1.16217
43321152	chr15:43321152:G:A	1.22927e-09	-2.08401e-10	-1.23233	4.79755e-05	-2.08401e-10	-1.22426
43321171	chr15:43321171:T:C	5.35415e-09	1.48447	-1.24534	0.000165338	1.24674	-1.2337
43321363	chr15:43321363:G:A	4.15485e-09	1.2364	-1.25087	0.000129407	1.00951	-1.2415
43321482	chr15:43321482:AAAAGT:A	5.13357e-09	1.4558	-1.25875	0.000156998	1.21717	-1.25589
43321612	chr15:43321612:T:C	1.14711e-09	-1.7441	0.442604	0.00106377	0.912224	0.962403
43321745	chr15:43321745:G:T	7.29441e-09	1.80592	-1.25756	0.000236138	1.62835	-1.25888
43321895	chr15:43321895:G:T	1.24588e-09	-2.08401e-10	-1.21891	4.87938e-05	-2.08401e-10	-1.20734
43322083	chr15:43322083:C:T	1.16352e-09	-1.77116	0.483863	0.000986151	0.789598	1.00926
43322114	chr15:43322114:T:C	4.08055e-09	1.22243	-1.25495	0.000126962	0.996765	-1.24783
43322395	chr15:43322395:A:G	2.71559e-09	-2.08401e-10	-0.439739	0.000113649	-2.08401e-10	-0.361833
43322397	chr15:43322397:C:A	1.227e-09	-2.08401e-10	-1.23417	4.78542e-05	-2.08401e-10	-1.22679
43322526	chr15:43322526:A:C	1.47049e-09	0.0891371	-1.14229	9.38829e-06	-1.81335	-1.04214
43322661	chr15:43322661:A:G	1.9325e-09	-2.08401e-10	-0.77993	7.28357e-05	-2.08401e-10	-0.806741
43322715	chr15:43322715:AAT:A	1.33394e-09	-2.08401e-10	-1.15061	5.40249e-05	-2.08401e-10	-1.1055
43322913	chr15:43322913:G:A	8.1289e-10	-1.64591	-2.85769e-10	2.80625e-05	-1.76051	-2.85769e-10
43323740	chr15:43323740:T:A	8.10621e-10	-1.6487	-2.85769e-10	3.8087e-05	-1.45507	-2.85769e-10
43324483	chr15:43324483:G:A	1.27978e-09	-2.08401e-10	-1.19205	5.05329e-05	-2.08401e-10	-1.17232
43324984	chr15:43324984:A:G	1.25789e-09	-2.08401e-10	-1.20931	4.95411e-05	-2.08401e-10	-1.19215
43325295	chr15:43325295:T:C	3.5902e-09	0.50015	-0.660687	1.5663e-05	-1.81544	-0.528209
43326521	chr15:43326521:T:G	1.5568e-09	-2.08401e-10	-0.996116	6.49543e-05	-2.08401e-10	-0.921264
43326536	chr15:43326536:A:G	1.20182e-09	-1.75115	0.496248	0.00110067	0.885934	1.02279
43326665	chr15:43326665:T:C	2.73848e-09	0.17195	-0.603293	2.00967e-05	-1.7769	-0.317493
43327304	chr15:43327304:A:G	3.84048e-09	-2.08401e-10	-0.093148	0.000158673	-2.08401e-10	-0.0281002
43327362	chr15:43327362:T:C	1.60234e-09	0.186272	-1.15356	9.62418e-06	-1.77273	-1.05794
43327725	chr15:43327725:G:A	1.20186e-09	-2.08401e-10	-1.25488	4.67249e-05	-2.08401e-10	-1.25067
43327753	chr15:43327753:T:G	1.46196e-09	-2.08401e-10	-1.05897	6.14884e-05	-2.08401e-10	-0.976099
43327875	chr15:43327875:A:C	1.31206e-09	0.0288025	-1.19595	4.23049e-05	-0.132978	-1.21707
43328245	chr15:43328245:T:C	1.07567e-08	2.13724	-1.20045	0.000328739	1.90522	-1.2049
43329749	chr15:43329749:A:G	3.17376e-09	0.715286	-0.999117	1.11155e-05	-1.85277	-0.833838
43330718	chr15:43330718:C:T	2.78898e-09	0.614788	-1.02786	1.08113e-05	-1.84339	-0.870968
43331199	chr15:43331199:T:G	0.000524756	11.7319	-2.85769e-10	4.8794e-05	-1.20734	-2.85769e-10
43331217	chr15:43331217:C:T	7.87156e-10	-1.67808	-2.85769e-10	2.80865e-05	-1.75966	-2.85769e-10
43331231	chr15:43331231:G:T	6.88403e-10	-1.81213	-2.85769e-10	2.85346e-05	-1.74383	-2.85769e-10
43331991	chr15:43331991:C:T	3.24508e-09	0.757325	-1.01893	1.08294e-05	-1.85337	-0.859312
43332244	chr15:43332244:C:T	1.95244e-09	-2.08401e-10	-0.769668	8.01344e-05	-2.08401e-10	-0.711242
43334100	chr15:43334100:G:A	3.69037e-10	-1.71071	-0.724896	1.46546e-05	-1.71353	-0.696658
43334917	chr15:43334917:C:G	8.66168e-09	1.97815	-1.25798	0.000254778	1.70409	-1.25864
43335657	chr15:43335657:A:G	3.31916e-09	0.788246	-1.02728	1.06582e-05	-1.8585	-0.870118
43336344	chr15:43336344:A:C	3.22765e-09	0.750494	-1.01748	1.08246e-05	-1.85569	-0.85743
43336444	chr15:43336444:AGTAAT:A	3.32069e-09	0.783746	-1.02232	1.0732e-05	-1.85807	-0.863648
43337207	chr15:43337207:T:C	2.86853e-10	-1.83881	-0.848724	0.000119124	0.339873	-0.654652
43337416	chr15:43337416:G:A	1.45756e-09	-2.08401e-10	-1.06198	5.85555e-05	-2.08401e-10	-1.02497
43337736	chr15:43337736:A:T	1.3056e-09	-2.08401e-10	-1.17209	5.05855e-05	-2.08401e-10	-1.17128
43339021	chr15:43339021:T:C	1.91758e-09	-2.08401e-10	-0.787683	7.56248e-05	-2.08401e-10	-0.769164
43339158	chr15:43339158:G:A	1.19313e-09	-1.79405	0.531889	0.000914554	0.659079	1.06441
43339195	chr15:43339195:A:G	6.50471e-10	-1.86881	-2.85769e-10	2.54699e-05	-1.85745	-2.85769e-10
43339940	chr15:43339940:A:G	3.52905e-10	-1.78105	-0.699252	0.000213678	0.74474	-0.475218
43340028	chr15:43340028:G:A	6.10486e-09	1.57907	-1.20873	8.081e-06	-1.8688	-1.13663
43340351	chr15:43340351:T:C	5.68575e-10	-1.74611	-0.257258	0.000433345	0.916697	0.0598889
43340557	chr15:43340557:G:T	1.95752e-08	1.24164	0.29388	4.85968e-05	-1.84274	0.631352
43340762	chr15:43340762:A:C	3.19817e-09	0.87705	-1.15322	8.80254e-06	-1.86249	-1.05742
43341131	chr15:43341131:T:G	1.40322e-09	-2.08401e-10	-1.09998	5.19002e-05	-2.08401e-10	-1.14563
43341138	chr15:43341138:C:T	1.2302e-09	-2.08401e-10	-1.23157	4.90444e-05	-2.08401e-10	-1.20222
43341168	chr15:43341168:T:G	6.80647e-10	-1.82346	-2.85769e-10	2.88482e-05	-1.7329	-2.85769e-10
43341216	chr15:43341216:G:T	1.38341e-09	-2.08401e-10	-1.1142	5.53047e-05	-2.08401e-10	-1.08209
43341299	chr15:43341299:G:C	5.45191e-09	1.51252	-1.2553	0.000144882	1.13965	-1.25868
43341538	chr15:43341538:A:G	1.42567e-09	-1.08411	-2.85769e-10	5.15456e-05	-1.15248	-2.85769e-10
43341792	chr15:43341792:A:T	1.22362e-09	-2.08401e-10	-1.23693	4.86617e-05	-2.08401e-10	-1.21006
43341998	chr15:43341998:T:C	2.72647e-09	0.576109	-1.01185	1.10609e-05	-1.84098	-0.850553
43342207	chr15:43342207:C:T	4.59622e-09	1.19002	-1.10353	9.57037e-06	-1.86707	-0.969206
43342610	chr15:43342610:C:T	4.70493e-09	1.29697	-1.18711	8.34643e-06	-1.86917	-1.10395
43342676	chr15:43342676:G:A	5.22262e-10	-1.86504	-0.223288	2.59618e-05	-1.74167	-0.0966497
43342938	chr15:43342938:G:A	4.28656e-09	1.25867	-1.24193	7.63714e-06	-1.86828	-1.19364
43343078	chr15:43343078:A:G	3.12686e-10	-1.44424	-1.15706	1.90452e-05	-1.02569	-1.12245
43343217	chr15:43343217:T:G	1.34679e-09	-2.08401e-10	-1.14102	5.36415e-05	-2.08401e-10	-1.11262
43343344	chr15:43343344:G:T	2.39995e-09	-2.08401e-10	-0.563297	8.59705e-05	-2.08401e-10	-0.640944
43343492	chr15:43343492:A:G	1.34524e-09	-2.08401e-10	-1.14218	5.28849e-05	-2.08401e-10	-1.12683
43343585	chr15:43343585:CTCTG:C	1.48715e-09	-2.08401e-10	-1.04188	5.92212e-05	-2.08401e-10	-1.01367
43343602	chr15:43343602:T:C	4.318e-09	1.12214	-1.09809	9.66666e-06	-1.8645	-0.96177
43343792	chr15:43343792:A:G	1.38697e-09	-2.08401e-10	-1.11162	5.54494e-05	-2.08401e-10	-1.07948
43344002	chr15:43344002:G:A	4.28862e-09	1.11657	-1.09935	9.65275e-06	-1.86426	-0.963445
43344276	chr15:43344276:A:AT	8.38085e-09	1.88776	-1.20055	0.000253666	1.63625	-1.19518
43344453	chr15:43344453:C:T	4.56009e-09	1.20311	-1.12451	9.1366e-06	-1.86646	-1.0162
43344762	chr15:43344762:T:C	4.25828e-10	-1.81031	-0.482155	0.000258826	0.657745	-0.196539
43344971	chr15:43344971:C:T	1.39905e-09	-2.08401e-10	-1.10296	5.59814e-05	-2.08401e-10	-1.06993
43345092	chr15:43345092:C:T	1.64979e-09	-0.938099	-2.85769e-10	5.49033e-05	-1.08938	-2.85769e-10
43345179	chr15:43345179:T:C	4.45947e-09	1.16709	-1.11081	9.48289e-06	-1.86633	-0.979133
43345669	chr15:43345669:T:A	6.72623e-09	1.70879	-1.24152	0.000200858	1.45848	-1.25083
43345787	chr15:43345787:T:C	7.34976e-10	-1.81555	0.0688829	0.000515283	0.613854	0.535915
43346327	chr15:43346327:G:A	2.82832e-10	-1.81855	-0.883095	0.000149861	0.60806	-0.693298
43346470	chr15:43346470:C:T	6.57494e-10	-1.85807	-2.85769e-10	2.7223e-05	-1.79089	-2.85769e-10
43347264	chr15:43347264:A:G	6.57261e-09	1.69485	-1.25069	0.000197097	1.4453	-1.25655
43348450	chr15:43348450:G:A	1.29319e-09	-2.08401e-10	-1.18164	5.08258e-05	-2.08401e-10	-1.16654
43348552	chr15:43348552:T:C	6.5152e-10	-1.86719	-2.85769e-10	2.51563e-05	-1.86984	-2.85769e-10
43350130	chr15:43350130:G:A	1.04322e-08	1.69539	-0.789241	1.48024e-05	-1.86838	-0.53178
43350582	chr15:43350582:A:T	4.64573e-09	1.19771	-1.10051	9.43798e-06	-1.86598	-0.984225
43350654	chr15:43350654:C:T	1.15991e-09	-1.2904	-2.85769e-10	3.80784e-05	-1.4553	-2.85769e-10
43350699	chr15:43350699:G:A	4.3258e-09	1.12197	-1.09612	9.52451e-06	-1.86264	-0.978438
43351528	chr15:43351528:G:A	7.56106e-10	-1.71832	-2.85769e-10	3.26699e-05	-1.60849	-2.85769e-10
43351703	chr15:43351703:A:G	7.18477e-09	1.77707	-1.24386	0.000214319	1.52493	-1.25241
43352202	chr15:43352202:A:G	1.30599e-09	-2.08401e-10	-1.17179	5.06213e-05	-2.08401e-10	-1.17058
43352438	chr15:43352438:A:G	1.93875e-09	-2.08401e-10	-0.776703	8.59694e-05	-2.08401e-10	-0.640957
43352562	chr15:43352562:T:C	7.51666e-10	-1.80523	0.0810159	0.000561697	0.686113	0.549901
43352590	chr15:43352590:C:T	4.45237e-09	1.242	-1.18731	8.35963e-06	-1.86769	-1.10384
43353048	chr15:43353048:T:C	2.87414e-10	-1.78714	-0.898436	0.000179694	0.808613	-0.712305
43353135	chr15:43353135:T:C	5.15697e-09	-2.08401e-10	0.201603	0.000236949	-2.08401e-10	0.372897
43353181	chr15:43353181:A:G	3.69879e-09	-2.08401e-10	-0.13074	0.000179338	-2.08401e-10	0.0943226
43353622	chr15:43353622:G:T	5.75886e-09	1.56993	-1.25794	0.000174282	1.32441	-1.25869
43353693	chr15:43353693:T:G	7.57514e-10	-1.71646	-2.85769e-10	2.72854e-05	-1.78859	-2.85769e-10
43354149	chr15:43354149:A:G	2.83676e-10	-1.81172	-0.886951	0.000156936	0.659121	-0.698233
43355169	chr15:43355169:G:A	1.32682e-09	-2.08401e-10	-1.15596	5.23402e-05	-2.08401e-10	-1.13718
43355226	chr15:43355226:C:T	8.14068e-09	1.85259	-1.19446	0.000242274	1.60004	-1.20492
43355331	chr15:43355331:A:T	2.16256e-09	-2.08401e-10	-0.667454	8.94524e-05	-2.08401e-10	-0.601242
43355429	chr15:43355429:A:G	2.87463e-10	-1.8079	-0.877512	0.000162998	0.685545	-0.686759
43355686	chr15:43355686:T:C	1.29309e-09	-2.08401e-10	-1.18171	5.20082e-05	-2.08401e-10	-1.14355
43356246	chr15:43356246:G:A	2.75735e-10	-1.81196	-0.915101	0.000151585	0.659141	-0.732945
43356610	chr15:43356610:G:A	1.51725e-09	-2.08401e-10	-1.02185	5.55097e-05	-2.08401e-10	-1.07839
43356667	chr15:43356667:C:T	1.88483e-09	-2.08401e-10	-0.804907	7.42971e-05	-2.08401e-10	-0.786877
43356862	chr15:43356862:A:G	2.39271e-09	-2.08401e-10	-0.566319	8.5692e-05	-2.08401e-10	-0.644188
43357521	chr15:43357521:C:T	5.64224e-09	1.54518	-1.25364	0.000168304	1.28884	-1.25802
43357700	chr15:43357700:G:A	2.16335e-09	-2.08401e-10	-0.667089	8.94891e-05	-2.08401e-10	-0.600831
43357772	chr15:43357772:T:C	1.26242e-09	-2.08401e-10	-1.20571	4.94788e-05	-2.08401e-10	-1.1934
43358032	chr15:43358032:A:C	4.25636e-09	1.21694	-1.20727	8.11822e-06	-1.86689	-1.13395
43358137	chr15:43358137:C:T	4.34869e-10	-1.79984	-0.47162	0.00028211	0.731689	-0.184342
43358186	chr15:43358186:G:A	7.60383e-10	-1.81289	0.100205	0.000547646	0.63849	0.57219
43358329	chr15:43358329:C:T	1.34913e-09	-2.08401e-10	-1.13929	5.37816e-05	-2.08401e-10	-1.11002
43359058	chr15:43359058:G:C	7.13078e-09	1.65138	-1.1257	8.85261e-06	-1.83611	-1.07813
43359428	chr15:43359428:T:C	6.24098e-09	1.63378	-1.24139	0.00018687	1.3862	-1.25074
43360045	chr15:43360045:A:G	1.38068e-09	-2.08401e-10	-1.11617	5.43e-05	-2.08401e-10	-1.10042
43360358	chr15:43360358:C:T	1.59597e-09	-2.08401e-10	-0.971266	6.78082e-05	-2.08401e-10	-0.878265
43360739	chr15:43360739:A:C	5.74333e-09	1.55765	-1.24836	0.000173065	1.31396	-1.25524
43361451	chr15:43361451:G:A	1.44917e-09	-0.0239606	-1.0438	5.20093e-05	-0.103412	-1.04011
43361751	chr15:43361751:T:C	1.91869e-09	-2.08401e-10	-0.787104	7.56694e-05	-2.08401e-10	-0.768575
43361984	chr15:43361984:C:T	4.65569e-09	1.30045	-1.20111	8.1744e-06	-1.86907	-1.12487
43362908	chr15:43362908:T:G	1.49986e-09	-2.08401e-10	-1.03338	5.951e-05	-2.08401e-10	-1.0088
43363036	chr15:43363036:G:A	7.84236e-09	1.84547	-1.22468	0.00023208	1.59058	-1.23845
43363196	chr15:43363196:T:C	4.18046e-10	-1.81572	-0.495186	0.000247039	0.626223	-0.211625
43363596	chr15:43363596:G:A	3.85061e-09	1.03722	-1.12773	9.3247e-06	-1.85964	-1.00264
43363606	chr15:43363606:A:T	7.97213e-10	-1.66538	-2.85769e-10	3.05356e-05	-1.67605	-2.85769e-10
43363729	chr15:43363729:A:G	3.60264e-09	0.981101	-1.13818	9.22169e-06	-1.85605	-1.01734
43363754	chr15:43363754:A:G	1.36954e-09	-1.12427	-2.85769e-10	3.89949e-05	-1.43152	-2.85769e-10
43363845	chr15:43363845:A:G	3.59231e-09	0.974029	-1.13398	9.28148e-06	-1.85555	-1.01138
43364782	chr15:43364782:G:A	1.26061e-09	-2.08401e-10	-1.20715	4.92901e-05	-2.08401e-10	-1.19722
43365057	chr15:43365057:C:G	1.61122e-09	-2.08401e-10	-0.961755	6.73304e-05	-2.08401e-10	-0.885337
43365086	chr15:43365086:AAAAT:A	1.49978e-09	-1.03343	-2.85769e-10	4.18135e-05	-1.36173	-2.85769e-10
43365365	chr15:43365365:A:G	1.97123e-09	-2.08401e-10	-0.760088	7.7782e-05	-2.08401e-10	-0.741039
43365750	chr15:43365750:TACTC:T	4.81516e-09	1.33816	-1.20514	8.11821e-06	-1.86974	-1.1311
43365783	chr15:43365783:T:C	1.30892e-09	-2.08401e-10	-1.16954	5.18319e-05	-2.08401e-10	-1.14694
43366638	chr15:43366638:C:G	1.25949e-09	-2.08401e-10	-1.20804	4.76707e-05	-2.08401e-10	-1.23063
43367122	chr15:43367122:C:T	6.53226e-10	-1.86458	-2.85769e-10	2.51429e-05	-1.87037	-2.85769e-10
43367145	chr15:43367145:G:A	2.02316e-09	-2.08401e-10	-0.734087	7.96338e-05	-2.08401e-10	-0.71751
43368116	chr15:43368116:C:T	1.39806e-09	-2.08401e-10	-1.10366	5.18057e-05	-2.08401e-10	-1.14745
43368186	chr15:43368186:G:A	2.46054e-09	-0.538365	-2.85769e-10	9.61065e-05	-0.529491	-2.85769e-10
43368727	chr15:43368727:C:T	4.21631e-09	1.09134	-1.09113	9.77674e-06	-1.86267	-0.952271
43368740	chr15:43368740:G:A	1.91679e-09	-2.08401e-10	-0.788094	7.55928e-05	-2.08401e-10	-0.769587
43368784	chr15:43368784:A:G	4.86434e-09	1.33618	-1.193	8.27e-06	-1.86974	-1.11257
43369261	chr15:43369261:C:T	4.24671e-09	1.08207	-1.07468	1.00003e-05	-1.86221	-0.930123
43369604	chr15:43369604:T:C	7.35304e-10	-1.8356	0.089385	0.000456221	0.468535	0.559493
43370164	chr15:43370164:C:T	5.30576e-09	1.4707	-1.24066	0.000160094	1.23106	-1.25025
43370631	chr15:43370631:G:A	1.16782e-08	1.80049	-0.781518	1.49258e-05	-1.87005	-0.521807
43372054	chr15:43372054:C:T	1.40166e-09	-2.08401e-10	-1.10109	5.60998e-05	-2.08401e-10	-1.06782
43372122	chr15:43372122:T:C	1.32679e-09	-2.08401e-10	-1.15598	5.23154e-05	-2.08401e-10	-1.13766
43372496	chr15:43372496:G:A	1.30764e-09	-2.08401e-10	-1.17052	5.14835e-05	-2.08401e-10	-1.15369
43373244	chr15:43373244:T:C	1.40702e-09	-2.08401e-10	-1.09727	5.63347e-05	-2.08401e-10	-1.06364
43373800	chr15:43373800:C:T	1.80733e-09	-2.08401e-10	-0.846896	7.10899e-05	-2.08401e-10	-0.831002
43373884	chr15:43373884:C:T	4.44268e-09	1.23689	-1.18438	8.39521e-06	-1.86733	-1.09996
43373974	chr15:43373974:G:A	3.06604e-09	-2.08401e-10	-0.318359	0.00014308	-2.08401e-10	-0.131545
43374322	chr15:43374322:A:G	1.33046e-09	-2.08401e-10	-1.15322	5.29618e-05	-2.08401e-10	-1.12538
43374493	chr15:43374493:T:C	1.72411e-09	-2.08401e-10	-0.894034	7.24716e-05	-2.08401e-10	-0.811754
43375048	chr15:43375048:G:A	1.39714e-09	-2.08401e-10	-1.10432	5.58979e-05	-2.08401e-10	-1.07142
43375702	chr15:43375702:T:C	7.75935e-10	-1.84416	0.151728	0.000460082	0.404408	0.632049
43376032	chr15:43376032:G:A	1.50536e-08	-2.08401e-10	1.27287	0.000694253	-2.08401e-10	1.44789
43377666	chr15:43377666:C:T	1.40611e-09	-2.08401e-10	-1.09792	5.76999e-05	-2.08401e-10	-1.03969
43378028	chr15:43378028:C:A	4.48021e-09	1.25756	-1.19663	8.24028e-06	-1.86786	-1.11806
43378082	chr15:43378082:C:T	3.87978e-09	1.00687	-1.08984	9.84939e-06	-1.857	-0.950536
43378145	chr15:43378145:T:C	6.52017e-10	-1.86643	-2.85769e-10	2.56117e-05	-1.8519	-2.85769e-10
43378752	chr15:43378752:C:T	1.97839e-09	-2.08401e-10	-0.756461	8.14073e-05	-2.08401e-10	-0.695483
43379157	chr15:43379157:A:G	4.28785e-10	-1.81028	-0.475264	0.000266023	0.675667	-0.187033
43379347	chr15:43379347:A:G	3.67258e-09	1.00332	-1.14118	0.000114973	0.78057	-1.13082
43379441	chr15:43379441:T:A	3.69848e-09	0.977831	-1.10866	9.62294e-06	-1.85487	-0.975924
43379646	chr15:43379646:A:C	4.41476e-09	1.25017	-1.20396	8.14987e-06	-1.86754	-1.1294
43379650	chr15:43379650:A:C	3.90252e-09	1.09571	-1.17284	8.59263e-06	-1.86082	-1.08322
43379654	chr15:43379654:A:C	1.96615e-09	0.314164	-1.07683	1.8409e-05	-1.15985	-1.02226
43381482	chr15:43381482:A:C	3.88384e-09	0.999623	-1.08155	9.96709e-06	-1.8565	-0.939162
43381517	chr15:43381517:G:A	1.21709e-09	-2.08401e-10	-1.24229	4.72916e-05	-2.08401e-10	-1.23862
43382135	chr15:43382135:C:A	1.38658e-09	-2.08401e-10	-1.1119	5.54179e-05	-2.08401e-10	-1.08005
43382232	chr15:43382232:AAAAAGAAAAAT:A	4.16381e-09	1.08869	-1.101	9.47138e-06	-1.85968	-0.986995
43382625	chr15:43382625:A:G	6.93141e-10	-1.80527	-2.85769e-10	2.53428e-05	-1.86245	-2.85769e-10
43383270	chr15:43383270:A:G	1.25014e-09	-2.08401e-10	-1.21549	4.91164e-05	-2.08401e-10	-1.20075
43383908	chr15:43383908:C:A	1.33333e-09	-2.08401e-10	-1.15107	5.30837e-05	-2.08401e-10	-1.12308
43384406	chr15:43384406:G:A	5.96322e-09	1.58944	-1.24257	0.00017915	1.34484	-1.25156
43385798	chr15:43385798:T:C	1.97286e-09	-2.08401e-10	-0.75926	7.62287e-05	-2.08401e-10	-0.76121
43386533	chr15:43386533:C:T	8.30881e-09	1.91968	-1.24111	0.00024601	1.66092	-1.2505
43387007	chr15:43387007:G:A	1.91758e-09	-2.08401e-10	-0.787683	7.56248e-05	-2.08401e-10	-0.769164
43387281	chr15:43387281:GCCA:G	4.4496e-09	1.11866	-1.06459	9.97898e-06	-1.86152	-0.93295
43387340	chr15:43387340:A:G	1.28819e-09	-2.08401e-10	-1.18551	4.83631e-05	-2.08401e-10	-1.21621
43387531	chr15:43387531:G:A	1.26582e-09	-2.08401e-10	-1.20302	4.96726e-05	-2.08401e-10	-1.18949
43387662	chr15:43387662:A:G	1.24756e-09	-2.08401e-10	-1.21755	4.88759e-05	-2.08401e-10	-1.20566
43387833	chr15:43387833:G:A	0.0720693	16.6544	-2.85769e-10	2.62333e-05	-1.82792	-2.85769e-10
43387917	chr15:43387917:C:T	3.6939e-09	0.952662	-1.08472	9.95736e-06	-1.85304	-0.943598
43388467	chr15:43388467:G:A	1.38075e-09	-1.11612	-2.85769e-10	6.85826e-05	-0.86691	-2.85769e-10
43388790	chr15:43388790:C:A	1.36124e-09	-2.08401e-10	-1.13035	5.43307e-05	-2.08401e-10	-1.09986
43389082	chr15:43389082:T:G	4.74356e-10	-1.50619	-0.678351	1.89659e-05	-1.50449	-0.647817
43389139	chr15:43389139:C:T	1.90894e-09	-0.792201	-2.85769e-10	7.5555e-05	-0.770088	-2.85769e-10
43390917	chr15:43390917:T:A	4.14481e-09	0.999214	-1.0161	1.08698e-05	-1.85634	-0.852619
43390966	chr15:43390966:C:G	1.11349e-08	-2.08401e-10	0.971334	0.000506501	-2.08401e-10	1.13258
43391248	chr15:43391248:G:T	4.27395e-09	1.2177	-1.20391	8.16131e-06	-1.86646	-1.12908
43391932	chr15:43391932:A:G	4.52041e-09	1.17974	-1.10988	9.31555e-06	-1.86524	-0.998027
43392342	chr15:43392342:CTAAT:C	5.78938e-10	-1.28092	-0.704383	1.9961e-05	-1.39779	-0.703374
43392394	chr15:43392394:T:C	3.1555e-09	0.928612	-1.21821	7.97178e-06	-1.8651	-1.15394
43392716	chr15:43392716:C:A	3.73598e-09	0.90808	-1.02882	1.07572e-05	-1.84938	-0.869995
43392741	chr15:43392741:T:C	1.05855e-09	-1.86425	0.482398	0.000414354	-0.00978918	0.941561
43392876	chr15:43392876:T:G	7.66166e-09	1.85276	-1.25527	0.00022972	1.60062	-1.2587
43392942	chr15:43392942:A:C	5.22059e-10	-1.8661	-0.222624	0.000176041	-0.107646	0.183412
43393134	chr15:43393134:A:G	6.94859e-10	-1.85095	0.0481577	0.000407035	0.403857	0.510093
43393529	chr15:43393529:T:C	1.24823e-09	-2.08401e-10	-1.21702	4.89046e-05	-2.08401e-10	-1.20508
43393609	chr15:43393609:A:C	0.0396528	16.0569	-2.85769e-10	2.58284e-05	-1.84348	-2.85769e-10
43393623	chr15:43393623:T:A	1.26904e-09	-2.08401e-10	-1.20049	4.97816e-05	-2.08401e-10	-1.1873
43394353	chr15:43394353:A:T	1.89493e-09	-2.08401e-10	-0.799565	7.47052e-05	-2.08401e-10	-0.781398
43394434	chr15:43394434:T:C	1.26572e-09	-2.08401e-10	-1.2031	4.90279e-05	-2.08401e-10	-1.20256
43394858	chr15:43394858:C:T	1.47641e-09	-2.08401e-10	-1.04913	5.93997e-05	-2.08401e-10	-1.01066
43395078	chr15:43395078:T:C	1.89217e-09	-2.08401e-10	-0.80102	7.46191e-05	-2.08401e-10	-0.782551
43395186	chr15:43395186:G:A	2.36306e-09	-2.08401e-10	-0.578791	0.000107092	-2.08401e-10	-0.421259
43395436	chr15:43395436:C:A	1.19708e-09	-2.08401e-10	-1.25886	4.63578e-05	-2.08401e-10	-1.25856
43395603	chr15:43395603:T:C	2.09023e-09	-2.08401e-10	-0.701474	8.23438e-05	-2.08401e-10	-0.684045
43396207	chr15:43396207:A:C	6.66808e-09	1.71152	-1.25294	0.000201023	1.46612	-1.25765
43397343	chr15:43397343:C:T	1.22854e-09	-2.08401e-10	-1.23292	4.81685e-05	-2.08401e-10	-1.22024
43397569	chr15:43397569:T:C	6.09173e-09	-2.08401e-10	0.368186	0.000242256	-2.08401e-10	0.395047
43397669	chr15:43397669:A:T	4.08239e-09	0.683223	-0.715287	1.63656e-05	-1.82705	-0.472715
43397790	chr15:43397790:A:C	1.51197e-09	-2.08401e-10	-1.02533	5.97351e-05	-2.08401e-10	-1.00503
43398017	chr15:43398017:T:C	5.51327e-09	1.40435	-1.13594	9.10533e-06	-1.85308	-1.03301
43398102	chr15:43398102:T:C	2.0412e-09	-2.08401e-10	-0.725208	9.10625e-05	-2.08401e-10	-0.583403
43398229	chr15:43398229:A:G	1.44685e-09	-1.06936	-2.85769e-10	7.22221e-05	-0.815203	-2.85769e-10
43398283	chr15:43398283:A:T	1.86857e-09	-2.08401e-10	-0.813572	7.85011e-05	-2.08401e-10	-0.731836
43398329	chr15:43398329:TA:T	1.41528e-09	-2.08401e-10	-1.09142	5.79259e-05	-2.08401e-10	-1.03578
43398367	chr15:43398367:A:G	9.12793e-10	-1.8442	0.314202	0.000449279	0.198123	0.814574
43398492	chr15:43398492:C:A	1.26308e-09	-2.08401e-10	-1.20519	4.97743e-05	-2.08401e-10	-1.18745
43398952	chr15:43398952:T:C	4.49592e-09	0.989381	-0.924957	1.20354e-05	-1.86727	-0.73982
43400408	chr15:43400408:A:G	1.29809e-09	-2.08401e-10	-1.17785	4.9867e-05	-2.08401e-10	-1.18559
43400558	chr15:43400558:C:T	1.49226e-09	-2.08401e-10	-1.03846	6.00816e-05	-2.08401e-10	-0.999245
43400637	chr15:43400637:G:A	2.16006e-09	-2.08401e-10	-0.668612	9.69851e-05	-2.08401e-10	-0.520391
43401319	chr15:43401319:C:T	1.9112e-10	-1.87012	-1.22348	7.51723e-06	-1.86896	-1.20879
43402885	chr15:43402885:T:A	4.02814e-10	-1.8643	-0.483728	0.000121849	-0.0650597	-0.227109
43403033	chr15:43403033:A:G	4.23765e-09	1.26415	-1.25888	0.000128902	1.0208	-1.2567
43403514	chr15:43403514:T:G	3.31298e-09	-2.08401e-10	-0.2409	0.00014531	-2.08401e-10	-0.116078
43403970	chr15:43403970:A:AT	4.67248e-09	0.993751	-0.890808	1.25569e-05	-1.86656	-0.698116
43404085	chr15:43404085:C:T	1.13123e-09	-1.31544	-2.85769e-10	5.81143e-05	-1.03254	-2.85769e-10
43405806	chr15:43405806:G:A	1.21132e-09	-2.08401e-10	-1.24703	4.72067e-05	-2.08401e-10	-1.24041
43406014	chr15:43406014:C:T	8.46582e-10	-1.86076	0.25546	0.000333211	-0.0327519	0.74658
43406404	chr15:43406404:T:C	5.57659e-09	1.08226	-0.80243	1.40348e-05	-1.86322	-0.590186
43406481	chr15:43406481:A:G	5.88721e-09	0.954693	-0.620658	1.73e-05	-1.86848	-0.375766
43406750	chr15:43406750:G:A	1.4296e-09	-2.08401e-10	-1.08136	5.67958e-05	-2.08401e-10	-1.05549
43406775	chr15:43406775:T:TTTATC	3.51051e-09	-0.182986	-2.85769e-10	0.000137059	-0.174536	-2.85769e-10
43407067	chr15:43407067:C:A	1.57679e-09	-2.08401e-10	-0.983354	6.46116e-05	-2.08401e-10	-0.926555
43407105	chr15:43407105:C:T	9.22913e-09	1.11067	-0.327055	2.85972e-05	-1.79975	0.0581088
43407106	chr15:43407106:C:G	3.1159e-09	0.207865	-0.510094	2.26065e-05	-1.73401	-0.242695
43407691	chr15:43407691:A:C	1.20095e-09	-1.25564	-2.85769e-10	4.22152e-05	-1.35217	-2.85769e-10
43408229	chr15:43408229:G:A	4.42968e-08	2.22868	0.123484	3.93863e-05	-1.87038	0.44885
43408275	chr15:43408275:C:T	1.48383e-09	-2.08401e-10	-1.04412	5.90805e-05	-2.08401e-10	-1.01605
43408288	chr15:43408288:G:A	6.50334e-10	-1.86902	-2.85769e-10	2.53484e-05	-1.86223	-2.85769e-10
43408327	chr15:43408327:A:G	1.88367e-09	-2.08401e-10	-0.805525	7.71593e-05	-2.08401e-10	-0.749076
43408338	chr15:43408338:G:A	1.40057e-09	-2.08401e-10	-1.10187	5.55616e-05	-2.08401e-10	-1.07745
43408452	chr15:43408452:GC:G	2.69034e-09	-2.08401e-10	-0.449079	9.5578e-05	-2.08401e-10	-0.535005
43408725	chr15:43408725:T:C	2.00333e-09	-2.08401e-10	-0.743934	7.90678e-05	-2.08401e-10	-0.724642
43408732	chr15:43408732:G:T	3.89045e-10	-1.84306	-0.539745	0.000154803	0.235592	-0.288385
43409225	chr15:43409225:A:G	1.90543e-09	-2.08401e-10	-0.794037	7.58945e-05	-2.08401e-10	-0.765603
43409324	chr15:43409324:C:T	1.39558e-09	-1.10544	-2.85769e-10	6.79029e-05	-0.87687	-2.85769e-10
43409787	chr15:43409787:C:G	1.22818e-09	-2.08401e-10	-1.23321	4.78149e-05	-2.08401e-10	-1.22761
43410036	chr15:43410036:A:G	1.3957e-09	-2.08401e-10	-1.10535	5.43405e-05	-2.08401e-10	-1.09968
43411079	chr15:43411079:AT:A	0.000128351	10.3238	-2.85769e-10	3.14165e-05	-1.64761	-2.85769e-10
43411088	chr15:43411088:A:G	1.82501e-09	-2.08401e-10	-0.837161	7.18912e-05	-2.08401e-10	-0.819794
43411187	chr15:43411187:C:A	1.40864e-08	-2.08401e-10	1.20646	0.000648788	-2.08401e-10	1.38016
43411500	chr15:43411500:C:T	1.11151e-08	0.969554	-2.85769e-10	0.000351498	0.767256	-2.85769e-10
43412080	chr15:43412080:C:T	1.28908e-09	-2.08401e-10	-1.18482	5.05566e-05	-2.08401e-10	-1.17185
43412253	chr15:43412253:C:T	1.52966e-09	-2.08401e-10	-1.0137	5.5883e-05	-2.08401e-10	-1.07169
43412360	chr15:43412360:C:T	4.80348e-10	-1.69208	-0.479913	0.00050726	1.27852	-0.144443
43412779	chr15:43412779:G:C	5.268e-09	-2.08401e-10	0.222903	0.000218615	-2.08401e-10	0.292366
43413376	chr15:43413376:A:G	1.85545e-09	-2.08401e-10	-0.820618	7.60382e-05	-2.08401e-10	-0.763712
43413472	chr15:43413472:C:T	8.98608e-09	1.99385	-1.23692	0.000268187	1.71928	-1.22254
43414212	chr15:43414212:A:G	9.87661e-09	-2.08401e-10	0.851423	0.000406331	-2.08401e-10	0.912219
43414243	chr15:43414243:T:C	1.26683e-09	-2.08401e-10	-1.20223	4.91202e-05	-2.08401e-10	-1.20068
43414649	chr15:43414649:T:C	1.97912e-09	-2.08401e-10	-0.756093	7.8147e-05	-2.08401e-10	-0.736357
43414807	chr15:43414807:A:G	4.34314e-09	0.75694	-0.727088	1.64886e-05	-1.82956	-0.462723
43415264	chr15:43415264:A:G	3.67279e-09	0.612187	-0.749982	1.63596e-05	-1.80921	-0.490918
43415344	chr15:43415344:T:G	4.36596e-09	0.749353	-0.714262	1.67618e-05	-1.82853	-0.447319
43415610	chr15:43415610:A:T	1.01328e-08	2.12487	-1.24784	0.000299582	1.8446	-1.23716
43416539	chr15:43416539:T:G	9.5018e-09	2.05772	-1.24498	0.000282277	1.78212	-1.23418
43417165	chr15:43417165:A:T	1.20484e-09	-2.08401e-10	-1.2524	4.66462e-05	-2.08401e-10	-1.25236
43418327	chr15:43418327:A:G	3.523e-09	0.609407	-0.78884	1.44017e-05	-1.86979	-0.557814
43418369	chr15:43418369:G:A	1.77472e-09	-2.08401e-10	-0.865106	7.08653e-05	-2.08401e-10	-0.834168
43418410	chr15:43418410:G:A	1.73363e-09	-2.08401e-10	-0.888528	6.84397e-05	-2.08401e-10	-0.868996
43418478	chr15:43418478:T:C	3.46901e-10	-1.82076	-0.676701	0.000132743	0.186827	-0.393361
43419678	chr15:43419678:C:G	2.98558e-10	-1.83335	-0.814185	0.000107392	0.148985	-0.567445
43419844	chr15:43419844:C:G	4.59114e-09	0.928973	-0.84359	1.36492e-05	-1.85672	-0.624546
43420139	chr15:43420139:A:G	1.06018e-08	2.1695	-1.24722	0.000313639	1.8896	-1.2363
43420183	chr15:43420183:A:C	1.33189e-09	-2.08401e-10	-1.15215	5.15901e-05	-2.08401e-10	-1.15162
43420441	chr15:43420441:G:A	1.91472e-09	-2.08401e-10	-0.789175	8.17112e-05	-2.08401e-10	-0.691757
43421436	chr15:43421436:A:C	4.5455e-09	0.988768	-0.913376	1.25975e-05	-1.8504	-0.711048
43421843	chr15:43421843:C:A	1.90198e-09	-2.08401e-10	-0.795851	7.5012e-05	-2.08401e-10	-0.7773
43422427	chr15:43422427:C:G	4.133e-10	-1.71106	-0.611273	0.000397409	1.19345	-0.303428
43422932	chr15:43422932:T:A	1.52458e-09	-2.08401e-10	-1.01703	5.57275e-05	-2.08401e-10	-1.07447
43422973	chr15:43422973:A:G	5.05785e-10	-1.61269	-0.507695	0.000622736	1.51746	-0.178285
43423184	chr15:43423184:T:C	3.38092e-09	0.424697	-0.645297	1.91277e-05	-1.77437	-0.369448
43423498	chr15:43423498:C:CAAT	8.28383e-10	-1.68197	0.0549472	0.00101919	1.31059	0.521228
43423564	chr15:43423564:G:A	1.2182e-09	-2.08401e-10	-1.24137	4.75658e-05	-2.08401e-10	-1.23283
43423595	chr15:43423595:C:CT	8.48473e-10	-1.67016	0.067094	0.00108467	1.35854	0.535545
43423995	chr15:43423995:G:C	1.29474e-09	-2.08401e-10	-1.18044	5.08002e-05	-2.08401e-10	-1.16705
43424443	chr15:43424443:A:T	4.18732e-09	0.638444	-0.64513	1.84596e-05	-1.81075	-0.368619
43424640	chr15:43424640:G:C	7.29053e-10	-1.75476	-2.85769e-10	2.63661e-05	-1.82287	-2.85769e-10
43425480	chr15:43425480:A:G	4.87854e-10	-1.66824	-0.48825	0.000552904	1.3695	-0.149259
43425996	chr15:43425996:C:T	1.40227e-09	-2.08401e-10	-1.10065	5.72621e-05	-2.08401e-10	-1.04731
43425997	chr15:43425997:G:A	1.23282e-09	-2.08401e-10	-1.22944	4.82167e-05	-2.08401e-10	-1.21924
43426237	chr15:43426237:T:C	7.34479e-10	-1.70572	-0.0416189	0.000811815	1.19607	0.408253
43426673	chr15:43426673:G:A	1.38357e-09	-2.08401e-10	-1.11408	5.5049e-05	-2.08401e-10	-1.08672
43427194	chr15:43427194:C:T	8.20503e-10	-1.68115	0.0445627	0.0010113	1.31491	0.509138
43427369	chr15:43427369:G:A	1.01679e-08	2.12655	-1.24606	0.000301291	1.84868	-1.23555
43427557	chr15:43427557:C:T	8.06203e-10	-1.68521	0.0310446	0.00098274	1.3019	0.493494
43427622	chr15:43427622:A:C	1.2495e-09	-1.216	-2.85769e-10	3.63e-05	-1.50313	-2.85769e-10
43427999	chr15:43427999:C:T	3.48345e-09	0.400531	-0.591254	2.05599e-05	-1.76688	-0.304732
43428055	chr15:43428055:A:G	3.55378e-09	-2.08401e-10	-0.170735	0.000145624	-2.08401e-10	-0.113923
43428085	chr15:43428085:T:C	1.90198e-09	-2.08401e-10	-0.795851	7.5012e-05	-2.08401e-10	-0.7773
43428335	chr15:43428335:G:C	4.50808e-10	-1.71499	-0.52047	0.000437703	1.17458	-0.187989
43428372	chr15:43428372:G:A	1.51115e-09	-2.08401e-10	-1.02588	5.52931e-05	-2.08401e-10	-1.0823
43429380	chr15:43429380:C:T	8.42475e-09	1.94376	-1.25133	0.000250611	1.67187	-1.24291
43430204	chr15:43430204:T:C	1.74779e-09	-2.08401e-10	-0.880395	7.12384e-05	-2.08401e-10	-0.828916
43430412	chr15:43430412:C:G	4.19478e-10	-1.75124	-0.556255	0.000352155	1.00562	-0.2365
43430444	chr15:43430444:CATT:C	4.81138e-10	-1.80382	-0.366528	3.24995e-05	-1.40399	-0.209731
43430544	chr15:43430544:A:G	4.44613e-10	-1.71697	-0.532328	0.000425929	1.16706	-0.207731
43431316	chr15:43431316:T:C	3.71607e-09	0.654129	-0.780207	1.55912e-05	-1.81541	-0.532831
43431459	chr15:43431459:A:C	1.26747e-09	-2.08401e-10	-1.20173	4.97808e-05	-2.08401e-10	-1.18732
43433607	chr15:43433607:T:C	1.23324e-09	-2.08401e-10	-1.2291	4.78714e-05	-2.08401e-10	-1.22643
43433688	chr15:43433688:T:C	1.21653e-09	-2.08401e-10	-1.24274	4.74634e-05	-2.08401e-10	-1.23499
43433844	chr15:43433844:C:A	6.61607e-10	-1.85183	-2.85769e-10	2.66303e-05	-1.8129	-2.85769e-10
43434427	chr15:43434427:A:C	0.131153	17.2531	-2.85769e-10	2.64206e-05	-1.8208	-2.85769e-10
43434484	chr15:43434484:C:G	6.74693e-10	-1.83224	-2.85769e-10	2.56737e-05	-1.84948	-2.85769e-10
43435687	chr15:43435687:C:T	1.8972e-09	-2.08401e-10	-0.798365	7.48148e-05	-2.08401e-10	-0.779932
43435829	chr15:43435829:G:A	2.22004e-09	-2.08401e-10	-0.641223	8.77543e-05	-2.08401e-10	-0.620407
43436765	chr15:43436765:G:C	2.49486e-09	-2.08401e-10	-0.524515	8.90003e-05	-2.08401e-10	-0.606309
43437151	chr15:43437151:C:A	4.74029e-09	0.719002	-0.60165	1.9225e-05	-1.82146	-0.317276
43437494	chr15:43437494:T:C	1.61713e-09	-2.08401e-10	-0.958094	6.86423e-05	-2.08401e-10	-0.866039
43437750	chr15:43437750:C:T	5.12515e-09	0.801997	-0.606584	1.8918e-05	-1.83239	-0.322445
43437753	chr15:43437753:T:C	8.69815e-10	-0.564746	-1.01348	3.1229e-05	-0.645037	-1.00856
43437800	chr15:43437800:C:T	4.47625e-10	-1.7257	-0.516848	0.000421188	1.13137	-0.183234
43438288	chr15:43438288:A:G	8.85381e-09	1.98234	-1.24024	0.000264152	1.70953	-1.22795
43438890	chr15:43438890:T:A	6.57388e-10	-1.85823	-2.85769e-10	2.63078e-05	-1.82508	-2.85769e-10
43438913	chr15:43438913:T:C	8.8348e-09	1.9891	-1.24914	0.00026319	1.71777	-1.23984
43438956	chr15:43438956:T:C	8.68456e-09	1.97164	-1.24884	0.000258399	1.69895	-1.2394
43439147	chr15:43439147:A:G	1.54206e-09	-2.08401e-10	-1.00563	6.22851e-05	-2.08401e-10	-0.963225
43440069	chr15:43440069:G:C	1.84258e-09	-2.08401e-10	-0.82758	7.13019e-05	-2.08401e-10	-0.828025
43441532	chr15:43441532:A:G	1.89452e-09	-0.79978	-2.85769e-10	6.23822e-05	-0.961669	-2.85769e-10
43441796	chr15:43441796:G:A	3.44558e-09	0.764862	-0.966515	1.16956e-05	-1.81997	-0.815767
43442288	chr15:43442288:G:A	1.73383e-09	-2.08401e-10	-0.888415	6.72024e-05	-2.08401e-10	-0.887239
43442551	chr15:43442551:G:A	3.92682e-09	0.905374	-0.97629	1.134e-05	-1.83837	-0.82824
43442680	chr15:43442680:T:C	4.14894e-09	0.615627	-0.63152	1.87924e-05	-1.80845	-0.353044
43442710	chr15:43442710:C:T	7.47561e-10	-1.72969	-2.85769e-10	2.70339e-05	-1.79786	-2.85769e-10
43442979	chr15:43442979:C:A	1.89563e-09	-2.08401e-10	-0.799196	7.47541e-05	-2.08401e-10	-0.780744
43443122	chr15:43443122:G:A	1.54067e-09	-2.08401e-10	-1.00653	5.62486e-05	-2.08401e-10	-1.06517
43443515	chr15:43443515:AG:A	1.85844e-09	-2.08401e-10	-0.819007	7.19134e-05	-2.08401e-10	-0.819485
43443535	chr15:43443535:T:C	1.92696e-09	-2.08401e-10	-0.782803	7.60177e-05	-2.08401e-10	-0.763982
43443565	chr15:43443565:C:T	5.99815e-09	1.09468	-0.741973	1.69482e-05	-1.79035	-0.474433
43443726	chr15:43443726:G:C	1.2284e-09	-2.08401e-10	-1.23304	4.81117e-05	-2.08401e-10	-1.22142
43444366	chr15:43444366:G:A	1.82663e-09	-2.08401e-10	-0.836275	7.25585e-05	-2.08401e-10	-0.810555
43444478	chr15:43444478:T:C	1.2307e-09	-2.08401e-10	-1.23117	4.81194e-05	-2.08401e-10	-1.22126
43444990	chr15:43444990:G:A	4.34036e-10	-1.76233	-0.511045	0.00035322	0.953127	-0.180983
43445121	chr15:43445121:TTC:T	1.25004e-09	-2.08401e-10	-1.21557	4.88438e-05	-2.08401e-10	-1.20632
43445286	chr15:43445286:G:A	4.07881e-09	0.675011	-0.707952	1.70077e-05	-1.81646	-0.444821
43445682	chr15:43445682:C:A	5.17051e-09	0.770104	-0.565878	1.98583e-05	-1.83167	-0.274654
43446193	chr15:43446193:A:C	5.90875e-09	-2.08401e-10	0.337688	0.000234912	-2.08401e-10	0.364263
43447313	chr15:43447313:G:C	1.28869e-09	-2.08401e-10	-1.18512	5.09039e-05	-2.08401e-10	-1.16501
43447533	chr15:43447533:A:T	1.19703e-09	-2.08401e-10	-1.2589	4.63432e-05	-2.08401e-10	-1.25887
43447622	chr15:43447622:T:A	1.14186e-08	2.22845	-1.23196	0.000339092	1.94765	-1.21632
43448543	chr15:43448543:T:A	1.19898e-09	-2.08401e-10	-1.25728	4.66413e-05	-2.08401e-10	-1.25246
43448772	chr15:43448772:G:A	4.56985e-10	-1.6901	-0.531751	0.000479185	1.2838	-0.206662
43448819	chr15:43448819:G:A	1.19258e-08	2.2715	-1.23153	0.00035437	1.99117	-1.21578
43448892	chr15:43448892:G:C	4.58267e-09	0.671735	-0.5882	1.9634e-05	-1.81713	-0.300553
43448955	chr15:43448955:T:C	4.59974e-10	-1.67113	-0.544206	0.000512041	1.36502	-0.221568
43449025	chr15:43449025:G:A	5.31044e-08	2.53351	-2.85769e-10	0.00169022	2.33766	-2.85769e-10
43449050	chr15:43449050:C:CT	3.45947e-09	0.398879	-0.596511	2.03924e-05	-1.76853	-0.311258
43449409	chr15:43449409:C:T	1.28299e-09	-2.08401e-10	-1.18955	5.13724e-05	-2.08401e-10	-1.15585
43449496	chr15:43449496:C:T	2.58606e-09	-2.08401e-10	-0.488609	0.000104714	-2.08401e-10	-0.443714
43449549	chr15:43449549:T:C	1.96031e-09	-2.08401e-10	-0.765645	7.85891e-05	-2.08401e-10	-0.730715
43449558	chr15:43449558:C:G	7.60093e-10	-1.71306	-2.85769e-10	2.65596e-05	-1.81556	-2.85769e-10
43449800	chr15:43449800:C:A	1.49594e-09	-2.08401e-10	-1.03599	6.12972e-05	-2.08401e-10	-0.979215
43449978	chr15:43449978:A:T	2.99555e-09	-2.08401e-10	-0.34162	0.000130471	-2.08401e-10	-0.223799
43450428	chr15:43450428:T:C	4.63807e-10	-1.69847	-0.50856	0.000474359	1.24587	-0.178858
43450892	chr15:43450892:T:G	3.7469e-10	-1.16383	-1.25658	2.83961e-05	-0.501507	-1.24719
43451297	chr15:43451297:T:C	7.98639e-10	-1.66359	-2.85769e-10	2.9491e-05	-1.71086	-2.85769e-10
43451430	chr15:43451430:C:T	1.27944e-09	-2.08401e-10	-1.19232	5.14609e-05	-2.08401e-10	-1.15413
43451431	chr15:43451431:G:A	4.15641e-09	0.553715	-0.56781	2.04904e-05	-1.79797	-0.277025
43452012	chr15:43452012:A:G	4.84479e-09	0.732417	-0.59326	1.93518e-05	-1.82559	-0.306568
43452259	chr15:43452259:T:C	4.37756e-09	0.651361	-0.613617	1.91053e-05	-1.81405	-0.330935
43452468	chr15:43452468:T:G	6.49718e-10	-1.86996	-2.85769e-10	2.5764e-05	-1.84597	-2.85769e-10
43452584	chr15:43452584:C:T	4.14603e-09	0.577057	-0.593652	1.98164e-05	-1.8007	-0.307735
43453352	chr15:43453352:T:C	1.29201e-09	-2.08401e-10	-1.18255	5.08693e-05	-2.08401e-10	-1.16569
43453519	chr15:43453519:T:G	8.12785e-09	0.65655	-2.85769e-10	0.000320458	0.674802	-2.85769e-10
43454385	chr15:43454385:CAG:C	3.94911e-09	0.573461	-0.638716	1.82528e-05	-1.79603	-0.3946
43454594	chr15:43454594:C:T	4.72741e-09	0.649341	-0.534709	2.10047e-05	-1.81278	-0.237422
43455767	chr15:43455767:T:C	1.23577e-09	-2.08401e-10	-1.22705	4.91893e-05	-2.08401e-10	-1.19927
43456497	chr15:43456497:T:C	1.232e-09	-2.08401e-10	-1.23011	4.83333e-05	-2.08401e-10	-1.21683
43456951	chr15:43456951:T:C	1.20425e-09	-2.08401e-10	-1.25289	4.66319e-05	-2.08401e-10	-1.25266
43457333	chr15:43457333:A:G	2.73546e-09	-2.08401e-10	-0.432446	0.000109362	-2.08401e-10	-0.40028
43457536	chr15:43457536:G:C	4.79132e-09	1.34811	-1.22005	8.24675e-06	-1.79179	-1.19334
43457654	chr15:43457654:G:A	5.73837e-10	-1.56999	-0.424164	0.000786657	1.6208	-0.0479514
43458039	chr15:43458039:C:A	4.96711e-10	-1.66002	-0.47847	0.000575526	1.40428	-0.143947
43458041	chr15:43458041:A:G	6.34095e-08	2.29584	0.415022	5.45521e-05	-1.86677	0.770976
43458564	chr15:43458564:A:G	4.52797e-09	0.73956	-0.668034	1.76812e-05	-1.82603	-0.396417
43458673	chr15:43458673:G:A	1.96832e-09	-2.08401e-10	-0.761566	7.12422e-05	-2.08401e-10	-0.828863
43458878	chr15:43458878:A:G	1.47322e-09	-2.08401e-10	-1.0513	5.40841e-05	-2.08401e-10	-1.10441
43459711	chr15:43459711:C:T	4.52846e-09	0.663353	-0.591717	1.95784e-05	-1.81519	-0.305324
43460553	chr15:43460553:T:C	8.34438e-10	-1.68747	0.0677305	0.00101316	1.28924	0.536641
43461231	chr15:43461231:T:TTC	1.44552e-09	-2.08401e-10	-1.07028	5.32056e-05	-2.08401e-10	-1.12079
43461717	chr15:43461717:G:A	1.63004e-09	-2.08401e-10	-0.950142	6.59266e-05	-2.08401e-10	-0.906406
43461829	chr15:43461829:C:T	1.2919e-09	-2.08401e-10	-1.18263	5.2089e-05	-2.08401e-10	-1.14199
43462683	chr15:43462683:T:C	1.07831e-08	2.17384	-1.2346	0.000320881	1.89695	-1.22083
43462845	chr15:43462845:T:C	6.69288e-10	-1.84029	-2.85769e-10	2.71343e-05	-1.79415	-2.85769e-10
43463013	chr15:43463013:T:C	1.2307e-09	-2.08401e-10	-1.23116	4.82679e-05	-2.08401e-10	-1.21818
43463148	chr15:43463148:A:C	4.37889e-09	0.623831	-0.585783	1.98491e-05	-1.80876	-0.298031
43463815	chr15:43463815:G:C	1.01725e-08	1.24018	-0.359236	2.62182e-05	-1.81286	-0.0156336
43464012	chr15:43464012:A:G	3.39503e-10	-1.70233	-0.81669	0.000317488	1.22973	-0.564242
43464861	chr15:43464861:T:A	3.38724e-09	0.52094	-0.739672	1.63552e-05	-1.78614	-0.514266
43465628	chr15:43465628:T:C	1.27914e-09	-2.08401e-10	-1.19256	5.01357e-05	-2.08401e-10	-1.18021
43465641	chr15:43465641:C:G	1.02299e-08	2.12669	-1.24012	0.000305015	1.85221	-1.2268
43466734	chr15:43466734:C:G	4.5381e-09	0.772843	-0.699081	1.69618e-05	-1.82997	-0.434015
43466995	chr15:43466995:G:C	3.22382e-09	-2.08401e-10	-0.268179	0.000118667	-2.08401e-10	-0.318627
43467356	chr15:43467356:G:A	5.50656e-09	1.52299	-1.2558	0.000164633	1.26325	-1.25447
43467527	chr15:43467527:A:AT	3.98285e-09	0.559162	-0.615911	1.93503e-05	-1.79788	-0.334356
43467576	chr15:43467576:A:G	3.91387e-09	0.538333	-0.612553	1.94961e-05	-1.79445	-0.330286
43467634	chr15:43467634:C:T	5.6395e-10	-1.83347	-0.178067	3.02129e-05	-1.63899	-0.0476904
43468049	chr15:43468049:T:G	8.72361e-09	1.9746	-1.24732	0.000260757	1.70595	-1.2373
43468123	chr15:43468123:C:T	1.22068e-09	-2.08401e-10	-1.23934	4.74982e-05	-2.08401e-10	-1.23426
43468310	chr15:43468310:T:G	5.17884e-09	1.3858	-1.17996	8.60506e-06	-1.79803	-1.14457
43468661	chr15:43468661:G:GTATT	5.56026e-10	-1.69775	-0.327939	0.000590056	1.25496	0.0303122
43468868	chr15:43468868:C:T	1.28903e-09	-2.08401e-10	-1.18486	5.1067e-05	-2.08401e-10	-1.16181
43469007	chr15:43469007:T:C	3.24778e-09	0.420038	-0.680814	1.79195e-05	-1.76527	-0.443792
43469066	chr15:43469066:G:C	7.91926e-10	-1.70844	0.0364017	0.000895751	1.20258	0.500136
43469154	chr15:43469154:G:A	4.24794e-09	0.626826	-0.619138	1.9068e-05	-1.80909	-0.337848
43469435	chr15:43469435:A:G	1.33138e-09	-2.08401e-10	-1.15253	5.16568e-05	-2.08401e-10	-1.15033
43469519	chr15:43469519:A:T	4.00811e-09	0.566374	-0.616802	1.93134e-05	-1.79914	-0.335005
43469703	chr15:43469703:C:T	4.05794e-09	0.547629	-0.585701	2.01165e-05	-1.79557	-0.297833
43469723	chr15:43469723:A:C	8.66337e-09	1.96529	-1.24493	0.000259032	1.69601	-1.23401
43469984	chr15:43469984:C:T	1.93299e-09	-2.08401e-10	-0.779679	7.62571e-05	-2.08401e-10	-0.760838
43469998	chr15:43469998:C:T	4.0614e-09	0.567888	-0.605106	1.95834e-05	-1.79921	-0.321058
43472170	chr15:43472170:A:C	7.8212e-10	-1.72411	0.0396211	0.000838598	1.13301	0.503778
43472332	chr15:43472332:A:G	7.20057e-09	1.7795	-1.24408	0.000216091	1.51381	-1.23305
43473335	chr15:43473335:C:G	3.61085e-09	0.513569	-0.668373	1.78483e-05	-1.78396	-0.429079
43473526	chr15:43473526:T:C	6.88545e-10	-1.81192	-2.85769e-10	2.60791e-05	-1.83382	-2.85769e-10
43473780	chr15:43473780:T:C	4.54249e-09	0.676264	-0.601534	1.93352e-05	-1.81666	-0.316363
43473864	chr15:43473864:G:A	1.64455e-09	-2.08401e-10	-0.941279	6.6243e-05	-2.08401e-10	-0.901618
43473871	chr15:43473871:T:C	4.06667e-09	0.792779	-0.828702	1.37422e-05	-1.82601	-0.648468
43474076	chr15:43474076:C:T	7.39529e-10	-0.762627	-0.977861	2.67324e-05	-0.836595	-0.972475
43474105	chr15:43474105:T:C	4.28063e-09	0.644715	-0.629362	1.8789e-05	-1.81203	-0.349648
43474302	chr15:43474302:T:C	8.14288e-09	1.87858	-1.22018	0.000244792	1.60867	-1.20321
43475806	chr15:43475806:C:T	1.20456e-09	-2.08401e-10	-1.25263	4.66453e-05	-2.08401e-10	-1.25238
43475999	chr15:43475999:T:C	1.81273e-09	-2.08401e-10	-0.843915	7.24728e-05	-2.08401e-10	-0.811737
43476444	chr15:43476444:T:C	6.49444e-10	-1.87039	-2.85769e-10	2.52867e-05	-1.86467	-2.85769e-10
43476767	chr15:43476767:G:A	1.36907e-09	-2.08401e-10	-1.12461	5.39238e-05	-2.08401e-10	-1.10738
43476979	chr15:43476979:G:A	1.26745e-09	-2.08401e-10	-1.20174	5.00887e-05	-2.08401e-10	-1.18115
43478218	chr15:43478218:T:G	9.2319e-09	1.39001	-0.606095	1.88535e-05	-1.85059	-0.307657
43478527	chr15:43478527:G:A	8.44779e-09	1.94158	-1.24642	0.000251959	1.67038	-1.23607
43478530	chr15:43478530:G:A	1.24191e-09	-2.08401e-10	-1.2221	4.87998e-05	-2.08401e-10	-1.20722
43480176	chr15:43480176:C:T	4.80568e-09	0.735855	-0.604803	1.88766e-05	-1.83495	-0.322071
43480490	chr15:43480490:G:T	1.23008e-09	-2.08401e-10	-1.23166	4.82423e-05	-2.08401e-10	-1.21871
43480745	chr15:43480745:C:T	1.30731e-09	-2.08401e-10	-1.17077	5.26734e-05	-2.08401e-10	-1.13084
43480822	chr15:43480822:A:AT	3.94033e-10	-1.40014	-0.969929	1.54962e-05	-1.40576	-0.948596
43480838	chr15:43480838:A:C	8.57227e-09	1.95827	-1.24849	0.000255388	1.68673	-1.23889
43481269	chr15:43481269:C:T	5.44233e-10	-1.79908	-0.248048	0.000401331	0.773976	0.125861
43482004	chr15:43482004:C:G	7.4501e-10	-1.47339	-0.259713	0.00138878	1.99128	0.149951
43482625	chr15:43482625:G:A	1.97342e-09	-2.08401e-10	-0.758981	7.78946e-05	-2.08401e-10	-0.739592
43482691	chr15:43482691:C:T	1.26e-09	-1.20763	-2.85769e-10	4.41783e-05	-1.30671	-2.85769e-10
43483534	chr15:43483534:A:T	1.83233e-08	2.0268	-0.557369	1.95656e-05	-1.87033	-0.250847
43483697	chr15:43483697:A:G	6.75205e-09	1.44908	-0.977978	1.10281e-05	-1.86525	-0.829249
43485434	chr15:43485434:A:G	6.72944e-09	1.02079	-0.553045	1.98169e-05	-1.85008	-0.258334
43485438	chr15:43485438:G:A	7.65053e-09	1.84466	-1.24864	0.000229455	1.57983	-1.23907
43485847	chr15:43485847:A:G	1.37655e-09	-2.08401e-10	-1.11917	5.34264e-05	-2.08401e-10	-1.11664
43486318	chr15:43486318:G:A	6.89046e-10	-1.47861	-0.332582	2.76023e-05	-1.48135	-0.295696
43486348	chr15:43486348:C:T	1.59616e-09	-2.08401e-10	-0.971143	6.41594e-05	-2.08401e-10	-0.933578
43486749	chr15:43486749:G:A	1.19732e-09	-2.08401e-10	-1.25866	4.63474e-05	-2.08401e-10	-1.25878
43487007	chr15:43487007:C:T	1.90406e-09	-2.08401e-10	-0.794757	7.50954e-05	-2.08401e-10	-0.776189
43487488	chr15:43487488:C:T	6.87781e-09	1.03216	-0.542608	2.00528e-05	-1.85127	-0.245312
43487808	chr15:43487808:A:T	1.53207e-09	-1.01213	-2.85769e-10	4.55624e-05	-1.27586	-2.85769e-10
43488220	chr15:43488220:G:A	1.85143e-09	-2.08401e-10	-0.822787	7.00063e-05	-2.08401e-10	-0.846363
43488522	chr15:43488522:G:A	1.53964e-09	-2.08401e-10	-1.0072	5.62068e-05	-2.08401e-10	-1.06591
43488526	chr15:43488526:A:T	1.22937e-09	-2.08401e-10	-1.23224	4.82092e-05	-2.08401e-10	-1.2194
43489468	chr15:43489468:T:G	1.45237e-09	-2.08401e-10	-1.06555	5.96302e-05	-2.08401e-10	-1.00679
43490454	chr15:43490454:GC:G	1.23125e-09	-2.08401e-10	-1.23072	4.8297e-05	-2.08401e-10	-1.21758
43490690	chr15:43490690:T:A	1.8987e-09	-2.08401e-10	-0.797576	7.48799e-05	-2.08401e-10	-0.779063
43490966	chr15:43490966:C:A	8.88311e-10	-1.77629	0.219114	0.000817635	0.899681	0.711787
43491802	chr15:43491802:C:T	1.57548e-09	-2.08401e-10	-0.984189	5.7343e-05	-2.08401e-10	-1.0459
43492277	chr15:43492277:C:T	2.60348e-09	0.376041	-0.857939	1.4842e-05	-1.73938	-0.658103
43492627	chr15:43492627:T:C	2.12856e-09	-2.08401e-10	-0.683303	9.17342e-05	-2.08401e-10	-0.576053
43492656	chr15:43492656:C:G	4.12309e-09	0.532779	-0.554923	2.09349e-05	-1.79278	-0.260749
43492853	chr15:43492853:C:G	3.9991e-09	0.516691	-0.569367	2.0646e-05	-1.78934	-0.278086
43493567	chr15:43493567:AG:A	8.26686e-10	-1.70152	0.0724459	0.000968118	1.23835	0.542058
43494275	chr15:43494275:T:G	1.21325e-09	-1.24544	-2.85769e-10	5.41193e-05	-1.10376	-2.85769e-10
43494397	chr15:43494397:A:T	8.79233e-09	1.99184	-1.25671	0.000261227	1.726	-1.25556
43495032	chr15:43495032:T:C	1.22639e-09	-2.08401e-10	-1.23467	4.80663e-05	-2.08401e-10	-1.22237
43495042	chr15:43495042:A:G	8.94139e-09	1.9962	-1.24426	0.000266677	1.72421	-1.23312
43495124	chr15:43495124:C:G	4.79235e-09	0.703912	-0.575639	1.98818e-05	-1.82015	-0.284988
43495331	chr15:43495331:C:A	5.14655e-09	1.03427	-0.834687	1.33095e-05	-1.85031	-0.656156
43495414	chr15:43495414:G:A	1.31841e-09	-2.08401e-10	-1.16232	5.17987e-05	-2.08401e-10	-1.14758
43495690	chr15:43495690:G:A	1.2066e-09	-2.08401e-10	-1.25094	4.69725e-05	-2.08401e-10	-1.24539
43496397	chr15:43496397:A:G	4.38893e-10	-1.72563	-0.536619	0.000411802	1.13285	-0.207254
43497776	chr15:43497776:G:A	2.24734e-09	-2.08401e-10	-0.628999	9.31825e-05	-2.08401e-10	-0.560388
43498254	chr15:43498254:G:A	8.91672e-09	1.99582	-1.24664	0.000266114	1.7253	-1.23632
43498930	chr15:43498930:T:C	2.83483e-09	-2.08401e-10	-0.396763	0.000123044	-2.08401e-10	-0.282402
43498945	chr15:43498945:GA:G	1.31619e-09	-2.08401e-10	-1.164	5.19132e-05	-2.08401e-10	-1.14538
43499363	chr15:43499363:A:G	2.21234e-09	-2.08401e-10	-0.644695	8.88158e-05	-2.08401e-10	-0.608383
43499508	chr15:43499508:A:C	7.78856e-10	-1.71693	0.0282555	0.000860057	1.17165	0.490396
43499899	chr15:43499899:T:C	4.414e-09	0.574107	-0.528072	2.14787e-05	-1.79904	-0.228845
43500937	chr15:43500937:T:C	4.60061e-09	0.614003	-0.526561	2.1378e-05	-1.80621	-0.22638
43501995	chr15:43501995:C:G	1.24115e-09	-2.08401e-10	-1.22271	4.84994e-05	-2.08401e-10	-1.2134
43502869	chr15:43502869:C:T	1.37375e-09	-2.08401e-10	-1.1212	5.41186e-05	-2.08401e-10	-1.10377
43502950	chr15:43502950:G:C	4.26196e-09	0.963489	-0.952507	1.1768e-05	-1.83117	-0.798397
43503095	chr15:43503095:A:G	2.2126e-09	-2.08401e-10	-0.64458	8.8827e-05	-2.08401e-10	-0.608257
43503399	chr15:43503399:T:C	1.21202e-09	-2.08401e-10	-1.24646	4.70791e-05	-2.08401e-10	-1.24312
43504049	chr15:43504049:C:T	1.34872e-09	-2.08401e-10	-1.13959	5.468e-05	-2.08401e-10	-1.09345
43504710	chr15:43504710:A:C	9.18478e-09	2.03753	-1.25873	0.000279195	1.79526	-1.2583
43505218	chr15:43505218:T:A	1.85695e-09	-0.819813	-2.85769e-10	5.89351e-05	-1.01851	-2.85769e-10
43505841	chr15:43505841:T:C	9.55958e-10	-0.5405	-0.943288	3.51246e-05	-0.598709	-0.937338
43506381	chr15:43506381:G:C	1.87018e-09	-2.08401e-10	-0.812711	7.3733e-05	-2.08401e-10	-0.794498
43506486	chr15:43506486:C:G	4.55906e-09	0.574099	-0.495729	2.23222e-05	-1.79971	-0.189657
43507675	chr15:43507675:A:G	1.20914e-09	-2.08401e-10	-1.24884	4.72063e-05	-2.08401e-10	-1.24042
43507777	chr15:43507777:G:A	8.40642e-09	1.91851	-1.22827	0.000251985	1.64726	-1.21284
43508231	chr15:43508231:A:G	4.26261e-10	-1.7332	-0.558247	0.000385006	1.09716	-0.238846
43508770	chr15:43508770:A:C	7.84946e-10	-1.70875	0.0278621	0.00088791	1.20389	0.490031
43509534	chr15:43509534:G:A	1.23396e-09	-2.08401e-10	-1.22852	4.79003e-05	-2.08401e-10	-1.22583
43510479	chr15:43510479:G:A	1.22101e-09	-2.08401e-10	-1.23907	4.76689e-05	-2.08401e-10	-1.23067
43510811	chr15:43510811:C:T	1.96445e-09	-2.08401e-10	-0.763532	7.75573e-05	-2.08401e-10	-0.743932
43511423	chr15:43511423:A:C	2.755e-09	-1.26922	0.843896	0.00962326	2.66518	1.41181
43512149	chr15:43512149:C:A	1.52483e-09	-2.08401e-10	-1.01686	6.32046e-05	-2.08401e-10	-0.948571
43512160	chr15:43512160:T:G	1.21403e-08	-2.08401e-10	1.05778	0.000556018	-2.08401e-10	1.22585
43512643	chr15:43512643:T:C	1.21008e-09	-2.08401e-10	-1.24806	4.69921e-05	-2.08401e-10	-1.24497
43512903	chr15:43512903:A:G	2.08673e-09	-2.08401e-10	-0.703148	7.84796e-05	-2.08401e-10	-0.73211
43513790	chr15:43513790:T:C	2.83448e-09	-1.29776	0.90087	0.00952263	2.59065	1.47583
43513792	chr15:43513792:A:G	1.72377e-09	-2.08401e-10	-0.894232	7.00678e-05	-2.08401e-10	-0.845485
43514790	chr15:43514790:A:G	1.33839e-09	-2.08401e-10	-1.14728	4.98741e-05	-2.08401e-10	-1.18545
43514981	chr15:43514981:C:T	2.78619e-09	-2.08401e-10	-0.414071	0.000116738	-2.08401e-10	-0.335014
43514982	chr15:43514982:G:A	1.21088e-09	-2.08401e-10	-1.2474	4.71875e-05	-2.08401e-10	-1.24082
43516258	chr15:43516258:C:T	1.27338e-09	-2.08401e-10	-1.19707	5.02376e-05	-2.08401e-10	-1.17818
43516259	chr15:43516259:G:A	2.65814e-09	-2.08401e-10	-0.461119	0.000111131	-2.08401e-10	-0.384241
43516358	chr15:43516358:G:A	1.85592e-09	-2.08401e-10	-0.820364	7.57885e-05	-2.08401e-10	-0.767002
43517126	chr15:43517126:C:G	8.83822e-10	-1.56225	-2.85769e-10	3.05937e-05	-1.67415	-2.85769e-10
43518813	chr15:43518813:G:A	1.20089e-09	-2.08401e-10	-1.25568	4.64893e-05	-2.08401e-10	-1.25573
43519645	chr15:43519645:C:G	7.37757e-10	-1.60672	-0.13617	0.00110642	1.71593	0.198008
43520382	chr15:43520382:G:A	1.9614e-09	-2.08401e-10	-0.765087	7.74343e-05	-2.08401e-10	-0.745518
43520398	chr15:43520398:G:C	9.18965e-09	1.52456	-0.745229	1.48029e-05	-1.86882	-0.531311
43520441	chr15:43520441:G:A	1.25461e-09	-2.08401e-10	-1.21192	4.90775e-05	-2.08401e-10	-1.20155
43523375	chr15:43523375:C:G	1.67063e-09	-2.08401e-10	-0.925548	6.77788e-05	-2.08401e-10	-0.878699
43523801	chr15:43523801:C:T	2.75463e-08	3.09967	-1.22255	0.000797798	2.79113	-1.20423
43524345	chr15:43524345:T:C	1.43324e-09	-2.08401e-10	-1.07881	5.65969e-05	-2.08401e-10	-1.05899
43524719	chr15:43524719:G:A	1.30297e-09	-1.58061	0.406513	0.00238811	1.75513	0.928173
43524781	chr15:43524781:T:G	1.2017e-09	-2.08401e-10	-1.25501	4.64994e-05	-2.08401e-10	-1.25551
43525206	chr15:43525206:G:A	2.25406e-08	2.91079	-1.23422	0.000650534	2.6139	-1.23105
43525208	chr15:43525208:T:C	1.30661e-09	-1.59142	0.420113	0.00233406	1.71664	0.943781
43525302	chr15:43525302:A:G	7.31375e-10	-1.75158	-2.85769e-10	3.19904e-05	-1.62951	-2.85769e-10
43525881	chr15:43525881:G:A	3.47601e-08	3.3507	-1.24098	0.000988178	3.03239	-1.23147
43525917	chr15:43525917:G:A	7.05958e-10	-1.78695	-2.85769e-10	2.94027e-05	-1.71386	-2.85769e-10
43526121	chr15:43526121:G:A	3.0717e-09	-2.08401e-10	-0.316516	0.000125373	-2.08401e-10	-0.263657
43526334	chr15:43526334:C:G	1.27778e-09	-2.08401e-10	-1.19362	5.07767e-05	-2.08401e-10	-1.16751
43526728	chr15:43526728:C:T	6.49453e-10	-1.87037	-2.85769e-10	2.58205e-05	-1.84378	-2.85769e-10
43526952	chr15:43526952:C:G	6.71241e-10	-1.83737	-2.85769e-10	2.72719e-05	-1.78909	-2.85769e-10
43527252	chr15:43527252:A:G	3.37976e-10	-1.70157	-0.82196	1.34478e-05	-1.70433	-0.791798
43528225	chr15:43528225:C:T	6.72012e-10	-1.83623	-2.85769e-10	2.54695e-05	-1.85746	-2.85769e-10
43528519	chr15:43528519:C:T	0.0615867	16.4972	-2.85769e-10	2.53442e-05	-1.8624	-2.85769e-10
43529912	chr15:43529912:T:A	1.47551e-09	-2.08401e-10	-1.04974	6.05648e-05	-2.08401e-10	-0.991235
43530630	chr15:43530630:G:A	1.79506e-09	-0.647415	-0.206294	0.000179376	0.144928	-0.0503937
43530672	chr15:43530672:G:A	1.74609e-09	-2.08401e-10	-0.881365	6.89503e-05	-2.08401e-10	-0.861562
43531615	chr15:43531615:A:G	1.36391e-09	-1.53597	0.40758	0.00278024	1.90598	0.929361
43531832	chr15:43531832:A:G	7.8223e-10	-1.56809	-0.116263	0.00124167	1.80694	0.222326
43531848	chr15:43531848:C:T	1.27058e-09	-2.08401e-10	-1.19927	4.86128e-05	-2.08401e-10	-1.21106
43532553	chr15:43532553:T:C	9.86379e-09	1.62325	-0.77313	1.45329e-05	-1.87039	-0.548149
43533422	chr15:43533422:G:C	6.60939e-10	-1.85284	-2.85769e-10	2.53217e-05	-1.86329	-2.85769e-10
43533615	chr15:43533615:C:A	1.23647e-09	-2.08401e-10	-1.22649	4.83757e-05	-2.08401e-10	-1.21595
43533979	chr15:43533979:G:C	1.2535e-09	-2.08401e-10	-1.21281	4.86957e-05	-2.08401e-10	-1.20936
43534359	chr15:43534359:C:T	5.31768e-10	-1.6095	-0.460799	0.000711764	1.66084	-0.188044
43536146	chr15:43536146:C:T	1.2092e-09	-2.08401e-10	-1.24879	4.70436e-05	-2.08401e-10	-1.24387
43536810	chr15:43536810:C:T	5.60248e-10	-1.53977	-0.478351	0.000892411	1.90724	-0.208263
43537151	chr15:43537151:A:G	4.00781e-08	3.44472	-1.19264	0.00115612	3.12459	-1.16671
43537417	chr15:43537417:G:A	7.66859e-09	1.42852	-0.830131	1.35723e-05	-1.86674	-0.620175
43537565	chr15:43537565:T:C	2.92205e-09	-2.08401e-10	-0.366463	0.000123897	-2.08401e-10	-0.2755
43537787	chr15:43537787:C:T	8.619e-10	-1.58736	-2.85769e-10	3.02251e-05	-1.68628	-2.85769e-10
43538134	chr15:43538134:A:C	6.86294e-10	-1.8152	-2.85769e-10	2.7457e-05	-1.78233	-2.85769e-10
43538269	chr15:43538269:T:C	7.62962e-09	1.38547	-0.792181	1.42372e-05	-1.86509	-0.574
43538899	chr15:43538899:G:A	5.3377e-10	-1.56948	-0.497058	0.00078877	1.80552	-0.229998
43539725	chr15:43539725:C:T	6.43787e-09	1.34618	-0.922734	1.18802e-05	-1.86127	-0.758808
43540077	chr15:43540077:A:G	1.47892e-09	-2.08401e-10	-1.04743	5.97773e-05	-2.08401e-10	-1.00432
43540344	chr15:43540344:A:G	1.23606e-09	-2.08401e-10	-1.22682	4.83573e-05	-2.08401e-10	-1.21633
43540554	chr15:43540554:G:A	1.47614e-09	-2.08401e-10	-1.04932	5.80129e-05	-2.08401e-10	-1.03428
43540607	chr15:43540607:G:A	1.81321e-09	-2.08401e-10	-0.843647	7.16677e-05	-2.08401e-10	-0.822908
43541155	chr15:43541155:C:T	2.25277e-09	-2.08401e-10	-0.626584	9.86754e-05	-2.08401e-10	-0.503112
43541564	chr15:43541564:A:G	2.04573e-09	-2.08401e-10	-0.722994	8.07972e-05	-2.08401e-10	-0.703006
43542120	chr15:43542120:C:T	1.12106e-08	1.40298	-0.424864	2.21888e-05	-1.86608	-0.129275
43543060	chr15:43543060:C:T	1.95882e-09	-2.08401e-10	-0.766405	7.73308e-05	-2.08401e-10	-0.746856
43543443	chr15:43543443:A:C	1.19751e-09	-2.08401e-10	-1.2585	4.63604e-05	-2.08401e-10	-1.2585
43543466	chr15:43543466:G:A	1.23765e-09	-2.08401e-10	-1.22553	4.84292e-05	-2.08401e-10	-1.21484
43543729	chr15:43543729:C:G	1.5193e-09	-2.08401e-10	-1.0205	6.01804e-05	-2.08401e-10	-0.997602
43544280	chr15:43544280:T:C	9.94811e-09	1.62512	-0.766482	1.45966e-05	-1.87031	-0.543848
43544751	chr15:43544751:G:A	7.75952e-09	1.45379	-0.843618	1.33239e-05	-1.86737	-0.63802
43545085	chr15:43545085:A:G	1.10261e-08	1.43262	-0.471108	2.10363e-05	-1.86722	-0.181478
43545580	chr15:43545580:T:G	2.41995e-09	-2.08401e-10	-0.554999	0.000101114	-2.08401e-10	-0.478703
43545773	chr15:43545773:T:C	8.68941e-10	-1.57923	-2.85769e-10	3.91843e-05	-1.42667	-2.85769e-10
43545953	chr15:43545953:A:G	1.19073e-08	-2.08401e-10	1.03841	0.000544581	-2.08401e-10	1.20507
43546014	chr15:43546014:A:G	2.29174e-08	2.94978	-1.25663	0.000652427	2.63528	-1.24953
43546354	chr15:43546354:T:C	1.96156e-09	-2.08401e-10	-0.765006	7.74405e-05	-2.08401e-10	-0.745438
43546990	chr15:43546990:T:C	1.27638e-09	-2.08401e-10	-1.19472	4.97813e-05	-2.08401e-10	-1.18731
43547055	chr15:43547055:CCTAA:C	4.35425e-08	3.54081	-1.20582	0.00124657	3.2152	-1.182
43547411	chr15:43547411:G:A	1.40126e-09	-2.08401e-10	-1.10138	5.4799e-05	-2.08401e-10	-1.09128
43547602	chr15:43547602:G:A	1.23771e-09	-2.08401e-10	-1.22548	4.8428e-05	-2.08401e-10	-1.21487
43547929	chr15:43547929:C:T	2.92015e-09	-2.08401e-10	-0.36711	0.000126929	-2.08401e-10	-0.251321
43548870	chr15:43548870:A:T	6.15255e-09	-2.08401e-10	0.37812	0.000244646	-2.08401e-10	0.404865
43549266	chr15:43549266:C:T	1.7485e-09	-2.08401e-10	-0.879988	6.90657e-05	-2.08401e-10	-0.859891
43549679	chr15:43549679:A:T	3.09128e-09	-2.08401e-10	-0.31016	0.000113942	-2.08401e-10	-0.359261
43550432	chr15:43550432:C:A	1.207e-09	-2.08401e-10	-1.25061	4.65429e-05	-2.08401e-10	-1.25457
43551133	chr15:43551133:A:C	1.68465e-09	-2.08401e-10	-0.917187	6.64791e-05	-2.08401e-10	-0.89806
43551703	chr15:43551703:T:C	4.71756e-10	-1.43389	-0.756149	0.000839478	2.17367	-0.535835
43552372	chr15:43552372:T:A	1.88572e-09	-2.08401e-10	-0.804436	7.43888e-05	-2.08401e-10	-0.785643
43552713	chr15:43552713:A:C	2.37358e-09	-2.08401e-10	-0.574348	9.91871e-05	-2.08401e-10	-0.49794
43553838	chr15:43553838:A:G	5.62793e-10	-1.56454	-0.44905	0.000846489	1.82031	-0.174165
43553892	chr15:43553892:G:A	9.54261e-10	-1.48556	-2.85769e-10	3.28054e-05	-1.60436	-2.85769e-10
43553963	chr15:43553963:C:T	1.13726e-08	1.4084	-0.41594	2.24173e-05	-1.86628	-0.118836
43554443	chr15:43554443:G:A	3.42502e-09	-2.08401e-10	-0.207638	0.000146289	-2.08401e-10	-0.109364
43554500	chr15:43554500:T:C	4.02191e-09	-2.08401e-10	-0.0469886	0.000162603	-2.08401e-10	-0.00363719
43554632	chr15:43554632:CAG:C	3.10117e-08	3.24916	-1.25354	0.000548579	2.4651	-1.25272
43554939	chr15:43554939:A:G	5.22569e-10	-1.58649	-0.501251	0.000737971	1.74396	-0.235007
43555159	chr15:43555159:T:A	3.59909e-09	-2.08401e-10	-0.158066	0.00015408	-2.08401e-10	-0.0574747
43555740	chr15:43555740:G:A	3.77868e-09	-2.08401e-10	-0.109371	0.000162124	-2.08401e-10	-0.00658397
43557008	chr15:43557008:G:A	1.96445e-09	-2.08401e-10	-0.763532	7.75573e-05	-2.08401e-10	-0.743932
43557113	chr15:43557113:G:A	1.10951e-09	-1.33483	-2.85769e-10	5.31442e-05	-1.12194	-2.85769e-10
43557688	chr15:43557688:A:G	2.11478e-08	2.1044	-0.491613	2.10623e-05	-1.87017	-0.177294
43557690	chr15:43557690:A:G	2.06557e-09	-2.08401e-10	-0.71334	8.00302e-05	-2.08401e-10	-0.712544
43557735	chr15:43557735:G:A	6.63056e-10	-1.84964	-2.85769e-10	2.52664e-05	-1.86547	-2.85769e-10
43558179	chr15:43558179:C:T	1.84914e-09	-2.08401e-10	-0.824025	7.26867e-05	-2.08401e-10	-0.808789
43558554	chr15:43558554:G:A	3.54006e-08	3.36391	-1.23593	0.00102816	3.06093	-1.22034
43559201	chr15:43559201:T:C	3.58979e-08	3.39925	-1.25732	0.00102212	3.09355	-1.25886
43560879	chr15:43560879:T:C	1.2892e-09	-2.08401e-10	-1.18472	4.90643e-05	-2.08401e-10	-1.20182
43596679	chr15:43596679:G:A	1.26995e-09	-2.08401e-10	-1.19977	4.88731e-05	-2.08401e-10	-1.20572
43596924	chr15:43596924:A:G	1.22809e-07	3.37189	-2.85769e-10	0.00337261	3.02849	-2.85769e-10
43597536	chr15:43597536:T:C	2.06451e-09	-2.08401e-10	-0.713853	8.27821e-05	-2.08401e-10	-0.678736
43597918	chr15:43597918:T:C	1.22745e-09	-0.129201	-1.10461	4.28071e-05	-0.240773	-1.09747
43597940	chr15:43597940:T:G	1.27518e-09	-2.08401e-10	-1.19566	4.97345e-05	-2.08401e-10	-1.18825
43599037	chr15:43599037:G:C	7.35005e-08	2.13276	0.725783	8.89894e-05	-1.85021	1.24377
43600649	chr15:43600649:G:C	3.37803e-08	2.27741	-0.196284	3.06536e-05	-1.86777	0.195575
43600695	chr15:43600695:A:G	3.5944e-08	2.37299	-0.22977	2.95592e-05	-1.86504	0.15649
43600874	chr15:43600874:G:A	3.9956e-08	1.9944	0.254632	5.18116e-05	-1.85904	0.71171
43601620	chr15:43601620:G:A	4.6747e-08	2.22607	0.179936	4.721e-05	-1.8691	0.628757
43601996	chr15:43601996:T:C	1.7649e-09	-2.08401e-10	-0.870655	7.5416e-05	-2.08401e-10	-0.771929
43602295	chr15:43602295:C:T	3.68432e-10	-1.75046	-0.686782	1.5155e-05	-1.80536	-0.571263
43602778	chr15:43602778:G:A	9.88018e-09	1.40893	-0.557145	2.03093e-05	-1.8339	-0.249972
43602920	chr15:43602920:T:C	5.28971e-08	1.79252	0.737081	9.46272e-05	-1.86758	1.32258
43603438	chr15:43603438:G:A	1.92062e-09	-2.08401e-10	-0.786099	7.4873e-05	-2.08401e-10	-0.779154
43603444	chr15:43603444:G:A	2.57637e-08	2.13734	-0.327117	2.58988e-05	-1.87034	0.0295882
43603497	chr15:43603497:C:A	1.62274e-09	-2.08401e-10	-0.954629	6.39373e-05	-2.08401e-10	-0.937046
43604642	chr15:43604642:G:A	1.19741e-09	-2.08401e-10	-1.25858	4.64044e-05	-2.08401e-10	-1.25755
43604742	chr15:43604742:C:G	1.6049e-09	-2.08401e-10	-0.965685	6.50325e-05	-2.08401e-10	-0.920061
43604927	chr15:43604927:A:G	1.20571e-09	-2.08401e-10	-1.25168	4.66906e-05	-2.08401e-10	-1.25141
43604951	chr15:43604951:G:A	2.01119e-09	-2.08401e-10	-0.740018	8.21216e-05	-2.08401e-10	-0.686747
43605301	chr15:43605301:T:C	4.92981e-08	2.60584	-0.146696	3.28393e-05	-1.85477	0.251446
43608967	chr15:43608967:G:A	1.23619e-09	-2.08401e-10	-1.22672	4.73584e-05	-2.08401e-10	-1.2372
43619359	chr15:43619359:C:T	1.42979e-08	2.47946	-1.25809	0.000421849	2.20706	-1.25737
43619401	chr15:43619401:C:T	2.07656e-09	-2.08401e-10	-0.708032	8.61957e-05	-2.08401e-10	-0.638327
43619553	chr15:43619553:T:G	1.23999e-09	-2.08401e-10	-1.22364	4.86431e-05	-2.08401e-10	-1.21044
43619601	chr15:43619601:C:T	1.55934e-08	2.56695	-1.25885	0.000457179	2.28903	-1.2589
43620789	chr15:43620789:C:T	2.39381e-09	-1.86302	1.29716	0.0019601	0.421065	2.06474
43621236	chr15:43621236:A:AACATAGAG	1.32761e-09	-2.08401e-10	-1.15537	5.31518e-05	-2.08401e-10	-1.1218
43621734	chr15:43621734:G:C	1.21217e-08	2.30769	-1.25144	0.000359366	2.04241	-1.25301
43622081	chr15:43622081:T:G	6.68523e-09	-2.08401e-10	0.461154	0.0002933	-2.08401e-10	0.586247
43622142	chr15:43622142:G:A	7.34219e-10	-1.74769	-2.85769e-10	2.74301e-05	-1.78331	-2.85769e-10
43622175	chr15:43622175:T:C	1.07359e-08	2.18737	-1.25252	0.000321052	1.92744	-1.25078
43622798	chr15:43622798:C:G	1.30102e-09	-2.08401e-10	-1.17559	5.11856e-05	-2.08401e-10	-1.15949
43623213	chr15:43623213:G:A	1.30368e-09	-2.08401e-10	-1.17356	4.98557e-05	-2.08401e-10	-1.18582
43623402	chr15:43623402:A:C	2.28145e-09	-2.08401e-10	-0.613933	9.53907e-05	-2.08401e-10	-0.536967
43623428	chr15:43623428:G:C	9.84349e-10	-1.84883	0.394308	0.000702923	0.512362	0.947938
43623445	chr15:43623445:A:C	9.14152e-09	2.02463	-1.25055	0.000273243	1.76779	-1.25237
43623873	chr15:43623873:T:G	6.71288e-09	1.69993	-1.23465	0.000205681	1.4615	-1.23013
43624281	chr15:43624281:G:A	5.68801e-08	2.09637	0.505826	7.14257e-05	-1.87037	1.04408
43624463	chr15:43624463:T:C	2.44283e-09	-2.08401e-10	-0.545589	0.000105772	-2.08401e-10	-0.43366
43624632	chr15:43624632:G:T	9.03357e-09	2.0146	-1.2524	0.000270511	1.75935	-1.25399
43624653	chr15:43624653:C:T	2.66916e-09	-0.456981	-2.85769e-10	0.000103369	-0.456646	-2.85769e-10
43625034	chr15:43625034:T:A	1.43706e-09	-2.08401e-10	-1.07614	6.04702e-05	-2.08401e-10	-0.992797
43625625	chr15:43625625:A:T	1.21579e-09	-2.08401e-10	-1.24335	4.74487e-05	-2.08401e-10	-1.2353
43626258	chr15:43626258:G:A	1.56738e-09	-2.08401e-10	-0.989338	6.30271e-05	-2.08401e-10	-0.951384
43626551	chr15:43626551:C:T	2.4441e-09	-2.08401e-10	-0.545069	0.000102427	-2.08401e-10	-0.465798
43626883	chr15:43626883:T:C	3.31426e-09	-1.85938	1.61887	0.00302161	0.485425	2.43317
43626964	chr15:43626964:A:C	5.36055e-08	2.57467	-0.0317654	3.75878e-05	-1.85771	0.389443
43627255	chr15:43627255:C:T	5.306e-09	-2.08401e-10	0.230091	0.000215352	-2.08401e-10	0.277327
43627365	chr15:43627365:T:C	1.05516e-08	2.17271	-1.25518	0.000314498	1.91238	-1.25635
43627601	chr15:43627601:A:G	6.56779e-09	-2.08401e-10	0.443431	0.000287957	-2.08401e-10	0.567864
43628105	chr15:43628105:G:A	1.07233e-08	2.19101	-1.25733	0.000322438	1.93727	-1.2563
43628358	chr15:43628358:T:G	1.03365e-08	2.15199	-1.25505	0.000310373	1.89634	-1.25351
43630200	chr15:43630200:T:C	3.91956e-08	2.47575	-0.245932	2.91506e-05	-1.86221	0.139738
43630299	chr15:43630299:A:C	9.20307e-09	2.03919	-1.2584	0.000277503	1.78865	-1.25776
43630388	chr15:43630388:T:C	2.85255e-08	2.52904	-0.616986	1.85787e-05	-1.86063	-0.312301
43630820	chr15:43630820:T:C	6.49666e-10	-1.87004	-2.85769e-10	2.53836e-05	-1.86084	-2.85769e-10
43630900	chr15:43630900:T:C	5.31641e-10	-1.19584	-0.874691	2.54236e-05	-1.02997	-0.829302
43631202	chr15:43631202:T:C	1.52547e-09	-2.08401e-10	-1.01644	6.04265e-05	-2.08401e-10	-0.99352
43631519	chr15:43631519:G:A	1.68839e-09	-2.08401e-10	-0.91497	6.85799e-05	-2.08401e-10	-0.866948
43631527	chr15:43631527:C:T	1.25675e-09	-2.08401e-10	-1.21022	4.97784e-05	-2.08401e-10	-1.18737
43631757	chr15:43631757:A:C	3.74256e-10	-1.86603	-0.555529	0.00018165	0.358481	-0.251348
43631983	chr15:43631983:A:C	1.79205e-09	-2.08401e-10	-0.855384	6.76985e-05	-2.08401e-10	-0.879884
43632173	chr15:43632173:T:G	1.7668e-09	-2.08401e-10	-0.869578	6.91623e-05	-2.08401e-10	-0.858492
43632410	chr15:43632410:T:C	1.59946e-08	2.57187	-1.23836	0.000475018	2.29946	-1.23105
43632484	chr15:43632484:G:A	2.88739e-08	2.36714	-0.442948	2.29557e-05	-1.86652	-0.0948648
43632824	chr15:43632824:G:C	2.21467e-09	-2.08401e-10	-0.643642	9.50085e-05	-2.08401e-10	-0.540981
43632936	chr15:43632936:T:A	1.49006e-09	-1.86333	0.8234	0.00103426	0.365967	1.48052
43632942	chr15:43632942:A:G	1.58404e-09	-1.85509	0.876321	0.00123986	0.486815	1.54099
43632949	chr15:43632949:T:G	1.56121e-09	-1.85268	0.859388	0.00125297	0.516575	1.52175
43633076	chr15:43633076:G:A	1.72649e-09	-2.08401e-10	-0.892654	6.75593e-05	-2.08401e-10	-0.881943
43633662	chr15:43633662:A:G	1.26903e-09	-2.08401e-10	-1.2005	5.00131e-05	-2.08401e-10	-1.18266
43633747	chr15:43633747:C:A	1.37564e-09	-2.08401e-10	-1.11983	5.73081e-05	-2.08401e-10	-1.04651
43633752	chr15:43633752:C:T	1.19705e-09	-2.08401e-10	-1.25889	4.63836e-05	-2.08401e-10	-1.258
43633835	chr15:43633835:C:T	3.00179e-09	-1.8524	1.51286	0.00275469	0.5658	2.26031
43633916	chr15:43633916:G:T	1.38063e-09	-2.08401e-10	-1.11621	5.35668e-05	-2.08401e-10	-1.11402
43633988	chr15:43633988:C:T	1.20844e-09	-2.08401e-10	-1.24941	4.71187e-05	-2.08401e-10	-1.24228
43634405	chr15:43634405:A:G	2.24315e-09	-2.08401e-10	-0.630864	8.74585e-05	-2.08401e-10	-0.623784
43634504	chr15:43634504:G:A	1.75393e-09	-2.08401e-10	-0.876888	6.86717e-05	-2.08401e-10	-0.865611
43634579	chr15:43634579:C:G	5.41233e-09	-2.08401e-10	0.249932	0.000219733	-2.08401e-10	0.297464
43634715	chr15:43634715:C:T	2.82439e-09	-2.08401e-10	-0.400453	0.000120173	-2.08401e-10	-0.306019
43635172	chr15:43635172:T:C	1.38965e-08	2.44313	-1.25023	0.000416112	2.18401	-1.24801
43635888	chr15:43635888:G:A	1.33938e-09	-2.08401e-10	-1.14654	5.30203e-05	-2.08401e-10	-1.12427
43636752	chr15:43636752:T:C	1.19857e-09	-2.08401e-10	-1.25762	4.64319e-05	-2.08401e-10	-1.25696
43636753	chr15:43636753:A:C	1.19892e-09	-2.08401e-10	-1.25733	4.64485e-05	-2.08401e-10	-1.2566
43637468	chr15:43637468:C:A	6.55473e-10	-1.86115	-2.85769e-10	2.51581e-05	-1.86977	-2.85769e-10
43637535	chr15:43637535:A:C	5.04045e-08	2.96732	-0.485991	2.26636e-05	-1.82731	-0.146871
43637566	chr15:43637566:G:A	4.66908e-10	-1.10686	-1.09351	3.79989e-05	-0.416267	-1.04112
43638408	chr15:43638408:A:C	1.1437e-09	-1.86125	0.556769	0.000223523	-0.74508	1.05964
43638429	chr15:43638429:C:T	3.3313e-09	-2.08401e-10	-0.235385	0.000141748	-2.08401e-10	-0.140898
43638491	chr15:43638491:G:A	1.20128e-09	-2.08401e-10	-1.25536	4.63532e-05	-2.08401e-10	-1.25866
43639252	chr15:43639252:T:A	1.37169e-09	-2.08401e-10	-1.1227	5.09208e-05	-2.08401e-10	-1.16468
43639253	chr15:43639253:T:A	2.17841e-09	-2.08401e-10	-0.66015	8.80834e-05	-2.08401e-10	-0.616665
43639267	chr15:43639267:C:T	1.65298e-09	-2.08401e-10	-0.936164	6.66803e-05	-2.08401e-10	-0.895039
43639385	chr15:43639385:C:T	1.75733e-09	-0.874951	-2.85769e-10	6.04274e-05	-0.993506	-2.85769e-10
43639534	chr15:43639534:G:A	1.37179e-08	2.43518	-1.25522	0.000411296	2.17809	-1.25373
43640503	chr15:43640503:A:G	1.80923e-09	-2.08401e-10	-0.845845	7.12262e-05	-2.08401e-10	-0.829088
43640586	chr15:43640586:C:T	6.4737e-09	-2.08401e-10	0.429001	0.000288105	-2.08401e-10	0.568377
43641445	chr15:43641445:A:G	1.28336e-09	-1.18927	-2.85769e-10	3.92743e-05	-1.42438	-2.85769e-10
43641743	chr15:43641743:T:C	0.0284013	15.7232	-2.85769e-10	2.65545e-05	-1.81575	-2.85769e-10
43642161	chr15:43642161:G:A	1.62296e-09	-2.08401e-10	-0.954492	6.54079e-05	-2.08401e-10	-0.914306
43642301	chr15:43642301:T:C	1.26869e-09	-2.08401e-10	-1.20076	4.91789e-05	-2.08401e-10	-1.19948
43642481	chr15:43642481:T:G	2.85791e-08	2.99921	-1.08528	0.000851048	2.72754	-1.07602
43643169	chr15:43643169:C:T	1.40614e-08	2.46234	-1.25765	0.000419985	2.202	-1.25673
43644845	chr15:43644845:C:T	7.31904e-08	3.00052	-0.146199	3.40251e-05	-1.82381	0.255959
43645173	chr15:43645173:A:T	1.29186e-09	-2.08401e-10	-1.18266	5.07956e-05	-2.08401e-10	-1.16714
43645420	chr15:43645420:G:C	8.04417e-08	3.00379	-0.0549997	3.79029e-05	-1.82366	0.363742
43645473	chr15:43645473:T:C	7.44987e-10	-1.73314	-2.85769e-10	3.27969e-05	-1.60461	-2.85769e-10
43645579	chr15:43645579:G:A	7.58025e-10	-1.71578	-2.85769e-10	2.83952e-05	-1.74873	-2.85769e-10
43645704	chr15:43645704:G:A	1.97019e-09	-2.08401e-10	-0.760615	8.4337e-05	-2.08401e-10	-0.660127
43646090	chr15:43646090:C:T	2.99178e-09	-2.08401e-10	-0.342879	0.000135835	-2.08401e-10	-0.183507
43646245	chr15:43646245:A:G	1.61808e-09	-2.08401e-10	-0.957508	6.32278e-05	-2.08401e-10	-0.948204
43646318	chr15:43646318:TG:T	1.37912e-09	-2.08401e-10	-1.1173	5.35066e-05	-2.08401e-10	-1.11514
43646409	chr15:43646409:A:G	4.6699e-10	-1.86976	-0.330431	0.00021367	0.251278	0.0182063
43646484	chr15:43646484:T:C	7.57777e-10	-1.85869	0.142581	0.000501167	0.492833	0.629158
43647385	chr15:43647385:C:T	1.36187e-09	-2.08401e-10	-1.12989	5.22696e-05	-2.08401e-10	-1.13853
43647444	chr15:43647444:C:T	3.10984e-08	2.90735	-0.908939	1.181e-05	-1.85619	-0.769806
43648281	chr15:43648281:G:A	2.00528e-09	-2.08401e-10	-0.742963	8.47774e-05	-2.08401e-10	-0.654919
43648616	chr15:43648616:T:G	7.33157e-10	-1.74914	-2.85769e-10	3.21029e-05	-1.626	-2.85769e-10
43648927	chr15:43648927:G:C	5.4279e-09	0.252805	-2.85769e-10	0.000382205	0.851009	-2.85769e-10
43649051	chr15:43649051:G:A	1.27125e-09	-2.08401e-10	-1.19874	4.92793e-05	-2.08401e-10	-1.19744
43649064	chr15:43649064:C:T	1.3441e-09	-2.08401e-10	-1.14302	5.03088e-05	-2.08401e-10	-1.17677
43649258	chr15:43649258:C:T	1.21327e-08	2.31072	-1.25356	0.000364147	2.05442	-1.25181
43649303	chr15:43649303:G:C	1.48046e-09	-2.08401e-10	-1.0464	5.85623e-05	-2.08401e-10	-1.02486
43649524	chr15:43649524:C:T	2.77868e-09	-1.85406	1.43729	0.00247131	0.543676	2.17388
43649894	chr15:43649894:A:G	1.03527e-08	-2.08401e-10	0.898499	0.000412986	-2.08401e-10	0.928466
43649901	chr15:43649901:C:G	9.26525e-09	-2.08401e-10	0.787525	0.000369326	-2.08401e-10	0.816731
43650072	chr15:43650072:A:C	7.76971e-10	-1.86917	0.17807	0.000391271	0.172694	0.701759
43650094	chr15:43650094:C:T	6.4263e-08	2.88512	-0.160882	3.30857e-05	-1.83462	0.238771
43650298	chr15:43650298:C:T	1.31233e-09	-2.08401e-10	-1.16694	5.40182e-05	-2.08401e-10	-1.10563
43652056	chr15:43652056:G:A	1.19512e-08	1.81126	-0.769176	1.40149e-05	-1.84811	-0.606717
43652320	chr15:43652320:C:G	1.37525e-09	-2.08401e-10	-1.12011	5.27654e-05	-2.08401e-10	-1.12909
43652483	chr15:43652483:G:A	1.25396e-09	-2.08401e-10	-1.21244	4.86087e-05	-2.08401e-10	-1.21114
43652911	chr15:43652911:C:A	1.58472e-09	-2.08401e-10	-0.978341	6.19389e-05	-2.08401e-10	-0.968799
43653788	chr15:43653788:AC:A	2.76498e-09	-0.421713	-2.85769e-10	0.000108336	-0.409708	-2.85769e-10
43654112	chr15:43654112:C:A	6.86041e-08	2.8915	-0.101892	3.55117e-05	-1.83408	0.308997
43654828	chr15:43654828:C:G	9.42267e-08	3.16369	-0.0567383	3.84756e-05	-1.80658	0.361653
43655021	chr15:43655021:G:A	4.84749e-08	2.68033	-0.238027	2.98328e-05	-1.8496	0.150258
43655022	chr15:43655022:G:T	5.56939e-08	2.72388	-0.142755	3.34265e-05	-1.8471	0.261501
43655074	chr15:43655074:T:G	9.52934e-08	3.10246	0.0157523	4.15528e-05	-1.81362	0.445638
43655915	chr15:43655915:G:A	1.19807e-09	-2.08401e-10	-1.25804	4.64074e-05	-2.08401e-10	-1.25749
43656414	chr15:43656414:G:A	1.29389e-09	-2.08401e-10	-1.1811	5.01562e-05	-2.08401e-10	-1.17981
43656441	chr15:43656441:A:G	1.20405e-09	-2.08401e-10	-1.25305	4.63912e-05	-2.08401e-10	-1.25784
43656520	chr15:43656520:C:T	2.94968e-08	2.82788	-0.882347	1.21364e-05	-1.86019	-0.738549
43657059	chr15:43657059:C:G	6.77499e-10	-1.82809	-2.85769e-10	2.95759e-05	-1.70799	-2.85769e-10
43657063	chr15:43657063:G:A	1.20229e-09	-2.08401e-10	-1.25452	4.63649e-05	-2.08401e-10	-1.25841
43658000	chr15:43658000:G:A	5.40577e-08	2.83523	-0.28392	2.8526e-05	-1.83848	0.0943463
43658501	chr15:43658501:A:T	0.0303859	15.7907	-2.85769e-10	2.65854e-05	-1.81459	-2.85769e-10
43696188	chr15:43696188:C:A	1.29523e-09	-2.08401e-10	-1.18006	5.08848e-05	-2.08401e-10	-1.16538
43696230	chr15:43696230:C:T	1.19925e-09	-2.08401e-10	-1.25705	4.65483e-05	-2.08401e-10	-1.25446
43696327	chr15:43696327:G:A	7.81285e-10	-1.68556	-2.85769e-10	2.76185e-05	-1.77646	-2.85769e-10
43696406	chr15:43696406:G:A	1.33058e-07	3.45204	-2.85769e-10	2.67642e-05	-1.80788	-2.85769e-10
43696836	chr15:43696836:G:A	1.67849e-09	-2.08401e-10	-0.920852	6.62383e-05	-2.08401e-10	-0.901689
43697332	chr15:43697332:T:C	5.44714e-10	-1.67049	-0.375749	0.000669058	1.38301	0.0279142
43697399	chr15:43697399:A:G	6.4983e-10	-1.86979	-2.85769e-10	2.572e-05	-1.84768	-2.85769e-10
43697411	chr15:43697411:C:A	1.32625e-09	-2.08401e-10	-1.15639	5.24999e-05	-2.08401e-10	-1.13414
43697502	chr15:43697502:T:A	1.26105e-09	-2.08401e-10	-1.2068	4.97722e-05	-2.08401e-10	-1.18749
43697702	chr15:43697702:C:A	1.20994e-09	-2.08401e-10	-1.24817	4.67046e-05	-2.08401e-10	-1.25111
43699307	chr15:43699307:A:G	8.65382e-09	1.84396	-1.12471	8.27453e-06	-1.81672	-1.16505
43700482	chr15:43700482:C:G	7.70347e-10	-0.553582	-1.14608	2.3661e-05	-0.796493	-1.13463
43700991	chr15:43700991:G:A	1.20388e-09	-1.2532	-2.85769e-10	3.90945e-05	-1.42897	-2.85769e-10
43701039	chr15:43701039:C:G	1.26059e-09	-2.08401e-10	-1.20717	4.96176e-05	-2.08401e-10	-1.1906
43701113	chr15:43701113:G:T	1.39043e-09	-2.08401e-10	-1.10914	5.18344e-05	-2.08401e-10	-1.1469
43701518	chr15:43701518:C:T	1.68109e-09	-2.08401e-10	-0.919305	6.80038e-05	-2.08401e-10	-0.875385
43701732	chr15:43701732:G:A	1.27303e-09	-2.08401e-10	-1.19735	5.0172e-05	-2.08401e-10	-1.17949
43702101	chr15:43702101:G:T	4.43396e-09	-2.08401e-10	0.0505458	0.000179079	-2.08401e-10	0.0928775
43702121	chr15:43702121:C:T	1.24508e-09	-2.08401e-10	-1.21955	4.87003e-05	-2.08401e-10	-1.20926
43702649	chr15:43702649:C:A	1.31128e-09	-2.08401e-10	-1.16774	5.20067e-05	-2.08401e-10	-1.14358
43703061	chr15:43703061:A:C	1.19998e-09	-2.08401e-10	-1.25644	4.64714e-05	-2.08401e-10	-1.25611
43703087	chr15:43703087:C:G	1.26176e-09	-2.08401e-10	-1.20624	4.94647e-05	-2.08401e-10	-1.19369
43703161	chr15:43703161:T:C	1.19729e-09	-2.08401e-10	-1.25869	4.63416e-05	-2.08401e-10	-1.25891
43703588	chr15:43703588:C:T	9.48616e-09	1.97227	-1.16118	0.000272421	1.63878	-1.12638
43703591	chr15:43703591:C:T	6.0739e-10	-1.81218	-0.125154	0.000545139	0.866271	0.339821
43704266	chr15:43704266:A:G	1.19706e-09	-2.08401e-10	-1.25888	4.63946e-05	-2.08401e-10	-1.25776
43704409	chr15:43704409:C:T	6.60369e-10	-1.8537	-2.85769e-10	2.51718e-05	-1.86922	-2.85769e-10
43704893	chr15:43704893:G:C	7.19445e-10	-1.76802	-2.85769e-10	2.67318e-05	-1.80909	-2.85769e-10
43705228	chr15:43705228:C:T	2.75514e-09	-2.08401e-10	-0.425277	0.000117967	-2.08401e-10	-0.324539
43706107	chr15:43706107:A:G	6.59976e-10	-1.8543	-2.85769e-10	2.51854e-05	-1.86869	-2.85769e-10
43706450	chr15:43706450:T:C	2.7808e-08	1.88658	-2.85769e-10	2.54656e-05	-1.85762	-2.85769e-10
43707314	chr15:43707314:A:G	6.51317e-10	-1.86751	-2.85769e-10	2.51532e-05	-1.86996	-2.85769e-10
43708522	chr15:43708522:AC:A	1.52023e-09	-2.08401e-10	-1.01989	5.9745e-05	-2.08401e-10	-1.00486
43708860	chr15:43708860:AC:A	1.45116e-09	-2.08401e-10	-1.06638	5.66135e-05	-2.08401e-10	-1.0587
43718994	chr15:43718994:T:C	0.00118563	12.547	-2.85769e-10	3.64379e-05	-1.49934	-2.85769e-10
43719545	chr15:43719545:T:C	2.89467e-08	2.4531	-0.526396	1.83498e-05	-1.87028	-0.315051
43719816	chr15:43719816:A:C	1.21589e-09	-2.08401e-10	-1.24327	4.77122e-05	-2.08401e-10	-1.22976
43720111	chr15:43720111:A:G	3.65049e-09	-2.08401e-10	-0.143885	0.00015818	-2.08401e-10	-0.0312141
43720979	chr15:43720979:T:C	1.10014e-08	1.62082	-0.661543	1.57635e-05	-1.86592	-0.471328
43720983	chr15:43720983:G:A	4.66355e-08	2.91521	-0.511592	1.88388e-05	-1.86141	-0.297624
43721311	chr15:43721311:G:C	2.5187e-08	2.15931	-0.371732	2.18764e-05	-1.86884	-0.140702
43722396	chr15:43722396:C:T	4.41579e-10	-1.65524	-0.600902	2.49541e-05	-1.36323	-0.514676
43722813	chr15:43722813:T:C	2.12683e-09	-2.08401e-10	-0.684114	8.34919e-05	-2.08401e-10	-0.670199
43722831	chr15:43722831:G:A	1.87494e-08	1.49241	-2.85769e-10	0.000585671	1.27781	-2.85769e-10
43722882	chr15:43722882:T:G	1.04493e-08	2.07734	-1.16956	0.000321963	1.81189	-1.1324
43722951	chr15:43722951:G:A	2.41061e-09	-2.08401e-10	-0.558867	9.63876e-05	-2.08401e-10	-0.526571
43723015	chr15:43723015:G:A	1.85615e-09	-2.08401e-10	-0.820239	7.34239e-05	-2.08401e-10	-0.798699
43723302	chr15:43723302:A:G	1.22138e-09	-2.08401e-10	-1.23876	4.7998e-05	-2.08401e-10	-1.22379
43723501	chr15:43723501:A:G	1.77715e-09	-2.08401e-10	-0.863736	7.01792e-05	-2.08401e-10	-0.843896
43723527	chr15:43723527:G:A	2.46117e-09	-2.08401e-10	-0.538109	9.97401e-05	-2.08401e-10	-0.492381
43723756	chr15:43723756:G:T	1.21701e-09	-2.08401e-10	-1.24235	4.77679e-05	-2.08401e-10	-1.22859
43724685	chr15:43724685:C:T	3.33945e-08	2.59003	-0.520389	1.85134e-05	-1.86888	-0.307574
43724698	chr15:43724698:T:G	2.22154e-09	-2.08401e-10	-0.640548	9.49358e-05	-2.08401e-10	-0.541748
43725052	chr15:43725052:C:T	1.42151e-09	-1.08703	-2.85769e-10	4.95291e-05	-1.19239	-2.85769e-10
43726118	chr15:43726118:C:T	1.10877e-08	2.15216	-1.18507	0.000339993	1.91392	-1.17994
43726873	chr15:43726873:G:A	1.30297e-09	-2.08401e-10	-1.1741	5.05346e-05	-2.08401e-10	-1.17229
43726900	chr15:43726900:T:C	3.58253e-08	2.89998	-0.760076	1.39315e-05	-1.86278	-0.598021
43727394	chr15:43727394:T:C	3.0611e-07	5.14572	-0.860519	1.49737e-05	-1.68192	-0.706735
43727451	chr15:43727451:G:T	3.05681e-10	-1.38872	-1.23524	1.12572e-05	-1.44862	-1.22532
43727590	chr15:43727590:A:G	2.36702e-09	-1.84896	1.27185	0.00222842	0.624815	1.98928
43728451	chr15:43728451:C:G	1.26827e-09	-2.08401e-10	-1.20109	4.97757e-05	-2.08401e-10	-1.18742
43728704	chr15:43728704:C:T	1.90294e-10	-1.86924	-1.22869	8.25605e-06	-1.73165	-1.25235
43728734	chr15:43728734:C:T	1.37136e-09	-2.08401e-10	-1.12294	5.49792e-05	-2.08401e-10	-1.08799
43728735	chr15:43728735:G:A	1.31021e-09	-2.08401e-10	-1.16856	5.08115e-05	-2.08401e-10	-1.16683
43728859	chr15:43728859:T:C	1.19792e-09	-2.08401e-10	-1.25816	4.69042e-05	-2.08401e-10	-1.24684
43728877	chr15:43728877:C:T	1.32603e-09	-2.08401e-10	-1.15655	4.88552e-05	-2.08401e-10	-1.20609
43728907	chr15:43728907:G:T	1.26455e-09	-2.08401e-10	-1.20403	4.96078e-05	-2.08401e-10	-1.1908
43728977	chr15:43728977:T:C	3.01767e-08	2.74114	-0.772818	1.3807e-05	-1.86746	-0.602317
43728986	chr15:43728986:T:C	1.40533e-09	-2.08401e-10	-1.09848	5.6038e-05	-2.08401e-10	-1.06892
43729303	chr15:43729303:G:C	1.68404e-08	2.59423	-1.20919	7.37362e-06	-1.86409	-1.23295
43730132	chr15:43730132:G:A	1.45592e-09	-2.08401e-10	-1.06311	6.07108e-05	-2.08401e-10	-0.988826
43730397	chr15:43730397:CCA:C	8.40978e-09	1.8091	-1.11845	0.000272942	1.56231	-1.048
43731110	chr15:43731110:A:T	7.93838e-10	-1.66962	-2.85769e-10	2.84372e-05	-1.74725	-2.85769e-10
43731141	chr15:43731141:T:C	1.3812e-09	-1.11579	-2.85769e-10	4.20325e-05	-1.3565	-2.85769e-10
43731221	chr15:43731221:ATC:A	1.48217e-09	-2.08401e-10	-1.04524	5.93602e-05	-2.08401e-10	-1.01132
43732350	chr15:43732350:T:C	1.2776e-09	-2.08401e-10	-1.19376	5.06906e-05	-2.08401e-10	-1.16921
43733592	chr15:43733592:A:G	1.21899e-09	-2.08401e-10	-1.24072	4.72293e-05	-2.08401e-10	-1.23993
43734002	chr15:43734002:A:T	6.50662e-10	-1.86851	-2.85769e-10	2.61389e-05	-1.83152	-2.85769e-10
43734875	chr15:43734875:A:G	5.00515e-08	2.93689	-0.462581	1.99692e-05	-1.86009	-0.240667
43735687	chr15:43735687:T:C	0.490412	18.572	-2.85769e-10	2.74697e-05	-1.78187	-2.85769e-10
43735726	chr15:43735726:C:T	7.55939e-10	-1.71854	-2.85769e-10	3.27417e-05	-1.6063	-2.85769e-10
43735849	chr15:43735849:C:T	0.137426	17.2999	-2.85769e-10	2.87791e-05	-1.7353	-2.85769e-10
43736279	chr15:43736279:C:T	1.52042e-09	-2.08401e-10	-1.01976	6.02429e-05	-2.08401e-10	-0.996564
43736371	chr15:43736371:G:C	8.04352e-09	1.81684	-1.17072	0.000255977	1.56388	-1.11374
43736521	chr15:43736521:T:C	1.64241e-09	-2.08401e-10	-0.94258	6.91022e-05	-2.08401e-10	-0.859362
43737476	chr15:43737476:A:G	6.65972e-10	-1.84525	-2.85769e-10	2.8827e-05	-1.73364	-2.85769e-10
43737551	chr15:43737551:T:C	5.14996e-09	-2.08401e-10	0.200243	0.0002091	-2.08401e-10	0.247864
43737812	chr15:43737812:C:A	1.25993e-09	-2.08401e-10	-1.20769	4.88409e-05	-2.08401e-10	-1.20638
43738073	chr15:43738073:C:A	1.60731e-09	-1.85685	0.892666	0.00137537	0.575067	1.55646
43738327	chr15:43738327:T:G	4.6313e-08	2.943	-0.546329	1.81566e-05	-1.8602	-0.335713
43738381	chr15:43738381:G:A	2.17009e-09	-1.85462	1.19065	0.000969273	-0.116306	1.8979
43738901	chr15:43738901:C:G	2.62151e-09	-2.08401e-10	-0.474997	0.000113052	-2.08401e-10	-0.367097
43739032	chr15:43739032:G:A	2.20239e-08	2.73191	-1.07853	9.50757e-06	-1.86927	-0.973592
43739262	chr15:43739262:C:T	1.39734e-09	-2.08401e-10	-1.10418	5.6895e-05	-2.08401e-10	-1.05374
43739719	chr15:43739719:G:A	6.9316e-10	-1.85883	0.0535872	0.000449642	0.465108	0.548395
43740859	chr15:43740859:G:A	1.84098e-09	-2.08401e-10	-0.828446	7.28129e-05	-2.08401e-10	-0.807055
43740903	chr15:43740903:A:T	2.60668e-09	-0.480669	-2.85769e-10	9.03276e-05	-0.591505	-2.85769e-10
43740981	chr15:43740981:C:T	1.26026e-09	-2.08401e-10	-1.20743	4.88537e-05	-2.08401e-10	-1.20612
43741008	chr15:43741008:G:A	3.91115e-09	-0.0749152	-2.85769e-10	0.000270781	0.506363	-2.85769e-10
43741549	chr15:43741549:C:T	1.40585e-09	-2.08401e-10	-1.09811	5.6497e-05	-2.08401e-10	-1.06076
43741732	chr15:43741732:C:A	8.80114e-09	-2.08401e-10	0.736135	0.000397667	-2.08401e-10	0.890668
43742295	chr15:43742295:C:T	1.51168e-09	-2.08401e-10	-1.02552	6.06211e-05	-2.08401e-10	-0.990305
43742590	chr15:43742590:G:A	3.8438e-08	2.85048	-0.640183	1.62266e-05	-1.86421	-0.444086
43743054	chr15:43743054:C:T	2.0042e-09	-2.08401e-10	-0.743501	7.94094e-05	-2.08401e-10	-0.720332
43743096	chr15:43743096:G:C	2.04957e-09	-2.08401e-10	-0.721117	8.21539e-05	-2.08401e-10	-0.686353
43743165	chr15:43743165:A:C	1.60955e-09	-1.86127	0.898482	0.00128975	0.509247	1.558
43743506	chr15:43743506:G:A	1.86034e-09	-2.08401e-10	-0.817987	7.29177e-05	-2.08401e-10	-0.805616
43744570	chr15:43744570:T:A	6.49474e-10	-1.87034	-2.85769e-10	2.57691e-05	-1.84577	-2.85769e-10
43745125	chr15:43745125:C:T	1.94836e-09	-0.77176	-2.85769e-10	7.70029e-05	-0.751105	-2.85769e-10
43745379	chr15:43745379:G:A	1.25805e-09	-2.08401e-10	-1.20919	4.8783e-05	-2.08401e-10	-1.20757
43745801	chr15:43745801:C:G	1.48033e-09	-2.08401e-10	-1.04648	5.92809e-05	-2.08401e-10	-1.01266
43746151	chr15:43746151:GC:G	3.56057e-09	-2.08401e-10	-0.168827	0.000151763	-2.08401e-10	-0.0726251
43746265	chr15:43746265:C:A	2.10191e-09	-1.86313	1.16723	0.00171562	0.48116	1.87142
43746595	chr15:43746595:C:T	1.36035e-09	-2.08401e-10	-1.13101	5.27506e-05	-2.08401e-10	-1.12937
43746701	chr15:43746701:C:T	1.56053e-09	-1.8522	0.858478	0.00133651	0.586844	1.51602
43746909	chr15:43746909:G:A	1.39819e-09	-2.08401e-10	-1.10357	5.61513e-05	-2.08401e-10	-1.0669
43747778	chr15:43747778:G:C	1.25972e-09	-2.08401e-10	-1.20785	4.88327e-05	-2.08401e-10	-1.20655
43747928	chr15:43747928:G:C	1.23258e-09	-2.08401e-10	-1.22964	4.85654e-05	-2.08401e-10	-1.21204
43748302	chr15:43748302:AC:A	8.3119e-09	1.78531	-1.10636	0.000270295	1.53779	-1.03322
43748428	chr15:43748428:C:T	1.38423e-09	-2.08401e-10	-1.11361	5.54288e-05	-2.08401e-10	-1.07985
43748702	chr15:43748702:TAAAG:T	2.43993e-09	-2.08401e-10	-0.546779	9.88478e-05	-2.08401e-10	-0.501367
43748811	chr15:43748811:C:T	1.28762e-09	-2.08401e-10	-1.18595	4.95224e-05	-2.08401e-10	-1.19252
43749311	chr15:43749311:ACTC:A	6.51943e-10	-1.86655	-2.85769e-10	2.68572e-05	-1.80441	-2.85769e-10
43750004	chr15:43750004:C:G	1.43496e-09	-2.08401e-10	-1.07761	5.60715e-05	-2.08401e-10	-1.06832
43750347	chr15:43750347:A:G	1.83947e-09	-2.08401e-10	-0.829268	7.27685e-05	-2.08401e-10	-0.807666
43750706	chr15:43750706:T:C	1.25804e-09	-2.08401e-10	-1.20919	4.7706e-05	-2.08401e-10	-1.22989
43751148	chr15:43751148:AT:A	5.87773e-10	-1.79004	-0.180118	0.0005477	0.910606	0.300174
43751388	chr15:43751388:C:T	1.39368e-09	-2.08401e-10	-1.1068	5.59511e-05	-2.08401e-10	-1.07047
43751595	chr15:43751595:C:G	5.38821e-08	3.10961	-0.561556	1.80122e-05	-1.8507	-0.353197
43751988	chr15:43751988:C:G	1.00375e-08	2.05851	-1.19092	0.000308603	1.82313	-1.18602
43752623	chr15:43752623:A:G	1.17164e-09	-1.28034	-2.85769e-10	5.23455e-05	-1.13708	-2.85769e-10
43752661	chr15:43752661:A:C	4.06068e-08	3.02912	-0.763927	1.41181e-05	-1.85551	-0.591985
43752864	chr15:43752864:G:A	7.50717e-10	-1.72547	-2.85769e-10	3.16108e-05	-1.64145	-2.85769e-10
43753311	chr15:43753311:C:T	1.35707e-09	-2.08401e-10	-1.13342	5.29388e-05	-2.08401e-10	-1.12581
43753489	chr15:43753489:A:C	1.19723e-09	-2.08401e-10	-1.25874	4.64232e-05	-2.08401e-10	-1.25715
43753815	chr15:43753815:C:T	1.39792e-09	-2.08401e-10	-1.10376	5.61515e-05	-2.08401e-10	-1.06689
43753816	chr15:43753816:G:A	1.45243e-09	-2.08401e-10	-1.06551	5.74778e-05	-2.08401e-10	-1.04355
43753972	chr15:43753972:G:C	1.80884e-09	-2.08401e-10	-0.84606	7.14824e-05	-2.08401e-10	-0.825497
43754122	chr15:43754122:G:A	1.77963e-09	-2.08401e-10	-0.862339	7.02991e-05	-2.08401e-10	-0.842189
43754255	chr15:43754255:G:A	1.20594e-09	-2.08401e-10	-1.25148	4.71507e-05	-2.08401e-10	-1.2416
43754265	chr15:43754265:G:A	1.37516e-09	-2.08401e-10	-1.12018	5.27728e-05	-2.08401e-10	-1.12895
43755072	chr15:43755072:TC:T	1.5762e-09	-2.08401e-10	-0.98373	5.99416e-05	-2.08401e-10	-1.00158
43755232	chr15:43755232:C:T	1.69865e-09	-1.83339	0.924478	0.00173878	0.774381	1.59161
43755260	chr15:43755260:G:A	1.40819e-09	-2.08401e-10	-1.09644	5.55561e-05	-2.08401e-10	-1.07755
43755372	chr15:43755372:T:C	1.02253e-08	2.05803	-1.17191	0.000315556	1.79497	-1.13558
43755868	chr15:43755868:C:T	1.43705e-09	-2.08401e-10	-1.07615	5.54331e-05	-2.08401e-10	-1.07977
43757849	chr15:43757849:G:A	1.33054e-09	-2.08401e-10	-1.15316	5.37316e-05	-2.08401e-10	-1.11095
43758178	chr15:43758178:G:A	3.21962e-08	2.82034	-0.787241	1.36939e-05	-1.86406	-0.613938
43758675	chr15:43758675:G:A	8.37976e-09	1.8008	-1.11373	0.000264504	1.55013	-1.06723
43758958	chr15:43758958:C:CAG	1.0121e-08	1.97745	-1.10158	0.000327948	1.72522	-1.02731
43760050	chr15:43760050:G:A	5.3248e-05	10.459	-1.01503	1.29482e-05	-1.51935	-1.01464
43760349	chr15:43760349:C:T	1.47656e-09	-2.08401e-10	-1.04903	5.91182e-05	-2.08401e-10	-1.01541
43760484	chr15:43760484:A:G	2.72691e-08	2.56647	-0.699466	1.50747e-05	-1.87015	-0.511785
43760733	chr15:43760733:G:A	1.18987e-08	1.03768	-2.85769e-10	0.000459564	1.03533	-2.85769e-10
43760768	chr15:43760768:T:C	1.2866e-09	-2.08401e-10	-1.18674	5.0246e-05	-2.08401e-10	-1.17802
43761419	chr15:43761419:C:T	1.13376e-09	-1.86021	0.547001	0.00022955	-0.712294	1.05346
43761584	chr15:43761584:AC:A	1.20497e-09	-2.08401e-10	-1.25229	4.70916e-05	-2.08401e-10	-1.24285
43761885	chr15:43761885:CTG:C	1.21571e-09	-2.08401e-10	-1.24342	4.73762e-05	-2.08401e-10	-1.23683
43763658	chr15:43763658:C:T	4.34403e-08	2.96365	-0.631006	1.64854e-05	-1.85897	-0.433497
43763726	chr15:43763726:A:G	1.46056e-09	-2.08401e-10	-1.05992	5.84234e-05	-2.08401e-10	-1.02723
43764383	chr15:43764383:A:G	1.20567e-09	-2.08401e-10	-1.25171	4.71344e-05	-2.08401e-10	-1.24195
43764537	chr15:43764537:G:A	7.07235e-10	-1.84732	0.06218	0.000522603	0.601152	0.562723
43764731	chr15:43764731:G:A	1.60691e-09	-2.08401e-10	-0.964433	6.53719e-05	-2.08401e-10	-0.914855
43764847	chr15:43764847:A:G	1.95014e-09	-1.84711	1.07627	0.00190896	0.68993	1.76943
43765022	chr15:43765022:C:G	1.77881e-09	-0.862803	-2.85769e-10	6.05939e-05	-0.990754	-2.85769e-10
43765667	chr15:43765667:T:A	2.37916e-09	-2.08401e-10	-0.571999	0.000101911	-2.08401e-10	-0.470853
43765813	chr15:43765813:A:G	1.22659e-09	-2.08401e-10	-1.23451	4.70565e-05	-2.08401e-10	-1.2436
43766436	chr15:43766436:G:C	9.68371e-09	1.95053	-1.11883	0.000311127	1.69384	-1.04858
43766571	chr15:43766571:C:T	1.255e-09	-2.08401e-10	-1.21161	4.9327e-05	-2.08401e-10	-1.19648
43766740	chr15:43766740:G:A	1.29511e-09	-2.08401e-10	-1.18015	5.02132e-05	-2.08401e-10	-1.17867
43766969	chr15:43766969:A:G	2.77383e-09	-2.08401e-10	-0.418517	0.000116746	-2.08401e-10	-0.33495
43767124	chr15:43767124:T:C	4.28088e-08	2.90349	-0.58549	1.73345e-05	-1.86178	-0.38047
43768237	chr15:43768237:T:C	2.62608e-08	2.37252	-0.543194	1.80429e-05	-1.86997	-0.332221
43768854	chr15:43768854:T:A	1.20653e-09	-2.08401e-10	-1.251	4.71853e-05	-2.08401e-10	-1.24087
43769055	chr15:43769055:A:G	1.21276e-09	-2.08401e-10	-1.24585	4.73423e-05	-2.08401e-10	-1.23754
43769115	chr15:43769115:G:A	1.41937e-09	-2.08401e-10	-1.08853	5.60252e-05	-2.08401e-10	-1.06915
43769604	chr15:43769604:C:T	8.57918e-10	-1.86802	0.276024	0.000501119	0.278367	0.843528
43769717	chr15:43769717:G:A	1.69961e-09	-2.08401e-10	-0.908348	7.00634e-05	-2.08401e-10	-0.845547
43770381	chr15:43770381:G:A	6.89525e-10	-1.8105	-2.85769e-10	2.57891e-05	-1.845	-2.85769e-10
43770644	chr15:43770644:T:C	1.19887e-09	-2.08401e-10	-1.25737	4.66741e-05	-2.08401e-10	-1.25176
43770738	chr15:43770738:G:A	2.72791e-09	-2.08401e-10	-0.435212	0.000117719	-2.08401e-10	-0.326644
43770911	chr15:43770911:A:C	2.02551e-09	-2.08401e-10	-0.732925	8.08461e-05	-2.08401e-10	-0.7024
43771661	chr15:43771661:G:A	7.33413e-10	-1.84917	0.100381	0.000526761	0.56824	0.603558
43772065	chr15:43772065:A:G	1.43444e-09	-1.07797	-2.85769e-10	4.30018e-05	-1.33371	-2.85769e-10
43772359	chr15:43772359:T:C	1.20216e-09	-2.08401e-10	-1.25462	4.68655e-05	-2.08401e-10	-1.24767
43772688	chr15:43772688:A:G	3.48869e-08	2.73993	-0.62657	1.6459e-05	-1.86654	-0.427535
43775787	chr15:43775787:A:G	8.08687e-10	-1.65109	-2.85769e-10	2.85285e-05	-1.74405	-2.85769e-10
43775962	chr15:43775962:C:G	1.01028e-09	-0.264053	-1.16447	3.67213e-05	-0.367336	-1.12426
43776958	chr15:43776958:A:G	2.35483e-09	-2.08401e-10	-0.582279	9.80288e-05	-2.08401e-10	-0.509687
43777508	chr15:43777508:TG:T	3.36543e-08	2.75687	-0.679472	1.55177e-05	-1.86546	-0.487506
43777831	chr15:43777831:C:T	2.15529e-08	2.30498	-0.673217	0.000719306	2.02024	-0.536903
43778930	chr15:43778930:G:A	7.11563e-10	-1.77904	-2.85769e-10	2.6537e-05	-1.81641	-2.85769e-10
43779282	chr15:43779282:A:G	8.79784e-09	1.84638	-1.11062	0.000284671	1.59483	-1.03845
43779762	chr15:43779762:G:C	1.91722e-09	-2.08401e-10	-0.787871	7.89929e-05	-2.08401e-10	-0.72559
43779798	chr15:43779798:T:C	1.67708e-09	-2.08401e-10	-0.921693	7.07554e-05	-2.08401e-10	-0.835719
43780208	chr15:43780208:T:C	6.16787e-08	2.61193	0.0712619	3.82306e-05	-1.86638	0.415064
43780228	chr15:43780228:C:G	1.40283e-09	-2.08401e-10	-1.10026	5.4299e-05	-2.08401e-10	-1.10044
43780252	chr15:43780252:G:C	2.36692e-09	-2.08401e-10	-0.577158	0.00010136	-2.08401e-10	-0.476271
43780887	chr15:43780887:C:T	1.71127e-09	-2.08401e-10	-0.90151	6.69313e-05	-2.08401e-10	-0.891281
43781524	chr15:43781524:AAAAC:A	2.46235e-09	-2.08401e-10	-0.537632	0.000105743	-2.08401e-10	-0.433937
43781742	chr15:43781742:T:C	1.20657e-09	-2.08401e-10	-1.25096	4.64024e-05	-2.08401e-10	-1.2576
43781892	chr15:43781892:TTC:T	6.53235e-10	-1.86456	-2.85769e-10	0.000141372	-0.143553	-2.85769e-10
43781938	chr15:43781938:G:C	1.26454e-09	-2.08401e-10	-1.20404	4.96078e-05	-2.08401e-10	-1.1908
43782086	chr15:43782086:A:G	2.83374e-09	-1.81978	1.42263	0.00331007	0.851497	2.15828
43782141	chr15:43782141:G:A	1.90506e-09	-2.08401e-10	-0.794234	7.84609e-05	-2.08401e-10	-0.732347
43782848	chr15:43782848:T:C	3.56185e-08	2.79765	-0.663532	1.58178e-05	-1.86402	-0.469791
43784305	chr15:43784305:T:C	3.07305e-08	2.75315	-0.766637	1.39941e-05	-1.86605	-0.590265
43784438	chr15:43784438:TTTTTG:T	1.26672e-09	-2.08401e-10	-1.20232	4.97029e-05	-2.08401e-10	-1.18889
43785360	chr15:43785360:C:T	1.97864e-09	-0.756336	-2.85769e-10	6.21092e-05	-0.966055	-2.85769e-10
43786935	chr15:43786935:T:C	1.2316e-09	-2.08401e-10	-1.23043	4.82559e-05	-2.08401e-10	-1.21843
43786945	chr15:43786945:A:G	1.44463e-09	-2.08401e-10	-1.07089	5.77358e-05	-2.08401e-10	-1.03907
43787175	chr15:43787175:A:C	9.2459e-10	-1.51715	-2.85769e-10	4.28066e-05	-1.33825	-2.85769e-10
43787279	chr15:43787279:G:A	1.61432e-09	-1.83393	0.874094	0.0015636	0.711087	1.54871
43787698	chr15:43787698:A:G	1.20894e-09	-2.08401e-10	-1.249	4.68205e-05	-2.08401e-10	-1.24863
43788539	chr15:43788539:T:C	2.23636e-09	-1.85484	1.22094	0.00199859	0.57636	1.92889
43788741	chr15:43788741:C:T	4.96211e-08	2.95015	-0.484485	1.94989e-05	-1.85829	-0.266302
43788838	chr15:43788838:C:G	2.42325e-09	-2.08401e-10	-0.553635	0.000103914	-2.08401e-10	-0.451382
43788945	chr15:43788945:C:T	3.56787e-08	2.80913	-0.67332	1.56219e-05	-1.86404	-0.482229
43789521	chr15:43789521:A:T	3.43626e-08	2.80388	-0.705655	1.50528e-05	-1.86425	-0.519134
43789890	chr15:43789890:C:A	3.01165e-08	2.72054	-0.754214	1.41898e-05	-1.86693	-0.575491
43790232	chr15:43790232:A:C	8.94177e-09	1.85499	-1.103	0.000289529	1.60268	-1.02937
43790978	chr15:43790978:C:CAGGAT	2.40538e-09	-2.08401e-10	-0.561039	9.74631e-05	-2.08401e-10	-0.515474
43791611	chr15:43791611:T:C	1.80043e-09	-2.08401e-10	-0.850723	7.17253e-05	-2.08401e-10	-0.822105
43792084	chr15:43792084:A:C	9.97948e-09	2.03418	-1.17239	0.000316318	1.77758	-1.11577
43792507	chr15:43792507:G:A	7.04988e-09	1.63613	-1.12187	0.000230592	1.39816	-1.05246
43794208	chr15:43794208:A:G	1.38964e-09	-2.08401e-10	-1.1097	5.47838e-05	-2.08401e-10	-1.09155
43794980	chr15:43794980:C:T	1.39235e-09	-2.08401e-10	-1.10776	5.54687e-05	-2.08401e-10	-1.07913
43795267	chr15:43795267:C:T	1.68703e-09	-2.08401e-10	-0.915774	6.59751e-05	-2.08401e-10	-0.905671
43796812	chr15:43796812:CTT:C	2.6475e-09	-2.08401e-10	-0.465129	0.000111408	-2.08401e-10	-0.381745
43797024	chr15:43797024:C:G	1.15424e-07	4.00744	-0.697573	2.14375e-05	-1.48839	-0.541419
43797546	chr15:43797546:C:T	6.49946e-10	-1.86961	-2.85769e-10	2.52134e-05	-1.86757	-2.85769e-10
43798600	chr15:43798600:T:C	6.732e-08	3.85744	-1.08673	1.03851e-05	-1.77683	-0.977754
43798656	chr15:43798656:T:C	5.98884e-09	1.44114	-1.08998	0.00019439	1.19459	-1.01967
43798714	chr15:43798714:C:T	7.04279e-10	-1.78933	-2.85769e-10	2.78764e-05	-1.76717	-2.85769e-10
43798920	chr15:43798920:C:T	1.84094e-09	-2.08401e-10	-0.828471	7.78863e-05	-2.08401e-10	-0.739698
43799153	chr15:43799153:A:T	1.23425e-09	-2.08401e-10	-1.22828	4.70365e-05	-2.08401e-10	-1.24402
43799188	chr15:43799188:G:A	4.07499e-08	3.49661	-1.2279	7.36061e-06	-1.85188	-1.24693
43799868	chr15:43799868:C:T	1.32e-09	-2.08401e-10	-1.16111	5.2216e-05	-2.08401e-10	-1.13956
43800233	chr15:43800233:G:A	1.31479e-09	-2.08401e-10	-1.16507	5.19887e-05	-2.08401e-10	-1.14392
43800425	chr15:43800425:A:G	3.78954e-09	-2.08401e-10	-0.106503	0.000162031	-2.08401e-10	-0.00715821
43800658	chr15:43800658:G:A	1.99174e-09	-2.08401e-10	-0.74974	8.23769e-05	-2.08401e-10	-0.683644
43800842	chr15:43800842:T:C	3.32222e-09	-0.238114	-2.85769e-10	0.000128732	-0.237212	-2.85769e-10
43801213	chr15:43801213:T:C	1.2018e-09	-2.08401e-10	-1.25492	4.68882e-05	-2.08401e-10	-1.24718
43801560	chr15:43801560:G:A	1.99865e-09	-2.08401e-10	-0.746277	8.26838e-05	-2.08401e-10	-0.679924
43801815	chr15:43801815:T:G	1.46405e-09	-2.08401e-10	-1.05754	5.79446e-05	-2.08401e-10	-1.03546
43802305	chr15:43802305:A:G	1.26783e-09	-2.08401e-10	-1.20144	4.79889e-05	-2.08401e-10	-1.22398
43802730	chr15:43802730:A:G	1.20181e-09	-2.08401e-10	-1.25492	4.68883e-05	-2.08401e-10	-1.24718
43803120	chr15:43803120:A:G	2.57776e-08	2.89697	-1.08621	9.46936e-06	-1.86404	-0.982843
43803202	chr15:43803202:A:T	2.48085e-09	-2.08401e-10	-0.530145	9.94443e-05	-2.08401e-10	-0.495351
43803652	chr15:43803652:G:C	1.31178e-09	-2.08401e-10	-1.16736	5.18564e-05	-2.08401e-10	-1.14647
43805896	chr15:43805896:A:G	1.55258e-09	-0.998827	-2.85769e-10	7.33019e-05	-0.800362	-2.85769e-10
43806140	chr15:43806140:C:T	3.11378e-09	-2.08401e-10	-0.30291	0.000126367	-2.08401e-10	-0.255754
43806809	chr15:43806809:T:C	1.20073e-09	-2.08401e-10	-1.25581	4.66341e-05	-2.08401e-10	-1.25262
43808144	chr15:43808144:T:G	9.41712e-08	3.39137	-0.285003	2.62576e-05	-1.81427	-0.0127232
43809024	chr15:43809024:T:C	1.36851e-09	-2.08401e-10	-1.12503	5.39378e-05	-2.08401e-10	-1.10712
43809122	chr15:43809122:T:C	2.18508e-09	-2.08401e-10	-0.657095	9.07675e-05	-2.08401e-10	-0.586647
43810111	chr15:43810111:T:C	6.23157e-08	3.69072	-0.997257	1.11616e-05	-1.80153	-0.880941
43810130	chr15:43810130:G:A	8.43746e-10	-1.86477	0.256118	0.000521115	0.415676	0.745347
43810434	chr15:43810434:T:C	1.27943e-09	-2.08401e-10	-1.19233	5.01926e-05	-2.08401e-10	-1.17908
43811277	chr15:43811277:T:G	4.2066e-08	3.3692	-1.06871	9.97429e-06	-1.83089	-0.964046
43812122	chr15:43812122:G:A	1.28242e-09	-2.08401e-10	-1.19	4.91295e-05	-2.08401e-10	-1.20049
43813775	chr15:43813775:G:T	1.62799e-09	-2.08401e-10	-0.951398	6.3617e-05	-2.08401e-10	-0.942068
43813863	chr15:43813863:A:G	1.57441e-09	-2.08401e-10	-0.984863	5.81427e-05	-2.08401e-10	-1.03205
43814426	chr15:43814426:A:G	3.70357e-08	3.29127	-1.11813	9.30043e-06	-1.83825	-1.02663
43814904	chr15:43814904:C:G	2.38695e-09	-2.08401e-10	-0.568729	9.55858e-05	-2.08401e-10	-0.534923
43815464	chr15:43815464:C:T	3.86261e-08	3.31362	-1.09844	9.57129e-06	-1.83656	-0.999619
43816799	chr15:43816799:A:G	3.25563e-08	3.25622	-1.212	8.16173e-06	-1.83801	-1.15748
43817944	chr15:43817944:A:G	1.12171e-09	-1.86976	0.545863	0.000643333	0.26097	1.11074
43818112	chr15:43818112:C:T	3.38056e-09	-0.220705	-2.85769e-10	0.000131912	-0.212814	-2.85769e-10
43818240	chr15:43818240:C:T	3.32895e-08	3.18815	-1.12166	9.2047e-06	-1.84576	-1.02947
43818757	chr15:43818757:T:C	2.41573e-09	-2.08401e-10	-0.556747	0.000104108	-2.08401e-10	-0.449523
43818815	chr15:43818815:G:C	1.19754e-09	-2.08401e-10	-1.25848	4.64327e-05	-2.08401e-10	-1.25695
43818828	chr15:43818828:C:T	1.65357e-09	-2.08401e-10	-0.935808	6.52235e-05	-2.08401e-10	-0.917128
43819467	chr15:43819467:A:T	9.82362e-09	2.01749	-1.17145	0.000300297	1.74615	-1.13633
43819487	chr15:43819487:G:A	1.26553e-09	-2.08401e-10	-1.20326	5.02376e-05	-2.08401e-10	-1.17818
43819807	chr15:43819807:T:A	5.84246e-08	3.58732	-0.958334	1.18856e-05	-1.79986	-0.819761
43820201	chr15:43820201:C:T	7.17277e-10	-1.77104	-2.85769e-10	2.54878e-05	-1.85675	-2.85769e-10
43820512	chr15:43820512:TAA:T	8.38639e-10	-1.61472	-2.85769e-10	3.44985e-05	-1.55403	-2.85769e-10
43820520	chr15:43820520:T:G	2.38175e-09	-2.08401e-10	-0.57091	9.53727e-05	-2.08401e-10	-0.537155
43820751	chr15:43820751:G:A	1.96772e-09	-2.08401e-10	-0.76187	8.09991e-05	-2.08401e-10	-0.70051
43820907	chr15:43820907:C:T	2.35397e-09	-2.08401e-10	-0.582644	9.42335e-05	-2.08401e-10	-0.549172
43822329	chr15:43822329:G:A	6.86861e-10	-1.86443	0.0500575	0.000418031	0.411961	0.528646
43822861	chr15:43822861:G:A	2.03887e-09	-2.08401e-10	-0.726351	8.00075e-05	-2.08401e-10	-0.712827
43823105	chr15:43823105:G:A	1.60891e-09	-2.08401e-10	-0.963189	6.34086e-05	-2.08401e-10	-0.945349
43823376	chr15:43823376:ACTTT:A	2.13717e-09	-2.08401e-10	-0.679264	8.39574e-05	-2.08401e-10	-0.664638
43823735	chr15:43823735:G:T	2.30641e-09	-2.08401e-10	-0.603055	9.39216e-05	-2.08401e-10	-0.552488
43823944	chr15:43823944:G:A	2.38673e-09	-2.08401e-10	-0.568823	0.000102125	-2.08401e-10	-0.46875
43824084	chr15:43824084:CTAA:C	1.32243e-09	-2.08401e-10	-1.15928	5.18084e-05	-2.08401e-10	-1.1474
43824237	chr15:43824237:ATATATAT:A	2.38429e-09	-2.08401e-10	-0.569847	0.000102014	-2.08401e-10	-0.469843
43824915	chr15:43824915:G:T	9.66264e-09	-2.08401e-10	0.82952	0.000437318	-2.08401e-10	0.985713
43825359	chr15:43825359:G:T	2.27193e-09	-2.08401e-10	-0.618115	9.41058e-05	-2.08401e-10	-0.550529
43825714	chr15:43825714:C:T	1.28492e-09	-2.08401e-10	-1.18805	5.06632e-05	-2.08401e-10	-1.16975
43826692	chr15:43826692:C:T	3.32707e-08	3.2715	-1.20557	8.37774e-06	-1.80652	-1.16285
43826824	chr15:43826824:A:G	2.06674e-09	-2.08401e-10	-0.712773	8.5323e-05	-2.08401e-10	-0.648504
43826965	chr15:43826965:G:C	1.23497e-09	-2.08401e-10	-1.2277	4.82102e-05	-2.08401e-10	-1.21938
43827115	chr15:43827115:CA:C	5.36568e-10	-1.77136	-0.289953	0.000359141	0.876085	-0.0873169
43827172	chr15:43827172:G:A	1.37467e-09	-2.08401e-10	-1.12053	5.45922e-05	-2.08401e-10	-1.09506
43827248	chr15:43827248:C:G	6.9302e-10	-1.80544	-2.85769e-10	2.53682e-05	-1.86145	-2.85769e-10
43827323	chr15:43827323:A:G	2.16293e-09	-2.08401e-10	-0.667284	8.13118e-05	-2.08401e-10	-0.696657
43828361	chr15:43828361:T:G	1.53118e-08	2.21321	-0.92333	0.000504081	1.94515	-0.817361
43828817	chr15:43828817:C:G	2.38167e-09	-2.08401e-10	-0.570946	9.53697e-05	-2.08401e-10	-0.537188
43828832	chr15:43828832:G:A	3.47038e-08	2.30764	-0.199532	2.60667e-05	-1.8698	0.0355087
43828835	chr15:43828835:A:G	1.2395e-09	-2.08401e-10	-1.22404	4.79354e-05	-2.08401e-10	-1.22509
43829592	chr15:43829592:C:T	1.36824e-08	2.18805	-1.01069	1.01878e-05	-1.86565	-0.908104
43830668	chr15:43830668:A:G	2.75609e-08	3.11789	-1.24024	7.19345e-06	-1.86879	-1.25299
43831501	chr15:43831501:C:T	2.51871e-09	-2.08401e-10	-0.514998	0.000100992	-2.08401e-10	-0.479906
43832046	chr15:43832046:C:T	1.72858e-09	-2.08401e-10	-0.891445	6.76526e-05	-2.08401e-10	-0.880562
43832486	chr15:43832486:C:T	1.62879e-09	-2.08401e-10	-0.950909	6.49922e-05	-2.08401e-10	-0.920681
43832633	chr15:43832633:A:G	3.71523e-08	3.14904	-0.972761	1.08558e-05	-1.83947	-0.870777
43832944	chr15:43832944:G:A	2.30726e-08	2.74089	-1.041	9.65988e-06	-1.86755	-0.959421
43833297	chr15:43833297:G:A	2.05194e-08	2.69758	-1.11495	8.83313e-06	-1.86851	-1.04793
43833518	chr15:43833518:A:G	1.72087e-09	-2.08401e-10	-0.895918	6.79537e-05	-2.08401e-10	-0.876122
43835092	chr15:43835092:A:C	1.27106e-09	-2.08401e-10	-1.1989	4.87277e-05	-2.08401e-10	-1.2087
43835697	chr15:43835697:T:C	1.31057e-09	-2.08401e-10	-1.16829	4.92852e-05	-2.08401e-10	-1.19732
43836466	chr15:43836466:A:G	1.22937e-09	-2.08401e-10	-1.23225	4.76544e-05	-2.08401e-10	-1.23097
43837532	chr15:43837532:AG:A	7.45286e-10	-1.73273	-2.85769e-10	3.14454e-05	-1.64669	-2.85769e-10
43837609	chr15:43837609:G:A	2.16113e-09	-2.08401e-10	-0.668116	8.12457e-05	-2.08401e-10	-0.69747
43837747	chr15:43837747:C:T	1.81948e-09	-2.08401e-10	-0.840198	7.1259e-05	-2.08401e-10	-0.828627
43837936	chr15:43837936:C:T	1.23478e-09	-2.08401e-10	-1.22786	4.73516e-05	-2.08401e-10	-1.23735
43838650	chr15:43838650:C:T	1.07298e-08	1.9413	-1.00703	0.00035995	1.70545	-0.914436
43838816	chr15:43838816:T:C	1.59699e-08	2.46049	-1.12852	8.68297e-06	-1.87025	-1.06334
43838883	chr15:43838883:G:C	1.88908e-09	-2.08401e-10	-0.802659	7.7537e-05	-2.08401e-10	-0.744193
43839425	chr15:43839425:G:C	1.90436e-08	2.63329	-1.12531	8.72196e-06	-1.86977	-1.05933
43840154	chr15:43840154:C:T	1.57438e-09	-2.08401e-10	-0.984885	6.2436e-05	-2.08401e-10	-0.960806
43840918	chr15:43840918:T:A	1.39334e-09	-2.08401e-10	-1.10704	5.6141e-05	-2.08401e-10	-1.06708
43841387	chr15:43841387:T:C	1.74542e-08	2.09472	-0.673886	1.53282e-05	-1.8641	-0.501155
43841453	chr15:43841453:C:T	1.50694e-09	-2.08401e-10	-1.02867	5.88182e-05	-2.08401e-10	-1.0205
43841486	chr15:43841486:A:G	1.66705e-08	2.03001	-0.655115	1.56999e-05	-1.86124	-0.480055
43842724	chr15:43842724:T:C	2.14834e-08	2.74818	-1.11965	8.79865e-06	-1.86801	-1.05234
43842765	chr15:43842765:G:T	1.6513e-09	-2.08401e-10	-0.937183	6.80886e-05	-2.08401e-10	-0.874138
43842768	chr15:43842768:A:G	1.62216e-09	-2.08401e-10	-0.954987	6.44417e-05	-2.08401e-10	-0.929187
43844343	chr15:43844343:T:C	1.56381e-09	-2.08401e-10	-0.991618	6.69775e-05	-2.08401e-10	-0.890591
43844347	chr15:43844347:G:T	2.10312e-09	-2.08401e-10	-0.695326	8.2143e-05	-2.08401e-10	-0.686486
43844353	chr15:43844353:C:G	1.27151e-09	-2.08401e-10	-1.19854	4.95188e-05	-2.08401e-10	-1.1926
43844452	chr15:43844452:T:C	3.07923e-09	-2.08401e-10	-0.314069	0.000113564	-2.08401e-10	-0.36258
43845312	chr15:43845312:C:T	1.43718e-09	-2.08401e-10	-1.07606	5.36523e-05	-2.08401e-10	-1.11242
43845420	chr15:43845420:G:A	1.96051e-09	-2.08401e-10	-0.765542	8.82432e-05	-2.08401e-10	-0.614852
43846670	chr15:43846670:T:C	1.22315e-09	-2.08401e-10	-1.23732	4.78497e-05	-2.08401e-10	-1.22688
43847123	chr15:43847123:G:C	1.69114e-09	-2.08401e-10	-0.913342	6.90022e-05	-2.08401e-10	-0.860809
43847405	chr15:43847405:C:T	1.76051e-09	-2.08401e-10	-0.87314	7.20421e-05	-2.08401e-10	-0.817697
43847456	chr15:43847456:CTG:C	8.03999e-09	-2.08401e-10	0.645681	0.00031817	-2.08401e-10	0.667639
43847587	chr15:43847587:A:AT	7.86373e-10	-1.67907	-2.85769e-10	3.25057e-05	-1.61353	-2.85769e-10
43848197	chr15:43848197:T:C	2.37636e-08	2.36165	-0.632236	1.59715e-05	-1.87026	-0.453882
43848745	chr15:43848745:CCTGA:C	1.6822e-09	-2.08401e-10	-0.918645	6.86079e-05	-2.08401e-10	-0.866541
43849457	chr15:43849457:C:T	6.40959e-09	-2.08401e-10	0.419049	0.000267928	-2.08401e-10	0.495772
43849495	chr15:43849495:A:G	2.08799e-09	-2.08401e-10	-0.702543	8.33797e-05	-2.08401e-10	-0.671543
43850488	chr15:43850488:G:A	1.40226e-09	-2.08401e-10	-1.10066	5.85339e-05	-2.08401e-10	-1.02534
43850565	chr15:43850565:G:T	1.25324e-09	-2.08401e-10	-1.21301	4.79497e-05	-2.08401e-10	-1.22479
43851206	chr15:43851206:G:A	2.62387e-09	-2.08401e-10	-0.474094	0.00010531	-2.08401e-10	-0.438041
43851529	chr15:43851529:A:C	4.3501e-09	0.0314529	-2.85769e-10	0.000235173	0.365373	-2.85769e-10
43851642	chr15:43851642:A:T	1.67811e-09	-2.08401e-10	-0.921076	6.67313e-05	-2.08401e-10	-0.894274
43851857	chr15:43851857:C:T	1.43127e-09	-2.08401e-10	-1.08019	5.70217e-05	-2.08401e-10	-1.05152
43852618	chr15:43852618:C:A	1.21932e-09	-2.08401e-10	-1.24045	4.71684e-05	-2.08401e-10	-1.24122
43852751	chr15:43852751:A:T	1.85527e-09	-2.08401e-10	-0.820717	7.96964e-05	-2.08401e-10	-0.716724
43852859	chr15:43852859:G:C	1.65422e-09	-2.08401e-10	-0.935414	6.6625e-05	-2.08401e-10	-0.895868
43853216	chr15:43853216:G:T	1.8783e-09	-2.08401e-10	-0.808377	8.00872e-05	-2.08401e-10	-0.711832
43853223	chr15:43853223:CTCT:C	1.55162e-09	-2.08401e-10	-0.999447	6.33208e-05	-2.08401e-10	-0.946734
43853506	chr15:43853506:A:G	1.24126e-09	-2.08401e-10	-1.22262	4.81579e-05	-2.08401e-10	-1.22046
43853767	chr15:43853767:G:A	3.13015e-09	-2.08401e-10	-0.297664	0.000132186	-2.08401e-10	-0.210736
43853821	chr15:43853821:G:A	1.96199e-09	-2.08401e-10	-0.764785	7.80804e-05	-2.08401e-10	-0.73721
43853954	chr15:43853954:C:A	6.83361e-10	-1.81948	-2.85769e-10	2.60094e-05	-1.83649	-2.85769e-10
43854244	chr15:43854244:C:T	1.23513e-09	-2.08401e-10	-1.22757	4.7882e-05	-2.08401e-10	-1.22621
43854747	chr15:43854747:G:A	1.2528e-09	-2.08401e-10	-1.21337	4.99187e-05	-2.08401e-10	-1.18455
43854907	chr15:43854907:T:C	1.69035e-09	-2.08401e-10	-0.913809	7.32644e-05	-2.08401e-10	-0.800873
43854992	chr15:43854992:A:G	7.99983e-10	-1.66191	-2.85769e-10	3.31601e-05	-1.5936	-2.85769e-10
43855067	chr15:43855067:C:T	1.4469e-08	2.15427	-0.921014	0.000484654	1.90484	-0.816352
43855305	chr15:43855305:T:C	1.64482e-09	-2.08401e-10	-0.941118	6.62256e-05	-2.08401e-10	-0.901882
43856229	chr15:43856229:A:G	2.61603e-08	2.94864	-1.12315	8.83187e-06	-1.86003	-1.05656
43857435	chr15:43857435:A:G	2.22284e-09	-2.08401e-10	-0.639959	8.89067e-05	-2.08401e-10	-0.607361
43857595	chr15:43857595:A:G	1.41885e-09	-2.08401e-10	-1.0889	5.64899e-05	-2.08401e-10	-1.06089
43857991	chr15:43857991:A:G	6.04868e-09	-2.08401e-10	0.361094	0.000381258	-2.08401e-10	0.848528
43858268	chr15:43858268:G:T	3.82161e-08	2.48421	-0.279697	2.28742e-05	-1.86969	-0.0952454
43858324	chr15:43858324:G:A	4.27039e-08	3.23127	-0.915728	1.17529e-05	-1.83273	-0.798113
43858499	chr15:43858499:A:G	2.56222e-08	2.5269	-0.722191	1.40336e-05	-1.86934	-0.584153
43858865	chr15:43858865:G:A	3.16984e-08	2.90909	-0.89157	1.04853e-05	-1.86844	-0.876534
43858903	chr15:43858903:T:A	1.57977e-09	-2.08401e-10	-0.981464	6.26012e-05	-2.08401e-10	-0.958163
43859101	chr15:43859101:C:T	3.2165e-08	3.18787	-1.15573	8.71126e-06	-1.85208	-1.07826
43859197	chr15:43859197:GCCCCAGAC:G	1.94466e-09	-2.08401e-10	-0.773659	7.6208e-05	-2.08401e-10	-0.761482
43859639	chr15:43859639:G:A	1.37142e-09	-2.08401e-10	-1.1229	5.31072e-05	-2.08401e-10	-1.12264
43859764	chr15:43859764:T:C	1.50008e-09	-2.08401e-10	-1.03323	6.10028e-05	-2.08401e-10	-0.984028
43860396	chr15:43860396:C:CTT	2.38695e-09	-2.08401e-10	-0.568729	9.55858e-05	-2.08401e-10	-0.534923
43860541	chr15:43860541:G:A	1.54618e-09	-2.08401e-10	-1.00296	6.60665e-05	-2.08401e-10	-0.904287
43860619	chr15:43860619:C:T	2.47873e-08	2.89112	-1.11954	8.84505e-06	-1.8624	-1.05269
43861167	chr15:43861167:TG:T	1.39366e-09	-2.08401e-10	-1.10681	5.50391e-05	-2.08401e-10	-1.0869
43861511	chr15:43861511:A:C	1.32422e-09	-2.08401e-10	-1.15792	5.17223e-05	-2.08401e-10	-1.14906
43862494	chr15:43862494:TTTTTTTTGTTTTTTG:T	1.99461e-09	-2.08401e-10	-0.7483	8.20235e-05	-2.08401e-10	-0.687943
43862548	chr15:43862548:G:A	1.44667e-08	1.82495	-0.591848	1.64943e-05	-1.85731	-0.434623
43862673	chr15:43862673:G:A	1.32297e-09	-2.08401e-10	-1.15887	5.16751e-05	-2.08401e-10	-1.14997
43862698	chr15:43862698:T:C	3.20415e-08	2.48871	-0.460425	1.89016e-05	-1.86938	-0.286315
43863395	chr15:43863395:C:A	3.03799e-10	-1.8611	-0.769038	1.22656e-05	-1.75975	-0.828398
43863560	chr15:43863560:A:T	1.53195e-09	-1.86979	0.857583	0.000239819	-0.870717	1.25566
43864104	chr15:43864104:C:T	1.04205e-09	-1.83113	0.433579	0.000931837	0.799752	0.942458
43864916	chr15:43864916:T:A	1.34703e-09	-2.08401e-10	-1.14085	5.11329e-05	-2.08401e-10	-1.16052
43864966	chr15:43864966:G:A	1.46882e-08	2.28737	-1.03908	0.000479439	2.03423	-0.956565
43865027	chr15:43865027:C:T	1.22792e-09	-2.08401e-10	-1.23343	4.75958e-05	-2.08401e-10	-1.2322
43865327	chr15:43865327:C:T	1.34799e-09	-2.08401e-10	-1.14013	5.21974e-05	-2.08401e-10	-1.13992
43865603	chr15:43865603:C:T	1.59345e-09	-2.08401e-10	-0.972847	6.33611e-05	-2.08401e-10	-0.946098
43866534	chr15:43866534:AGT:A	1.57991e-09	-2.08401e-10	-0.981381	6.34376e-05	-2.08401e-10	-0.944892
43866879	chr15:43866879:C:T	1.22696e-09	-2.08401e-10	-1.23421	4.75575e-05	-2.08401e-10	-1.23301
43867372	chr15:43867372:C:T	2.38614e-09	-2.08401e-10	-0.569069	9.55524e-05	-2.08401e-10	-0.535273
43867498	chr15:43867498:T:C	1.42429e-09	-2.08401e-10	-1.08508	5.61915e-05	-2.08401e-10	-1.06618
43867564	chr15:43867564:A:ATG	3.29048e-09	-0.247714	-2.85769e-10	0.000101453	-0.475351	-2.85769e-10
43867644	chr15:43867644:C:T	1.62562e-08	2.47931	-1.12958	8.66897e-06	-1.8703	-1.0649
43867901	chr15:43867901:C:T	9.65483e-09	-2.08401e-10	0.828712	0.000382037	-2.08401e-10	0.850569
43868384	chr15:43868384:G:T	1.71316e-08	2.54024	-1.13806	8.57855e-06	-1.87036	-1.07532
43868575	chr15:43868575:G:C	2.32659e-08	2.66207	-0.953824	1.08288e-05	-1.86828	-0.844462
43868855	chr15:43868855:C:T	1.22009e-09	-2.08401e-10	-1.23982	4.72856e-05	-2.08401e-10	-1.23874
43869305	chr15:43869305:TGAAAA:T	2.2262e-09	-2.08401e-10	-0.638449	8.90447e-05	-2.08401e-10	-0.605809
43869376	chr15:43869376:T:C	1.62262e-08	2.27553	-0.927653	0.00054967	2.03774	-0.823366
43869634	chr15:43869634:G:C	1.28712e-09	-2.08401e-10	-1.18634	4.98329e-05	-2.08401e-10	-1.18627
43869635	chr15:43869635:C:A	1.28992e-09	-2.08401e-10	-1.18417	4.99407e-05	-2.08401e-10	-1.18411
43870264	chr15:43870264:T:G	1.31525e-09	-2.08401e-10	-1.16472	5.25828e-05	-2.08401e-10	-1.13256
43870723	chr15:43870723:A:AGT	1.20775e-09	-2.08401e-10	-1.24999	4.68049e-05	-2.08401e-10	-1.24896
43870891	chr15:43870891:G:A	6.5596e-10	-1.8604	-2.85769e-10	2.5226e-05	-1.86707	-2.85769e-10
43871728	chr15:43871728:A:G	1.47408e-09	-2.08401e-10	-1.05071	5.82598e-05	-2.08401e-10	-1.03004
43871992	chr15:43871992:G:A	1.25183e-09	-2.08401e-10	-1.21414	4.98725e-05	-2.08401e-10	-1.18548
43872814	chr15:43872814:C:CTATT	3.24458e-09	0.887637	-1.1494	9.84882e-06	-1.71799	-1.08961
43872862	chr15:43872862:A:AATAAC	3.93984e-09	0.884265	-0.951872	1.29219e-05	-1.59443	-0.941594
43872981	chr15:43872981:C:T	1.36255e-09	-2.08401e-10	-1.12939	5.28143e-05	-2.08401e-10	-1.12817
43873084	chr15:43873084:G:A	1.36728e-09	-2.08401e-10	-1.12592	5.2998e-05	-2.08401e-10	-1.12469
43873086	chr15:43873086:A:G	1.69928e-09	-2.08401e-10	-0.908544	6.76866e-05	-2.08401e-10	-0.88006
43873117	chr15:43873117:T:A	1.21255e-09	-2.08401e-10	-1.24602	4.7259e-05	-2.08401e-10	-1.2393
43873449	chr15:43873449:G:A	3.10091e-09	-2.08401e-10	-0.307052	0.000130916	-2.08401e-10	-0.220391
43873632	chr15:43873632:T:G	1.73983e-09	-2.08401e-10	-0.884958	6.93462e-05	-2.08401e-10	-0.855836
43874204	chr15:43874204:C:A	1.92044e-09	-2.08401e-10	-0.78619	7.52395e-05	-2.08401e-10	-0.774272
43874320	chr15:43874320:A:G	1.30309e-09	-2.08401e-10	-1.17401	5.05193e-05	-2.08401e-10	-1.17259
43874564	chr15:43874564:A:G	7.97111e-10	-1.66551	-2.85769e-10	3.46961e-05	-1.54832	-2.85769e-10
43874832	chr15:43874832:G:A	3.37268e-09	-2.08401e-10	-0.22304	0.000142686	-2.08401e-10	-0.134299
43874875	chr15:43874875:C:T	1.33133e-09	-2.08401e-10	-1.15257	5.32027e-05	-2.08401e-10	-1.12084
43874989	chr15:43874989:G:A	2.09057e-08	2.57378	-0.972504	0.000735975	2.37927	-0.873021
43875136	chr15:43875136:A:G	1.24314e-09	-2.08401e-10	-1.2211	4.81732e-05	-2.08401e-10	-1.22014
43875461	chr15:43875461:T:C	1.96431e-09	-2.08401e-10	-0.763607	7.69894e-05	-2.08401e-10	-0.75128
43876272	chr15:43876272:C:T	5.32168e-09	1.29481	-1.06176	1.01028e-05	-1.79681	-0.985327
43876875	chr15:43876875:C:T	5.34752e-09	0.237886	-2.85769e-10	0.000158753	-0.0275961	-2.85769e-10
43877267	chr15:43877267:G:A	1.42035e-09	-2.08401e-10	-1.08784	5.51414e-05	-2.08401e-10	-1.08505
43877290	chr15:43877290:T:A	1.42501e-09	-2.08401e-10	-1.08457	5.53238e-05	-2.08401e-10	-1.08174
43877291	chr15:43877291:A:T	1.41829e-09	-2.08401e-10	-1.0893	5.50601e-05	-2.08401e-10	-1.08652
43877543	chr15:43877543:A:C	6.0928e-09	1.54341	-1.17505	0.00017063	1.20004	-1.15549
43877636	chr15:43877636:C:T	1.4567e-09	-2.08401e-10	-1.06257	5.88754e-05	-2.08401e-10	-1.01952
43879365	chr15:43879365:A:T	1.65922e-09	-2.08401e-10	-0.932399	6.59897e-05	-2.08401e-10	-0.905449
43879456	chr15:43879456:A:T	2.00611e-09	-2.08401e-10	-0.742547	7.99857e-05	-2.08401e-10	-0.713101
43879564	chr15:43879564:C:T	1.44633e-09	-2.08401e-10	-1.06971	5.83904e-05	-2.08401e-10	-1.0278
43880247	chr15:43880247:T:C	1.28573e-09	-2.08401e-10	-1.18742	5.0733e-05	-2.08401e-10	-1.16837
43880350	chr15:43880350:C:T	7.84522e-09	1.79668	-1.17552	8.54049e-06	-1.8437	-1.10643
43881557	chr15:43881557:A:C	7.62893e-10	-1.86234	0.152954	0.000377532	0.236746	0.601961
43881817	chr15:43881817:T:C	1.59181e-09	-2.08401e-10	-0.973877	6.83622e-05	-2.08401e-10	-0.870129
43881901	chr15:43881901:G:T	1.78343e-08	2.28409	-0.841718	1.2293e-05	-1.86495	-0.720969
43883584	chr15:43883584:C:G	2.01621e-09	-2.08401e-10	-0.737526	7.97531e-05	-2.08401e-10	-0.716013
43884483	chr15:43884483:T:C	5.00459e-09	1.35093	-1.17932	8.54651e-06	-1.82144	-1.12798
43884904	chr15:43884904:G:A	1.2546e-09	-1.21193	-2.85769e-10	3.87129e-05	-1.43878	-2.85769e-10
43885268	chr15:43885268:G:GCTTA	1.22621e-09	-2.08401e-10	-1.23482	4.82379e-05	-2.08401e-10	-1.2188
43885311	chr15:43885311:T:G	2.45325e-09	-2.08401e-10	-0.541332	9.90995e-05	-2.08401e-10	-0.498823
43886376	chr15:43886376:G:A	1.98994e-09	-2.08401e-10	-0.750644	7.62838e-05	-2.08401e-10	-0.760487
43886450	chr15:43886450:A:T	1.19715e-09	-2.08401e-10	-1.2588	4.63426e-05	-2.08401e-10	-1.25889
43886463	chr15:43886463:C:G	2.16986e-10	-1.85806	-1.10861	9.58666e-06	-1.67836	-1.15622
43886694	chr15:43886694:C:T	1.22374e-09	-2.08401e-10	-1.23683	4.7268e-05	-2.08401e-10	-1.23911
43886820	chr15:43886820:G:A	7.35828e-10	-1.74551	-2.85769e-10	3.22749e-05	-1.62066	-2.85769e-10
43886914	chr15:43886914:A:G	6.53705e-09	1.52894	-1.0902	9.50706e-06	-1.82393	-1.01899
43887505	chr15:43887505:C:A	6.68832e-09	1.27406	-0.812441	0.000233528	1.05148	-0.69313
43888616	chr15:43888616:A:G	1.60386e-09	-2.08401e-10	-0.966336	6.90427e-05	-2.08401e-10	-0.860223
43890161	chr15:43890161:G:A	2.60276e-09	-2.08401e-10	-0.482175	0.000105066	-2.08401e-10	-0.44036
43890258	chr15:43890258:G:T	1.37573e-09	-2.08401e-10	-1.11976	5.2029e-05	-2.08401e-10	-1.14315
43890390	chr15:43890390:A:G	2.42128e-09	-2.08401e-10	-0.554452	9.89646e-05	-2.08401e-10	-0.500186
43890518	chr15:43890518:C:G	1.33604e-09	-2.08401e-10	-1.14903	5.21304e-05	-2.08401e-10	-1.1412
43891626	chr15:43891626:C:T	1.2423e-09	-2.08401e-10	-1.22179	4.85696e-05	-2.08401e-10	-1.21195
43893017	chr15:43893017:T:C	1.68684e-09	-2.08401e-10	-0.915889	6.70176e-05	-2.08401e-10	-0.889993
43894151	chr15:43894151:A:G	1.21228e-09	-2.08401e-10	-1.24625	4.72056e-05	-2.08401e-10	-1.24043
43894158	chr15:43894158:A:C	1.24048e-09	-2.08401e-10	-1.22325	4.84918e-05	-2.08401e-10	-1.21355
43894245	chr15:43894245:G:A	1.19776e-09	-2.08401e-10	-1.25829	4.64468e-05	-2.08401e-10	-1.25664
43894646	chr15:43894646:G:A	2.88949e-09	-1.86729	1.48962	0.00208004	0.429466	2.11573
43894938	chr15:43894938:T:C	1.37018e-09	-2.08401e-10	-1.12381	5.39914e-05	-2.08401e-10	-1.10612
43895395	chr15:43895395:G:A	9.36998e-10	-1.50382	-2.85769e-10	3.91585e-05	-1.42733	-2.85769e-10
43895671	chr15:43895671:C:T	4.83941e-09	-1.75261	1.89066	0.00655653	1.08302	2.61025
43895919	chr15:43895919:C:T	6.52956e-10	-1.86499	-2.85769e-10	2.5167e-05	-1.86941	-2.85769e-10
43896656	chr15:43896656:T:C	2.13584e-09	-1.76656	1.08667	0.00219634	0.97166	1.62794
43897445	chr15:43897445:C:T	2.0528e-08	2.82177	-1.23873	7.74265e-06	-1.85221	-1.196
43897719	chr15:43897719:A:G	2.12323e-09	-2.08401e-10	-0.685807	8.09273e-05	-2.08401e-10	-0.701397
43898539	chr15:43898539:C:T	1.59009e-09	-2.08401e-10	-0.974958	6.34494e-05	-2.08401e-10	-0.944706
43898761	chr15:43898761:G:A	2.15857e-09	-2.08401e-10	-0.669302	8.69745e-05	-2.08401e-10	-0.629334
43899900	chr15:43899900:C:T	1.74714e-09	-2.08401e-10	-0.880764	6.66705e-05	-2.08401e-10	-0.895186
43899958	chr15:43899958:C:G	7.93111e-10	-1.67054	-2.85769e-10	2.83674e-05	-1.74971	-2.85769e-10
43900890	chr15:43900890:A:T	4.72484e-10	-1.78566	-0.402835	2.80815e-05	-1.68576	-0.0740713
43900970	chr15:43900970:T:C	1.17186e-09	-1.28015	-2.85769e-10	5.60698e-05	-1.06835	-2.85769e-10
43901477	chr15:43901477:A:G	1.99557e-10	-1.79266	-1.25774	7.29715e-06	-1.84967	-1.25779
43901845	chr15:43901845:A:G	4.16792e-10	-1.06809	-1.24583	1.49002e-05	-1.152	-1.24157
43902199	chr15:43902199:A:G	1.36031e-09	-2.08401e-10	-1.13103	5.22805e-05	-2.08401e-10	-1.13833
43903026	chr15:43903026:T:C	3.74225e-09	-0.0890032	-0.0300557	4.72546e-05	-1.6326	0.393199
43903591	chr15:43903591:A:C	3.75506e-10	-1.17565	-1.24258	1.16016e-05	-1.41024	-1.23357
43904011	chr15:43904011:C:T	7.38647e-10	-1.74168	-2.85769e-10	2.68443e-05	-1.80489	-2.85769e-10
43904423	chr15:43904423:G:C	3.69138e-09	-0.135449	0.00270224	4.96311e-05	-1.61943	0.429103
43904575	chr15:43904575:C:T	1.20917e-09	-2.08401e-10	-1.24881	4.6525e-05	-2.08401e-10	-1.25496
43904576	chr15:43904576:G:A	1.2638e-09	-2.08401e-10	-1.20462	4.86561e-05	-2.08401e-10	-1.21017
43904643	chr15:43904643:TGCTGGGATTACAGGTGTGAGCCACTGC:T	8.38532e-08	2.99032	-2.85769e-10	0.00301938	2.91786	-2.85769e-10
43905534	chr15:43905534:G:C	1.46796e-09	-2.08401e-10	-1.05487	5.6783e-05	-2.08401e-10	-1.05571
43905837	chr15:43905837:G:A	1.52071e-09	-2.08401e-10	-1.01957	5.83117e-05	-2.08401e-10	-1.02914
43906090	chr15:43906090:G:A	6.72638e-10	-1.8353	-2.85769e-10	2.82489e-05	-1.7539	-2.85769e-10
43906297	chr15:43906297:A:G	1.80235e-09	-2.08401e-10	-0.849653	7.38e-05	-2.08401e-10	-0.79359
43906418	chr15:43906418:G:C	2.02374e-10	-1.77749	-1.25889	7.37054e-06	-1.84369	-1.25377
43906746	chr15:43906746:C:T	2.88978e-09	0.297016	-0.674582	2.04919e-05	-1.69632	-0.3786
43906750	chr15:43906750:T:C	1.8872e-09	-0.101752	-0.701899	2.28389e-05	-1.55445	-0.412033
43906757	chr15:43906757:T:A	1.18078e-09	-0.495328	-0.777245	2.56166e-05	-1.34596	-0.505752
43906852	chr15:43906852:T:C	1.50061e-09	-2.08401e-10	-1.03288	5.8393e-05	-2.08401e-10	-1.02775
43906889	chr15:43906889:C:T	6.59766e-10	-1.85462	-2.85769e-10	2.72116e-05	-1.79131	-2.85769e-10
43906973	chr15:43906973:G:C	2.66928e-09	-2.08401e-10	-0.456937	0.000102053	-2.08401e-10	-0.469454
43907111	chr15:43907111:G:T	5.27955e-08	2.63787	-0.110194	3.50362e-05	-1.8396	0.301033
43907483	chr15:43907483:C:T	3.29929e-09	-2.08401e-10	-0.245041	0.000140506	-2.08401e-10	-0.149696
43907586	chr15:43907586:G:A	1.29862e-09	-2.08401e-10	-1.17745	5.00484e-05	-2.08401e-10	-1.18196
43907796	chr15:43907796:G:A	3.18491e-10	-1.40425	-1.17866	2.1271e-05	-0.897197	-1.14041
43907821	chr15:43907821:T:C	1.29606e-09	-2.08401e-10	-1.17942	4.99888e-05	-2.08401e-10	-1.18315
43908294	chr15:43908294:C:A	1.3408e-09	-2.08401e-10	-1.14548	5.27768e-05	-2.08401e-10	-1.12888
43908387	chr15:43908387:T:C	3.63905e-05	9.76529	-0.701974	1.7864e-05	-1.69023	-0.521929
43909047	chr15:43909047:C:T	2.91267e-10	-1.5791	-1.09316	1.06846e-05	-1.7111	-1.01504
43909816	chr15:43909816:C:G	3.33044e-10	-1.41361	-1.12461	1.16254e-05	-1.58149	-1.06026
43910131	chr15:43910131:C:T	2.96832e-09	-2.08401e-10	-0.35075	0.000114164	-2.08401e-10	-0.357312
43910841	chr15:43910841:A:G	2.69271e-07	4.15697	-2.85769e-10	0.00791144	3.88112	-2.85769e-10
43910847	chr15:43910847:A:C	4.04471e-06	7.80564	-0.939225	1.19737e-05	-1.78495	-0.827285
43911088	chr15:43911088:C:T	1.3359e-09	-2.08401e-10	-1.14914	4.96006e-05	-2.08401e-10	-1.19094
43912200	chr15:43912200:C:T	1.45764e-09	-2.08401e-10	-1.06193	5.78406e-05	-2.08401e-10	-1.03726
43912797	chr15:43912797:C:T	1.2822e-09	-2.08401e-10	-1.19017	4.96344e-05	-2.08401e-10	-1.19026
43912904	chr15:43912904:G:T	1.24833e-09	-2.08401e-10	-1.21694	4.83511e-05	-2.08401e-10	-1.21646
43912947	chr15:43912947:T:C	7.95324e-10	-0.557268	-1.11049	2.31909e-05	-0.889432	-1.06175
43914322	chr15:43914322:C:T	8.93084e-09	0.763476	-0.0127127	4.03145e-05	-1.79705	0.398812
43915101	chr15:43915101:C:T	1.3715e-09	-2.08401e-10	-1.12284	5.26633e-05	-2.08401e-10	-1.13103
43915467	chr15:43915467:G:C	1.40886e-09	-2.08401e-10	-1.09596	5.55947e-05	-2.08401e-10	-1.07686
43916157	chr15:43916157:C:T	1.38518e-09	-2.08401e-10	-1.11292	5.46103e-05	-2.08401e-10	-1.09472
43916691	chr15:43916691:A:G	1.26702e-09	-2.08401e-10	-1.20208	4.96572e-05	-2.08401e-10	-1.18981
43916864	chr15:43916864:T:C	7.28214e-10	-0.502695	-1.25321	2.05541e-05	-0.838123	-1.23376
43917248	chr15:43917248:C:T	1.08593e-09	-1.35631	-2.85769e-10	4.45186e-05	-1.29904	-2.85769e-10
43917323	chr15:43917323:T:G	1.19727e-09	-2.08401e-10	-1.2587	4.65056e-05	-2.08401e-10	-1.25538
43917632	chr15:43917632:G:A	9.60648e-10	-1.47889	-2.85769e-10	4.36834e-05	-1.31798	-2.85769e-10
43918338	chr15:43918338:C:T	3.14445e-09	-2.08401e-10	-0.293109	0.000133505	-2.08401e-10	-0.200809
43919075	chr15:43919075:T:C	8.98585e-06	8.19292	-0.528256	1.72254e-05	-1.86874	-0.379822
43919670	chr15:43919670:G:A	1.96736e-09	-1.70001	0.937959	0.00213825	1.00545	1.56735
43919715	chr15:43919715:G:A	1.32588e-08	0.520613	0.625299	8.80234e-05	-1.7503	1.13295
43920119	chr15:43920119:G:A	1.21574e-09	-2.08401e-10	-1.24339	4.68206e-05	-2.08401e-10	-1.24862
43921391	chr15:43921391:A:T	1.30856e-09	-2.08401e-10	-1.16982	5.02587e-05	-2.08401e-10	-1.17776
43921492	chr15:43921492:G:A	1.28162e-09	-2.08401e-10	-1.19062	4.92775e-05	-2.08401e-10	-1.19748
43921971	chr15:43921971:T:A	2.81054e-05	9.30717	-0.5022	1.82714e-05	-1.81063	-0.378984
43922083	chr15:43922083:T:A	4.26476e-09	-0.450903	0.462542	9.52689e-05	-1.48906	0.950815
43922088	chr15:43922088:G:C	4.23469e-09	-0.47131	0.475873	9.77184e-05	-1.47833	0.965475
43922587	chr15:43922587:A:G	1.24251e-09	-2.08401e-10	-1.22161	4.82032e-05	-2.08401e-10	-1.21952
43922959	chr15:43922959:T:G	1.19751e-09	-2.08401e-10	-1.25851	4.67519e-05	-2.08401e-10	-1.25009
43923605	chr15:43923605:C:A	1.20419e-09	-2.08401e-10	-1.25294	4.6575e-05	-2.08401e-10	-1.25388
43923912	chr15:43923912:T:C	2.90656e-09	-0.478753	0.106977	6.41104e-05	-1.47953	0.545191
43924379	chr15:43924379:C:T	9.00713e-10	-0.567869	-0.975446	2.76999e-05	-0.893021	-0.880499
43924542	chr15:43924542:G:A	1.96886e-05	8.90077	-0.451721	1.88192e-05	-1.83744	-0.322634
43924815	chr15:43924815:G:A	1.51498e-09	-2.08401e-10	-1.02335	6.00875e-05	-2.08401e-10	-0.999146
43924971	chr15:43924971:T:C	2.81804e-09	-0.447039	0.0443359	5.86491e-05	-1.49592	0.472549
43925938	chr15:43925938:C:T	6.75663e-05	9.84552	-0.163401	2.71694e-05	-1.77485	-0.0180104
43926168	chr15:43926168:A:G	1.50015e-06	6.62383	-0.749256	1.36394e-05	-1.86963	-0.612355
43926240	chr15:43926240:C:A	1.29348e-09	-0.312181	-0.869229	3.94315e-05	-0.660552	-0.759831
43926774	chr15:43926774:C:T	1.20448e-09	-2.08401e-10	-1.2527	4.65584e-05	-2.08401e-10	-1.25424
43926853	chr15:43926853:G:C	1.73793e-09	-2.08401e-10	-0.886051	6.92959e-05	-2.08401e-10	-0.856563
43927310	chr15:43927310:C:T	5.29122e-05	9.57062	-0.132975	2.74427e-05	-1.79773	0.0148826
43927409	chr15:43927409:G:A	5.99523e-05	9.73703	-0.17447	2.6644e-05	-1.78316	-0.0292243
43927517	chr15:43927517:T:C	1.19726e-09	-2.08401e-10	-1.25871	4.63763e-05	-2.08401e-10	-1.25816
43927776	chr15:43927776:A:G	1.57462e-09	-0.276957	-0.707778	4.82436e-05	-0.639506	-0.579179
43928198	chr15:43928198:A:G	7.38793e-09	-0.413794	0.974895	0.000163058	-1.4978	1.49696
43929026	chr15:43929026:T:C	1.25066e-09	-2.08401e-10	-1.21507	4.85267e-05	-2.08401e-10	-1.21283
43929062	chr15:43929062:C:A	1.19812e-09	-2.08401e-10	-1.258	4.63678e-05	-2.08401e-10	-1.25834
43929772	chr15:43929772:C:G	1.22996e-09	-2.08401e-10	-1.23177	4.81506e-05	-2.08401e-10	-1.22061
43930434	chr15:43930434:T:C	1.20124e-09	-2.08401e-10	-1.2554	4.64414e-05	-2.08401e-10	-1.25676
43930636	chr15:43930636:A:G	1.65508e-09	-2.08401e-10	-0.934897	6.46484e-05	-2.08401e-10	-0.925985
43930811	chr15:43930811:G:A	2.93313e-10	-1.45332	-1.21194	1.01411e-05	-1.61098	-1.16738
43930989	chr15:43930989:A:G	1.18012e-08	0.556705	0.472751	7.28723e-05	-1.76629	0.960051
43931015	chr15:43931015:G:A	1.23774e-09	-2.08401e-10	-1.22546	4.76948e-05	-2.08401e-10	-1.23013
43932339	chr15:43932339:C:T	1.19753e-09	-2.08401e-10	-1.25849	4.64726e-05	-2.08401e-10	-1.25608
43932470	chr15:43932470:A:G	2.49318e-05	9.60871	-0.923558	1.40986e-05	-1.64196	-0.806912
43933519	chr15:43933519:C:T	2.06557e-10	-1.7587	-1.25723	8.37502e-06	-1.71144	-1.25826
43933758	chr15:43933758:G:T	1.20214e-09	-2.08401e-10	-1.25464	4.6652e-05	-2.08401e-10	-1.25223
43934110	chr15:43934110:C:T	1.19726e-09	-2.08401e-10	-1.25872	4.64798e-05	-2.08401e-10	-1.25593
43934193	chr15:43934193:T:C	1.51758e-09	-2.08401e-10	-1.02163	6.3236e-05	-2.08401e-10	-0.948075
43934531	chr15:43934531:C:T	1.35276e-09	-2.08401e-10	-1.1366	5.43094e-05	-2.08401e-10	-1.10025
43934577	chr15:43934577:C:G	1.2254e-09	-2.08401e-10	-1.23548	4.66736e-05	-2.08401e-10	-1.25177
43934626	chr15:43934626:T:C	1.19957e-09	-2.08401e-10	-1.25678	4.66172e-05	-2.08401e-10	-1.25298
43934736	chr15:43934736:G:A	1.19948e-09	-2.08401e-10	-1.25686	4.63667e-05	-2.08401e-10	-1.25837
43934907	chr15:43934907:T:C	9.09607e-10	-0.533099	-1.00039	2.781e-05	-0.859291	-0.91026
43935072	chr15:43935072:C:T	3.37981e-09	-1.21152	0.990591	0.00851096	2.37239	1.58178
43935459	chr15:43935459:C:T	1.29998e-09	-2.08401e-10	-1.1764	5.03654e-05	-2.08401e-10	-1.17564
43936032	chr15:43936032:C:G	1.19867e-09	-2.08401e-10	-1.25753	4.63861e-05	-2.08401e-10	-1.25795
43936969	chr15:43936969:T:C	2.6772e-09	-2.08401e-10	-0.453974	0.000106704	-2.08401e-10	-0.42489
43936991	chr15:43936991:T:C	1.19889e-09	-2.08401e-10	-1.25735	4.6884e-05	-2.08401e-10	-1.24727
43937224	chr15:43937224:C:G	1.20024e-09	-2.08401e-10	-1.25622	4.6401e-05	-2.08401e-10	-1.25763
43937372	chr15:43937372:G:C	2.90268e-09	0.885217	-1.25833	9.52274e-05	0.718736	-1.25742
43937672	chr15:43937672:G:A	9.58408e-10	-1.48123	-2.85769e-10	4.10566e-05	-1.38	-2.85769e-10
43937855	chr15:43937855:G:A	1.21586e-09	-2.08401e-10	-1.24329	4.69045e-05	-2.08401e-10	-1.24683
43938489	chr15:43938489:C:T	8.35568e-10	-0.461403	-1.15699	2.38567e-05	-0.805579	-1.11731
43938788	chr15:43938788:A:C	1.21745e-09	-2.08401e-10	-1.24198	4.83088e-05	-2.08401e-10	-1.21733
43939005	chr15:43939005:G:T	3.36308e-09	-2.08401e-10	-0.225889	0.000143179	-2.08401e-10	-0.130855
43939143	chr15:43939143:T:C	9.88585e-10	-0.400799	-1.04943	2.84298e-05	-0.754279	-0.99323
43939463	chr15:43939463:T:C	3.44032e-09	-2.08401e-10	-0.203183	0.00014666	-2.08401e-10	-0.106832
43939502	chr15:43939502:G:A	4.20904e-05	9.32371	-0.114887	2.76266e-05	-1.80721	0.0310442
43939888	chr15:43939888:T:G	3.76171e-10	-1.24338	-1.17307	1.23126e-05	-1.46137	-1.12295
43940146	chr15:43940146:C:T	1.27152e-09	-2.08401e-10	-1.19853	4.77782e-05	-2.08401e-10	-1.22838
43941441	chr15:43941441:A:G	1.21242e-09	-2.08401e-10	-1.24613	4.64351e-05	-2.08401e-10	-1.25689
43941639	chr15:43941639:C:G	1.24594e-09	-2.08401e-10	-1.21886	4.79882e-05	-2.08401e-10	-1.22399
43941900	chr15:43941900:G:C	1.2504e-09	-2.08401e-10	-1.21528	4.72726e-05	-2.08401e-10	-1.23902
43942578	chr15:43942578:A:C	1.3868e-05	8.61679	-0.518192	1.78908e-05	-1.84225	-0.368408
43942795	chr15:43942795:T:C	1.53677e-09	-2.08401e-10	-1.00906	5.85628e-05	-2.08401e-10	-1.02485
43943717	chr15:43943717:C:T	1.65242e-05	8.6413	-0.36747	2.09631e-05	-1.84848	-0.203704
43943917	chr15:43943917:C:T	2.83908e-09	-0.0558496	-0.339416	3.31989e-05	-1.53412	-0.0583159
43943986	chr15:43943986:CTT:C	1.23529e-09	-2.08401e-10	-1.22744	4.75818e-05	-2.08401e-10	-1.2325
43944043	chr15:43944043:A:G	3.36212e-09	-0.10634	-0.119835	4.22478e-05	-1.62473	0.273338
43944106	chr15:43944106:G:A	6.06385e-10	-0.744814	-1.19417	1.85463e-05	-1.02967	-1.14501
43944440	chr15:43944440:G:T	5.67788e-10	-0.845062	-1.15969	1.77839e-05	-1.11425	-1.1024
43944452	chr15:43944452:A:G	3.34221e-09	0.174193	-0.406306	2.91224e-05	-1.69122	-0.0322217
43944583	chr15:43944583:C:T	8.83802e-10	-1.56227	-2.85769e-10	3.74674e-05	-1.47148	-2.85769e-10
43944787	chr15:43944787:G:A	1.42986e-05	8.55903	-0.429853	1.9521e-05	-1.85191	-0.271544
43945545	chr15:43945545:G:A	4.87114e-10	-1.14529	-1.01271	1.63893e-05	-1.37143	-0.926887
43945557	chr15:43945557:G:T	3.50934e-09	0.289928	-0.473247	2.60395e-05	-1.72045	-0.114882
43945874	chr15:43945874:G:A	8.49129e-10	-1.60229	-2.85769e-10	3.97835e-05	-1.41149	-2.85769e-10
43946306	chr15:43946306:T:G	1.20226e-09	-2.08401e-10	-1.25454	4.66988e-05	-2.08401e-10	-1.25123
43946336	chr15:43946336:A:C	1.62782e-09	-2.08401e-10	-0.951505	6.17255e-05	-2.08401e-10	-0.97225
43946904	chr15:43946904:T:C	1.19703e-09	-2.08401e-10	-1.2589	4.63444e-05	-2.08401e-10	-1.25885
43946972	chr15:43946972:C:T	1.19736e-09	-2.08401e-10	-1.25863	4.6387e-05	-2.08401e-10	-1.25793
43947454	chr15:43947454:C:T	1.63059e-05	8.63393	-0.373393	2.08152e-05	-1.84968	-0.209592
43947670	chr15:43947670:G:A	1.24869e-09	-2.08401e-10	-1.21666	4.72282e-05	-2.08401e-10	-1.23996
43948129	chr15:43948129:C:T	3.35062e-10	-1.42703	-1.10515	1.18486e-05	-1.58826	-1.03448
43948455	chr15:43948455:ATTAAAAATCTGT:A	1.26786e-09	-2.08401e-10	-1.20141	4.77373e-05	-2.08401e-10	-1.22924
43949043	chr15:43949043:C:G	1.35113e-09	-2.08401e-10	-1.13781	5.23036e-05	-2.08401e-10	-1.13788
43949190	chr15:43949190:C:T	3.20748e-10	-1.4938	-1.08204	1.1534e-05	-1.64227	-1.00738
43949207	chr15:43949207:A:G	7.08386e-10	-1.78351	-2.85769e-10	2.98446e-05	-1.69894	-2.85769e-10
43949911	chr15:43949911:G:C	5.75634e-09	-2.08401e-10	0.311555	0.000248495	-2.08401e-10	0.420476
43949926	chr15:43949926:T:C	1.2052e-09	-2.08401e-10	-1.2521	4.66123e-05	-2.08401e-10	-1.25308
43950665	chr15:43950665:C:T	2.97474e-10	-1.5474	-1.10377	1.07601e-05	-1.69152	-1.02758
43950930	chr15:43950930:A:G	1.23319e-09	-2.08401e-10	-1.22914	4.76175e-05	-2.08401e-10	-1.23175
43951148	chr15:43951148:T:C	1.87216e-09	-2.08401e-10	-0.811651	7.42515e-05	-2.08401e-10	-0.78749
43951175	chr15:43951175:C:CT	1.49867e-09	-2.08401e-10	-1.03417	5.72879e-05	-2.08401e-10	-1.04686
43951234	chr15:43951234:T:C	1.3489e-09	-2.08401e-10	-1.13946	5.27334e-05	-2.08401e-10	-1.1297
43951575	chr15:43951575:T:C	6.9838e-10	-1.79774	-2.85769e-10	2.62755e-05	-1.82631	-2.85769e-10
43951683	chr15:43951683:T:C	1.90126e-09	-2.08401e-10	-0.79623	7.35571e-05	-2.08401e-10	-0.796886
43951839	chr15:43951839:CT:C	6.032e-09	0.358332	-2.85769e-10	0.000233174	0.356838	-2.85769e-10
43952186	chr15:43952186:C:T	1.51495e-09	-2.08401e-10	-1.02337	5.77529e-05	-2.08401e-10	-1.03877
43952325	chr15:43952325:T:C	3.99743e-07	5.05896	-0.506889	1.80045e-05	-1.87028	-0.334045
43952369	chr15:43952369:T:C	3.74028e-07	5.05506	-0.569471	1.67867e-05	-1.87029	-0.404073
43952397	chr15:43952397:G:A	2.01555e-09	-2.08401e-10	-0.737853	7.83942e-05	-2.08401e-10	-0.733198
43952493	chr15:43952493:G:A	1.87155e-09	-2.08401e-10	-0.811982	7.27256e-05	-2.08401e-10	-0.808254
43952552	chr15:43952552:T:C	1.19784e-09	-2.08401e-10	-1.25823	4.64832e-05	-2.08401e-10	-1.25586
43952660	chr15:43952660:G:A	1.3919e-09	-2.08401e-10	-1.10808	5.41342e-05	-2.08401e-10	-1.10348
43952736	chr15:43952736:C:T	2.52832e-09	-2.08401e-10	-0.51119	0.00010023	-2.08401e-10	-0.487477
43953194	chr15:43953194:C:T	3.84306e-09	-2.08401e-10	-0.0924764	0.000150643	-2.08401e-10	-0.0800358
43953353	chr15:43953353:C:T	1.50224e-09	-2.08401e-10	-1.03179	5.95159e-05	-2.08401e-10	-1.00871
43953530	chr15:43953530:A:G	7.51499e-09	0.578154	-2.85769e-10	0.00029835	0.60332	-2.85769e-10
43953733	chr15:43953733:A:T	4.50339e-07	5.16438	-0.493132	1.82789e-05	-1.87031	-0.318889
43953789	chr15:43953789:T:C	1.19988e-09	-2.08401e-10	-1.25652	4.65411e-05	-2.08401e-10	-1.25461
43954327	chr15:43954327:G:C	1.21481e-09	-2.08401e-10	-1.24416	4.68427e-05	-2.08401e-10	-1.24815
43954397	chr15:43954397:T:C	1.21481e-09	-2.08401e-10	-1.24416	4.68427e-05	-2.08401e-10	-1.24815
43954507	chr15:43954507:G:A	1.19714e-09	-2.08401e-10	-1.25881	4.63751e-05	-2.08401e-10	-1.25819
43955293	chr15:43955293:T:C	7.20098e-10	-1.76711	-2.85769e-10	2.58369e-05	-1.84315	-2.85769e-10
43955768	chr15:43955768:GTC:G	3.26576e-09	-2.08401e-10	-0.255255	0.00012661	-2.08401e-10	-0.253839
43956187	chr15:43956187:T:A	2.9001e-09	-2.08401e-10	-0.374003	0.000122049	-2.08401e-10	-0.290523
43956999	chr15:43956999:A:T	3.70786e-05	9.50862	-0.426573	2.48823e-05	-1.67813	-0.202664
43957557	chr15:43957557:G:T	2.7879e-09	-2.08401e-10	-0.413459	0.000117148	-2.08401e-10	-0.331507
43957834	chr15:43957834:T:C	2.08862e-09	-0.702241	-2.85769e-10	0.000137743	-0.169555	-2.85769e-10
43957856	chr15:43957856:C:G	4.05522e-05	9.69619	-0.52459	2.28381e-05	-1.65295	-0.31357
43957873	chr15:43957873:A:G	2.34214e-09	-2.08401e-10	-0.587683	9.27264e-05	-2.08401e-10	-0.565295
43958097	chr15:43958097:T:C	2.94542e-05	9.42327	-0.571428	2.09038e-05	-1.68811	-0.366908
43958115	chr15:43958115:C:T	7.3865e-10	-1.81151	0.0698326	0.000432117	0.457141	0.516607
43958589	chr15:43958589:T:C	1.45694e-09	-2.08401e-10	-1.06241	5.56787e-05	-2.08401e-10	-1.07535
43958713	chr15:43958713:T:C	2.04472e-07	4.75089	-0.869202	1.19606e-05	-1.86528	-0.748051
43959022	chr15:43959022:G:A	1.56541e-09	-2.08401e-10	-0.990596	6.54369e-05	-2.08401e-10	-0.913862
43959879	chr15:43959879:T:C	2.31266e-09	-2.08401e-10	-0.60035	8.9899e-05	-2.08401e-10	-0.596261
43960164	chr15:43960164:C:T	2.8997e-07	3.95997	0.271056	4.42177e-05	-1.86709	0.561266
43960289	chr15:43960289:A:G	3.27944e-07	5.16272	-0.808625	1.29271e-05	-1.85131	-0.684312
43960313	chr15:43960313:G:A	1.31187e-09	-2.08401e-10	-1.16729	4.96097e-05	-2.08401e-10	-1.19076
43960810	chr15:43960810:A:G	1.76718e-09	-2.08401e-10	-0.869362	6.86644e-05	-2.08401e-10	-0.865718
43960888	chr15:43960888:A:G	2.13306e-09	-2.08401e-10	-0.681187	8.29147e-05	-2.08401e-10	-0.677136
43961014	chr15:43961014:T:C	4.73676e-07	5.27525	-0.553476	1.71112e-05	-1.86949	-0.385722
43961316	chr15:43961316:A:C	1.88149e-09	-2.08401e-10	-0.80668	7.30855e-05	-2.08401e-10	-0.803318
43961728	chr15:43961728:T:G	1.62645e-09	-2.08401e-10	-0.952346	6.27966e-05	-2.08401e-10	-0.955046
43962793	chr15:43962793:C:T	2.71496e-09	-2.08401e-10	-0.439969	0.00010399	-2.08401e-10	-0.45065
43962957	chr15:43962957:A:G	1.20429e-09	-2.08401e-10	-1.25286	4.64912e-05	-2.08401e-10	-1.25569
43963694	chr15:43963694:T:G	1.35092e-09	-2.08401e-10	-1.13796	5.2517e-05	-2.08401e-10	-1.13381
43964579	chr15:43964579:T:A	2.68846e-10	-1.86989	-0.882476	1.04366e-05	-1.85289	-0.89674
43965158	chr15:43965158:C:A	1.87732e-09	-2.08401e-10	-0.8089	7.29368e-05	-2.08401e-10	-0.805354
43965262	chr15:43965262:T:C	1.47271e-09	-2.08401e-10	-1.05164	5.89909e-05	-2.08401e-10	-1.01757
43965305	chr15:43965305:C:G	1.19726e-09	-2.08401e-10	-1.25871	4.64278e-05	-2.08401e-10	-1.25705
43965360	chr15:43965360:G:A	1.20147e-09	-2.08401e-10	-1.2552	4.65004e-05	-2.08401e-10	-1.25549
43966087	chr15:43966087:A:C	1.49235e-09	-2.08401e-10	-1.03839	5.80965e-05	-2.08401e-10	-1.03284
43966318	chr15:43966318:G:C	7.42361e-10	-1.73667	-2.85769e-10	3.25875e-05	-1.61102	-2.85769e-10
43966569	chr15:43966569:A:T	1.77621e-09	-2.08401e-10	-0.864265	6.90107e-05	-2.08401e-10	-0.860687
43966699	chr15:43966699:C:T	4.34166e-07	5.44747	-0.812789	1.3056e-05	-1.83638	-0.689322
43966974	chr15:43966974:C:A	1.38082e-09	-2.08401e-10	-1.11607	5.36964e-05	-2.08401e-10	-1.1116
43967216	chr15:43967216:C:T	6.59471e-10	-1.85506	-2.85769e-10	2.51445e-05	-1.87031	-2.85769e-10
43967244	chr15:43967244:T:C	1.35346e-09	-2.08401e-10	-1.13608	5.26151e-05	-2.08401e-10	-1.13194
43967482	chr15:43967482:C:T	1.19791e-09	-2.08401e-10	-1.25817	4.63418e-05	-2.08401e-10	-1.2589
43968264	chr15:43968264:A:G	2.35463e-09	-0.582362	-2.85769e-10	0.00010725	-0.419782	-2.85769e-10
43968957	chr15:43968957:T:C	3.49961e-09	-0.186094	-2.85769e-10	9.26625e-05	-0.565984	-2.85769e-10
43969115	chr15:43969115:T:C	1.60343e-09	-2.08401e-10	-0.966603	6.21784e-05	-2.08401e-10	-0.964941
43969132	chr15:43969132:G:C	1.24152e-09	-2.08401e-10	-1.22241	4.84078e-05	-2.08401e-10	-1.21529
43970044	chr15:43970044:G:T	7.62278e-10	-1.71019	-2.85769e-10	2.67083e-05	-1.80997	-2.85769e-10
43970258	chr15:43970258:G:A	8.83451e-10	-1.56267	-2.85769e-10	3.65461e-05	-1.49637	-2.85769e-10
43970267	chr15:43970267:C:G	7.58055e-10	-1.71575	-2.85769e-10	2.66057e-05	-1.81382	-2.85769e-10
43970402	chr15:43970402:G:A	1.70107e-09	-2.08401e-10	-0.90749	6.59793e-05	-2.08401e-10	-0.905607
43970633	chr15:43970633:T:C	1.82717e-09	-2.08401e-10	-0.83598	7.09004e-05	-2.08401e-10	-0.833672
43970677	chr15:43970677:A:C	5.40269e-07	5.35091	-0.497586	1.82313e-05	-1.86837	-0.323437
43970719	chr15:43970719:C:CAT	1.40811e-09	-2.08401e-10	-1.0965	5.57675e-05	-2.08401e-10	-1.07376
43971855	chr15:43971855:C:T	2.10353e-09	-2.08401e-10	-0.695128	8.33221e-05	-2.08401e-10	-0.672235
43972233	chr15:43972233:C:G	1.19871e-09	-2.08401e-10	-1.2575	4.64284e-05	-2.08401e-10	-1.25704
43972456	chr15:43972456:C:T	4.79028e-09	-2.08401e-10	0.127843	0.00018039	-2.08401e-10	0.100171
43972688	chr15:43972688:T:C	6.75516e-10	-0.572418	-1.25861	2.08285e-05	-0.799798	-1.25883
43972759	chr15:43972759:G:C	1.07961e-09	-0.95851	-0.403632	7.77841e-05	-0.438174	-0.302838
43973106	chr15:43973106:A:T	1.7071e-09	-2.08401e-10	-0.903952	6.68489e-05	-2.08401e-10	-0.892513
43973168	chr15:43973168:G:A	1.264e-09	-2.08401e-10	-1.20447	4.92155e-05	-2.08401e-10	-1.19874
43973181	chr15:43973181:C:T	6.60411e-10	-1.85364	-2.85769e-10	2.74072e-05	-1.78414	-2.85769e-10
43973311	chr15:43973311:C:T	1.46708e-09	-0.203774	-0.851697	4.46338e-05	-0.454028	-0.84243
43973426	chr15:43973426:C:T	8.37576e-07	5.17101	0.120753	3.74406e-05	-1.8664	0.394206
43973525	chr15:43973525:A:T	1.8021e-09	-2.08401e-10	-0.849791	6.98907e-05	-2.08401e-10	-0.848015
43973796	chr15:43973796:G:C	1.3422e-09	-2.08401e-10	-1.14443	5.21184e-05	-2.08401e-10	-1.14143
43973883	chr15:43973883:G:T	1.19341e-06	5.35938	0.286442	4.43277e-05	-1.86798	0.564644
43973959	chr15:43973959:G:A	1.19918e-09	-2.08401e-10	-1.25711	4.63639e-05	-2.08401e-10	-1.25843
43974220	chr15:43974220:C:A	1.36057e-09	-2.08401e-10	-1.13085	5.28134e-05	-2.08401e-10	-1.12818
43974291	chr15:43974291:G:A	1.47371e-09	-2.08401e-10	-1.05096	5.56472e-05	-2.08401e-10	-1.07592
43974494	chr15:43974494:C:T	1.11346e-06	5.24707	0.329412	4.65078e-05	-1.8662	0.61087
43974532	chr15:43974532:G:A	0.00030056	11.1747	-2.85769e-10	2.56215e-05	-1.85152	-2.85769e-10
43975566	chr15:43975566:A:G	2.7465e-09	-2.08401e-10	-0.42842	0.000108804	-2.08401e-10	-0.405399
43976282	chr15:43976282:TG:T	1.30019e-09	-2.08401e-10	-1.17624	5.15025e-05	-2.08401e-10	-1.15332
43976513	chr15:43976513:G:T	7.13477e-10	-1.77635	-2.85769e-10	2.98414e-05	-1.69905	-2.85769e-10
43976726	chr15:43976726:G:A	2.55607e-10	-1.6175	-1.18536	1.27412e-05	-1.33076	-1.21935
43977135	chr15:43977135:C:T	1.20039e-09	-0.355725	-0.900377	3.68718e-05	-0.594656	-0.892846
43977155	chr15:43977155:G:A	1.43443e-06	5.43386	0.395914	4.97803e-05	-1.86902	0.681692
43977194	chr15:43977194:G:A	1.52011e-09	-2.08401e-10	-1.01996	5.90312e-05	-2.08401e-10	-1.01688
43977401	chr15:43977401:G:A	4.74983e-07	4.9843	-0.259767	2.25383e-05	-1.78497	-0.194759
43977409	chr15:43977409:G:T	1.42915e-06	5.49511	0.330974	4.64544e-05	-1.86979	0.613317
43977577	chr15:43977577:A:C	6.42464e-07	2.97513	2.05143	0.000291883	-1.8552	2.43661
43978333	chr15:43978333:A:G	1.91102e-06	5.53768	0.578966	6.06003e-05	-1.86986	0.879215
43979008	chr15:43979008:A:G	3.18625e-10	-1.83021	-0.752278	1.34811e-05	-1.84749	-0.646163
43979200	chr15:43979200:G:A	1.54219e-09	-2.08401e-10	-1.00554	5.99628e-05	-2.08401e-10	-1.00122
43979216	chr15:43979216:G:T	7.01279e-10	-1.7936	-2.85769e-10	2.96107e-05	-1.70681	-2.85769e-10
43979521	chr15:43979521:C:T	2.65242e-09	-2.08401e-10	-0.463275	0.000105026	-2.08401e-10	-0.440737
43980358	chr15:43980358:T:C	1.22605e-09	-2.08401e-10	-1.23495	4.71742e-05	-2.08401e-10	-1.2411
43981006	chr15:43981006:C:T	9.64744e-10	-1.47464	-2.85769e-10	4.52264e-05	-1.28327	-2.85769e-10
43982283	chr15:43982283:T:C	1.19732e-09	-2.08401e-10	-1.25866	4.64001e-05	-2.08401e-10	-1.25765
43982777	chr15:43982777:T:C	1.76817e-09	-2.08401e-10	-0.868804	6.85092e-05	-2.08401e-10	-0.867981
43982962	chr15:43982962:AC:A	5.80369e-07	2.84875	2.07616	0.000301827	-1.84742	2.46233
43983579	chr15:43983579:C:G	1.74319e-09	-2.08401e-10	-0.883031	6.75285e-05	-2.08401e-10	-0.882398
43984357	chr15:43984357:C:G	8.87102e-07	3.3106	2.03862	0.000283915	-1.86845	2.42218
43984406	chr15:43984406:C:T	1.48786e-09	-2.08401e-10	-1.04141	5.7823e-05	-2.08401e-10	-1.03756
43984414	chr15:43984414:C:T	3.58901e-09	-0.160871	-2.85769e-10	0.000173867	0.0633451	-2.85769e-10
43984614	chr15:43984614:C:T	3.23857e-09	-2.08401e-10	-0.263614	0.000137355	-2.08401e-10	-0.172379
43984947	chr15:43984947:G:A	1.12999e-09	-0.279722	-1.03682	3.4688e-05	-0.523785	-1.02477
43985058	chr15:43985058:A:C	6.56048e-10	-1.86027	-2.85769e-10	2.51427e-05	-1.87038	-2.85769e-10
43985140	chr15:43985140:G:C	1.49078e-09	-2.08401e-10	-1.03945	5.79382e-05	-2.08401e-10	-1.03557
43985635	chr15:43985635:A:T	1.37656e-09	-2.08401e-10	-1.11916	5.42267e-05	-2.08401e-10	-1.10177
43985656	chr15:43985656:C:T	1.19746e-09	-2.08401e-10	-1.25855	4.64069e-05	-2.08401e-10	-1.2575
43985963	chr15:43985963:A:G	6.31998e-07	2.97418	2.03595	0.000286986	-1.8546	2.41909
43986243	chr15:43986243:G:A	1.74073e-06	5.40359	0.619722	6.36266e-05	-1.86888	0.926967
43986336	chr15:43986336:AC:A	4.40664e-09	-2.08401e-10	0.0443659	0.000164262	-2.08401e-10	0.00651194
43986601	chr15:43986601:G:A	4.32644e-09	-2.08401e-10	0.0259992	0.000161316	-2.08401e-10	-0.0115852
43987499	chr15:43987499:G:C	1.20176e-09	-2.08401e-10	-1.25496	4.64385e-05	-2.08401e-10	-1.25682
43987511	chr15:43987511:T:C	7.98993e-07	3.14962	2.09499	0.000302983	-1.86355	2.48228
43987652	chr15:43987652:T:C	1.54022e-06	5.459	0.441932	5.23608e-05	-1.86948	0.732691
43987885	chr15:43987885:T:C	3.53825e-09	-2.08401e-10	-0.175114	0.000156014	-2.08401e-10	-0.0450038
43987937	chr15:43987937:G:A	7.42231e-10	-1.73684	-2.85769e-10	3.20516e-05	-1.6276	-2.85769e-10
43988411	chr15:43988411:T:G	6.25489e-07	3.13589	1.86389	0.000237327	-1.86291	2.2374
43988571	chr15:43988571:G:C	3.89765e-09	-2.08401e-10	-0.078372	0.000145561	-2.08401e-10	-0.114352
43988729	chr15:43988729:G:A	1.22473e-09	-0.0337099	-1.20231	4.46472e-05	-0.0890996	-1.20706
43989067	chr15:43989067:G:A	8.42205e-10	-0.981269	-0.62921	2.77858e-05	-1.15614	-0.614284
43989370	chr15:43989370:G:A	1.54288e-09	-2.08401e-10	-1.0051	6.05092e-05	-2.08401e-10	-0.992153
43989756	chr15:43989756:ACAGGGACAG:A	2.66149e-09	-2.08401e-10	-0.459862	0.000105384	-2.08401e-10	-0.437342
43989823	chr15:43989823:G:A	6.59437e-10	-1.85511	-2.85769e-10	2.71481e-05	-1.79364	-2.85769e-10
43990260	chr15:43990260:C:G	1.22881e-09	-2.08401e-10	-1.2327	4.7593e-05	-2.08401e-10	-1.23226
43990431	chr15:43990431:G:T	2.6518e-09	-2.08401e-10	-0.463508	0.000104994	-2.08401e-10	-0.441043
43990806	chr15:43990806:T:C	1.434e-09	-2.08401e-10	-1.07828	5.58018e-05	-2.08401e-10	-1.07314
43991216	chr15:43991216:C:T	9.52712e-10	-1.48719	-2.85769e-10	4.10794e-05	-1.37944	-2.85769e-10
43991970	chr15:43991970:G:A	5.87429e-07	4.8732	0.0638064	3.54754e-05	-1.85109	0.324985
43992308	chr15:43992308:T:C	1.34442e-09	-2.08401e-10	-1.14279	5.2509e-05	-2.08401e-10	-1.13396
43992411	chr15:43992411:C:T	1.21283e-09	-2.08401e-10	-1.24579	4.67834e-05	-2.08401e-10	-1.24942
43992562	chr15:43992562:G:A	2.32143e-09	-2.08401e-10	-0.596561	9.18296e-05	-2.08401e-10	-0.575014
43992665	chr15:43992665:G:A	2.16348e-09	-2.08401e-10	-0.667028	8.16331e-05	-2.08401e-10	-0.692713
43992972	chr15:43992972:T:C	1.20626e-09	-2.08401e-10	-1.25123	4.65728e-05	-2.08401e-10	-1.25393
43993255	chr15:43993255:C:T	2.56941e-09	-2.08401e-10	-0.495068	0.000104518	-2.08401e-10	-0.445588
43993497	chr15:43993497:T:C	2.30255e-09	-2.08401e-10	-0.60473	9.11306e-05	-2.08401e-10	-0.582655
43993896	chr15:43993896:C:T	1.00421e-07	2.00071	1.16991	0.000143609	-1.641	1.51315
43994127	chr15:43994127:T:C	4.95937e-07	2.98551	1.7822	0.000219226	-1.85574	2.15089
43994291	chr15:43994291:T:C	6.99658e-10	-1.79591	-2.85769e-10	2.9416e-05	-1.71341	-2.85769e-10
43994304	chr15:43994304:C:A	1.42447e-09	-2.08401e-10	-1.08494	5.50693e-05	-2.08401e-10	-1.08636
43994455	chr15:43994455:T:A	3.79253e-09	-2.08401e-10	-0.105713	0.000161724	-2.08401e-10	-0.00905489
43994601	chr15:43994601:TTTTA:T	1.46457e-09	-2.08401e-10	-1.05718	5.68587e-05	-2.08401e-10	-1.05438
43995035	chr15:43995035:T:C	1.24327e-09	-2.08401e-10	-1.221	4.84776e-05	-2.08401e-10	-1.21385
43995399	chr15:43995399:A:C	6.04008e-07	4.73125	0.233586	4.29565e-05	-1.84326	0.508499
43995402	chr15:43995402:G:A	1.7452e-09	-2.08401e-10	-0.881876	6.54823e-05	-2.08401e-10	-0.913168
43996430	chr15:43996430:G:A	1.41767e-09	-2.08401e-10	-1.08973	5.48037e-05	-2.08401e-10	-1.09119
43996976	chr15:43996976:A:G	1.72831e-09	-2.08401e-10	-0.891605	6.80431e-05	-2.08401e-10	-0.874807
43997220	chr15:43997220:C:T	1.77573e-06	5.42286	0.62036	6.34369e-05	-1.86873	0.923829
43997464	chr15:43997464:T:C	1.20497e-09	-2.08401e-10	-1.25229	4.66417e-05	-2.08401e-10	-1.25245
43997755	chr15:43997755:T:C	8.12071e-08	2.26391	0.694346	8.14512e-05	-1.69497	1.00003
43997782	chr15:43997782:C:T	7.64244e-10	-0.961986	-0.745629	2.50831e-05	-1.14092	-0.731839
43997859	chr15:43997859:C:G	5.84698e-09	1.34991	-1.02273	0.000180024	1.10457	-1.00643
43998903	chr15:43998903:A:G	7.61319e-09	-2.08401e-10	0.591136	0.000316766	-2.08401e-10	0.663215
43998989	chr15:43998989:G:A	1.56415e-09	-2.08401e-10	-0.991402	5.85982e-05	-2.08401e-10	-1.02424
43999046	chr15:43999046:T:C	1.60888e-06	5.30116	0.64339	6.52988e-05	-1.86649	0.95051
43999417	chr15:43999417:G:C	1.46989e-09	-2.08401e-10	-1.05356	5.70649e-05	-2.08401e-10	-1.05076
43999513	chr15:43999513:T:C	2.06318e-09	-1.69571	0.98121	8.25116e-05	-1.57509	0.893082
43999835	chr15:43999835:T:C	1.23804e-09	-2.08401e-10	-1.22522	4.79439e-05	-2.08401e-10	-1.22492
44000610	chr15:44000610:C:T	1.61708e-09	-0.958123	-2.85769e-10	7.51661e-05	-0.775248	-2.85769e-10
44000735	chr15:44000735:C:T	7.5187e-10	-1.72394	-2.85769e-10	2.64043e-05	-1.82142	-2.85769e-10
44000939	chr15:44000939:C:A	8.88512e-07	5.22455	0.12625	3.74639e-05	-1.86439	0.392825
44001013	chr15:44001013:G:T	8.72953e-07	5.1613	0.171836	3.94024e-05	-1.86203	0.440904
44001132	chr15:44001132:T:C	1.30774e-09	-2.08401e-10	-1.17045	5.18356e-05	-2.08401e-10	-1.14687
44001670	chr15:44001670:G:A	1.71734e-09	-2.08401e-10	-0.897972	6.76074e-05	-2.08401e-10	-0.881231
44001677	chr15:44001677:G:A	1.73387e-09	-2.08401e-10	-0.888393	6.82735e-05	-2.08401e-10	-0.871427
44001693	chr15:44001693:G:A	1.77337e-09	-2.08401e-10	-0.865867	6.98754e-05	-2.08401e-10	-0.848235
44001795	chr15:44001795:A:G	1.20246e-09	-2.08401e-10	-1.25437	4.64588e-05	-2.08401e-10	-1.25638
44002274	chr15:44002274:A:G	7.48389e-07	5.04718	0.132	3.79446e-05	-1.86029	0.401473
44003059	chr15:44003059:C:T	2.07417e-06	6.19293	0.00564209	3.33652e-05	-1.85017	0.262737
44003468	chr15:44003468:A:G	1.30433e-09	-2.08401e-10	-1.17306	5.16828e-05	-2.08401e-10	-1.14982
44004526	chr15:44004526:A:G	1.55808e-06	5.86986	0.0426061	3.41205e-05	-1.86475	0.299697
44004804	chr15:44004804:T:C	1.20193e-09	-2.08401e-10	-1.25482	4.64436e-05	-2.08401e-10	-1.25671
44004857	chr15:44004857:T:C	1.20193e-09	-2.08401e-10	-1.25482	4.64436e-05	-2.08401e-10	-1.25671
44005001	chr15:44005001:G:C	1.90564e-09	-2.08401e-10	-0.793929	7.52034e-05	-2.08401e-10	-0.774751
44005325	chr15:44005325:G:T	2.73873e-09	-2.08401e-10	-0.431253	0.000115308	-2.08401e-10	-0.347339
44005433	chr15:44005433:T:C	1.48028e-09	-2.08401e-10	-1.04652	5.67856e-05	-2.08401e-10	-1.05567
44006623	chr15:44006623:C:T	2.9765e-09	-2.08401e-10	-0.347998	0.000125856	-2.08401e-10	-0.259814
44006642	chr15:44006642:A:G	2.88897e-09	-2.08401e-10	-0.377846	0.000121958	-2.08401e-10	-0.291275
44007228	chr15:44007228:A:G	7.42346e-10	-1.73669	-2.85769e-10	3.11488e-05	-1.65617	-2.85769e-10
44007779	chr15:44007779:G:T	1.85271e-09	-2.08401e-10	-0.822099	7.3066e-05	-2.08401e-10	-0.803584
44007871	chr15:44007871:C:T	1.91836e-09	-2.08401e-10	-0.787277	7.57018e-05	-2.08401e-10	-0.768147
44007886	chr15:44007886:C:T	1.95409e-09	-2.08401e-10	-0.768823	7.71519e-05	-2.08401e-10	-0.749172
44007887	chr15:44007887:AC:A	1.20279e-09	-2.08401e-10	-1.25411	4.64684e-05	-2.08401e-10	-1.25618
44008226	chr15:44008226:G:C	1.93582e-09	-2.08401e-10	-0.778215	7.64186e-05	-2.08401e-10	-0.758722
44008632	chr15:44008632:C:T	1.43748e-09	-2.08401e-10	-1.07586	5.62668e-05	-2.08401e-10	-1.06484
44008726	chr15:44008726:A:G	1.20265e-09	-2.08401e-10	-1.25422	4.66606e-05	-2.08401e-10	-1.25205
44008903	chr15:44008903:G:A	1.50504e-09	-2.08401e-10	-1.02993	5.68983e-05	-2.08401e-10	-1.05368
44009093	chr15:44009093:T:G	1.36439e-09	-2.08401e-10	-1.12804	5.43838e-05	-2.08401e-10	-1.09888
44009372	chr15:44009372:T:C	4.78524e-09	-2.08401e-10	0.12679	0.000206141	-2.08401e-10	0.23361
44009670	chr15:44009670:C:T	9.95687e-10	-1.44307	-2.85769e-10	4.32408e-05	-1.32816	-2.85769e-10
44010306	chr15:44010306:ACAAT:A	2.76346e-09	-2.08401e-10	-0.422262	0.000116411	-2.08401e-10	-0.337821
44010600	chr15:44010600:G:A	3.82642e-09	-2.08401e-10	-0.0968175	0.000142897	-2.08401e-10	-0.132825
44011607	chr15:44011607:A:C	2.20579e-09	-2.08401e-10	-0.647661	9.14772e-05	-2.08401e-10	-0.578858
44011611	chr15:44011611:A:G	2.72891e-09	-2.08401e-10	-0.434842	0.000114869	-2.08401e-10	-0.351154
44012352	chr15:44012352:A:C	2.32207e-09	-2.08401e-10	-0.596287	9.67062e-05	-2.08401e-10	-0.52327
44012438	chr15:44012438:T:C	9.59289e-07	3.2536	2.17385	0.000322919	-1.86542	2.54788
44012945	chr15:44012945:T:TA	2.65175e-08	1.6975	0.141556	0.000841804	1.37971	0.260888
44013024	chr15:44013024:C:A	1.59702e-09	-0.970606	-2.85769e-10	5.25073e-05	-1.134	-2.85769e-10
44013242	chr15:44013242:A:T	0.000347387	11.3194	-2.85769e-10	2.54714e-05	-1.85739	-2.85769e-10
44013582	chr15:44013582:G:C	0.000419449	11.508	-2.85769e-10	2.53376e-05	-1.86266	-2.85769e-10
44014610	chr15:44014610:G:A	8.11363e-09	-2.08401e-10	0.654799	0.000355351	-2.08401e-10	0.778159
44014644	chr15:44014644:G:A	2.74528e-09	-2.08401e-10	-0.428865	0.000105487	-2.08401e-10	-0.436359
44015385	chr15:44015385:T:C	2.59699e-10	-1.82254	-0.964443	7.87306e-05	0.0592506	-0.788167
44015432	chr15:44015432:G:A	1.6537e-09	-2.08401e-10	-0.935731	6.36782e-05	-2.08401e-10	-0.941106
44015973	chr15:44015973:G:A	1.33706e-09	-2.08401e-10	-1.14827	5.12298e-05	-2.08401e-10	-1.15863
44016338	chr15:44016338:A:G	1.26367e-06	5.46096	0.242076	4.21026e-05	-1.86957	0.51473
44016707	chr15:44016707:A:G	4.93472e-07	3.72634	1.03638	0.000114609	-1.78424	1.43082
44017189	chr15:44017189:T:C	1.68745e-06	5.69417	0.298051	4.47218e-05	-1.87017	0.57568
44017715	chr15:44017715:C:T	6.80355e-10	-1.82389	-2.85769e-10	2.60563e-05	-1.83469	-2.85769e-10
44017863	chr15:44017863:C:T	3.05258e-09	-2.08401e-10	-0.32276	0.000114517	-2.08401e-10	-0.354225
44018008	chr15:44018008:T:A	1.41366e-06	5.52946	0.285731	4.4153e-05	-1.87015	0.562865
44018592	chr15:44018592:G:A	3.96201e-08	1.77395	0.46664	7.17939e-05	-1.58462	0.763469
44019797	chr15:44019797:A:G	3.92447e-09	-2.08401e-10	-0.0715145	0.000167649	-2.08401e-10	0.0269271
44019827	chr15:44019827:G:A	8.95166e-10	-1.54949	-2.85769e-10	3.78701e-05	-1.46079	-2.85769e-10
44019988	chr15:44019988:A:G	4.26118e-09	-2.08401e-10	0.0108001	0.000159006	-2.08401e-10	-0.0260072
44020385	chr15:44020385:T:C	4.78951e-07	2.92353	1.80932	0.000226929	-1.85257	2.18226
44020857	chr15:44020857:T:C	5.3725e-07	2.97094	1.87677	0.0002397	-1.85306	2.2375
44021086	chr15:44021086:A:G	3.79435e-09	-2.08401e-10	-0.105233	0.000151049	-2.08401e-10	-0.0773423
44021276	chr15:44021276:T:C	2.43752e-09	-2.08401e-10	-0.547767	9.37205e-05	-2.08401e-10	-0.554631
44021697	chr15:44021697:A:G	1.7531e-09	-2.08401e-10	-0.87736	7.15249e-05	-2.08401e-10	-0.824902
44021855	chr15:44021855:G:A	1.78251e-09	-2.08401e-10	-0.860725	6.892e-05	-2.08401e-10	-0.862001
44022104	chr15:44022104:T:C	6.70368e-10	-1.83868	-2.85769e-10	2.78988e-05	-1.76636	-2.85769e-10
44022139	chr15:44022139:T:A	2.06498e-10	-1.86827	-1.14794	7.93539e-06	-1.86597	-1.15764
44022763	chr15:44022763:A:G	1.28449e-09	-2.08401e-10	-1.18839	5.07488e-05	-2.08401e-10	-1.16806
44023495	chr15:44023495:T:C	3.08259e-08	1.98961	-2.85769e-10	0.00118346	1.98125	-2.85769e-10
44024126	chr15:44024126:TTTTG:T	1.21715e-09	-2.08401e-10	-1.24224	4.69272e-05	-2.08401e-10	-1.24635
44024335	chr15:44024335:G:C	2.35818e-09	0.673375	-1.25423	8.39935e-05	0.591669	-1.25588
44024597	chr15:44024597:TC:T	1.79577e-09	-2.08401e-10	-0.853313	7.36324e-05	-2.08401e-10	-0.795863
44025535	chr15:44025535:C:A	7.38672e-10	-0.63675	-1.1049	2.34284e-05	-0.84616	-1.09484
44025579	chr15:44025579:T:C	2.9674e-09	-2.08401e-10	-0.35106	0.000111347	-2.08401e-10	-0.382299
44026064	chr15:44026064:G:A	1.75543e-09	-2.08401e-10	-0.876032	6.78548e-05	-2.08401e-10	-0.877578
44026145	chr15:44026145:T:C	6.49445e-10	-1.87038	-2.85769e-10	2.54231e-05	-1.85929	-2.85769e-10
44026155	chr15:44026155:A:T	1.93324e-09	-2.08401e-10	-0.77955	7.63242e-05	-2.08401e-10	-0.759958
44026273	chr15:44026273:A:G	1.18094e-06	5.47537	0.159954	3.85141e-05	-1.86955	0.425631
44026289	chr15:44026289:T:C	1.35549e-09	-2.08401e-10	-1.13459	5.29493e-05	-2.08401e-10	-1.12561
44026537	chr15:44026537:T:C	6.54608e-10	-1.86247	-2.85769e-10	2.52048e-05	-1.86791	-2.85769e-10
44026989	chr15:44026989:A:G	1.20403e-09	-2.08401e-10	-1.25307	4.65051e-05	-2.08401e-10	-1.25539
44027179	chr15:44027179:C:T	1.58517e-06	5.55761	0.372087	4.84011e-05	-1.87016	0.654738
44027604	chr15:44027604:G:T	1.21058e-09	-2.08401e-10	-1.24765	4.67106e-05	-2.08401e-10	-1.25098
44028258	chr15:44028258:T:C	7.0589e-10	-0.855084	-0.931958	2.29729e-05	-1.04061	-0.920022
44028575	chr15:44028575:C:T	1.72459e-09	-2.08401e-10	-0.893757	6.78182e-05	-2.08401e-10	-0.878118
44028748	chr15:44028748:T:C	4.15192e-09	-2.08401e-10	-0.0151762	0.000169619	-2.08401e-10	0.0386089
44029776	chr15:44029776:C:T	2.97013e-09	-2.08401e-10	-0.350142	0.000117483	-2.08401e-10	-0.328653
44029980	chr15:44029980:T:C	1.45778e-09	-2.08401e-10	-1.06184	5.71401e-05	-2.08401e-10	-1.04944
44030432	chr15:44030432:T:C	1.21593e-09	-2.08401e-10	-1.24324	4.68777e-05	-2.08401e-10	-1.24741
44030610	chr15:44030610:T:C	2.10205e-09	-2.08401e-10	-0.695835	9.50661e-05	-2.08401e-10	-0.540376
44031843	chr15:44031843:T:C	7.78975e-10	-1.68852	-2.85769e-10	3.22871e-05	-1.62028	-2.85769e-10
44031916	chr15:44031916:G:C	6.51892e-10	-1.86662	-2.85769e-10	2.51848e-05	-1.86871	-2.85769e-10
44031985	chr15:44031985:T:TACTGGTACTAAA	4.10775e-05	9.18447	-2.85769e-10	3.68771e-05	-1.48736	-2.85769e-10
44032097	chr15:44032097:G:A	1.70672e-09	-2.08401e-10	-0.904176	6.71294e-05	-2.08401e-10	-0.888325
44032680	chr15:44032680:A:G	1.6904e-09	-2.08401e-10	-0.913779	6.64438e-05	-2.08401e-10	-0.898592
44032786	chr15:44032786:C:G	7.07671e-10	-0.840479	-0.944044	2.2993e-05	-1.02706	-0.932696
44032979	chr15:44032979:T:C	1.27998e-09	-2.08401e-10	-1.1919	4.99962e-05	-2.08401e-10	-1.183
44033282	chr15:44033282:T:C	6.46168e-10	-0.761331	-1.11411	2.07997e-05	-0.955281	-1.10473
44033722	chr15:44033722:T:C	2.93297e-09	-2.08401e-10	-0.362732	0.000110088	-2.08401e-10	-0.393669
44034176	chr15:44034176:C:T	1.20039e-09	-2.08401e-10	-1.2561	4.64964e-05	-2.08401e-10	-1.25557
44034260	chr15:44034260:G:A	1.21141e-09	-2.08401e-10	-1.24697	4.67369e-05	-2.08401e-10	-1.25041
44034372	chr15:44034372:T:C	1.61804e-09	-0.957532	-2.85769e-10	7.46836e-05	-0.781688	-2.85769e-10
44034572	chr15:44034572:C:T	1.2011e-09	-2.08401e-10	-1.25551	4.65264e-05	-2.08401e-10	-1.25493
44034883	chr15:44034883:C:G	3.5724e-09	-2.08401e-10	-0.165508	0.00013944	-2.08401e-10	-0.157316
44034981	chr15:44034981:C:G	8.23687e-07	5.35136	-0.076318	2.98862e-05	-1.86799	0.170434
44035711	chr15:44035711:G:C	3.037e-09	-2.08401e-10	-0.327875	0.000113979	-2.08401e-10	-0.358938
44035775	chr15:44035775:T:A	1.84619e-09	-2.08401e-10	-0.825622	7.39263e-05	-2.08401e-10	-0.79188
44035872	chr15:44035872:G:T	7.02106e-07	5.1304	-0.0150646	3.21182e-05	-1.86227	0.236749
44035914	chr15:44035914:C:T	9.71854e-09	2.04667	-1.21138	0.000286108	1.76825	-1.20683
44036376	chr15:44036376:G:C	1.64365e-09	-2.08401e-10	-0.941827	6.46979e-05	-2.08401e-10	-0.925219
44037058	chr15:44037058:G:A	1.38165e-06	5.48812	0.304168	4.49778e-05	-1.86963	0.580854
44037098	chr15:44037098:A:T	8.33698e-07	5.11628	0.170841	3.94479e-05	-1.8633	0.443334
44037234	chr15:44037234:G:A	1.83953e-09	-2.08401e-10	-0.829235	7.25202e-05	-2.08401e-10	-0.811083
44037407	chr15:44037407:T:C	6.79531e-10	-1.8251	-2.85769e-10	2.82494e-05	-1.75387	-2.85769e-10
44038092	chr15:44038092:T:C	3.44193e-07	2.75903	1.64343	0.000192398	-1.84104	2.00565
44038271	chr15:44038271:C:T	1.51972e-09	-2.08401e-10	-1.02022	5.85671e-05	-2.08401e-10	-1.02477
44039515	chr15:44039515:T:C	6.51208e-10	-1.86767	-2.85769e-10	2.51432e-05	-1.87036	-2.85769e-10
44039533	chr15:44039533:G:C	1.49312e-09	-2.08401e-10	-1.03788	5.84954e-05	-2.08401e-10	-1.026
44040042	chr15:44040042:T:C	5.82387e-10	-0.826325	-1.15304	1.86317e-05	-1.01987	-1.15021
44040048	chr15:44040048:A:C	1.20275e-09	-2.08401e-10	-1.25414	4.64667e-05	-2.08401e-10	-1.25621
44040829	chr15:44040829:T:A	1.94912e-09	-2.08401e-10	-0.771367	7.69726e-05	-2.08401e-10	-0.751499
44041133	chr15:44041133:C:T	1.2342e-09	-2.08401e-10	-1.22832	4.74649e-05	-2.08401e-10	-1.23496
44041405	chr15:44041405:T:C	1.20922e-09	-2.08401e-10	-1.24877	4.66663e-05	-2.08401e-10	-1.25193
44041990	chr15:44041990:A:G	1.68467e-06	5.67192	0.318652	4.57329e-05	-1.87029	0.598159
44042178	chr15:44042178:C:A	7.14305e-10	-1.77519	-2.85769e-10	2.67685e-05	-1.80772	-2.85769e-10
44042994	chr15:44042994:A:G	1.5279e-06	5.59966	0.293244	4.4437e-05	-1.87038	0.569503
44043723	chr15:44043723:T:C	6.51898e-10	-1.86661	-2.85769e-10	2.51849e-05	-1.8687	-2.85769e-10
44043846	chr15:44043846:A:G	6.43578e-08	2.04476	0.680947	8.41899e-05	-1.64609	0.984215
44044474	chr15:44044474:T:C	6.62073e-10	-0.826148	-1.02498	2.14276e-05	-1.01793	-1.01234
44045668	chr15:44045668:G:A	1.75772e-09	-2.08401e-10	-0.874729	6.59372e-05	-2.08401e-10	-0.906246
44045801	chr15:44045801:T:G	1.86385e-09	-2.08401e-10	-0.816104	7.20517e-05	-2.08401e-10	-0.817564
44046065	chr15:44046065:T:A	2.91742e-07	2.59088	1.64624	0.000195785	-1.82772	2.00979
44046593	chr15:44046593:G:A	2.71603e-09	-2.08401e-10	-0.439576	0.000114091	-2.08401e-10	-0.357953
44046752	chr15:44046752:G:C	6.31651e-10	-0.749454	-1.14871	2.0058e-05	-0.950464	-1.14586
44046931	chr15:44046931:AT:A	4.11194e-09	-0.0248515	-2.85769e-10	0.000200118	0.203957	-2.85769e-10
44046943	chr15:44046943:A:G	2.67211e-09	-2.08401e-10	-0.45588	0.000112164	-2.08401e-10	-0.374984
44047285	chr15:44047285:G:C	2.04387e-09	-2.08401e-10	-0.7239	8.45381e-05	-2.08401e-10	-0.657746
44047324	chr15:44047324:A:G	1.63691e-09	-2.08401e-10	-0.945934	6.15724e-05	-2.08401e-10	-0.974735
44047341	chr15:44047341:G:A	1.26914e-09	-2.08401e-10	-1.20041	4.8697e-05	-2.08401e-10	-1.20933
44047381	chr15:44047381:C:G	1.27891e-09	-2.08401e-10	-1.19274	4.90633e-05	-2.08401e-10	-1.20184
44047400	chr15:44047400:C:T	3.07026e-08	1.63906	0.346544	6.50427e-05	-1.55345	0.633544
44047756	chr15:44047756:C:T	4.02148e-09	-0.0470973	-2.85769e-10	0.000199597	0.201351	-2.85769e-10
44048424	chr15:44048424:A:C	1.0038e-09	-1.43496	-2.85769e-10	3.36281e-05	-1.57958	-2.85769e-10
44048433	chr15:44048433:A:G	1.92174e-09	-2.08401e-10	-0.785516	7.18414e-05	-2.08401e-10	-0.820488
44048447	chr15:44048447:T:C	8.5649e-08	3.01151	-2.85769e-10	0.00226454	2.63018	-2.85769e-10
44048517	chr15:44048517:A:T	2.12891e-09	-2.08401e-10	-0.683139	8.42293e-05	-2.08401e-10	-0.661405
44048562	chr15:44048562:A:G	1.20136e-09	-2.08401e-10	-1.2553	4.66249e-05	-2.08401e-10	-1.25281
44048927	chr15:44048927:G:T	1.27944e-09	-2.08401e-10	-1.19232	4.90613e-05	-2.08401e-10	-1.20188
44050676	chr15:44050676:C:G	1.54204e-06	5.41683	0.485281	5.40832e-05	-1.87031	0.76588
44051391	chr15:44051391:G:A	3.28522e-09	-2.08401e-10	-0.249313	0.000122412	-2.08401e-10	-0.287556
44051678	chr15:44051678:G:A	9.03257e-10	-1.54049	-2.85769e-10	3.85668e-05	-1.44256	-2.85769e-10
44051818	chr15:44051818:T:G	6.45274e-09	1.62168	-1.19593	0.000190944	1.35041	-1.19338
44051946	chr15:44051946:A:G	7.10481e-10	-0.677903	-1.10266	2.25491e-05	-0.887897	-1.09135
44052223	chr15:44052223:C:T	1.2081e-09	-2.08401e-10	-1.2497	4.76658e-05	-2.08401e-10	-1.23073
44052738	chr15:44052738:A:G	1.69425e-09	-2.08401e-10	-0.911504	6.67253e-05	-2.08401e-10	-0.894364
44054548	chr15:44054548:T:G	1.20948e-09	-2.08401e-10	-1.24855	4.66747e-05	-2.08401e-10	-1.25175
44054563	chr15:44054563:C:T	2.9793e-07	2.83335	1.42476	0.0001518	-1.8482	1.77582
44054984	chr15:44054984:A:C	1.63347e-09	-2.08401e-10	-0.94804	6.42739e-05	-2.08401e-10	-0.931794
44055852	chr15:44055852:G:A	1.2211e-09	-2.08401e-10	-1.23899	4.73086e-05	-2.08401e-10	-1.23826
44056202	chr15:44056202:T:C	6.70928e-07	3.23385	1.83606	0.000226971	-1.8657	2.19558
44056228	chr15:44056228:G:A	1.20965e-09	-2.08401e-10	-1.24842	4.668e-05	-2.08401e-10	-1.25163
44056336	chr15:44056336:C:T	2.29231e-09	-2.08401e-10	-0.609184	9.5518e-05	-2.08401e-10	-0.535633
44056374	chr15:44056374:C:G	1.3824e-09	-2.08401e-10	-1.11492	5.41095e-05	-2.08401e-10	-1.10394
44056790	chr15:44056790:C:A	1.3486e-09	-2.08401e-10	-1.13968	5.23744e-05	-2.08401e-10	-1.13653
44057002	chr15:44057002:T:A	1.33342e-09	-2.08401e-10	-1.151	5.1015e-05	-2.08401e-10	-1.16283
44057528	chr15:44057528:G:A	1.65404e-09	-2.08401e-10	-0.935528	6.50959e-05	-2.08401e-10	-0.919087
44057760	chr15:44057760:A:C	1.56621e-09	-2.08401e-10	-0.990088	6.05627e-05	-2.08401e-10	-0.991268
44057867	chr15:44057867:A:G	5.57264e-07	3.36142	1.52287	0.000164812	-1.8698	1.87966
44058765	chr15:44058765:G:A	1.34782e-09	-2.08401e-10	-1.14026	5.15501e-05	-2.08401e-10	-1.15239
44058802	chr15:44058802:G:A	1.30087e-09	-2.08401e-10	-1.17571	5.07535e-05	-2.08401e-10	-1.16797
44060078	chr15:44060078:A:G	1.19732e-09	-2.08401e-10	-1.25866	4.64045e-05	-2.08401e-10	-1.25755
44061718	chr15:44061718:G:T	4.88715e-09	-2.08401e-10	0.147862	0.000182078	-2.08401e-10	0.109488
44062746	chr15:44062746:A:G	1.19806e-09	-2.08401e-10	-1.25804	4.63756e-05	-2.08401e-10	-1.25818
44063164	chr15:44063164:C:G	0.000507405	11.6983	-2.85769e-10	2.52219e-05	-1.86724	-2.85769e-10
44064155	chr15:44064155:G:A	1.29171e-09	-2.08401e-10	-1.18278	5.01287e-05	-2.08401e-10	-1.18035
44064265	chr15:44064265:G:A	2.79423e-07	2.88854	1.30544	0.000132353	-1.8493	1.63982
44064567	chr15:44064567:C:T	2.13368e-09	-2.08401e-10	-0.680897	8.85053e-05	-2.08401e-10	-0.611886
44066397	chr15:44066397:T:G	1.33351e-09	-2.08401e-10	-1.15093	5.33653e-05	-2.08401e-10	-1.11779
44066561	chr15:44066561:G:A	1.25324e-09	-2.08401e-10	-1.21301	4.81754e-05	-2.08401e-10	-1.2201
44066825	chr15:44066825:A:T	1.30435e-09	-2.08401e-10	-1.17304	5.07948e-05	-2.08401e-10	-1.16715
44068442	chr15:44068442:G:A	1.39032e-09	-2.08401e-10	-1.10921	5.42639e-05	-2.08401e-10	-1.10109
44069135	chr15:44069135:C:A	1.19706e-09	-2.08401e-10	-1.25888	4.63737e-05	-2.08401e-10	-1.25822
44069344	chr15:44069344:G:A	1.66705e-09	-2.08401e-10	-0.927691	6.56012e-05	-2.08401e-10	-0.911354
44069831	chr15:44069831:C:T	1.43374e-09	-1.07846	-2.85769e-10	4.82686e-05	-1.21817	-2.85769e-10
44070671	chr15:44070671:A:G	5.04458e-10	-0.909787	-1.21323	1.62922e-05	-1.09377	-1.21049
44071394	chr15:44071394:T:C	1.40409e-09	-2.08401e-10	-1.09935	5.34482e-05	-2.08401e-10	-1.11624
44071541	chr15:44071541:G:A	0.000525961	11.7342	-2.85769e-10	2.51735e-05	-1.86916	-2.85769e-10
44072011	chr15:44072011:G:A	7.65286e-10	-1.70625	-2.85769e-10	3.33852e-05	-1.58684	-2.85769e-10
44072067	chr15:44072067:T:C	6.64012e-10	-1.8482	-2.85769e-10	2.51776e-05	-1.869	-2.85769e-10
44072592	chr15:44072592:G:A	2.68747e-09	-2.08401e-10	-0.450146	0.000106469	-2.08401e-10	-0.427094
44072703	chr15:44072703:T:A	2.84124e-06	6.15463	0.358618	4.83292e-05	-1.85598	0.639069
44073252	chr15:44073252:T:C	1.43636e-09	-2.08401e-10	-1.07664	5.75947e-05	-2.08401e-10	-1.04152
44073748	chr15:44073748:G:T	1.78925e-08	1.55538	-0.10974	3.5666e-05	-1.63453	0.113776
44073780	chr15:44073780:C:T	7.62124e-10	-1.71039	-2.85769e-10	3.31829e-05	-1.59291	-2.85769e-10
44073973	chr15:44073973:A:C	1.19703e-09	-2.08401e-10	-1.25891	4.63573e-05	-2.08401e-10	-1.25857
44074060	chr15:44074060:T:A	4.19073e-07	3.5603	1.03899	0.000100331	-1.86952	1.38305
44074400	chr15:44074400:T:C	1.71554e-09	-2.08401e-10	-0.899017	6.7565e-05	-2.08401e-10	-0.881858
44074685	chr15:44074685:T:C	2.8448e-09	-2.08401e-10	-0.393254	0.000119858	-2.08401e-10	-0.308644
44074909	chr15:44074909:G:C	1.09895e-09	-1.34439	-2.85769e-10	4.85237e-05	-1.21289	-2.85769e-10
44075008	chr15:44075008:C:A	1.21436e-09	-2.08401e-10	-1.24453	4.68235e-05	-2.08401e-10	-1.24856
44075092	chr15:44075092:A:C	3.55197e-07	3.56329	0.870635	8.37103e-05	-1.86953	1.20194
44075263	chr15:44075263:T:C	1.6743e-09	-2.08401e-10	-0.923354	6.59023e-05	-2.08401e-10	-0.906775
44075866	chr15:44075866:G:A	1.85621e-10	-1.86389	-1.2589	7.97064e-06	-1.76339	-1.25579
44077104	chr15:44077104:T:G	2.05769e-09	-2.08401e-10	-0.717165	8.11192e-05	-2.08401e-10	-0.699029
44077566	chr15:44077566:T:C	1.21867e-09	-2.08401e-10	-1.24099	4.69458e-05	-2.08401e-10	-1.24595
44077702	chr15:44077702:G:A	1.26582e-09	-2.08401e-10	-1.20303	4.92511e-05	-2.08401e-10	-1.19802
44078137	chr15:44078137:A:G	1.50042e-09	-2.08401e-10	-1.033	5.67596e-05	-2.08401e-10	-1.05612
44078435	chr15:44078435:T:C	1.7514e-09	-2.08401e-10	-0.878333	6.90011e-05	-2.08401e-10	-0.860825
44078638	chr15:44078638:TAA:T	3.70017e-10	-1.20541	-1.22755	1.29879e-05	-1.3139	-1.21703
44079157	chr15:44079157:G:A	1.35927e-09	-2.08401e-10	-1.1318	5.31001e-05	-2.08401e-10	-1.12277
44079765	chr15:44079765:T:C	1.63386e-09	-2.08401e-10	-0.947799	6.33487e-05	-2.08401e-10	-0.946294
44081196	chr15:44081196:A:C	1.52343e-09	-2.08401e-10	-1.01778	5.75767e-05	-2.08401e-10	-1.04183
44081689	chr15:44081689:A:G	2.03366e-09	-0.3248	-0.404109	0.0001564	0.265559	-0.308093
44082144	chr15:44082144:G:A	1.23847e-09	-2.08401e-10	-1.22487	4.76111e-05	-2.08401e-10	-1.23188
44082202	chr15:44082202:G:A	2.23979e-09	-2.08401e-10	-0.632363	8.39614e-05	-2.08401e-10	-0.664591
44082216	chr15:44082216:A:G	7.66185e-10	-1.70508	-2.85769e-10	2.67106e-05	-1.80989	-2.85769e-10
44082555	chr15:44082555:T:C	7.14575e-10	-1.77481	-2.85769e-10	3.04197e-05	-1.67986	-2.85769e-10
44082762	chr15:44082762:A:C	1.66307e-09	-2.08401e-10	-0.93008	6.74659e-05	-2.08401e-10	-0.883326
44083726	chr15:44083726:T:C	0.000605884	11.8757	-2.85769e-10	2.51459e-05	-1.87025	-2.85769e-10
44083910	chr15:44083910:C:A	1.29067e-09	-2.08401e-10	-1.18359	5.02579e-05	-2.08401e-10	-1.17778
44084428	chr15:44084428:T:A	6.4546e-10	-0.829351	-1.04719	2.08762e-05	-1.01965	-1.03669
44084508	chr15:44084508:T:C	1.52791e-08	1.28774	-2.85769e-10	0.000582118	1.27172	-2.85769e-10
44085148	chr15:44085148:C:A	2.28785e-09	-2.08401e-10	-0.611134	8.64143e-05	-2.08401e-10	-0.635794
44085201	chr15:44085201:A:G	4.55871e-10	-1.01799	-1.2063	1.48959e-05	-1.19044	-1.20343
44085249	chr15:44085249:T:C	1.77886e-09	-2.08401e-10	-0.862773	7.01163e-05	-2.08401e-10	-0.844794
44085552	chr15:44085552:T:C	1.45989e-09	-2.08401e-10	-1.06039	5.72675e-05	-2.08401e-10	-1.04722
44085557	chr15:44085557:G:A	6.54274e-10	-1.86297	-2.85769e-10	2.51489e-05	-1.87013	-2.85769e-10
44085676	chr15:44085676:T:C	1.73318e-09	-2.08401e-10	-0.888786	6.82769e-05	-2.08401e-10	-0.871376
44086645	chr15:44086645:C:T	1.62891e-06	5.82713	0.129791	3.72676e-05	-1.86655	0.389723
44086921	chr15:44086921:A:G	1.38842e-09	-2.08401e-10	-1.11058	5.29207e-05	-2.08401e-10	-1.12615
44087179	chr15:44087179:T:C	1.7278e-09	-2.08401e-10	-0.8919	6.7025e-05	-2.08401e-10	-0.889883
44087354	chr15:44087354:G:A	2.31148e-09	-2.08401e-10	-0.600856	9.16945e-05	-2.08401e-10	-0.576486
44088026	chr15:44088026:T:C	8.396e-10	-1.61358	-2.85769e-10	2.87739e-05	-1.73548	-2.85769e-10
44088354	chr15:44088354:T:A	1.73509e-09	-2.08401e-10	-0.88769	6.52022e-05	-2.08401e-10	-0.917455
44088706	chr15:44088706:G:A	1.0563e-06	5.60254	-0.0787534	2.97119e-05	-1.86991	0.166513
44088753	chr15:44088753:G:A	1.25403e-09	-2.08401e-10	-1.21238	4.81773e-05	-2.08401e-10	-1.22006
44088961	chr15:44088961:C:T	7.73048e-10	-1.69616	-2.85769e-10	3.31186e-05	-1.59485	-2.85769e-10
44089209	chr15:44089209:C:T	1.33805e-09	-2.08401e-10	-1.14754	5.2251e-05	-2.08401e-10	-1.13889
44090200	chr15:44090200:A:C	1.23883e-08	1.078	-2.85769e-10	0.00047606	1.0706	-2.85769e-10
44090311	chr15:44090311:G:A	4.06604e-09	-2.08401e-10	-0.0360778	0.000166506	-2.08401e-10	0.0200853
44090362	chr15:44090362:C:A	1.19773e-09	-2.08401e-10	-1.25832	4.64214e-05	-2.08401e-10	-1.25719
44090387	chr15:44090387:T:G	6.51789e-10	-1.86678	-2.85769e-10	2.51476e-05	-1.87019	-2.85769e-10
44091322	chr15:44091322:A:G	2.69959e-09	-2.08401e-10	-0.445647	0.000106947	-2.08401e-10	-0.422611
44091349	chr15:44091349:T:C	3.0043e-10	-1.38986	-1.25143	1.04502e-05	-1.5424	-1.20593
44091476	chr15:44091476:C:T	1.52652e-09	-2.08401e-10	-1.01576	5.91857e-05	-2.08401e-10	-1.01427
44091726	chr15:44091726:T:TA	1.19703e-09	-2.08401e-10	-1.2589	4.63599e-05	-2.08401e-10	-1.25851
44092120	chr15:44092120:G:A	7.40804e-10	-1.73877	-2.85769e-10	3.09798e-05	-1.66161	-2.85769e-10
44093024	chr15:44093024:C:T	5.98632e-09	-2.08401e-10	0.35073	0.00028017	-2.08401e-10	0.540448
44093056	chr15:44093056:C:T	3.40233e-10	-1.82909	-0.68778	1.31664e-05	-1.86175	-0.655534
44093666	chr15:44093666:G:A	3.27167e-08	2.83594	-0.786798	1.34188e-05	-1.85535	-0.642947
44093734	chr15:44093734:G:A	1.68246e-09	-2.08401e-10	-0.918487	6.37633e-05	-2.08401e-10	-0.939771
44093862	chr15:44093862:A:G	3.70331e-10	-1.29347	-1.13864	1.22358e-05	-1.44722	-1.14336
44093886	chr15:44093886:G:A	1.49417e-09	-2.08401e-10	-1.03717	6.05811e-05	-2.08401e-10	-0.990966
44093918	chr15:44093918:A:T	3.27158e-10	-1.29894	-1.25712	1.08573e-05	-1.45203	-1.25807
44094043	chr15:44094043:A:G	2.83166e-09	-2.08401e-10	-0.397882	0.000119117	-2.08401e-10	-0.314839
44094315	chr15:44094315:G:A	1.30055e-09	-2.08401e-10	-1.17596	5.06835e-05	-2.08401e-10	-1.16935
44094489	chr15:44094489:G:A	2.98482e-10	-1.39169	-1.2561	1.00627e-05	-1.52878	-1.25733
44094848	chr15:44094848:A:G	7.8609e-10	-1.67943	-2.85769e-10	2.763e-05	-1.77604	-2.85769e-10
44094954	chr15:44094954:T:C	1.26235e-09	-2.08401e-10	-1.20577	4.92753e-05	-2.08401e-10	-1.19753
44095020	chr15:44095020:C:T	1.21882e-09	-2.08401e-10	-1.24087	4.73776e-05	-2.08401e-10	-1.2368
44095049	chr15:44095049:A:G	7.24261e-10	-1.76135	-2.85769e-10	2.76101e-05	-1.77677	-2.85769e-10
44095185	chr15:44095185:C:G	5.43216e-10	-1.73534	-0.313655	2.23426e-05	-1.63097	-0.357483
44095420	chr15:44095420:G:A	1.20478e-09	-2.08401e-10	-1.25245	4.6732e-05	-2.08401e-10	-1.25052
44096602	chr15:44096602:C:T	7.33733e-10	-1.74836	-2.85769e-10	2.79524e-05	-1.76444	-2.85769e-10
44096618	chr15:44096618:G:T	2.00204e-09	-2.08401e-10	-0.744579	7.98131e-05	-2.08401e-10	-0.71526
44096749	chr15:44096749:G:A	6.93929e-10	-1.80413	-2.85769e-10	2.9362e-05	-1.71525	-2.85769e-10
44096809	chr15:44096809:G:A	1.93203e-09	-2.08401e-10	-0.780173	7.32379e-05	-2.08401e-10	-0.801235
44097672	chr15:44097672:T:C	2.97515e-06	6.84914	-0.289832	2.46727e-05	-1.81584	-0.0734118
44097699	chr15:44097699:G:A	1.74453e-07	3.8333	-0.110393	2.86354e-05	-1.8642	0.123899
44097738	chr15:44097738:A:G	1.42341e-09	-2.08401e-10	-1.08569	5.42242e-05	-2.08401e-10	-1.10182
44098088	chr15:44098088:T:C	2.20375e-07	3.98615	-0.0295627	3.1374e-05	-1.85903	0.210065
44098298	chr15:44098298:G:A	1.83466e-09	-2.08401e-10	-0.83189	7.21672e-05	-2.08401e-10	-0.815962
44098767	chr15:44098767:A:G	6.50037e-10	-1.86947	-2.85769e-10	2.52697e-05	-1.86534	-2.85769e-10
44099017	chr15:44099017:A:G	7.34347e-08	2.85765	-2.85769e-10	0.00272354	2.81474	-2.85769e-10
44099215	chr15:44099215:C:A	1.80345e-09	-2.08401e-10	-0.849046	7.08998e-05	-2.08401e-10	-0.833681
44099374	chr15:44099374:T:C	1.87672e-09	-2.08401e-10	-0.809218	7.38329e-05	-2.08401e-10	-0.793144
44100115	chr15:44100115:A:G	3.3678e-10	-1.30692	-1.22015	1.11896e-05	-1.45719	-1.22278
44100783	chr15:44100783:G:A	1.35612e-09	-2.08401e-10	-1.13412	5.44277e-05	-2.08401e-10	-1.09807
44101106	chr15:44101106:G:A	1.24402e-09	-2.08401e-10	-1.2204	4.85026e-05	-2.08401e-10	-1.21333
44101187	chr15:44101187:A:C	1.79979e-09	-2.08401e-10	-0.851076	7.07559e-05	-2.08401e-10	-0.835713
44101354	chr15:44101354:A:T	1.2245e-09	-2.08401e-10	-1.23621	4.76204e-05	-2.08401e-10	-1.23169
44102896	chr15:44102896:C:T	1.21493e-09	-2.08401e-10	-1.24406	4.72081e-05	-2.08401e-10	-1.24038
44103110	chr15:44103110:T:C	1.19841e-09	-2.08401e-10	-1.25775	4.63557e-05	-2.08401e-10	-1.2586
44103216	chr15:44103216:C:T	3.0798e-09	-2.08401e-10	-0.313883	0.000113203	-2.08401e-10	-0.365767
44103716	chr15:44103716:T:C	7.00736e-10	-1.79437	-2.85769e-10	2.94289e-05	-1.71297	-2.85769e-10
44103837	chr15:44103837:G:T	2.69786e-06	6.8381	-0.376634	2.24459e-05	-1.81616	-0.167678
44104540	chr15:44104540:T:A	1.2954e-09	-2.08401e-10	-1.17992	5.0735e-05	-2.08401e-10	-1.16833
44105962	chr15:44105962:G:A	1.41857e-09	-2.08401e-10	-1.0891	5.45015e-05	-2.08401e-10	-1.09672
44106000	chr15:44106000:T:C	6.63145e-10	-1.84951	-2.85769e-10	2.76693e-05	-1.77462	-2.85769e-10
44106002	chr15:44106002:C:T	6.51289e-10	-1.86755	-2.85769e-10	2.57451e-05	-1.8467	-2.85769e-10
44106107	chr15:44106107:C:T	8.58878e-09	-2.08401e-10	0.711711	0.000340924	-2.08401e-10	0.736711
44106704	chr15:44106704:A:G	8.55219e-10	-0.377222	-1.21792	2.62886e-05	-0.609481	-1.21633
44106848	chr15:44106848:C:T	7.13893e-10	-1.77577	-2.85769e-10	2.6561e-05	-1.81551	-2.85769e-10
44106904	chr15:44106904:C:T	1.49675e-09	-2.08401e-10	-1.03545	6.01597e-05	-2.08401e-10	-0.997946
44107342	chr15:44107342:T:C	2.94688e-07	4.02742	0.219755	4.1158e-05	-1.85643	0.478898
44107430	chr15:44107430:G:A	3.07645e-07	3.99915	0.291048	4.44004e-05	-1.85785	0.556155
44107445	chr15:44107445:T:C	4.40163e-09	-2.08401e-10	0.0432274	0.000177773	-2.08401e-10	0.0855578
44107910	chr15:44107910:A:T	1.22588e-09	-2.08401e-10	-1.23509	4.76787e-05	-2.08401e-10	-1.23046
44108253	chr15:44108253:C:T	1.1744e-09	-1.79081	0.512826	4.7093e-05	-1.70829	0.465463
44108364	chr15:44108364:G:A	1.36038e-09	-2.08401e-10	-1.13098	5.34474e-05	-2.08401e-10	-1.11625
44108450	chr15:44108450:G:A	1.82931e-07	3.78328	-0.0129138	3.15769e-05	-1.86645	0.223929
44108579	chr15:44108579:A:G	1.22501e-09	-2.08401e-10	-1.2358	4.76419e-05	-2.08401e-10	-1.23124
44108618	chr15:44108618:C:G	1.2886e-09	-2.08401e-10	-1.18519	5.03718e-05	-2.08401e-10	-1.17552
44108797	chr15:44108797:C:T	2.65222e-09	-0.463351	-2.85769e-10	8.59611e-05	-0.641054	-2.85769e-10
44109016	chr15:44109016:AAAAT:A	1.92516e-09	-2.08401e-10	-0.783736	6.71325e-05	-2.08401e-10	-0.888279
44109204	chr15:44109204:T:C	6.49617e-10	-1.87012	-2.85769e-10	2.56916e-05	-1.84878	-2.85769e-10
44111087	chr15:44111087:C:G	3.9572e-06	7.01138	-0.166838	2.85982e-05	-1.80327	0.0616631
44112545	chr15:44112545:C:G	2.20892e-09	-2.08401e-10	-0.646243	9.17491e-05	-2.08401e-10	-0.57589
44112688	chr15:44112688:A:G	6.35964e-09	-2.08401e-10	0.411225	0.000243164	-2.08401e-10	0.398788
44112716	chr15:44112716:C:T	1.22024e-09	-2.08401e-10	-1.2397	4.74365e-05	-2.08401e-10	-1.23556
44112747	chr15:44112747:C:T	1.9177e-09	-2.08401e-10	-0.787618	7.16429e-05	-2.08401e-10	-0.823254
44113504	chr15:44113504:T:C	1.22628e-09	-2.08401e-10	-1.23476	4.76815e-05	-2.08401e-10	-1.2304
44113768	chr15:44113768:A:C	2.63325e-09	-2.08401e-10	-0.470526	0.000102183	-2.08401e-10	-0.468179
44113823	chr15:44113823:A:C	4.8598e-06	7.3042	-0.254193	2.67318e-05	-1.77471	-0.034379
44114119	chr15:44114119:G:A	1.61825e-07	3.7332	-0.0854277	2.93362e-05	-1.86674	0.150609
44114438	chr15:44114438:C:T	7.72462e-08	2.90825	-2.85769e-10	0.0022182	2.6095	-2.85769e-10
44114489	chr15:44114489:A:G	1.27856e-09	-2.08401e-10	-1.19301	4.95575e-05	-2.08401e-10	-1.19181
44114692	chr15:44114692:C:T	1.19956e-09	-2.08401e-10	-1.25679	4.65095e-05	-2.08401e-10	-1.25529
44115451	chr15:44115451:G:A	8.77835e-10	-1.56904	-2.85769e-10	3.80922e-05	-1.45494	-2.85769e-10
44115836	chr15:44115836:C:T	1.20193e-09	-2.08401e-10	-1.25482	4.64447e-05	-2.08401e-10	-1.25669
44116228	chr15:44116228:G:T	4.73637e-10	-1.10146	-1.0846	1.97235e-05	-1.05718	-1.05596
44116459	chr15:44116459:T:C	1.21821e-09	-2.08401e-10	-1.24136	4.73383e-05	-2.08401e-10	-1.23763
44117341	chr15:44117341:C:T	3.71894e-07	4.2888	0.191066	4.02055e-05	-1.84231	0.441369
44117550	chr15:44117550:G:C	1.23274e-09	-2.08401e-10	-1.2295	4.79348e-05	-2.08401e-10	-1.22511
44117672	chr15:44117672:C:T	3.40856e-07	4.19487	0.197841	4.026e-05	-1.84837	0.448778
44117884	chr15:44117884:T:C	4.1852e-07	4.48012	0.117859	3.76867e-05	-1.82777	0.36213
44118739	chr15:44118739:A:G	3.38103e-07	4.13101	0.253593	4.25846e-05	-1.85251	0.509053
44119412	chr15:44119412:C:A	1.26466e-09	-2.08401e-10	-1.20394	4.93691e-05	-2.08401e-10	-1.19562
44119695	chr15:44119695:A:G	1.49965e-09	-2.08401e-10	-1.03352	5.92152e-05	-2.08401e-10	-1.01377
44120225	chr15:44120225:T:C	1.25263e-09	-2.08401e-10	-1.2135	4.88653e-05	-2.08401e-10	-1.20588
44120400	chr15:44120400:C:T	3.8218e-07	4.24468	0.262462	4.33066e-05	-1.84536	0.518718
44120422	chr15:44120422:C:A	4.02771e-06	7.00715	-0.144945	2.92912e-05	-1.80317	0.0855054
44120437	chr15:44120437:A:T	4.56855e-06	7.1398	-0.1516	2.94409e-05	-1.79086	0.0782985
44120486	chr15:44120486:A:C	1.58911e-09	-2.08401e-10	-0.97557	6.40746e-05	-2.08401e-10	-0.9349
44120488	chr15:44120488:G:GATAAGGAAGA	7.7201e-10	-1.6975	-2.85769e-10	2.84912e-05	-1.74535	-2.85769e-10
44121155	chr15:44121155:TG:T	3.40115e-07	4.25228	0.138257	3.78799e-05	-1.84501	0.384481
44121282	chr15:44121282:GA:G	8.52877e-08	3.24924	-0.241954	2.43654e-05	-1.8703	-0.031483
44122172	chr15:44122172:C:T	4.26551e-06	7.02106	-0.101485	3.07491e-05	-1.80219	0.133099
44122178	chr15:44122178:C:G	3.61056e-07	4.24132	0.208966	4.08619e-05	-1.84571	0.460958
44122418	chr15:44122418:C:T	3.2204e-07	4.09657	0.239357	4.1874e-05	-1.85415	0.493864
44122435	chr15:44122435:G:A	2.7494e-09	-2.08401e-10	-0.427366	0.000101362	-2.08401e-10	-0.476246
44122724	chr15:44122724:C:A	3.40693e-07	4.16729	0.224946	4.13864e-05	-1.85018	0.478183
44122902	chr15:44122902:A:T	1.29437e-09	-2.08401e-10	-1.18072	5.04926e-05	-2.08401e-10	-1.17312
44123073	chr15:44123073:A:G	3.76387e-07	4.31027	0.181605	3.98566e-05	-1.84084	0.431178
44123688	chr15:44123688:T:A	2.96045e-07	3.98054	0.271226	4.34239e-05	-1.8588	0.534865
44124040	chr15:44124040:G:A	2.54605e-10	-1.71662	-1.09017	9.27169e-06	-1.78989	-1.07809
44124156	chr15:44124156:C:A	1.241e-09	-2.08401e-10	-1.22283	4.83036e-05	-2.08401e-10	-1.21744
44124332	chr15:44124332:T:C	1.85295e-09	-2.08401e-10	-0.821968	6.94372e-05	-2.08401e-10	-0.854526
44124383	chr15:44124383:T:C	1.76984e-09	-2.08401e-10	-0.86786	6.63721e-05	-2.08401e-10	-0.899671
44124814	chr15:44124814:A:T	3.43418e-07	4.15119	0.249015	4.24247e-05	-1.85137	0.50415
44124870	chr15:44124870:C:T	4.09954e-08	1.57483	0.699881	7.24374e-05	-1.79703	0.984802
44125177	chr15:44125177:C:T	1.34222e-09	-2.08401e-10	-1.14442	5.20463e-05	-2.08401e-10	-1.14281
44125178	chr15:44125178:G:A	3.41034e-07	4.18652	0.20671	4.06043e-05	-1.84928	0.45821
44125408	chr15:44125408:C:T	3.97645e-07	4.34019	0.206624	4.1001e-05	-1.83955	0.458196
44125537	chr15:44125537:C:A	3.21451e-07	4.08523	0.248866	4.22641e-05	-1.85503	0.504021
44125869	chr15:44125869:C:T	2.74482e-09	-2.08401e-10	-0.429031	0.00010448	-2.08401e-10	-0.445954
44126011	chr15:44126011:C:A	1.25197e-09	-2.08401e-10	-1.21403	4.88379e-05	-2.08401e-10	-1.20644
44126835	chr15:44126835:TA:T	6.49673e-10	-1.87003	-2.85769e-10	2.58325e-05	-1.84331	-2.85769e-10
44127152	chr15:44127152:G:A	2.7235e-10	-1.52283	-1.21658	1.23308e-05	-1.43853	-1.14432
44127261	chr15:44127261:C:T	3.27129e-07	4.10485	0.246757	4.22136e-05	-1.85393	0.501725
44127566	chr15:44127566:T:C	1.48373e-09	-2.08401e-10	-1.04419	5.92562e-05	-2.08401e-10	-1.01308
44128046	chr15:44128046:G:A	4.1374e-08	1.51317	0.770735	7.94189e-05	-1.78897	1.06875
44128309	chr15:44128309:G:C	7.15522e-09	-2.08401e-10	0.529096	0.000273569	-2.08401e-10	0.516607
44130040	chr15:44130040:C:G	3.74584e-08	1.49108	0.693402	7.27168e-05	-1.78641	0.978031
44130605	chr15:44130605:A:T	1.19863e-09	-2.08401e-10	-1.25757	4.64496e-05	-2.08401e-10	-1.25658
44130901	chr15:44130901:G:A	6.65451e-10	-1.84604	-2.85769e-10	2.52148e-05	-1.86752	-2.85769e-10
44131631	chr15:44131631:G:A	3.74233e-08	1.43146	0.752092	7.82943e-05	-1.77515	1.04068
44131648	chr15:44131648:T:C	3.60137e-08	1.39306	0.752096	7.89367e-05	-1.76751	1.04121
44131701	chr15:44131701:T:C	1.26464e-09	-2.08401e-10	-1.20396	4.90093e-05	-2.08401e-10	-1.20294
44132118	chr15:44132118:T:G	3.47041e-08	1.45267	0.655441	7.03847e-05	-1.77823	0.937262
44132392	chr15:44132392:G:T	4.20715e-09	-2.08401e-10	-0.00196003	0.000164364	-2.08401e-10	0.00713805
44132633	chr15:44132633:T:G	1.86986e-09	-2.08401e-10	-0.81288	7.13294e-05	-2.08401e-10	-0.82764
44132864	chr15:44132864:TCTC:T	4.2726e-10	-1.13245	-1.15666	1.53498e-05	-1.22417	-1.13968
44133359	chr15:44133359:A:G	3.62857e-08	1.51467	0.638011	6.84e-05	-1.78769	0.918112
44134362	chr15:44134362:C:T	2.68039e-09	-2.08401e-10	-0.452785	0.000112469	-2.08401e-10	-0.372266
44134392	chr15:44134392:A:G	3.65404e-08	1.41874	0.740934	7.76068e-05	-1.77198	1.02869
44134511	chr15:44134511:T:C	1.27123e-09	-2.08401e-10	-1.19876	4.964e-05	-2.08401e-10	-1.19015
44134518	chr15:44134518:A:G	1.35925e-07	3.04001	0.43334	5.36768e-05	-1.82008	0.708109
44134583	chr15:44134583:G:C	3.30897e-09	-2.08401e-10	-0.24211	0.000125746	-2.08401e-10	-0.260686
44135138	chr15:44135138:A:G	1.37306e-09	-2.08401e-10	-1.12171	5.3986e-05	-2.08401e-10	-1.10622
44135151	chr15:44135151:C:A	6.2158e-09	-2.08401e-10	0.388348	0.000237771	-2.08401e-10	0.376358
44135227	chr15:44135227:T:C	1.27089e-09	-2.08401e-10	-1.19903	4.96258e-05	-2.08401e-10	-1.19044
44135447	chr15:44135447:T:C	1.97293e-09	-2.08401e-10	-0.759225	7.51612e-05	-2.08401e-10	-0.775313
44135599	chr15:44135599:A:G	1.14732e-07	2.96783	0.336021	4.86724e-05	-1.81288	0.603048
44135758	chr15:44135758:G:A	2.88766e-08	1.56619	0.358093	5.02193e-05	-1.79561	0.617063
44135865	chr15:44135865:G:A	2.86522e-09	-0.386103	-2.85769e-10	0.000129506	-0.231219	-2.85769e-10
44135975	chr15:44135975:G:A	1.21074e-09	-2.08401e-10	-1.24752	4.69957e-05	-2.08401e-10	-1.24489
44136224	chr15:44136224:ATGT:A	4.16986e-08	1.44327	0.848451	8.66893e-05	-1.77627	1.14365
44136675	chr15:44136675:T:TA	3.58027e-08	1.41681	0.722465	7.61073e-05	-1.7719	1.00909
44136687	chr15:44136687:C:T	1.32553e-07	2.99537	0.452868	5.50859e-05	-1.81525	0.729195
44136724	chr15:44136724:T:C	2.77059e-09	-2.08401e-10	-0.419688	0.000105426	-2.08401e-10	-0.436936
44136776	chr15:44136776:T:G	1.27026e-09	-2.08401e-10	-1.19952	4.95996e-05	-2.08401e-10	-1.19097
44136784	chr15:44136784:C:T	3.04141e-08	1.17876	0.797395	8.67863e-05	-1.72855	1.09705
44137687	chr15:44137687:T:C	1.60737e-07	3.10086	0.540162	5.98692e-05	-1.82598	0.823196
44137873	chr15:44137873:A:T	1.54352e-09	-2.08401e-10	-1.00468	6.22592e-05	-2.08401e-10	-0.963642
44138086	chr15:44138086:G:A	1.27406e-09	-2.08401e-10	-1.19654	4.96561e-05	-2.08401e-10	-1.18983
44138134	chr15:44138134:G:A	4.36894e-08	1.56666	0.771704	7.82828e-05	-1.79623	1.06161
44138401	chr15:44138401:C:T	4.202e-09	-2.08401e-10	-0.00318557	0.000164079	-2.08401e-10	0.00539957
44138947	chr15:44138947:A:G	1.49746e-07	3.04393	0.526269	5.9316e-05	-1.82044	0.808366
44139302	chr15:44139302:C:CT	1.19752e-09	-2.08401e-10	-1.2585	4.6389e-05	-2.08401e-10	-1.25789
44140025	chr15:44140025:T:C	2.62292e-09	-2.08401e-10	-0.47446	0.00010981	-2.08401e-10	-0.396195
44140327	chr15:44140327:T:C	7.59573e-10	-1.71374	-2.85769e-10	3.21765e-05	-1.62371	-2.85769e-10
44140561	chr15:44140561:G:T	4.7062e-09	-2.08401e-10	0.110133	0.000184082	-2.08401e-10	0.120432
44140944	chr15:44140944:G:A	1.5049e-07	3.14005	0.4351	5.32644e-05	-1.82961	0.70993
44141024	chr15:44141024:T:C	5.07529e-10	-1.81659	-0.300359	2.02085e-05	-1.74476	-0.344084
44141179	chr15:44141179:C:T	1.61365e-07	3.14187	0.503046	5.73219e-05	-1.82964	0.783373
44142114	chr15:44142114:T:G	1.55715e-07	3.20146	0.407817	5.14534e-05	-1.8346	0.680329
44142289	chr15:44142289:G:A	5.27538e-09	-2.08401e-10	0.224303	0.000206289	-2.08401e-10	0.234329
44142958	chr15:44142958:C:T	1.33012e-09	-1.79374	0.640269	5.32278e-05	-1.71199	0.591619
44143065	chr15:44143065:T:C	3.64076e-08	1.38596	0.770066	8.05039e-05	-1.76651	1.05986
44143511	chr15:44143511:G:A	1.32398e-09	-2.08401e-10	-1.1581	5.06388e-05	-2.08401e-10	-1.17023
44143561	chr15:44143561:A:G	2.71925e-09	-2.08401e-10	-0.438389	0.00010329	-2.08401e-10	-0.457406
44143652	chr15:44143652:G:A	4.08601e-08	1.54926	0.722151	7.44268e-05	-1.79432	1.00919
44143758	chr15:44143758:C:T	4.55908e-08	1.63604	0.744921	7.53288e-05	-1.80648	1.0334
44143782	chr15:44143782:G:A	3.87546e-08	1.51662	0.701883	7.32305e-05	-1.7889	0.987566
44144254	chr15:44144254:A:G	6.67349e-10	-1.84319	-2.85769e-10	2.71744e-05	-1.79267	-2.85769e-10
44145425	chr15:44145425:TC:T	2.78135e-09	-2.08401e-10	-0.415811	0.000117056	-2.08401e-10	-0.332298
44145494	chr15:44145494:G:T	3.24809e-08	1.32738	0.714528	7.70609e-05	-1.75853	1.00817
44145943	chr15:44145943:A:G	1.26311e-09	-2.08401e-10	-1.20517	4.92239e-05	-2.08401e-10	-1.19857
44146161	chr15:44146161:A:G	5.34091e-09	-2.08401e-10	0.23665	0.000208816	-2.08401e-10	0.246506
44146565	chr15:44146565:T:C	8.26936e-10	-1.76201	0.133235	3.95802e-05	-1.80351	0.386894
44147182	chr15:44147182:G:A	1.60533e-07	3.14264	0.497117	5.69286e-05	-1.83014	0.77699
44147274	chr15:44147274:G:A	1.26609e-09	-2.08401e-10	-1.20281	4.93446e-05	-2.08401e-10	-1.19612
44147393	chr15:44147393:C:G	1.45018e-07	3.11733	0.420783	5.25663e-05	-1.82747	0.694594
44147399	chr15:44147399:G:A	2.75379e-09	-2.08401e-10	-0.425768	0.000105892	-2.08401e-10	-0.432525
44147713	chr15:44147713:G:A	3.18856e-09	-2.08401e-10	-0.279176	0.000134764	-2.08401e-10	-0.191426
44148021	chr15:44148021:T:G	1.80753e-09	-0.846786	-2.85769e-10	5.44029e-05	-1.09853	-2.85769e-10
44148318	chr15:44148318:T:C	1.19723e-09	-2.08401e-10	-1.25874	4.63627e-05	-2.08401e-10	-1.25845
44148454	chr15:44148454:G:A	5.26345e-10	-1.72248	-0.358069	2.17838e-05	-1.61363	-0.400149
44148560	chr15:44148560:C:T	1.08121e-07	2.97371	0.270797	4.40567e-05	-1.83738	0.527909
44148694	chr15:44148694:T:G	7.72928e-10	-1.69632	-2.85769e-10	3.42203e-05	-1.56213	-2.85769e-10
44148748	chr15:44148748:T:C	8.03519e-10	-0.644215	-1.01329	2.71283e-05	-0.784311	-1.01006
44150372	chr15:44150372:A:G	2.65685e-10	-1.50667	-1.25752	9.06507e-06	-1.63177	-1.25875
44150559	chr15:44150559:C:T	7.38938e-09	-2.08401e-10	0.561298	0.000293449	-2.08401e-10	0.586755
44150816	chr15:44150816:G:T	1.199e-09	-2.08401e-10	-1.25726	4.64729e-05	-2.08401e-10	-1.25608
44150932	chr15:44150932:T:A	2.97169e-10	-1.40181	-1.25039	9.92866e-06	-1.54517	-1.25436
44151008	chr15:44151008:C:T	2.10855e-09	-2.08401e-10	-0.692744	8.1901e-05	-2.08401e-10	-0.689437
44151040	chr15:44151040:C:T	1.20396e-09	-2.08401e-10	-1.25313	4.67067e-05	-2.08401e-10	-1.25106
44151103	chr15:44151103:CA:C	2.80841e-08	1.44954	0.446917	6.11896e-05	-1.82432	0.84335
44151751	chr15:44151751:C:T	5.11651e-10	-0.978161	-1.1307	1.63821e-05	-1.17064	-1.12812
44152106	chr15:44152106:A:T	1.46072e-09	-2.08401e-10	-1.05982	5.85098e-05	-2.08401e-10	-1.02575
44152107	chr15:44152107:G:A	1.47583e-09	-2.08401e-10	-1.04953	5.9165e-05	-2.08401e-10	-1.01462
44152330	chr15:44152330:A:G	2.45018e-10	-1.86143	-0.983737	9.60763e-06	-1.86983	-0.962562
44152778	chr15:44152778:T:C	2.28363e-10	-1.83796	-1.07761	8.69714e-06	-1.86659	-1.06536
44153303	chr15:44153303:T:C	1.11911e-09	-1.32622	-2.85769e-10	4.47283e-05	-1.29434	-2.85769e-10
44153410	chr15:44153410:G:A	1.43678e-07	3.3182	0.210621	4.02993e-05	-1.85901	0.460401
44153563	chr15:44153563:A:T	1.20953e-09	-2.08401e-10	-1.24852	4.6946e-05	-2.08401e-10	-1.24595
44154064	chr15:44154064:G:A	5.32133e-10	-0.936641	-1.13297	1.69356e-05	-1.13511	-1.13042
44154101	chr15:44154101:T:C	1.2095e-09	-2.08401e-10	-1.24854	4.6945e-05	-2.08401e-10	-1.24597
44154240	chr15:44154240:T:C	2.33887e-09	-2.08401e-10	-0.589077	8.9509e-05	-2.08401e-10	-0.600608
44154765	chr15:44154765:G:A	1.29843e-09	-2.08401e-10	-1.17759	5.17667e-05	-2.08401e-10	-1.1482
44154963	chr15:44154963:A:G	1.22886e-09	-2.08401e-10	-1.23266	4.77648e-05	-2.08401e-10	-1.22866
44155212	chr15:44155212:T:C	1.24599e-09	-2.08401e-10	-1.21882	4.85088e-05	-2.08401e-10	-1.2132
44155837	chr15:44155837:C:T	6.50251e-10	-1.86914	-2.85769e-10	2.55008e-05	-1.85624	-2.85769e-10
44156148	chr15:44156148:A:G	1.50698e-09	-2.08401e-10	-1.02864	6.02266e-05	-2.08401e-10	-0.996834
44156195	chr15:44156195:G:C	1.21036e-09	-2.08401e-10	-1.24783	4.69823e-05	-2.08401e-10	-1.24518
44156311	chr15:44156311:C:T	1.99106e-10	-1.8012	-1.25146	1.01679e-05	-1.55022	-1.22549
44156749	chr15:44156749:T:C	1.20931e-09	-2.08401e-10	-1.2487	4.69367e-05	-2.08401e-10	-1.24615
44156795	chr15:44156795:T:C	1.20126e-09	-2.08401e-10	-1.25537	4.65781e-05	-2.08401e-10	-1.25382
44157025	chr15:44157025:G:A	1.20984e-09	-2.08401e-10	-1.24826	4.69598e-05	-2.08401e-10	-1.24566
44157179	chr15:44157179:A:G	1.22474e-09	-2.08401e-10	-1.23602	4.76197e-05	-2.08401e-10	-1.2317
44157207	chr15:44157207:G:T	1.20956e-09	-2.08401e-10	-1.24849	4.69475e-05	-2.08401e-10	-1.24592
44157342	chr15:44157342:T:C	1.22021e-09	-2.08401e-10	-1.23972	4.74019e-05	-2.08401e-10	-1.23629
44158208	chr15:44158208:C:T	7.45381e-10	-1.73261	-2.85769e-10	2.66191e-05	-1.81332	-2.85769e-10
44158298	chr15:44158298:A:G	1.28347e-07	3.20128	0.214712	4.06937e-05	-1.85363	0.464758
44158391	chr15:44158391:T:C	7.06237e-08	1.90225	0.916373	8.75611e-05	-1.85679	1.23418
44158793	chr15:44158793:G:A	1.47164e-07	3.29452	0.258287	4.24476e-05	-1.85844	0.511762
44158848	chr15:44158848:CTCAG:C	2.36974e-09	-2.08401e-10	-0.575966	9.88633e-05	-2.08401e-10	-0.50121
44158938	chr15:44158938:T:C	1.20929e-09	-2.08401e-10	-1.24871	4.69358e-05	-2.08401e-10	-1.24617
44159043	chr15:44159043:C:T	1.21089e-09	-2.08401e-10	-1.24739	4.70045e-05	-2.08401e-10	-1.2447
44159084	chr15:44159084:G:C	5.11026e-09	-2.08401e-10	0.192503	0.000196347	-2.08401e-10	0.184934
44159670	chr15:44159670:G:A	1.20965e-09	-2.08401e-10	-1.24841	4.69515e-05	-2.08401e-10	-1.24583
44160025	chr15:44160025:C:T	1.21533e-09	-2.08401e-10	-1.24373	4.71962e-05	-2.08401e-10	-1.24064
44160169	chr15:44160169:C:A	1.20953e-09	-2.08401e-10	-1.24852	4.6946e-05	-2.08401e-10	-1.24595
44160263	chr15:44160263:G:A	1.20939e-09	-2.08401e-10	-1.24863	4.69399e-05	-2.08401e-10	-1.24608
44160275	chr15:44160275:G:C	3.22492e-09	-2.08401e-10	-0.267839	0.000124028	-2.08401e-10	-0.27444
44160446	chr15:44160446:T:C	1.20953e-09	-2.08401e-10	-1.24852	4.6946e-05	-2.08401e-10	-1.24595
44160536	chr15:44160536:A:C	1.20958e-09	-2.08401e-10	-1.24847	4.69486e-05	-2.08401e-10	-1.2459
44160614	chr15:44160614:A:G	1.19779e-09	-2.08401e-10	-1.25827	4.63447e-05	-2.08401e-10	-1.25884
44160989	chr15:44160989:G:T	1.20953e-09	-2.08401e-10	-1.24852	4.6946e-05	-2.08401e-10	-1.24595
44161250	chr15:44161250:C:A	6.6765e-10	-1.84274	-2.85769e-10	2.52338e-05	-1.86676	-2.85769e-10
44161321	chr15:44161321:G:C	1.51059e-09	-2.08401e-10	-1.02624	5.9865e-05	-2.08401e-10	-1.00286
44161411	chr15:44161411:G:A	1.22169e-09	-2.08401e-10	-1.23851	4.74939e-05	-2.08401e-10	-1.23435
44161539	chr15:44161539:T:C	1.22886e-09	-2.08401e-10	-1.23266	4.77648e-05	-2.08401e-10	-1.22866
44161597	chr15:44161597:T:C	1.20435e-09	-2.08401e-10	-1.25281	4.67241e-05	-2.08401e-10	-1.25069
44161730	chr15:44161730:C:G	1.42677e-09	-2.08401e-10	-1.08334	5.48157e-05	-2.08401e-10	-1.09097
44161888	chr15:44161888:G:A	7.51167e-10	-1.72487	-2.85769e-10	2.68783e-05	-1.80363	-2.85769e-10
44162021	chr15:44162021:A:C	1.2084e-09	-2.08401e-10	-1.24945	4.6897e-05	-2.08401e-10	-1.247
44162039	chr15:44162039:A:C	3.92023e-10	-1.73956	-0.635625	1.62969e-05	-1.63245	-0.671523
44162212	chr15:44162212:C:T	9.12686e-10	-1.53011	-2.85769e-10	3.9223e-05	-1.42568	-2.85769e-10
44162374	chr15:44162374:C:CTACA	2.74986e-10	-1.86952	-0.860259	1.44473e-05	-1.68936	-0.735085
44162436	chr15:44162436:T:C	1.23222e-09	-2.08401e-10	-1.22993	4.79885e-05	-2.08401e-10	-1.22399
44162790	chr15:44162790:C:T	4.97605e-09	-2.08401e-10	0.165891	0.000191082	-2.08401e-10	0.157754
44163204	chr15:44163204:T:TC	6.24749e-10	-1.47128	-0.437871	2.6129e-05	-1.60478	-0.227123
44163473	chr15:44163473:A:G	1.5712e-09	-2.08401e-10	-0.98691	5.92805e-05	-2.08401e-10	-1.01267
44164366	chr15:44164366:T:TCACAG	1.19823e-09	-2.08401e-10	-1.2579	4.63601e-05	-2.08401e-10	-1.25851
44164598	chr15:44164598:T:C	1.23426e-09	-2.08401e-10	-1.22827	4.80149e-05	-2.08401e-10	-1.22344
44164842	chr15:44164842:C:G	1.28973e-09	-2.08401e-10	-1.18431	5.01599e-05	-2.08401e-10	-1.17973
44164892	chr15:44164892:T:C	1.54476e-09	-2.08401e-10	-1.00388	5.83402e-05	-2.08401e-10	-1.02866
44165278	chr15:44165278:G:C	1.19813e-09	-2.08401e-10	-1.25799	4.63577e-05	-2.08401e-10	-1.25856
44165455	chr15:44165455:C:A	2.2065e-08	1.13389	0.521357	5.87669e-05	-1.80121	0.779838
44165463	chr15:44165463:G:T	1.19833e-09	-2.08401e-10	-1.25782	4.63626e-05	-2.08401e-10	-1.25845
44165709	chr15:44165709:C:T	1.37306e-09	-2.08401e-10	-1.1217	5.48582e-05	-2.08401e-10	-1.0902
44165827	chr15:44165827:C:T	1.17472e-07	2.99768	0.329775	4.51218e-05	-1.86873	0.583149
44165965	chr15:44165965:T:C	1.19727e-09	-2.08401e-10	-1.2587	4.63419e-05	-2.08401e-10	-1.2589
44165966	chr15:44165966:G:A	1.19725e-09	-2.08401e-10	-1.25872	4.63417e-05	-2.08401e-10	-1.25891
44166419	chr15:44166419:T:G	2.0557e-09	-2.08401e-10	-0.718132	7.98564e-05	-2.08401e-10	-0.714718
44166436	chr15:44166436:G:T	8.09359e-08	1.94597	1.00894	9.64615e-05	-1.85914	1.33334
44166471	chr15:44166471:C:T	5.44886e-10	-0.940838	-1.10509	1.73847e-05	-1.13837	-1.10098
44166677	chr15:44166677:G:A	1.19704e-09	-2.08401e-10	-1.25889	4.63529e-05	-2.08401e-10	-1.25866
44167196	chr15:44167196:G:A	2.03615e-09	-2.08401e-10	-0.727684	7.87778e-05	-2.08401e-10	-0.728317
44167748	chr15:44167748:C:T	1.20984e-09	-2.08401e-10	-1.24826	4.66838e-05	-2.08401e-10	-1.25155
44167785	chr15:44167785:T:G	1.19807e-09	-2.08401e-10	-1.25803	4.63564e-05	-2.08401e-10	-1.25859
44167817	chr15:44167817:C:A	2.17501e-09	-2.08401e-10	-0.661712	8.45035e-05	-2.08401e-10	-0.658155
44168111	chr15:44168111:C:T	1.19818e-09	-2.08401e-10	-1.25794	4.63591e-05	-2.08401e-10	-1.25853
44168246	chr15:44168246:T:C	1.19821e-09	-2.08401e-10	-1.25792	4.63596e-05	-2.08401e-10	-1.25852
44168351	chr15:44168351:G:T	1.19808e-09	-2.08401e-10	-1.25803	4.63565e-05	-2.08401e-10	-1.25859
44168582	chr15:44168582:C:T	1.19803e-09	-2.08401e-10	-1.25807	4.63553e-05	-2.08401e-10	-1.25861
44168604	chr15:44168604:A:G	1.54279e-09	-1.77856	0.773405	7.66481e-05	-1.83735	1.08163
44168913	chr15:44168913:A:G	1.1981e-09	-2.08401e-10	-1.25801	4.63572e-05	-2.08401e-10	-1.25857
44169023	chr15:44169023:T:C	1.19809e-09	-2.08401e-10	-1.25802	4.63567e-05	-2.08401e-10	-1.25858
44169692	chr15:44169692:C:T	8.46818e-08	1.95719	1.04297	9.99656e-05	-1.85991	1.36978
44169941	chr15:44169941:C:A	1.14862e-09	-1.30018	-2.85769e-10	3.85276e-05	-1.44357	-2.85769e-10
44170586	chr15:44170586:G:A	1.20274e-09	-2.08401e-10	-1.25414	4.64954e-05	-2.08401e-10	-1.25559
44170756	chr15:44170756:T:C	1.1422e-07	3.10464	0.194741	4.00307e-05	-1.84719	0.44189
44171254	chr15:44171254:T:A	7.60503e-10	-1.71252	-2.85769e-10	3.51669e-05	-1.53484	-2.85769e-10
44171881	chr15:44171881:A:G	3.10808e-09	-2.08401e-10	-0.304743	0.000131292	-2.08401e-10	-0.217524
44172202	chr15:44172202:C:T	1.2308e-09	-2.08401e-10	-1.23108	4.78435e-05	-2.08401e-10	-1.22701
44172259	chr15:44172259:T:G	1.50004e-09	-2.08401e-10	-1.03326	5.67303e-05	-2.08401e-10	-1.05664
44172414	chr15:44172414:A:C	1.22473e-09	-2.08401e-10	-1.23602	4.76006e-05	-2.08401e-10	-1.2321
44172576	chr15:44172576:C:A	1.51826e-09	-2.08401e-10	-1.02118	6.11382e-05	-2.08401e-10	-0.981811
44172708	chr15:44172708:C:T	1.44839e-09	-2.08401e-10	-1.06829	5.74612e-05	-2.08401e-10	-1.04384
44172810	chr15:44172810:GA:G	1.39439e-09	-2.08401e-10	-1.10629	5.35925e-05	-2.08401e-10	-1.11354
44173690	chr15:44173690:C:G	1.24137e-09	-1.22253	-2.85769e-10	4.1203e-05	-1.37644	-2.85769e-10
44174225	chr15:44174225:A:C	1.22553e-09	-2.08401e-10	-1.23537	4.76231e-05	-2.08401e-10	-1.23163
44174414	chr15:44174414:C:A	1.22567e-09	-2.08401e-10	-1.23526	4.76288e-05	-2.08401e-10	-1.23151
44174597	chr15:44174597:T:C	4.44305e-10	-1.22099	-1.029	2.91754e-05	-0.748154	-0.97347
44174627	chr15:44174627:G:A	1.24987e-09	-2.08401e-10	-1.2157	4.86247e-05	-2.08401e-10	-1.21082
44174879	chr15:44174879:G:A	1.2258e-09	-2.08401e-10	-1.23515	4.76341e-05	-2.08401e-10	-1.2314
44175181	chr15:44175181:T:A	1.20638e-09	-2.08401e-10	-1.25112	4.68081e-05	-2.08401e-10	-1.24889
44175338	chr15:44175338:A:G	9.58844e-10	-1.48077	-2.85769e-10	3.58702e-05	-1.51504	-2.85769e-10
44175404	chr15:44175404:C:T	1.43036e-09	-2.08401e-10	-1.08082	5.50012e-05	-2.08401e-10	-1.08759
44175813	chr15:44175813:C:T	4.43177e-09	-2.08401e-10	0.0500517	0.000170435	-2.08401e-10	0.0434049
44175870	chr15:44175870:A:T	1.20614e-09	-2.08401e-10	-1.25133	4.67975e-05	-2.08401e-10	-1.24912
44176005	chr15:44176005:C:G	1.20582e-09	-2.08401e-10	-1.25159	4.67834e-05	-2.08401e-10	-1.24942
44176761	chr15:44176761:G:A	1.21001e-09	-2.08401e-10	-1.24812	4.69578e-05	-2.08401e-10	-1.2457
44176768	chr15:44176768:T:C	1.21069e-09	-2.08401e-10	-1.24756	4.69869e-05	-2.08401e-10	-1.24508
44177158	chr15:44177158:A:T	1.2464e-09	-2.08401e-10	-1.21848	4.79114e-05	-2.08401e-10	-1.22559
44177875	chr15:44177875:A:G	7.06576e-10	-1.31584	-0.470235	2.54937e-05	-1.46566	-0.390853
44178112	chr15:44178112:G:A	1.20783e-09	-2.08401e-10	-1.24992	4.68716e-05	-2.08401e-10	-1.24754
44178492	chr15:44178492:G:A	1.20582e-09	-2.08401e-10	-1.25158	4.67808e-05	-2.08401e-10	-1.24947
44178589	chr15:44178589:T:A	1.22565e-09	-2.08401e-10	-1.23528	4.76278e-05	-2.08401e-10	-1.23153
44178790	chr15:44178790:C:T	1.22582e-09	-2.08401e-10	-1.23513	4.76352e-05	-2.08401e-10	-1.23138
44178824	chr15:44178824:C:G	1.22125e-09	-2.08401e-10	-1.23887	4.77141e-05	-2.08401e-10	-1.22972
44178989	chr15:44178989:T:C	6.51791e-10	-1.86678	-2.85769e-10	2.52304e-05	-1.8669	-2.85769e-10
44179028	chr15:44179028:C:T	1.88738e-09	-2.08401e-10	-0.803557	7.05563e-05	-2.08401e-10	-0.838537
44179194	chr15:44179194:C:A	1.96019e-08	-2.08401e-10	1.53688	0.000835529	-2.08401e-10	1.63312
44179653	chr15:44179653:C:T	1.58231e-09	-2.08401e-10	-0.97986	6.38178e-05	-2.08401e-10	-0.938916
44179774	chr15:44179774:T:C	2.69183e-09	-2.08401e-10	-0.448526	0.000102699	-2.08401e-10	-0.463149
44180063	chr15:44180063:AAAAAAAAAAGGC:A	2.29001e-09	-2.08401e-10	-0.61019	9.42451e-05	-2.08401e-10	-0.549049
44180105	chr15:44180105:C:T	3.93861e-08	1.73359	0.501072	6.22282e-05	-1.80996	0.845821
44180529	chr15:44180529:A:G	1.20636e-09	-2.08401e-10	-1.25114	4.68045e-05	-2.08401e-10	-1.24897
44180590	chr15:44180590:A:G	1.20554e-09	-2.08401e-10	-1.25182	4.67686e-05	-2.08401e-10	-1.24974
44180662	chr15:44180662:T:G	1.20436e-09	-2.08401e-10	-1.2528	4.67165e-05	-2.08401e-10	-1.25085
44180974	chr15:44180974:T:G	3.76246e-09	-0.374762	0.261089	0.00014662	-0.458518	0.351411
44181010	chr15:44181010:T:C	1.59743e-09	-2.08401e-10	-0.970349	6.44538e-05	-2.08401e-10	-0.928999
44181051	chr15:44181051:T:A	1.22649e-09	-2.08401e-10	-1.23459	4.78057e-05	-2.08401e-10	-1.2278
44181291	chr15:44181291:G:A	1.74225e-09	-1.58883	0.705266	8.11502e-05	-1.69829	0.999647
44182478	chr15:44182478:T:C	1.71016e-09	-1.70275	0.800586	8.29146e-05	-1.78736	1.11022
44182531	chr15:44182531:A:G	1.62476e-09	-1.79012	0.836733	8.25531e-05	-1.84358	1.16207
44182708	chr15:44182708:T:C	2.21003e-09	-0.160435	-0.485307	8.59503e-05	-0.32318	-0.317999
44182989	chr15:44182989:G:A	2.19829e-09	-0.576206	-0.074859	8.43159e-05	-0.811616	0.151238
44182996	chr15:44182996:C:T	1.97824e-08	1.54605	-2.85769e-10	0.000557746	1.22896	-2.85769e-10
44183130	chr15:44183130:A:G	1.8694e-09	-1.67328	0.860151	9.03516e-05	-1.76583	1.17459
44183205	chr15:44183205:G:A	1.24245e-09	-0.677673	-0.54399	1.57084e-05	-1.83269	-0.508067
44183250	chr15:44183250:A:AG	7.75696e-10	-1.55331	-0.13943	3.51358e-05	-1.621	0.0852762
44183891	chr15:44183891:A:G	1.23808e-09	-0.847998	-0.377184	1.81162e-05	-1.85901	-0.339134
44185183	chr15:44185183:G:A	7.85821e-10	-1.55311	-0.126662	3.56458e-05	-1.62069	0.099376
44187165	chr15:44187165:G:A	2.09045e-09	-2.08401e-10	-0.701368	8.08444e-05	-2.08401e-10	-0.702422
44187511	chr15:44187511:G:T	7.73818e-10	-1.60995	-0.085214	3.54902e-05	-1.67093	0.145237
44187643	chr15:44187643:T:C	1.59474e-09	-2.08401e-10	-0.972034	6.09853e-05	-2.08401e-10	-0.984315
44187682	chr15:44187682:C:T	7.91534e-10	-1.57419	-0.0983397	3.60831e-05	-1.63953	0.130407
44188103	chr15:44188103:T:C	8.85815e-10	-1.49405	-0.0659394	4.01811e-05	-1.56771	0.166164
44188179	chr15:44188179:G:A	1.40511e-09	-2.08401e-10	-1.09863	5.40046e-05	-2.08401e-10	-1.10588
44188656	chr15:44188656:A:G	1.22331e-09	-2.08401e-10	-1.23719	4.75617e-05	-2.08401e-10	-1.23292
44189460	chr15:44189460:C:G	1.79327e-09	-2.08401e-10	-0.854705	7.03751e-05	-2.08401e-10	-0.841108
44189617	chr15:44189617:C:T	6.0661e-10	-1.4068	-0.531816	1.88227e-05	-1.84761	-0.312268
44190501	chr15:44190501:G:GAA	8.77222e-10	-1.39732	-0.172425	3.71012e-05	-1.4824	0.00109928
44190916	chr15:44190916:T:C	7.91226e-10	-1.34152	-0.331401	3.29297e-05	-1.43201	-0.168561
44190931	chr15:44190931:G:C	1.97305e-09	-2.08401e-10	-0.759166	8.12552e-05	-2.08401e-10	-0.697353
44191166	chr15:44191166:G:C	8.6582e-10	-1.40715	-0.175674	3.66351e-05	-1.4914	-0.00254252
44191547	chr15:44191547:T:C	9.52016e-09	-2.08401e-10	0.814665	0.000392714	-2.08401e-10	0.878134
44191636	chr15:44191636:T:C	5.93367e-10	-1.36546	-0.595229	1.73714e-05	-1.85506	-0.385061
44191735	chr15:44191735:C:A	8.56575e-10	-1.59356	-2.85769e-10	3.59356e-05	-1.51322	-2.85769e-10
44192695	chr15:44192695:A:G	2.8303e-10	-1.78878	-0.912163	1.1706e-05	-1.69648	-0.93836
44193078	chr15:44193078:A:G	1.06914e-09	-0.969203	-0.402686	1.74851e-05	-1.86826	-0.365345
44193508	chr15:44193508:G:A	6.97029e-10	-1.79968	-2.85769e-10	2.90239e-05	-1.72683	-2.85769e-10
44194041	chr15:44194041:G:C	9.15685e-10	-1.37653	-0.1503	3.85626e-05	-1.46663	0.0239667
44194313	chr15:44194313:C:T	7.24892e-10	-1.40023	-0.360254	2.23263e-05	-1.84883	-0.14035
44195419	chr15:44195419:G:A	1.19714e-09	-2.08401e-10	-1.25881	4.63487e-05	-2.08401e-10	-1.25876
44196089	chr15:44196089:C:G	1.3077e-09	-2.08401e-10	-1.17048	5.11754e-05	-2.08401e-10	-1.15969
44196321	chr15:44196321:G:A	9.21256e-10	-1.16885	-0.351916	2.05426e-05	-1.84558	-0.226868
44197582	chr15:44197582:T:C	7.03582e-10	-1.79032	-2.85769e-10	2.95396e-05	-1.70922	-2.85769e-10
44198041	chr15:44198041:T:A	8.49887e-10	-1.4149	-0.186495	3.59852e-05	-1.49858	-0.0132617
44198259	chr15:44198259:G:T	1.46116e-09	-2.08401e-10	-1.05951	5.53408e-05	-2.08401e-10	-1.08144
44198761	chr15:44198761:A:G	6.541e-10	-1.86324	-2.85769e-10	2.51512e-05	-1.87004	-2.85769e-10
44199406	chr15:44199406:G:A	8.78166e-10	-1.36516	-0.203508	3.69792e-05	-1.45268	-0.0319143
44200521	chr15:44200521:G:A	8.20979e-10	-1.636	-2.85769e-10	3.00513e-05	-1.69204	-2.85769e-10
44200739	chr15:44200739:G:A	3.32729e-08	2.181	-0.115005	2.94259e-05	-1.77327	0.0601956
44201005	chr15:44201005:A:C	8.6681e-10	-1.58168	-2.85769e-10	2.91555e-05	-1.72231	-2.85769e-10
44201369	chr15:44201369:C:A	1.03735e-09	-0.947516	-0.454566	1.65867e-05	-1.86729	-0.419063
44201820	chr15:44201820:T:G	3.77287e-09	-2.08401e-10	-0.11091	0.000160385	-2.08401e-10	-0.01737
44202371	chr15:44202371:A:G	3.06998e-09	-2.08401e-10	-0.317077	0.000116897	-2.08401e-10	-0.333651
44202741	chr15:44202741:T:C	7.707e-08	2.97462	-0.0686484	2.83068e-05	-1.86225	0.110402
44202750	chr15:44202750:C:T	2.18562e-09	-1.46059	0.803749	8.0115e-05	-1.58112	0.869632
44204397	chr15:44204397:A:G	3.89614e-09	-0.0787596	-2.85769e-10	0.000186957	0.135932	-2.85769e-10
44205571	chr15:44205571:C:T	6.61557e-10	-1.7286	-0.123311	2.3159e-05	-1.86902	-0.0835416
44205604	chr15:44205604:C:T	6.75233e-10	-1.83144	-2.85769e-10	2.59569e-05	-1.83851	-2.85769e-10
44205897	chr15:44205897:T:A	3.66494e-09	-2.08401e-10	-0.139934	0.000155656	-2.08401e-10	-0.0473007
44206409	chr15:44206409:G:A	6.88401e-10	-1.81213	-2.85769e-10	2.75596e-05	-1.7786	-2.85769e-10
44206992	chr15:44206992:A:G	1.08882e-09	-1.17184	-0.181806	2.63855e-05	-1.87038	0.04825
44208169	chr15:44208169:C:T	1.28659e-09	-2.08401e-10	-1.18675	4.92995e-05	-2.08401e-10	-1.19703
44208237	chr15:44208237:T:A	1.48452e-09	-2.08401e-10	-1.04365	5.61877e-05	-2.08401e-10	-1.06625
44208391	chr15:44208391:A:C	1.23809e-09	-2.08401e-10	-1.22518	4.79238e-05	-2.08401e-10	-1.22534
44208592	chr15:44208592:G:C	3.50273e-09	-2.08401e-10	-0.185204	0.00013317	-2.08401e-10	-0.203322
44209025	chr15:44209025:T:C	1.95304e-10	-1.81619	-1.25575	7.85056e-06	-1.77805	-1.25631
44210026	chr15:44210026:C:CA	1.01943e-09	-1.53131	0.111805	3.72734e-05	-1.80602	0.329356
44210068	chr15:44210068:T:C	9.70819e-10	-1.49137	0.0230087	3.33205e-05	-1.82196	0.233182
44210330	chr15:44210330:C:T	1.37561e-09	-2.08401e-10	-1.11985	5.61815e-05	-2.08401e-10	-1.06636
44210555	chr15:44210555:AC:A	6.93759e-10	-1.80438	-2.85769e-10	2.87992e-05	-1.7346	-2.85769e-10
44210661	chr15:44210661:C:T	4.41432e-10	-1.78731	-0.46917	1.62903e-05	-1.86784	-0.436536
44212371	chr15:44212371:C:T	6.69332e-10	-1.84022	-2.85769e-10	2.54675e-05	-1.85755	-2.85769e-10
44213005	chr15:44213005:G:A	6.56989e-10	-1.37557	-0.483262	1.78341e-05	-1.81612	-0.39772
44213064	chr15:44213064:T:C	1.20761e-09	-2.08401e-10	-1.25011	4.65821e-05	-2.08401e-10	-1.25373
44213146	chr15:44213146:C:T	4.79275e-10	-1.77721	-0.397017	1.75162e-05	-1.86919	-0.362626
44213432	chr15:44213432:G:T	7.81024e-10	-1.6859	-2.85769e-10	2.75064e-05	-1.78053	-2.85769e-10
44214303	chr15:44214303:G:A	1.27098e-09	-2.08401e-10	-1.19896	4.90632e-05	-2.08401e-10	-1.20184
44214343	chr15:44214343:AG:A	2.12057e-08	1.91773	-0.302204	2.50368e-05	-1.7326	-0.141999
44214494	chr15:44214494:T:A	1.20771e-09	-2.08401e-10	-1.25002	4.66221e-05	-2.08401e-10	-1.25287
44214664	chr15:44214664:T:A	1.46737e-09	-2.08401e-10	-1.05528	5.55733e-05	-2.08401e-10	-1.07724
44215205	chr15:44215205:T:G	2.99699e-10	-1.42347	-1.22026	7.86473e-06	-1.84183	-1.19073
44216327	chr15:44216327:C:T	1.6771e-09	-2.08401e-10	-0.921678	6.67049e-05	-2.08401e-10	-0.89467
44216569	chr15:44216569:T:A	4.16205e-08	2.32534	-0.0354899	3.31284e-05	-1.78274	0.188187
44217302	chr15:44217302:G:A	1.56772e-09	-1.58656	0.597439	5.84513e-05	-1.68512	0.658371
44218337	chr15:44218337:A:G	7.4462e-10	-1.28708	-0.446549	1.91702e-05	-1.7815	-0.360088
44218352	chr15:44218352:A:G	6.21683e-10	-1.09433	-0.819746	1.47601e-05	-1.69451	-0.708508
44218832	chr15:44218832:C:A	1.26859e-09	-2.08401e-10	-1.20084	4.87574e-05	-2.08401e-10	-1.20809
44219086	chr15:44219086:A:T	1.594e-09	-0.972499	-2.85769e-10	7.25313e-05	-0.81093	-2.85769e-10
44219116	chr15:44219116:A:G	1.43685e-09	-2.08401e-10	-1.07629	5.49175e-05	-2.08401e-10	-1.08912
44219543	chr15:44219543:T:G	1.20848e-09	-2.08401e-10	-1.24938	4.69828e-05	-2.08401e-10	-1.24517
44219857	chr15:44219857:T:C	7.16111e-10	-1.48618	-0.286484	2.34317e-05	-1.82983	-0.111032
44220585	chr15:44220585:C:G	8.20755e-09	-2.08401e-10	0.666308	0.000337202	-2.08401e-10	0.725735
44220892	chr15:44220892:C:T	8.03022e-10	-1.30094	-0.357181	2.13293e-05	-1.86635	-0.16851
44221351	chr15:44221351:A:G	6.11574e-10	-1.07245	-0.858012	1.21333e-05	-1.86714	-0.731852
44222022	chr15:44222022:A:G	2.94359e-09	-2.08401e-10	-0.359116	0.000124012	-2.08401e-10	-0.274569
44222198	chr15:44222198:C:T	7.70705e-10	-1.51466	-0.184539	2.78871e-05	-1.79517	0.0283813
44222204	chr15:44222204:T:C	7.93358e-10	-1.48652	-0.183708	2.75597e-05	-1.80757	0.0289776
44222302	chr15:44222302:C:A	6.8553e-10	-1.60045	-0.215859	2.20095e-05	-1.82398	-0.179492
44222336	chr15:44222336:A:G	6.09453e-10	-1.59012	-0.34382	2.50251e-05	-1.75536	-0.119705
44222373	chr15:44222373:G:A	5.78951e-10	-1.71227	-0.273011	1.99996e-05	-1.85951	-0.239728
44222459	chr15:44222459:T:A	7.78021e-10	-1.51543	-0.174315	2.82147e-05	-1.79456	0.0394532
44222493	chr15:44222493:A:T	9.23997e-10	-1.63048	0.112689	3.44377e-05	-1.72198	0.166184
44223013	chr15:44223013:C:T	2.94411e-09	-2.08401e-10	-0.358939	0.00012403	-2.08401e-10	-0.274426
44223063	chr15:44223063:T:C	9.39916e-10	-1.43331	-0.0674028	3.0979e-05	-1.8202	0.158564
44223103	chr15:44223103:C:G	1.01569e-09	-1.63549	0.212315	3.79593e-05	-1.72592	0.267487
44223410	chr15:44223410:G:T	1.30405e-09	-2.08401e-10	-1.17327	5.07402e-05	-2.08401e-10	-1.16823
44223580	chr15:44223580:G:C	1.31575e-09	-2.08401e-10	-1.16434	5.02066e-05	-2.08401e-10	-1.1788
44223666	chr15:44223666:C:T	2.84952e-08	1.81911	0.0918805	3.86406e-05	-1.72229	0.281642
44223761	chr15:44223761:A:T	1.01807e-09	-1.35305	-0.0677932	3.026e-05	-1.84296	0.157835
44224369	chr15:44224369:C:T	8.19564e-10	-1.63773	-2.85769e-10	2.83007e-05	-1.75206	-2.85769e-10
44224400	chr15:44224400:T:G	1.21703e-09	-2.08401e-10	-1.24233	4.70442e-05	-2.08401e-10	-1.24386
44224954	chr15:44224954:C:T	6.54764e-10	-1.86223	-2.85769e-10	2.64302e-05	-1.82044	-2.85769e-10
44225151	chr15:44225151:C:T	1.24864e-09	-1.21669	-2.85769e-10	6.99411e-05	-0.847294	-2.85769e-10
44225491	chr15:44225491:G:A	6.97625e-10	-1.79882	-2.85769e-10	2.89347e-05	-1.72991	-2.85769e-10
44226069	chr15:44226069:C:G	1.23809e-09	-2.08401e-10	-1.22518	4.87441e-05	-2.08401e-10	-1.20836
44227009	chr15:44227009:C:T	1.41788e-09	-2.08401e-10	-1.08959	5.57206e-05	-2.08401e-10	-1.0746
44227443	chr15:44227443:G:A	1.86436e-09	-2.08401e-10	-0.815827	7.43766e-05	-2.08401e-10	-0.785807
44228322	chr15:44228322:G:A	2.02684e-09	-2.08401e-10	-0.732271	8.21682e-05	-2.08401e-10	-0.686179
44228364	chr15:44228364:C:T	1.20241e-09	-2.08401e-10	-1.25442	4.65063e-05	-2.08401e-10	-1.25536
44228367	chr15:44228367:G:A	6.54859e-10	-1.86208	-2.85769e-10	2.64365e-05	-1.8202	-2.85769e-10
44228370	chr15:44228370:T:C	2.3005e-08	-2.08401e-10	1.69697	0.00091422	-2.08401e-10	1.72312
44228599	chr15:44228599:G:A	1.3444e-09	-2.08401e-10	-1.1428	5.12192e-05	-2.08401e-10	-1.15883
44229148	chr15:44229148:T:C	1.26276e-09	-2.08401e-10	-1.20545	4.92105e-05	-2.08401e-10	-1.19884
44229150	chr15:44229150:A:G	1.26458e-09	-2.08401e-10	-1.20401	4.92857e-05	-2.08401e-10	-1.19731
44229797	chr15:44229797:C:T	6.46708e-09	-2.08401e-10	0.427979	0.000271139	-2.08401e-10	0.507684
44229936	chr15:44229936:G:A	1.98588e-07	1.08468	2.76781	0.000601945	-1.86891	3.17413
44230056	chr15:44230056:T:C	1.19925e-09	-2.08401e-10	-1.25705	4.63753e-05	-2.08401e-10	-1.25818
44231437	chr15:44231437:G:A	1.66034e-08	-2.08401e-10	1.37086	0.000680943	-2.08401e-10	1.42853
44231893	chr15:44231893:A:G	3.59543e-10	-1.22658	-1.23509	1.17065e-05	-1.40096	-1.23385
44232311	chr15:44232311:TGCTTAG:T	1.20186e-09	-2.08401e-10	-1.25487	4.66902e-05	-2.08401e-10	-1.25141
44232387	chr15:44232387:T:G	1.20131e-09	-2.08401e-10	-1.25534	4.65428e-05	-2.08401e-10	-1.25457
44232554	chr15:44232554:C:T	1.65772e-09	-2.08401e-10	-0.933304	6.64266e-05	-2.08401e-10	-0.89885
44232736	chr15:44232736:T:C	1.20068e-09	-2.08401e-10	-1.25586	4.65162e-05	-2.08401e-10	-1.25515
44233013	chr15:44233013:G:A	5.83708e-09	-2.08401e-10	0.325485	0.000221508	-2.08401e-10	0.30551
44233082	chr15:44233082:A:G	1.93802e-09	-2.08401e-10	-0.777081	7.83006e-05	-2.08401e-10	-0.734393
44233843	chr15:44233843:T:C	2.14513e-10	-1.85656	-1.12157	8.3541e-06	-1.87017	-1.10203
44234486	chr15:44234486:G:A	4.5171e-08	2.44289	-0.0711828	2.75734e-05	-1.86694	0.0888481
44234615	chr15:44234615:A:G	2.17376e-10	-1.8585	-1.10638	1.60317e-05	-1.29156	-1.02882
44235470	chr15:44235470:C:T	1.48983e-09	-2.08401e-10	-1.04008	5.72708e-05	-2.08401e-10	-1.04716
44236796	chr15:44236796:C:T	1.33913e-09	-2.08401e-10	-1.14673	5.20102e-05	-2.08401e-10	-1.14351
44236951	chr15:44236951:A:G	1.21074e-09	-2.08401e-10	-1.24751	4.67303e-05	-2.08401e-10	-1.25056
44236986	chr15:44236986:G:A	1.47627e-09	-2.08401e-10	-1.04923	6.10994e-05	-2.08401e-10	-0.982447
44237315	chr15:44237315:C:T	1.74736e-09	-0.880641	-2.85769e-10	5.39504e-05	-1.10688	-2.85769e-10
44237568	chr15:44237568:G:A	1.81045e-09	-2.08401e-10	-0.845171	6.83427e-05	-2.08401e-10	-0.870413
44237773	chr15:44237773:G:T	7.32677e-10	-1.7498	-2.85769e-10	2.93254e-05	-1.71649	-2.85769e-10
44237992	chr15:44237992:C:T	1.2063e-09	-2.08401e-10	-1.25119	4.70443e-05	-2.08401e-10	-1.24386
44239550	chr15:44239550:A:G	1.51821e-09	-2.08401e-10	-1.02121	5.91332e-05	-2.08401e-10	-1.01516
44239968	chr15:44239968:T:C	7.242e-10	-1.76143	-2.85769e-10	3.14597e-05	-1.64624	-2.85769e-10
44240031	chr15:44240031:A:G	1.48648e-09	-2.08401e-10	-1.04234	5.71442e-05	-2.08401e-10	-1.04937
44240283	chr15:44240283:A:C	2.03076e-09	-2.08401e-10	-0.730338	8.3109e-05	-2.08401e-10	-0.674796
44241349	chr15:44241349:G:A	5.54381e-09	-2.08401e-10	0.273935	0.000206445	-2.08401e-10	0.235087
44241989	chr15:44241989:C:A	1.88413e-09	-2.08401e-10	-0.805278	7.68256e-05	-2.08401e-10	-0.75341
44242175	chr15:44242175:C:A	1.97843e-10	-1.8141	-1.24493	8.2855e-06	-1.73366	-1.24678
44242590	chr15:44242590:C:T	1.35442e-09	-2.08401e-10	-1.13537	5.34118e-05	-2.08401e-10	-1.11692
44242593	chr15:44242593:G:A	6.52496e-10	-1.8657	-2.85769e-10	2.51435e-05	-1.87035	-2.85769e-10
44242653	chr15:44242653:A:G	1.30859e-09	-2.08401e-10	-1.1698	5.14587e-05	-2.08401e-10	-1.15417
44242670	chr15:44242670:T:C	2.58378e-10	-1.62674	-1.16534	1.17589e-05	-1.48067	-1.14967
44242846	chr15:44242846:T:C	1.49913e-09	-2.08401e-10	-1.03386	5.83935e-05	-2.08401e-10	-1.02774
44243066	chr15:44243066:A:G	2.3246e-10	-1.85001	-1.04777	9.70998e-06	-1.79705	-1.02474
44243133	chr15:44243133:A:G	1.8486e-09	-2.08401e-10	-0.824315	7.52807e-05	-2.08401e-10	-0.773725
44243279	chr15:44243279:T:A	6.0817e-09	-2.08401e-10	0.366537	0.000248771	-2.08401e-10	0.421587
44243654	chr15:44243654:G:C	2.35162e-10	-1.8461	-1.04013	9.85899e-06	-1.7899	-1.01666
44243736	chr15:44243736:C:A	7.05143e-09	-2.08401e-10	0.514484	0.000289262	-2.08401e-10	0.572386
44243805	chr15:44243805:G:C	1.48079e-09	-2.08401e-10	-1.04617	5.85687e-05	-2.08401e-10	-1.02475
44243974	chr15:44243974:T:C	8.73481e-10	-1.57402	-2.85769e-10	3.78728e-05	-1.46072	-2.85769e-10
44244235	chr15:44244235:C:T	1.36223e-09	-2.08401e-10	-1.12962	5.36331e-05	-2.08401e-10	-1.11278
44244789	chr15:44244789:G:A	1.2179e-09	-2.08401e-10	-1.24162	4.69833e-05	-2.08401e-10	-1.24515
44245071	chr15:44245071:C:A	4.33322e-10	-1.34857	-0.92645	2.20135e-05	-1.10263	-0.900668
44245346	chr15:44245346:G:A	2.80685e-09	-2.08401e-10	-0.406685	0.000107824	-2.08401e-10	-0.414451
44246054	chr15:44246054:G:A	6.8301e-10	-1.81999	-2.85769e-10	2.75919e-05	-1.77742	-2.85769e-10
44248247	chr15:44248247:T:C	1.23085e-09	-2.08401e-10	-1.23104	4.73278e-05	-2.08401e-10	-1.23785
44248636	chr15:44248636:C:T	2.14416e-08	0.362055	1.26453	0.000533691	-0.390517	1.57539
44248685	chr15:44248685:A:G	1.29928e-09	-2.08401e-10	-1.17693	5.10373e-05	-2.08401e-10	-1.16239
44249489	chr15:44249489:C:T	1.21368e-09	-2.08401e-10	-1.24509	4.72187e-05	-2.08401e-10	-1.24016
44249615	chr15:44249615:T:C	1.3354e-09	-2.08401e-10	-1.14952	5.25712e-05	-2.08401e-10	-1.13278
44250225	chr15:44250225:G:A	8.26299e-10	-1.62954	-2.85769e-10	3.54687e-05	-1.5263	-2.85769e-10
44250609	chr15:44250609:C:T	6.49448e-10	-1.87038	-2.85769e-10	2.52331e-05	-1.86679	-2.85769e-10
44250688	chr15:44250688:C:T	1.32121e-09	-2.08401e-10	-1.1602	5.16018e-05	-2.08401e-10	-1.15139
44250691	chr15:44250691:G:A	1.75922e-09	-2.08401e-10	-0.873875	7.09579e-05	-2.08401e-10	-0.832861
44250975	chr15:44250975:G:T	1.20672e-09	-2.08401e-10	-1.25084	4.65906e-05	-2.08401e-10	-1.25355
44251381	chr15:44251381:G:A	7.36609e-10	-1.74444	-2.85769e-10	2.65745e-05	-1.815	-2.85769e-10
44251511	chr15:44251511:A:AT	3.30966e-10	-1.52271	-1.02178	1.61265e-05	-1.27603	-1.03845
44251616	chr15:44251616:A:G	1.21789e-09	-2.08401e-10	-1.24163	4.6984e-05	-2.08401e-10	-1.24514
44251634	chr15:44251634:C:G	1.36754e-09	-2.08401e-10	-1.12573	5.54978e-05	-2.08401e-10	-1.07861
44251868	chr15:44251868:T:C	1.20506e-09	-2.08401e-10	-1.25222	4.67862e-05	-2.08401e-10	-1.24936
44252075	chr15:44252075:T:G	2.28795e-10	-1.695	-1.21868	1.01759e-05	-1.56692	-1.20801
44252107	chr15:44252107:C:T	1.20848e-09	-2.08401e-10	-1.24938	4.66658e-05	-2.08401e-10	-1.25194
44252393	chr15:44252393:G:A	2.86813e-10	-1.86059	-0.827082	1.13581e-05	-1.86975	-0.795265
44254921	chr15:44254921:A:G	1.2492e-09	-2.08401e-10	-1.21625	4.86874e-05	-2.08401e-10	-1.20953
44255039	chr15:44255039:C:G	1.41622e-09	-2.08401e-10	-1.09075	5.44169e-05	-2.08401e-10	-1.09827
44256970	chr15:44256970:G:A	1.2321e-09	-2.08401e-10	-1.23002	4.74425e-05	-2.08401e-10	-1.23543
44258005	chr15:44258005:A:T	1.27102e-09	-2.08401e-10	-1.19893	4.98325e-05	-2.08401e-10	-1.18628
44258451	chr15:44258451:T:C	2.69319e-09	-2.08401e-10	-0.448021	0.000107983	-2.08401e-10	-0.412973
44258486	chr15:44258486:GA:G	4.08759e-09	-2.08401e-10	-0.0307916	0.000166595	-2.08401e-10	0.0206193
44258571	chr15:44258571:C:A	4.40673e-09	-2.08401e-10	0.0443857	0.000166752	-2.08401e-10	0.0215601
44258678	chr15:44258678:C:T	1.2654e-09	-2.08401e-10	-1.20336	4.85173e-05	-2.08401e-10	-1.21303
44258746	chr15:44258746:CA:C	1.65599e-09	-2.08401e-10	-0.934349	6.46532e-05	-2.08401e-10	-0.92591
44259209	chr15:44259209:T:C	1.34433e-09	-2.08401e-10	-1.14285	5.1579e-05	-2.08401e-10	-1.15183
44259300	chr15:44259300:T:C	1.46172e-09	-2.08401e-10	-1.05913	5.68627e-05	-2.08401e-10	-1.05431
44259330	chr15:44259330:G:A	1.81446e-09	-2.08401e-10	-0.84296	7.38696e-05	-2.08401e-10	-0.792647
44259461	chr15:44259461:T:G	2.02342e-09	-2.08401e-10	-0.733958	8.04971e-05	-2.08401e-10	-0.706727
44259933	chr15:44259933:G:A	1.19934e-09	-2.08401e-10	-1.25698	4.63834e-05	-2.08401e-10	-1.25801
44260019	chr15:44260019:T:C	1.71218e-09	-2.08401e-10	-0.900981	6.93552e-05	-2.08401e-10	-0.855707
44260117	chr15:44260117:G:T	1.65424e-09	-2.08401e-10	-0.935408	6.45839e-05	-2.08401e-10	-0.926983
44260263	chr15:44260263:C:T	1.24275e-09	-2.08401e-10	-1.22142	4.81214e-05	-2.08401e-10	-1.22122
44260422	chr15:44260422:C:A	2.09244e-09	-2.08401e-10	-0.700415	8.04719e-05	-2.08401e-10	-0.70704
44260760	chr15:44260760:C:T	1.21965e-09	-2.08401e-10	-1.24019	4.70416e-05	-2.08401e-10	-1.24392
44260942	chr15:44260942:G:A	1.30722e-09	-2.08401e-10	-1.17084	5.13861e-05	-2.08401e-10	-1.15558
44261187	chr15:44261187:G:T	1.34452e-09	-2.08401e-10	-1.14271	5.1586e-05	-2.08401e-10	-1.1517
44261323	chr15:44261323:G:A	1.93391e-09	-2.08401e-10	-0.779204	7.90179e-05	-2.08401e-10	-0.725274
44261573	chr15:44261573:T:TC	1.453e-09	-2.08401e-10	-1.06512	5.72703e-05	-2.08401e-10	-1.04717
44261741	chr15:44261741:C:A	2.44396e-09	-2.08401e-10	-0.545127	9.83647e-05	-2.08401e-10	-0.506267
44262321	chr15:44262321:A:G	2.00744e-09	-2.08401e-10	-0.741888	8.21978e-05	-2.08401e-10	-0.68582
44263125	chr15:44263125:A:C	1.73305e-09	-2.08401e-10	-0.888862	6.86657e-05	-2.08401e-10	-0.865698
44263567	chr15:44263567:C:T	2.33517e-09	-2.08401e-10	-0.590662	9.01011e-05	-2.08401e-10	-0.594016
44264219	chr15:44264219:A:G	1.21425e-09	-2.08401e-10	-1.24462	4.68585e-05	-2.08401e-10	-1.24782
44264314	chr15:44264314:G:A	5.47626e-09	-2.08401e-10	0.261676	0.000223393	-2.08401e-10	0.313983
44264485	chr15:44264485:C:T	8.38188e-10	-1.61526	-2.85769e-10	2.9694e-05	-1.704	-2.85769e-10
44264748	chr15:44264748:T:C	1.22277e-09	-2.08401e-10	-1.23763	4.79077e-05	-2.08401e-10	-1.22567
44264806	chr15:44264806:T:C	5.34207e-09	-2.08401e-10	0.236867	0.000206981	-2.08401e-10	0.237677
44264951	chr15:44264951:T:C	1.77342e-09	-2.08401e-10	-0.865835	6.82464e-05	-2.08401e-10	-0.871824
44265194	chr15:44265194:T:G	1.30712e-09	-2.08401e-10	-1.17092	5.11127e-05	-2.08401e-10	-1.16092
44265329	chr15:44265329:C:T	1.55704e-09	-0.995959	-2.85769e-10	7.03089e-05	-0.84205	-2.85769e-10
44265890	chr15:44265890:T:A	1.20467e-09	-2.08401e-10	-1.25254	4.67824e-05	-2.08401e-10	-1.24944
44266717	chr15:44266717:C:T	1.28608e-09	-2.08401e-10	-1.18715	4.92372e-05	-2.08401e-10	-1.1983
44266878	chr15:44266878:C:T	1.33397e-09	-2.08401e-10	-1.15059	5.20284e-05	-2.08401e-10	-1.14316
44267174	chr15:44267174:A:T	6.95684e-10	-1.80161	-2.85769e-10	2.65637e-05	-1.8154	-2.85769e-10
44267465	chr15:44267465:C:G	3.014e-07	4.26969	-2.85769e-10	0.00613431	3.62671	-2.85769e-10
44267553	chr15:44267553:A:G	1.2279e-09	-2.08401e-10	-1.23344	4.7826e-05	-2.08401e-10	-1.22738
44267605	chr15:44267605:T:C	1.22853e-09	-2.08401e-10	-1.23293	4.76886e-05	-2.08401e-10	-1.23026
44268265	chr15:44268265:A:G	1.37545e-09	-2.08401e-10	-1.11997	5.4199e-05	-2.08401e-10	-1.10229
44268705	chr15:44268705:T:C	1.32693e-09	-2.08401e-10	-1.15588	5.22763e-05	-2.08401e-10	-1.1384
44269414	chr15:44269414:A:G	1.26626e-09	-2.08401e-10	-1.20268	4.94196e-05	-2.08401e-10	-1.1946
44269662	chr15:44269662:C:T	3.23127e-09	-2.08401e-10	-0.265871	0.000126788	-2.08401e-10	-0.252431
44269996	chr15:44269996:A:AG	5.5917e-09	-2.08401e-10	0.282537	0.000231041	-2.08401e-10	0.347649
44270122	chr15:44270122:G:A	6.60193e-10	-1.85397	-2.85769e-10	2.62407e-05	-1.82764	-2.85769e-10
44270234	chr15:44270234:T:C	1.22132e-09	-2.08401e-10	-1.23882	4.70179e-05	-2.08401e-10	-1.24442
44270379	chr15:44270379:C:G	1.60524e-09	-2.08401e-10	-0.965471	6.18123e-05	-2.08401e-10	-0.970846
44270728	chr15:44270728:G:A	2.69486e-10	-1.72281	-1.02718	1.13021e-05	-1.6689	-1.00106
44271095	chr15:44271095:T:G	2.21057e-09	-2.08401e-10	-0.645496	8.54835e-05	-2.08401e-10	-0.646625
44272134	chr15:44272134:C:A	1.41869e-09	-2.08401e-10	-1.08901	5.58048e-05	-2.08401e-10	-1.07309
44272494	chr15:44272494:A:G	9.51229e-05	10.0242	-2.85769e-10	2.79184e-05	-1.76566	-2.85769e-10
44272585	chr15:44272585:G:A	1.36415e-09	-2.08401e-10	-1.12821	5.35436e-05	-2.08401e-10	-1.11445
44272765	chr15:44272765:G:A	3.11181e-09	-2.08401e-10	-0.303541	0.000128728	-2.08401e-10	-0.237244
44273146	chr15:44273146:T:C	4.70207e-09	-2.08401e-10	0.109257	0.000185209	-2.08401e-10	0.126539
44273389	chr15:44273389:G:A	1.43793e-09	-2.08401e-10	-1.07554	5.68558e-05	-2.08401e-10	-1.05443
44273735	chr15:44273735:G:T	3.74964e-10	-1.63914	-0.780528	1.61159e-05	-1.57459	-0.740548
44273885	chr15:44273885:C:T	2.99157e-09	-2.08401e-10	-0.342949	0.000113794	-2.08401e-10	-0.360557
44274349	chr15:44274349:G:A	1.37375e-09	-2.08401e-10	-1.1212	5.41721e-05	-2.08401e-10	-1.10278
44274590	chr15:44274590:A:G	1.20759e-09	-2.08401e-10	-1.25012	4.71838e-05	-2.08401e-10	-1.2409
44274679	chr15:44274679:T:C	1.98711e-09	-2.08401e-10	-0.752065	8.21248e-05	-2.08401e-10	-0.686708
44274734	chr15:44274734:A:G	1.70675e-09	-2.08401e-10	-0.904156	6.75272e-05	-2.08401e-10	-0.882418
44275247	chr15:44275247:G:A	2.27511e-09	-2.08401e-10	-0.61672	9.44615e-05	-2.08401e-10	-0.546756
44275708	chr15:44275708:A:G	3.77679e-10	-1.6418	-0.770657	1.6237e-05	-1.57768	-0.72998
44275770	chr15:44275770:C:T	1.37255e-09	-2.08401e-10	-1.12208	5.41218e-05	-2.08401e-10	-1.10371
44275902	chr15:44275902:A:G	7.39126e-10	-1.74103	-2.85769e-10	2.78788e-05	-1.76708	-2.85769e-10
44276269	chr15:44276269:T:C	3.62694e-10	-1.66986	-0.783082	1.5525e-05	-1.60956	-0.742939
44276331	chr15:44276331:G:A	7.64822e-10	-1.70686	-2.85769e-10	2.91254e-05	-1.72334	-2.85769e-10
44276403	chr15:44276403:G:A	5.43094e-09	-2.08401e-10	0.253365	0.000214172	-2.08401e-10	0.27183
44276767	chr15:44276767:A:G	1.22712e-09	-2.08401e-10	-1.23408	4.71407e-05	-2.08401e-10	-1.24181
44276928	chr15:44276928:G:T	1.59169e-09	-2.08401e-10	-0.973953	6.10609e-05	-2.08401e-10	-0.983076
44277018	chr15:44277018:G:A	1.22421e-09	-2.08401e-10	-1.23645	4.77367e-05	-2.08401e-10	-1.22925
44277253	chr15:44277253:A:G	4.34921e-10	-1.01709	-1.25424	2.34256e-05	-0.691877	-1.24924
44277746	chr15:44277746:T:C	3.03693e-09	-2.08401e-10	-0.3279	0.000125626	-2.08401e-10	-0.261642
44277897	chr15:44277897:T:C	1.38738e-09	-2.08401e-10	-1.11133	5.47543e-05	-2.08401e-10	-1.09209
44278324	chr15:44278324:T:G	4.39977e-10	-1.05914	-1.20064	2.30925e-05	-0.744722	-1.21072
44278377	chr15:44278377:C:T	2.38755e-09	-2.08401e-10	-0.568479	9.55126e-05	-2.08401e-10	-0.53569
44278983	chr15:44278983:G:C	2.49185e-09	-2.08401e-10	-0.52572	9.5537e-05	-2.08401e-10	-0.535435
44279028	chr15:44279028:T:C	4.14542e-10	-1.6181	-0.701231	2.01894e-05	-1.4286	-0.66119
44279160	chr15:44279160:C:T	2.26031e-09	-2.08401e-10	-0.623243	8.66983e-05	-2.08401e-10	-0.632514
44279264	chr15:44279264:C:T	2.02092e-10	-1.78664	-1.25114	8.74459e-06	-1.6749	-1.25161
44281795	chr15:44281795:A:G	1.49142e-09	-2.08401e-10	-1.03902	5.91104e-05	-2.08401e-10	-1.01554
44281955	chr15:44281955:C:G	1.97073e-09	-0.76034	-2.85769e-10	9.1131e-05	-0.58265	-2.85769e-10
44282082	chr15:44282082:A:G	2.8666e-09	-2.08401e-10	-0.385621	0.000115409	-2.08401e-10	-0.346468
44282451	chr15:44282451:G:T	4.0852e-10	-1.08639	-1.24757	2.14473e-05	-0.776251	-1.2531
44282762	chr15:44282762:G:A	1.49404e-09	-2.08401e-10	-1.03726	5.9222e-05	-2.08401e-10	-1.01365
44283065	chr15:44283065:C:T	1.12807e-09	-1.31824	-2.85769e-10	3.90172e-05	-1.43095	-2.85769e-10
44283283	chr15:44283283:G:A	4.03415e-10	-1.10084	-1.2457	2.11114e-05	-0.793398	-1.25174
44284374	chr15:44284374:G:C	1.5071e-09	-2.08401e-10	-1.02856	5.97599e-05	-2.08401e-10	-1.00461
44284610	chr15:44284610:C:G	1.49688e-09	-2.08401e-10	-1.03536	5.93372e-05	-2.08401e-10	-1.01171
44284803	chr15:44284803:C:T	6.88712e-10	-1.81168	-2.85769e-10	2.93761e-05	-1.71477	-2.85769e-10
44284998	chr15:44284998:C:T	9.1253e-09	-2.08401e-10	0.772304	0.00036157	-2.08401e-10	0.795506
44285276	chr15:44285276:T:C	2.24414e-09	-2.08401e-10	-0.630425	9.24126e-05	-2.08401e-10	-0.568685
44286042	chr15:44286042:G:A	9.21831e-09	-2.08401e-10	0.782445	0.000365278	-2.08401e-10	0.805711
44286362	chr15:44286362:C:T	6.83032e-10	-1.81996	-2.85769e-10	2.83167e-05	-1.7515	-2.85769e-10
44286782	chr15:44286782:T:C	1.12905e-09	-1.31737	-2.85769e-10	3.81016e-05	-1.45469	-2.85769e-10
44287589	chr15:44287589:T:TG	2.75423e-09	-2.08401e-10	-0.42561	0.000113546	-2.08401e-10	-0.362738
44287656	chr15:44287656:C:A	3.92029e-10	-1.16187	-1.2133	2.07925e-05	-0.863909	-1.19645
44287756	chr15:44287756:T:C	8.31719e-09	-2.08401e-10	0.679578	0.000328291	-2.08401e-10	0.698953
44288635	chr15:44288635:G:A	2.10644e-09	-2.08401e-10	-0.693749	8.41442e-05	-2.08401e-10	-0.662416
44289113	chr15:44289113:C:T	2.41393e-09	-2.08401e-10	-0.557489	9.2433e-05	-2.08401e-10	-0.568464
44289263	chr15:44289263:G:A	1.91919e-05	8.4235	-2.85769e-10	2.52412e-05	-1.86647	-2.85769e-10
44289402	chr15:44289402:C:T	4.08584e-10	-1.63219	-0.701618	1.97322e-05	-1.45065	-0.662048
44289485	chr15:44289485:C:G	7.92493e-09	-2.08401e-10	0.631267	0.000313752	-2.08401e-10	0.653656
44289494	chr15:44289494:C:G	1.19854e-09	-2.08401e-10	-1.25764	4.63651e-05	-2.08401e-10	-1.2584
44290608	chr15:44290608:T:G	1.35057e-09	-2.08401e-10	-1.13822	5.36673e-05	-2.08401e-10	-1.11214
44290688	chr15:44290688:G:A	2.09642e-10	-1.7602	-1.2409	1.89296e-05	-0.957674	-1.19655
44290960	chr15:44290960:C:T	2.48273e-09	-2.08401e-10	-0.529388	0.000101896	-2.08401e-10	-0.470992
44291540	chr15:44291540:C:T	1.27545e-09	-2.08401e-10	-1.19544	4.99782e-05	-2.08401e-10	-1.18336
44291843	chr15:44291843:G:GA	1.44371e-09	-2.08401e-10	-1.07153	5.54397e-05	-2.08401e-10	-1.07965
44292070	chr15:44292070:T:G	1.44382e-09	-2.08401e-10	-1.07145	5.82842e-05	-2.08401e-10	-1.02962
44292200	chr15:44292200:TA:T	6.50571e-10	-1.86865	-2.85769e-10	2.51957e-05	-1.86828	-2.85769e-10
44292228	chr15:44292228:C:T	2.01374e-09	-2.08401e-10	-0.738754	7.73803e-05	-2.08401e-10	-0.746216
44292388	chr15:44292388:G:C	2.09597e-09	-2.08401e-10	-0.698731	8.35377e-05	-2.08401e-10	-0.669651
44293812	chr15:44293812:G:A	6.65559e-10	-1.84587	-2.85769e-10	2.76609e-05	-1.77493	-2.85769e-10
44294019	chr15:44294019:A:AT	1.76422e-09	-0.871038	-2.85769e-10	5.85952e-05	-1.0243	-2.85769e-10
44294149	chr15:44294149:T:C	1.28945e-09	-2.08401e-10	-1.18453	4.98542e-05	-2.08401e-10	-1.18585
44294255	chr15:44294255:G:T	7.05745e-10	-1.01898	-0.768269	3.98029e-05	-0.697696	-0.713311
44294597	chr15:44294597:C:T	1.51327e-09	-2.08401e-10	-1.02448	6.00093e-05	-2.08401e-10	-1.00045
44294678	chr15:44294678:C:T	1.75653e-09	-2.08401e-10	-0.875409	7.16156e-05	-2.08401e-10	-0.823635
44295392	chr15:44295392:T:C	1.90304e-10	-1.84149	-1.25639	7.9428e-06	-1.76607	-1.25661
44296375	chr15:44296375:A:T	1.43411e-09	-2.08401e-10	-1.07821	5.67059e-05	-2.08401e-10	-1.05707
44296463	chr15:44296463:T:A	6.67877e-10	-1.8424	-2.85769e-10	2.78498e-05	-1.76812	-2.85769e-10
44296747	chr15:44296747:C:CT	1.27076e-09	-2.08401e-10	-1.19913	4.98414e-05	-2.08401e-10	-1.1861
44296968	chr15:44296968:C:A	1.90734e-10	-1.83812	-1.2575	7.98506e-06	-1.75971	-1.25767
44297124	chr15:44297124:T:C	2.98167e-09	-2.08401e-10	-0.346263	0.000113724	-2.08401e-10	-0.361173
44297330	chr15:44297330:T:C	1.91651e-10	-1.8374	-1.25342	8.02692e-06	-1.7584	-1.25375
44297706	chr15:44297706:C:T	2.04857e-09	-2.08401e-10	-0.721606	8.15993e-05	-2.08401e-10	-0.693128
44297719	chr15:44297719:G:A	1.72126e-09	-2.08401e-10	-0.895689	6.5072e-05	-2.08401e-10	-0.919454
44297858	chr15:44297858:G:A	7.01876e-10	-1.79274	-2.85769e-10	3.00602e-05	-1.69174	-2.85769e-10
44298303	chr15:44298303:G:A	6.62089e-10	-1.8511	-2.85769e-10	2.54967e-05	-1.8564	-2.85769e-10
44298539	chr15:44298539:G:A	6.52438e-10	-1.1307	-0.735091	3.61297e-05	-0.829462	-0.67837
44298714	chr15:44298714:T:C	1.35195e-09	-2.08401e-10	-1.1372	5.24406e-05	-2.08401e-10	-1.13527
44298979	chr15:44298979:A:G	5.06029e-10	-1.16697	-0.952934	2.71706e-05	-0.87366	-0.919153
44299025	chr15:44299025:T:C	1.37231e-09	-2.08401e-10	-1.12225	5.32349e-05	-2.08401e-10	-1.12023
44299353	chr15:44299353:C:T	4.1452e-10	-1.3414	-0.977978	2.16412e-05	-1.07469	-0.945654
44299424	chr15:44299424:C:G	1.51433e-09	-2.08401e-10	-1.02377	6.00539e-05	-2.08401e-10	-0.999705
44299759	chr15:44299759:A:G	1.7465e-09	-2.08401e-10	-0.881133	7.04005e-05	-2.08401e-10	-0.840747
44299772	chr15:44299772:G:A	4.94359e-10	-1.63755	-0.505689	2.39762e-05	-1.45776	-0.460128
44299967	chr15:44299967:A:G	5.13728e-10	-1.69334	-0.411468	2.47174e-05	-1.52379	-0.363647
44300521	chr15:44300521:T:C	1.92738e-09	-2.08401e-10	-0.782584	7.40413e-05	-2.08401e-10	-0.790324
44301483	chr15:44301483:A:G	1.21319e-09	-1.24549	-2.85769e-10	5.33498e-05	-1.11808	-2.85769e-10
44301766	chr15:44301766:G:A	1.47849e-09	-2.08401e-10	-1.04772	5.85606e-05	-2.08401e-10	-1.02489
44301786	chr15:44301786:C:T	5.58074e-10	-1.21655	-0.805459	2.98514e-05	-0.930946	-0.767772
44301848	chr15:44301848:G:A	2.37786e-09	-2.08401e-10	-0.572546	9.412e-05	-2.08401e-10	-0.550378
44302713	chr15:44302713:A:G	1.28767e-09	-2.08401e-10	-1.18592	4.98249e-05	-2.08401e-10	-1.18643
44302918	chr15:44302918:C:T	1.51246e-09	-2.08401e-10	-1.02501	5.99759e-05	-2.08401e-10	-1.00101
44303832	chr15:44303832:T:G	1.5306e-09	-2.08401e-10	-1.01309	6.0737e-05	-2.08401e-10	-0.988395
44303845	chr15:44303845:C:T	3.94329e-09	-2.08401e-10	-0.0667317	0.000155894	-2.08401e-10	-0.0457709
44303983	chr15:44303983:G:T	3.34355e-09	-2.08401e-10	-0.231714	0.000131736	-2.08401e-10	-0.21415
44304430	chr15:44304430:C:T	5.38526e-10	-1.10478	-0.952886	2.92655e-05	-0.799528	-0.919009
44305541	chr15:44305541:A:G	4.14262e-10	-1.63244	-0.687563	2.00054e-05	-1.45087	-0.648083
44305852	chr15:44305852:C:G	7.46172e-10	-0.962081	-0.769466	4.19268e-05	-0.631938	-0.727086
44306346	chr15:44306346:C:T	6.25356e-10	-1.08575	-0.822432	3.47263e-05	-0.776858	-0.770591
44306444	chr15:44306444:T:C	5.6245e-10	-1.35082	-0.663382	3.32274e-05	-0.840526	-0.751046
44306560	chr15:44306560:G:T	2.53048e-09	-2.08401e-10	-0.510336	9.84408e-05	-2.08401e-10	-0.505492
44306694	chr15:44306694:A:G	1.35563e-09	-2.08401e-10	-1.13448	5.25815e-05	-2.08401e-10	-1.13258
44306929	chr15:44306929:G:A	1.47595e-09	-1.04944	-2.85769e-10	6.18583e-05	-0.970102	-2.85769e-10
44307086	chr15:44307086:C:T	1.2514e-09	-2.08401e-10	-1.21449	4.8424e-05	-2.08401e-10	-1.21495
44307685	chr15:44307685:G:A	8.18546e-10	-1.63897	-2.85769e-10	3.07283e-05	-1.66976	-2.85769e-10
44308009	chr15:44308009:G:T	1.48788e-09	-2.08401e-10	-1.0414	5.89463e-05	-2.08401e-10	-1.01832
44308215	chr15:44308215:T:C	3.9909e-09	-2.08401e-10	-0.0547289	0.000157811	-2.08401e-10	-0.0335489
44308369	chr15:44308369:A:G	6.13611e-10	-1.0949	-0.832237	3.40252e-05	-0.786871	-0.780976
44308482	chr15:44308482:C:G	4.18752e-10	-1.65125	-0.657969	2.01154e-05	-1.47598	-0.617487
44308522	chr15:44308522:C:T	2.13765e-09	-2.08401e-10	-0.67904	8.20801e-05	-2.08401e-10	-0.687253
44308730	chr15:44308730:C:T	1.20114e-09	-2.08401e-10	-1.25548	4.64381e-05	-2.08401e-10	-1.25683
44308731	chr15:44308731:G:A	4.31787e-10	-1.43107	-0.847499	2.22769e-05	-1.19398	-0.797419
44309221	chr15:44309221:G:A	2.02254e-09	-2.08401e-10	-0.734391	8.25542e-05	-2.08401e-10	-0.681493
44309497	chr15:44309497:A:T	3.07859e-10	-1.80909	-0.807766	1.23174e-05	-1.74265	-0.841282
44309515	chr15:44309515:T:C	1.21078e-09	-1.24748	-2.85769e-10	5.76908e-05	-1.03985	-2.85769e-10
44309669	chr15:44309669:A:T	1.59864e-09	-2.08401e-10	-0.969595	6.31744e-05	-2.08401e-10	-0.949049
44309710	chr15:44309710:T:G	1.66708e-09	-2.08401e-10	-0.927671	6.64022e-05	-2.08401e-10	-0.899218
44309738	chr15:44309738:G:C	1.47024e-09	-2.08401e-10	-1.05332	5.79074e-05	-2.08401e-10	-1.0361
44309906	chr15:44309906:C:T	1.49841e-09	-1.03434	-2.85769e-10	5.1449e-05	-1.15436	-2.85769e-10
44310224	chr15:44310224:A:T	6.10718e-09	-2.08401e-10	0.370718	0.000249477	-2.08401e-10	0.42442
44310508	chr15:44310508:A:C	1.45355e-09	-2.08401e-10	-1.06474	5.78411e-05	-2.08401e-10	-1.03725
44310736	chr15:44310736:A:AC	5.98861e-10	-1.14831	-0.803165	3.28976e-05	-0.851482	-0.750067
44310793	chr15:44310793:C:T	4.5285e-10	-1.20756	-1.02338	2.39814e-05	-0.924049	-0.993622
44310952	chr15:44310952:G:A	2.05604e-09	-2.08401e-10	-0.717965	8.46101e-05	-2.08401e-10	-0.656894
44311584	chr15:44311584:A:G	3.99917e-09	-2.08401e-10	-0.0526585	0.000158129	-2.08401e-10	-0.031539
44311658	chr15:44311658:G:A	4.13846e-09	-2.08401e-10	-0.0184225	0.000163689	-2.08401e-10	0.00301915
44312674	chr15:44312674:G:A	1.8901e-10	-1.85152	-1.25318	7.80155e-06	-1.78713	-1.2535
44312808	chr15:44312808:C:T	6.46851e-10	-1.07134	-0.803046	3.59467e-05	-0.762846	-0.750064
44312846	chr15:44312846:C:T	1.51708e-09	-2.08401e-10	-1.02196	5.98251e-05	-2.08401e-10	-1.00352
44312963	chr15:44312963:C:T	2.77081e-08	-2.08401e-10	1.88298	0.00111016	-2.08401e-10	1.91732
44313387	chr15:44313387:T:G	1.60633e-09	-2.08401e-10	-0.964796	6.3489e-05	-2.08401e-10	-0.944081
44313408	chr15:44313408:T:C	1.54039e-09	-2.08401e-10	-1.00671	6.11392e-05	-2.08401e-10	-0.981794
44314093	chr15:44314093:C:T	2.11018e-09	-2.08401e-10	-0.691973	8.1035e-05	-2.08401e-10	-0.700067
44314194	chr15:44314194:G:A	1.95716e-09	-2.08401e-10	-0.767251	8.03098e-05	-2.08401e-10	-0.709057
44314962	chr15:44314962:G:A	1.23329e-09	-2.08401e-10	-1.22907	4.82878e-05	-2.08401e-10	-1.21777
44314995	chr15:44314995:C:G	1.30131e-09	-2.08401e-10	-1.17537	4.98397e-05	-2.08401e-10	-1.18614
44315263	chr15:44315263:A:G	1.60011e-09	-2.08401e-10	-0.968674	6.32355e-05	-2.08401e-10	-0.948083
44315674	chr15:44315674:A:C	6.59039e-10	-1.85572	-2.85769e-10	2.70995e-05	-1.79543	-2.85769e-10
44316532	chr15:44316532:A:G	1.76588e-09	-2.08401e-10	-0.870098	6.87489e-05	-2.08401e-10	-0.864487
44316769	chr15:44316769:C:A	5.48691e-10	-1.09799	-0.940975	3.00011e-05	-0.787056	-0.906658
44317521	chr15:44317521:T:C	7.1909e-10	-1.76851	-2.85769e-10	3.11207e-05	-1.65707	-2.85769e-10
44317598	chr15:44317598:T:C	1.89131e-10	-1.84693	-1.25714	7.85551e-06	-1.77674	-1.25699
44318261	chr15:44318261:C:T	6.0463e-09	-2.08401e-10	0.360699	0.000251511	-2.08401e-10	0.432539
44318438	chr15:44318438:G:A	1.886e-10	-1.85165	-1.25522	7.78785e-06	-1.7869	-1.25549
44318444	chr15:44318444:T:C	7.9515e-10	-0.530745	-1.13723	2.37932e-05	-0.806226	-1.11932
44318642	chr15:44318642:G:C	3.72921e-09	-2.08401e-10	-0.122551	0.000142056	-2.08401e-10	-0.138725
44318749	chr15:44318749:T:G	3.79564e-09	-2.08401e-10	-0.104893	0.000144571	-2.08401e-10	-0.121179
44319023	chr15:44319023:A:T	1.89311e-10	-1.84541	-1.2577	7.87275e-06	-1.77368	-1.25786
44320851	chr15:44320851:G:C	2.03946e-09	-2.08401e-10	-0.726061	7.8307e-05	-2.08401e-10	-0.734311
44322420	chr15:44322420:GT:G	4.45242e-09	-2.08401e-10	0.0547009	0.00017624	-2.08401e-10	0.0768958
44323107	chr15:44323107:G:A	8.03431e-10	-1.01527	-0.642344	4.5596e-05	-0.694555	-0.580573
44323129	chr15:44323129:AACTC:A	1.76566e-09	-2.08401e-10	-0.870223	6.87467e-05	-2.08401e-10	-0.86452
44323131	chr15:44323131:C:A	1.89145e-10	-1.84772	-1.25627	7.84684e-06	-1.77833	-1.25651
44324481	chr15:44324481:A:G	1.56183e-09	-2.08401e-10	-0.992885	6.20293e-05	-2.08401e-10	-0.967341
44325257	chr15:44325257:C:G	6.80632e-10	-1.82348	-2.85769e-10	2.84502e-05	-1.74679	-2.85769e-10
44326124	chr15:44326124:C:T	3.20189e-10	-1.53173	-1.04586	1.57381e-05	-1.31263	-1.02624
44326187	chr15:44326187:G:T	1.95106e-09	-2.08401e-10	-0.770374	7.82744e-05	-2.08401e-10	-0.734727
44326597	chr15:44326597:A:G	2.08422e-09	-2.08401e-10	-0.704352	8.30556e-05	-2.08401e-10	-0.675437
44327011	chr15:44327011:C:T	1.22943e-09	-2.08401e-10	-1.2322	4.72952e-05	-2.08401e-10	-1.23854
44327032	chr15:44327032:G:A	1.4732e-09	-2.08401e-10	-1.05131	5.80255e-05	-2.08401e-10	-1.03406
44327042	chr15:44327042:CT:C	2.08234e-09	-2.08401e-10	-0.705254	8.29709e-05	-2.08401e-10	-0.676458
44327592	chr15:44327592:CT:C	2.12188e-10	-1.83967	-1.14936	8.46313e-06	-1.78992	-1.16931
44327771	chr15:44327771:T:C	1.86195e-09	-2.08401e-10	-0.817122	7.45695e-05	-2.08401e-10	-0.783217
44327775	chr15:44327775:T:G	1.54337e-09	-2.08401e-10	-1.00478	6.09002e-05	-2.08401e-10	-0.985712
44327882	chr15:44327882:T:C	3.09486e-09	-2.08401e-10	-0.309003	0.000118028	-2.08401e-10	-0.324027
44327931	chr15:44327931:C:T	1.88997e-10	-1.84727	-1.2575	7.84554e-06	-1.77734	-1.25767
44328853	chr15:44328853:CA:C	1.25979e-09	-2.08401e-10	-1.2078	4.89614e-05	-2.08401e-10	-1.20392
44329347	chr15:44329347:A:C	2.20984e-09	-2.08401e-10	-0.645826	8.45065e-05	-2.08401e-10	-0.658119
44330036	chr15:44330036:G:A	1.86196e-10	-1.86101	-1.25869	7.61383e-06	-1.80623	-1.25875
44330469	chr15:44330469:C:T	1.67468e-09	-2.08401e-10	-0.923122	6.62971e-05	-2.08401e-10	-0.900802
44330824	chr15:44330824:G:A	8.34843e-10	-0.985476	-0.633782	4.76656e-05	-0.659139	-0.571598
44331101	chr15:44331101:A:G	5.41155e-10	-1.60096	-0.451839	2.66019e-05	-1.40979	-0.404172
44331155	chr15:44331155:C:T	2.67435e-09	-2.08401e-10	-0.455041	0.000110118	-2.08401e-10	-0.393397
44331439	chr15:44331439:A:G	2.52794e-09	-2.08401e-10	-0.511341	0.000101313	-2.08401e-10	-0.476738
44331468	chr15:44331468:G:C	2.10852e-09	-2.08401e-10	-0.692759	8.09632e-05	-2.08401e-10	-0.700954
44331516	chr15:44331516:T:C	1.80012e-09	-2.08401e-10	-0.850894	7.20023e-05	-2.08401e-10	-0.81825
44332257	chr15:44332257:A:G	1.67187e-09	-2.08401e-10	-0.924804	6.61712e-05	-2.08401e-10	-0.902703
44332322	chr15:44332322:T:C	8.94575e-10	-1.74444	0.194285	3.74636e-05	-1.73575	0.264177
44332341	chr15:44332341:G:A	1.89679e-10	-1.84354	-1.25763	7.90259e-06	-1.76997	-1.25779
44332488	chr15:44332488:C:T	1.28917e-09	-2.08401e-10	-1.18475	4.93069e-05	-2.08401e-10	-1.19688
44332677	chr15:44332677:C:G	3.48254e-09	-2.08401e-10	-0.190986	0.00013737	-2.08401e-10	-0.172271
44332827	chr15:44332827:G:C	2.02613e-09	-0.732617	-2.85769e-10	8.26549e-05	-0.680274	-2.85769e-10
44333019	chr15:44333019:G:A	1.41122e-09	-2.08401e-10	-1.09429	5.74765e-05	-2.08401e-10	-1.04357
44333226	chr15:44333226:A:G	4.72238e-10	-1.11725	-1.07177	2.56389e-05	-0.811904	-1.03894
44334193	chr15:44334193:GA:G	1.891e-10	-1.84681	-1.25741	7.85314e-06	-1.77645	-1.25758
44335151	chr15:44335151:G:C	4.32391e-10	-1.20961	-1.06756	2.31152e-05	-0.92016	-1.0343
44335196	chr15:44335196:G:A	1.6025e-09	-2.08401e-10	-0.967183	6.33209e-05	-2.08401e-10	-0.946733
44335757	chr15:44335757:T:C	4.63361e-10	-1.22184	-0.986159	2.45792e-05	-0.938837	-0.95421
44336353	chr15:44336353:G:A	2.41253e-10	-1.78166	-1.079	1.03917e-05	-1.65126	-1.10268
44336366	chr15:44336366:C:T	1.56445e-09	-2.08401e-10	-0.991213	6.23313e-05	-2.08401e-10	-0.962484
44336809	chr15:44336809:G:A	4.84944e-10	-1.00952	-1.15295	1.36212e-05	-1.39762	-1.0857
44337120	chr15:44337120:C:G	2.16493e-09	-2.08401e-10	-0.66636	8.71902e-05	-2.08401e-10	-0.626856
44339408	chr15:44339408:G:A	1.7658e-09	-2.08401e-10	-0.870144	7.05796e-05	-2.08401e-10	-0.838206
44339717	chr15:44339717:T:C	8.07314e-10	-1.05652	-0.596267	4.55974e-05	-0.742479	-0.53262
44339910	chr15:44339910:C:T	1.03129e-09	-1.40793	-2.85769e-10	4.48028e-05	-1.29268	-2.85769e-10
44339996	chr15:44339996:T:C	1.30257e-09	-2.08401e-10	-1.17441	4.9928e-05	-2.08401e-10	-1.18437
44340243	chr15:44340243:G:A	5.20235e-10	-1.16401	-0.928208	2.79877e-05	-0.8702	-0.892982
44340256	chr15:44340256:G:T	1.2627e-09	-2.08401e-10	-1.20549	4.94044e-05	-2.08401e-10	-1.19491
44340873	chr15:44340873:G:A	1.84745e-10	-1.86881	-1.25872	7.43684e-06	-1.82983	-1.25867
44340970	chr15:44340970:G:A	5.22133e-10	-1.16111	-0.927467	2.81017e-05	-0.866886	-0.892231
44341318	chr15:44341318:G:A	1.88596e-10	-1.8493	-1.25759	7.81231e-06	-1.78149	-1.25775
44342128	chr15:44342128:A:C	1.87583e-09	-2.08401e-10	-0.809694	7.06908e-05	-2.08401e-10	-0.836633
44342282	chr15:44342282:T:G	3.96001e-09	-2.08401e-10	-0.062499	0.000156611	-2.08401e-10	-0.0411856
44342342	chr15:44342342:G:A	1.71147e-09	-2.08401e-10	-0.901396	6.88748e-05	-2.08401e-10	-0.862657
44342406	chr15:44342406:G:A	1.60605e-09	-2.08401e-10	-0.964967	6.39227e-05	-2.08401e-10	-0.937273
44342752	chr15:44342752:A:G	1.37957e-09	-2.08401e-10	-1.11698	5.33562e-05	-2.08401e-10	-1.11796
44343001	chr15:44343001:T:G	5.48616e-09	0.263482	-2.85769e-10	0.00017378	0.0628398	-2.85769e-10
44343531	chr15:44343531:A:C	2.09828e-09	-2.08401e-10	-0.697626	8.04388e-05	-2.08401e-10	-0.707451
44343663	chr15:44343663:T:TAA	2.10157e-09	-2.08401e-10	-0.69606	8.55482e-05	-2.08401e-10	-0.645869
44343779	chr15:44343779:G:A	4.4344e-10	-1.34032	-0.911623	2.3132e-05	-1.07841	-0.875324
44343986	chr15:44343986:C:T	6.64361e-10	-1.84768	-2.85769e-10	2.75669e-05	-1.77833	-2.85769e-10
44344211	chr15:44344211:G:T	3.39523e-05	8.99396	-2.85769e-10	2.62528e-05	-1.82718	-2.85769e-10
44344604	chr15:44344604:T:C	5.22602e-10	-1.16288	-0.924796	2.81159e-05	-0.869048	-0.889564
44344801	chr15:44344801:G:A	1.87158e-10	-1.8569	-1.25765	7.6848e-06	-1.79788	-1.25782
44345409	chr15:44345409:C:T	1.90183e-10	-1.84323	-1.25528	7.92449e-06	-1.76943	-1.25556
44345854	chr15:44345854:A:C	1.76913e-09	-2.08401e-10	-0.868259	7.23099e-05	-2.08401e-10	-0.813988
44347231	chr15:44347231:A:G	2.50683e-09	-2.08401e-10	-0.519726	9.40237e-05	-2.08401e-10	-0.551401
44347337	chr15:44347337:T:A	1.79336e-09	-2.08401e-10	-0.854653	7.1722e-05	-2.08401e-10	-0.82215
44347514	chr15:44347514:C:T	1.86752e-09	-2.08401e-10	-0.814137	7.48011e-05	-2.08401e-10	-0.780116
44347815	chr15:44347815:G:A	1.76964e-09	-2.08401e-10	-0.867972	7.07409e-05	-2.08401e-10	-0.835924
44347963	chr15:44347963:G:A	1.45511e-09	-2.08401e-10	-1.06366	5.72693e-05	-2.08401e-10	-1.04718
44348196	chr15:44348196:T:C	5.18072e-10	-1.60701	-0.489376	2.53651e-05	-1.41794	-0.443635
44348566	chr15:44348566:C:T	1.8677e-09	-2.08401e-10	-0.814037	7.48085e-05	-2.08401e-10	-0.780017
44348668	chr15:44348668:T:C	5.20733e-10	-1.59805	-0.493211	2.5563e-05	-1.40619	-0.447615
44348795	chr15:44348795:A:G	5.24086e-10	-1.60665	-0.478198	2.56677e-05	-1.41758	-0.432136
44349052	chr15:44349052:G:A	8.08045e-10	-1.65188	-2.85769e-10	3.39686e-05	-1.56951	-2.85769e-10
44349200	chr15:44349200:G:A	1.14099e-09	-1.30685	-2.85769e-10	3.98666e-05	-1.40941	-2.85769e-10
44349228	chr15:44349228:C:T	1.45111e-09	-2.08401e-10	-1.06642	5.55221e-05	-2.08401e-10	-1.07817
44349314	chr15:44349314:G:A	1.78318e-09	-2.08401e-10	-0.860346	7.18994e-05	-2.08401e-10	-0.81968
44349627	chr15:44349627:A:G	2.40257e-09	-2.08401e-10	-0.562209	9.60568e-05	-2.08401e-10	-0.530009
44351404	chr15:44351404:G:A	2.10538e-09	-2.08401e-10	-0.694253	8.08342e-05	-2.08401e-10	-0.702549
44351693	chr15:44351693:A:G	1.28963e-09	-2.08401e-10	-1.18439	4.9689e-05	-2.08401e-10	-1.18916
44351997	chr15:44351997:T:G	1.42728e-09	-2.08401e-10	-1.08298	5.68284e-05	-2.08401e-10	-1.05491
44352182	chr15:44352182:C:T	1.66402e-09	-2.08401e-10	-0.92951	6.63327e-05	-2.08401e-10	-0.900266
44352677	chr15:44352677:C:T	1.85836e-10	-1.86659	-1.25505	7.5014e-06	-1.82449	-1.25537
44352704	chr15:44352704:G:A	1.60489e-09	-2.08401e-10	-0.965694	6.34085e-05	-2.08401e-10	-0.94535
44354396	chr15:44354396:A:C	1.38717e-09	-2.08401e-10	-1.11148	5.51252e-05	-2.08401e-10	-1.08534
44354555	chr15:44354555:G:A	1.05905e-09	-1.72008	0.338708	4.45284e-05	-1.71121	0.412391
44354693	chr15:44354693:T:C	2.11811e-09	-2.08401e-10	-0.688222	8.11909e-05	-2.08401e-10	-0.698145
44354823	chr15:44354823:T:G	2.00407e-09	-2.08401e-10	-0.743567	8.20381e-05	-2.08401e-10	-0.687765
44355207	chr15:44355207:C:A	4.24765e-10	-1.18247	-1.1125	2.2654e-05	-0.889037	-1.08557
44355317	chr15:44355317:C:T	1.44748e-09	-2.08401e-10	-1.06892	5.53637e-05	-2.08401e-10	-1.08102
44355357	chr15:44355357:G:A	2.26212e-09	-2.08401e-10	-0.622444	8.61352e-05	-2.08401e-10	-0.63903
44356540	chr15:44356540:C:T	8.16445e-10	-0.857714	-0.783828	4.70645e-05	-0.512404	-0.731025
44356859	chr15:44356859:T:C	1.58475e-09	-2.08401e-10	-0.978319	6.2655e-05	-2.08401e-10	-0.957304
44356865	chr15:44356865:T:C	7.80971e-10	-0.898063	-0.787901	4.4724e-05	-0.559101	-0.735336
44357280	chr15:44357280:G:A	6.78479e-10	-1.0264	-0.800246	3.80528e-05	-0.707689	-0.748284
44357797	chr15:44357797:A:G	2.09973e-09	-2.08401e-10	-0.696939	8.05519e-05	-2.08401e-10	-0.706047
44358226	chr15:44358226:C:T	6.95343e-10	-1.8021	-2.85769e-10	2.62066e-05	-1.82894	-2.85769e-10
44358759	chr15:44358759:A:G	4.35671e-10	-1.10356	-1.16606	2.34681e-05	-0.795979	-1.14333
44359054	chr15:44359054:G:A	1.94368e-09	-2.08401e-10	-0.774163	7.79711e-05	-2.08401e-10	-0.73861
44359082	chr15:44359082:G:A	1.96043e-09	-0.765583	-2.85769e-10	6.63176e-05	-0.900493	-2.85769e-10
44359120	chr15:44359120:A:G	1.18526e-09	-1.26878	-2.85769e-10	4.1183e-05	-1.37692	-2.85769e-10
44359266	chr15:44359266:T:C	1.47929e-09	-2.08401e-10	-1.04719	5.83501e-05	-2.08401e-10	-1.02849
44359661	chr15:44359661:G:A	7.37376e-10	-1.7434	-2.85769e-10	2.65145e-05	-1.81726	-2.85769e-10
44359677	chr15:44359677:A:G	7.60815e-10	-1.71211	-2.85769e-10	2.70598e-05	-1.7969	-2.85769e-10
44359829	chr15:44359829:G:A	1.45958e-09	-2.08401e-10	-1.06059	5.82079e-05	-2.08401e-10	-1.03093
44360086	chr15:44360086:C:T	6.56875e-10	-1.85901	-2.85769e-10	2.67864e-05	-1.80705	-2.85769e-10
44360922	chr15:44360922:T:A	1.07413e-09	-1.36724	-2.85769e-10	3.73711e-05	-1.47405	-2.85769e-10
44361623	chr15:44361623:A:G	1.24293e-09	-2.08401e-10	-1.22127	4.7954e-05	-2.08401e-10	-1.22471
44361842	chr15:44361842:G:A	1.30458e-09	-2.08401e-10	-1.17286	5.10948e-05	-2.08401e-10	-1.16127
44361892	chr15:44361892:C:T	2.37447e-10	-1.86288	-1.01368	9.70821e-06	-1.81335	-1.00862
44362027	chr15:44362027:A:G	1.29061e-09	-2.08401e-10	-1.18363	4.97228e-05	-2.08401e-10	-1.18848
44362531	chr15:44362531:T:G	1.20414e-09	-2.08401e-10	-1.25298	4.6635e-05	-2.08401e-10	-1.2526
44362577	chr15:44362577:T:C	2.07818e-09	-2.08401e-10	-0.707253	8.27965e-05	-2.08401e-10	-0.678563
44362975	chr15:44362975:A:G	1.31028e-09	-2.08401e-10	-1.16851	5.04563e-05	-2.08401e-10	-1.17384
44363060	chr15:44363060:T:G	1.93467e-09	-2.08401e-10	-0.778811	7.75965e-05	-2.08401e-10	-0.743426
44363201	chr15:44363201:G:A	1.59342e-09	-2.08401e-10	-0.972865	6.34063e-05	-2.08401e-10	-0.945385
44363212	chr15:44363212:G:C	1.49351e-09	-2.08401e-10	-1.03762	5.99373e-05	-2.08401e-10	-1.00165
44363412	chr15:44363412:C:A	1.19752e-09	-2.08401e-10	-1.2585	4.63566e-05	-2.08401e-10	-1.25858
44363805	chr15:44363805:A:G	6.78375e-10	-1.8268	-2.85769e-10	2.53017e-05	-1.86408	-2.85769e-10
44363870	chr15:44363870:A:G	1.4289e-09	-2.08401e-10	-1.08184	5.46695e-05	-2.08401e-10	-1.09364
44364078	chr15:44364078:G:A	1.88543e-09	-0.804589	-2.85769e-10	5.93597e-05	-1.01133	-2.85769e-10
44364392	chr15:44364392:C:T	4.11647e-08	2.27883	-2.85769e-10	0.00144109	2.17821	-2.85769e-10
44364495	chr15:44364495:C:T	2.26892e-09	-2.08401e-10	-0.619444	9.14862e-05	-2.08401e-10	-0.578759
44365142	chr15:44365142:T:C	4.81409e-10	-1.10044	-1.06935	2.59118e-05	-0.796629	-1.04362
44365505	chr15:44365505:T:G	2.0228e-09	-2.08401e-10	-0.734263	7.74171e-05	-2.08401e-10	-0.74574
44366303	chr15:44366303:A:AC	1.78363e-09	-2.08401e-10	-0.860097	7.22782e-05	-2.08401e-10	-0.814426
44366415	chr15:44366415:G:A	1.89368e-10	-1.84494	-1.25787	7.8784e-06	-1.77281	-1.25802
44366421	chr15:44366421:C:T	1.21244e-09	-2.08401e-10	-1.24611	4.72385e-05	-2.08401e-10	-1.23974
44366699	chr15:44366699:G:A	1.25588e-09	-2.08401e-10	-1.21091	4.98541e-05	-2.08401e-10	-1.18585
44366929	chr15:44366929:A:G	1.46993e-09	-2.08401e-10	-1.05353	5.8649e-05	-2.08401e-10	-1.02338
44367009	chr15:44367009:A:G	3.7952e-09	-2.08401e-10	-0.105011	0.000149983	-2.08401e-10	-0.0844231
44367374	chr15:44367374:C:T	1.97129e-09	-2.08401e-10	-0.760058	8.09381e-05	-2.08401e-10	-0.701264
44368448	chr15:44368448:A:G	7.13788e-10	-0.974188	-0.801727	4.03746e-05	-0.647632	-0.749116
44368486	chr15:44368486:C:G	1.53409e-09	-2.08401e-10	-1.01081	6.05185e-05	-2.08401e-10	-0.992
44369479	chr15:44369479:G:A	3.58664e-10	-1.27724	-1.18687	1.89535e-05	-0.985598	-1.16736
44369897	chr15:44369897:T:A	1.76089e-09	-2.08401e-10	-0.872927	6.85526e-05	-2.08401e-10	-0.867347
44370973	chr15:44370973:C:T	7.37561e-10	-1.74315	-2.85769e-10	2.91604e-05	-1.72214	-2.85769e-10
44371038	chr15:44371038:T:C	2.09755e-09	-2.08401e-10	-0.697976	8.36028e-05	-2.08401e-10	-0.668871
44371714	chr15:44371714:A:C	1.84524e-09	-2.08401e-10	-0.826139	7.3875e-05	-2.08401e-10	-0.792574
44371890	chr15:44371890:T:C	2.24728e-09	-2.08401e-10	-0.629025	8.87029e-05	-2.08401e-10	-0.609655
44373481	chr15:44373481:C:T	1.876e-09	-2.08401e-10	-0.809605	7.51689e-05	-2.08401e-10	-0.775211
44373532	chr15:44373532:A:G	3.84823e-10	-1.47038	-0.92334	1.91026e-05	-1.24449	-0.90063
44373864	chr15:44373864:G:A	1.93895e-09	-2.08401e-10	-0.7766	7.7775e-05	-2.08401e-10	-0.741127
44374009	chr15:44374009:A:G	3.70229e-10	-1.51855	-0.913826	1.81775e-05	-1.30395	-0.890813
44374974	chr15:44374974:G:C	6.98651e-10	-0.96022	-0.83713	3.94531e-05	-0.632604	-0.787233
44375270	chr15:44375270:C:T	2.61669e-09	-2.08401e-10	-0.476835	0.00010478	-2.08401e-10	-0.443088
44375280	chr15:44375280:A:C	1.6721e-09	-2.08401e-10	-0.924667	6.66683e-05	-2.08401e-10	-0.895219
44375683	chr15:44375683:A:G	6.76568e-10	-1.82947	-2.85769e-10	2.81586e-05	-1.7571	-2.85769e-10
44375787	chr15:44375787:A:T	1.29336e-09	-2.08401e-10	-1.18151	4.95939e-05	-2.08401e-10	-1.19108
44376508	chr15:44376508:A:G	6.9198e-10	-1.00943	-0.797512	3.89233e-05	-0.688785	-0.74457
44376810	chr15:44376810:G:GTTTATATTTA	4.06962e-10	-1.18743	-1.15035	2.16166e-05	-0.895796	-1.12569
44376867	chr15:44376867:A:G	1.87148e-09	-2.08401e-10	-0.812019	7.49654e-05	-2.08401e-10	-0.777922
44376868	chr15:44376868:G:T	1.87039e-09	-2.08401e-10	-0.812599	7.49205e-05	-2.08401e-10	-0.778521
44378111	chr15:44378111:T:C	7.25991e-10	-0.926494	-0.832471	4.12959e-05	-0.591834	-0.782351
44378295	chr15:44378295:G:T	4.17124e-10	-1.41067	-0.902445	2.10444e-05	-1.16924	-0.879072
44378345	chr15:44378345:G:A	1.26146e-09	-2.08401e-10	-1.20647	4.86211e-05	-2.08401e-10	-1.21089
44378505	chr15:44378505:G:A	1.15239e-09	-1.29691	-2.85769e-10	3.97475e-05	-1.4124	-2.85769e-10
44378825	chr15:44378825:A:C	4.58155e-10	-1.13509	-1.0842	2.4504e-05	-0.836639	-1.05947
44378984	chr15:44378984:A:C	4.36226e-10	-1.15398	-1.11436	2.31834e-05	-0.859618	-1.09189
44379219	chr15:44379219:A:C	1.018e-09	-1.42091	-2.85769e-10	4.53015e-05	-1.28161	-2.85769e-10
44379659	chr15:44379659:G:A	2.28132e-09	-2.08401e-10	-0.613994	8.58928e-05	-2.08401e-10	-0.641848
44380095	chr15:44380095:C:T	2.43214e-09	-2.08401e-10	-0.549975	0.000101015	-2.08401e-10	-0.479682
44380265	chr15:44380265:AG:A	1.27279e-09	-2.08401e-10	-1.19754	4.92219e-05	-2.08401e-10	-1.19861
44380628	chr15:44380628:G:A	1.25207e-09	-2.08401e-10	-1.21395	4.81213e-05	-2.08401e-10	-1.22122
44380834	chr15:44380834:C:T	3.67512e-09	-2.08401e-10	-0.137162	0.000145168	-2.08401e-10	-0.117054
44381327	chr15:44381327:G:T	2.5106e-10	-1.84515	-0.975665	1.04854e-05	-1.77276	-0.972205
44382239	chr15:44382239:A:C	1.28934e-09	-2.08401e-10	-1.18462	4.96573e-05	-2.08401e-10	-1.1898
44382642	chr15:44382642:A:C	1.26104e-08	-1.27472	2.37049	0.00376195	0.3391	2.79864
44382693	chr15:44382693:T:A	1.23237e-09	-2.08401e-10	-1.2298	4.82486e-05	-2.08401e-10	-1.21858
44382794	chr15:44382794:A:G	1.40488e-09	-2.08401e-10	-1.09879	5.58342e-05	-2.08401e-10	-1.07256
44382900	chr15:44382900:G:C	4.99598e-10	-1.06004	-1.07266	2.70924e-05	-0.748416	-1.04728
44382996	chr15:44382996:A:G	1.87369e-09	-2.08401e-10	-0.810838	7.50449e-05	-2.08401e-10	-0.776862
44383234	chr15:44383234:T:C	1.39917e-09	-2.08401e-10	-1.10287	5.56161e-05	-2.08401e-10	-1.07648
44383270	chr15:44383270:T:C	4.0079e-10	-1.41989	-0.933175	2.01461e-05	-1.18094	-0.910994
44383417	chr15:44383417:C:G	1.84197e-09	-2.08401e-10	-0.827911	7.37327e-05	-2.08401e-10	-0.794502
44384036	chr15:44384036:C:T	7.25019e-10	-1.13203	-0.628272	3.98741e-05	-0.83285	-0.57637
44384241	chr15:44384241:AC:A	8.54873e-10	-1.08159	-0.513956	4.76355e-05	-0.773586	-0.457784
44385042	chr15:44385042:TA:T	1.42488e-09	-2.08401e-10	-1.08466	5.60162e-05	-2.08401e-10	-1.06931
44385137	chr15:44385137:A:T	2.31381e-09	-2.08401e-10	-0.599852	8.84305e-05	-2.08401e-10	-0.612731
44385710	chr15:44385710:C:G	1.4292e-09	-2.08401e-10	-1.08163	5.71091e-05	-2.08401e-10	-1.04999
44386511	chr15:44386511:A:G	1.22529e-09	-2.08401e-10	-1.23557	4.79176e-05	-2.08401e-10	-1.22546
44387007	chr15:44387007:T:G	1.71363e-09	-2.08401e-10	-0.900131	6.6696e-05	-2.08401e-10	-0.894803
44387532	chr15:44387532:G:GT	1.50803e-09	-2.08401e-10	-1.02794	5.75304e-05	-2.08401e-10	-1.04263
44387563	chr15:44387563:C:G	4.36141e-10	-1.37184	-0.896697	2.2206e-05	-1.12142	-0.873164
44387716	chr15:44387716:G:A	1.96354e-09	-2.08401e-10	-0.763997	7.87846e-05	-2.08401e-10	-0.72823
44388362	chr15:44388362:T:A	2.11942e-09	-2.08401e-10	-0.687606	8.52693e-05	-2.08401e-10	-0.649134
44388761	chr15:44388761:C:T	1.46398e-09	-2.08401e-10	-1.05759	5.59851e-05	-2.08401e-10	-1.06986
44388909	chr15:44388909:G:A	1.82043e-09	-2.08401e-10	-0.839673	7.28266e-05	-2.08401e-10	-0.806867
44389522	chr15:44389522:T:C	1.45233e-09	-2.08401e-10	-1.06558	5.71954e-05	-2.08401e-10	-1.04847
44389794	chr15:44389794:T:C	3.78362e-10	-1.50144	-0.909209	1.86652e-05	-1.28235	-0.885935
44390667	chr15:44390667:T:C	7.02256e-10	-1.7922	-2.85769e-10	2.63982e-05	-1.82165	-2.85769e-10
44390700	chr15:44390700:A:G	3.83029e-10	-1.48353	-0.914866	1.89838e-05	-1.25955	-0.891815
44390952	chr15:44390952:T:C	4.24533e-10	-1.584	-0.711515	2.06268e-05	-1.387	-0.681362
44390995	chr15:44390995:A:G	1.88435e-09	-2.08401e-10	-0.805164	7.54886e-05	-2.08401e-10	-0.770967
44391448	chr15:44391448:T:C	4.88879e-10	-1.52956	-0.624829	2.42164e-05	-1.31567	-0.592248
44391605	chr15:44391605:AAAG:A	7.03685e-10	-1.17697	-0.613202	3.83867e-05	-0.886655	-0.560583
44391924	chr15:44391924:C:T	2.37704e-10	-1.86587	-1.0096	9.65451e-06	-1.82156	-1.00597
44392549	chr15:44392549:G:A	1.88532e-09	-2.08401e-10	-0.804648	7.55284e-05	-2.08401e-10	-0.77044
44392898	chr15:44392898:G:C	1.44339e-09	-2.08401e-10	-1.07175	5.75196e-05	-2.08401e-10	-1.04282
44393325	chr15:44393325:A:G	1.19961e-09	-2.08401e-10	-1.25675	4.63452e-05	-2.08401e-10	-1.25883
44394691	chr15:44394691:G:A	7.47397e-10	-1.02312	-0.706788	4.21519e-05	-0.70496	-0.648707
44394722	chr15:44394722:T:C	1.45081e-09	-2.08401e-10	-1.06663	5.54913e-05	-2.08401e-10	-1.07872
44395250	chr15:44395250:C:T	1.99956e-09	-2.08401e-10	-0.745819	8.2162e-05	-2.08401e-10	-0.686255
44395412	chr15:44395412:A:G	1.88884e-09	-2.08401e-10	-0.802785	7.5675e-05	-2.08401e-10	-0.768501
44395616	chr15:44395616:C:T	1.27177e-09	-2.08401e-10	-1.19834	4.93131e-05	-2.08401e-10	-1.19676
44396521	chr15:44396521:A:G	1.26332e-09	-2.08401e-10	-1.205	4.86433e-05	-2.08401e-10	-1.21043
44397262	chr15:44397262:G:A	1.62578e-09	-2.08401e-10	-0.952762	6.32543e-05	-2.08401e-10	-0.947785
44397295	chr15:44397295:C:T	2.26288e-10	-1.86821	-1.05648	9.14901e-06	-1.82976	-1.05154
44397331	chr15:44397331:T:C	6.23024e-10	-1.08658	-0.825336	3.43355e-05	-0.776753	-0.782016
44399053	chr15:44399053:A:T	8.4038e-09	0.689937	-2.85769e-10	0.000256484	0.452117	-2.85769e-10
44399399	chr15:44399399:A:G	1.25387e-09	-2.08401e-10	-1.21251	4.84821e-05	-2.08401e-10	-1.21375
44399760	chr15:44399760:C:T	2.22785e-10	-1.86284	-1.07746	9.09639e-06	-1.81291	-1.07416
44400822	chr15:44400822:G:A	6.23733e-10	-1.07496	-0.83582	3.43719e-05	-0.764183	-0.793526
44401395	chr15:44401395:T:G	3.56298e-10	-1.48271	-0.988021	1.76398e-05	-1.25719	-0.967597
44402302	chr15:44402302:A:G	1.43484e-09	-2.08401e-10	-1.0777	5.48919e-05	-2.08401e-10	-1.08958
44402397	chr15:44402397:T:G	7.29596e-10	-1.4136	-0.340412	3.71864e-05	-1.17352	-0.30548
44402430	chr15:44402430:A:G	7.21394e-10	-1.31693	-0.448389	3.7704e-05	-1.0503	-0.414878
44402583	chr15:44402583:G:A	1.53389e-09	-2.08401e-10	-1.01094	6.16346e-05	-2.08401e-10	-0.973724
44402637	chr15:44402637:T:A	6.81446e-10	-1.82229	-2.85769e-10	2.61102e-05	-1.83262	-2.85769e-10
44403102	chr15:44403102:A:G	1.44875e-09	-2.08401e-10	-1.06805	5.49116e-05	-2.08401e-10	-1.08922
44403262	chr15:44403262:A:C	9.98328e-10	-1.2215	-0.218916	5.53627e-05	-0.936763	-0.144279
44403453	chr15:44403453:C:T	1.40698e-09	-2.08401e-10	-1.0973	5.59309e-05	-2.08401e-10	-1.07083
44403671	chr15:44403671:C:G	1.45735e-09	-2.08401e-10	-1.06213	5.83018e-05	-2.08401e-10	-1.02932
44404091	chr15:44404091:T:A	1.39707e-09	-2.08401e-10	-1.10437	5.35014e-05	-2.08401e-10	-1.11524
44404618	chr15:44404618:T:G	7.38713e-10	-1.74159	-2.85769e-10	3.20089e-05	-1.62893	-2.85769e-10
44404949	chr15:44404949:T:C	1.39133e-09	-2.08401e-10	-1.10848	5.32892e-05	-2.08401e-10	-1.11921
44405236	chr15:44405236:A:T	2.19595e-09	-2.08401e-10	-0.652133	8.76703e-05	-2.08401e-10	-0.621365
44406055	chr15:44406055:T:C	1.63888e-09	-2.08401e-10	-0.944735	6.37596e-05	-2.08401e-10	-0.939828
44406739	chr15:44406739:G:T	1.2396e-09	-2.08401e-10	-1.22396	4.82535e-05	-2.08401e-10	-1.21848
44407365	chr15:44407365:A:G	1.89778e-09	-2.08401e-10	-0.798063	7.60472e-05	-2.08401e-10	-0.763594
44407423	chr15:44407423:G:A	1.20563e-09	-2.08401e-10	-1.25175	4.65574e-05	-2.08401e-10	-1.25426
44407614	chr15:44407614:T:A	1.20093e-09	-2.08401e-10	-1.25565	4.66565e-05	-2.08401e-10	-1.25214
44407940	chr15:44407940:C:T	7.87595e-10	-1.67752	-2.85769e-10	3.33837e-05	-1.58688	-2.85769e-10
44407969	chr15:44407969:C:T	2.3317e-10	-1.85406	-1.04068	9.62794e-06	-1.7915	-1.03878
44407997	chr15:44407997:G:A	6.79267e-10	-1.82549	-2.85769e-10	2.8703e-05	-1.73795	-2.85769e-10
44408949	chr15:44408949:C:T	1.87101e-09	-2.08401e-10	-0.812271	7.49462e-05	-2.08401e-10	-0.778178
44409789	chr15:44409789:G:A	1.24067e-09	-2.08401e-10	-1.2231	4.86341e-05	-2.08401e-10	-1.21062
44410126	chr15:44410126:G:A	7.38473e-10	-1.81869	0.0767684	2.87539e-05	-1.7355	-0.000676655
44410852	chr15:44410852:G:A	1.92991e-09	-2.08401e-10	-0.781274	7.7408e-05	-2.08401e-10	-0.745858
44411401	chr15:44411401:A:C	1.4215e-09	-2.08401e-10	-1.08703	5.44048e-05	-2.08401e-10	-1.0985
44412455	chr15:44412455:C:T	5.04429e-10	-1.44554	-0.67753	2.54853e-05	-1.2105	-0.646347
44412984	chr15:44412984:C:T	6.70713e-10	-1.83816	-2.85769e-10	2.70362e-05	-1.79777	-2.85769e-10
44413058	chr15:44413058:C:T	6.52807e-10	-1.86522	-2.85769e-10	2.51593e-05	-1.86972	-2.85769e-10
44413100	chr15:44413100:CTGTT:C	1.26822e-09	-2.08401e-10	-1.20113	4.94477e-05	-2.08401e-10	-1.19403
44413892	chr15:44413892:C:A	1.23256e-09	-2.08401e-10	-1.22966	4.81694e-05	-2.08401e-10	-1.22022
44414352	chr15:44414352:T:C	1.23838e-09	-2.08401e-10	-1.22494	4.84196e-05	-2.08401e-10	-1.21504
44415897	chr15:44415897:C:T	9.61549e-09	-2.08401e-10	0.824629	0.000393171	-2.08401e-10	0.879297
44415943	chr15:44415943:A:G	4.05422e-10	-1.37257	-0.968999	2.06037e-05	-1.12209	-0.947382
44416543	chr15:44416543:A:C	1.86913e-09	-2.08401e-10	-0.813272	7.4854e-05	-2.08401e-10	-0.779409
44416740	chr15:44416740:T:G	1.9448e-09	-2.08401e-10	-0.773587	7.47085e-05	-2.08401e-10	-0.781354
44417588	chr15:44417588:T:C	4.89926e-10	-1.46167	-0.690576	2.46436e-05	-1.23075	-0.659684
44418016	chr15:44418016:G:A	1.66118e-09	-2.08401e-10	-0.93122	6.61535e-05	-2.08401e-10	-0.902971
44418108	chr15:44418108:A:T	6.91111e-10	-1.8082	-2.85769e-10	2.64577e-05	-1.8194	-2.85769e-10
44418112	chr15:44418112:G:A	1.64698e-09	-2.08401e-10	-0.939804	6.48189e-05	-2.08401e-10	-0.92335
44418206	chr15:44418206:C:T	1.46545e-09	-2.08401e-10	-1.05658	5.7951e-05	-2.08401e-10	-1.03535
44418367	chr15:44418367:G:A	4.09444e-10	-1.3646	-0.967101	2.08508e-05	-1.11159	-0.945966
44419881	chr15:44419881:T:G	1.54971e-09	-2.08401e-10	-1.00068	6.22951e-05	-2.08401e-10	-0.963065
44420143	chr15:44420143:T:TCTTTC	6.50129e-10	-1.86933	-2.85769e-10	2.54287e-05	-1.85907	-2.85769e-10
44420145	chr15:44420145:T:TTTCC	1.21211e-09	-2.08401e-10	-1.24638	4.68679e-05	-2.08401e-10	-1.24762
44420207	chr15:44420207:G:A	1.54201e-09	-1.00566	-2.85769e-10	7.02292e-05	-0.843183	-2.85769e-10
44420304	chr15:44420304:C:A	1.45412e-09	-2.08401e-10	-1.06435	5.56148e-05	-2.08401e-10	-1.0765
44420497	chr15:44420497:C:T	1.31027e-09	-2.08401e-10	-1.16852	5.15813e-05	-2.08401e-10	-1.15179
44420744	chr15:44420744:T:C	1.63401e-09	-2.08401e-10	-0.947711	6.50806e-05	-2.08401e-10	-0.919322
44420918	chr15:44420918:T:C	6.84376e-10	-1.81799	-2.85769e-10	2.90658e-05	-1.72539	-2.85769e-10
44421118	chr15:44421118:A:G	1.21272e-09	-2.08401e-10	-1.24588	4.71106e-05	-2.08401e-10	-1.24245
44421270	chr15:44421270:T:C	1.96268e-10	-1.81881	-1.24821	8.33578e-06	-1.72571	-1.24868
44421360	chr15:44421360:G:A	1.44897e-09	-2.08401e-10	-1.06789	5.54204e-05	-2.08401e-10	-1.08
44421510	chr15:44421510:G:A	6.85795e-10	-1.81592	-2.85769e-10	2.91663e-05	-1.72193	-2.85769e-10
44421699	chr15:44421699:C:T	1.86638e-09	-2.08401e-10	-0.814748	7.47531e-05	-2.08401e-10	-0.780758
44421744	chr15:44421744:A:C	6.19616e-10	-1.08346	-0.833947	3.40451e-05	-0.776022	-0.791239
44421751	chr15:44421751:A:C	1.21545e-09	-2.08401e-10	-1.24363	4.74479e-05	-2.08401e-10	-1.23532
44421811	chr15:44421811:G:C	2.3188e-09	-2.08401e-10	-0.597699	9.49815e-05	-2.08401e-10	-0.541266
44421946	chr15:44421946:G:A	1.66016e-09	-2.08401e-10	-0.931831	6.61711e-05	-2.08401e-10	-0.902705
44422211	chr15:44422211:T:C	2.2261e-09	-2.08401e-10	-0.638493	8.89148e-05	-2.08401e-10	-0.60727
44422535	chr15:44422535:G:A	1.8734e-09	-2.08401e-10	-0.810993	7.5044e-05	-2.08401e-10	-0.776873
44422610	chr15:44422610:C:T	6.62889e-10	-1.84989	-2.85769e-10	2.5148e-05	-1.87017	-2.85769e-10
44422804	chr15:44422804:G:A	2.00308e-09	-2.08401e-10	-0.744061	8.04348e-05	-2.08401e-10	-0.707501
44422952	chr15:44422952:T:C	2.0282e-09	-2.08401e-10	-0.731596	8.14749e-05	-2.08401e-10	-0.694653
44423009	chr15:44423009:C:A	1.89072e-09	-2.08401e-10	-0.80179	7.57837e-05	-2.08401e-10	-0.767065
44423458	chr15:44423458:TGCCTTA:T	6.71403e-10	-1.83713	-2.85769e-10	2.51999e-05	-1.86811	-2.85769e-10
44425028	chr15:44425028:A:G	1.6686e-09	-2.08401e-10	-0.926759	6.65234e-05	-2.08401e-10	-0.897394
44425396	chr15:44425396:C:A	8.07434e-10	-1.2643	-0.388336	4.36363e-05	-0.987509	-0.33155
44426447	chr15:44426447:G:T	9.57513e-10	-1.1911	-0.291066	5.3163e-05	-0.901107	-0.220478
44426475	chr15:44426475:T:A	2.05953e-10	-1.76388	-1.25498	1.4547e-05	-1.1601	-1.25746
44427209	chr15:44427209:C:T	1.96781e-09	-2.08401e-10	-0.761824	7.83497e-05	-2.08401e-10	-0.733765
44427424	chr15:44427424:A:G	4.13799e-10	-1.3655	-0.95562	2.10815e-05	-1.11254	-0.934015
44427700	chr15:44427700:G:A	3.72176e-09	-2.08401e-10	-0.124549	0.000147154	-2.08401e-10	-0.103468
44428645	chr15:44428645:A:G	2.07803e-09	-2.08401e-10	-0.707325	8.28367e-05	-2.08401e-10	-0.678077
44428889	chr15:44428889:T:A	1.18737e-09	-1.267	-2.85769e-10	6.13203e-05	-0.978837	-2.85769e-10
44429318	chr15:44429318:C:T	2.09238e-09	-2.08401e-10	-0.700444	8.34483e-05	-2.08401e-10	-0.67072
44429959	chr15:44429959:T:G	1.86878e-09	-2.08401e-10	-0.81346	7.48532e-05	-2.08401e-10	-0.779419
44430117	chr15:44430117:T:G	1.32235e-09	-2.08401e-10	-1.15934	5.04914e-05	-2.08401e-10	-1.17315
44430170	chr15:44430170:C:T	1.59113e-09	-2.08401e-10	-0.974303	6.05867e-05	-2.08401e-10	-0.990873
44430342	chr15:44430342:C:T	6.66679e-10	-1.84419	-2.85769e-10	2.61541e-05	-1.83094	-2.85769e-10
44430541	chr15:44430541:C:T	8.80945e-10	-1.30824	-0.257268	5.12972e-05	-0.970094	-0.187218
44430646	chr15:44430646:A:G	1.25236e-09	-2.08401e-10	-1.21372	4.81599e-05	-2.08401e-10	-1.22042
44431083	chr15:44431083:A:G	1.96609e-10	-1.80666	-1.25862	8.43123e-06	-1.70433	-1.25867
44431604	chr15:44431604:A:G	6.34305e-10	-0.950525	-0.943447	3.94447e-05	-0.510198	-0.909851
44431621	chr15:44431621:A:G	1.42247e-09	-2.08401e-10	-1.08635	5.66217e-05	-2.08401e-10	-1.05856
44431754	chr15:44431754:T:C	1.81211e-09	-2.08401e-10	-0.844252	7.2503e-05	-2.08401e-10	-0.81132
44431863	chr15:44431863:G:A	6.88445e-10	-1.81207	-2.85769e-10	2.93557e-05	-1.71546	-2.85769e-10
44432089	chr15:44432089:C:T	4.30708e-10	-1.81361	-0.467458	1.77618e-05	-1.66399	-0.553914
44432402	chr15:44432402:C:G	1.45825e-09	-2.08401e-10	-1.06151	5.57654e-05	-2.08401e-10	-1.07379
44432461	chr15:44432461:AGGC:A	7.01087e-10	-1.45571	-0.338157	3.90482e-05	-1.16185	-0.268299
44432532	chr15:44432532:G:A	1.49534e-09	-2.08401e-10	-1.03639	5.70649e-05	-2.08401e-10	-1.05076
44433080	chr15:44433080:T:A	1.65838e-09	-2.08401e-10	-0.932906	6.45402e-05	-2.08401e-10	-0.92766
44433192	chr15:44433192:A:G	1.34085e-09	-1.14544	-2.85769e-10	6.02084e-05	-0.997137	-2.85769e-10
44433274	chr15:44433274:C:T	1.8155e-09	-2.08401e-10	-0.842384	7.2133e-05	-2.08401e-10	-0.816437
44433288	chr15:44433288:C:T	2.35232e-10	-1.81831	-1.06761	1.00618e-05	-1.72325	-1.06295
44433299	chr15:44433299:C:T	2.33019e-10	-1.82433	-1.07105	9.90789e-06	-1.73523	-1.06639
44433352	chr15:44433352:A:G	1.39469e-09	-2.08401e-10	-1.10608	5.33966e-05	-2.08401e-10	-1.1172
44433432	chr15:44433432:G:A	1.85687e-09	-2.08401e-10	-0.819852	7.43677e-05	-2.08401e-10	-0.785927
44433441	chr15:44433441:G:A	3.8691e-10	-1.59533	-0.792977	1.9943e-05	-1.33855	-0.763517
44433467	chr15:44433467:C:T	6.94316e-10	-1.7476	-0.0559699	3.23067e-05	-1.61945	-0.000223085
44433496	chr15:44433496:C:T	1.60839e-09	-2.08401e-10	-0.963514	6.07079e-05	-2.08401e-10	-0.988874
44433537	chr15:44433537:C:T	1.20926e-09	-2.08401e-10	-1.24874	4.70429e-05	-2.08401e-10	-1.24389
44433619	chr15:44433619:A:T	2.28078e-10	-1.8551	-1.06171	9.43351e-06	-1.79372	-1.05696
44433948	chr15:44433948:C:T	1.15765e-09	-1.39788	0.10552	6.41249e-05	-1.08623	0.152117
44434221	chr15:44434221:G:A	1.5565e-09	-2.08401e-10	-0.996307	6.2534e-05	-2.08401e-10	-0.959238
44434494	chr15:44434494:A:C	1.22094e-09	-2.08401e-10	-1.23912	4.74662e-05	-2.08401e-10	-1.23493
44434546	chr15:44434546:A:G	2.03731e-09	-2.08401e-10	-0.727115	7.93628e-05	-2.08401e-10	-0.720919
44435085	chr15:44435085:C:T	1.91975e-09	-2.08401e-10	-0.786551	7.69724e-05	-2.08401e-10	-0.751501
44435150	chr15:44435150:C:T	1.22862e-09	-2.08401e-10	-1.23285	4.72868e-05	-2.08401e-10	-1.23872
44435398	chr15:44435398:C:T	6.77324e-10	-1.82835	-2.85769e-10	2.66446e-05	-1.81236	-2.85769e-10
44435826	chr15:44435826:C:T	1.93183e-09	-2.08401e-10	-0.780281	7.92149e-05	-2.08401e-10	-0.722783
44435931	chr15:44435931:C:T	2.39947e-10	-1.84134	-1.02475	1.00699e-05	-1.76564	-1.01975
44435971	chr15:44435971:T:C	1.50457e-08	-1.86586	3.13821	0.00222902	-0.819716	3.43408
44436886	chr15:44436886:G:C	1.91894e-09	-2.08401e-10	-0.786973	7.69399e-05	-2.08401e-10	-0.751924
44437258	chr15:44437258:AT:A	1.43683e-09	-2.08401e-10	-1.07631	5.4969e-05	-2.08401e-10	-1.08818
44437427	chr15:44437427:A:G	1.21705e-09	-2.08401e-10	-1.24232	4.73002e-05	-2.08401e-10	-1.23843
44437951	chr15:44437951:A:G	1.82036e-09	-2.08401e-10	-0.839711	7.2846e-05	-2.08401e-10	-0.8066
44438057	chr15:44438057:G:C	1.99604e-09	-2.08401e-10	-0.747584	8.01438e-05	-2.08401e-10	-0.711126
44438299	chr15:44438299:A:G	4.20104e-09	-2.08401e-10	-0.00341516	0.000166264	-2.08401e-10	0.0186268
44438600	chr15:44438600:A:G	1.92036e-09	-2.08401e-10	-0.786233	7.6999e-05	-2.08401e-10	-0.751156
44439556	chr15:44439556:A:G	1.34936e-09	-2.08401e-10	-1.13911	5.17384e-05	-2.08401e-10	-1.14875
44439892	chr15:44439892:G:A	1.41886e-09	-2.08401e-10	-1.0889	5.43043e-05	-2.08401e-10	-1.10034
44440179	chr15:44440179:TTTTG:T	1.44649e-09	-2.08401e-10	-1.0696	5.53399e-05	-2.08401e-10	-1.08145
44440363	chr15:44440363:T:G	1.97266e-09	-2.08401e-10	-0.759361	8.0991e-05	-2.08401e-10	-0.700611
44440407	chr15:44440407:G:C	1.21656e-09	-2.08401e-10	-1.24272	4.73809e-05	-2.08401e-10	-1.23673
44440455	chr15:44440455:A:C	6.89261e-10	-1.40626	-0.40462	3.75453e-05	-1.10134	-0.368061
44440861	chr15:44440861:C:G	6.33495e-10	-1.5273	-0.36795	3.35732e-05	-1.25817	-0.323049
44441053	chr15:44441053:G:A	3.99868e-10	-1.60415	-0.751217	2.03183e-05	-1.36134	-0.722087
44441241	chr15:44441241:C:T	1.72609e-09	-0.892887	-2.85769e-10	7.24587e-05	-0.811931	-2.85769e-10
44441472	chr15:44441472:C:G	8.98648e-10	-1.60216	0.0565469	4.69654e-05	-1.35884	0.113298
44441647	chr15:44441647:C:T	1.98722e-09	-2.08401e-10	-0.752012	7.97767e-05	-2.08401e-10	-0.715717
44441792	chr15:44441792:C:T	6.65384e-10	-1.84614	-2.85769e-10	2.60786e-05	-1.83383	-2.85769e-10
44442936	chr15:44442936:C:T	7.12276e-10	-1.77804	-2.85769e-10	2.73357e-05	-1.78675	-2.85769e-10
44443726	chr15:44443726:A:T	1.58103e-09	-1.19729	0.216616	9.81954e-05	-0.832637	0.324649
44444202	chr15:44444202:G:A	4.39002e-10	-1.55271	-0.70929	2.27647e-05	-1.29072	-0.679014
44444237	chr15:44444237:T:TA	1.92111e-09	-2.08401e-10	-0.785842	7.70304e-05	-2.08401e-10	-0.750748
44444949	chr15:44444949:A:G	1.10877e-09	-1.33549	-2.85769e-10	4.92181e-05	-1.19869	-2.85769e-10
44445086	chr15:44445086:C:T	1.85881e-09	-2.08401e-10	-0.818811	7.44171e-05	-2.08401e-10	-0.785262
44445134	chr15:44445134:C:A	1.6601e-09	-2.08401e-10	-0.931871	6.28341e-05	-2.08401e-10	-0.954451
44445534	chr15:44445534:G:A	1.20132e-09	-2.08401e-10	-1.25533	4.63557e-05	-2.08401e-10	-1.2586
44445895	chr15:44445895:T:C	3.37517e-10	-1.57469	-0.950196	1.72129e-05	-1.32049	-0.9288
44445897	chr15:44445897:A:G	1.94955e-09	-2.08401e-10	-0.771149	7.82126e-05	-2.08401e-10	-0.735518
44445898	chr15:44445898:A:G	1.24853e-09	-2.08401e-10	-1.21678	4.8628e-05	-2.08401e-10	-1.21075
44445900	chr15:44445900:C:G	6.43434e-10	-1.54661	-0.333076	3.39153e-05	-1.28358	-0.287496
44446006	chr15:44446006:G:A	3.28598e-10	-1.55987	-0.991796	1.69045e-05	-1.29596	-0.971402
44446154	chr15:44446154:GACCTC:G	7.1484e-10	-1.77444	-2.85769e-10	2.96988e-05	-1.70384	-2.85769e-10
44446157	chr15:44446157:C:G	2.22799e-09	-2.08401e-10	-0.637649	8.95447e-05	-2.08401e-10	-0.60021
44446321	chr15:44446321:A:G	1.65887e-09	-2.08401e-10	-0.932609	6.61205e-05	-2.08401e-10	-0.90347
44446400	chr15:44446400:G:A	1.45904e-09	-2.08401e-10	-1.06097	5.81854e-05	-2.08401e-10	-1.03131
44446446	chr15:44446446:G:A	1.9042e-09	-2.08401e-10	-0.794683	7.6328e-05	-2.08401e-10	-0.759909
44447928	chr15:44447928:C:T	1.47469e-09	-2.08401e-10	-1.0503	5.9116e-05	-2.08401e-10	-1.01545
44448795	chr15:44448795:G:A	1.97729e-09	-2.08401e-10	-0.757017	7.93642e-05	-2.08401e-10	-0.7209
44449402	chr15:44449402:C:A	6.64945e-10	-1.8468	-2.85769e-10	2.52923e-05	-1.86445	-2.85769e-10
44449641	chr15:44449641:A:G	5.38569e-10	-1.2136	-0.843986	3.11733e-05	-0.853601	-0.801784
44449720	chr15:44449720:T:C	3.81363e-09	-2.08401e-10	-0.100165	0.000145133	-2.08401e-10	-0.117299
44449807	chr15:44449807:A:G	1.86813e-09	-2.08401e-10	-0.813809	7.42658e-05	-2.08401e-10	-0.787297
44450024	chr15:44450024:A:G	6.40925e-10	-1.72277	-0.160818	3.41013e-05	-1.59061	0.0249962
44450572	chr15:44450572:TA:T	1.44534e-09	-2.08401e-10	-1.0704	5.52796e-05	-2.08401e-10	-1.08254
44453026	chr15:44453026:A:G	4.75672e-10	-1.30456	-0.877209	2.68489e-05	-0.967812	-0.836911
44453534	chr15:44453534:T:C	7.36456e-10	-1.74465	-2.85769e-10	2.92331e-05	-1.71965	-2.85769e-10
44454288	chr15:44454288:G:A	1.20086e-09	-2.08401e-10	-1.25571	4.64632e-05	-2.08401e-10	-1.25629
44454770	chr15:44454770:A:T	2.66813e-10	-1.72988	-1.03008	2.55617e-05	-0.875873	-0.977978
44454773	chr15:44454773:C:T	2.65169e-10	-1.73112	-1.03502	2.53378e-05	-0.879183	-0.983468
44455034	chr15:44455034:C:T	6.51376e-10	-1.86742	-2.85769e-10	2.57992e-05	-1.8446	-2.85769e-10
44455494	chr15:44455494:G:A	2.05683e-09	-2.08401e-10	-0.717581	8.46359e-05	-2.08401e-10	-0.65659
44455699	chr15:44455699:T:C	1.4257e-09	-2.08401e-10	-1.08408	5.45556e-05	-2.08401e-10	-1.09573
44455774	chr15:44455774:G:C	1.6144e-09	-1.43799	0.478205	9.00097e-05	-1.12571	0.530683
44456140	chr15:44456140:G:A	1.45524e-09	-2.08401e-10	-1.06357	5.5648e-05	-2.08401e-10	-1.0759
44456180	chr15:44456180:C:T	1.32135e-09	-1.1601	-2.85769e-10	4.40822e-05	-1.30889	-2.85769e-10
44456221	chr15:44456221:C:T	1.42055e-09	-2.08401e-10	-1.08771	5.43695e-05	-2.08401e-10	-1.09914
44456471	chr15:44456471:A:T	1.21395e-09	-2.08401e-10	-1.24486	4.69622e-05	-2.08401e-10	-1.24561
44456759	chr15:44456759:CTTAG:C	9.10632e-10	-1.53236	-2.85769e-10	3.98373e-05	-1.41014	-2.85769e-10
44457344	chr15:44457344:C:T	1.86347e-09	-2.08401e-10	-0.816306	7.46344e-05	-2.08401e-10	-0.782347
44457401	chr15:44457401:C:T	1.51284e-09	-2.08401e-10	-1.02476	5.77799e-05	-2.08401e-10	-1.03831
44457672	chr15:44457672:T:C	4.7708e-10	-1.55178	-0.627039	2.48055e-05	-1.2893	-0.594582
44457704	chr15:44457704:C:T	1.9177e-09	-2.08401e-10	-0.787619	7.68877e-05	-2.08401e-10	-0.752602
44457984	chr15:44457984:C:G	1.92039e-09	-2.08401e-10	-0.786217	7.70002e-05	-2.08401e-10	-0.75114
44458093	chr15:44458093:C:T	8.31475e-10	-1.6233	-2.85769e-10	3.30279e-05	-1.5976	-2.85769e-10
44458400	chr15:44458400:A:G	1.45665e-09	-2.08401e-10	-1.06261	5.8083e-05	-2.08401e-10	-1.03308
44458695	chr15:44458695:A:G	1.69034e-09	-2.08401e-10	-0.913818	6.74253e-05	-2.08401e-10	-0.883928
44459152	chr15:44459152:C:T	1.40967e-09	-2.08401e-10	-1.09539	5.60719e-05	-2.08401e-10	-1.06831
44459266	chr15:44459266:G:A	1.49486e-09	-2.08401e-10	-1.03671	5.70305e-05	-2.08401e-10	-1.05136
44459309	chr15:44459309:C:T	2.12647e-09	-0.684282	-2.85769e-10	6.98077e-05	-0.849204	-2.85769e-10
44459310	chr15:44459310:G:A	1.21822e-09	-2.08401e-10	-1.24136	4.73498e-05	-2.08401e-10	-1.23739
44459840	chr15:44459840:C:G	2.57256e-10	-1.84597	-0.950462	1.0743e-05	-1.77437	-0.946315
44460045	chr15:44460045:A:G	1.44807e-09	-2.08401e-10	-1.06852	5.58411e-05	-2.08401e-10	-1.07244
44460397	chr15:44460397:C:T	1.97716e-09	-2.08401e-10	-0.757083	7.94191e-05	-2.08401e-10	-0.720209
44460506	chr15:44460506:T:G	1.91909e-09	-2.08401e-10	-0.786893	7.69471e-05	-2.08401e-10	-0.75183
44460507	chr15:44460507:A:G	1.91564e-09	-2.08401e-10	-0.788696	7.68026e-05	-2.08401e-10	-0.753709
44461511	chr15:44461511:C:A	2.07006e-09	-2.08401e-10	-0.71117	8.32257e-05	-2.08401e-10	-0.673392
44462358	chr15:44462358:T:C	1.28702e-09	-2.08401e-10	-1.18641	5.02263e-05	-2.08401e-10	-1.17841
44462475	chr15:44462475:A:T	1.26265e-09	-2.08401e-10	-1.20553	4.82204e-05	-2.08401e-10	-1.21917
44462753	chr15:44462753:G:C	5.25185e-10	-1.49897	-0.583781	2.78308e-05	-1.21942	-0.549385
44464070	chr15:44464070:C:T	8.29992e-10	-1.31204	-0.313046	4.82025e-05	-0.977772	-0.241765
44464680	chr15:44464680:T:C	2.91859e-09	-2.08401e-10	-0.367646	0.000122164	-2.08401e-10	-0.289585
44464730	chr15:44464730:A:G	1.52067e-09	-2.08401e-10	-1.01959	5.80658e-05	-2.08401e-10	-1.03337
44464983	chr15:44464983:G:A	1.48747e-09	-2.08401e-10	-1.04167	5.93248e-05	-2.08401e-10	-1.01192
44465454	chr15:44465454:T:TGTG	7.3621e-10	-1.74499	-2.85769e-10	2.80212e-05	-1.76199	-2.85769e-10
44466687	chr15:44466687:A:G	2.49723e-09	-2.08401e-10	-0.523565	9.5313e-05	-2.08401e-10	-0.537782
44466708	chr15:44466708:G:A	1.43418e-09	-2.08401e-10	-1.07815	5.48656e-05	-2.08401e-10	-1.09006
44466720	chr15:44466720:G:A	1.61639e-09	-0.958551	-2.85769e-10	6.77005e-05	-0.879855	-2.85769e-10
44466754	chr15:44466754:A:G	2.40503e-10	-1.82624	-1.03753	1.02177e-05	-1.73753	-1.0333
44466803	chr15:44466803:G:A	1.22716e-09	-2.08401e-10	-1.23404	4.77321e-05	-2.08401e-10	-1.22934
44466807	chr15:44466807:C:T	7.05646e-10	-1.78739	-2.85769e-10	3.04877e-05	-1.67762	-2.85769e-10
44467125	chr15:44467125:G:A	2.22718e-09	-2.08401e-10	-0.638009	8.94762e-05	-2.08401e-10	-0.600976
44467806	chr15:44467806:C:T	5.27558e-10	-1.0315	-1.04675	2.69203e-05	-0.786116	-1.01595
44468075	chr15:44468075:G:A	1.92038e-09	-2.08401e-10	-0.786223	7.7e-05	-2.08401e-10	-0.751143
44468162	chr15:44468162:G:A	1.19828e-09	-2.08401e-10	-1.25786	4.63534e-05	-2.08401e-10	-1.25865
44468324	chr15:44468324:G:T	4.91227e-10	-1.0454	-1.10419	2.49225e-05	-0.801444	-1.07773
44468340	chr15:44468340:T:TTAATACTGTC	7.92914e-10	-1.67079	-2.85769e-10	3.19892e-05	-1.62955	-2.85769e-10
44468615	chr15:44468615:G:T	1.92086e-09	-2.08401e-10	-0.785975	7.70193e-05	-2.08401e-10	-0.750892
44469129	chr15:44469129:G:A	1.91996e-09	-2.08401e-10	-0.786441	7.6982e-05	-2.08401e-10	-0.751376
44469610	chr15:44469610:G:T	1.45709e-09	-2.08401e-10	-1.06231	5.81023e-05	-2.08401e-10	-1.03274
44469646	chr15:44469646:G:A	7.05618e-10	-1.78743	-2.85769e-10	2.71314e-05	-1.79426	-2.85769e-10
44470142	chr15:44470142:A:G	1.19748e-09	-2.08401e-10	-1.25852	4.63436e-05	-2.08401e-10	-1.25887
44470283	chr15:44470283:ACTTGTT:A	1.32326e-09	-2.08401e-10	-1.15865	5.21706e-05	-2.08401e-10	-1.14043
44470427	chr15:44470427:G:A	1.46076e-09	-2.08401e-10	-1.05979	5.82587e-05	-2.08401e-10	-1.03005
44470614	chr15:44470614:ATT:A	2.13024e-10	-1.85667	-1.12843	1.28894e-05	-1.48399	-1.05455
44471055	chr15:44471055:A:G	1.79108e-09	-2.08401e-10	-0.855929	7.30389e-05	-2.08401e-10	-0.803955
44471270	chr15:44471270:A:C	7.33034e-10	-1.74931	-2.85769e-10	2.9088e-05	-1.72462	-2.85769e-10
44471400	chr15:44471400:A:G	9.54973e-10	-1.54237	0.057547	5.09869e-05	-1.27819	0.114806
44471904	chr15:44471904:A:G	1.88403e-09	-2.08401e-10	-0.805333	7.3707e-05	-2.08401e-10	-0.79485
44472350	chr15:44472350:G:T	1.40821e-09	-2.08401e-10	-1.09643	5.6009e-05	-2.08401e-10	-1.06944
44472526	chr15:44472526:T:C	1.87946e-09	-2.08401e-10	-0.807761	7.53059e-05	-2.08401e-10	-0.77339
44472952	chr15:44472952:C:T	1.46321e-09	-2.08401e-10	-1.05812	5.66693e-05	-2.08401e-10	-1.05772
44473238	chr15:44473238:G:A	1.9089e-09	-2.08401e-10	-0.79222	7.65223e-05	-2.08401e-10	-0.757367
44473332	chr15:44473332:A:G	4.96837e-09	-2.08401e-10	0.164345	0.000188865	-2.08401e-10	0.146086
44473514	chr15:44473514:C:A	1.91123e-09	-2.08401e-10	-0.791001	7.66189e-05	-2.08401e-10	-0.756104
44473707	chr15:44473707:A:G	1.46027e-09	-2.08401e-10	-1.06012	5.82382e-05	-2.08401e-10	-1.03041
44473904	chr15:44473904:C:G	1.21973e-09	-2.08401e-10	-1.24012	4.74144e-05	-2.08401e-10	-1.23602
44474221	chr15:44474221:C:T	1.41014e-09	-2.08401e-10	-1.09506	5.39778e-05	-2.08401e-10	-1.10637
44474268	chr15:44474268:A:G	1.87381e-09	-2.08401e-10	-0.810771	7.44986e-05	-2.08401e-10	-0.784168
44474364	chr15:44474364:G:A	1.44911e-09	-2.08401e-10	-1.0678	5.77551e-05	-2.08401e-10	-1.03874
44474396	chr15:44474396:C:T	1.87332e-09	-2.08401e-10	-0.811036	7.44781e-05	-2.08401e-10	-0.784443
44474418	chr15:44474418:A:C	1.44482e-09	-2.08401e-10	-1.07076	5.51945e-05	-2.08401e-10	-1.08408
44475112	chr15:44475112:C:T	1.93276e-09	-2.08401e-10	-0.779798	7.75206e-05	-2.08401e-10	-0.744405
44476237	chr15:44476237:T:G	6.99701e-09	-2.08401e-10	0.506737	0.000267514	-2.08401e-10	0.494224
44477017	chr15:44477017:A:G	6.5248e-10	-1.70139	-0.164334	3.49743e-05	-1.56323	0.0228905
44477635	chr15:44477635:A:G	1.47806e-09	-1.31595	0.267936	8.91988e-05	-0.982962	0.378881
44477707	chr15:44477707:G:A	7.70696e-10	-1.42793	-0.27128	4.3281e-05	-1.12877	-0.198467
44478184	chr15:44478184:T:C	1.41123e-09	-1.33144	0.23716	8.47055e-05	-1.00279	0.347019
44478342	chr15:44478342:C:T	3.43827e-09	-2.08401e-10	-0.203778	0.000135807	-2.08401e-10	-0.183714
44478379	chr15:44478379:G:A	1.84486e-09	-2.08401e-10	-0.826342	7.39024e-05	-2.08401e-10	-0.792203
44478812	chr15:44478812:T:C	1.93404e-09	-2.08401e-10	-0.779136	7.69645e-05	-2.08401e-10	-0.751604
44478843	chr15:44478843:G:A	1.31556e-09	-2.08401e-10	-1.16449	5.18409e-05	-2.08401e-10	-1.14677
44479227	chr15:44479227:G:A	4.15028e-10	-1.61573	-0.702424	2.10018e-05	-1.3787	-0.671643
44479471	chr15:44479471:G:A	4.282e-10	-1.70293	-0.583978	2.09855e-05	-1.49905	-0.552069
44479856	chr15:44479856:CTA:C	1.9201e-09	-2.08401e-10	-0.786369	7.69875e-05	-2.08401e-10	-0.751305
44481289	chr15:44481289:G:A	5.45851e-10	-1.37868	-0.665477	2.69436e-05	-1.18848	-0.612721
44481625	chr15:44481625:G:A	1.89842e-09	-2.08401e-10	-0.797726	7.61056e-05	-2.08401e-10	-0.762827
44481661	chr15:44481661:C:T	7.05849e-10	-1.7871	-2.85769e-10	2.68969e-05	-1.80294	-2.85769e-10
44481924	chr15:44481924:A:G	5.45739e-10	-1.37889	-0.665477	2.6939e-05	-1.18865	-0.612721
44482004	chr15:44482004:C:T	2.62477e-10	-1.60954	-1.16679	1.34353e-05	-1.35618	-1.14088
44482080	chr15:44482080:G:A	7.19055e-10	-1.76856	-2.85769e-10	3.13719e-05	-1.64904	-2.85769e-10
44482083	chr15:44482083:G:T	7.18529e-10	-1.7693	-2.85769e-10	3.13382e-05	-1.65011	-2.85769e-10
44482195	chr15:44482195:G:T	1.44483e-09	-1.07075	-2.85769e-10	7.19278e-05	-0.819286	-2.85769e-10
44482252	chr15:44482252:G:A	3.93047e-10	-1.64617	-0.726406	1.96303e-05	-1.42156	-0.696314
44482523	chr15:44482523:GTAT:G	1.89104e-09	-2.08401e-10	-0.801617	7.57915e-05	-2.08401e-10	-0.766961
44482994	chr15:44482994:C:CA	2.39024e-10	-1.81809	-1.05185	1.02126e-05	-1.72484	-1.04649
44482995	chr15:44482995:T:TA	2.39142e-10	-1.8176	-1.05185	1.0221e-05	-1.72402	-1.04649
44483152	chr15:44483152:G:A	1.6794e-09	-2.08401e-10	-0.920313	6.69575e-05	-2.08401e-10	-0.89089
44483190	chr15:44483190:C:T	1.40751e-09	-2.08401e-10	-1.09692	5.60286e-05	-2.08401e-10	-1.06909
44483877	chr15:44483877:T:G	1.32561e-09	-1.27618	0.11931	8.05024e-05	-0.931179	0.224518
44484908	chr15:44484908:G:A	2.43223e-10	-1.8273	-1.02522	1.03289e-05	-1.74051	-1.01949
44485488	chr15:44485488:T:C	1.87627e-09	-2.08401e-10	-0.809462	7.45989e-05	-2.08401e-10	-0.782822
44485744	chr15:44485744:A:G	9.89757e-10	-1.69715	0.248107	3.96201e-05	-1.77043	0.354815
44486441	chr15:44486441:C:T	1.01942e-09	-1.41951	-2.85769e-10	3.55089e-05	-1.52517	-2.85769e-10
44486787	chr15:44486787:A:T	1.22012e-09	-2.08401e-10	-1.2398	4.76718e-05	-2.08401e-10	-1.23061
44487315	chr15:44487315:C:T	2.58513e-10	-1.62146	-1.17009	1.31665e-05	-1.37262	-1.14466
44487421	chr15:44487421:A:T	7.07695e-10	-1.19141	-0.593076	3.64109e-05	-0.97165	-0.528429
44487596	chr15:44487596:T:C	1.86056e-09	-2.08401e-10	-0.817868	7.4508e-05	-2.08401e-10	-0.784041
44487607	chr15:44487607:C:T	7.25865e-10	-1.75914	-2.85769e-10	3.14746e-05	-1.64577	-2.85769e-10
44487628	chr15:44487628:G:C	1.2276e-09	-2.08401e-10	-1.23368	4.77515e-05	-2.08401e-10	-1.22894
44487725	chr15:44487725:A:G	1.26816e-09	-2.08401e-10	-1.20118	5.04464e-05	-2.08401e-10	-1.17404
44487874	chr15:44487874:A:G	7.40936e-10	-1.35579	-0.382797	4.24277e-05	-1.03276	-0.314391
44488088	chr15:44488088:T:C	2.4859e-09	-2.08401e-10	-0.52811	9.45053e-05	-2.08401e-10	-0.546292
44488111	chr15:44488111:A:G	2.29384e-10	-1.83116	-1.07995	9.69841e-06	-1.7475	-1.07548
44488671	chr15:44488671:T:C	1.91137e-09	-2.08401e-10	-0.790925	7.66261e-05	-2.08401e-10	-0.75601
44488777	chr15:44488777:C:T	1.89409e-09	-2.08401e-10	-0.800008	7.59186e-05	-2.08401e-10	-0.765286
44488871	chr15:44488871:T:G	2.41565e-10	-1.81981	-1.03955	1.02981e-05	-1.72769	-1.03531
44489594	chr15:44489594:G:T	2.04398e-10	-1.85886	-1.16757	8.05455e-06	-1.82307	-1.18565
44489748	chr15:44489748:G:A	1.71891e-09	-2.08401e-10	-0.897054	6.69139e-05	-2.08401e-10	-0.891541
44490657	chr15:44490657:A:G	1.46994e-09	-2.08401e-10	-1.05352	5.66934e-05	-2.08401e-10	-1.05729
44490806	chr15:44490806:A:G	3.17488e-09	-2.08401e-10	-0.283477	0.00012583	-2.08401e-10	-0.260014
44491147	chr15:44491147:G:C	1.49021e-09	-2.08401e-10	-1.03983	5.74663e-05	-2.08401e-10	-1.04375
44491502	chr15:44491502:T:G	4.07247e-10	-1.58384	-0.753238	2.08512e-05	-1.33362	-0.723918
44492177	chr15:44492177:T:A	4.64299e-06	7.00437	-2.85769e-10	2.59115e-05	-1.84026	-2.85769e-10
44493101	chr15:44493101:G:C	1.54419e-09	-2.08401e-10	-1.00425	5.94649e-05	-2.08401e-10	-1.00956
44493267	chr15:44493267:G:C	1.89409e-09	-2.08401e-10	-0.800008	7.59186e-05	-2.08401e-10	-0.765286
44493657	chr15:44493657:G:A	1.44293e-09	-2.08401e-10	-1.07207	5.51902e-05	-2.08401e-10	-1.08416
44494371	chr15:44494371:C:T	1.43271e-09	-2.08401e-10	-1.07918	5.72347e-05	-2.08401e-10	-1.04779
44494433	chr15:44494433:C:CTT	1.80295e-09	-0.849322	-2.85769e-10	5.5885e-05	-1.07165	-2.85769e-10
44494846	chr15:44494846:G:A	1.99737e-09	-2.08401e-10	-0.746913	7.95777e-05	-2.08401e-10	-0.718215
44495036	chr15:44495036:A:G	4.07124e-09	-2.08401e-10	-0.0347987	0.000161008	-2.08401e-10	-0.0134972
44495354	chr15:44495354:C:T	1.19839e-09	-1.25777	-2.85769e-10	4.04533e-05	-1.3948	-2.85769e-10
44495624	chr15:44495624:C:T	4.78652e-10	-1.45117	-0.724355	2.56153e-05	-1.15772	-0.694044
44495671	chr15:44495671:C:T	1.84706e-09	-2.08401e-10	-0.82515	7.33827e-05	-2.08401e-10	-0.79926
44495709	chr15:44495709:G:A	1.26671e-09	-2.08401e-10	-1.20232	4.93863e-05	-2.08401e-10	-1.19528
44495773	chr15:44495773:A:G	1.43936e-09	-2.08401e-10	-1.07455	5.50654e-05	-2.08401e-10	-1.08643
44495842	chr15:44495842:G:C	2.55808e-10	-1.78127	-1.0208	1.11689e-05	-1.66701	-1.0148
44496226	chr15:44496226:G:A	1.47772e-09	-1.11586	0.0676208	9.29415e-05	-0.733782	0.170804
44496373	chr15:44496373:T:C	6.76661e-10	-1.82933	-2.85769e-10	2.67862e-05	-1.80706	-2.85769e-10
44496419	chr15:44496419:C:T	1.85949e-09	-2.08401e-10	-0.818443	7.61895e-05	-2.08401e-10	-0.761724
44496507	chr15:44496507:G:A	1.15063e-09	-1.38229	0.0838481	6.36903e-05	-1.07024	0.129324
44497385	chr15:44497385:A:G	1.21642e-09	-2.08401e-10	-1.24284	4.74918e-05	-2.08401e-10	-1.23439
44497526	chr15:44497526:C:T	1.44913e-09	-2.08401e-10	-1.06779	5.542e-05	-2.08401e-10	-1.08001
44497772	chr15:44497772:C:T	6.87512e-10	-1.81342	-2.85769e-10	2.81366e-05	-1.75788	-2.85769e-10
44497818	chr15:44497818:A:G	4.23353e-10	-1.55792	-0.740377	2.18855e-05	-1.29835	-0.71077
44498487	chr15:44498487:G:A	2.00564e-08	1.5598	-2.85769e-10	0.000726966	1.49393	-2.85769e-10
44498637	chr15:44498637:C:T	2.02889e-09	-2.08401e-10	-0.731258	8.14852e-05	-2.08401e-10	-0.694527
44499150	chr15:44499150:C:G	1.19708e-09	-2.08401e-10	-1.25886	4.63433e-05	-2.08401e-10	-1.25887
44499311	chr15:44499311:A:G	1.71903e-09	-2.08401e-10	-0.896988	6.69175e-05	-2.08401e-10	-0.891488
44499656	chr15:44499656:T:G	1.24226e-09	-2.08401e-10	-1.22182	4.78695e-05	-2.08401e-10	-1.22647
44499834	chr15:44499834:G:A	8.61256e-10	-1.58811	-2.85769e-10	4.23947e-05	-1.34792	-2.85769e-10
44500375	chr15:44500375:TATC:T	1.22053e-09	-2.08401e-10	-1.23946	4.72201e-05	-2.08401e-10	-1.24013
44501195	chr15:44501195:G:A	1.59411e-09	-1.17901	0.206583	9.92821e-05	-0.812331	0.315347
44501460	chr15:44501460:T:C	1.20954e-09	-2.08401e-10	-1.24851	4.66815e-05	-2.08401e-10	-1.2516
44502132	chr15:44502132:C:CTT	5.47576e-10	-1.64274	-0.398259	2.35489e-05	-1.44871	-0.487155
44502294	chr15:44502294:A:C	1.38467e-09	-2.08401e-10	-1.11328	5.5204e-05	-2.08401e-10	-1.08391
44503115	chr15:44503115:T:G	1.47085e-09	-1.1869	0.133994	9.14014e-05	-0.819686	0.239998
44503143	chr15:44503143:T:A	1.91996e-09	-2.08401e-10	-0.786441	7.6982e-05	-2.08401e-10	-0.751376
44503177	chr15:44503177:A:G	1.70281e-09	-2.08401e-10	-0.906466	6.79462e-05	-2.08401e-10	-0.876232
44504209	chr15:44504209:G:T	1.21665e-09	-2.08401e-10	-1.24265	4.75028e-05	-2.08401e-10	-1.23416
44504738	chr15:44504738:G:A	1.94003e-09	-2.08401e-10	-0.776042	7.78155e-05	-2.08401e-10	-0.740607
44505358	chr15:44505358:G:A	2.40838e-10	-1.80893	-1.05345	1.03427e-05	-1.71056	-1.04811
44505377	chr15:44505377:C:T	1.57358e-09	-2.08401e-10	-0.985394	5.99415e-05	-2.08401e-10	-1.00158
44505476	chr15:44505476:C:G	4.81879e-10	-1.53826	-0.63055	2.50946e-05	-1.27431	-0.597984
44506109	chr15:44506109:A:G	1.55625e-09	-2.08401e-10	-0.996466	6.18764e-05	-2.08401e-10	-0.969809
44506142	chr15:44506142:G:A	1.51652e-09	-2.08401e-10	-1.02233	5.79401e-05	-2.08401e-10	-1.03554
44506481	chr15:44506481:A:G	2.00536e-10	-1.81763	-1.22788	1.30923e-05	-1.26978	-1.25315
44506577	chr15:44506577:G:A	1.71702e-09	-2.08401e-10	-0.898154	6.68397e-05	-2.08401e-10	-0.892651
44506868	chr15:44506868:G:A	6.70186e-10	-1.83895	-2.85769e-10	2.71176e-05	-1.79477	-2.85769e-10
44507073	chr15:44507073:GTTTGTTT:G	1.2238e-09	-2.08401e-10	-1.23679	4.79453e-05	-2.08401e-10	-1.22489
44507762	chr15:44507762:G:T	6.46231e-10	-1.22633	-0.649018	3.27782e-05	-1.00965	-0.595539
44508246	chr15:44508246:C:A	1.39118e-09	-2.08401e-10	-1.1086	5.54358e-05	-2.08401e-10	-1.07972
44508508	chr15:44508508:CAG:C	2.4261e-10	-1.81461	-1.04044	1.03906e-05	-1.71912	-1.03493
44508748	chr15:44508748:CT:C	1.42271e-09	-1.08618	-2.85769e-10	4.92682e-05	-1.19767	-2.85769e-10
44508806	chr15:44508806:C:G	1.52101e-09	-2.08401e-10	-1.01937	5.80817e-05	-2.08401e-10	-1.0331
44509053	chr15:44509053:T:C	1.91996e-09	-2.08401e-10	-0.786441	7.6982e-05	-2.08401e-10	-0.751376
44509402	chr15:44509402:C:T	1.41621e-09	-2.08401e-10	-1.09076	5.63409e-05	-2.08401e-10	-1.06353
44509407	chr15:44509407:A:G	1.5822e-09	-2.08401e-10	-0.979927	6.0268e-05	-2.08401e-10	-0.996147
44509650	chr15:44509650:TG:T	2.48714e-10	-1.80526	-1.02494	1.07165e-05	-1.70396	-1.01921
44509699	chr15:44509699:G:C	1.10395e-09	-1.46473	0.124875	5.9704e-05	-1.17623	0.170685
44509886	chr15:44509886:A:G	1.39417e-09	-2.08401e-10	-1.10644	5.40016e-05	-2.08401e-10	-1.10593
44510698	chr15:44510698:T:A	1.96255e-09	-2.08401e-10	-0.7645	7.67719e-05	-2.08401e-10	-0.75411
44510869	chr15:44510869:G:A	1.91802e-09	-2.08401e-10	-0.787456	7.69014e-05	-2.08401e-10	-0.752424
44510964	chr15:44510964:C:T	1.32397e-09	-2.08401e-10	-1.15811	5.06172e-05	-2.08401e-10	-1.17066
44511348	chr15:44511348:T:C	7.22326e-10	-1.76403	-2.85769e-10	3.1576e-05	-1.64255	-2.85769e-10
44511474	chr15:44511474:C:T	5.13105e-10	-1.49056	-0.615464	2.71586e-05	-1.20955	-0.5837
44511619	chr15:44511619:C:A	1.20751e-09	-2.08401e-10	-1.25019	4.70035e-05	-2.08401e-10	-1.24473
44511720	chr15:44511720:G:T	1.39472e-09	-2.08401e-10	-1.10605	5.53965e-05	-2.08401e-10	-1.08043
44512067	chr15:44512067:T:C	7.1522e-10	-1.77391	-2.85769e-10	2.59949e-05	-1.83705	-2.85769e-10
44512713	chr15:44512713:C:T	1.99181e-10	-1.79932	-1.25297	8.25578e-06	-1.72899	-1.25504
44512974	chr15:44512974:G:A	5.03413e-10	-1.46493	-0.66016	2.67738e-05	-1.17908	-0.62845
44513328	chr15:44513328:G:A	7.00966e-10	-1.79404	-2.85769e-10	2.79754e-05	-1.76362	-2.85769e-10
44513537	chr15:44513537:T:G	2.30866e-09	-2.08401e-10	-0.602078	9.27789e-05	-2.08401e-10	-0.564729
44513597	chr15:44513597:T:C	1.94247e-09	-2.08401e-10	-0.774788	7.66485e-05	-2.08401e-10	-0.755718
44514059	chr15:44514059:T:C	2.23552e-10	-1.81024	-1.12662	9.59289e-06	-1.71209	-1.12183
44514306	chr15:44514306:C:G	1.56744e-09	-2.08401e-10	-0.9893	6.32217e-05	-2.08401e-10	-0.9483
44514450	chr15:44514450:T:C	6.59762e-10	-1.85462	-2.85769e-10	2.65407e-05	-1.81627	-2.85769e-10
44515107	chr15:44515107:G:A	4.60924e-10	-1.53593	-0.677335	2.40349e-05	-1.2694	-0.646044
44515785	chr15:44515785:A:C	2.58907e-10	-1.56184	-1.2282	1.1778e-05	-1.41176	-1.21696
44515880	chr15:44515880:A:G	2.55699e-10	-1.70348	-1.09902	1.26512e-05	-1.49168	-1.06551
44516251	chr15:44516251:A:C	1.52528e-09	-2.08401e-10	-1.01657	5.81935e-05	-2.08401e-10	-1.03117
44516793	chr15:44516793:T:G	8.87371e-10	-1.55824	-2.85769e-10	3.26089e-05	-1.61036	-2.85769e-10
44516879	chr15:44516879:A:G	4.26846e-10	-1.20648	-1.0836	2.12918e-05	-0.985714	-1.05091
44516965	chr15:44516965:G:T	2.00512e-09	-2.08401e-10	-0.743045	8.05211e-05	-2.08401e-10	-0.706429
44518138	chr15:44518138:C:T	3.96924e-10	-1.628	-0.734758	1.98905e-05	-1.39368	-0.711025
44518192	chr15:44518192:T:C	1.81687e-09	-2.08401e-10	-0.84163	7.43974e-05	-2.08401e-10	-0.785528
44518292	chr15:44518292:A:T	4.41852e-10	-1.58842	-0.667104	2.26245e-05	-1.34038	-0.635536
44518818	chr15:44518818:G:A	1.91996e-09	-2.08401e-10	-0.786441	7.6982e-05	-2.08401e-10	-0.751376
44518941	chr15:44518941:A:C	1.97315e-09	-2.08401e-10	-0.759115	8.29411e-05	-2.08401e-10	-0.676817
44519729	chr15:44519729:G:A	1.37235e-09	-2.08401e-10	-1.12222	5.46632e-05	-2.08401e-10	-1.09376
44520080	chr15:44520080:C:CATCCT	1.93389e-09	-2.08401e-10	-0.779213	7.75664e-05	-2.08401e-10	-0.743814
44520222	chr15:44520222:C:T	2.42129e-10	-1.80673	-1.0503	1.04212e-05	-1.70617	-1.04494
44520241	chr15:44520241:C:T	2.13798e-09	-2.08401e-10	-0.678883	8.44364e-05	-2.08401e-10	-0.65895
44520496	chr15:44520496:G:A	6.94194e-10	-1.80375	-2.85769e-10	2.65323e-05	-1.81658	-2.85769e-10
44520547	chr15:44520547:T:C	1.42606e-09	-2.08401e-10	-1.08383	5.67688e-05	-2.08401e-10	-1.05596
44521076	chr15:44521076:T:G	7.78677e-10	-1.15032	-0.538586	4.03971e-05	-0.924855	-0.471335
44521413	chr15:44521413:G:A	5.64039e-10	-0.898648	-1.11273	2.90998e-05	-0.638569	-1.08565
44522507	chr15:44522507:C:T	1.9626e-09	-2.08401e-10	-0.764477	7.87539e-05	-2.08401e-10	-0.72862
44522962	chr15:44522962:A:G	6.10616e-10	-1.73163	-0.200402	2.75072e-05	-1.60584	-0.17466
44523048	chr15:44523048:G:A	1.21222e-09	-1.24629	-2.85769e-10	5.96349e-05	-1.00671	-2.85769e-10
44523382	chr15:44523382:T:A	4.10483e-10	-1.6477	-0.681464	2.05103e-05	-1.42314	-0.650883
44523615	chr15:44523615:C:G	1.21534e-09	-2.08401e-10	-1.24372	4.70223e-05	-2.08401e-10	-1.24433
44523726	chr15:44523726:T:C	1.70679e-09	-2.08401e-10	-0.90413	6.81221e-05	-2.08401e-10	-0.873646
44526916	chr15:44526916:C:T	1.92148e-09	-2.08401e-10	-0.785649	7.70451e-05	-2.08401e-10	-0.750557
44526940	chr15:44526940:C:G	1.39831e-09	-2.08401e-10	-1.10348	5.55445e-05	-2.08401e-10	-1.07776
44527315	chr15:44527315:A:T	2.07659e-10	-1.80554	-1.20507	1.501e-05	-1.23473	-1.1515
44527383	chr15:44527383:C:T	4.1266e-10	-1.8153	-0.508581	1.78997e-05	-1.71992	-0.490244
44527469	chr15:44527469:G:A	2.10376e-10	-1.75826	-1.23935	8.83847e-06	-1.67209	-1.24375
44527856	chr15:44527856:A:G	1.20334e-08	1.04894	-2.85769e-10	0.000349293	0.760963	-2.85769e-10
44528085	chr15:44528085:T:C	1.91996e-09	-2.08401e-10	-0.786441	7.6982e-05	-2.08401e-10	-0.751376
44528240	chr15:44528240:C:T	1.21665e-09	-2.08401e-10	-1.24265	4.75028e-05	-2.08401e-10	-1.23416
44529054	chr15:44529054:A:G	3.84378e-10	-1.8177	-0.577175	1.66233e-05	-1.72409	-0.560052
44529645	chr15:44529645:A:G	2.07745e-10	-1.8266	-1.18359	1.34269e-05	-1.37368	-1.12401
44529647	chr15:44529647:T:C	1.83412e-09	-2.08401e-10	-0.832182	7.28729e-05	-2.08401e-10	-0.806231
44530491	chr15:44530491:G:C	1.89191e-09	-2.08401e-10	-0.801159	7.58945e-05	-2.08401e-10	-0.765604
44530492	chr15:44530492:C:T	1.91493e-09	-2.08401e-10	-0.789064	7.68528e-05	-2.08401e-10	-0.753056
44530509	chr15:44530509:C:T	1.41199e-09	-2.08401e-10	-1.09375	5.63323e-05	-2.08401e-10	-1.06368
44530576	chr15:44530576:G:A	4.1837e-10	-1.14119	-1.16894	1.14758e-05	-1.55482	-1.09989
44530968	chr15:44530968:G:A	7.30818e-10	-1.75234	-2.85769e-10	3.21089e-05	-1.62582	-2.85769e-10
44531010	chr15:44531010:T:C	4.08788e-10	-1.13737	-1.19593	2.035e-05	-0.904993	-1.17687
44531205	chr15:44531205:A:C	3.70989e-10	-1.83733	-0.592998	1.58059e-05	-1.75847	-0.576096
44531568	chr15:44531568:T:C	7.1452e-10	-1.77489	-2.85769e-10	3.10789e-05	-1.65842	-2.85769e-10
44531809	chr15:44531809:G:A	1.19965e-09	-2.08401e-10	-1.25671	4.65607e-05	-2.08401e-10	-1.25419
44532263	chr15:44532263:A:G	4.01987e-10	-1.82821	-0.521872	1.72649e-05	-1.74217	-0.504104
44533002	chr15:44533002:C:T	1.47461e-09	-2.08401e-10	-1.05036	5.60758e-05	-2.08401e-10	-1.06824
44533019	chr15:44533019:TG:T	1.91273e-09	-2.08401e-10	-0.790217	7.66564e-05	-2.08401e-10	-0.755615
44533269	chr15:44533269:T:C	4.46996e-10	-1.5244	-0.719547	2.3465e-05	-1.24996	-0.689477
44533318	chr15:44533318:A:C	5.06467e-10	-1.5503	-0.568738	2.6379e-05	-1.28755	-0.534831
44533680	chr15:44533680:C:T	6.4549e-09	-1.785	2.21109	0.000922205	-0.909488	2.64131
44533818	chr15:44533818:G:A	1.31254e-09	-2.08401e-10	-1.16678	5.13346e-05	-2.08401e-10	-1.15658
44534279	chr15:44534279:T:C	6.36651e-10	-1.724	-0.166282	3.38604e-05	-1.59307	0.0203703
44534826	chr15:44534826:G:A	6.64418e-10	-1.84759	-2.85769e-10	2.67251e-05	-1.80934	-2.85769e-10
44534882	chr15:44534882:C:T	5.27765e-10	-1.02155	-1.0563	2.66996e-05	-0.7707	-1.0396
44535011	chr15:44535011:TGTGA:T	1.24743e-09	-2.08401e-10	-1.21766	4.94351e-05	-2.08401e-10	-1.19429
44535059	chr15:44535059:A:C	4.2261e-10	-1.57585	-0.724197	2.17466e-05	-1.32154	-0.693948
44535147	chr15:44535147:C:T	1.36506e-09	-2.08401e-10	-1.12754	5.34916e-05	-2.08401e-10	-1.11542
44535156	chr15:44535156:C:T	7.40815e-10	-1.73875	-2.85769e-10	2.84339e-05	-1.74736	-2.85769e-10
44535465	chr15:44535465:T:C	7.0742e-10	-1.78488	-2.85769e-10	3.06179e-05	-1.67336	-2.85769e-10
44535726	chr15:44535726:G:A	4.85093e-10	-1.53641	-0.625755	2.53719e-05	-1.26816	-0.593148
44535982	chr15:44535982:G:A	1.91006e-09	-2.08401e-10	-0.791612	7.65513e-05	-2.08401e-10	-0.756987
44536087	chr15:44536087:C:G	1.35801e-09	-2.08401e-10	-1.13272	5.39798e-05	-2.08401e-10	-1.10634
44536753	chr15:44536753:G:A	1.19919e-09	-2.08401e-10	-1.2571	4.64449e-05	-2.08401e-10	-1.25668
44537734	chr15:44537734:C:T	4.47071e-09	-2.08401e-10	0.0588013	0.000169919	-2.08401e-10	0.0403723
44537866	chr15:44537866:A:G	1.83348e-09	-2.08401e-10	-0.832531	7.2847e-05	-2.08401e-10	-0.806587
44537882	chr15:44537882:C:T	1.21363e-09	-2.08401e-10	-1.24513	4.7037e-05	-2.08401e-10	-1.24401
44538135	chr15:44538135:TTTG:T	1.85022e-09	-2.08401e-10	-0.823442	7.35344e-05	-2.08401e-10	-0.797194
44538173	chr15:44538173:G:T	5.21906e-10	-1.56441	-0.524608	2.69717e-05	-1.30877	-0.49139
44538951	chr15:44538951:G:A	2.3212e-10	-1.81211	-1.08713	9.94858e-06	-1.71512	-1.0824
44539076	chr15:44539076:G:C	1.22581e-09	-2.08401e-10	-1.23515	4.74207e-05	-2.08401e-10	-1.23589
44539439	chr15:44539439:G:A	2.5516e-10	-1.87029	-0.934324	1.00088e-05	-1.84456	-0.946927
44539646	chr15:44539646:C:T	3.59011e-09	-2.08401e-10	-0.160564	0.000143135	-2.08401e-10	-0.131158
44539715	chr15:44539715:G:C	2.26116e-10	-1.81594	-1.10951	9.70607e-06	-1.71744	-1.10475
44539995	chr15:44539995:C:A	1.4404e-09	-2.08401e-10	-1.07383	5.65852e-05	-2.08401e-10	-1.0592
44540107	chr15:44540107:T:A	1.22418e-09	-2.08401e-10	-1.23647	4.78616e-05	-2.08401e-10	-1.22663
44540273	chr15:44540273:T:A	2.23045e-10	-1.80258	-1.13654	8.4119e-06	-1.81834	-1.14696
44541412	chr15:44541412:T:C	7.49413e-10	-1.17974	-0.547472	3.86859e-05	-0.958656	-0.480818
44541723	chr15:44541723:C:T	1.39187e-09	-2.08401e-10	-1.1081	5.53643e-05	-2.08401e-10	-1.08101
44542018	chr15:44542018:T:G	7.39555e-09	-2.08401e-10	0.562132	0.000308607	-2.08401e-10	0.63712
44542019	chr15:44542019:A:G	1.30646e-09	-2.08401e-10	-1.17142	5.16451e-05	-2.08401e-10	-1.15055
44542259	chr15:44542259:C:A	2.28654e-10	-1.79495	-1.11934	9.89185e-06	-1.68817	-1.11507
44542978	chr15:44542978:CTATTT:C	1.7222e-09	-2.08401e-10	-0.895143	6.87269e-05	-2.08401e-10	-0.864808
44543676	chr15:44543676:T:G	1.31692e-09	-2.08401e-10	-1.16345	5.15114e-05	-2.08401e-10	-1.15314
44543990	chr15:44543990:A:G	3.94985e-10	-1.60952	-0.758129	2.00151e-05	-1.36904	-0.729425
44544187	chr15:44544187:G:A	6.75803e-10	-1.8306	-2.85769e-10	2.60439e-05	-1.83517	-2.85769e-10
44544219	chr15:44544219:C:T	1.30901e-09	-2.08401e-10	-1.16948	5.11319e-05	-2.08401e-10	-1.16054
44544856	chr15:44544856:T:C	1.03484e-09	-1.4045	-2.85769e-10	4.12847e-05	-1.37446	-2.85769e-10
44545031	chr15:44545031:C:T	2.54815e-09	-2.08401e-10	-0.503379	0.000100905	-2.08401e-10	-0.480772
44545209	chr15:44545209:A:T	1.24333e-09	-2.08401e-10	-1.22095	4.84214e-05	-2.08401e-10	-1.21501
44545214	chr15:44545214:A:T	1.26237e-09	-2.08401e-10	-1.20576	4.81938e-05	-2.08401e-10	-1.21972
44545969	chr15:44545969:T:C	2.33803e-10	-1.79785	-1.09417	1.01031e-05	-1.69251	-1.08959
44546416	chr15:44546416:T:C	1.22544e-09	-2.08401e-10	-1.23545	4.72201e-05	-2.08401e-10	-1.24013
44546637	chr15:44546637:C:T	1.4061e-09	-2.08401e-10	-1.09792	5.61256e-05	-2.08401e-10	-1.06736
44546649	chr15:44546649:T:C	2.28773e-10	-1.82447	-1.0893	9.72216e-06	-1.73587	-1.08467
44546901	chr15:44546901:C:T	6.49537e-10	-1.87024	-2.85769e-10	2.54328e-05	-1.85891	-2.85769e-10
44547162	chr15:44547162:A:G	1.56034e-09	-2.08401e-10	-0.993843	6.04982e-05	-2.08401e-10	-0.992334
44547192	chr15:44547192:GGA:G	1.83348e-09	-2.08401e-10	-0.832531	7.2847e-05	-2.08401e-10	-0.806587
44547735	chr15:44547735:A:AC	5.13101e-10	-1.59067	-0.515361	2.63132e-05	-1.34381	-0.481071
44548224	chr15:44548224:G:A	1.27032e-09	-2.08401e-10	-1.19948	4.94406e-05	-2.08401e-10	-1.19418
44548344	chr15:44548344:G:A	7.38492e-10	-1.74189	-2.85769e-10	3.25825e-05	-1.61117	-2.85769e-10
44548638	chr15:44548638:T:G	1.8013e-09	-2.08401e-10	-0.850239	7.35294e-05	-2.08401e-10	-0.797263
44549914	chr15:44549914:C:T	2.97863e-09	-2.08401e-10	-0.347282	0.000118284	-2.08401e-10	-0.321858
44549918	chr15:44549918:A:C	4.74408e-10	-1.56988	-0.614559	2.4482e-05	-1.31463	-0.582383
44549926	chr15:44549926:C:T	1.30499e-09	-2.08401e-10	-1.17255	5.1581e-05	-2.08401e-10	-1.15179
44550012	chr15:44550012:A:G	9.85184e-05	10.0593	-2.85769e-10	2.96311e-05	-1.70612	-2.85769e-10
44550049	chr15:44550049:A:G	1.23189e-09	-2.08401e-10	-1.2302	4.72059e-05	-2.08401e-10	-1.24043
44550319	chr15:44550319:T:C	1.49738e-09	-2.08401e-10	-1.03503	5.89092e-05	-2.08401e-10	-1.01895
44550340	chr15:44550340:A:G	1.20439e-09	-2.08401e-10	-1.25277	4.69183e-05	-2.08401e-10	-1.24654
44550634	chr15:44550634:A:G	1.30646e-09	-2.08401e-10	-1.17142	5.16451e-05	-2.08401e-10	-1.15055
44550771	chr15:44550771:A:C	2.68065e-09	-2.08401e-10	-0.452686	0.000106144	-2.08401e-10	-0.430147
44550945	chr15:44550945:C:T	1.25227e-09	-2.08401e-10	-1.21379	4.91895e-05	-2.08401e-10	-1.19927
44551113	chr15:44551113:T:A	1.25324e-09	-2.08401e-10	-1.21301	4.86259e-05	-2.08401e-10	-1.21079
44551842	chr15:44551842:T:G	1.19959e-09	-2.08401e-10	-1.25677	4.65995e-05	-2.08401e-10	-1.25336
44552270	chr15:44552270:CAG:C	1.81607e-09	-2.08401e-10	-0.842071	7.21395e-05	-2.08401e-10	-0.816347
44552554	chr15:44552554:T:C	3.34195e-09	-2.08401e-10	-0.232191	0.000132576	-2.08401e-10	-0.207796
44552621	chr15:44552621:A:G	4.83308e-10	-1.19732	-0.968529	2.3843e-05	-0.979685	-0.94377
44553047	chr15:44553047:G:A	4.1098e-10	-1.70129	-0.626668	1.88216e-05	-1.56924	-0.590707
44553308	chr15:44553308:C:T	1.44044e-09	-2.08401e-10	-1.0738	5.50887e-05	-2.08401e-10	-1.086
44553347	chr15:44553347:A:C	5.82101e-10	-1.51789	-0.461966	3.07236e-05	-1.24372	-0.4262
44553521	chr15:44553521:C:T	1.73799e-09	-2.08401e-10	-0.886016	6.93807e-05	-2.08401e-10	-0.855339
44553578	chr15:44553578:G:A	1.25509e-09	-2.08401e-10	-1.21154	4.82586e-05	-2.08401e-10	-1.21837
44553725	chr15:44553725:T:A	1.31523e-09	-2.08401e-10	-1.16474	5.14417e-05	-2.08401e-10	-1.1545
44554024	chr15:44554024:AG:A	5.0244e-10	-1.52771	-0.599313	2.62938e-05	-1.25841	-0.567199
44554324	chr15:44554324:C:T	1.21117e-09	-2.08401e-10	-1.24716	4.69416e-05	-2.08401e-10	-1.24604
44554940	chr15:44554940:A:G	9.59987e-10	-1.47958	-2.85769e-10	3.44951e-05	-1.55413	-2.85769e-10
44554957	chr15:44554957:A:G	2.45243e-10	-1.76705	-1.0772	1.07405e-05	-1.64598	-1.07495
44555196	chr15:44555196:A:G	6.70719e-09	0.464434	-2.85769e-10	0.000233396	0.357789	-2.85769e-10
44555217	chr15:44555217:T:C	1.37029e-09	-2.08401e-10	-1.12372	5.36949e-05	-2.08401e-10	-1.11163
44555604	chr15:44555604:A:T	4.57771e-10	-1.57341	-0.646726	2.34866e-05	-1.32121	-0.617306
44556231	chr15:44556231:A:G	1.3733e-09	-2.08401e-10	-1.12153	5.38281e-05	-2.08401e-10	-1.10915
44556592	chr15:44556592:C:T	1.46841e-09	-2.08401e-10	-1.05457	5.87879e-05	-2.08401e-10	-1.02101
44556690	chr15:44556690:G:A	4.69154e-10	-1.54739	-0.648177	2.43539e-05	-1.285	-0.617255
44557226	chr15:44557226:G:A	1.44405e-09	-2.08401e-10	-1.07129	5.77319e-05	-2.08401e-10	-1.03914
44557851	chr15:44557851:A:G	4.76294e-10	-1.53637	-0.644098	2.48229e-05	-1.27013	-0.613054
44558471	chr15:44558471:G:A	1.19817e-09	-2.08401e-10	-1.25795	4.64762e-05	-2.08401e-10	-1.25601
44558524	chr15:44558524:G:A	1.62548e-09	-2.08401e-10	-0.952942	6.53926e-05	-2.08401e-10	-0.914539
44559046	chr15:44559046:G:C	2.76808e-10	-1.86562	-0.857561	1.16401e-05	-1.86029	-0.780203
44559125	chr15:44559125:G:A	1.20982e-09	-2.08401e-10	-1.24828	4.7005e-05	-2.08401e-10	-1.24469
44559398	chr15:44559398:G:A	1.19744e-09	-2.08401e-10	-1.25856	4.63532e-05	-2.08401e-10	-1.25866
44559422	chr15:44559422:T:A	1.34508e-09	-2.08401e-10	-1.14229	5.33454e-05	-2.08401e-10	-1.11816
44559831	chr15:44559831:A:AGTAGGGAGCATT	6.61434e-10	-1.85209	-2.85769e-10	2.65506e-05	-1.8159	-2.85769e-10
44559903	chr15:44559903:G:A	2.74084e-10	-1.86504	-0.868025	1.09699e-05	-1.84616	-0.853636
44560720	chr15:44560720:G:A	1.50817e-09	-2.08401e-10	-1.02785	5.72925e-05	-2.08401e-10	-1.04678
44560988	chr15:44560988:G:T	3.40487e-10	-1.51442	-1.00171	1.64916e-05	-1.29608	-0.996017
44561374	chr15:44561374:T:C	6.91127e-10	-1.80818	-2.85769e-10	2.82494e-05	-1.75388	-2.85769e-10
44562390	chr15:44562390:T:TAAGTA	4.24596e-09	-2.08401e-10	0.00722036	0.000168833	-2.08401e-10	0.0339636
44562878	chr15:44562878:T:C	1.2572e-09	-2.08401e-10	-1.20986	4.93718e-05	-2.08401e-10	-1.19557
44563197	chr15:44563197:T:C	1.19976e-09	-2.08401e-10	-1.25662	4.65283e-05	-2.08401e-10	-1.25489
44563256	chr15:44563256:C:T	1.60334e-08	1.33593	-2.85769e-10	0.000605871	1.31172	-2.85769e-10
44563817	chr15:44563817:C:A	6.61124e-10	-1.85256	-2.85769e-10	2.54712e-05	-1.8574	-2.85769e-10
44564127	chr15:44564127:G:A	2.00801e-10	-1.85144	-1.19274	7.77867e-06	-1.86942	-1.17414
44564240	chr15:44564240:G:A	1.21721e-09	-2.08401e-10	-1.24218	4.76234e-05	-2.08401e-10	-1.23162
44565385	chr15:44565385:T:C	1.2087e-09	-2.08401e-10	-1.2492	4.7116e-05	-2.08401e-10	-1.24234
44565420	chr15:44565420:A:G	1.42207e-09	-2.08401e-10	-1.08664	5.57945e-05	-2.08401e-10	-1.07327
44566319	chr15:44566319:AAAG:A	1.28571e-09	-2.08401e-10	-1.18743	5.02097e-05	-2.08401e-10	-1.17874
44566743	chr15:44566743:C:T	6.62381e-10	-1.85066	-2.85769e-10	2.5203e-05	-1.86798	-2.85769e-10
44567184	chr15:44567184:TATTAAAA:T	1.45312e-09	-2.08401e-10	-1.06503	5.68369e-05	-2.08401e-10	-1.05476
44567374	chr15:44567374:T:C	1.32213e-09	-2.08401e-10	-1.1595	5.23497e-05	-2.08401e-10	-1.137
44567405	chr15:44567405:T:C	1.4208e-09	-2.08401e-10	-1.08753	5.55393e-05	-2.08401e-10	-1.07786
44567646	chr15:44567646:A:G	1.20138e-09	-2.08401e-10	-1.25528	4.64195e-05	-2.08401e-10	-1.25723
44568427	chr15:44568427:C:G	1.26562e-09	-2.08401e-10	-1.20318	4.9301e-05	-2.08401e-10	-1.197
44568602	chr15:44568602:C:T	1.25869e-09	-2.08401e-10	-1.20868	4.83117e-05	-2.08401e-10	-1.21727
44568709	chr15:44568709:TCA:T	6.50597e-10	-1.86861	-2.85769e-10	2.56353e-05	-1.85098	-2.85769e-10
44568915	chr15:44568915:T:A	3.1574e-10	-1.86311	-0.728472	1.27871e-05	-1.86987	-0.676646
44568921	chr15:44568921:C:T	1.26184e-09	-2.08401e-10	-1.20618	4.84981e-05	-2.08401e-10	-1.21342
44570331	chr15:44570331:A:G	8.95358e-10	-1.54928	-2.85769e-10	4.422e-05	-1.30577	-2.85769e-10
44570958	chr15:44570958:T:C	1.86931e-09	-2.08401e-10	-0.813178	7.42619e-05	-2.08401e-10	-0.78735
44571146	chr15:44571146:CTG:C	1.42413e-09	-2.08401e-10	-1.08519	5.58603e-05	-2.08401e-10	-1.07209
44572046	chr15:44572046:G:A	1.31175e-09	-2.08401e-10	-1.16739	5.06182e-05	-2.08401e-10	-1.17064
44572696	chr15:44572696:C:T	1.4075e-09	-2.08401e-10	-1.09693	5.51456e-05	-2.08401e-10	-1.08497
44572908	chr15:44572908:T:C	1.80663e-09	-2.08401e-10	-0.847283	7.19742e-05	-2.08401e-10	-0.818641
44572939	chr15:44572939:T:C	2.99312e-10	-1.65653	-0.988483	1.3671e-05	-1.50737	-0.972297
44573892	chr15:44573892:G:A	1.20033e-09	-2.08401e-10	-1.25615	4.63723e-05	-2.08401e-10	-1.25824
44574087	chr15:44574087:G:A	2.33076e-08	1.71004	-2.85769e-10	0.000801359	1.59136	-2.85769e-10
44574272	chr15:44574272:G:A	1.49403e-09	-2.08401e-10	-1.03727	5.80532e-05	-2.08401e-10	-1.03359
44574473	chr15:44574473:T:C	1.41399e-09	-2.08401e-10	-1.09233	5.52682e-05	-2.08401e-10	-1.08275
44574649	chr15:44574649:A:C	1.19941e-09	-2.08401e-10	-1.25692	4.63568e-05	-2.08401e-10	-1.25858
44574707	chr15:44574707:C:T	7.7492e-10	-1.69374	-2.85769e-10	2.97509e-05	-1.70209	-2.85769e-10
44575419	chr15:44575419:A:G	1.212e-09	-2.08401e-10	-1.24648	4.69738e-05	-2.08401e-10	-1.24536
44575905	chr15:44575905:G:A	1.39186e-09	-2.08401e-10	-1.10811	5.43683e-05	-2.08401e-10	-1.09917
44576305	chr15:44576305:T:C	7.67674e-10	-1.70314	-2.85769e-10	2.70679e-05	-1.7966	-2.85769e-10
44576603	chr15:44576603:T:C	3.84067e-10	-1.24671	-1.14897	1.75814e-05	-1.09316	-1.13495
44576635	chr15:44576635:C:T	1.19878e-09	-2.08401e-10	-1.25744	4.63479e-05	-2.08401e-10	-1.25877
44576792	chr15:44576792:T:C	1.98728e-10	-1.79849	-1.25608	8.12103e-06	-1.74413	-1.25636
44576857	chr15:44576857:C:T	2.15126e-09	-2.08401e-10	-0.672694	8.65666e-05	-2.08401e-10	-0.634034
44577578	chr15:44577578:T:C	1.37224e-09	-2.08401e-10	-1.12231	5.3583e-05	-2.08401e-10	-1.11372
44578250	chr15:44578250:G:C	1.42682e-09	-2.08401e-10	-1.0833	5.57691e-05	-2.08401e-10	-1.07373
44578375	chr15:44578375:G:A	1.40541e-09	-2.08401e-10	-1.09842	5.60535e-05	-2.08401e-10	-1.06864
44578514	chr15:44578514:AG:A	2.51922e-10	-1.70469	-1.11269	1.12838e-05	-1.57092	-1.10066
44579155	chr15:44579155:C:T	1.42305e-09	-2.08401e-10	-1.08594	5.5817e-05	-2.08401e-10	-1.07287
44579223	chr15:44579223:T:A	1.42305e-09	-2.08401e-10	-1.08594	5.58167e-05	-2.08401e-10	-1.07288
44579473	chr15:44579473:G:A	1.40464e-09	-2.08401e-10	-1.09897	5.50622e-05	-2.08401e-10	-1.08649
44579619	chr15:44579619:T:C	1.20439e-09	-2.08401e-10	-1.25277	4.64653e-05	-2.08401e-10	-1.25624
44579998	chr15:44579998:CACTT:C	6.57634e-10	-1.85785	-2.85769e-10	2.51946e-05	-1.86832	-2.85769e-10
44580040	chr15:44580040:A:G	1.42701e-09	-2.08401e-10	-1.08316	5.59778e-05	-2.08401e-10	-1.06999
44580155	chr15:44580155:C:T	2.29605e-09	-2.08401e-10	-0.607555	8.73085e-05	-2.08401e-10	-0.6255
44580292	chr15:44580292:A:C	1.76817e-09	-2.08401e-10	-0.868802	7.20853e-05	-2.08401e-10	-0.817098
44580324	chr15:44580324:T:C	2.00114e-10	-1.79734	-1.25028	8.17842e-06	-1.74269	-1.25076
44580664	chr15:44580664:G:A	1.21179e-09	-2.08401e-10	-1.24665	4.69659e-05	-2.08401e-10	-1.24553
44580740	chr15:44580740:G:A	1.20852e-09	-2.08401e-10	-1.24935	4.68324e-05	-2.08401e-10	-1.24837
44580976	chr15:44580976:A:C	1.3845e-09	-2.08401e-10	-1.1134	5.43095e-05	-2.08401e-10	-1.10025
44581266	chr15:44581266:G:T	1.44015e-09	-2.08401e-10	-1.074	5.65896e-05	-2.08401e-10	-1.05912
44581286	chr15:44581286:AG:A	2.13059e-09	-2.08401e-10	-0.68235	8.57193e-05	-2.08401e-10	-0.64387
44581360	chr15:44581360:A:C	2.92546e-10	-1.84883	-0.819047	1.21199e-05	-1.79047	-0.809636
44581660	chr15:44581660:A:G	2.58179e-10	-1.57072	-1.22213	1.11653e-05	-1.46028	-1.22186
44582051	chr15:44582051:T:C	1.37514e-09	-2.08401e-10	-1.12019	5.36998e-05	-2.08401e-10	-1.11154
44582197	chr15:44582197:A:G	1.2097e-09	-2.08401e-10	-1.24837	4.68815e-05	-2.08401e-10	-1.24732
44582289	chr15:44582289:G:A	1.21407e-09	-2.08401e-10	-1.24477	4.73837e-05	-2.08401e-10	-1.23667
44582719	chr15:44582719:T:TA	1.09037e-09	-1.35223	-2.85769e-10	4.36173e-05	-1.31949	-2.85769e-10
44582731	chr15:44582731:T:G	6.66025e-10	-1.84517	-2.85769e-10	2.55542e-05	-1.85414	-2.85769e-10
44582855	chr15:44582855:C:T	1.98445e-10	-1.80198	-1.25401	8.09936e-06	-1.74883	-1.25433
44582981	chr15:44582981:C:T	1.41376e-09	-2.08401e-10	-1.09249	5.53972e-05	-2.08401e-10	-1.08042
44583346	chr15:44583346:T:C	1.81292e-09	-2.08401e-10	-0.843806	7.25053e-05	-2.08401e-10	-0.811289
44583436	chr15:44583436:C:T	1.38697e-09	-2.08401e-10	-1.11162	5.24886e-05	-2.08401e-10	-1.13435
44584785	chr15:44584785:A:G	2.177e-09	-2.08401e-10	-0.6608	8.69162e-05	-2.08401e-10	-0.630004
44584829	chr15:44584829:A:G	1.2212e-09	-2.08401e-10	-1.23891	4.75589e-05	-2.08401e-10	-1.23298
44586215	chr15:44586215:G:A	3.13688e-10	-1.39278	-1.20532	3.40887e-05	-0.367007	-1.19898
44586373	chr15:44586373:T:C	2.71705e-10	-1.53024	-1.21155	1.18302e-05	-1.41297	-1.21132
44586570	chr15:44586570:G:A	1.1985e-09	-2.08401e-10	-1.25767	4.63452e-05	-2.08401e-10	-1.25883
44588083	chr15:44588083:G:A	6.95116e-10	-1.80242	-2.85769e-10	2.75777e-05	-1.77794	-2.85769e-10
44588930	chr15:44588930:T:C	1.29823e-09	-2.08401e-10	-1.17774	5.05116e-05	-2.08401e-10	-1.17275
44589348	chr15:44589348:A:G	1.89782e-09	-2.08401e-10	-0.798039	7.127e-05	-2.08401e-10	-0.828472
44589757	chr15:44589757:C:T	3.12631e-10	-1.34307	-1.25841	1.09939e-05	-1.43945	-1.25816
44589766	chr15:44589766:A:G	2.49732e-10	-1.86905	-0.957057	9.98545e-06	-1.84921	-0.944611
44589829	chr15:44589829:G:A	1.60371e-09	-2.08401e-10	-0.966424	6.32181e-05	-2.08401e-10	-0.948357
44589954	chr15:44589954:A:G	2.25359e-10	-1.71524	-1.21357	8.27149e-06	-1.76632	-1.21582
44590730	chr15:44590730:G:C	1.19828e-09	-2.08401e-10	-1.25786	4.65061e-05	-2.08401e-10	-1.25536
44590802	chr15:44590802:C:T	1.20413e-09	-2.08401e-10	-1.25299	4.66538e-05	-2.08401e-10	-1.25219
44591348	chr15:44591348:T:A	1.21517e-09	-2.08401e-10	-1.24386	4.70325e-05	-2.08401e-10	-1.24411
44591349	chr15:44591349:A:T	2.06878e-10	-1.86858	-1.14579	8.22144e-06	-1.86618	-1.12202
44591744	chr15:44591744:A:G	2.79739e-10	-1.73109	-0.981553	1.24541e-05	-1.60677	-0.966126
44592040	chr15:44592040:G:A	1.96198e-10	-1.81243	-1.25495	8.01497e-06	-1.76002	-1.25361
44592097	chr15:44592097:C:T	1.98137e-10	-1.80741	-1.25014	1.30903e-05	-1.29631	-1.22676
44592560	chr15:44592560:T:C	1.38413e-09	-2.08401e-10	-1.11368	5.42664e-05	-2.08401e-10	-1.10104
44592970	chr15:44592970:G:A	4.39466e-09	-2.08401e-10	0.0416435	0.000192154	-2.08401e-10	0.163347
44593098	chr15:44593098:C:A	2.16145e-09	-2.08401e-10	-0.667967	8.69948e-05	-2.08401e-10	-0.6291
44594350	chr15:44594350:C:T	1.35342e-09	-2.08401e-10	-1.13612	5.37295e-05	-2.08401e-10	-1.11099
44594358	chr15:44594358:G:A	1.75537e-09	-2.08401e-10	-0.876067	7.15291e-05	-2.08401e-10	-0.824843
44595083	chr15:44595083:C:T	1.36821e-09	-2.08401e-10	-1.12524	5.1832e-05	-2.08401e-10	-1.14694
44596428	chr15:44596428:A:C	1.7448e-09	-2.08401e-10	-0.882104	6.51975e-05	-2.08401e-10	-0.917527
44597358	chr15:44597358:C:T	1.42052e-09	-2.08401e-10	-1.08773	5.51817e-05	-2.08401e-10	-1.08432
44597381	chr15:44597381:G:C	6.58171e-10	-1.85704	-2.85769e-10	2.55956e-05	-1.85253	-2.85769e-10
44597417	chr15:44597417:C:A	2.84086e-10	-1.47103	-1.2262	1.24392e-05	-1.34726	-1.22684
44597568	chr15:44597568:G:A	2.16915e-09	-2.08401e-10	-0.66441	8.6595e-05	-2.08401e-10	-0.633706
44597570	chr15:44597570:G:A	1.20057e-09	-2.08401e-10	-1.25595	4.63693e-05	-2.08401e-10	-1.25831
44597904	chr15:44597904:T:C	1.33878e-09	-2.08401e-10	-1.14699	5.10973e-05	-2.08401e-10	-1.16122
44597906	chr15:44597906:C:T	1.34575e-09	-2.08401e-10	-1.1418	5.34505e-05	-2.08401e-10	-1.11619
44599118	chr15:44599118:A:G	1.75364e-09	-2.08401e-10	-0.877051	6.55118e-05	-2.08401e-10	-0.912717
44599736	chr15:44599736:A:G	6.5994e-10	-1.85435	-2.85769e-10	2.53194e-05	-1.86338	-2.85769e-10
44600201	chr15:44600201:T:C	1.21293e-09	-2.08401e-10	-1.24571	4.70543e-05	-2.08401e-10	-1.24365
44600762	chr15:44600762:T:C	2.08021e-09	-2.08401e-10	-0.706277	8.29444e-05	-2.08401e-10	-0.676778
44600981	chr15:44600981:C:T	1.2574e-09	-2.08401e-10	-1.2097	4.97248e-05	-2.08401e-10	-1.18844
44601131	chr15:44601131:A:G	1.43537e-09	-2.08401e-10	-1.07733	5.63891e-05	-2.08401e-10	-1.06267
44601220	chr15:44601220:A:ATTTAACT	2.93273e-10	-1.45986	-1.20554	1.29139e-05	-1.33135	-1.2053
44601552	chr15:44601552:CTCT:C	2.7127e-10	-1.72354	-1.01984	1.17491e-05	-1.64835	-0.982824
44601577	chr15:44601577:A:T	4.15023e-09	-2.08401e-10	-0.0155823	0.000155192	-2.08401e-10	-0.0502866
44601735	chr15:44601735:TTACAG:T	1.29037e-09	-2.08401e-10	-1.18382	4.91485e-05	-2.08401e-10	-1.2001
44601792	chr15:44601792:C:T	1.49024e-09	-2.08401e-10	-1.03981	5.86346e-05	-2.08401e-10	-1.02362
44601794	chr15:44601794:G:C	1.19774e-09	-2.08401e-10	-1.25831	4.63415e-05	-2.08401e-10	-1.25891
44601853	chr15:44601853:C:G	1.67457e-09	-2.08401e-10	-0.923192	6.66934e-05	-2.08401e-10	-0.894842
44602583	chr15:44602583:A:C	8.03553e-10	-1.65746	-2.85769e-10	2.81799e-05	-1.75634	-2.85769e-10
44602683	chr15:44602683:C:T	1.30063e-09	-2.08401e-10	-1.1759	5.08348e-05	-2.08401e-10	-1.16637
44602693	chr15:44602693:A:G	3.02638e-10	-1.42124	-1.21273	1.34027e-05	-1.28699	-1.21251
44603128	chr15:44603128:C:T	7.98205e-10	-1.66414	-2.85769e-10	3.72008e-05	-1.47862	-2.85769e-10
44603322	chr15:44603322:G:A	1.35874e-09	-2.08401e-10	-1.13219	5.30448e-05	-2.08401e-10	-1.12381
44603828	chr15:44603828:T:A	3.75025e-08	-2.08401e-10	2.18566	0.00154143	-2.08401e-10	2.24552
44604007	chr15:44604007:C:T	2.98739e-10	-1.42976	-1.21717	1.32147e-05	-1.29665	-1.21697
44604129	chr15:44604129:G:A	1.31482e-09	-2.08401e-10	-1.16504	5.20067e-05	-2.08401e-10	-1.14358
44604385	chr15:44604385:C:T	7.22904e-10	-1.76322	-2.85769e-10	2.77869e-05	-1.77038	-2.85769e-10
44604498	chr15:44604498:T:G	1.29455e-09	-2.08401e-10	-1.18058	5.14351e-05	-2.08401e-10	-1.15463
44604695	chr15:44604695:G:A	1.21204e-09	-2.08401e-10	-1.24644	4.70857e-05	-2.08401e-10	-1.24298
44605194	chr15:44605194:G:A	1.20369e-09	-2.08401e-10	-1.25336	4.66347e-05	-2.08401e-10	-1.2526
44605261	chr15:44605261:T:C	1.21005e-09	-2.08401e-10	-1.24808	4.69982e-05	-2.08401e-10	-1.24484
44605348	chr15:44605348:C:T	8.5117e-10	-1.59989	-2.85769e-10	2.96108e-05	-1.70681	-2.85769e-10
44605547	chr15:44605547:A:G	5.81623e-10	-1.63813	-0.342547	2.81431e-05	-1.483	-0.27465
44605548	chr15:44605548:C:T	6.7499e-10	-1.8318	-2.85769e-10	2.60374e-05	-1.83541	-2.85769e-10
44605696	chr15:44605696:T:C	1.65132e-09	-2.08401e-10	-0.937171	6.24973e-05	-2.08401e-10	-0.959824
44606444	chr15:44606444:C:T	6.6519e-10	-1.84643	-2.85769e-10	2.65146e-05	-1.81725	-2.85769e-10
44606629	chr15:44606629:G:A	3.62389e-10	-1.19983	-1.25395	1.2561e-05	-1.30972	-1.25464
44606672	chr15:44606672:T:C	6.94077e-10	-1.80392	-2.85769e-10	2.76112e-05	-1.77673	-2.85769e-10
44607013	chr15:44607013:T:A	1.33978e-09	-2.08401e-10	-1.14624	5.31194e-05	-2.08401e-10	-1.12241
44607366	chr15:44607366:T:C	5.34007e-10	-1.62165	-0.444443	2.5882e-05	-1.46154	-0.379864
44607539	chr15:44607539:G:A	1.33115e-09	-2.08401e-10	-1.1527	5.28093e-05	-2.08401e-10	-1.12826
44608019	chr15:44608019:C:T	1.23975e-09	-2.08401e-10	-1.22383	4.75886e-05	-2.08401e-10	-1.23236
44608477	chr15:44608477:C:T	1.63133e-09	-0.94935	-2.85769e-10	6.13362e-05	-0.978578	-2.85769e-10
44608953	chr15:44608953:GAT:G	1.31453e-09	-2.08401e-10	-1.16527	5.20085e-05	-2.08401e-10	-1.14354
44609599	chr15:44609599:C:A	1.21132e-09	-2.08401e-10	-1.24704	4.72445e-05	-2.08401e-10	-1.23961
44609729	chr15:44609729:G:A	4.62827e-10	-0.954898	-1.25425	1.56432e-05	-1.08998	-1.25493
44610149	chr15:44610149:C:T	1.23735e-09	-2.08401e-10	-1.22578	4.74742e-05	-2.08401e-10	-1.23476
44610166	chr15:44610166:G:C	1.35435e-09	-2.08401e-10	-1.13542	5.3828e-05	-2.08401e-10	-1.10915
44610360	chr15:44610360:A:C	1.41014e-09	-2.08401e-10	-1.09506	5.62725e-05	-2.08401e-10	-1.06474
44610390	chr15:44610390:T:C	2.25806e-09	-2.08401e-10	-0.624243	8.95011e-05	-2.08401e-10	-0.600698
44610413	chr15:44610413:C:T	1.19707e-09	-2.08401e-10	-1.25887	4.63574e-05	-2.08401e-10	-1.25857
44610579	chr15:44610579:C:T	6.60506e-10	-1.32139	-0.532103	3.41542e-05	-1.0905	-0.473566
44611397	chr15:44611397:T:C	3.67506e-09	-2.08401e-10	-0.137176	0.000154756	-2.08401e-10	-0.0530994
44611501	chr15:44611501:T:C	1.6556e-09	-2.08401e-10	-0.934585	6.71919e-05	-2.08401e-10	-0.887396
44611727	chr15:44611727:T:A	1.45415e-09	-2.08401e-10	-1.06433	5.48196e-05	-2.08401e-10	-1.0909
44612028	chr15:44612028:C:T	6.5673e-10	-1.82746	-0.0317727	3.02447e-05	-1.77162	0.0859894
44612301	chr15:44612301:A:C	1.63929e-09	-2.08401e-10	-0.944481	6.38084e-05	-2.08401e-10	-0.939063
44612309	chr15:44612309:T:C	1.37826e-09	-2.08401e-10	-1.11792	5.38339e-05	-2.08401e-10	-1.10905
44612327	chr15:44612327:T:C	1.20748e-09	-2.08401e-10	-1.25021	4.70507e-05	-2.08401e-10	-1.24372
44612547	chr15:44612547:T:C	6.06398e-10	-1.82304	-0.115927	2.78915e-05	-1.76487	-0.00175551
44614250	chr15:44614250:G:A	6.58216e-10	-1.83179	-0.0251834	3.02411e-05	-1.77853	0.0927865
44614514	chr15:44614514:G:A	4.94084e-09	-2.08401e-10	0.158789	0.000184041	-2.08401e-10	0.120212
44614900	chr15:44614900:A:G	5.11585e-10	-1.66159	-0.447399	2.44998e-05	-1.51198	-0.384302
44615093	chr15:44615093:C:T	1.22234e-09	-2.08401e-10	-1.23798	4.69594e-05	-2.08401e-10	-1.24566
44615143	chr15:44615143:A:C	1.20321e-09	-2.08401e-10	-1.25376	4.66156e-05	-2.08401e-10	-1.25301
44615289	chr15:44615289:G:A	2.12976e-09	-2.08401e-10	-0.682737	8.10684e-05	-2.08401e-10	-0.699655
44615364	chr15:44615364:T:C	6.55141e-10	-1.86165	-2.85769e-10	2.55407e-05	-1.85467	-2.85769e-10
44615868	chr15:44615868:G:C	7.59923e-10	-1.71328	-2.85769e-10	2.69503e-05	-1.80095	-2.85769e-10
44616453	chr15:44616453:C:T	1.82062e-09	-2.08401e-10	-0.83957	7.22576e-05	-2.08401e-10	-0.81471
44617002	chr15:44617002:C:T	1.46273e-09	-2.08401e-10	-1.05844	5.51179e-05	-2.08401e-10	-1.08547
44617050	chr15:44617050:G:T	2.25974e-09	-2.08401e-10	-0.623497	9.11988e-05	-2.08401e-10	-0.581906
44617412	chr15:44617412:G:T	1.3689e-09	-2.08401e-10	-1.12474	5.4465e-05	-2.08401e-10	-1.09739
44617424	chr15:44617424:G:C	1.35658e-09	-2.08401e-10	-1.13378	5.39247e-05	-2.08401e-10	-1.10736
44617605	chr15:44617605:C:T	1.26715e-09	-2.08401e-10	-1.20198	4.86867e-05	-2.08401e-10	-1.20954
44617833	chr15:44617833:G:A	7.67926e-10	-1.70281	-2.85769e-10	3.21379e-05	-1.62491	-2.85769e-10
44618017	chr15:44618017:A:C	7.89185e-09	-2.08401e-10	0.627084	0.000292064	-2.08401e-10	0.582025
44618336	chr15:44618336:G:A	2.17092e-09	-2.08401e-10	-0.663595	8.6732e-05	-2.08401e-10	-0.632125
44618600	chr15:44618600:G:A	1.75966e-09	-2.08401e-10	-0.873625	6.86831e-05	-2.08401e-10	-0.865445
44618672	chr15:44618672:C:T	2.0907e-10	-1.7595	-1.24433	7.73557e-06	-1.80378	-1.24534
44618841	chr15:44618841:C:T	1.25528e-09	-2.08401e-10	-1.21139	4.82634e-05	-2.08401e-10	-1.21827
44619473	chr15:44619473:A:G	1.39044e-09	-2.08401e-10	-1.10913	5.28522e-05	-2.08401e-10	-1.12745
44619865	chr15:44619865:C:T	3.42561e-10	-1.84653	-0.663519	1.37184e-05	-1.8682	-0.608013
44620368	chr15:44620368:A:G	1.86799e-09	-2.08401e-10	-0.813881	7.12384e-05	-2.08401e-10	-0.828917
44620418	chr15:44620418:A:C	1.2228e-09	-2.08401e-10	-1.2376	4.77876e-05	-2.08401e-10	-1.22818
44620431	chr15:44620431:T:C	1.58291e-09	-2.08401e-10	-0.979479	6.15587e-05	-2.08401e-10	-0.974957
44620487	chr15:44620487:A:C	1.76861e-09	-2.08401e-10	-0.868554	7.01329e-05	-2.08401e-10	-0.844556
44620830	chr15:44620830:C:A	7.65384e-10	-1.70612	-2.85769e-10	3.15848e-05	-1.64227	-2.85769e-10
44620934	chr15:44620934:G:A	1.53039e-09	-2.08401e-10	-1.01322	6.00237e-05	-2.08401e-10	-1.00021
44620990	chr15:44620990:C:T	1.3299e-09	-2.08401e-10	-1.15365	5.27537e-05	-2.08401e-10	-1.12931
44621222	chr15:44621222:G:A	1.36484e-09	-2.08401e-10	-1.12771	5.4286e-05	-2.08401e-10	-1.10068
44621321	chr15:44621321:A:G	1.41104e-09	-2.08401e-10	-1.09442	5.52152e-05	-2.08401e-10	-1.08371
44621489	chr15:44621489:A:C	3.41432e-10	-1.26675	-1.2466	1.19013e-05	-1.37059	-1.24771
44622518	chr15:44622518:G:A	2.89247e-10	-1.4229	-1.25632	1.02386e-05	-1.51197	-1.25682
44622556	chr15:44622556:T:C	1.31978e-09	-2.08401e-10	-1.16128	5.03802e-05	-2.08401e-10	-1.17535
44623719	chr15:44623719:C:T	1.20286e-09	-2.08401e-10	-1.25405	4.68028e-05	-2.08401e-10	-1.249
44624266	chr15:44624266:T:C	1.26568e-09	-2.08401e-10	-1.20314	4.90953e-05	-2.08401e-10	-1.20118
44625415	chr15:44625415:G:A	6.6123e-10	-1.8524	-2.85769e-10	2.56996e-05	-1.84847	-2.85769e-10
44625505	chr15:44625505:T:C	1.32084e-09	-2.08401e-10	-1.16048	5.17028e-05	-2.08401e-10	-1.14944
44625828	chr15:44625828:C:T	1.53903e-09	-2.08401e-10	-1.00759	6.03725e-05	-2.08401e-10	-0.994415
44625976	chr15:44625976:G:A	2.41636e-09	-2.08401e-10	-0.556485	9.76955e-05	-2.08401e-10	-0.513093
44626051	chr15:44626051:T:G	1.4593e-09	-2.08401e-10	-1.06079	5.71625e-05	-2.08401e-10	-1.04905
44626289	chr15:44626289:A:T	1.41297e-09	-2.08401e-10	-1.09305	5.54777e-05	-2.08401e-10	-1.07897
44626492	chr15:44626492:C:T	7.07077e-10	-1.78536	-2.85769e-10	2.97471e-05	-1.70222	-2.85769e-10
44627150	chr15:44627150:T:C	2.28277e-10	-1.70324	-1.2127	8.36048e-06	-1.75765	-1.21378
44627285	chr15:44627285:A:C	2.27846e-10	-1.71662	-1.20121	8.36501e-06	-1.76857	-1.20232
44627569	chr15:44627569:A:G	1.35677e-09	-2.08401e-10	-1.13364	5.17127e-05	-2.08401e-10	-1.14924
44628447	chr15:44628447:T:G	1.29009e-09	-2.08401e-10	-1.18404	5.04189e-05	-2.08401e-10	-1.17458
44628489	chr15:44628489:T:C	1.51811e-09	-2.08401e-10	-1.02128	5.98071e-05	-2.08401e-10	-1.00382
44629136	chr15:44629136:G:A	2.22713e-09	-2.08401e-10	-0.638033	8.97287e-05	-2.08401e-10	-0.598157
44629531	chr15:44629531:C:T	1.20523e-09	-2.08401e-10	-1.25208	4.66453e-05	-2.08401e-10	-1.25238
44629978	chr15:44629978:G:A	1.19873e-09	-2.08401e-10	-1.25748	4.63497e-05	-2.08401e-10	-1.25873
44630782	chr15:44630782:G:A	1.27557e-09	-2.08401e-10	-1.19535	4.95489e-05	-2.08401e-10	-1.19199
44630853	chr15:44630853:T:G	3.66439e-10	-1.19097	-1.2517	1.27143e-05	-1.30186	-1.25036
44630895	chr15:44630895:A:G	1.90052e-10	-1.86718	-1.23202	7.40113e-06	-1.84764	-1.24567
44630956	chr15:44630956:A:AT	1.25077e-09	-2.08401e-10	-1.21499	4.79407e-05	-2.08401e-10	-1.22498
44631289	chr15:44631289:T:G	1.20703e-09	-2.08401e-10	-1.25058	4.67725e-05	-2.08401e-10	-1.24965
44631310	chr15:44631310:T:C	1.82214e-09	-2.08401e-10	-0.838737	7.23198e-05	-2.08401e-10	-0.81385
44631966	chr15:44631966:G:A	7.29732e-10	-1.75382	-2.85769e-10	3.02256e-05	-1.68626	-2.85769e-10
44632036	chr15:44632036:T:C	1.43938e-09	-2.08401e-10	-1.07453	5.64346e-05	-2.08401e-10	-1.06187
44632158	chr15:44632158:C:T	8.27123e-10	-1.62855	-2.85769e-10	3.09308e-05	-1.66319	-2.85769e-10
44632200	chr15:44632200:T:A	1.20021e-09	-2.08401e-10	-1.25625	4.64561e-05	-2.08401e-10	-1.25644
44632372	chr15:44632372:C:T	6.79447e-10	-1.82522	-2.85769e-10	2.53578e-05	-1.86186	-2.85769e-10
44632593	chr15:44632593:C:T	1.81147e-09	-2.08401e-10	-0.844606	7.18854e-05	-2.08401e-10	-0.819875
44633163	chr15:44633163:C:A	9.27113e-10	-1.51443	-2.85769e-10	3.2728e-05	-1.60672	-2.85769e-10
44633542	chr15:44633542:A:C	8.03692e-10	-1.65729	-2.85769e-10	3.61696e-05	-1.50673	-2.85769e-10
44634026	chr15:44634026:A:T	1.20599e-09	-2.08401e-10	-1.25145	4.69731e-05	-2.08401e-10	-1.24537
44634415	chr15:44634415:C:T	1.5207e-09	-2.08401e-10	-1.01957	6.14173e-05	-2.08401e-10	-0.977256
44634638	chr15:44634638:G:A	1.29459e-09	-2.08401e-10	-1.18055	5.11134e-05	-2.08401e-10	-1.1609
44635424	chr15:44635424:A:G	1.94748e-09	-2.08401e-10	-0.772209	7.62921e-05	-2.08401e-10	-0.760379
44636084	chr15:44636084:T:G	8.39089e-10	-1.61418	-2.85769e-10	2.90656e-05	-1.72539	-2.85769e-10
44636186	chr15:44636186:T:C	1.45556e-09	-2.08401e-10	-1.06335	5.72203e-05	-2.08401e-10	-1.04804
44636491	chr15:44636491:C:T	1.20221e-09	-2.08401e-10	-1.25459	4.65709e-05	-2.08401e-10	-1.25397
44636518	chr15:44636518:C:T	1.48425e-09	-2.08401e-10	-1.04384	5.62247e-05	-2.08401e-10	-1.06559
44636617	chr15:44636617:G:A	1.20173e-09	-2.08401e-10	-1.25498	4.65135e-05	-2.08401e-10	-1.2552
44636828	chr15:44636828:A:G	1.31538e-09	-2.08401e-10	-1.16462	5.14819e-05	-2.08401e-10	-1.15372
44637469	chr15:44637469:T:C	2.10322e-10	-1.74821	-1.24965	1.49523e-05	-1.13118	-1.25891
44637482	chr15:44637482:T:G	1.29871e-09	-2.08401e-10	-1.17738	5.08315e-05	-2.08401e-10	-1.16643
44637565	chr15:44637565:C:T	1.19939e-09	-2.08401e-10	-1.25693	4.63514e-05	-2.08401e-10	-1.2587
44637981	chr15:44637981:T:C	1.20402e-09	-2.08401e-10	-1.25308	4.6646e-05	-2.08401e-10	-1.25236
44638636	chr15:44638636:G:A	1.42154e-09	-2.08401e-10	-1.087	5.57158e-05	-2.08401e-10	-1.07468
44638762	chr15:44638762:G:A	3.0687e-10	-1.36119	-1.25889	1.08319e-05	-1.45368	-1.25877
44639005	chr15:44639005:T:A	1.29738e-09	-2.08401e-10	-1.1784	5.13184e-05	-2.08401e-10	-1.1569
44639385	chr15:44639385:T:C	2.51222e-08	-1.31208	3.09709	0.0065637	0.134018	3.56034
44639580	chr15:44639580:G:A	2.21487e-09	-2.08401e-10	-0.643555	8.93399e-05	-2.08401e-10	-0.6025
44639773	chr15:44639773:A:T	7.04674e-10	-1.78877	-2.85769e-10	2.86573e-05	-1.73954	-2.85769e-10
44639824	chr15:44639824:GATTA:G	2.27819e-10	-1.67265	-1.2453	8.25733e-06	-1.75082	-1.23302
44640771	chr15:44640771:G:A	1.20028e-09	-2.08401e-10	-1.25619	4.66541e-05	-2.08401e-10	-1.25219
44641020	chr15:44641020:A:G	8.11643e-10	-1.64744	-2.85769e-10	3.42408e-05	-1.56153	-2.85769e-10
44641863	chr15:44641863:G:A	1.33409e-09	-2.08401e-10	-1.1505	5.21567e-05	-2.08401e-10	-1.1407
44642280	chr15:44642280:A:G	3.61154e-10	-1.19934	-1.25786	1.25578e-05	-1.30738	-1.25723
44642425	chr15:44642425:A:C	1.40209e-09	-2.08401e-10	-1.10079	5.32573e-05	-2.08401e-10	-1.11981
44642838	chr15:44642838:C:T	2.23961e-09	-2.08401e-10	-0.632446	8.94931e-05	-2.08401e-10	-0.600787
44642933	chr15:44642933:G:A	1.37854e-09	-2.08401e-10	-1.11772	5.40809e-05	-2.08401e-10	-1.10447
44642954	chr15:44642954:T:C	1.33047e-09	-2.08401e-10	-1.15321	5.07101e-05	-2.08401e-10	-1.16882
44643092	chr15:44643092:T:C	1.28898e-09	-2.08401e-10	-1.1849	4.92543e-05	-2.08401e-10	-1.19795
44643659	chr15:44643659:C:T	1.29565e-09	-2.08401e-10	-1.17973	5.05855e-05	-2.08401e-10	-1.17128
44643698	chr15:44643698:A:G	1.60597e-09	-2.08401e-10	-0.965021	6.5026e-05	-2.08401e-10	-0.92016
44643987	chr15:44643987:C:T	1.34398e-09	-2.08401e-10	-1.14311	5.33046e-05	-2.08401e-10	-1.11893
44644202	chr15:44644202:T:A	1.32255e-09	-2.08401e-10	-1.15919	5.04315e-05	-2.08401e-10	-1.17433
44644381	chr15:44644381:T:C	8.54165e-06	7.61396	-2.85769e-10	2.53213e-05	-1.8633	-2.85769e-10
44644465	chr15:44644465:T:A	1.29438e-09	-2.08401e-10	-1.18071	5.05335e-05	-2.08401e-10	-1.17231
44644584	chr15:44644584:C:T	1.29456e-09	-2.08401e-10	-1.18058	5.05407e-05	-2.08401e-10	-1.17217
44644877	chr15:44644877:G:T	6.59584e-10	-1.85489	-2.85769e-10	2.51504e-05	-1.87007	-2.85769e-10
44645239	chr15:44645239:CA:C	1.31259e-09	-2.08401e-10	-1.16674	5.12802e-05	-2.08401e-10	-1.15764
44645392	chr15:44645392:T:C	1.40308e-09	-2.08401e-10	-1.10008	5.50555e-05	-2.08401e-10	-1.08661
44645452	chr15:44645452:C:T	2.07786e-10	-1.79921	-1.21079	7.76597e-06	-1.83237	-1.21283
44645725	chr15:44645725:G:A	1.34641e-09	-2.08401e-10	-1.1413	5.12623e-05	-2.08401e-10	-1.15799
44645843	chr15:44645843:A:C	1.20322e-09	-2.08401e-10	-1.25375	4.67232e-05	-2.08401e-10	-1.25071
44647127	chr15:44647127:T:C	1.33248e-09	-2.08401e-10	-1.15171	5.27825e-05	-2.08401e-10	-1.12877
44647365	chr15:44647365:T:C	1.88551e-09	-2.08401e-10	-0.804548	7.49095e-05	-2.08401e-10	-0.778668
44648293	chr15:44648293:T:C	2.2142e-10	-1.85122	-1.09522	8.66102e-06	-1.86944	-1.06667
44649086	chr15:44649086:A:G	2.25329e-09	-2.08401e-10	-0.626356	9.09301e-05	-2.08401e-10	-0.584857
44649665	chr15:44649665:G:GCAGACCA	1.39622e-09	-2.08401e-10	-1.10498	5.46339e-05	-2.08401e-10	-1.09429
44649855	chr15:44649855:T:C	1.20248e-09	-2.08401e-10	-1.25436	4.64075e-05	-2.08401e-10	-1.25749
44650004	chr15:44650004:T:C	1.31944e-09	-2.08401e-10	-1.16154	5.14583e-05	-2.08401e-10	-1.15418
44650405	chr15:44650405:A:G	2.33778e-10	-1.70722	-1.18491	8.55359e-06	-1.76229	-1.18631
44650475	chr15:44650475:G:A	1.30182e-09	-2.08401e-10	-1.17498	5.07799e-05	-2.08401e-10	-1.16745
44650655	chr15:44650655:A:G	1.3154e-09	-2.08401e-10	-1.1646	5.13336e-05	-2.08401e-10	-1.1566
44650711	chr15:44650711:T:C	1.31914e-09	-2.08401e-10	-1.16177	5.14857e-05	-2.08401e-10	-1.15364
44650751	chr15:44650751:A:G	2.8029e-10	-1.86857	-0.842111	1.1193e-05	-1.84737	-0.832294
44651028	chr15:44651028:G:A	4.2596e-10	-1.80949	-0.482666	1.6841e-05	-1.85132	-0.419812
44651232	chr15:44651232:T:C	1.32429e-09	-2.08401e-10	-1.15787	5.05048e-05	-2.08401e-10	-1.17288
44651559	chr15:44651559:A:G	3.43756e-10	-1.54467	-0.961896	3.69991e-05	-0.598692	-0.885364
44651599	chr15:44651599:T:C	1.2761e-09	-2.08401e-10	-1.19493	4.97328e-05	-2.08401e-10	-1.18828
44651600	chr15:44651600:G:A	1.31891e-09	-2.08401e-10	-1.16194	5.14762e-05	-2.08401e-10	-1.15383
44651839	chr15:44651839:C:T	8.95173e-10	-1.54948	-2.85769e-10	3.24509e-05	-1.61522	-2.85769e-10
44652026	chr15:44652026:A:G	3.0948e-10	-1.83781	-0.773798	1.31612e-05	-1.76698	-0.750695
44652143	chr15:44652143:G:A	1.51697e-09	-2.08401e-10	-1.02203	5.97192e-05	-2.08401e-10	-1.00529
44652473	chr15:44652473:T:C	1.20595e-09	-2.08401e-10	-1.25148	4.67238e-05	-2.08401e-10	-1.25069
44652715	chr15:44652715:C:T	9.76725e-10	-1.4623	-2.85769e-10	3.39873e-05	-1.56896	-2.85769e-10
44653077	chr15:44653077:C:T	1.20296e-09	-2.08401e-10	-1.25396	4.67107e-05	-2.08401e-10	-1.25097
44653882	chr15:44653882:T:C	1.42454e-09	-2.08401e-10	-1.0849	5.59614e-05	-2.08401e-10	-1.07029
44654070	chr15:44654070:C:T	1.2048e-09	-2.08401e-10	-1.25244	4.69083e-05	-2.08401e-10	-1.24675
44654249	chr15:44654249:T:C	6.26582e-09	-1.54437	1.94073	0.00133625	-0.289482	2.39216
44654327	chr15:44654327:T:C	1.19737e-09	-2.08401e-10	-1.25862	4.63583e-05	-2.08401e-10	-1.25855
44654531	chr15:44654531:C:T	1.20064e-09	-2.08401e-10	-1.25589	4.647e-05	-2.08401e-10	-1.25614
44654535	chr15:44654535:CTTA:C	1.20357e-09	-2.08401e-10	-1.25345	4.64318e-05	-2.08401e-10	-1.25696
44654763	chr15:44654763:G:A	4.27187e-09	0.0133059	-2.85769e-10	0.000145868	-0.112249	-2.85769e-10
44655236	chr15:44655236:T:C	5.78755e-06	7.22472	-2.85769e-10	2.51714e-05	-1.86924	-2.85769e-10
44655659	chr15:44655659:C:T	1.3279e-09	-2.08401e-10	-1.15515	5.17966e-05	-2.08401e-10	-1.14762
44655870	chr15:44655870:A:G	2.07697e-09	-2.08401e-10	-0.707839	8.28117e-05	-2.08401e-10	-0.678379
44656082	chr15:44656082:G:A	6.80202e-10	-1.82411	-2.85769e-10	2.62023e-05	-1.8291	-2.85769e-10
44656104	chr15:44656104:G:A	1.30809e-09	-2.08401e-10	-1.17018	5.17107e-05	-2.08401e-10	-1.14928
44656132	chr15:44656132:A:T	1.33632e-09	-2.08401e-10	-1.14883	5.22529e-05	-2.08401e-10	-1.13885
44656405	chr15:44656405:A:G	2.31507e-09	-2.08401e-10	-0.599305	9.00359e-05	-2.08401e-10	-0.59474
44656457	chr15:44656457:G:A	1.25257e-09	-2.08401e-10	-1.21355	4.7533e-05	-2.08401e-10	-1.23352
44656721	chr15:44656721:C:T	1.32041e-09	-2.08401e-10	-1.16081	5.14929e-05	-2.08401e-10	-1.1535
44657040	chr15:44657040:C:A	2.13921e-09	-2.08401e-10	-0.678308	8.53829e-05	-2.08401e-10	-0.647802
44657509	chr15:44657509:C:T	1.72906e-09	-2.08401e-10	-0.891167	6.75677e-05	-2.08401e-10	-0.881818
44657899	chr15:44657899:T:C	1.32577e-09	-2.08401e-10	-1.15676	5.17107e-05	-2.08401e-10	-1.14928
44658115	chr15:44658115:C:T	1.49139e-09	-2.08401e-10	-1.03904	5.86516e-05	-2.08401e-10	-1.02333
44658248	chr15:44658248:T:C	1.19977e-09	-2.08401e-10	-1.25662	4.64361e-05	-2.08401e-10	-1.25687
44658364	chr15:44658364:C:T	1.46866e-09	-2.08401e-10	-1.05439	5.62315e-05	-2.08401e-10	-1.06547
44658845	chr15:44658845:T:C	1.94891e-09	-2.08401e-10	-0.771478	7.24914e-05	-2.08401e-10	-0.81148
44658976	chr15:44658976:A:G	2.05508e-08	-1.21244	2.79659	0.00607703	0.338794	3.27853
44659515	chr15:44659515:C:G	3.67855e-10	-1.85453	-0.584279	1.48704e-05	-1.87004	-0.525539
44659619	chr15:44659619:A:C	1.33943e-09	-2.08401e-10	-1.1465	5.31687e-05	-2.08401e-10	-1.12148
44659717	chr15:44659717:G:A	1.3582e-09	-2.08401e-10	-1.13259	5.3217e-05	-2.08401e-10	-1.12057
44660048	chr15:44660048:G:A	1.32716e-09	-2.08401e-10	-1.1557	5.05782e-05	-2.08401e-10	-1.17143
44660333	chr15:44660333:G:A	1.33237e-09	-2.08401e-10	-1.15179	5.20883e-05	-2.08401e-10	-1.14201
44660729	chr15:44660729:G:T	3.42783e-10	-1.72873	-0.780675	1.53996e-05	-1.60296	-0.757646
44661007	chr15:44661007:T:TA	1.19857e-09	-2.08401e-10	-1.25761	4.64804e-05	-2.08401e-10	-1.25592
44661244	chr15:44661244:G:A	3.59493e-10	-1.67302	-0.788788	1.64448e-05	-1.52903	-0.765913
44661608	chr15:44661608:C:T	1.50478e-09	-1.0301	-2.85769e-10	4.80007e-05	-1.22373	-2.85769e-10
44661868	chr15:44661868:A:T	1.33169e-09	-2.08401e-10	-1.1523	5.20605e-05	-2.08401e-10	-1.14254
44661944	chr15:44661944:T:C	1.21452e-09	-2.08401e-10	-1.24439	4.67262e-05	-2.08401e-10	-1.25064
44661989	chr15:44661989:C:G	5.6242e-09	-2.08401e-10	0.288332	0.000254543	-2.08401e-10	0.444524
44662077	chr15:44662077:T:C	1.31946e-09	-2.08401e-10	-1.16153	5.229e-05	-2.08401e-10	-1.13814
44662285	chr15:44662285:G:T	3.76018e-10	-1.16934	-1.24753	1.30201e-05	-1.28251	-1.24595
44662339	chr15:44662339:TAAAG:T	1.21173e-09	-2.08401e-10	-1.2467	4.71223e-05	-2.08401e-10	-1.2422
44662913	chr15:44662913:G:A	1.20075e-09	-2.08401e-10	-1.2558	4.64678e-05	-2.08401e-10	-1.25619
44663115	chr15:44663115:C:T	1.34881e-09	-2.08401e-10	-1.13952	5.2655e-05	-2.08401e-10	-1.13119
44663356	chr15:44663356:C:T	1.31957e-09	-2.08401e-10	-1.16144	5.15624e-05	-2.08401e-10	-1.15216
44663584	chr15:44663584:T:C	9.22361e-09	-2.08401e-10	0.78302	0.000374148	-2.08401e-10	0.829704
44664197	chr15:44664197:T:G	3.04152e-09	-0.326389	-2.85769e-10	0.000108228	-0.410709	-2.85769e-10
44664203	chr15:44664203:C:T	1.33231e-09	-2.08401e-10	-1.15184	5.20859e-05	-2.08401e-10	-1.14205
44664385	chr15:44664385:C:T	1.36346e-09	-2.08401e-10	-1.12872	5.34487e-05	-2.08401e-10	-1.11623
44664480	chr15:44664480:C:T	1.41961e-09	-2.08401e-10	-1.08836	5.36161e-05	-2.08401e-10	-1.1131
44665375	chr15:44665375:T:G	3.10768e-10	-1.79547	-0.811982	1.35598e-05	-1.69857	-0.789266
44665477	chr15:44665477:T:A	1.19735e-09	-2.08401e-10	-1.25864	4.6351e-05	-2.08401e-10	-1.25871
44665535	chr15:44665535:G:A	1.34054e-09	-2.08401e-10	-1.14567	5.31474e-05	-2.08401e-10	-1.12188
44665706	chr15:44665706:TTAA:T	1.47046e-09	-2.08401e-10	-1.05317	5.79305e-05	-2.08401e-10	-1.0357
44665838	chr15:44665838:A:G	6.62694e-10	-1.85019	-2.85769e-10	2.60832e-05	-1.83366	-2.85769e-10
44666454	chr15:44666454:T:C	1.20179e-09	-2.08401e-10	-1.25494	4.65556e-05	-2.08401e-10	-1.2543
44666914	chr15:44666914:T:C	4.09395e-10	-1.07979	-1.25204	1.40689e-05	-1.20023	-1.25075
44667214	chr15:44667214:C:CAT	1.37362e-09	-2.08401e-10	-1.12129	5.46662e-05	-2.08401e-10	-1.0937
44667938	chr15:44667938:C:G	1.359e-09	-2.08401e-10	-1.132	5.40312e-05	-2.08401e-10	-1.10539
44668532	chr15:44668532:C:T	1.35129e-09	-2.08401e-10	-1.13769	5.27488e-05	-2.08401e-10	-1.12941
44669990	chr15:44669990:G:A	7.32832e-10	-1.74958	-2.85769e-10	2.73895e-05	-1.78479	-2.85769e-10
44670026	chr15:44670026:C:T	2.94386e-09	-2.08401e-10	-0.359024	0.000121978	-2.08401e-10	-0.291106
44670356	chr15:44670356:G:A	3.05023e-09	-0.32353	-2.85769e-10	0.000108515	-0.408062	-2.85769e-10
44670401	chr15:44670401:T:C	2.23845e-10	-1.76809	-1.16746	9.55386e-06	-1.66223	-1.17578
44670448	chr15:44670448:C:T	2.40156e-09	-2.08401e-10	-0.562627	9.71199e-05	-2.08401e-10	-0.519002
44670486	chr15:44670486:C:T	6.89575e-10	-1.81043	-2.85769e-10	2.65609e-05	-1.81551	-2.85769e-10
44671104	chr15:44671104:G:A	8.89848e-10	-1.55545	-2.85769e-10	3.61226e-05	-1.50803	-2.85769e-10
44671218	chr15:44671218:G:A	2.2853e-09	-2.08401e-10	-0.612251	9.12238e-05	-2.08401e-10	-0.581632
44671970	chr15:44671970:A:G	6.7169e-10	-1.8367	-2.85769e-10	2.75482e-05	-1.77901	-2.85769e-10
44672326	chr15:44672326:A:C	1.35472e-09	-1.13515	-2.85769e-10	5.39064e-05	-1.1077	-2.85769e-10
44672730	chr15:44672730:C:T	3.59842e-09	-2.08401e-10	-0.158252	0.000160421	-2.08401e-10	-0.0171479
44673747	chr15:44673747:CT:C	1.48056e-09	-2.08401e-10	-1.04633	5.93122e-05	-2.08401e-10	-1.01213
44673751	chr15:44673751:A:C	1.19825e-09	-2.08401e-10	-1.25789	4.65514e-05	-2.08401e-10	-1.25439
44674191	chr15:44674191:T:C	1.53828e-09	-2.08401e-10	-1.00808	6.17782e-05	-2.08401e-10	-0.971397
44674569	chr15:44674569:A:T	2.26383e-09	-2.08401e-10	-0.62169	9.03096e-05	-2.08401e-10	-0.591704
44674991	chr15:44674991:T:C	1.35681e-09	-2.08401e-10	-1.13361	5.21968e-05	-2.08401e-10	-1.13993
44675281	chr15:44675281:C:T	2.88762e-09	-2.08401e-10	-0.378315	0.000115198	-2.08401e-10	-0.348294
44675649	chr15:44675649:A:G	1.45158e-09	-2.08401e-10	-1.06609	5.73772e-05	-2.08401e-10	-1.0453
44675813	chr15:44675813:A:G	2.94219e-09	-2.08401e-10	-0.359591	0.000117389	-2.08401e-10	-0.329453
44676574	chr15:44676574:A:C	7.7569e-10	-1.69275	-2.85769e-10	2.9717e-05	-1.70323	-2.85769e-10
44676999	chr15:44676999:T:C	1.19787e-09	-2.08401e-10	-1.2582	4.64675e-05	-2.08401e-10	-1.25619
44677090	chr15:44677090:T:C	1.21848e-09	-2.08401e-10	-1.24114	4.78586e-05	-2.08401e-10	-1.2267
44677130	chr15:44677130:A:C	2.80795e-09	-2.08401e-10	-0.406291	0.00011195	-2.08401e-10	-0.376896
44677546	chr15:44677546:G:C	1.25796e-09	-2.08401e-10	-1.20925	4.87435e-05	-2.08401e-10	-1.20838
44678311	chr15:44678311:G:T	2.27746e-09	-2.08401e-10	-0.615685	9.19203e-05	-2.08401e-10	-0.574027
44678822	chr15:44678822:T:C	1.55699e-09	-2.08401e-10	-0.995994	6.25628e-05	-2.08401e-10	-0.958777
44679480	chr15:44679480:G:A	1.54064e-09	-2.08401e-10	-1.00655	6.18625e-05	-2.08401e-10	-0.970034
44679518	chr15:44679518:G:A	1.53972e-09	-2.08401e-10	-1.00715	6.1052e-05	-2.08401e-10	-0.983222
44679714	chr15:44679714:A:G	1.30968e-09	-2.08401e-10	-1.16896	5.05814e-05	-2.08401e-10	-1.17136
44679756	chr15:44679756:T:C	1.21641e-09	-2.08401e-10	-1.24284	4.77658e-05	-2.08401e-10	-1.22864
44680449	chr15:44680449:A:G	2.67487e-09	-2.08401e-10	-0.454845	0.000106222	-2.08401e-10	-0.429417
44680982	chr15:44680982:A:G	1.85141e-09	-2.08401e-10	-0.822801	7.40929e-05	-2.08401e-10	-0.789629
44681104	chr15:44681104:C:A	6.73444e-10	-1.8341	-2.85769e-10	2.59547e-05	-1.83859	-2.85769e-10
44681107	chr15:44681107:T:C	1.30962e-09	-2.08401e-10	-1.16901	5.05782e-05	-2.08401e-10	-1.17143
44681211	chr15:44681211:G:A	1.66291e-09	-2.08401e-10	-0.930178	6.50025e-05	-2.08401e-10	-0.920523
44681519	chr15:44681519:A:G	1.84111e-09	-2.08401e-10	-0.828377	7.54645e-05	-2.08401e-10	-0.771286
44681893	chr15:44681893:G:A	1.53158e-09	-2.08401e-10	-1.01244	6.14703e-05	-2.08401e-10	-0.976395
44681993	chr15:44681993:A:G	7.26372e-10	-1.75844	-2.85769e-10	2.88198e-05	-1.73389	-2.85769e-10
44682317	chr15:44682317:C:T	1.25585e-09	-2.08401e-10	-1.21093	4.79984e-05	-2.08401e-10	-1.22378
44682790	chr15:44682790:C:T	2.80482e-10	-1.86382	-0.846174	1.12633e-05	-1.86966	-0.80374
44684554	chr15:44684554:T:A	1.21204e-09	-2.08401e-10	-1.24644	4.66869e-05	-2.08401e-10	-1.25149
44684569	chr15:44684569:A:C	2.95269e-09	-2.08401e-10	-0.356029	0.000117818	-2.08401e-10	-0.325811
44685121	chr15:44685121:C:T	1.46064e-09	-2.08401e-10	-1.05987	5.8351e-05	-2.08401e-10	-1.02847
44685202	chr15:44685202:T:C	2.27834e-09	-2.08401e-10	-0.6153	9.18377e-05	-2.08401e-10	-0.574925
44685375	chr15:44685375:A:G	4.32455e-09	-2.08401e-10	0.0255605	0.00018417	-2.08401e-10	0.120914
44685380	chr15:44685380:G:A	2.31831e-09	-2.08401e-10	-0.59791	9.3511e-05	-2.08401e-10	-0.556869
44685761	chr15:44685761:G:C	2.7243e-09	-2.08401e-10	-0.436535	0.000108526	-2.08401e-10	-0.407956
44686200	chr15:44686200:A:C	1.25949e-09	-2.08401e-10	-1.20804	4.90092e-05	-2.08401e-10	-1.20294
44686457	chr15:44686457:G:A	2.72549e-09	-2.08401e-10	-0.436097	0.000108574	-2.08401e-10	-0.407516
44686886	chr15:44686886:C:G	4.9116e-09	-2.08401e-10	0.152852	0.000188994	-2.08401e-10	0.146765
44687437	chr15:44687437:C:T	1.21271e-09	-2.08401e-10	-1.24589	4.75548e-05	-2.08401e-10	-1.23307
44688017	chr15:44688017:G:A	1.44195e-09	-2.08401e-10	-1.07275	5.72383e-05	-2.08401e-10	-1.04772
44688114	chr15:44688114:C:T	2.81811e-10	-1.71871	-0.986558	1.10547e-05	-1.72713	-0.964966
44688285	chr15:44688285:A:T	1.53879e-09	-2.08401e-10	-1.00775	6.21682e-05	-2.08401e-10	-0.965105
44688516	chr15:44688516:C:T	1.41291e-09	-2.08401e-10	-1.0931	5.44652e-05	-2.08401e-10	-1.09739
44688946	chr15:44688946:G:T	1.22794e-09	-2.08401e-10	-1.2334	4.83525e-05	-2.08401e-10	-1.21643
44689439	chr15:44689439:C:T	2.08093e-10	-1.8376	-1.17092	8.68323e-06	-1.76673	-1.16682
44689599	chr15:44689599:A:T	1.27e-09	-2.08401e-10	-1.19973	4.9068e-05	-2.08401e-10	-1.20174
44689601	chr15:44689601:TAA:T	1.2853e-09	-2.08401e-10	-1.18776	4.96493e-05	-2.08401e-10	-1.18996
44689660	chr15:44689660:A:G	1.27997e-09	-2.08401e-10	-1.19191	4.96267e-05	-2.08401e-10	-1.19042
44689898	chr15:44689898:T:C	2.43943e-09	-2.08401e-10	-0.546984	9.86821e-05	-2.08401e-10	-0.503045
44689965	chr15:44689965:G:A	1.21644e-09	-2.08401e-10	-1.24282	4.77537e-05	-2.08401e-10	-1.22889
44689988	chr15:44689988:G:A	2.03664e-09	-2.08401e-10	-0.727446	8.18282e-05	-2.08401e-10	-0.690326
44690150	chr15:44690150:T:C	1.02391e-09	-1.41512	-2.85769e-10	5.31229e-05	-1.12234	-2.85769e-10
44690177	chr15:44690177:G:T	4.32871e-10	-1.86953	-0.406536	1.81418e-05	-1.86106	-0.335676
44690304	chr15:44690304:G:A	1.52701e-09	-2.08401e-10	-1.01544	6.12803e-05	-2.08401e-10	-0.97949
44690341	chr15:44690341:T:A	1.02183e-09	-1.41715	-2.85769e-10	0.000142076	-0.138584	-2.85769e-10
44690342	chr15:44690342:T:A	1.96982e-10	-1.82604	-1.23735	7.32205e-06	-1.8682	-1.23586
44690512	chr15:44690512:T:G	4.80401e-10	-1.86993	-0.301946	2.02561e-05	-1.85945	-0.227048
44690522	chr15:44690522:T:G	2.84094e-10	-1.64247	-1.05473	9.93312e-06	-1.74955	-1.04952
44691481	chr15:44691481:A:C	2.39415e-09	-2.08401e-10	-0.565719	9.68068e-05	-2.08401e-10	-0.522231
44692397	chr15:44692397:C:G	2.02813e-10	-1.85773	-1.17649	8.29649e-06	-1.80669	-1.17243
44692712	chr15:44692712:A:G	2.43869e-09	-2.08401e-10	-0.547284	9.86517e-05	-2.08401e-10	-0.503353
44693691	chr15:44693691:T:C	8.27967e-10	-1.62753	-2.85769e-10	3.48212e-05	-1.54472	-2.85769e-10
44694982	chr15:44694982:G:A	2.14238e-09	-2.08401e-10	-0.676831	8.54652e-05	-2.08401e-10	-0.646838
44695113	chr15:44695113:G:A	1.27787e-09	-2.08401e-10	-1.19355	4.93678e-05	-2.08401e-10	-1.19565
44695181	chr15:44695181:C:T	1.62902e-09	-2.08401e-10	-0.950768	6.43005e-05	-2.08401e-10	-0.93138
44695378	chr15:44695378:T:G	2.24369e-09	-2.08401e-10	-0.630625	9.04071e-05	-2.08401e-10	-0.590626
44696190	chr15:44696190:A:G	1.21123e-09	-2.08401e-10	-1.24711	4.71655e-05	-2.08401e-10	-1.24129
44696305	chr15:44696305:G:T	1.21016e-09	-2.08401e-10	-1.24799	4.66011e-05	-2.08401e-10	-1.25332
44696412	chr15:44696412:T:G	2.03192e-10	-1.84778	-1.18457	8.2966e-06	-1.78608	-1.19302
44696418	chr15:44696418:T:C	2.85864e-09	-2.08401e-10	-0.388399	0.000109765	-2.08401e-10	-0.396605
44696498	chr15:44696498:C:T	2.05697e-10	-1.85657	-1.16353	8.435e-06	-1.80299	-1.15957
44697098	chr15:44697098:TCTC:T	9.34802e-10	-1.50617	-2.85769e-10	4.06023e-05	-1.39112	-2.85769e-10
44697902	chr15:44697902:T:A	2.31407e-09	-2.08401e-10	-0.599737	8.88137e-05	-2.08401e-10	-0.608408
44698906	chr15:44698906:A:G	1.21021e-09	-2.08401e-10	-1.24795	4.69973e-05	-2.08401e-10	-1.24486
44699008	chr15:44699008:C:T	1.21008e-09	-2.08401e-10	-1.24806	4.65989e-05	-2.08401e-10	-1.25337
44699310	chr15:44699310:T:C	1.24319e-09	-2.08401e-10	-1.22106	4.78392e-05	-2.08401e-10	-1.2271
44699626	chr15:44699626:C:G	6.7869e-10	-1.82634	-2.85769e-10	2.69127e-05	-1.80235	-2.85769e-10
44699874	chr15:44699874:C:T	1.56388e-09	-2.08401e-10	-0.991576	6.2858e-05	-2.08401e-10	-0.95407
44699998	chr15:44699998:A:G	1.19706e-09	-2.08401e-10	-1.25888	4.64155e-05	-2.08401e-10	-1.25731
44700198	chr15:44700198:G:A	1.21646e-09	-2.08401e-10	-1.2428	4.77522e-05	-2.08401e-10	-1.22892
44700277	chr15:44700277:C:T	4.76553e-08	-1.06002	3.48527	0.0154873	0.570957	3.98187
44700464	chr15:44700464:G:A	1.20451e-09	-2.08401e-10	-1.25268	4.64678e-05	-2.08401e-10	-1.25619
44700615	chr15:44700615:T:C	3.91899e-10	-1.78769	-0.587805	1.52045e-05	-1.84381	-0.529547
44701631	chr15:44701631:G:A	2.48911e-08	1.77576	-2.85769e-10	0.000856796	1.65825	-2.85769e-10
44701668	chr15:44701668:C:T	1.19884e-09	-2.08401e-10	-1.25739	4.65155e-05	-2.08401e-10	-1.25516
44702866	chr15:44702866:C:T	1.19951e-09	-2.08401e-10	-1.25684	4.64971e-05	-2.08401e-10	-1.25556
44703934	chr15:44703934:T:C	6.50818e-10	-1.86827	-2.85769e-10	2.51505e-05	-1.87007	-2.85769e-10
44704432	chr15:44704432:A:T	1.31218e-09	-2.08401e-10	-1.16706	5.08956e-05	-2.08401e-10	-1.16517
44704489	chr15:44704489:C:A	1.37433e-09	-2.08401e-10	-1.12078	5.30128e-05	-2.08401e-10	-1.12442
44705431	chr15:44705431:T:C	2.13851e-09	-2.08401e-10	-0.678638	8.60859e-05	-2.08401e-10	-0.639602
44705554	chr15:44705554:T:C	7.32932e-10	-1.74945	-2.85769e-10	2.81965e-05	-1.75575	-2.85769e-10
44705734	chr15:44705734:T:C	1.19759e-09	-2.08401e-10	-1.25844	4.64474e-05	-2.08401e-10	-1.25663
44705886	chr15:44705886:C:T	1.23762e-09	-2.08401e-10	-1.22556	4.88257e-05	-2.08401e-10	-1.20669
44706056	chr15:44706056:T:C	1.43012e-09	-2.08401e-10	-1.08099	5.67675e-05	-2.08401e-10	-1.05598
44706765	chr15:44706765:A:G	7.89715e-10	-1.67483	-2.85769e-10	3.6067e-05	-1.50957	-2.85769e-10
44706793	chr15:44706793:A:G	1.12919e-09	-1.31725	-2.85769e-10	3.93599e-05	-1.4222	-2.85769e-10
44707680	chr15:44707680:G:T	1.20011e-09	-2.08401e-10	-1.25634	4.64712e-05	-2.08401e-10	-1.25612
44708724	chr15:44708724:G:A	1.38371e-09	-2.08401e-10	-1.11398	5.55363e-05	-2.08401e-10	-1.07791
44708967	chr15:44708967:C:T	2.32859e-09	-2.08401e-10	-0.593482	9.27931e-05	-2.08401e-10	-0.564576
44709018	chr15:44709018:C:T	2.24137e-09	-2.08401e-10	-0.63166	8.92431e-05	-2.08401e-10	-0.603584
44709386	chr15:44709386:A:T	1.63398e-09	-2.08401e-10	-0.947727	6.4178e-05	-2.08401e-10	-0.933288
44709434	chr15:44709434:C:T	1.30287e-09	-2.08401e-10	-1.17418	5.12262e-05	-2.08401e-10	-1.1587
44709555	chr15:44709555:T:C	2.17825e-09	-2.08401e-10	-0.660223	8.69252e-05	-2.08401e-10	-0.6299
44709617	chr15:44709617:G:T	1.88607e-09	-2.08401e-10	-0.80425	7.6363e-05	-2.08401e-10	-0.75945
44709702	chr15:44709702:A:G	7.48663e-09	1.03874	-0.464364	1.91451e-05	-1.68203	-0.460873
44710051	chr15:44710051:A:G	3.02188e-10	-1.49416	-1.1413	1.0827e-05	-1.6036	-1.1093
44710503	chr15:44710503:T:C	1.21534e-09	-2.08401e-10	-1.24372	4.73849e-05	-2.08401e-10	-1.23664
44710756	chr15:44710756:T:C	3.25903e-09	0.340669	-0.597987	8.19644e-05	-0.0813976	-0.607266
44711390	chr15:44711390:C:T	1.2096e-09	-2.08401e-10	-1.24846	4.68537e-05	-2.08401e-10	-1.24792
44711805	chr15:44711805:C:G	1.20117e-09	-2.08401e-10	-1.25545	4.65263e-05	-2.08401e-10	-1.25493
44712948	chr15:44712948:G:A	2.15212e-10	-1.86098	-1.11389	8.25138e-06	-1.86709	-1.11748
44713061	chr15:44713061:G:A	7.13432e-10	-1.86049	0.0840769	3.22327e-05	-1.80676	0.184792
44713183	chr15:44713183:T:C	5.63893e-10	-1.30457	-0.707065	2.66392e-05	-1.02366	-0.788899
44713212	chr15:44713212:T:C	1.8339e-09	-2.08401e-10	-0.8323	7.26166e-05	-2.08401e-10	-0.809754
44714127	chr15:44714127:C:G	1.72943e-09	-2.08401e-10	-0.890953	6.54294e-05	-2.08401e-10	-0.913977
44714293	chr15:44714293:G:T	6.81815e-10	-1.82174	-2.85769e-10	2.71154e-05	-1.79485	-2.85769e-10
44714453	chr15:44714453:GTAAGAACA:G	1.40559e-09	-2.08401e-10	-1.09829	5.5921e-05	-2.08401e-10	-1.07101
44714475	chr15:44714475:T:C	4.64546e-10	-1.76543	-0.440015	2.22883e-05	-1.64241	-0.34848
44716216	chr15:44716216:G:A	1.22794e-09	-2.08401e-10	-1.23341	4.72782e-05	-2.08401e-10	-1.2389
44716236	chr15:44716236:T:C	1.68067e-09	-2.08401e-10	-0.919555	6.76952e-05	-2.08401e-10	-0.879932
44716496	chr15:44716496:G:A	1.18443e-09	-1.52236	0.252876	4.48103e-05	-1.45553	0.163017
44716592	chr15:44716592:C:T	8.96895e-10	-1.54756	-2.85769e-10	3.16003e-05	-1.64178	-2.85769e-10
44717248	chr15:44717248:C:A	1.86842e-09	-2.08401e-10	-0.813651	7.3711e-05	-2.08401e-10	-0.794797
44717324	chr15:44717324:G:GAA	3.8997e-10	-1.76779	-0.612641	1.83234e-05	-1.64706	-0.539714
44717567	chr15:44717567:T:A	1.26643e-09	-2.08401e-10	-1.20254	4.86208e-05	-2.08401e-10	-1.2109
44717588	chr15:44717588:C:T	1.46513e-09	-1.0568	-2.85769e-10	4.83199e-05	-1.2171	-2.85769e-10
44717824	chr15:44717824:A:G	2.11616e-10	-1.86148	-1.13025	8.47187e-06	-1.85521	-1.10298
44718428	chr15:44718428:C:CT	1.4376e-09	-2.08401e-10	-1.07577	5.72856e-05	-2.08401e-10	-1.0469
44718486	chr15:44718486:A:G	2.35725e-10	-1.85648	-1.02736	8.97385e-06	-1.86897	-1.03166
44718591	chr15:44718591:A:G	1.19704e-09	-2.08401e-10	-1.25889	4.63416e-05	-2.08401e-10	-1.25891
44718742	chr15:44718742:C:A	1.9224e-10	-1.86566	-1.2221	7.42186e-06	-1.86821	-1.22231
44718789	chr15:44718789:G:C	1.45498e-09	-2.08401e-10	-1.06376	5.80327e-05	-2.08401e-10	-1.03394
44718809	chr15:44718809:G:A	1.25531e-09	-2.08401e-10	-1.21137	4.82283e-05	-2.08401e-10	-1.219
44718817	chr15:44718817:C:A	2.11204e-10	-1.87008	-1.1236	8.2919e-06	-1.85078	-1.12889
44719044	chr15:44719044:C:T	1.49585e-09	-2.08401e-10	-1.03605	5.89213e-05	-2.08401e-10	-1.01875
44719183	chr15:44719183:A:T	1.84558e-10	-1.86979	-1.25875	7.17568e-06	-1.86753	-1.25672
44719681	chr15:44719681:C:T	1.51962e-09	-2.08401e-10	-1.02029	5.99009e-05	-2.08401e-10	-1.00226
44720000	chr15:44720000:G:A	1.25435e-09	-2.08401e-10	-1.21213	4.81927e-05	-2.08401e-10	-1.21974
44720296	chr15:44720296:A:G	2.66606e-10	-1.61221	-1.14852	1.09068e-05	-1.55505	-1.15051
44720642	chr15:44720642:T:G	1.22012e-09	-1.23979	-2.85769e-10	4.45919e-05	-1.2974	-2.85769e-10
44721200	chr15:44721200:C:G	3.52345e-10	-1.75544	-0.726451	1.66458e-05	-1.62856	-0.654229
44721311	chr15:44721311:C:T	1.43512e-08	-2.08401e-10	1.22509	0.00053251	-2.08401e-10	1.18265
44721566	chr15:44721566:A:G	2.39661e-10	-1.87038	-0.996895	9.72725e-06	-1.84767	-0.972348
44722057	chr15:44722057:C:T	1.61931e-09	-2.08401e-10	-0.956746	6.31157e-05	-2.08401e-10	-0.949978
44722149	chr15:44722149:TA:T	2.78342e-10	-1.68225	-1.0354	1.30425e-05	-1.51854	-1.0082
44722224	chr15:44722224:G:C	2.6828e-10	-1.6177	-1.13677	1.098e-05	-1.56011	-1.13877
44722463	chr15:44722463:A:T	2.14949e-09	-0.346837	-0.326679	3.41468e-05	-1.4189	-0.145375
44722667	chr15:44722667:T:C	1.89221e-10	-1.8672	-1.23639	7.37045e-06	-1.86937	-1.2281
44723001	chr15:44723001:G:A	1.56876e-09	-2.08401e-10	-0.98846	6.28554e-05	-2.08401e-10	-0.954111
44723004	chr15:44723004:A:G	1.19783e-09	-2.08401e-10	-1.25824	4.64095e-05	-2.08401e-10	-1.25744
44723056	chr15:44723056:C:T	2.64636e-10	-1.51089	-1.25726	1.10122e-05	-1.43992	-1.25603
44723275	chr15:44723275:G:A	8.93432e-10	-1.55143	-2.85769e-10	3.28439e-05	-1.60318	-2.85769e-10
44723342	chr15:44723342:A:G	7.92634e-10	-1.67114	-2.85769e-10	3.06775e-05	-1.67142	-2.85769e-10
44723773	chr15:44723773:C:T	2.78272e-10	-1.59893	-1.11897	1.14092e-05	-1.53942	-1.12112
44723923	chr15:44723923:G:A	1.20414e-09	-2.08401e-10	-1.25298	4.66453e-05	-2.08401e-10	-1.25238
44723958	chr15:44723958:C:T	2.64481e-10	-1.60542	-1.16331	1.08405e-05	-1.54664	-1.16502
44724120	chr15:44724120:T:C	1.64304e-09	-2.08401e-10	-0.942196	6.46915e-05	-2.08401e-10	-0.925318
44724147	chr15:44724147:A:G	2.49507e-10	-1.56892	-1.25809	1.17851e-05	-1.3698	-1.25832
44724378	chr15:44724378:A:G	1.56077e-09	-2.08401e-10	-0.993568	6.08589e-05	-2.08401e-10	-0.986389
44724394	chr15:44724394:C:T	1.88468e-10	-1.85154	-1.25604	7.80822e-06	-1.78525	-1.25452
44724407	chr15:44724407:A:G	1.89389e-10	-1.84549	-1.25721	7.89772e-06	-1.77238	-1.25599
44724554	chr15:44724554:T:C	1.96586e-10	-1.809	-1.2564	8.36751e-06	-1.71545	-1.25515
44724565	chr15:44724565:G:C	1.22681e-09	-2.08401e-10	-1.23433	4.72368e-05	-2.08401e-10	-1.23978
44724597	chr15:44724597:T:C	2.96444e-10	-1.84379	-0.810856	1.27907e-05	-1.75699	-0.789241
44724876	chr15:44724876:T:C	1.90048e-10	-1.8468	-1.25243	7.92401e-06	-1.77484	-1.25021
44725374	chr15:44725374:G:C	1.21122e-09	-2.08401e-10	-1.24712	4.7202e-05	-2.08401e-10	-1.24051
44725528	chr15:44725528:C:T	3.35291e-10	-1.52017	-1.01133	1.29451e-05	-1.52739	-1.00684
44725573	chr15:44725573:T:C	1.87893e-10	-1.85294	-1.25769	7.75625e-06	-1.788	-1.25844
44725645	chr15:44725645:T:C	2.95686e-10	-1.40896	-1.24825	1.23439e-05	-1.33025	-1.25153
44725807	chr15:44725807:G:A	3.08104e-10	-1.47465	-1.14141	1.53615e-05	-1.25007	-1.11301
44725901	chr15:44725901:G:A	2.92883e-10	-1.4227	-1.24403	1.22046e-05	-1.34525	-1.24788
44725902	chr15:44725902:C:T	1.36675e-09	-2.08401e-10	-1.12631	5.33509e-05	-2.08401e-10	-1.11806
44725934	chr15:44725934:A:G	1.63116e-09	-2.08401e-10	-0.949455	6.56029e-05	-2.08401e-10	-0.911328
44726291	chr15:44726291:A:C	1.55013e-09	-2.08401e-10	-1.0004	6.21456e-05	-2.08401e-10	-0.965468
44726414	chr15:44726414:G:A	1.23922e-09	-2.08401e-10	-1.22427	4.76649e-05	-2.08401e-10	-1.23075
44726548	chr15:44726548:A:G	1.55194e-09	-2.08401e-10	-0.999242	6.05029e-05	-2.08401e-10	-0.992257
44726686	chr15:44726686:C:T	2.87236e-10	-1.46709	-1.21911	1.2133e-05	-1.38752	-1.21151
44726700	chr15:44726700:G:A	2.18888e-10	-1.869	-1.08894	8.95732e-06	-1.83428	-1.0682
44726707	chr15:44726707:C:T	2.11009e-09	-2.08401e-10	-0.692015	8.41793e-05	-2.08401e-10	-0.661999
44727061	chr15:44727061:T:C	2.69136e-09	-0.448699	-2.85769e-10	9.38378e-05	-0.55338	-2.85769e-10
44727073	chr15:44727073:G:A	2.90429e-10	-1.42746	-1.24768	1.22916e-05	-1.34299	-1.24304
44727092	chr15:44727092:T:C	3.18825e-10	-1.48661	-1.09525	1.60577e-05	-1.26128	-1.05748
44727119	chr15:44727119:CT:C	2.83442e-10	-1.44794	-1.25155	1.19621e-05	-1.3655	-1.24771
44727258	chr15:44727258:G:A	2.93901e-10	-1.41625	-1.24701	1.24519e-05	-1.33084	-1.24224
44727266	chr15:44727266:A:G	2.98443e-10	-1.59195	-1.05598	1.44978e-05	-1.39626	-1.02469
44727653	chr15:44727653:T:C	1.54907e-09	-2.08401e-10	-1.00109	6.04121e-05	-2.08401e-10	-0.993759
44727667	chr15:44727667:G:A	1.85699e-10	-1.86855	-1.25383	7.18418e-06	-1.8698	-1.25326
44727945	chr15:44727945:A:G	1.23189e-09	-2.08401e-10	-1.23019	4.74121e-05	-2.08401e-10	-1.23607
44728021	chr15:44728021:T:C	2.96174e-08	1.94961	-2.85769e-10	0.00111372	1.92051	-2.85769e-10
44728540	chr15:44728540:G:T	1.80801e-09	-0.84652	-2.85769e-10	5.42217e-05	-1.10187	-2.85769e-10
44728926	chr15:44728926:G:A	1.20864e-09	-2.08401e-10	-1.24925	4.69516e-05	-2.08401e-10	-1.24583
44729029	chr15:44729029:G:T	3.07943e-10	-1.67825	-0.938337	1.49688e-05	-1.52002	-0.868968
44729507	chr15:44729507:C:T	6.50877e-10	-1.86818	-2.85769e-10	2.52398e-05	-1.86653	-2.85769e-10
44729547	chr15:44729547:A:G	1.21217e-09	-2.08401e-10	-1.24633	4.69651e-05	-2.08401e-10	-1.24554
44729568	chr15:44729568:C:T	4.17475e-10	-1.10492	-1.20735	1.80738e-05	-1.00164	-1.19884
44729684	chr15:44729684:T:C	1.31658e-09	-2.08401e-10	-1.16371	5.05441e-05	-2.08401e-10	-1.1721
44730119	chr15:44730119:A:G	2.14342e-10	-1.85855	-1.12038	8.71916e-06	-1.80059	-1.12884
44730239	chr15:44730239:G:A	1.27355e-09	-2.08401e-10	-1.19694	4.97729e-05	-2.08401e-10	-1.18748
44730319	chr15:44730319:G:A	1.24854e-09	-2.08401e-10	-1.21677	4.80271e-05	-2.08401e-10	-1.22318
44730388	chr15:44730388:C:T	1.21929e-09	-2.08401e-10	-1.24048	4.6986e-05	-2.08401e-10	-1.2451
44730599	chr15:44730599:G:A	1.84812e-10	-1.86979	-1.25737	7.14869e-06	-1.87036	-1.25766
44730717	chr15:44730717:A:G	2.46778e-10	-1.86599	-0.972022	9.98926e-06	-1.86294	-0.930497
44730852	chr15:44730852:A:G	1.24878e-09	-2.08401e-10	-1.21658	4.80356e-05	-2.08401e-10	-1.223
44730930	chr15:44730930:G:T	1.51556e-09	-2.08401e-10	-1.02296	6.03771e-05	-2.08401e-10	-0.994338
44731814	chr15:44731814:TC:T	2.89318e-10	-1.437	-1.24198	1.20394e-05	-1.36063	-1.24614
44732210	chr15:44732210:T:C	1.66315e-09	-2.08401e-10	-0.930034	6.64601e-05	-2.08401e-10	-0.898346
44732481	chr15:44732481:G:A	2.14388e-10	-1.86412	-1.1146	8.9576e-06	-1.81657	-1.08588
44732497	chr15:44732497:A:G	7.8016e-10	-1.687	-2.85769e-10	3.4061e-05	-1.56679	-2.85769e-10
44732691	chr15:44732691:A:G	2.43657e-10	-1.73803	-1.11271	1.1162e-05	-1.60452	-1.07791
44732891	chr15:44732891:C:T	1.5039e-09	-2.08401e-10	-1.03069	5.96529e-05	-2.08401e-10	-1.0064
44732991	chr15:44732991:T:C	2.31871e-10	-1.8412	-1.05912	1.1065e-05	-1.7396	-0.951555
44733118	chr15:44733118:G:A	1.44508e-09	-2.08401e-10	-1.07058	5.75728e-05	-2.08401e-10	-1.0419
44733151	chr15:44733151:T:C	2.35362e-10	-1.86945	-1.01593	9.5558e-06	-1.85557	-0.982232
44733250	chr15:44733250:C:T	1.31647e-09	-2.08401e-10	-1.16379	5.05403e-05	-2.08401e-10	-1.17218
44733536	chr15:44733536:C:CA	2.29012e-10	-1.86993	-1.04279	9.42539e-06	-1.84057	-1.01097
44733639	chr15:44733639:G:C	2.27973e-10	-1.86905	-1.04822	9.21793e-06	-1.85705	-1.01675
44733645	chr15:44733645:G:C	1.26942e-09	-2.08401e-10	-1.20018	4.86486e-05	-2.08401e-10	-1.21033
44733717	chr15:44733717:A:T	2.17497e-10	-1.8685	-1.09581	9.0075e-06	-1.83948	-1.05741
44733737	chr15:44733737:C:T	2.16017e-10	-1.869	-1.10214	8.92524e-06	-1.84164	-1.06443
44734135	chr15:44734135:T:C	1.20171e-09	-2.08401e-10	-1.255	4.66293e-05	-2.08401e-10	-1.25272
44734202	chr15:44734202:G:A	2.82971e-10	-1.47189	-1.22927	1.19293e-05	-1.39329	-1.22266
44734288	chr15:44734288:A:G	2.23945e-10	-1.86992	-1.06518	9.08803e-06	-1.85344	-1.03455
44734305	chr15:44734305:C:T	1.80461e-09	-2.08401e-10	-0.848402	7.21987e-05	-2.08401e-10	-0.815526
44734323	chr15:44734323:C:T	1.31882e-09	-2.08401e-10	-1.16201	5.21399e-05	-2.08401e-10	-1.14102
44734421	chr15:44734421:C:A	1.31862e-09	-2.08401e-10	-1.16216	5.0619e-05	-2.08401e-10	-1.17062
44734702	chr15:44734702:T:C	1.86877e-10	-1.86994	-1.24611	7.47794e-06	-1.83957	-1.24342
44734711	chr15:44734711:CTGG:C	2.29887e-10	-1.86998	-1.03894	9.34859e-06	-1.85292	-1.0068
44734844	chr15:44734844:CA:C	2.44473e-10	-1.68543	-1.16196	1.14526e-05	-1.53095	-1.12578
44735140	chr15:44735140:T:G	2.2032e-10	-1.8703	-1.08112	8.96036e-06	-1.84998	-1.05215
44735173	chr15:44735173:A:G	2.25843e-10	-1.87003	-1.05664	9.28264e-06	-1.84105	-1.02575
44735654	chr15:44735654:A:ATTT	3.01811e-10	-1.39275	-1.24395	1.26117e-05	-1.31248	-1.24784
44735655	chr15:44735655:C:T	3.05225e-10	-1.38331	-1.24214	1.27607e-05	-1.3023	-1.24628
44735663	chr15:44735663:C:A	1.99445e-10	-1.82017	-1.23079	7.68508e-06	-1.82773	-1.22794
44735829	chr15:44735829:G:T	2.11667e-10	-1.85856	-1.13293	8.95068e-06	-1.80261	-1.10061
44736389	chr15:44736389:C:T	1.85875e-10	-1.86503	-1.2564	7.54794e-06	-1.81854	-1.25514
44736512	chr15:44736512:T:C	2.25828e-10	-1.87006	-1.05667	9.27765e-06	-1.84155	-1.02579
44736909	chr15:44736909:A:C	1.20171e-09	-2.08401e-10	-1.255	4.66293e-05	-2.08401e-10	-1.25272
44737449	chr15:44737449:A:T	6.56732e-10	-1.85923	-2.85769e-10	2.5851e-05	-1.8426	-2.85769e-10
44737458	chr15:44737458:A:T	1.20186e-09	-2.08401e-10	-1.25488	4.66366e-05	-2.08401e-10	-1.25256
44737594	chr15:44737594:G:A	1.23116e-09	-2.08401e-10	-1.23079	4.79376e-05	-2.08401e-10	-1.22505
44738365	chr15:44738365:T:C	4.2782e-10	-1.84973	-0.438068	1.91313e-05	-1.78293	-0.360695
44738442	chr15:44738442:C:T	1.34678e-09	-2.08401e-10	-1.14103	5.16538e-05	-2.08401e-10	-1.15038
44738473	chr15:44738473:C:T	8.54056e-10	-1.59651	-2.85769e-10	3.53049e-05	-1.53093	-2.85769e-10
44738736	chr15:44738736:T:C	1.31777e-09	-2.08401e-10	-1.16281	5.05879e-05	-2.08401e-10	-1.17124
44739112	chr15:44739112:T:C	3.15013e-10	-1.41426	-1.17963	1.33989e-05	-1.33076	-1.16902
44739204	chr15:44739204:C:T	1.21767e-09	-2.08401e-10	-1.24181	4.69315e-05	-2.08401e-10	-1.24626
44739205	chr15:44739205:G:A	2.02401e-10	-1.84618	-1.19007	8.6295e-06	-1.77569	-1.16408
44739213	chr15:44739213:T:C	1.21041e-09	-2.08401e-10	-1.24779	4.66517e-05	-2.08401e-10	-1.25224
44739285	chr15:44739285:C:T	1.64124e-09	-2.08401e-10	-0.943294	6.40234e-05	-2.08401e-10	-0.935699
44739299	chr15:44739299:G:A	2.85551e-10	-1.4332	-1.25889	1.19136e-05	-1.35852	-1.25875
44739421	chr15:44739421:C:T	2.11232e-10	-1.81146	-1.18209	9.25588e-06	-1.71499	-1.1547
44739533	chr15:44739533:G:A	1.21041e-09	-2.08401e-10	-1.24779	4.66517e-05	-2.08401e-10	-1.25224
44739558	chr15:44739558:C:T	2.02416e-10	-1.84386	-1.19232	8.6458e-06	-1.77115	-1.16672
44739559	chr15:44739559:G:A	1.19836e-09	-2.08401e-10	-1.25779	4.65504e-05	-2.08401e-10	-1.25441
44739592	chr15:44739592:C:T	1.62722e-09	-2.08401e-10	-0.951876	6.4779e-05	-2.08401e-10	-0.923966
44739619	chr15:44739619:G:A	1.29757e-09	-2.08401e-10	-1.17826	4.98486e-05	-2.08401e-10	-1.18596
44739912	chr15:44739912:T:C	2.3483e-10	-1.86908	-1.01856	9.51322e-06	-1.85722	-0.985042
44739982	chr15:44739982:A:C	2.1217e-10	-1.87038	-1.11874	8.64359e-06	-1.84618	-1.09195
44740078	chr15:44740078:T:C	1.21061e-09	-2.08401e-10	-1.24762	4.66577e-05	-2.08401e-10	-1.25211
44740209	chr15:44740209:T:C	1.21122e-09	-2.08401e-10	-1.24711	4.66761e-05	-2.08401e-10	-1.25172
44740431	chr15:44740431:C:G	1.85687e-09	-0.819854	-2.85769e-10	8.00475e-05	-0.712328	-2.85769e-10
44740632	chr15:44740632:C:A	2.2672e-10	-1.86798	-1.05481	9.12798e-06	-1.85973	-1.02387
44740740	chr15:44740740:G:C	2.13306e-10	-1.7758	-1.20797	8.19192e-06	-1.78704	-1.20476
44740763	chr15:44740763:T:G	1.39964e-09	-2.08401e-10	-1.10253	5.33673e-05	-2.08401e-10	-1.11775
44741260	chr15:44741260:G:A	1.20179e-09	-2.08401e-10	-1.25494	4.66331e-05	-2.08401e-10	-1.25264
44741308	chr15:44741308:T:C	2.31191e-10	-1.65613	-1.24713	1.06864e-05	-1.49334	-1.23264
44741619	chr15:44741619:G:A	1.21274e-09	-2.08401e-10	-1.24586	4.67711e-05	-2.08401e-10	-1.24968
44741622	chr15:44741622:T:C	1.2181e-09	-2.08401e-10	-1.24145	4.69458e-05	-2.08401e-10	-1.24595
44741631	chr15:44741631:G:A	1.22784e-09	-2.08401e-10	-1.23349	4.72738e-05	-2.08401e-10	-1.23899
44741694	chr15:44741694:T:C	1.20196e-09	-2.08401e-10	-1.25479	4.66416e-05	-2.08401e-10	-1.25245
44741932	chr15:44741932:A:G	2.08535e-09	-2.08401e-10	-0.703811	8.13322e-05	-2.08401e-10	-0.696406
44742240	chr15:44742240:A:C	4.51676e-09	0.874995	-0.805947	0.000161262	0.74125	-0.753167
44742327	chr15:44742327:AAG:A	2.19389e-10	-1.81878	-1.13688	9.56413e-06	-1.73191	-1.10502
44742345	chr15:44742345:AC:A	1.86996e-09	-2.08401e-10	-0.812829	7.65953e-05	-2.08401e-10	-0.756412
44742886	chr15:44742886:T:C	3.09194e-10	-1.35973	-1.2528	1.2959e-05	-1.27796	-1.2552
44743290	chr15:44743290:C:T	1.69514e-09	-2.08401e-10	-0.910982	6.83239e-05	-2.08401e-10	-0.870689
44744386	chr15:44744386:A:G	2.76231e-10	-1.63319	-1.09207	1.31461e-05	-1.46371	-1.05512
44744534	chr15:44744534:G:A	6.25375e-09	0.394434	-2.85769e-10	0.000225224	0.322147	-2.85769e-10
44744670	chr15:44744670:T:C	2.34823e-09	0.0783042	-0.663389	8.71551e-05	-0.0247301	-0.602529
44744675	chr15:44744675:G:A	2.50941e-10	-1.75497	-1.06631	1.14646e-05	-1.62917	-1.02651
44744719	chr15:44744719:G:A	2.4797e-10	-1.76071	-1.07248	1.12922e-05	-1.63752	-1.03331
44744741	chr15:44744741:C:T	1.66815e-09	-2.08401e-10	-0.927033	6.66172e-05	-2.08401e-10	-0.895985
44744775	chr15:44744775:T:C	1.19922e-09	-2.08401e-10	-1.25708	4.65034e-05	-2.08401e-10	-1.25542
44745218	chr15:44745218:T:C	2.63632e-10	-1.52311	-1.24883	1.08897e-05	-1.45514	-1.25199
44745291	chr15:44745291:T:C	9.56034e-10	-1.48371	-2.85769e-10	4.40876e-05	-1.30877	-2.85769e-10
44745522	chr15:44745522:G:T	2.18809e-10	-1.7044	-1.2539	8.94302e-06	-1.65354	-1.25053
44746008	chr15:44746008:G:A	2.2738e-10	-1.87018	-1.0497	9.25464e-06	-1.85137	-1.01845
44747265	chr15:44747265:G:C	2.68724e-10	-1.68436	-1.06845	1.27269e-05	-1.52978	-1.02145
44747273	chr15:44747273:C:CT	1.2277e-09	-2.08401e-10	-1.2336	4.72687e-05	-2.08401e-10	-1.2391
44747627	chr15:44747627:C:G	1.33184e-09	-2.08401e-10	-1.15218	5.11103e-05	-2.08401e-10	-1.16096
44747650	chr15:44747650:G:A	2.4456e-10	-1.77858	-1.06847	1.10489e-05	-1.66363	-1.02899
44747938	chr15:44747938:C:T	2.02951e-10	-1.78653	-1.24701	8.11671e-06	-1.74863	-1.25239
44748121	chr15:44748121:C:T	2.71605e-10	-1.50328	-1.23888	1.12214e-05	-1.43366	-1.24347
44748314	chr15:44748314:G:T	3.73859e-10	-1.38138	-1.04124	2.37728e-05	-0.981098	-0.945307
44748386	chr15:44748386:A:G	2.57821e-10	-1.54618	-1.24806	1.06262e-05	-1.48031	-1.25132
44748454	chr15:44748454:GC:G	6.53216e-10	-1.86459	-2.85769e-10	2.51711e-05	-1.86925	-2.85769e-10
44748597	chr15:44748597:G:A	2.45516e-10	-1.77087	-1.07227	1.11316e-05	-1.652	-1.03316
44748903	chr15:44748903:T:C	2.1398e-09	-0.678034	-2.85769e-10	0.000105531	-0.435939	-2.85769e-10
44749003	chr15:44749003:T:C	3.09991e-10	-1.86644	-0.743522	1.29942e-05	-1.82418	-0.706262
44749004	chr15:44749004:C:T	1.31658e-09	-2.08401e-10	-1.16371	5.03469e-05	-2.08401e-10	-1.17601
44749013	chr15:44749013:C:T	1.20788e-09	-2.08401e-10	-1.24988	4.6615e-05	-2.08401e-10	-1.25303
44749226	chr15:44749226:G:T	2.17439e-10	-1.84868	-1.11591	9.00283e-06	-1.77929	-1.11812
44749253	chr15:44749253:AGATG:A	2.59275e-10	-1.54176	-1.24685	1.06873e-05	-1.47558	-1.25031
44749768	chr15:44749768:T:A	2.60781e-10	-1.7863	-0.996518	1.18162e-05	-1.67521	-0.950268
44750153	chr15:44750153:T:C	1.20017e-09	-2.08401e-10	-1.25629	4.6553e-05	-2.08401e-10	-1.25436
44750231	chr15:44750231:T:C	6.64907e-10	-1.84686	-2.85769e-10	2.67027e-05	-1.81018	-2.85769e-10
44750530	chr15:44750530:C:T	1.22198e-09	-2.08401e-10	-1.23827	4.70753e-05	-2.08401e-10	-1.2432
44750582	chr15:44750582:A:G	1.34333e-09	-2.08401e-10	-1.1436	5.1305e-05	-2.08401e-10	-1.15716
44750588	chr15:44750588:C:T	1.22696e-09	-2.08401e-10	-1.23421	4.79393e-05	-2.08401e-10	-1.22501
44750657	chr15:44750657:T:C	2.44057e-10	-1.79036	-1.05875	1.09687e-05	-1.68145	-1.01846
44750726	chr15:44750726:T:C	7.10771e-10	-1.78015	-2.85769e-10	2.65433e-05	-1.81617	-2.85769e-10
44751117	chr15:44751117:A:G	3.95792e-10	-1.86598	-0.499636	1.6751e-05	-1.82223	-0.454257
44751147	chr15:44751147:G:A	1.74661e-09	-2.08401e-10	-0.881072	6.82119e-05	-2.08401e-10	-0.872329
44751154	chr15:44751154:C:T	1.19991e-09	-2.08401e-10	-1.2565	4.65405e-05	-2.08401e-10	-1.25463
44751194	chr15:44751194:C:T	1.56383e-09	-2.08401e-10	-0.991607	6.22583e-05	-2.08401e-10	-0.963656
44751537	chr15:44751537:T:C	2.14356e-10	-1.78616	-1.1927	9.47643e-06	-1.67585	-1.17029
44751774	chr15:44751774:C:T	1.62214e-09	-2.08401e-10	-0.955001	6.52213e-05	-2.08401e-10	-0.917163
44751887	chr15:44751887:G:A	1.21827e-09	-2.08401e-10	-1.24131	4.69534e-05	-2.08401e-10	-1.24579
44752210	chr15:44752210:G:T	1.49639e-09	-2.08401e-10	-1.03569	5.95664e-05	-2.08401e-10	-1.00786
44752258	chr15:44752258:C:A	1.21088e-09	-2.08401e-10	-1.2474	4.67108e-05	-2.08401e-10	-1.25097
44752588	chr15:44752588:G:T	1.64129e-09	-2.08401e-10	-0.943264	6.40248e-05	-2.08401e-10	-0.935677
44752667	chr15:44752667:G:A	2.21076e-10	-1.86647	-1.08152	9.01616e-06	-1.82352	-1.07241
44752721	chr15:44752721:C:T	3.58517e-10	-1.86928	-0.59525	1.4985e-05	-1.83539	-0.55251
44752737	chr15:44752737:A:G	2.58278e-10	-1.76963	-1.02283	1.17728e-05	-1.65044	-0.978719
44752835	chr15:44752835:G:A	2.57473e-10	-1.74151	-1.05407	1.1984e-05	-1.60881	-1.00257
44752903	chr15:44752903:T:C	2.75135e-10	-1.48887	-1.24037	1.1379e-05	-1.41839	-1.24479
44753062	chr15:44753062:T:C	2.69378e-10	-1.51419	-1.23619	1.11161e-05	-1.44545	-1.2411
44753281	chr15:44753281:ATTCT:A	6.92455e-10	-1.80626	-2.85769e-10	2.83304e-05	-1.75101	-2.85769e-10
44753540	chr15:44753540:G:T	2.12495e-10	-1.78013	-1.20745	8.4672e-06	-1.74174	-1.21701
44753781	chr15:44753781:T:C	2.12365e-10	-1.78524	-1.20296	8.45141e-06	-1.74767	-1.21295
44754060	chr15:44754060:T:C	1.33969e-09	-2.08401e-10	-1.1463	5.13954e-05	-2.08401e-10	-1.1554
44754728	chr15:44754728:C:T	2.06895e-09	-2.08401e-10	-0.711705	7.94398e-05	-2.08401e-10	-0.719949
44754927	chr15:44754927:G:A	1.33144e-09	-2.08401e-10	-1.15248	5.26915e-05	-2.08401e-10	-1.13049
44754936	chr15:44754936:G:A	2.6733e-10	-1.52799	-1.23003	8.9506e-06	-1.68679	-1.21644
44755204	chr15:44755204:A:G	2.44631e-10	-1.62336	-1.22339	1.0141e-05	-1.562	-1.21636
44755611	chr15:44755611:G:T	1.22716e-09	-2.08401e-10	-1.23404	4.72523e-05	-2.08401e-10	-1.23945
44756123	chr15:44756123:C:T	1.31737e-09	-2.08401e-10	-1.16311	5.05734e-05	-2.08401e-10	-1.17152
44756219	chr15:44756219:A:G	2.01525e-10	-1.80662	-1.23397	7.99713e-06	-1.77375	-1.24211
44756453	chr15:44756453:C:T	1.96401e-10	-1.81087	-1.25548	7.82992e-06	-1.7792	-1.25779
44756559	chr15:44756559:T:A	1.84717e-10	-1.86955	-1.25812	7.38775e-06	-1.83623	-1.2589
44756576	chr15:44756576:C:G	3.42831e-10	-1.58696	-0.922307	1.38349e-05	-1.55678	-0.910976
44756585	chr15:44756585:G:A	1.84955e-10	-1.87008	-1.25631	7.16136e-06	-1.87039	-1.25586
44756643	chr15:44756643:A:G	1.84875e-10	-1.86828	-1.25855	7.14643e-06	-1.86964	-1.2587
44756727	chr15:44756727:G:A	5.01607e-10	-1.6725	-0.456182	2.20072e-05	-1.54802	-0.455558
44757252	chr15:44757252:T:C	2.16424e-10	-1.7688	-1.20046	9.6595e-06	-1.64777	-1.17924
44757330	chr15:44757330:C:A	3.38842e-10	-1.85909	-0.661881	1.44568e-05	-1.80232	-0.621465
44757341	chr15:44757341:G:T	2.42846e-10	-1.83852	-1.01556	9.22961e-06	-1.84522	-1.02732
44757497	chr15:44757497:T:C	3.94308e-10	-1.60449	-0.764878	1.96892e-05	-1.41287	-0.702011
44757650	chr15:44757650:G:A	2.00708e-09	-2.08401e-10	-0.742065	8.19819e-05	-2.08401e-10	-0.68845
44758395	chr15:44758395:G:A	2.40426e-10	-1.77951	-1.08458	1.08665e-05	-1.66336	-1.04591
44759169	chr15:44759169:C:T	7.40208e-10	-1.73957	-2.85769e-10	2.95054e-05	-1.71038	-2.85769e-10
44760155	chr15:44760155:T:C	2.44428e-10	-1.62781	-1.21977	1.01319e-05	-1.56679	-1.21246
44760403	chr15:44760403:T:C	3.12901e-10	-1.85907	-0.741543	1.32922e-05	-1.80323	-0.704546
44760415	chr15:44760415:C:G	1.42601e-09	-2.08401e-10	-1.08386	5.43306e-05	-2.08401e-10	-1.09986
44760507	chr15:44760507:A:T	1.54209e-09	-2.08401e-10	-1.00561	6.12822e-05	-2.08401e-10	-0.979459
44760929	chr15:44760929:T:G	1.30754e-09	-2.08401e-10	-1.1706	5.01431e-05	-2.08401e-10	-1.18007
44761198	chr15:44761198:A:G	2.03182e-10	-1.85793	-1.17447	8.48471e-06	-1.79988	-1.1568
44762001	chr15:44762001:C:G	2.10669e-10	-1.74448	-1.25174	8.50065e-06	-1.69907	-1.25574
44762034	chr15:44762034:C:T	2.73957e-10	-1.50888	-1.22465	1.13239e-05	-1.43745	-1.23059
44762189	chr15:44762189:A:G	1.37455e-09	-2.08401e-10	-1.12062	5.24352e-05	-2.08401e-10	-1.13537
44762213	chr15:44762213:G:A	7.83013e-10	-1.68335	-2.85769e-10	3.53052e-05	-1.53092	-2.85769e-10
44762376	chr15:44762376:C:A	1.46944e-09	-2.08401e-10	-1.05386	5.84279e-05	-2.08401e-10	-1.02715
44762435	chr15:44762435:T:A	1.20077e-09	-2.08401e-10	-1.25578	4.65835e-05	-2.08401e-10	-1.2537
44762657	chr15:44762657:A:G	1.32793e-09	-2.08401e-10	-1.15512	5.28482e-05	-2.08401e-10	-1.12752
44762754	chr15:44762754:A:G	2.49923e-10	-1.57338	-1.25197	1.1943e-05	-1.3703	-1.2445
44762896	chr15:44762896:A:G	1.84425e-10	-1.87036	-1.25889	7.14133e-06	-1.87014	-1.25891
44763054	chr15:44763054:C:T	2.87746e-10	-1.45716	-1.22726	9.23085e-06	-1.63559	-1.2368
44763547	chr15:44763547:T:A	2.08183e-10	-1.86997	-1.13812	8.07506e-06	-1.86871	-1.13745
44763914	chr15:44763914:C:T	1.21462e-09	-2.08401e-10	-1.24431	4.6833e-05	-2.08401e-10	-1.24836
44763915	chr15:44763915:G:A	1.55447e-09	-2.08401e-10	-0.997611	6.20191e-05	-2.08401e-10	-0.967506
44764364	chr15:44764364:T:C	1.48568e-09	-2.08401e-10	-1.04287	5.64999e-05	-2.08401e-10	-1.06071
44764398	chr15:44764398:T:C	1.27963e-09	-2.08401e-10	-1.19217	5.06901e-05	-2.08401e-10	-1.16922
44764699	chr15:44764699:T:A	2.39006e-10	-1.6126	-1.25742	1.10555e-05	-1.43311	-1.2589
44764990	chr15:44764990:T:C	2.18679e-10	-1.78358	-1.17532	9.54479e-06	-1.6701	-1.16886
44765082	chr15:44765082:G:C	3.07993e-10	-1.51043	-1.106	1.27304e-05	-1.43728	-1.11367
44765166	chr15:44765166:G:C	2.24096e-10	-1.74775	-1.18667	9.94571e-06	-1.61727	-1.18054
44765202	chr15:44765202:G:A	2.17622e-10	-1.75394	-1.2098	9.63033e-06	-1.62536	-1.20467
44765239	chr15:44765239:C:T	2.30628e-10	-1.70202	-1.20368	8.25238e-06	-1.85043	-1.13402
44765613	chr15:44765613:G:GC	2.52166e-10	-1.79342	-1.02299	9.77356e-06	-1.80174	-1.01352
44765621	chr15:44765621:G:T	2.4535e-10	-1.80015	-1.04367	1.06138e-05	-1.69481	-1.03798
44765659	chr15:44765659:CAGG:C	2.56145e-10	-1.79146	-1.0093	1.11411e-05	-1.68116	-1.00315
44765823	chr15:44765823:C:T	1.42801e-09	-2.08401e-10	-1.08247	5.44066e-05	-2.08401e-10	-1.09846
44766507	chr15:44766507:G:A	1.32551e-09	-2.08401e-10	-1.15695	5.08199e-05	-2.08401e-10	-1.16666
44766554	chr15:44766554:AC:A	2.99517e-10	-1.60654	-1.03779	1.16202e-05	-1.60652	-1.03569
44766823	chr15:44766823:T:C	1.69202e-09	-2.08401e-10	-0.912823	6.82895e-05	-2.08401e-10	-0.871192
44766855	chr15:44766855:A:G	3.83835e-09	-2.08401e-10	-0.0937033	0.000155271	-2.08401e-10	-0.0497733
44767192	chr15:44767192:C:T	7.06293e-10	-1.78647	-2.85769e-10	2.9539e-05	-1.70924	-2.85769e-10
44767616	chr15:44767616:T:C	1.27479e-09	-2.08401e-10	-1.19597	4.97615e-05	-2.08401e-10	-1.18771
44767853	chr15:44767853:C:T	1.57836e-09	-2.08401e-10	-0.982358	6.33851e-05	-2.08401e-10	-0.945719
44768362	chr15:44768362:T:C	1.20458e-09	-2.08401e-10	-1.25262	4.6515e-05	-2.08401e-10	-1.25517
44768373	chr15:44768373:T:A	2.86911e-10	-1.70727	-0.980058	1.08846e-05	-1.7368	-0.970802
44769186	chr15:44769186:C:G	1.67854e-09	-2.08401e-10	-0.920825	6.76645e-05	-2.08401e-10	-0.880386
44769439	chr15:44769439:A:G	4.07389e-09	-2.08401e-10	-0.0341494	0.000164955	-2.08401e-10	0.0107234
44769549	chr15:44769549:C:T	2.38733e-10	-1.62279	-1.24836	8.95539e-06	-1.65552	-1.24717
44769593	chr15:44769593:G:A	3.49265e-10	-1.32819	-1.16248	1.47407e-05	-1.23703	-1.16731
44769812	chr15:44769812:C:T	9.39646e-10	-1.501	-2.85769e-10	3.36948e-05	-1.5776	-2.85769e-10
44769885	chr15:44769885:A:T	2.3802e-09	-0.571561	-2.85769e-10	0.000119606	-0.310741	-2.85769e-10
44770019	chr15:44770019:C:A	2.03722e-09	-2.08401e-10	-0.72716	8.14883e-05	-2.08401e-10	-0.694489
44770101	chr15:44770101:T:C	1.91426e-10	-1.86702	-1.22498	7.60291e-06	-1.8434	-1.22302
44770337	chr15:44770337:C:A	2.24935e-10	-1.78418	-1.14651	9.88969e-06	-1.69074	-1.11272
44770431	chr15:44770431:C:T	1.28263e-09	-2.08401e-10	-1.18984	5.06572e-05	-2.08401e-10	-1.16987
44770553	chr15:44770553:G:A	2.44166e-10	-1.75748	-1.09117	1.08124e-05	-1.66315	-1.05111
44770759	chr15:44770759:G:A	4.03917e-09	-2.08401e-10	-0.0427079	0.000163775	-2.08401e-10	0.00354557
44771225	chr15:44771225:C:T	2.3011e-09	-2.08401e-10	-0.605361	8.61033e-05	-2.08401e-10	-0.6394
44771266	chr15:44771266:G:A	1.8749e-09	-2.08401e-10	-0.810193	7.66913e-05	-2.08401e-10	-0.75516
44771396	chr15:44771396:C:A	1.61148e-09	-2.08401e-10	-0.961592	6.39717e-05	-2.08401e-10	-0.936507
44771406	chr15:44771406:C:T	1.34494e-09	-2.08401e-10	-1.1424	5.32448e-05	-2.08401e-10	-1.12005
44771453	chr15:44771453:T:C	1.96067e-09	-2.08401e-10	-0.765463	7.66812e-05	-2.08401e-10	-0.755292
44771850	chr15:44771850:G:A	3.18447e-10	-1.49861	-1.08444	1.52037e-05	-1.32825	-1.04516
44772009	chr15:44772009:AGATTT:A	1.26469e-09	-2.08401e-10	-1.20392	4.8427e-05	-2.08401e-10	-1.21489
44772110	chr15:44772110:C:T	3.90532e-10	-1.17375	-1.20524	1.66978e-05	-1.06598	-1.21369
44772134	chr15:44772134:C:T	2.2106e-10	-1.69255	-1.25552	8.31144e-06	-1.7213	-1.25602
44772390	chr15:44772390:C:A	2.82437e-10	-1.84785	-0.855193	1.14293e-05	-1.80397	-0.854801
44772408	chr15:44772408:T:A	2.82836e-10	-1.87032	-0.831317	1.1097e-05	-1.855	-0.833268
44772507	chr15:44772507:A:G	1.26333e-09	-2.08401e-10	-1.205	4.83742e-05	-2.08401e-10	-1.21598
44772518	chr15:44772518:C:T	8.25253e-10	-1.63081	-2.85769e-10	3.18829e-05	-1.63288	-2.85769e-10
44772717	chr15:44772717:GA:G	1.4464e-09	-2.08401e-10	-1.06967	5.50741e-05	-2.08401e-10	-1.08627
44772833	chr15:44772833:G:A	6.49894e-10	-1.86969	-2.85769e-10	2.53068e-05	-1.86388	-2.85769e-10
44773182	chr15:44773182:C:T	2.9648e-10	-1.8519	-0.802622	1.13062e-05	-1.86914	-0.800455
44773300	chr15:44773300:T:C	1.26034e-09	-2.08401e-10	-1.20736	4.91621e-05	-2.08401e-10	-1.19983
44773349	chr15:44773349:T:C	1.25506e-09	-2.08401e-10	-1.21156	4.93491e-05	-2.08401e-10	-1.19603
44773444	chr15:44773444:T:A	1.91513e-10	-1.84629	-1.24526	7.86473e-06	-1.79795	-1.23461
44773619	chr15:44773619:C:G	1.26182e-09	-2.08401e-10	-1.20619	4.83244e-05	-2.08401e-10	-1.21701
44773753	chr15:44773753:G:T	1.34915e-09	-2.08401e-10	-1.13927	5.35578e-05	-2.08401e-10	-1.11419
44773785	chr15:44773785:G:T	1.24335e-09	-2.08401e-10	-1.22094	4.84495e-05	-2.08401e-10	-1.21443
44774738	chr15:44774738:C:T	1.8809e-09	-2.08401e-10	-0.806997	7.33687e-05	-2.08401e-10	-0.79945
44774769	chr15:44774769:C:G	1.24881e-09	-2.08401e-10	-1.21655	4.86839e-05	-2.08401e-10	-1.2096
44774942	chr15:44774942:G:A	1.22127e-09	-1.23885	-2.85769e-10	5.51574e-05	-1.08476	-2.85769e-10
44775087	chr15:44775087:T:C	6.67539e-10	-1.8429	-2.85769e-10	2.64966e-05	-1.81793	-2.85769e-10
44775118	chr15:44775118:C:T	2.51082e-10	-1.69049	-1.13023	9.24408e-06	-1.76754	-1.10342
44775179	chr15:44775179:C:T	1.9016e-10	-1.84837	-1.25026	7.22487e-06	-1.868	-1.24941
44775507	chr15:44775507:A:G	1.88575e-10	-1.8508	-1.25621	7.174e-06	-1.86876	-1.25573
44775575	chr15:44775575:A:T	2.10587e-09	-0.69402	-2.85769e-10	6.19716e-05	-0.968271	-2.85769e-10
44775715	chr15:44775715:T:C	9.16652e-10	-1.52577	-2.85769e-10	3.81616e-05	-1.45312	-2.85769e-10
44775867	chr15:44775867:G:A	1.43089e-09	-2.08401e-10	-1.08045	5.45104e-05	-2.08401e-10	-1.09656
44776196	chr15:44776196:G:C	2.6374e-10	-1.70062	-1.07091	1.19178e-05	-1.58728	-1.02963
44776959	chr15:44776959:A:G	1.1989e-09	-2.08401e-10	-1.25734	4.64864e-05	-2.08401e-10	-1.25579
44777164	chr15:44777164:A:G	6.57466e-10	-1.85811	-2.85769e-10	2.59236e-05	-1.83979	-2.85769e-10
44777230	chr15:44777230:C:T	1.84771e-10	-1.87029	-1.25709	7.2427e-06	-1.85826	-1.2567
44777457	chr15:44777457:T:G	3.52171e-10	-1.40222	-1.08017	1.1704e-05	-1.67735	-0.957672
44777544	chr15:44777544:C:T	2.04612e-10	-1.76655	-1.25883	7.50385e-06	-1.82085	-1.25868
44777602	chr15:44777602:T:A	1.4723e-09	-2.08401e-10	-1.05192	5.75249e-05	-2.08401e-10	-1.04273
44777992	chr15:44777992:T:C	1.98478e-10	-1.81578	-1.24004	7.86282e-06	-1.78321	-1.24959
44778405	chr15:44778405:A:G	2.16874e-10	-1.82679	-1.1404	9.26703e-06	-1.76619	-1.10229
44778439	chr15:44778439:A:T	3.5522e-10	-1.23366	-1.2401	1.51379e-05	-1.13288	-1.24487
44778660	chr15:44778660:A:AT	1.36125e-09	-1.13034	-2.85769e-10	6.17595e-05	-0.9717	-2.85769e-10
44778715	chr15:44778715:T:A	2.29025e-10	-1.67921	-1.23346	8.40356e-06	-1.74817	-1.21812
44778968	chr15:44778968:G:C	1.47384e-09	-2.08401e-10	-1.05087	5.89258e-05	-2.08401e-10	-1.01867
44779591	chr15:44779591:G:A	2.22323e-10	-1.75624	-1.18613	9.15398e-06	-1.71028	-1.17048
44779616	chr15:44779616:G:A	1.97424e-10	-1.84571	-1.21544	8.20883e-06	-1.79798	-1.19176
44780166	chr15:44780166:C:T	1.1972e-09	-2.08401e-10	-1.25876	4.63889e-05	-2.08401e-10	-1.25789
44780686	chr15:44780686:G:A	1.51721e-09	-2.08401e-10	-1.02187	6.07917e-05	-2.08401e-10	-0.987496
44780807	chr15:44780807:T:G	1.27733e-09	-2.08401e-10	-1.19397	4.99311e-05	-2.08401e-10	-1.1843
44781053	chr15:44781053:A:G	1.4818e-09	-2.08401e-10	-1.04549	5.77584e-05	-2.08401e-10	-1.03868
44781102	chr15:44781102:T:C	2.92988e-10	-1.43497	-1.2314	1.22723e-05	-1.35384	-1.23376
44781943	chr15:44781943:C:T	3.0915e-10	-1.51899	-1.09368	1.21347e-05	-1.52562	-1.07326
44782321	chr15:44782321:G:A	2.00421e-10	-1.81936	-1.22672	7.74804e-06	-1.87028	-1.17723
44782576	chr15:44782576:G:A	1.90464e-10	-1.86121	-1.23583	7.35983e-06	-1.87037	-1.22854
44782685	chr15:44782685:T:C	1.92655e-10	-1.85654	-1.22906	7.41865e-06	-1.87011	-1.22084
44782769	chr15:44782769:G:A	2.00725e-10	-1.80768	-1.23689	7.52123e-06	-1.84744	-1.22978
44783261	chr15:44783261:G:T	1.90294e-10	-1.85977	-1.23817	7.34012e-06	-1.87038	-1.23121
44783538	chr15:44783538:AAAAT:A	1.20681e-09	-2.08401e-10	-1.25077	4.66888e-05	-2.08401e-10	-1.25144
44783597	chr15:44783597:A:G	2.23668e-10	-1.76238	-1.17396	9.76092e-06	-1.66831	-1.14825
44783887	chr15:44783887:T:C	2.42534e-10	-1.60268	-1.25268	1.07555e-05	-1.46197	-1.25756
44784301	chr15:44784301:G:T	2.80735e-10	-1.68199	-1.0271	1.06399e-05	-1.71124	-1.0191
44785761	chr15:44785761:G:A	1.39682e-09	-2.08401e-10	-1.10455	5.34185e-05	-2.08401e-10	-1.11679
44785834	chr15:44785834:CAG:C	5.59943e-09	-2.08401e-10	0.283919	0.000204931	-2.08401e-10	0.227727
44785970	chr15:44785970:C:T	1.38072e-09	-2.08401e-10	-1.11614	5.24826e-05	-2.08401e-10	-1.13447
44786214	chr15:44786214:C:T	1.60442e-09	-0.965987	-2.85769e-10	4.903e-05	-1.20252	-2.85769e-10
44786646	chr15:44786646:T:C	2.14804e-10	-1.85798	-1.11879	8.97612e-06	-1.82525	-1.07513
44786834	chr15:44786834:C:T	1.23379e-09	-2.08401e-10	-1.22865	4.83013e-05	-2.08401e-10	-1.21749
44786974	chr15:44786974:A:G	2.88745e-10	-1.46843	-1.21253	1.20502e-05	-1.39034	-1.21552
44787169	chr15:44787169:G:A	6.0091e-10	-0.982531	-0.965526	2.15935e-05	-1.09497	-0.927591
44787247	chr15:44787247:G:C	1.23677e-09	-2.08401e-10	-1.22624	4.74676e-05	-2.08401e-10	-1.2349
44787438	chr15:44787438:G:A	6.54628e-10	-1.86244	-2.85769e-10	2.57706e-05	-1.84571	-2.85769e-10
44787697	chr15:44787697:C:A	1.22957e-09	-2.08401e-10	-1.23208	4.72468e-05	-2.08401e-10	-1.23956
44787809	chr15:44787809:G:C	5.94852e-10	-1.01706	-0.941126	2.06293e-05	-1.13233	-0.935908
44788225	chr15:44788225:T:G	3.98203e-10	-1.41019	-0.949353	1.66143e-05	-1.32466	-0.960023
44788394	chr15:44788394:A:G	2.23725e-10	-1.85612	-1.07996	8.67806e-06	-1.8625	-1.07165
44788488	chr15:44788488:C:T	2.18247e-09	-2.08401e-10	-0.658289	8.96382e-05	-2.08401e-10	-0.599166
44788660	chr15:44788660:T:C	1.24424e-09	-2.08401e-10	-1.22022	4.77158e-05	-2.08401e-10	-1.22969
44788884	chr15:44788884:ACACACACC:A	1.34212e-09	-2.08401e-10	-1.1445	5.29835e-05	-2.08401e-10	-1.12497
44788886	chr15:44788886:ACACACC:A	2.24677e-09	-2.08401e-10	-0.629251	8.38113e-05	-2.08401e-10	-0.66638
44789041	chr15:44789041:A:G	3.01566e-10	-1.82452	-0.812991	1.13405e-05	-1.84853	-0.81804
```
