## Supplementary material for "Characterization of shared and ancestry-specific signals driving complex traits using multi-ancestry fine-mapping": susiex_nc2.cs80.summary

```
# chr15:41909175-44789262
CS_ID	CS_LENGTH	CS_PURITY	MAX_PIP_SNP	BP	REF_ALLELE	ALT_ALLELE	REF_FRQ	BETA	SE	-LOG10P	MAX_PIP	POST-HOC_PROB_POP1	POST-HOC_PROB_POP2
1	4	0.872961	chr15:43735687:T:C	43735687	C,NA	T,NA	1,NA	-inf,NA	inf,NA	9.84482,NA	0.490412	0.999968	0.499883
2	3532	0	chr15:44700277:C:T	44700277	T,T	C,C	1,1	-inf,inf	inf,inf	0.832906,3.13575	0.0154873	0.468264	0.43083
```
