## Supplementary material for "Characterization of shared and ancestry-specific signals driving complex traits using multi-ancestry fine-mapping": susiex_nc3.cs80.cs

```
CS_ID	SNP	BP	REF_ALLELE	ALT_ALLELE	REF_FRQ	BETA	SE	-LOG10P	CS_PIP	OVRL_PIP
1	chr15:43735687:T:C	43735687	C,NA	T,NA	1,NA	-inf,NA	inf,NA	9.84482,NA	0.487846	0.487882
1	chr15:43735849:C:T	43735849	T,NA	C,NA	1,NA	-inf,NA	inf,NA	9.28771,NA	0.139091	0.139154
1	chr15:43434427:A:C	43434427	C,NA	A,NA	1,NA	-inf,NA	inf,NA	9.24734,NA	0.130935	0.130993
1	chr15:43387833:G:A	43387833	A,NA	G,NA	1,NA	-inf,NA	inf,NA	8.99253,NA	0.0717029	0.0717647
2	chr15:44700277:C:T	44700277	T,T	C,C	1,1	-inf,inf	inf,inf	0.832906,3.13575	0.0112333	0.022175
2	chr15:43910841:A:G	43910841	G,NA	A,NA	1,NA	inf,NA	inf,NA	3.46001,NA	0.00820213	0.0163629
2	chr15:41950980:G:A	41950980	NA,A	NA,G	NA,1	NA,inf	NA,inf	NA,3.03518	0.00805442	0.0160685
2	chr15:44267465:C:G	44267465	G,NA	C,NA	1,NA	-inf,NA	inf,NA	3.49824,NA	0.00665612	0.0132795
2	chr15:44639385:T:C	44639385	C,C	T,T	1,1	inf,-inf	inf,inf	0.662414,2.9207	0.00493869	0.00978833
2	chr15:44658976:A:G	44658976	G,G	A,A	1,1	-inf,inf	inf,inf	0.731111,2.77623	0.004486	0.00889055
2	chr15:43511423:A:C	43511423	C,C	A,A	1,1	inf,inf	inf,inf	0.909645,1.79854	0.00447597	0.00875767
2	chr15:43513790:T:C	43513790	C,C	T,T	1,1	inf,inf	inf,inf	0.886983,1.83291	0.0044375	0.00868282
2	chr15:43935072:C:T	43935072	T,T	C,C	1,1	inf,inf	inf,inf	0.901112,1.8897	0.00426894	0.00838465
2	chr15:43895671:C:T	43895671	T,T	C,C	1,1	inf,inf	inf,inf	0.409393,2.43113	0.00336829	0.00662478
2	chr15:44382642:A:C	44382642	C,C	A,A	1,1	inf,-inf	inf,inf	0.696608,2.5287	0.00283377	0.00562303
2	chr15:44099017:A:G	44099017	G,NA	A,NA	1,NA	inf,NA	inf,NA	2.87365,NA	0.00278346	0.00555667
2	chr15:43904643:TGCTGGGATTACAGGTGTGAGCCACTGC:T	43904643	T,NA	TGCTGGGATTACAGGTGTGAGCCACTGC,NA	1,NA	inf,NA	inf,NA	3.0419,NA	0.00275703	0.00549236
2	chr15:42229190:G:A	42229190	A,NA	G,NA	1,NA	-inf,NA	inf,NA	2.51914,NA	0.00271011	0.00541714
2	chr15:41979633:C:A	41979633	NA,A	NA,C	NA,1	NA,inf	NA,inf	NA,2.4409	0.00254228	0.00508675
2	chr15:42300139:C:T	42300139	NA,T	NA,C	NA,1	NA,-inf	NA,inf	NA,2.48115	0.00247546	0.00495738
2	chr15:44048447:T:C	44048447	C,NA	T,NA	1,NA	inf,NA	inf,NA	2.88846,NA	0.00244436	0.00489142
2	chr15:44114438:C:T	44114438	T,NA	C,NA	1,NA	inf,NA	inf,NA	2.8395,NA	0.00238633	0.00477535
2	chr15:43596924:A:G	43596924	G,NA	A,NA	1,NA	inf,NA	inf,NA	3.55602,NA	0.00231183	0.00457373
2	chr15:43121237:T:C	43121237	NA,C	NA,T	NA,1	NA,-inf	NA,inf	NA,2.57726	0.00228003	0.00458439
2	chr15:42606414:C:T	42606414	T,T	C,C	1,1	-inf,inf	inf,inf	5.2768,1.17241	0.00218171	0.00438143
2	chr15:44435971:T:C	44435971	C,C	T,T	1,1	inf,-inf	inf,inf	0.0315781,2.85594	0.00196144	0.00390157
2	chr15:41985964:C:T	41985964	NA,T	NA,C	NA,1	NA,inf	NA,inf	NA,2.30006	0.00194465	0.00389215
2	chr15:44603828:T:A	44603828	NA,A	NA,T	NA,1	NA,inf	NA,inf	NA,2.24044	0.00184443	0.00369047
2	chr15:43196035:C:CAGG	43196035	NA,CAGG	NA,C	NA,1	NA,-inf	NA,inf	NA,2.4423	0.00178336	0.00358606
2	chr15:42497568:C:T	42497568	T,T	C,C	1,1	-inf,inf	inf,inf	5.25907,0.974895	0.00173143	0.00347924
2	chr15:43134398:G:T	43134398	NA,T	NA,G	NA,1	NA,-inf	NA,inf	NA,2.41912	0.00170902	0.00343664
2	chr15:43782086:A:G	43782086	G,G	A,A	1,1	-inf,-inf	inf,inf	0.33809,2.19493	0.00161378	0.00317779
2	chr15:44364392:C:T	44364392	T,NA	C,NA	1,NA	-inf,NA	inf,NA	2.52771,NA	0.00160312	0.00320557
2	chr15:41987151:G:T	41987151	NA,T	NA,G	NA,1	NA,inf	NA,inf	NA,2.18381	0.00156316	0.00312917
2	chr15:43176952:A:G	43176952	NA,G	NA,A	NA,1	NA,-inf	NA,inf	NA,2.36058	0.00155651	0.0031299
2	chr15:43240472:TATTGATCTG:T	43240472	NA,T	NA,TATTGATCTG	NA,1	NA,-inf	NA,inf	NA,2.37592	0.00153884	0.00309428
2	chr15:43152697:G:T	43152697	NA,T	NA,G	NA,1	NA,-inf	NA,inf	NA,2.37131	0.00153127	0.00307913
2	chr15:43193536:G:A	43193536	NA,A	NA,G	NA,1	NA,-inf	NA,inf	NA,2.36647	0.00151477	0.00304597
2	chr15:42545299:A:G	42545299	G,G	A,A	1,1	-inf,inf	inf,inf	5.27592,0.885391	0.00150855	0.00303161
2	chr15:42565610:T:G	42565610	NA,G	NA,T	NA,1	NA,inf	NA,inf	NA,2.2279	0.00150755	0.00301688
2	chr15:43235673:C:T	43235673	NA,T	NA,C	NA,1	NA,-inf	NA,inf	NA,2.36152	0.00149989	0.00301596
2	chr15:43189929:G:A	43189929	NA,A	NA,G	NA,1	NA,-inf	NA,inf	NA,2.35508	0.00148375	0.00298362
2	chr15:43139114:GTC:G	43139114	NA,G	NA,GTC	NA,1	NA,-inf	NA,inf	NA,2.33615	0.00146983	0.00295567
2	chr15:41910758:G:A	41910758	NA,A	NA,G	NA,1	NA,inf	NA,inf	NA,2.11132	0.00145732	0.00291644
2	chr15:43240893:G:A	43240893	NA,A	NA,G	NA,1	NA,-inf	NA,inf	NA,2.33976	0.00144246	0.00290049
2	chr15:43239900:G:A	43239900	NA,A	NA,G	NA,1	NA,-inf	NA,inf	NA,2.33687	0.00143518	0.00288585
2	chr15:42167056:G:A	42167056	A,NA	G,NA	1,NA	-inf,NA	inf,NA	2.19282,NA	0.0014347	0.0028707
2	chr15:43215195:C:T	43215195	NA,T	NA,C	NA,1	NA,-inf	NA,inf	NA,2.33686	0.00143445	0.00288443
2	chr15:43202091:ACT:A	43202091	NA,A	NA,ACT	NA,1	NA,-inf	NA,inf	NA,2.33303	0.00143118	0.00287782
2	chr15:43626883:T:C	43626883	C,C	T,T	1,1	inf,inf	inf,inf	0.242191,2.33888	0.00141375	0.00279133
2	chr15:43531615:A:G	43531615	G,G	A,A	1,1	inf,inf	inf,inf	0.682337,1.53656	0.00141097	0.00276993
2	chr15:43171628:T:G	43171628	NA,G	NA,T	NA,1	NA,-inf	NA,inf	NA,2.32465	0.00140936	0.00283406
2	chr15:42520524:T:G	42520524	G,G	T,T	1,1	-inf,inf	inf,inf	5.27408,0.832471	0.00138469	0.00278282
2	chr15:43238078:G:A	43238078	NA,A	NA,G	NA,1	NA,-inf	NA,inf	NA,2.31574	0.00138215	0.00277923
2	chr15:43633835:C:T	43633835	T,T	C,C	1,1	inf,inf	inf,inf	0.264583,2.24845	0.0013771	0.00271358
2	chr15:42558330:T:G	42558330	G,G	T,T	1,1	-inf,inf	inf,inf	5.11099,0.968978	0.00137662	0.0027662
2	chr15:42503718:G:C	42503718	C,C	G,G	1,1	-inf,inf	inf,inf	5.19767,0.888565	0.00136491	0.0027429
2	chr15:43160090:C:A	43160090	NA,A	NA,C	NA,1	NA,-inf	NA,inf	NA,2.25895	0.00135426	0.00271803
2	chr15:43133802:C:T	43133802	NA,T	NA,C	NA,1	NA,-inf	NA,inf	NA,2.30249	0.00135238	0.00271945
2	chr15:44312963:C:T	44312963	NA,T	NA,C	NA,1	NA,-inf	NA,inf	NA,2.06775	0.001345	0.00269344
2	chr15:42495909:A:G	42495909	G,G	A,A	1,1	-inf,inf	inf,inf	5.20122,0.870424	0.00133292	0.00267865
2	chr15:43171630:T:G	43171630	NA,G	NA,T	NA,1	NA,-inf	NA,inf	NA,2.2907	0.00132642	0.00266728
2	chr15:42057088:G:A	42057088	NA,A	NA,G	NA,1	NA,-inf	NA,inf	NA,2.04521	0.00132034	0.0026447
2	chr15:43208869:T:C	43208869	NA,C	NA,T	NA,1	NA,-inf	NA,inf	NA,2.28893	0.00131679	0.00264785
2	chr15:42057008:C:A	42057008	NA,A	NA,C	NA,1	NA,-inf	NA,inf	NA,2.03184	0.00128746	0.00257888
2	chr15:43228962:C:A	43228962	NA,A	NA,C	NA,1	NA,-inf	NA,inf	NA,2.26152	0.00126611	0.00254588
2	chr15:42569826:A:G	42569826	G,G	A,A	1,1	-inf,inf	inf,inf	5.10041,0.919042	0.00125925	0.00253042
2	chr15:42508569:C:T	42508569	T,T	C,C	1,1	-inf,inf	inf,inf	5.83601,0.23763	0.00125356	0.00252165
2	chr15:42428827:G:A	42428827	NA,A	NA,G	NA,1	NA,-inf	NA,inf	NA,2.0928	0.00125094	0.00250814
2	chr15:43649524:C:T	43649524	T,T	C,C	1,1	inf,inf	inf,inf	0.259579,2.20312	0.00124681	0.00245738
2	chr15:43202533:T:C	43202533	NA,C	NA,T	NA,1	NA,-inf	NA,inf	NA,2.24942	0.00122841	0.00247007
2	chr15:43896656:T:C	43896656	C,C	T,T	1,1	inf,inf	inf,inf	0.408211,1.91436	0.00122809	0.00242123
2	chr15:43524719:G:A	43524719	A,A	G,G	1,1	inf,inf	inf,inf	0.639727,1.53591	0.00122797	0.00241155
2	chr15:42492939:G:A	42492939	A,A	G,G	1,1	-inf,inf	inf,inf	5.40964,0.567125	0.00121886	0.00244957
2	chr15:42551772:T:G	42551772	G,G	T,T	1,1	-inf,inf	inf,inf	5.04422,0.948266	0.00121582	0.00244308
2	chr15:42543401:T:C	42543401	C,C	T,T	1,1	-inf,inf	inf,inf	5.16372,0.84628	0.00121528	0.00244217
2	chr15:42565043:G:A	42565043	A,A	G,G	1,1	-inf,inf	inf,inf	5.07432,0.914681	0.00120543	0.00242226
2	chr15:43525208:T:C	43525208	C,C	T,T	1,1	inf,inf	inf,inf	0.629104,1.54448	0.00120295	0.00236256
2	chr15:43449025:G:A	43449025	A,NA	G,NA	1,NA	inf,NA	inf,NA	3.12232,NA	0.00119971	0.00237631
2	chr15:43894646:G:A	43894646	A,A	G,G	1,1	inf,inf	inf,inf	0.186974,2.17263	0.0011978	0.00236287
2	chr15:43152417:CAG:C	43152417	NA,C	NA,CAG	NA,1	NA,-inf	NA,inf	NA,2.22463	0.00117989	0.00237257
2	chr15:43919670:G:A	43919670	A,A	G,G	1,1	inf,inf	inf,inf	0.46392,1.88195	0.00117772	0.00232119
2	chr15:41970837:C:T	41970837	NA,T	NA,C	NA,1	NA,-inf	NA,inf	NA,2.01774	0.00117541	0.0023587
2	chr15:44728021:T:C	44728021	C,NA	T,NA	1,NA	inf,NA	inf,NA	2.41399,NA	0.00117396	0.00234589
2	chr15:42569164:C:T	42569164	T,T	C,C	1,1	-inf,inf	inf,inf	5.04224,0.918811	0.00116456	0.00234009
2	chr15:43172905:T:G	43172905	NA,G	NA,T	NA,1	NA,-inf	NA,inf	NA,2.14431	0.00116075	0.00232728
2	chr15:43222579:T:C	43222579	NA,C	NA,T	NA,1	NA,-inf	NA,inf	NA,2.21105	0.00114701	0.0023064
2	chr15:42475783:G:A	42475783	A,A	G,G	1,1	-inf,inf	inf,inf	4.67736,1.05964	0.00114236	0.00229531
2	chr15:44023495:T:C	44023495	C,NA	T,NA	1,NA	inf,NA	inf,NA	2.51055,NA	0.0011402	0.00227532
2	chr15:43223729:C:A	43223729	NA,A	NA,C	NA,1	NA,-inf	NA,inf	NA,2.20309	0.00113086	0.00227393
2	chr15:43169471:G:T	43169471	NA,T	NA,G	NA,1	NA,-inf	NA,inf	NA,2.12939	0.00113015	0.00226595
2	chr15:42500155:T:C	42500155	C,C	T,T	1,1	-inf,inf	inf,inf	5.03013,0.918469	0.00112738	0.00226546
2	chr15:43727590:A:G	43727590	G,G	A,A	1,1	-inf,-inf	inf,inf	0.27539,2.10596	0.00112385	0.00221496
2	chr15:42564151:A:G	42564151	G,G	A,A	1,1	-inf,inf	inf,inf	5.03098,0.899878	0.00111026	0.00223099
2	chr15:44228370:T:C	44228370	NA,C	NA,T	NA,1	NA,-inf	NA,inf	NA,1.96482	0.00110945	0.00222229
2	chr15:44654249:T:C	44654249	C,C	T,T	1,1	-inf,inf	inf,inf	0.474415,2.31725	0.00106746	0.00212093
2	chr15:42548124:G:A	42548124	NA,A	NA,G	NA,1	NA,inf	NA,inf	NA,2.03266	0.0010547	0.00211117
2	chr15:43229913:A:G	43229913	NA,G	NA,A	NA,1	NA,-inf	NA,inf	NA,2.15818	0.00104483	0.00210087
2	chr15:43202924:G:T	43202924	NA,T	NA,G	NA,1	NA,-inf	NA,inf	NA,2.15728	0.0010434	0.00209801
2	chr15:43177203:G:A	43177203	NA,A	NA,G	NA,1	NA,-inf	NA,inf	NA,2.13319	0.00103666	0.00208453
2	chr15:42578389:A:G	42578389	G,G	A,A	1,1	-inf,inf	inf,inf	5.67475,0.376387	0.00102607	0.00206518
2	chr15:43788539:T:C	43788539	C,C	T,T	1,1	-inf,-inf	inf,inf	0.25828,2.07408	0.00101899	0.00200886
2	chr15:43312224:C:T	43312224	T,T	C,C	1,1	inf,inf	inf,inf	0.473023,1.65734	0.00101377	0.00199511
2	chr15:42536157:CCATAA:C	42536157	C,C	CCATAA,CCATAA	1,1	-inf,inf	inf,inf	4.97316,0.910196	0.00100018	0.00200831
2	chr15:43764847:A:G	43764847	G,G	A,A	1,1	-inf,-inf	inf,inf	0.279862,1.98961	0.000968671	0.00190957
2	chr15:44179194:C:A	44179194	NA,A	NA,C	NA,1	NA,inf	NA,inf	NA,1.9169	0.000961441	0.00192475
2	chr15:43620789:C:T	43620789	T,T	C,C	1,1	inf,inf	inf,inf	0.228023,2.14577	0.000951589	0.00187999
2	chr15:42451896:A:G	42451896	G,G	A,A	1,1	-inf,inf	inf,inf	5.29628,0.341361	0.000940724	0.00189048
2	chr15:42038463:A:G	42038463	NA,G	NA,A	NA,1	NA,inf	NA,inf	NA,1.88639	0.000917849	0.00183811
2	chr15:42262821:T:C	42262821	NA,C	NA,T	NA,1	NA,inf	NA,inf	NA,1.94199	0.0008955	0.00179267
2	chr15:42484738:A:AAAAC	42484738	AAAAC,AAAAC	A,A	1,1	-inf,inf	inf,inf	3.23215,1.64184	0.000893527	0.0017898
2	chr15:43755232:C:T	43755232	T,T	C,C	1,1	-inf,-inf	inf,inf	0.311623,1.89491	0.000890524	0.00175529
2	chr15:42556503:G:C	42556503	C,C	G,G	1,1	-inf,inf	inf,inf	4.77852,0.969685	0.000889418	0.00178702
2	chr15:43746265:C:A	43746265	A,A	C,C	1,1	-inf,-inf	inf,inf	0.229445,2.04366	0.000883572	0.00174233
2	chr15:42555278:G:A	42555278	A,A	G,G	1,1	-inf,inf	inf,inf	5.04182,0.742949	0.000880262	0.00176885
2	chr15:42478164:T:C	42478164	C,C	T,T	1,1	-inf,inf	inf,inf	4.69444,0.884061	0.000875578	0.00175923
2	chr15:43132860:C:A	43132860	NA,A	NA,C	NA,1	NA,-inf	NA,inf	NA,2.01192	0.000874918	0.00175908
2	chr15:42483452:C:T	42483452	T,T	C,C	1,1	-inf,inf	inf,inf	3.30179,1.571	0.000873147	0.00174929
2	chr15:44701631:G:A	44701631	A,NA	G,NA	1,NA	inf,NA	inf,NA	2.35883,NA	0.000871614	0.0017413
2	chr15:43215876:G:T	43215876	NA,T	NA,G	NA,1	NA,-inf	NA,inf	NA,1.98321	0.000869462	0.00174336
2	chr15:42468278:A:G	42468278	G,G	A,A	1,1	-inf,inf	inf,inf	4.56629,0.978069	0.000865621	0.00173918
2	chr15:43134603:C:G	43134603	NA,G	NA,C	NA,1	NA,-inf	NA,inf	NA,1.97618	0.00085931	0.00172303
2	chr15:42284388:G:A	42284388	NA,A	NA,G	NA,1	NA,inf	NA,inf	NA,1.91396	0.00085117	0.00170397
2	chr15:43234824:T:G	43234824	NA,G	NA,T	NA,1	NA,-inf	NA,inf	NA,1.96305	0.000838965	0.0016822
2	chr15:43233593:A:G	43233593	NA,G	NA,A	NA,1	NA,-inf	NA,inf	NA,1.96184	0.000837166	0.00167859
2	chr15:43547055:CCTAA:C	43547055	C,C	CCTAA,CCTAA	1,1	inf,-inf	inf,inf	3.651,0.16603	0.000824302	0.00163134
2	chr15:42011539:T:G	42011539	NA,G	NA,T	NA,1	NA,inf	NA,inf	NA,1.82107	0.000821376	0.00164463
2	chr15:44574087:G:A	44574087	A,NA	G,NA	1,NA	inf,NA	inf,NA	2.32664,NA	0.000815463	0.00162916
2	chr15:44231437:G:A	44231437	NA,A	NA,G	NA,1	NA,inf	NA,inf	NA,1.80741	0.000809671	0.00161944
2	chr15:42397458:G:A	42397458	NA,A	NA,G	NA,1	NA,-inf	NA,inf	NA,1.84791	0.000808915	0.00162189
2	chr15:42267805:G:A	42267805	NA,A	NA,G	NA,1	NA,inf	NA,inf	NA,1.88485	0.000807546	0.00161668
2	chr15:43787279:G:A	43787279	A,A	G,G	1,1	-inf,-inf	inf,inf	0.310429,1.87197	0.000801157	0.00157931
2	chr15:42431618:T:C	42431618	NA,C	NA,T	NA,1	NA,inf	NA,inf	NA,1.86917	0.000785558	0.00157269
2	chr15:42331801:T:A	42331801	NA,A	NA,T	NA,1	NA,-inf	NA,inf	NA,1.78561	0.000785132	0.00157322
2	chr15:42462451:T:C	42462451	C,C	T,T	1,1	-inf,inf	inf,inf	4.47183,1.02455	0.000780281	0.00156763
2	chr15:43244280:T:G	43244280	NA,G	NA,T	NA,1	NA,-inf	NA,inf	NA,1.91785	0.000774829	0.0015536
2	chr15:42559199:A:G	42559199	G,G	A,A	1,1	-inf,inf	inf,inf	4.79584,0.86707	0.000768601	0.00154427
2	chr15:43537151:A:G	43537151	G,G	A,A	1,1	inf,-inf	inf,inf	3.60055,0.184391	0.000767703	0.00151952
2	chr15:44533680:C:T	44533680	T,T	C,C	1,1	inf,-inf	inf,inf	0.247998,2.44708	0.000762295	0.00151619
2	chr15:41949377:T:A	41949377	A,A	T,T	1,1	inf,-inf	inf,inf	2.41023,0.663525	0.000762209	0.00152744
2	chr15:43376032:G:A	43376032	NA,A	NA,G	NA,1	NA,-inf	NA,inf	NA,1.81765	0.000755514	0.00151497
2	chr15:42458198:A:T	42458198	NA,T	NA,A	NA,1	NA,inf	NA,inf	NA,1.8489	0.00075493	0.00151139
2	chr15:43482004:C:G	43482004	G,G	C,C	1,1	inf,inf	inf,inf	0.733224,1.09746	0.000750126	0.00147535
2	chr15:42177370:T:A	42177370	NA,A	NA,T	NA,1	NA,-inf	NA,inf	NA,1.80373	0.000746509	0.00149676
2	chr15:42435481:G:C	42435481	NA,C	NA,G	NA,1	NA,inf	NA,inf	NA,1.83354	0.000736752	0.00147502
2	chr15:44498487:G:A	44498487	A,NA	G,NA	1,NA	inf,NA	inf,NA	2.26823,NA	0.000727605	0.00145319
2	chr15:42001131:T:C	42001131	NA,C	NA,T	NA,1	NA,inf	NA,inf	NA,1.76996	0.000720369	0.00144189
2	chr15:42402407:A:T	42402407	NA,T	NA,A	NA,1	NA,-inf	NA,inf	NA,1.73933	0.000720191	0.00144314
2	chr15:43738073:C:A	43738073	A,A	C,C	1,1	-inf,-inf	inf,inf	0.252204,1.87613	0.000719551	0.00141926
2	chr15:43223248:T:C	43223248	NA,C	NA,T	NA,1	NA,-inf	NA,inf	NA,1.87276	0.000714397	0.00143247
2	chr15:42199884:A:G	42199884	NA,G	NA,A	NA,1	NA,-inf	NA,inf	NA,1.73581	0.000713851	0.00143049
2	chr15:43531832:A:G	43531832	G,G	A,A	1,1	inf,inf	inf,inf	0.651341,1.13939	0.000710482	0.00139841
2	chr15:43411187:C:A	43411187	NA,A	NA,C	NA,1	NA,-inf	NA,inf	NA,1.78125	0.000706557	0.00141687
2	chr15:41921019:C:T	41921019	T,NA	C,NA	1,NA	inf,NA	inf,NA	1.96193,NA	0.000706489	0.00141577
2	chr15:42457278:C:T	42457278	T,T	C,C	1,1	-inf,inf	inf,inf	5.2086,0.205692	0.00070204	0.00141042
2	chr15:43746701:C:T	43746701	T,T	C,C	1,1	-inf,-inf	inf,inf	0.266967,1.85449	0.000701126	0.00138278
2	chr15:43559201:T:C	43559201	C,C	T,T	1,1	inf,-inf	inf,inf	3.57681,0.00366922	0.000693519	0.0013729
2	chr15:43558554:G:A	43558554	A,A	G,G	1,1	inf,-inf	inf,inf	3.55871,0.112449	0.000690296	0.0013665
2	chr15:42594458:C:T	42594458	T,T	C,C	1,1	-inf,inf	inf,inf	5.4431,0.256541	0.000686873	0.00138133
2	chr15:41954806:T:C	41954806	NA,C	NA,T	NA,1	NA,-inf	NA,inf	NA,1.72861	0.000686767	0.00137817
2	chr15:44012945:T:TA	44012945	TA,TA	T,T	1,1	inf,-inf	inf,inf	2.48941,1.16156	0.000685063	0.00136208
2	chr15:41919824:AGGAG:A	41919824	A,NA	AGGAG,NA	1,NA	inf,NA	inf,NA	1.97445,NA	0.000683335	0.00136876
2	chr15:43743165:A:C	43743165	C,C	A,A	1,1	-inf,-inf	inf,inf	0.236864,1.87695	0.000682124	0.00134553
2	chr15:42890237:T:C	42890237	C,C	T,T	1,1	inf,inf	inf,inf	0.930281,2.82428	0.000679567	0.00135594
2	chr15:43260689:T:C	43260689	NA,C	NA,T	NA,1	NA,-inf	NA,inf	NA,1.82709	0.000678227	0.0013596
2	chr15:44721311:C:T	44721311	NA,T	NA,C	NA,1	NA,-inf	NA,inf	NA,1.67467	0.000673547	0.00134962
2	chr15:42897670:A:T	42897670	T,T	A,A	1,1	inf,inf	inf,inf	0.805732,2.83834	0.000670565	0.00133897
2	chr15:41951799:C:T	41951799	NA,T	NA,C	NA,1	NA,-inf	NA,inf	NA,1.71465	0.000669247	0.00134301
2	chr15:43525881:G:A	43525881	A,A	G,G	1,1	inf,-inf	inf,inf	3.55149,0.0932321	0.000667886	0.00132222
2	chr15:41959981:C:G	41959981	NA,G	NA,C	NA,1	NA,-inf	NA,inf	NA,1.71298	0.000667248	0.001339
2	chr15:43632949:T:G	43632949	G,G	T,T	1,1	inf,inf	inf,inf	0.264462,1.85755	0.000660837	0.0013037
2	chr15:42439619:G:C	42439619	NA,C	NA,G	NA,1	NA,inf	NA,inf	NA,1.77515	0.000659785	0.00132099
2	chr15:42716774:G:A	42716774	A,NA	G,NA	1,NA	inf,NA	inf,NA	2.18832,NA	0.00065975	0.00132006
2	chr15:43297384:C:T	43297384	T,T	C,C	1,1	-inf,-inf	inf,inf	0.493507,1.52683	0.000658478	0.00129609
2	chr15:43632942:A:G	43632942	G,G	A,A	1,1	inf,inf	inf,inf	0.257302,1.86785	0.000655181	0.0012926
2	chr15:42441964:G:T	42441964	T,T	G,G	1,1	-inf,inf	inf,inf	5.09818,0.126838	0.000654179	0.00131351
2	chr15:43313241:T:G	43313241	G,G	T,T	1,1	inf,inf	inf,inf	0.499169,1.49846	0.000654125	0.00128741
2	chr15:42603011:C:T	42603011	T,T	C,C	1,1	-inf,inf	inf,inf	5.42985,0.234429	0.000652166	0.00131152
2	chr15:43722831:G:A	43722831	A,NA	G,NA	1,NA	inf,NA	inf,NA	2.16874,NA	0.000642315	0.00128459
2	chr15:43519645:C:G	43519645	G,G	C,C	1,1	inf,inf	inf,inf	0.610782,1.12534	0.000641881	0.00126383
2	chr15:44563256:C:T	44563256	T,NA	C,NA	1,NA	inf,NA	inf,NA	2.11104,NA	0.000640398	0.00128003
2	chr15:42558544:G:T	42558544	T,NA	G,NA	1,NA	inf,NA	inf,NA	2.11185,NA	0.000637262	0.00127492
2	chr15:42624560:T:C	42624560	NA,C	NA,T	NA,1	NA,inf	NA,inf	NA,1.75752	0.000636914	0.00127489
2	chr15:42194827:A:T	42194827	T,T	A,A	1,1	-inf,-inf	inf,inf	2.39496,1.41633	0.000632291	0.00126017
2	chr15:43326536:A:G	43326536	G,G	A,A	1,1	inf,inf	inf,inf	0.439195,1.58774	0.000623686	0.00122769
2	chr15:43317937:A:G	43317937	G,G	A,A	1,1	inf,inf	inf,inf	0.447773,1.57068	0.000623361	0.00122703
2	chr15:42512339:G:A	42512339	A,NA	G,NA	1,NA	inf,NA	inf,NA	2.10338,NA	0.000623093	0.00124743
2	chr15:42887550:T:C	42887550	C,C	T,T	1,1	inf,inf	inf,inf	0.86553,2.81003	0.00062141	0.00124007
2	chr15:44182996:C:T	44182996	T,NA	C,NA	1,NA	inf,NA	inf,NA	2.15736,NA	0.000620322	0.00124245
2	chr15:43101525:C:T	43101525	NA,T	NA,C	NA,1	NA,inf	NA,inf	NA,1.65301	0.00062023	0.00124232
2	chr15:43512160:T:G	43512160	NA,G	NA,T	NA,1	NA,-inf	NA,inf	NA,1.69795	0.000608313	0.00121987
2	chr15:43321612:T:C	43321612	C,C	T,T	1,1	inf,inf	inf,inf	0.44769,1.55469	0.000604231	0.00118947
2	chr15:43642481:T:G	43642481	G,G	T,T	1,1	inf,inf	inf,inf	3.34805,0.277225	0.00059955	0.00118796
2	chr15:41959958:C:T	41959958	T,T	C,C	1,1	inf,-inf	inf,inf	2.23144,0.733959	0.000598976	0.0012006
2	chr15:43423595:C:CT	43423595	CT,CT	C,C	1,1	inf,inf	inf,inf	0.544195,1.3178	0.000597308	0.00117524
2	chr15:43545953:A:G	43545953	NA,G	NA,A	NA,1	NA,-inf	NA,inf	NA,1.68669	0.000596452	0.00119609
2	chr15:43216532:G:C	43216532	NA,C	NA,G	NA,1	NA,-inf	NA,inf	NA,1.80618	0.000594902	0.00119577
2	chr15:44084508:T:C	44084508	C,NA	T,NA	1,NA	inf,NA	inf,NA	2.12553,NA	0.000587925	0.00117446
2	chr15:42577299:A:G	42577299	NA,G	NA,A	NA,1	NA,inf	NA,inf	NA,1.70263	0.000585809	0.00117274
2	chr15:42176419:A:G	42176419	G,G	A,A	1,1	-inf,-inf	inf,inf	2.09434,1.64007	0.000585661	0.00116695
2	chr15:43181989:T:TA	43181989	NA,TA	NA,T	NA,1	NA,inf	NA,inf	NA,1.61859	0.000582689	0.00116714
2	chr15:42917832:A:G	42917832	NA,G	NA,A	NA,1	NA,-inf	NA,inf	NA,1.74717	0.000580202	0.00116615
2	chr15:44229936:G:A	44229936	A,A	G,G	1,1	inf,-inf	inf,inf	1.79527,2.7228	0.000578284	0.00115331
2	chr15:43218605:T:C	43218605	NA,C	NA,T	NA,1	NA,-inf	NA,inf	NA,1.78736	0.000575619	0.00115698
2	chr15:42011591:G:A	42011591	NA,A	NA,G	NA,1	NA,inf	NA,inf	NA,1.64433	0.000572182	0.00114567
2	chr15:42887858:T:C	42887858	C,C	T,T	1,1	inf,inf	inf,inf	0.865469,2.76186	0.000569615	0.00113677
2	chr15:43423498:C:CAAT	43423498	CAAT,CAAT	C,C	1,1	inf,inf	inf,inf	0.531105,1.30974	0.000564397	0.00111064
2	chr15:43322083:C:T	43322083	T,T	C,C	1,1	inf,inf	inf,inf	0.412163,1.58035	0.000564303	0.00111107
2	chr15:43215955:G:A	43215955	NA,A	NA,G	NA,1	NA,-inf	NA,inf	NA,1.77554	0.000564083	0.00113379
2	chr15:41958983:C:T	41958983	NA,T	NA,C	NA,1	NA,-inf	NA,inf	NA,1.61968	0.000563858	0.0011315
2	chr15:43460553:T:C	43460553	C,C	T,T	1,1	inf,inf	inf,inf	0.525101,1.31841	0.000561211	0.00110437
2	chr15:43427194:C:T	43427194	T,T	C,C	1,1	inf,inf	inf,inf	0.531984,1.30293	0.000560365	0.00110273
2	chr15:42518743:C:CTGAAAG	42518743	CTGAAAG,CTGAAAG	C,C	1,1	-inf,inf	inf,inf	5.02564,0.393798	0.000558599	0.00112206
2	chr15:43305539:T:C	43305539	C,C	T,T	1,1	inf,inf	inf,inf	0.464031,1.47931	0.000557769	0.00109821
2	chr15:43390966:C:G	43390966	NA,G	NA,C	NA,1	NA,-inf	NA,inf	NA,1.64734	0.000557193	0.00111728
2	chr15:42134765:T:A	42134765	NA,A	NA,T	NA,1	NA,inf	NA,inf	NA,1.60778	0.000556022	0.00111294
2	chr15:43632936:T:A	43632936	A,A	T,T	1,1	inf,inf	inf,inf	0.227973,1.83546	0.000555895	0.00109715
2	chr15:41934057:C:T	41934057	T,T	C,C	1,1	inf,-inf	inf,inf	2.26604,0.314796	0.0005547	0.00111069
2	chr15:43212542:CAATT:C	43212542	NA,C	NA,CAATT	NA,1	NA,-inf	NA,inf	NA,1.76494	0.000553837	0.00111319
2	chr15:41958353:A:G	41958353	G,G	A,A	1,1	inf,inf	inf,inf	1.52206,1.41582	0.000553333	0.00110512
2	chr15:43222006:G:A	43222006	NA,A	NA,G	NA,1	NA,-inf	NA,inf	NA,1.76054	0.000549686	0.00110483
2	chr15:43214114:G:A	43214114	NA,A	NA,G	NA,1	NA,-inf	NA,inf	NA,1.7598	0.000548941	0.00110334
2	chr15:41937640:G:C	41937640	C,C	G,G	1,1	-inf,inf	inf,inf	2.1853,0.440633	0.000548377	0.00109794
2	chr15:43427557:C:T	43427557	T,T	C,C	1,1	inf,inf	inf,inf	0.52753,1.29411	0.000545751	0.00107403
2	chr15:42308029:A:G	42308029	NA,G	NA,A	NA,1	NA,inf	NA,inf	NA,1.67569	0.000545701	0.00109277
2	chr15:41961758:A:G	41961758	NA,G	NA,A	NA,1	NA,-inf	NA,inf	NA,1.60054	0.000544733	0.00109312
2	chr15:41940363:G:T	41940363	NA,T	NA,G	NA,1	NA,-inf	NA,inf	NA,1.60387	0.000544469	0.0010925
2	chr15:43523801:C:T	43523801	T,T	C,C	1,1	inf,-inf	inf,inf	3.41827,0.136703	0.000544356	0.00107805
2	chr15:43111032:G:A	43111032	NA,A	NA,G	NA,1	NA,-inf	NA,inf	NA,1.76196	0.000541178	0.00108789
2	chr15:42428833:G:A	42428833	NA,A	NA,G	NA,1	NA,-inf	NA,inf	NA,1.6324	0.000540878	0.00108462
2	chr15:43493567:AG:A	43493567	A,A	AG,AG	1,1	inf,inf	inf,inf	0.508951,1.32146	0.000538649	0.00106008
2	chr15:41955274:G:C	41955274	C,NA	G,NA	1,NA	inf,NA	inf,NA	1.90514,NA	0.000538091	0.00107781
2	chr15:42476257:T:C	42476257	NA,C	NA,T	NA,1	NA,inf	NA,inf	NA,1.65844	0.000537082	0.00107536
2	chr15:43182544:C:T	43182544	NA,T	NA,C	NA,1	NA,-inf	NA,inf	NA,1.75519	0.000534826	0.00107515
2	chr15:42442823:A:G	42442823	G,G	A,A	1,1	-inf,inf	inf,inf	4.77517,0.272633	0.000534025	0.00107189
2	chr15:43738381:G:A	43738381	A,A	G,G	1,1	-inf,-inf	inf,inf	0.0902635,2.05769	0.000533959	0.00105462
2	chr15:42487379:TAAG:T	42487379	NA,T	NA,TAAG	NA,1	NA,inf	NA,inf	NA,1.64734	0.000531412	0.00106396
2	chr15:43864104:C:T	43864104	T,T	C,C	1,1	inf,inf	inf,inf	0.314289,1.54383	0.000530868	0.00104702
2	chr15:43339158:G:A	43339158	A,A	G,G	1,1	inf,inf	inf,inf	0.379261,1.61047	0.000527404	0.00103861
2	chr15:42012707:T:C	42012707	NA,C	NA,T	NA,1	NA,inf	NA,inf	NA,1.57761	0.000526511	0.00105432
2	chr15:42600994:A:C	42600994	C,C	A,A	1,1	-inf,inf	inf,inf	2.84616,0.288456	0.000526258	0.00105474
2	chr15:43536810:C:T	43536810	T,T	C,C	1,1	inf,inf	inf,inf	0.678157,0.884571	0.000525526	0.00103518
2	chr15:41961897:TAAGAG:T	41961897	NA,T	NA,TAAGAG	NA,1	NA,-inf	NA,inf	NA,1.57982	0.000524729	0.00105297
2	chr15:42175942:C:T	42175942	T,NA	C,NA	1,NA	-inf,NA	inf,NA	1.72398,NA	0.000521985	0.00104429
2	chr15:43176431:C:A	43176431	NA,A	NA,C	NA,1	NA,-inf	NA,inf	NA,1.74187	0.000521213	0.00104776
2	chr15:43208779:T:C	43208779	NA,C	NA,T	NA,1	NA,-inf	NA,inf	NA,1.72973	0.00052113	0.00104741
2	chr15:43874989:G:A	43874989	A,A	G,G	1,1	inf,inf	inf,inf	3.0842,0.444643	0.000520096	0.00103097
2	chr15:41961556:T:C	41961556	NA,C	NA,T	NA,1	NA,-inf	NA,inf	NA,1.5749	0.000519975	0.00104343
2	chr15:42411158:G:A	42411158	A,NA	G,NA	1,NA	inf,NA	inf,NA	1.99373,NA	0.000518365	0.00103707
2	chr15:43213695:A:G	43213695	NA,G	NA,A	NA,1	NA,-inf	NA,inf	NA,1.72465	0.000516895	0.00103889
2	chr15:43223212:G:A	43223212	NA,A	NA,G	NA,1	NA,-inf	NA,inf	NA,1.72444	0.000516351	0.00103779
2	chr15:42309518:C:T	42309518	NA,T	NA,C	NA,1	NA,inf	NA,inf	NA,1.64395	0.000516106	0.00103353
2	chr15:42862781:G:A	42862781	NA,A	NA,G	NA,1	NA,-inf	NA,inf	NA,1.71933	0.00051317	0.00103149
2	chr15:41973388:G:A	41973388	A,A	G,G	1,1	inf,-inf	inf,inf	1.93935,0.986483	0.000511621	0.00102544
2	chr15:43220876:A:G	43220876	NA,G	NA,A	NA,1	NA,-inf	NA,inf	NA,1.7168	0.000509898	0.00102481
2	chr15:43221630:T:C	43221630	NA,C	NA,T	NA,1	NA,-inf	NA,inf	NA,1.71248	0.000506085	0.00101715
2	chr15:43649894:A:G	43649894	NA,G	NA,A	NA,1	NA,inf	NA,inf	NA,1.53584	0.000505822	0.00101321
2	chr15:43170162:A:T	43170162	NA,T	NA,A	NA,1	NA,inf	NA,inf	NA,1.54366	0.000504914	0.00101127
2	chr15:42479716:C:T	42479716	NA,T	NA,C	NA,1	NA,inf	NA,inf	NA,1.5506	0.000503332	0.00100809
2	chr15:42921767:G:A	42921767	NA,A	NA,G	NA,1	NA,-inf	NA,inf	NA,1.66906	0.000502884	0.00101067
2	chr15:43220586:C:G	43220586	NA,G	NA,C	NA,1	NA,-inf	NA,inf	NA,1.70758	0.000501883	0.0010087
2	chr15:43218179:C:T	43218179	NA,T	NA,C	NA,1	NA,-inf	NA,inf	NA,1.70734	0.000501628	0.0010082
2	chr15:43469066:G:C	43469066	C,C	G,G	1,1	inf,inf	inf,inf	0.500866,1.29785	0.000501594	0.000987323
2	chr15:43553838:A:G	43553838	G,G	A,A	1,1	inf,inf	inf,inf	0.65478,0.905287	0.000500877	0.000986727
2	chr15:43508770:A:C	43508770	C,C	A,A	1,1	inf,inf	inf,inf	0.500551,1.29215	0.000497566	0.00097941
2	chr15:43551703:T:C	43551703	C,C	T,T	1,1	inf,inf	inf,inf	0.772521,0.678592	0.000496547	0.000978354
2	chr15:42083780:C:T	42083780	T,NA	C,NA	1,NA	inf,NA	inf,NA	1.96153,NA	0.000496301	0.00099426
2	chr15:42899126:G:A	42899126	A,A	G,G	1,1	inf,inf	inf,inf	0.797635,2.67488	0.00049546	0.000989509
2	chr15:42322007:G:A	42322007	NA,A	NA,G	NA,1	NA,inf	NA,inf	NA,1.62025	0.000495007	0.000991291
2	chr15:42919636:G:A	42919636	NA,A	NA,G	NA,1	NA,-inf	NA,inf	NA,1.6956	0.000491881	0.000988522
2	chr15:43777831:C:T	43777831	T,T	C,C	1,1	-inf,-inf	inf,inf	2.99076,0.678007	0.000490631	0.00097113
2	chr15:43237976:G:T	43237976	NA,T	NA,G	NA,1	NA,-inf	NA,inf	NA,1.69412	0.000489931	0.000984654
2	chr15:43414212:A:G	43414212	NA,G	NA,A	NA,1	NA,inf	NA,inf	NA,1.52693	0.000488945	0.000978939
2	chr15:42317936:G:A	42317936	NA,A	NA,G	NA,1	NA,inf	NA,inf	NA,1.61253	0.000488353	0.00097797
2	chr15:42626764:G:A	42626764	NA,A	NA,G	NA,1	NA,inf	NA,inf	NA,1.60677	0.000488199	0.000977304
2	chr15:42499197:T:C	42499197	NA,C	NA,T	NA,1	NA,inf	NA,inf	NA,1.60374	0.000487332	0.000975801
2	chr15:43246440:C:T	43246440	NA,T	NA,C	NA,1	NA,-inf	NA,inf	NA,1.68989	0.000486458	0.000977667
2	chr15:43223089:G:A	43223089	NA,A	NA,G	NA,1	NA,-inf	NA,inf	NA,1.68946	0.000486322	0.000977405
2	chr15:43499508:A:C	43499508	C,C	A,A	1,1	inf,inf	inf,inf	0.490826,1.29236	0.000483347	0.000951491
2	chr15:43824915:G:T	43824915	NA,T	NA,G	NA,1	NA,-inf	NA,inf	NA,1.56722	0.000483156	0.000968861
2	chr15:42426719:T:C	42426719	C,C	T,T	1,1	-inf,inf	inf,inf	2.33389,0.498431	0.000480746	0.000963943
2	chr15:43296286:G:A	43296286	A,A	G,G	1,1	inf,inf	inf,inf	0.532131,1.24174	0.00048017	0.000946301
2	chr15:43244648:G:A	43244648	NA,A	NA,G	NA,1	NA,-inf	NA,inf	NA,1.68164	0.000479533	0.000963744
2	chr15:41956633:A:G	41956633	NA,G	NA,A	NA,1	NA,-inf	NA,inf	NA,1.52811	0.000478915	0.000961025
2	chr15:42281344:C:T	42281344	NA,T	NA,C	NA,1	NA,inf	NA,inf	NA,1.60084	0.000478442	0.000958128
2	chr15:43242469:A:G	43242469	NA,G	NA,A	NA,1	NA,-inf	NA,inf	NA,1.67984	0.00047819	0.000961042
2	chr15:42334764:AAT:A	42334764	NA,A	NA,AAT	NA,1	NA,inf	NA,inf	NA,1.58902	0.00047675	0.000954634
2	chr15:43292701:C:T	43292701	NA,T	NA,C	NA,1	NA,-inf	NA,inf	NA,1.48964	0.000476223	0.000953903
2	chr15:44090200:A:C	44090200	C,NA	A,NA	1,NA	inf,NA	inf,NA	2.03585,NA	0.000474547	0.000947724
2	chr15:42601287:G:A	42601287	A,A	G,G	1,1	-inf,inf	inf,inf	2.78916,0.289724	0.000474517	0.000951055
2	chr15:42428090:G:C	42428090	C,C	G,G	1,1	-inf,inf	inf,inf	2.30871,0.522106	0.000473432	0.000949302
2	chr15:42530738:A:G	42530738	NA,G	NA,A	NA,1	NA,-inf	NA,inf	NA,1.55968	0.000473155	0.000948857
2	chr15:43472170:A:C	43472170	C,C	A,A	1,1	inf,inf	inf,inf	0.48193,1.29991	0.000472659	0.000930511
2	chr15:42155367:T:C	42155367	NA,C	NA,T	NA,1	NA,inf	NA,inf	NA,1.50711	0.000472346	0.000945983
2	chr15:42620257:A:G	42620257	NA,G	NA,A	NA,1	NA,inf	NA,inf	NA,1.51099	0.000472049	0.000945257
2	chr15:43238074:C:T	43238074	NA,T	NA,C	NA,1	NA,-inf	NA,inf	NA,1.67191	0.000471708	0.000948009
2	chr15:42576638:G:C	42576638	NA,C	NA,G	NA,1	NA,inf	NA,inf	NA,1.57882	0.000471099	0.000943238
2	chr15:43237272:T:C	43237272	NA,C	NA,T	NA,1	NA,-inf	NA,inf	NA,1.67108	0.000471012	0.000946608
2	chr15:43867901:C:T	43867901	NA,T	NA,C	NA,1	NA,inf	NA,inf	NA,1.49296	0.000470625	0.000942746
2	chr15:43538899:G:A	43538899	A,A	G,G	1,1	inf,inf	inf,inf	0.65,0.871307	0.000469208	0.000924485
2	chr15:44415897:C:T	44415897	NA,T	NA,C	NA,1	NA,inf	NA,inf	NA,1.50893	0.000468833	0.000938075
2	chr15:41972233:A:G	41972233	G,G	A,A	1,1	inf,-inf	inf,inf	1.9968,0.866582	0.000466718	0.000935699
2	chr15:41964391:T:C	41964391	C,C	T,T	1,1	inf,-inf	inf,inf	2.20864,0.602423	0.000466441	0.000934831
2	chr15:44191547:T:C	44191547	NA,C	NA,T	NA,1	NA,inf	NA,inf	NA,1.50828	0.00046605	0.000932335
2	chr15:43490966:C:A	43490966	A,A	C,C	1,1	inf,inf	inf,inf	0.411861,1.41635	0.000465018	0.000915608
2	chr15:43209898:T:C	43209898	NA,C	NA,T	NA,1	NA,-inf	NA,inf	NA,1.6657	0.000464391	0.000933286
2	chr15:42064207:A:G	42064207	G,G	A,A	1,1	-inf,-inf	inf,inf	2.06484,0.951385	0.000461741	0.000923466
2	chr15:41942676:T:A	41942676	A,A	T,T	1,1	-inf,inf	inf,inf	2.08563,0.466995	0.000461054	0.000923139
2	chr15:43223884:A:G	43223884	NA,G	NA,A	NA,1	NA,-inf	NA,inf	NA,1.65812	0.000460954	0.000926391
2	chr15:43182654:G:A	43182654	NA,A	NA,G	NA,1	NA,-inf	NA,inf	NA,1.65708	0.000459462	0.000923583
2	chr15:43426237:T:C	43426237	C,C	T,T	1,1	inf,inf	inf,inf	0.5033,1.24585	0.000459045	0.000903782
2	chr15:42091402:T:C	42091402	NA,C	NA,T	NA,1	NA,inf	NA,inf	NA,1.54149	0.000457383	0.000915851
2	chr15:42638221:G:A	42638221	NA,A	NA,G	NA,1	NA,inf	NA,inf	NA,1.56977	0.000456906	0.000914672
2	chr15:43525206:G:A	43525206	A,A	G,G	1,1	inf,inf	inf,inf	3.31601,0.0938828	0.000455857	0.00090312
2	chr15:43546014:A:G	43546014	G,G	A,A	1,1	inf,-inf	inf,inf	3.3387,0.0524483	0.000453434	0.000898236
2	chr15:44248636:C:T	44248636	T,T	C,C	1,1	inf,-inf	inf,inf	1.68459,1.88614	0.000453432	0.000902825
2	chr15:43649901:C:G	43649901	NA,G	NA,C	NA,1	NA,inf	NA,inf	NA,1.47429	0.000452589	0.000906604
2	chr15:43226696:T:C	43226696	NA,C	NA,T	NA,1	NA,-inf	NA,inf	NA,1.64707	0.000452087	0.000908555
2	chr15:43260776:T:G	43260776	NA,G	NA,T	NA,1	NA,-inf	NA,inf	NA,1.53395	0.000449452	0.000900242
2	chr15:42091332:C:T	42091332	NA,T	NA,C	NA,1	NA,inf	NA,inf	NA,1.53055	0.000448721	0.000898514
2	chr15:43457654:G:A	43457654	A,A	G,G	1,1	inf,inf	inf,inf	0.643352,0.981068	0.000448493	0.000883155
2	chr15:43227263:G:A	43227263	NA,A	NA,G	NA,1	NA,-inf	NA,inf	NA,1.6419	0.000448059	0.000900455
2	chr15:41920176:A:G	41920176	G,G	A,A	1,1	-inf,-inf	inf,inf	2.18627,0.491997	0.000446319	0.000892669
2	chr15:41946007:G:A	41946007	NA,A	NA,G	NA,1	NA,-inf	NA,inf	NA,1.48958	0.00044571	0.00089436
2	chr15:42423554:T:A	42423554	NA,A	NA,T	NA,1	NA,inf	NA,inf	NA,1.51337	0.000444868	0.000891104
2	chr15:43209760:G:A	43209760	NA,A	NA,G	NA,1	NA,-inf	NA,inf	NA,1.5876	0.000444635	0.00089141
2	chr15:44663584:T:C	44663584	NA,C	NA,T	NA,1	NA,-inf	NA,inf	NA,1.48156	0.000444423	0.000891187
2	chr15:43760733:G:A	43760733	A,NA	G,NA	1,NA	inf,NA	inf,NA	2.05403,NA	0.000443501	0.000884956
2	chr15:43648927:G:C	43648927	C,NA	G,NA	1,NA	inf,NA	inf,NA	1.49943,NA	0.00044151	0.000882717
2	chr15:43554939:A:G	43554939	G,G	A,A	1,1	inf,inf	inf,inf	0.63348,0.868243	0.000441489	0.000869991
2	chr15:43223995:T:A	43223995	NA,A	NA,T	NA,1	NA,-inf	NA,inf	NA,1.62341	0.000441465	0.000887228
2	chr15:44286042:G:A	44286042	NA,A	NA,G	NA,1	NA,-inf	NA,inf	NA,1.46828	0.00044145	0.000884848
2	chr15:42898361:A:G	42898361	G,G	A,A	1,1	inf,inf	inf,inf	0.70379,2.68413	0.000440777	0.00087989
2	chr15:43741732:C:A	43741732	NA,A	NA,C	NA,1	NA,-inf	NA,inf	NA,1.51505	0.000439887	0.0008821
2	chr15:42205190:A:C	42205190	NA,C	NA,A	NA,1	NA,inf	NA,inf	NA,1.54311	0.000439688	0.000880451
2	chr15:43266829:G:A	43266829	NA,A	NA,G	NA,1	NA,-inf	NA,inf	NA,1.52006	0.00043836	0.000878024
2	chr15:44284998:C:T	44284998	NA,T	NA,C	NA,1	NA,-inf	NA,inf	NA,1.46263	0.000437006	0.000875941
2	chr15:42922138:C:G	42922138	NA,G	NA,C	NA,1	NA,-inf	NA,inf	NA,1.58741	0.000435183	0.000874501
2	chr15:43554632:CAG:C	43554632	C,C	CAG,CAG	1,1	inf,-inf	inf,inf	3.36861,0.0421469	0.000433962	0.000862
2	chr15:43083757:G:A	43083757	NA,A	NA,G	NA,1	NA,-inf	NA,inf	NA,1.50946	0.000433834	0.000869968
2	chr15:42005628:C:T	42005628	T,T	C,C	1,1	-inf,-inf	inf,inf	1.72849,1.48042	0.000431584	0.000863224
2	chr15:41934058:G:A	41934058	A,NA	G,NA	1,NA	-inf,NA	inf,NA	1.77936,NA	0.000430308	0.0008616
2	chr15:42132609:G:A	42132609	NA,A	NA,G	NA,1	NA,-inf	NA,inf	NA,1.42876	0.000427712	0.000857028
2	chr15:43534359:C:T	43534359	T,T	C,C	1,1	inf,inf	inf,inf	0.610449,0.896869	0.000427682	0.00084284
2	chr15:42435423:G:A	42435423	A,NA	G,NA	1,NA	inf,NA	inf,NA	1.87915,NA	0.000425825	0.000851927
2	chr15:42005690:A:G	42005690	G,G	A,A	1,1	-inf,-inf	inf,inf	1.72819,1.46934	0.000423286	0.000846635
2	chr15:42462053:G:C	42462053	NA,C	NA,G	NA,1	NA,inf	NA,inf	NA,1.52089	0.000422179	0.000845361
2	chr15:42233929:C:A	42233929	NA,A	NA,C	NA,1	NA,inf	NA,inf	NA,1.51415	0.000418338	0.000837597
2	chr15:41940694:T:A	41940694	NA,A	NA,T	NA,1	NA,inf	NA,inf	NA,1.44927	0.000417744	0.000836678
2	chr15:44106107:C:T	44106107	NA,T	NA,C	NA,1	NA,-inf	NA,inf	NA,1.4301	0.000414934	0.000831373
2	chr15:42698720:T:C	42698720	NA,C	NA,T	NA,1	NA,inf	NA,inf	NA,1.42319	0.000409603	0.0008205
2	chr15:43127533:A:C	43127533	NA,C	NA,A	NA,1	NA,-inf	NA,inf	NA,1.51137	0.000408673	0.000819089
2	chr15:43180701:T:C	43180701	NA,C	NA,T	NA,1	NA,-inf	NA,inf	NA,1.51013	0.000407811	0.000817361
2	chr15:44014610:G:A	44014610	NA,A	NA,G	NA,1	NA,inf	NA,inf	NA,1.45297	0.000405805	0.000812286
2	chr15:42856537:G:C	42856537	NA,C	NA,G	NA,1	NA,-inf	NA,inf	NA,1.58392	0.000405494	0.000814921
2	chr15:43176518:G:A	43176518	NA,A	NA,G	NA,1	NA,-inf	NA,inf	NA,1.59077	0.000403756	0.000811508
2	chr15:42182753:C:A	42182753	NA,A	NA,C	NA,1	NA,inf	NA,inf	NA,1.49561	0.000403413	0.000807749
2	chr15:42026912:G:A	42026912	A,NA	G,NA	1,NA	inf,NA	inf,NA	1.81,NA	0.000402975	0.000806347
2	chr15:44220585:C:G	44220585	NA,G	NA,C	NA,1	NA,inf	NA,inf	NA,1.424	0.000401402	0.000803071
2	chr15:43274473:G:A	43274473	A,A	G,G	1,1	inf,inf	inf,inf	0.234543,1.71371	0.000400985	0.000793373
2	chr15:43623428:G:C	43623428	C,C	G,G	1,1	inf,inf	inf,inf	0.275099,1.54683	0.000400515	0.000789986
2	chr15:41969583:G:A	41969583	A,A	G,G	1,1	inf,inf	inf,inf	1.72879,1.05394	0.000399496	0.000800316
2	chr15:44287756:T:C	44287756	NA,C	NA,T	NA,1	NA,-inf	NA,inf	NA,1.40907	0.000398215	0.000798184
2	chr15:44527856:A:G	44527856	G,NA	A,NA	1,NA	inf,NA	inf,NA	1.90148,NA	0.000393696	0.000788645
2	chr15:43847456:CTG:C	43847456	NA,C	NA,CTG	NA,1	NA,inf	NA,inf	NA,1.39155	0.000391941	0.000785153
2	chr15:42598252:T:C	42598252	C,C	T,T	1,1	-inf,inf	inf,inf	2.64861,0.325504	0.000390887	0.000783573
2	chr15:42934675:G:A	42934675	NA,A	NA,G	NA,1	NA,-inf	NA,inf	NA,1.51873	0.000390858	0.000785475
2	chr15:42857373:A:G	42857373	NA,G	NA,A	NA,1	NA,-inf	NA,inf	NA,1.52481	0.000390785	0.000785335
2	chr15:43411500:C:T	43411500	T,NA	C,NA	1,NA	inf,NA	inf,NA	1.8978,NA	0.000390491	0.000781175
2	chr15:43697332:T:C	43697332	C,C	T,T	1,1	inf,inf	inf,inf	0.525467,1.02607	0.000390244	0.000769865
2	chr15:41959433:T:A	41959433	A,A	T,T	1,1	inf,inf	inf,inf	1.98032,0.703969	0.000385334	0.00077241
2	chr15:43869376:T:C	43869376	C,C	T,T	1,1	inf,inf	inf,inf	2.9675,0.481433	0.000381107	0.000755244
2	chr15:42485169:A:C	42485169	C,NA	A,NA	1,NA	inf,NA	inf,NA	1.83297,NA	0.000380857	0.000762683
2	chr15:42925732:A:G	42925732	NA,G	NA,A	NA,1	NA,-inf	NA,inf	NA,1.50692	0.000380155	0.000763974
2	chr15:44289485:C:G	44289485	NA,G	NA,C	NA,1	NA,-inf	NA,inf	NA,1.38383	0.000379679	0.000761037
2	chr15:41991079:T:A	41991079	A,NA	T,NA	1,NA	-inf,NA	inf,NA	1.55143,NA	0.000375569	0.000751992
2	chr15:43044193:G:A	43044193	NA,A	NA,G	NA,1	NA,-inf	NA,inf	NA,1.48353	0.000372905	0.000747584
2	chr15:42890341:T:C	42890341	C,C	T,T	1,1	inf,inf	inf,inf	0.982183,2.44652	0.000372773	0.000743795
2	chr15:43998903:A:G	43998903	NA,G	NA,A	NA,1	NA,inf	NA,inf	NA,1.3892	0.000372139	0.000745277
2	chr15:43817944:A:G	43817944	G,G	A,A	1,1	-inf,-inf	inf,inf	0.185505,1.63575	0.000371434	0.000733758
2	chr15:42908305:C:T	42908305	NA,T	NA,C	NA,1	NA,-inf	NA,inf	NA,1.49105	0.000371313	0.000746137
2	chr15:44618017:A:C	44618017	NA,C	NA,A	NA,1	NA,-inf	NA,inf	NA,1.3438	0.000370453	0.000742399
2	chr15:41956628:T:C	41956628	C,C	T,T	1,1	inf,inf	inf,inf	1.86687,0.846901	0.000369658	0.000740523
2	chr15:43274038:TGAGCCAC:T	43274038	NA,T	NA,TGAGCCAC	NA,1	NA,inf	NA,inf	NA,1.38015	0.000368071	0.000737049
2	chr15:43422973:A:G	43422973	G,G	A,A	1,1	inf,inf	inf,inf	0.601662,0.902806	0.000366725	0.000722817
2	chr15:42432441:C:T	42432441	T,T	C,C	1,1	-inf,inf	inf,inf	2.38546,0.157801	0.000364447	0.000730424
2	chr15:42596849:G:A	42596849	A,A	G,G	1,1	-inf,inf	inf,inf	2.63318,0.287728	0.000362971	0.000727583
2	chr15:44542018:T:G	44542018	NA,G	NA,T	NA,1	NA,inf	NA,inf	NA,1.37464	0.000361558	0.00072409
2	chr15:41940110:C:T	41940110	T,T	C,C	1,1	inf,-inf	inf,inf	0.0216533,2.39124	0.000361325	0.000725109
2	chr15:41932478:G:T	41932478	T,T	G,G	1,1	-inf,-inf	inf,inf	0.00429568,2.39289	0.000361227	0.000724876
2	chr15:43857991:A:G	43857991	NA,G	NA,A	NA,1	NA,inf	NA,inf	NA,1.49213	0.000360887	0.000719138
2	chr15:41952303:G:A	41952303	A,A	G,G	1,1	inf,inf	inf,inf	2.13052,0.459513	0.000360275	0.000721915
2	chr15:42069803:T:C	42069803	C,C	T,T	1,1	-inf,-inf	inf,inf	1.95144,0.273957	0.000359419	0.000718923
2	chr15:42197531:C:T	42197531	NA,T	NA,C	NA,1	NA,-inf	NA,inf	NA,1.35494	0.000358223	0.000717936
2	chr15:42263826:T:C	42263826	NA,C	NA,T	NA,1	NA,inf	NA,inf	NA,1.42493	0.000357446	0.000715729
2	chr15:44150559:C:T	44150559	NA,T	NA,C	NA,1	NA,-inf	NA,inf	NA,1.34646	0.000357334	0.000715955
2	chr15:43121483:A:G	43121483	NA,G	NA,A	NA,1	NA,-inf	NA,inf	NA,1.47768	0.00035722	0.000717817
2	chr15:42207590:G:T	42207590	NA,T	NA,G	NA,1	NA,inf	NA,inf	NA,1.41947	0.000353979	0.000708786
2	chr15:42869601:C:T	42869601	T,T	C,C	1,1	inf,inf	inf,inf	0.87539,2.42986	0.00035337	0.000705956
2	chr15:42203291:G:T	42203291	NA,T	NA,G	NA,1	NA,inf	NA,inf	NA,1.41744	0.000352738	0.000706301
2	chr15:41968258:A:G	41968258	G,G	A,A	1,1	inf,inf	inf,inf	1.76587,0.935253	0.000352182	0.000705541
2	chr15:43828361:T:G	43828361	G,G	T,T	1,1	-inf,-inf	inf,inf	2.93525,0.485811	0.000350824	0.000695329
2	chr15:43105018:A:C	43105018	NA,C	NA,A	NA,1	NA,-inf	NA,inf	NA,1.41882	0.000350714	0.000702915
2	chr15:42431209:A:G	42431209	G,G	A,A	1,1	-inf,inf	inf,inf	2.35273,0.183569	0.000349516	0.000700522
2	chr15:43468661:G:GTATT	43468661	GTATT,GTATT	G,G	1,1	inf,inf	inf,inf	0.513178,1.02743	0.000348711	0.000687328
2	chr15:42434412:T:C	42434412	C,C	T,T	1,1	-inf,inf	inf,inf	2.27787,0.345715	0.000346937	0.000695738
2	chr15:44243736:C:A	44243736	NA,A	NA,C	NA,1	NA,inf	NA,inf	NA,1.3384	0.000345701	0.000691751
2	chr15:42600531:T:C	42600531	NA,C	NA,T	NA,1	NA,inf	NA,inf	NA,1.39837	0.000345692	0.000692038
2	chr15:42224914:A:G	42224914	NA,G	NA,A	NA,1	NA,inf	NA,inf	NA,1.40506	0.000345304	0.00069142
2	chr15:42157443:T:C	42157443	C,NA	T,NA	1,NA	inf,NA	inf,NA	1.77482,NA	0.000345045	0.000690428
2	chr15:42201238:T:C	42201238	NA,C	NA,T	NA,1	NA,inf	NA,inf	NA,1.4027	0.000343916	0.000688641
2	chr15:44128309:G:C	44128309	NA,C	NA,G	NA,1	NA,inf	NA,inf	NA,1.30704	0.000343718	0.00068776
2	chr15:42240189:C:T	42240189	NA,T	NA,C	NA,1	NA,inf	NA,inf	NA,1.40186	0.00034342	0.000687649
2	chr15:42419882:G:A	42419882	A,A	G,G	1,1	-inf,-inf	inf,inf	2.21285,0.397799	0.00034241	0.000685947
2	chr15:42215053:G:A	42215053	NA,A	NA,G	NA,1	NA,inf	NA,inf	NA,1.40006	0.000342359	0.000685525
2	chr15:43632410:T:C	43632410	C,C	T,T	1,1	inf,-inf	inf,inf	3.12293,0.0939911	0.000341522	0.000677201
2	chr15:42425524:C:T	42425524	T,T	C,C	1,1	-inf,inf	inf,inf	2.37784,0.0017871	0.000341483	0.00068426
2	chr15:43458039:C:A	43458039	A,A	C,C	1,1	inf,inf	inf,inf	0.554971,0.923572	0.000340003	0.000670166
2	chr15:42297119:G:A	42297119	A,A	G,G	1,1	-inf,-inf	inf,inf	2.09279,1.41396	0.000339143	0.000676162
2	chr15:43855067:C:T	43855067	T,T	C,C	1,1	-inf,-inf	inf,inf	2.90328,0.486544	0.000338667	0.000671267
2	chr15:43864966:G:A	43864966	A,A	G,G	1,1	inf,inf	inf,inf	2.97622,0.379829	0.000336397	0.000666629
2	chr15:41950690:G:A	41950690	A,A	G,G	1,1	inf,inf	inf,inf	1.82807,0.80248	0.00033624	0.000674077
2	chr15:44476237:T:G	44476237	NA,G	NA,T	NA,1	NA,inf	NA,inf	NA,1.29444	0.00033581	0.000672055
2	chr15:43108378:A:C	43108378	NA,C	NA,A	NA,1	NA,-inf	NA,inf	NA,1.44115	0.000335059	0.000673254
2	chr15:42009696:A:G	42009696	NA,G	NA,A	NA,1	NA,inf	NA,inf	NA,1.34194	0.000334889	0.000670728
2	chr15:43622081:T:G	43622081	NA,G	NA,T	NA,1	NA,inf	NA,inf	NA,1.34611	0.000333048	0.000666893
2	chr15:43619601:C:T	43619601	T,T	C,C	1,1	inf,inf	inf,inf	3.11605,0.0013706	0.000333044	0.000660352
2	chr15:43267979:G:A	43267979	NA,A	NA,G	NA,1	NA,-inf	NA,inf	NA,1.28517	0.00033262	0.000666575
2	chr15:42196100:G:A	42196100	NA,A	NA,G	NA,1	NA,inf	NA,inf	NA,1.38377	0.000332587	0.000665971
2	chr15:42225640:T:C	42225640	NA,C	NA,T	NA,1	NA,inf	NA,inf	NA,1.3815	0.000331631	0.000664049
2	chr15:43352562:T:C	43352562	C,C	T,T	1,1	inf,inf	inf,inf	0.365907,1.32587	0.000331552	0.000653389
2	chr15:42228125:G:A	42228125	NA,A	NA,G	NA,1	NA,inf	NA,inf	NA,1.38001	0.00033012	0.000661012
2	chr15:42152304:T:C	42152304	NA,C	NA,T	NA,1	NA,-inf	NA,inf	NA,1.35318	0.000328191	0.000658745
2	chr15:43627601:A:G	43627601	NA,G	NA,A	NA,1	NA,inf	NA,inf	NA,1.3358	0.000327146	0.00065508
2	chr15:42911544:C:T	42911544	NA,T	NA,C	NA,1	NA,-inf	NA,inf	NA,1.4494	0.000327049	0.000657168
2	chr15:43287368:A:G	43287368	G,G	A,A	1,1	inf,inf	inf,inf	0.268307,1.57109	0.000326964	0.000645615
2	chr15:43425480:A:G	43425480	G,G	A,A	1,1	inf,inf	inf,inf	0.546112,0.920364	0.000326707	0.000643981
2	chr15:42436766:A:G	42436766	G,G	A,A	1,1	-inf,inf	inf,inf	2.27414,0.270021	0.000326668	0.000654788
2	chr15:42868777:G:A	42868777	NA,A	NA,G	NA,1	NA,-inf	NA,inf	NA,1.46439	0.000326632	0.000656324
2	chr15:42277343:C:A	42277343	NA,A	NA,C	NA,1	NA,inf	NA,inf	NA,1.3717	0.000326091	0.000652961
2	chr15:42084909:C:T	42084909	NA,T	NA,C	NA,1	NA,inf	NA,inf	NA,1.34826	0.000325901	0.000652641
2	chr15:42301703:C:T	42301703	NA,T	NA,C	NA,1	NA,inf	NA,inf	NA,1.36852	0.000325358	0.000651557
2	chr15:43358186:G:A	43358186	A,A	G,G	1,1	inf,inf	inf,inf	0.352965,1.33838	0.000324257	0.000639056
2	chr15:42883890:A:T	42883890	NA,T	NA,A	NA,1	NA,-inf	NA,inf	NA,1.41425	0.000323585	0.000650205
2	chr15:42437966:C:T	42437966	T,T	C,C	1,1	-inf,inf	inf,inf	2.3044,0.177481	0.000323143	0.000647666
2	chr15:42744484:C:T	42744484	NA,T	NA,C	NA,1	NA,-inf	NA,inf	NA,1.26134	0.000322686	0.000646613
2	chr15:43640586:C:T	43640586	NA,T	NA,C	NA,1	NA,-inf	NA,inf	NA,1.33602	0.000322576	0.000646801
2	chr15:42790577:T:G	42790577	NA,G	NA,T	NA,1	NA,-inf	NA,inf	NA,1.40389	0.000321747	0.000645337
2	chr15:42277257:G:A	42277257	NA,A	NA,G	NA,1	NA,inf	NA,inf	NA,1.3637	0.000321704	0.000644181
2	chr15:43132167:G:C	43132167	NA,C	NA,G	NA,1	NA,-inf	NA,inf	NA,1.41728	0.000321644	0.000646279
2	chr15:42499218:G:A	42499218	NA,A	NA,G	NA,1	NA,inf	NA,inf	NA,1.35494	0.000319716	0.00064021
2	chr15:44012438:T:C	44012438	C,C	T,T	1,1	inf,-inf	inf,inf	2.7964,2.39889	0.000318974	0.000636677
2	chr15:44229797:C:T	44229797	NA,T	NA,C	NA,1	NA,inf	NA,inf	NA,1.30197	0.000317953	0.00063651
2	chr15:42433128:C:T	42433128	T,T	C,C	1,1	-inf,inf	inf,inf	2.30001,0.194316	0.00031763	0.000636631
2	chr15:41975341:A:G	41975341	G,NA	A,NA	1,NA	inf,NA	inf,NA	1.61251,NA	0.000316518	0.000634453
2	chr15:43703591:C:T	43703591	T,T	C,C	1,1	inf,inf	inf,inf	0.349868,1.20693	0.000315275	0.000622083
2	chr15:42249321:T:C	42249321	NA,C	NA,T	NA,1	NA,inf	NA,inf	NA,1.35168	0.000315156	0.000631071
2	chr15:43849457:C:T	43849457	NA,T	NA,C	NA,1	NA,inf	NA,inf	NA,1.29531	0.00031479	0.000630388
2	chr15:42200702:T:C	42200702	NA,C	NA,T	NA,1	NA,-inf	NA,inf	NA,1.28092	0.000314495	0.000630304
2	chr15:43453519:T:G	43453519	G,NA	T,NA	1,NA	inf,NA	inf,NA	1.85005,NA	0.000314338	0.0006274
2	chr15:42271165:T:A	42271165	NA,A	NA,T	NA,1	NA,inf	NA,inf	NA,1.34922	0.000313837	0.000628431
2	chr15:42207357:G:A	42207357	NA,A	NA,G	NA,1	NA,-inf	NA,inf	NA,1.27943	0.00031368	0.00062867
2	chr15:42269044:C:G	42269044	NA,G	NA,C	NA,1	NA,inf	NA,inf	NA,1.34846	0.000313419	0.000627594
2	chr15:43751148:AT:A	43751148	A,A	AT,AT	1,1	-inf,-inf	inf,inf	0.381562,1.18421	0.000312433	0.000616421
2	chr15:42428845:G:C	42428845	NA,C	NA,G	NA,1	NA,-inf	NA,inf	NA,1.31837	0.000312339	0.00062629
2	chr15:42069733:T:C	42069733	C,C	T,T	1,1	-inf,-inf	inf,inf	0.135241,2.30408	0.00031193	0.000623036
2	chr15:42240475:C:T	42240475	T,NA	C,NA	1,NA	inf,NA	inf,NA	1.71853,NA	0.000311902	0.000624137
2	chr15:43953530:A:G	43953530	G,NA	A,NA	1,NA	inf,NA	inf,NA	1.74554,NA	0.00031124	0.000622023
2	chr15:43810130:G:A	43810130	A,A	G,G	1,1	-inf,-inf	inf,inf	0.22022,1.43503	0.000310834	0.000614212
2	chr15:42834284:G:A	42834284	NA,A	NA,G	NA,1	NA,-inf	NA,inf	NA,1.35336	0.00031057	0.000622484
2	chr15:43619359:C:T	43619359	T,T	C,C	1,1	inf,inf	inf,inf	3.06871,0.0205143	0.000309091	0.000612938
2	chr15:42288736:C:G	42288736	NA,G	NA,C	NA,1	NA,inf	NA,inf	NA,1.34016	0.000308987	0.00061872
2	chr15:42912858:G:A	42912858	NA,A	NA,G	NA,1	NA,-inf	NA,inf	NA,1.38698	0.00030884	0.000620481
2	chr15:42299202:G:A	42299202	NA,A	NA,G	NA,1	NA,inf	NA,inf	NA,1.33982	0.000308807	0.000618361
2	chr15:42306754:C:T	42306754	NA,T	NA,C	NA,1	NA,inf	NA,inf	NA,1.33982	0.000308807	0.000618361
2	chr15:42091887:C:G	42091887	NA,G	NA,C	NA,1	NA,inf	NA,inf	NA,1.31618	0.000308215	0.00061724
2	chr15:42483101:A:G	42483101	NA,G	NA,A	NA,1	NA,inf	NA,inf	NA,1.27473	0.000307995	0.000616931
2	chr15:42265235:T:C	42265235	NA,C	NA,T	NA,1	NA,inf	NA,inf	NA,1.33767	0.000307729	0.000616205
2	chr15:43643169:C:T	43643169	T,T	C,C	1,1	inf,inf	inf,inf	3.06203,0.0244691	0.000307141	0.00060905
2	chr15:43345787:T:C	43345787	C,C	T,T	1,1	inf,inf	inf,inf	0.348263,1.318	0.0003067	0.000604534
2	chr15:43771661:G:A	43771661	A,A	G,G	1,1	-inf,-inf	inf,inf	0.275456,1.35604	0.000306379	0.000604527
2	chr15:44112688:A:G	44112688	NA,G	NA,A	NA,1	NA,inf	NA,inf	NA,1.24038	0.000305576	0.000611473
2	chr15:43088505:T:G	43088505	NA,G	NA,T	NA,1	NA,-inf	NA,inf	NA,1.23617	0.000305434	0.000612089
2	chr15:43448955:T:C	43448955	C,C	T,T	1,1	inf,inf	inf,inf	0.543123,0.876473	0.000305345	0.000602004
2	chr15:42098607:C:T	42098607	NA,T	NA,C	NA,1	NA,inf	NA,inf	NA,1.27903	0.000305258	0.000611298
2	chr15:43635172:T:C	43635172	C,C	T,T	1,1	inf,inf	inf,inf	3.05213,0.0566673	0.000304442	0.000603711
2	chr15:43764537:G:A	43764537	A,A	G,G	1,1	-inf,-inf	inf,inf	0.280084,1.33315	0.000303119	0.000598113
2	chr15:43412360:C:T	43412360	T,T	C,C	1,1	inf,inf	inf,inf	0.519344,0.923272	0.000302923	0.000597245
2	chr15:42493962:T:C	42493962	C,C	T,T	1,1	-inf,inf	inf,inf	3.29835,0.909645	0.000302809	0.000606918
2	chr15:42884268:G:A	42884268	NA,A	NA,G	NA,1	NA,-inf	NA,inf	NA,1.3731	0.000301998	0.000606797
2	chr15:44093024:C:T	44093024	NA,T	NA,C	NA,1	NA,-inf	NA,inf	NA,1.32047	0.000301721	0.00060463
2	chr15:43639534:G:A	43639534	A,A	G,G	1,1	inf,inf	inf,inf	3.04747,0.0383367	0.000301222	0.000597335
2	chr15:43741008:G:A	43741008	A,NA	G,NA	1,NA	-inf,NA	inf,NA	1.3471,NA	0.000300676	0.000601579
2	chr15:43548870:A:T	43548870	NA,T	NA,A	NA,1	NA,inf	NA,inf	NA,1.24371	0.000300309	0.000601601
2	chr15:43276009:C:T	43276009	T,T	C,C	1,1	inf,inf	inf,inf	0.224715,1.55834	0.000299836	0.000593596
2	chr15:41952725:C:T	41952725	T,T	C,C	1,1	inf,inf	inf,inf	1.76288,0.812341	0.0002997	0.000600821
2	chr15:42913448:A:G	42913448	NA,G	NA,A	NA,1	NA,-inf	NA,inf	NA,1.36334	0.000299208	0.000601154
2	chr15:44310224:A:T	44310224	NA,T	NA,A	NA,1	NA,inf	NA,inf	NA,1.25493	0.000299156	0.000598657
2	chr15:41924103:A:G	41924103	NA,G	NA,A	NA,1	NA,inf	NA,inf	NA,1.23865	0.000298967	0.00059878
2	chr15:44135151:C:A	44135151	NA,A	NA,C	NA,1	NA,inf	NA,inf	NA,1.22761	0.000298699	0.000597719
2	chr15:44243279:T:A	44243279	NA,A	NA,T	NA,1	NA,inf	NA,inf	NA,1.25332	0.000297995	0.000596327
2	chr15:42509409:A:T	42509409	NA,T	NA,A	NA,1	NA,inf	NA,inf	NA,1.31685	0.000297709	0.000596166
2	chr15:43397569:T:C	43397569	NA,C	NA,T	NA,1	NA,inf	NA,inf	NA,1.23813	0.000297343	0.000595657
2	chr15:42248764:G:A	42248764	NA,A	NA,G	NA,1	NA,inf	NA,inf	NA,1.317	0.000297101	0.000594927
2	chr15:42921911:T:G	42921911	NA,G	NA,T	NA,1	NA,-inf	NA,inf	NA,1.35643	0.000296825	0.000596288
2	chr15:43987511:T:C	43987511	C,C	T,T	1,1	inf,-inf	inf,inf	2.74637,2.3647	0.000296511	0.000591703
2	chr15:42432440:C:A	42432440	A,A	C,C	1,1	-inf,inf	inf,inf	2.27046,0.178905	0.000296444	0.000594164
2	chr15:43254732:C:T	43254732	NA,T	NA,C	NA,1	NA,-inf	NA,inf	NA,1.29401	0.000296138	0.000593179
2	chr15:43646484:T:C	43646484	C,C	T,T	1,1	inf,inf	inf,inf	0.244661,1.37033	0.000296092	0.00058506
2	chr15:44318261:C:T	44318261	NA,T	NA,C	NA,1	NA,inf	NA,inf	NA,1.25953	0.000295518	0.000591854
2	chr15:42764487:C:T	42764487	NA,T	NA,C	NA,1	NA,inf	NA,inf	NA,1.31908	0.000295434	0.000591514
2	chr15:42421343:C:T	42421343	NA,T	NA,C	NA,1	NA,-inf	NA,inf	NA,1.31466	0.000295216	0.00059256
2	chr15:42379141:G:A	42379141	NA,A	NA,G	NA,1	NA,inf	NA,inf	NA,1.31528	0.000295205	0.000591162
2	chr15:41978499:C:T	41978499	T,T	C,C	1,1	inf,-inf	inf,inf	1.60497,0.563479	0.000295131	0.000591284
2	chr15:43982962:AC:A	43982962	A,A	AC,AC	1,1	inf,-inf	inf,inf	2.6046,2.35429	0.000294279	0.000586959
2	chr15:42433844:T:C	42433844	C,C	T,T	1,1	-inf,inf	inf,inf	2.27416,0.164423	0.000294216	0.000589693
2	chr15:43290115:G:T	43290115	T,T	G,G	1,1	inf,inf	inf,inf	0.189052,1.69891	0.000291753	0.000577974
2	chr15:42419444:A:G	42419444	G,G	A,A	1,1	-inf,inf	inf,inf	2.25159,0.115243	0.000290537	0.000582309
2	chr15:44399053:A:T	44399053	T,NA	A,NA	1,NA	inf,NA	inf,NA	1.71771,NA	0.000290381	0.000581693
2	chr15:42377068:G:T	42377068	NA,T	NA,G	NA,1	NA,inf	NA,inf	NA,1.30493	0.000290088	0.000580917
2	chr15:42921982:A:G	42921982	NA,G	NA,A	NA,1	NA,-inf	NA,inf	NA,1.34231	0.000289883	0.000582333
2	chr15:42203392:T:C	42203392	NA,C	NA,T	NA,1	NA,-inf	NA,inf	NA,1.23153	0.000288643	0.000578492
2	chr15:43958115:C:T	43958115	T,T	C,C	1,1	inf,inf	inf,inf	0.299086,1.30722	0.000288483	0.000570831
2	chr15:43446193:A:C	43446193	NA,C	NA,A	NA,1	NA,inf	NA,inf	NA,1.22061	0.000288384	0.000577714
2	chr15:43044826:C:T	43044826	T,NA	C,NA	1,NA	-inf,NA	inf,NA	1.36773,NA	0.000288356	0.000577608
2	chr15:42998184:A:T	42998184	NA,T	NA,A	NA,1	NA,-inf	NA,inf	NA,1.27419	0.000288235	0.000577968
2	chr15:42368276:A:G	42368276	NA,G	NA,A	NA,1	NA,inf	NA,inf	NA,1.30092	0.000288119	0.000576977
2	chr15:42419087:G:A	42419087	A,A	G,G	1,1	-inf,inf	inf,inf	2.25411,0.200992	0.000287969	0.000577339
2	chr15:42532384:T:C	42532384	C,C	T,T	1,1	-inf,inf	inf,inf	2.85211,1.33185	0.000287579	0.000576271
2	chr15:43448772:G:A	43448772	A,A	G,G	1,1	inf,inf	inf,inf	0.521833,0.885562	0.000287539	0.000566979
2	chr15:43769604:C:T	43769604	T,T	C,C	1,1	-inf,-inf	inf,inf	0.204099,1.48935	0.000286588	0.00056558
2	chr15:42005707:C:T	42005707	NA,T	NA,C	NA,1	NA,inf	NA,inf	NA,1.24954	0.000286237	0.000573115
2	chr15:41966756:C:A	41966756	A,A	C,C	1,1	inf,inf	inf,inf	1.77002,0.770695	0.00028585	0.000573042
2	chr15:43977577:A:C	43977577	C,C	A,A	1,1	-inf,inf	inf,inf	2.66415,2.34088	0.000285254	0.000569083
2	chr15:43949911:G:C	43949911	NA,C	NA,G	NA,1	NA,-inf	NA,inf	NA,1.25269	0.000285023	0.000571087
2	chr15:43450428:T:C	43450428	C,C	T,T	1,1	inf,inf	inf,inf	0.512274,0.902459	0.000284909	0.0005618
2	chr15:43110534:T:C	43110534	NA,C	NA,T	NA,1	NA,-inf	NA,inf	NA,1.1862	0.000284597	0.000570375
2	chr15:43398367:A:G	43398367	G,G	A,A	1,1	inf,inf	inf,inf	0.274338,1.47333	0.000284375	0.00056095
2	chr15:42325433:A:G	42325433	NA,G	NA,A	NA,1	NA,inf	NA,inf	NA,1.28825	0.000282963	0.000566625
2	chr15:42379977:A:G	42379977	NA,G	NA,A	NA,1	NA,inf	NA,inf	NA,1.28851	0.000282149	0.000565024
2	chr15:43262028:A:G	43262028	G,G	A,A	1,1	inf,inf	inf,inf	0.220935,1.57803	0.000281988	0.000557027
2	chr15:42386412:T:C	42386412	NA,C	NA,T	NA,1	NA,inf	NA,inf	NA,1.28571	0.000281251	0.000563219
2	chr15:44661989:C:G	44661989	NA,G	NA,C	NA,1	NA,-inf	NA,inf	NA,1.26633	0.000281152	0.00056343
2	chr15:43140100:G:A	43140100	NA,A	NA,G	NA,1	NA,-inf	NA,inf	NA,1.33643	0.000281094	0.000564743
2	chr15:43851529:A:C	43851529	C,NA	A,NA	1,NA	-inf,NA	inf,NA	1.35631,NA	0.000281039	0.000562362
2	chr15:42514125:T:C	42514125	C,NA	T,NA	1,NA	-inf,NA	inf,NA	1.37961,NA	0.000280898	0.0005628
2	chr15:43985963:A:G	43985963	G,G	A,A	1,1	inf,-inf	inf,inf	2.66351,2.33173	0.000280821	0.000560248
2	chr15:44233013:G:A	44233013	NA,A	NA,G	NA,1	NA,inf	NA,inf	NA,1.18717	0.000279671	0.000559736
2	chr15:43271039:T:C	43271039	C,C	T,T	1,1	-inf,-inf	inf,inf	0.213033,1.58797	0.000279434	0.000552004
2	chr15:43984357:C:G	43984357	G,G	C,C	1,1	inf,-inf	inf,inf	2.82242,2.33334	0.000279221	0.000557405
2	chr15:42133723:T:C	42133723	NA,C	NA,T	NA,1	NA,inf	NA,inf	NA,1.21882	0.000278688	0.000558292
2	chr15:42366131:G:A	42366131	NA,A	NA,G	NA,1	NA,inf	NA,inf	NA,1.28002	0.000278565	0.000557841
2	chr15:42325118:A:G	42325118	NA,G	NA,A	NA,1	NA,inf	NA,inf	NA,1.2398	0.000278333	0.000557189
2	chr15:43375702:T:C	43375702	C,C	T,T	1,1	inf,inf	inf,inf	0.29007,1.3719	0.000277947	0.00054803
2	chr15:42606602:C:T	42606602	NA,T	NA,C	NA,1	NA,inf	NA,inf	NA,1.27666	0.000277651	0.000556022
2	chr15:41948583:T:C	41948583	C,C	T,T	1,1	inf,inf	inf,inf	1.74796,0.776372	0.000277085	0.000555494
2	chr15:43340351:T:C	43340351	C,C	T,T	1,1	inf,inf	inf,inf	0.446101,1.0448	0.000276473	0.000545588
2	chr15:42305501:G:A	42305501	NA,A	NA,G	NA,1	NA,-inf	NA,inf	NA,1.23827	0.000275554	0.000552427
2	chr15:43369604:T:C	43369604	C,C	T,T	1,1	inf,inf	inf,inf	0.309403,1.33126	0.000275264	0.000542736
2	chr15:42476053:A:G	42476053	NA,G	NA,A	NA,1	NA,-inf	NA,inf	NA,1.26778	0.000275121	0.0005522
2	chr15:44269996:A:AG	44269996	NA,AG	NA,A	NA,1	NA,inf	NA,inf	NA,1.21124	0.000274769	0.000549842
2	chr15:42158549:T:C	42158549	C,NA	T,NA	1,NA	-inf,NA	inf,NA	1.38284,NA	0.000274434	0.000549923
2	chr15:43065760:G:T	43065760	NA,T	NA,G	NA,1	NA,-inf	NA,inf	NA,1.28759	0.000273273	0.00054793
2	chr15:43280313:T:C	43280313	NA,C	NA,T	NA,1	NA,-inf	NA,inf	NA,1.25475	0.000273033	0.000547568
2	chr15:42797426:A:G	42797426	G,NA	A,NA	1,NA	-inf,NA	inf,NA	1.3427,NA	0.000272995	0.000546861
2	chr15:42609247:G:A	42609247	NA,A	NA,G	NA,1	NA,inf	NA,inf	NA,1.24118	0.000272816	0.000546073
2	chr15:43392741:T:C	43392741	C,C	T,T	1,1	inf,inf	inf,inf	0.212321,1.5432	0.000272477	0.000538612
2	chr15:43254248:G:C	43254248	C,C	G,G	1,1	inf,inf	inf,inf	0.221601,1.56152	0.000272457	0.000538238
2	chr15:42316514:G:A	42316514	A,A	G,G	1,1	-inf,-inf	inf,inf	2.00105,0.606827	0.000271475	0.000542819
2	chr15:44555196:A:G	44555196	G,NA	A,NA	1,NA	inf,NA	inf,NA	1.59826,NA	0.000271431	0.00054329
2	chr15:43253116:C:T	43253116	T,T	C,C	1,1	inf,inf	inf,inf	0.233476,1.5356	0.000271333	0.000536004
2	chr15:42307237:A:G	42307237	G,NA	A,NA	1,NA	inf,NA	inf,NA	1.64031,NA	0.000270971	0.000542259
2	chr15:42925865:G:A	42925865	NA,A	NA,G	NA,1	NA,-inf	NA,inf	NA,1.29291	0.000270164	0.000542727
2	chr15:41956516:G:A	41956516	A,A	G,G	1,1	-inf,-inf	inf,inf	1.29137,1.26174	0.000269937	0.000539328
2	chr15:43649258:C:T	43649258	T,T	C,C	1,1	inf,inf	inf,inf	2.98044,0.0452103	0.000268996	0.000533527
2	chr15:43312732:C:T	43312732	T,NA	C,NA	1,NA	-inf,NA	inf,NA	1.32365,NA	0.00026819	0.000536697
2	chr15:44264314:G:A	44264314	NA,A	NA,G	NA,1	NA,inf	NA,inf	NA,1.192	0.000268125	0.000536586
2	chr15:42611230:G:A	42611230	NA,A	NA,G	NA,1	NA,inf	NA,inf	NA,1.22867	0.000267049	0.000534536
2	chr15:43634579:C:G	43634579	NA,G	NA,C	NA,1	NA,inf	NA,inf	NA,1.18243	0.000266908	0.000534467
2	chr15:42702331:G:A	42702331	NA,A	NA,G	NA,1	NA,inf	NA,inf	NA,1.18617	0.000266231	0.000533206
2	chr15:43621734:G:C	43621734	C,C	G,G	1,1	inf,-inf	inf,inf	2.97852,0.0410959	0.000266103	0.000527789
2	chr15:42275525:A:G	42275525	NA,G	NA,A	NA,1	NA,inf	NA,inf	NA,1.25366	0.000266021	0.000532733
2	chr15:42922092:C:T	42922092	NA,T	NA,C	NA,1	NA,-inf	NA,inf	NA,1.27877	0.000265764	0.000532835
2	chr15:43739719:G:A	43739719	A,A	G,G	1,1	-inf,-inf	inf,inf	0.246524,1.3251	0.000265688	0.000524413
2	chr15:42012500:C:G	42012500	G,NA	C,NA	1,NA	-inf,NA	inf,NA	1.3661,NA	0.000265573	0.000531844
2	chr15:42609353:A:T	42609353	NA,T	NA,A	NA,1	NA,inf	NA,inf	NA,1.22485	0.000265357	0.00053115
2	chr15:43213593:C:T	43213593	NA,T	NA,C	NA,1	NA,-inf	NA,inf	NA,1.14575	0.000265128	0.000531358
2	chr15:42286691:C:T	42286691	T,NA	C,NA	1,NA	inf,NA	inf,NA	1.62781,NA	0.000264995	0.000530306
2	chr15:43428335:G:C	43428335	C,C	G,G	1,1	inf,inf	inf,inf	0.492735,0.896915	0.000264253	0.000521139
2	chr15:42525205:A:T	42525205	T,T	A,A	1,1	-inf,-inf	inf,inf	5.00224,0.0735171	0.000264212	0.00053073
2	chr15:42230123:G:A	42230123	NA,A	NA,G	NA,1	NA,inf	NA,inf	NA,1.24791	0.000263554	0.000527797
2	chr15:44785834:CAG:C	44785834	NA,C	NA,CAG	NA,1	NA,-inf	NA,inf	NA,1.14242	0.000262846	0.000526791
2	chr15:42415692:T:A	42415692	NA,A	NA,T	NA,1	NA,-inf	NA,inf	NA,1.24313	0.000262442	0.000526797
2	chr15:43106743:C:T	43106743	NA,T	NA,C	NA,1	NA,-inf	NA,inf	NA,1.20911	0.000262286	0.000525969
2	chr15:42398726:A:G	42398726	NA,G	NA,A	NA,1	NA,-inf	NA,inf	NA,1.22243	0.000262262	0.000526404
2	chr15:43353135:T:C	43353135	NA,C	NA,T	NA,1	NA,inf	NA,inf	NA,1.2256	0.000261929	0.000524349
2	chr15:43627255:C:T	43627255	NA,T	NA,C	NA,1	NA,inf	NA,inf	NA,1.17087	0.000261636	0.000523913
2	chr15:41974756:C:A	41974756	A,A	C,C	1,1	inf,inf	inf,inf	1.74738,0.745146	0.000261524	0.00052427
2	chr15:43075816:C:T	43075816	NA,T	NA,C	NA,1	NA,-inf	NA,inf	NA,1.27888	0.000261385	0.00052503
2	chr15:44241349:G:A	44241349	NA,A	NA,G	NA,1	NA,-inf	NA,inf	NA,1.14666	0.000261224	0.000523505
2	chr15:44276403:G:A	44276403	NA,A	NA,G	NA,1	NA,-inf	NA,inf	NA,1.16778	0.00026032	0.000521778
2	chr15:43024873:T:C	43024873	C,NA	T,NA	1,NA	inf,NA	inf,NA	1.66522,NA	0.000259663	0.000519557
2	chr15:44744534:G:A	44744534	A,NA	G,NA	1,NA	-inf,NA	inf,NA	1.56884,NA	0.000259522	0.000519377
2	chr15:42268098:T:A	42268098	NA,A	NA,T	NA,1	NA,inf	NA,inf	NA,1.23875	0.000259512	0.000519702
2	chr15:43261784:G:T	43261784	T,T	G,G	1,1	inf,inf	inf,inf	0.209215,1.55309	0.000259389	0.00051248
2	chr15:44146161:A:G	44146161	NA,G	NA,A	NA,1	NA,inf	NA,inf	NA,1.15323	0.000258907	0.00051811
2	chr15:42613033:AG:A	42613033	NA,A	NA,AG	NA,1	NA,inf	NA,inf	NA,1.21018	0.000258831	0.000518092
2	chr15:43430544:A:G	43430544	G,G	A,A	1,1	inf,inf	inf,inf	0.490431,0.884911	0.000258431	0.000509714
2	chr15:43412779:G:C	43412779	NA,C	NA,G	NA,1	NA,-inf	NA,inf	NA,1.1796	0.000258084	0.000517202
2	chr15:41936398:C:G	41936398	G,G	C,C	1,1	-inf,-inf	inf,inf	0.0236171,2.20923	0.000258054	0.000517831
2	chr15:43263501:A:T	43263501	T,T	A,A	1,1	inf,inf	inf,inf	0.222065,1.52341	0.000257918	0.000509563
2	chr15:44264806:T:C	44264806	NA,C	NA,T	NA,1	NA,-inf	NA,inf	NA,1.14813	0.000257917	0.000516819
2	chr15:42841734:G:A	42841734	NA,A	NA,G	NA,1	NA,-inf	NA,inf	NA,1.2432	0.000257774	0.000516658
2	chr15:43448819:G:A	43448819	A,A	G,G	1,1	inf,-inf	inf,inf	2.96892,0.119666	0.000257456	0.000510533
2	chr15:42333606:T:G	42333606	NA,G	NA,T	NA,1	NA,inf	NA,inf	NA,1.23382	0.000257385	0.000515442
2	chr15:42419674:G:A	42419674	NA,A	NA,G	NA,1	NA,-inf	NA,inf	NA,1.22885	0.000257279	0.000516364
2	chr15:43838650:C:T	43838650	T,T	C,C	1,1	-inf,-inf	inf,inf	2.78816,0.413034	0.000256827	0.000509253
2	chr15:42477760:A:G	42477760	NA,G	NA,A	NA,1	NA,-inf	NA,inf	NA,1.22566	0.00025629	0.000514387
2	chr15:42432383:T:C	42432383	NA,C	NA,T	NA,1	NA,-inf	NA,inf	NA,1.22469	0.000255979	0.000513758
2	chr15:44142289:G:A	44142289	NA,A	NA,G	NA,1	NA,inf	NA,inf	NA,1.14621	0.000255782	0.000511856
2	chr15:42296467:A:G	42296467	NA,G	NA,A	NA,1	NA,inf	NA,inf	NA,1.22935	0.000255462	0.000511593
2	chr15:43437800:C:T	43437800	T,T	C,C	1,1	inf,inf	inf,inf	0.47975,0.899802	0.000255165	0.000503254
2	chr15:43737551:T:C	43737551	NA,C	NA,T	NA,1	NA,inf	NA,inf	NA,1.15393	0.000253952	0.000508532
2	chr15:43259351:A:G	43259351	NA,G	NA,A	NA,1	NA,-inf	NA,inf	NA,1.19442	0.000253844	0.000508568
2	chr15:43280362:A:G	43280362	G,G	A,A	1,1	inf,inf	inf,inf	0.211277,1.53498	0.00025361	0.000501078
2	chr15:43726118:C:T	43726118	T,T	C,C	1,1	inf,inf	inf,inf	2.89745,0.168425	0.000252896	0.000501684
2	chr15:42950493:C:T	42950493	NA,T	NA,C	NA,1	NA,-inf	NA,inf	NA,1.18858	0.000252435	0.000506096
2	chr15:41960290:C:T	41960290	T,T	C,C	1,1	inf,inf	inf,inf	1.72749,0.737869	0.000250767	0.00050271
2	chr15:42433989:T:C	42433989	NA,C	NA,T	NA,1	NA,inf	NA,inf	NA,1.2142	0.000250766	0.00050218
2	chr15:43393134:A:G	43393134	G,G	A,A	1,1	inf,inf	inf,inf	0.268372,1.30347	0.000250505	0.000494094
2	chr15:42209852:T:C	42209852	NA,C	NA,T	NA,1	NA,inf	NA,inf	NA,1.21749	0.000250451	0.000501562
2	chr15:43822329:G:A	43822329	A,A	G,G	1,1	-inf,-inf	inf,inf	0.222151,1.31395	0.000250234	0.000494503
2	chr15:42202282:C:T	42202282	NA,T	NA,C	NA,1	NA,inf	NA,inf	NA,1.21689	0.000250204	0.000501066
2	chr15:43280854:A:G	43280854	G,G	A,A	1,1	inf,inf	inf,inf	0.222419,1.46503	0.000250079	0.000495067
2	chr15:42208459:G:A	42208459	NA,A	NA,G	NA,1	NA,inf	NA,inf	NA,1.21644	0.000250016	0.000500691
2	chr15:43496397:A:G	43496397	G,G	A,A	1,1	inf,inf	inf,inf	0.480056,0.885199	0.000249941	0.000492973
2	chr15:42790867:T:G	42790867	NA,G	NA,T	NA,1	NA,inf	NA,inf	NA,1.21783	0.000249138	0.000498915
2	chr15:42198697:CCTAA:C	42198697	NA,C	NA,CCTAA	NA,1	NA,inf	NA,inf	NA,1.21442	0.000249125	0.000498905
2	chr15:42253688:A:G	42253688	NA,G	NA,A	NA,1	NA,inf	NA,inf	NA,1.21399	0.000249	0.000498657
2	chr15:43259721:G:A	43259721	A,A	G,G	1,1	inf,inf	inf,inf	0.217642,1.51526	0.000248562	0.00049112
2	chr15:42250544:T:C	42250544	NA,C	NA,T	NA,1	NA,inf	NA,inf	NA,1.21277	0.000248534	0.000497724
2	chr15:42401984:G:GA	42401984	NA,GA	NA,G	NA,1	NA,-inf	NA,inf	NA,1.18918	0.000248371	0.000498469
2	chr15:41992447:G:A	41992447	NA,A	NA,G	NA,1	NA,inf	NA,inf	NA,1.16708	0.000248127	0.000496735
2	chr15:42259381:C:T	42259381	NA,T	NA,C	NA,1	NA,inf	NA,inf	NA,1.21095	0.00024808	0.000496807
2	chr15:42713455:T:C	42713455	C,NA	T,NA	1,NA	inf,NA	inf,NA	1.63856,NA	0.00024786	0.000496253
2	chr15:43481269:C:T	43481269	T,T	C,C	1,1	inf,inf	inf,inf	0.376226,1.08344	0.000247436	0.000488134
2	chr15:42954593:A:T	42954593	T,NA	A,NA	1,NA	-inf,NA	inf,NA	1.29407,NA	0.000247352	0.000495483
2	chr15:42475313:G:A	42475313	NA,A	NA,G	NA,1	NA,-inf	NA,inf	NA,1.20434	0.000247277	0.00049629
2	chr15:43447622:T:A	43447622	A,A	T,T	1,1	inf,-inf	inf,inf	2.94572,0.118817	0.000247139	0.000490107
2	chr15:43185390:A:G	43185390	NA,G	NA,A	NA,1	NA,inf	NA,inf	NA,1.13721	0.000246402	0.000493551
2	chr15:43951839:CT:C	43951839	C,NA	CT,NA	1,NA	inf,NA	inf,NA	1.62427,NA	0.000246242	0.000492225
2	chr15:44159084:G:C	44159084	NA,C	NA,G	NA,1	NA,inf	NA,inf	NA,1.11768	0.000245964	0.000492237
2	chr15:42409902:C:T	42409902	NA,T	NA,C	NA,1	NA,inf	NA,inf	NA,1.15389	0.000245749	0.000492212
2	chr15:43076171:G:A	43076171	NA,A	NA,G	NA,1	NA,-inf	NA,inf	NA,1.11104	0.000245604	0.000492184
2	chr15:41921821:G:C	41921821	NA,C	NA,G	NA,1	NA,inf	NA,inf	NA,1.12453	0.000245514	0.000491737
2	chr15:43258304:T:C	43258304	C,C	T,T	1,1	inf,inf	inf,inf	0.208845,1.52546	0.000245263	0.000484626
2	chr15:43827115:CA:C	43827115	C,C	CA,CA	1,1	inf,inf	inf,inf	0.407402,0.957279	0.000245211	0.000485403
2	chr15:42426807:T:C	42426807	NA,C	NA,T	NA,1	NA,inf	NA,inf	NA,1.20036	0.000245043	0.000490723
2	chr15:43138771:A:G	43138771	NA,G	NA,A	NA,1	NA,inf	NA,inf	NA,1.13964	0.000244865	0.000490403
2	chr15:41956317:CAGG:C	41956317	C,C	CAGG,CAGG	1,1	inf,inf	inf,inf	1.79776,0.64422	0.000244504	0.000490148
2	chr15:42264653:A:T	42264653	NA,T	NA,A	NA,1	NA,inf	NA,inf	NA,1.20126	0.000243694	0.000488031
2	chr15:42136306:C:T	42136306	NA,T	NA,C	NA,1	NA,inf	NA,inf	NA,1.17419	0.000243614	0.000487748
2	chr15:43422427:C:G	43422427	G,G	C,C	1,1	inf,inf	inf,inf	0.496889,0.826142	0.000242981	0.000479336
2	chr15:43328245:T:C	43328245	C,C	T,T	1,1	inf,-inf	inf,inf	2.8977,0.135619	0.000242924	0.000481847
2	chr15:41965731:C:T	41965731	T,T	C,C	1,1	-inf,inf	inf,inf	2.10361,0.237266	0.000242548	0.000485956
2	chr15:41959892:C:T	41959892	T,T	C,C	1,1	inf,inf	inf,inf	1.70645,0.742006	0.000242509	0.000486158
2	chr15:41958107:A:AGG	41958107	AGG,AGG	A,A	1,1	inf,inf	inf,inf	1.69323,0.757715	0.000242433	0.000486011
2	chr15:43031981:C:T	43031981	NA,T	NA,C	NA,1	NA,-inf	NA,inf	NA,1.20719	0.000242284	0.00048561
2	chr15:42932260:C:T	42932260	NA,T	NA,C	NA,1	NA,-inf	NA,inf	NA,1.26675	0.000242283	0.000486682
2	chr15:43274272:G:C	43274272	C,C	G,G	1,1	inf,inf	inf,inf	0.226369,1.47825	0.000242234	0.000478628
2	chr15:43881557:A:C	43881557	C,C	A,A	1,1	inf,inf	inf,inf	0.217889,1.35514	0.000241935	0.000478385
2	chr15:43269458:C:A	43269458	NA,A	NA,C	NA,1	NA,-inf	NA,inf	NA,1.16556	0.000241658	0.000484154
2	chr15:42351201:T:C	42351201	NA,C	NA,T	NA,1	NA,-inf	NA,inf	NA,1.17603	0.000241522	0.000484719
2	chr15:42219341:C:T	42219341	NA,T	NA,C	NA,1	NA,inf	NA,inf	NA,1.19431	0.000241311	0.000483255
2	chr15:42486657:AC:A	42486657	NA,A	NA,AC	NA,1	NA,inf	NA,inf	NA,1.17263	0.000240569	0.000481716
2	chr15:43628105:G:A	43628105	A,A	G,G	1,1	inf,inf	inf,inf	2.91562,0.0268571	0.00024029	0.000476673
2	chr15:42577006:T:G	42577006	NA,G	NA,T	NA,1	NA,-inf	NA,inf	NA,1.09694	0.000239682	0.000480296
2	chr15:42794636:G:T	42794636	NA,T	NA,G	NA,1	NA,-inf	NA,inf	NA,1.09136	0.000239635	0.000480199
2	chr15:41959815:C:T	41959815	T,T	C,C	1,1	inf,inf	inf,inf	1.73339,0.697627	0.000239604	0.000480323
2	chr15:44162790:C:T	44162790	NA,T	NA,C	NA,1	NA,inf	NA,inf	NA,1.10191	0.000239546	0.000479389
2	chr15:43622175:T:C	43622175	C,C	T,T	1,1	inf,inf	inf,inf	2.91427,0.0485193	0.000239267	0.000474647
2	chr15:42424670:G:A	42424670	NA,A	NA,G	NA,1	NA,inf	NA,inf	NA,1.18586	0.00023899	0.000478603
2	chr15:43091020:C:A	43091020	NA,A	NA,C	NA,1	NA,-inf	NA,inf	NA,1.21948	0.000238932	0.000479031
2	chr15:44473332:A:G	44473332	NA,G	NA,A	NA,1	NA,inf	NA,inf	NA,1.09514	0.000238454	0.000477298
2	chr15:44009372:T:C	44009372	NA,C	NA,T	NA,1	NA,inf	NA,inf	NA,1.14571	0.000238426	0.000477322
2	chr15:44020857:T:C	44020857	C,C	T,T	1,1	inf,-inf	inf,inf	2.66308,2.23675	0.000237702	0.000474345
2	chr15:44035914:C:T	44035914	T,T	C,C	1,1	inf,-inf	inf,inf	2.71885,0.13297	0.000237629	0.000472541
2	chr15:42130528:C:T	42130528	T,NA	C,NA	1,NA	inf,NA	inf,NA	1.54491,NA	0.000237409	0.00047502
2	chr15:42399713:C:T	42399713	NA,T	NA,C	NA,1	NA,-inf	NA,inf	NA,1.16365	0.00023734	0.000476325
2	chr15:42909774:G:A	42909774	NA,A	NA,G	NA,1	NA,-inf	NA,inf	NA,1.21076	0.000237233	0.000475601
2	chr15:42594306:G:A	42594306	A,A	G,G	1,1	-inf,inf	inf,inf	2.41504,0.25915	0.000237099	0.000475278
2	chr15:42877838:A:G	42877838	NA,G	NA,A	NA,1	NA,-inf	NA,inf	NA,1.23063	0.000236982	0.000476041
2	chr15:41975154:C:T	41975154	T,NA	C,NA	1,NA	inf,NA	inf,NA	1.47101,NA	0.00023674	0.000474267
2	chr15:42423864:T:C	42423864	NA,C	NA,T	NA,1	NA,-inf	NA,inf	NA,1.17673	0.000236405	0.000474455
2	chr15:42036943:A:G	42036943	NA,G	NA,A	NA,1	NA,inf	NA,inf	NA,1.12735	0.00023607	0.000472778
2	chr15:43722882:T:G	43722882	G,G	T,T	1,1	-inf,-inf	inf,inf	2.8668,0.222175	0.000236018	0.00046787
2	chr15:42265619:T:C	42265619	C,NA	T,NA	1,NA	-inf,NA	inf,NA	1.30538,NA	0.000235943	0.000472797
2	chr15:43508231:A:G	43508231	G,G	A,A	1,1	inf,inf	inf,inf	0.470697,0.865909	0.00023579	0.000465155
2	chr15:43758958:C:CAG	43758958	CAG,CAG	C,C	1,1	-inf,-inf	inf,inf	2.81065,0.321045	0.000235456	0.00046691
2	chr15:43279021:A:T	43279021	T,T	A,A	1,1	inf,inf	inf,inf	0.206051,1.50129	0.000235431	0.000465229
2	chr15:44686886:C:G	44686886	NA,G	NA,C	NA,1	NA,-inf	NA,inf	NA,1.09551	0.000235169	0.000471116
2	chr15:44047756:C:T	44047756	T,NA	C,NA	1,NA	-inf,NA	inf,NA	1.30799,NA	0.000235015	0.000470662
2	chr15:43627365:T:C	43627365	C,C	T,T	1,1	inf,-inf	inf,inf	2.9059,0.0266677	0.000234937	0.000466067
2	chr15:43462683:T:C	43462683	C,C	T,T	1,1	inf,-inf	inf,inf	2.91681,0.111654	0.000234917	0.00046591
2	chr15:43650072:A:C	43650072	C,C	A,A	1,1	inf,inf	inf,inf	0.193444,1.4108	0.000234777	0.000463458
2	chr15:42891407:C:T	42891407	NA,T	NA,C	NA,1	NA,-inf	NA,inf	NA,1.18702	0.000234709	0.000470426
2	chr15:43988411:T:G	43988411	G,G	T,T	1,1	inf,-inf	inf,inf	2.73982,2.23668	0.000234201	0.00046745
2	chr15:43034640:C:A	43034640	NA,A	NA,C	NA,1	NA,-inf	NA,inf	NA,1.2068	0.000233984	0.000469108
2	chr15:44046931:AT:A	44046931	A,NA	AT,NA	1,NA	-inf,NA	inf,NA	1.32545,NA	0.000233863	0.000468327
2	chr15:44061718:G:T	44061718	NA,T	NA,G	NA,1	NA,inf	NA,inf	NA,1.07383	0.000233014	0.000466358
2	chr15:44614514:G:A	44614514	NA,A	NA,G	NA,1	NA,-inf	NA,inf	NA,1.08004	0.000232947	0.000466833
2	chr15:43267762:T:A	43267762	A,A	T,T	1,1	inf,inf	inf,inf	0.183811,1.54003	0.000232776	0.000460027
2	chr15:42835768:G:GCA	42835768	NA,GCA	NA,G	NA,1	NA,-inf	NA,inf	NA,1.19737	0.000232385	0.000465879
2	chr15:42472321:G:C	42472321	NA,C	NA,G	NA,1	NA,-inf	NA,inf	NA,1.10363	0.000232376	0.000465454
2	chr15:43628358:T:G	43628358	G,G	T,T	1,1	inf,inf	inf,inf	2.89446,0.0391636	0.000231942	0.000460142
2	chr15:43755372:T:C	43755372	C,C	T,T	1,1	-inf,-inf	inf,inf	2.85641,0.218842	0.000231704	0.000459333
2	chr15:43751988:C:G	43751988	G,G	C,C	1,1	inf,inf	inf,inf	2.84753,0.160838	0.000230887	0.00045808
2	chr15:43420139:A:G	43420139	G,G	A,A	1,1	inf,-inf	inf,inf	2.91388,0.0839128	0.000230284	0.000456733
2	chr15:43972456:C:T	43972456	NA,T	NA,C	NA,1	NA,inf	NA,inf	NA,1.06836	0.000229787	0.000459851
2	chr15:42532380:T:C	42532380	C,C	T,T	1,1	-inf,inf	inf,inf	3.10791,0.976313	0.000229665	0.000460316
2	chr15:43249741:C:G	43249741	G,G	C,C	1,1	-inf,-inf	inf,inf	0.181459,1.54136	0.000229413	0.000453409
2	chr15:42471208:C:T	42471208	NA,T	NA,C	NA,1	NA,-inf	NA,inf	NA,1.0779	0.000229117	0.000459184
2	chr15:41950900:G:A	41950900	A,A	G,G	1,1	inf,inf	inf,inf	1.54821,0.887816	0.000228857	0.000458834
2	chr15:43792084:A:C	43792084	C,C	A,A	1,1	-inf,-inf	inf,inf	2.83996,0.239216	0.000228837	0.000453818
2	chr15:42395078:A:C	42395078	NA,C	NA,A	NA,1	NA,inf	NA,inf	NA,1.16118	0.000228781	0.000458165
2	chr15:41938197:T:C	41938197	NA,C	NA,T	NA,1	NA,-inf	NA,inf	NA,1.07043	0.000228734	0.000458339
2	chr15:42678990:C:T	42678990	NA,T	NA,C	NA,1	NA,inf	NA,inf	NA,1.16287	0.000228268	0.000457075
2	chr15:44140561:G:T	44140561	NA,T	NA,G	NA,1	NA,inf	NA,inf	NA,1.08016	0.00022821	0.000456706
2	chr15:42037225:C:T	42037225	NA,T	NA,C	NA,1	NA,inf	NA,inf	NA,1.10651	0.000227891	0.000456401
2	chr15:42524357:C:G	42524357	NA,G	NA,C	NA,1	NA,inf	NA,inf	NA,1.09946	0.000227141	0.000454967
2	chr15:42467961:A:G	42467961	G,G	A,A	1,1	inf,inf	inf,inf	4.1427,0.394129	0.000227062	0.000455819
2	chr15:42117712:T:C	42117712	C,C	T,T	1,1	inf,inf	inf,inf	0.171346,2.1475	0.000226547	0.000454033
2	chr15:44056202:T:C	44056202	C,C	T,T	1,1	inf,-inf	inf,inf	2.78722,2.21476	0.000226104	0.000451435
2	chr15:44273146:T:C	44273146	NA,C	NA,T	NA,1	NA,-inf	NA,inf	NA,1.08369	0.000225449	0.000451885
2	chr15:42958590:T:C	42958590	C,NA	T,NA	1,NA	inf,NA	inf,NA	1.54754,NA	0.000225051	0.000449725
2	chr15:43766436:G:C	43766436	C,C	G,G	1,1	-inf,-inf	inf,inf	2.79569,0.302401	0.000224477	0.000445175
2	chr15:42924217:T:C	42924217	NA,C	NA,T	NA,1	NA,inf	NA,inf	NA,1.09525	0.000224473	0.000449556
2	chr15:43465641:C:G	43465641	G,G	C,C	1,1	inf,-inf	inf,inf	2.89085,0.101633	0.000224162	0.000444608
2	chr15:42801455:T:A	42801455	NA,A	NA,T	NA,1	NA,-inf	NA,inf	NA,1.15738	0.000223757	0.000448473
2	chr15:42534625:C:A	42534625	A,A	C,C	1,1	-inf,inf	inf,inf	3.10066,0.965883	0.00022347	0.000447905
2	chr15:44020385:T:C	44020385	C,C	T,T	1,1	inf,-inf	inf,inf	2.63988,2.20775	0.000223286	0.000445524
2	chr15:43018970:G:A	43018970	NA,A	NA,G	NA,1	NA,-inf	NA,inf	NA,1.15602	0.00022282	0.000446595
2	chr15:43819467:A:T	43819467	T,T	A,A	1,1	-inf,-inf	inf,inf	2.83123,0.218062	0.000222234	0.000440607
2	chr15:43427369:G:A	43427369	A,A	G,G	1,1	inf,-inf	inf,inf	2.89115,0.0854233	0.000221861	0.000440053
2	chr15:43415610:A:T	43415610	T,T	A,A	1,1	inf,-inf	inf,inf	2.88942,0.0821707	0.00022078	0.000437914
2	chr15:42926296:G:A	42926296	NA,A	NA,G	NA,1	NA,-inf	NA,inf	NA,1.0758	0.000220051	0.000440665
2	chr15:44204397:A:G	44204397	G,NA	A,NA	1,NA	-inf,NA	inf,NA	1.2923,NA	0.000220022	0.000440626
2	chr15:42420592:A:G	42420592	NA,G	NA,A	NA,1	NA,inf	NA,inf	NA,1.13473	0.000219756	0.000440093
2	chr15:42248229:CAG:C	42248229	NA,C	NA,CAG	NA,1	NA,inf	NA,inf	NA,1.13548	0.00021864	0.000437868
2	chr15:43444990:G:A	43444990	A,A	G,G	1,1	inf,inf	inf,inf	0.431344,0.901169	0.000218608	0.00043135
2	chr15:41948027:C:T	41948027	NA,T	NA,C	NA,1	NA,inf	NA,inf	NA,1.07138	0.00021839	0.000437151
2	chr15:43702101:G:T	43702101	NA,T	NA,G	NA,1	NA,inf	NA,inf	NA,1.06398	0.000218248	0.000437049
2	chr15:43406014:C:T	43406014	T,T	C,C	1,1	inf,inf	inf,inf	0.22514,1.43568	0.000217866	0.000430098
2	chr15:44592970:G:A	44592970	NA,A	NA,G	NA,1	NA,-inf	NA,inf	NA,1.10514	0.000217848	0.000436582
2	chr15:43430412:C:G	43430412	G,G	C,C	1,1	inf,inf	inf,inf	0.447307,0.867345	0.000217589	0.000429337
2	chr15:42073554:C:T	42073554	NA,T	NA,C	NA,1	NA,-inf	NA,inf	NA,1.0556	0.000217193	0.000435256
2	chr15:41958317:T:C	41958317	C,C	T,T	1,1	inf,inf	inf,inf	1.67151,0.712169	0.000216813	0.000434644
2	chr15:42941028:T:C	42941028	NA,C	NA,T	NA,1	NA,-inf	NA,inf	NA,1.11026	0.000216696	0.000434541
2	chr15:43994127:T:C	43994127	C,C	T,T	1,1	inf,-inf	inf,inf	2.6691,2.19128	0.000216501	0.000432039
2	chr15:42479571:A:G	42479571	NA,G	NA,A	NA,1	NA,inf	NA,inf	NA,1.14288	0.000216111	0.000432478
2	chr15:44107445:T:C	44107445	NA,C	NA,T	NA,1	NA,inf	NA,inf	NA,1.05974	0.000215731	0.000432089
2	chr15:42800762:A:G	42800762	NA,G	NA,A	NA,1	NA,-inf	NA,inf	NA,1.044	0.00021544	0.0004318
2	chr15:42246690:T:C	42246690	NA,C	NA,T	NA,1	NA,-inf	NA,inf	NA,1.10703	0.000215313	0.00043209
2	chr15:44685375:A:G	44685375	NA,G	NA,A	NA,1	NA,inf	NA,inf	NA,1.0806	0.000215256	0.000431003
2	chr15:43036082:T:A	43036082	NA,A	NA,T	NA,1	NA,-inf	NA,inf	NA,1.13105	0.00021515	0.00043144
2	chr15:42437211:C:G	42437211	NA,G	NA,C	NA,1	NA,-inf	NA,inf	NA,1.12405	0.000214863	0.000431204
2	chr15:44537734:C:T	44537734	NA,T	NA,C	NA,1	NA,inf	NA,inf	NA,1.03328	0.000214615	0.000429597
2	chr15:42913334:C:T	42913334	T,NA	C,NA	1,NA	-inf,NA	inf,NA	1.21658,NA	0.000214577	0.000429837
2	chr15:44322420:GT:G	44322420	NA,G	NA,GT	NA,1	NA,-inf	NA,inf	NA,1.05467	0.000214034	0.000428981
2	chr15:42388217:C:T	42388217	NA,T	NA,C	NA,1	NA,-inf	NA,inf	NA,1.10357	0.000213942	0.000429342
2	chr15:42145093:G:A	42145093	A,NA	G,NA	1,NA	-inf,NA	inf,NA	1.29724,NA	0.000213916	0.000428572
2	chr15:43258383:C:T	43258383	T,T	C,C	1,1	inf,inf	inf,inf	0.196941,1.41407	0.000213721	0.000423429
2	chr15:43268747:A:G	43268747	G,G	A,A	1,1	inf,inf	inf,inf	0.178884,1.44621	0.000213615	0.000423245
2	chr15:44175813:C:T	44175813	NA,T	NA,C	NA,1	NA,inf	NA,inf	NA,1.03505	0.000213406	0.00042711
2	chr15:41968111:T:C	41968111	NA,C	NA,T	NA,1	NA,inf	NA,inf	NA,1.04819	0.000212674	0.000425914
2	chr15:43274034:GGC:G	43274034	NA,G	NA,GGC	NA,1	NA,inf	NA,inf	NA,1.05912	0.000212611	0.000425813
2	chr15:42443572:G:A	42443572	NA,A	NA,G	NA,1	NA,inf	NA,inf	NA,1.07718	0.000212531	0.000425805
2	chr15:43056412:T:C	43056412	NA,C	NA,T	NA,1	NA,-inf	NA,inf	NA,1.14607	0.000212196	0.000425418
2	chr15:42442713:C:T	42442713	NA,T	NA,C	NA,1	NA,inf	NA,inf	NA,1.07624	0.000212143	0.000425026
2	chr15:42187839:C:T	42187839	NA,T	NA,C	NA,1	NA,inf	NA,inf	NA,1.11635	0.000212006	0.000424585
2	chr15:42793965:G:C	42793965	NA,C	NA,G	NA,1	NA,-inf	NA,inf	NA,1.09505	0.000211518	0.000424141
2	chr15:44258571:C:A	44258571	NA,A	NA,C	NA,1	NA,inf	NA,inf	NA,1.0222	0.000211327	0.000423005
2	chr15:43266178:T:C	43266178	C,C	T,T	1,1	inf,inf	inf,inf	0.189417,1.41754	0.000211132	0.000418313
2	chr15:43272651:T:C	43272651	C,C	T,T	1,1	inf,inf	inf,inf	0.203684,1.42302	0.000211124	0.000417599
2	chr15:42716099:A:G	42716099	NA,G	NA,A	NA,1	NA,-inf	NA,inf	NA,1.11994	0.000210981	0.000422868
2	chr15:42409268:C:A	42409268	NA,A	NA,C	NA,1	NA,inf	NA,inf	NA,1.05491	0.000210953	0.00042257
2	chr15:41967188:C:T	41967188	NA,T	NA,C	NA,1	NA,-inf	NA,inf	NA,1.02183	0.000210424	0.000421651
2	chr15:43986336:AC:A	43986336	NA,A	NA,AC	NA,1	NA,inf	NA,inf	NA,1.01333	0.00021017	0.000420657
2	chr15:43790232:A:C	43790232	C,C	A,A	1,1	-inf,-inf	inf,inf	2.7435,0.31926	0.000209908	0.000416335
2	chr15:43268627:G:A	43268627	A,A	G,G	1,1	inf,inf	inf,inf	0.186956,1.41714	0.0002092	0.000414494
2	chr15:43268409:A:G	43268409	G,G	A,A	1,1	inf,inf	inf,inf	0.188938,1.41349	0.000209101	0.000414294
2	chr15:43630299:A:C	43630299	C,C	A,A	1,1	inf,inf	inf,inf	2.83347,0.0176059	0.000209031	0.000414753
2	chr15:43416539:T:G	43416539	G,G	T,T	1,1	inf,-inf	inf,inf	2.85365,0.0881065	0.000208853	0.000414296
2	chr15:41965076:A:T	41965076	NA,T	NA,A	NA,1	NA,-inf	NA,inf	NA,1.01699	0.000208761	0.00041832
2	chr15:43266376:A:G	43266376	G,G	A,A	1,1	inf,inf	inf,inf	0.176878,1.43577	0.000208662	0.000413449
2	chr15:43504710:A:C	43504710	C,C	A,A	1,1	inf,inf	inf,inf	2.84109,0.0128015	0.000208335	0.000413279
2	chr15:42581595:C:A	42581595	NA,A	NA,C	NA,1	NA,inf	NA,inf	NA,1.07752	0.000208019	0.000416416
2	chr15:43253530:G:A	43253530	A,A	G,G	1,1	inf,inf	inf,inf	0.202314,1.38571	0.000207599	0.000411304
2	chr15:43023997:A:G	43023997	NA,G	NA,A	NA,1	NA,inf	NA,inf	NA,1.04511	0.000207386	0.00041539
2	chr15:42424759:C:T	42424759	NA,T	NA,C	NA,1	NA,inf	NA,inf	NA,1.03372	0.000206891	0.000414322
2	chr15:43779282:A:G	43779282	G,G	A,A	1,1	-inf,-inf	inf,inf	2.73783,0.311353	0.000206864	0.000410312
2	chr15:43986601:G:A	43986601	NA,A	NA,G	NA,1	NA,inf	NA,inf	NA,1.00262	0.000206367	0.000413049
2	chr15:43623445:A:C	43623445	C,C	A,A	1,1	inf,-inf	inf,inf	2.82571,0.0433655	0.000206301	0.000409345
2	chr15:43021900:C:T	43021900	NA,T	NA,C	NA,1	NA,-inf	NA,inf	NA,1.1282	0.000206214	0.000413428
2	chr15:44562390:T:TAAGTA	44562390	NA,TAAGTA	NA,T	NA,1	NA,inf	NA,inf	NA,1.02947	0.000206198	0.000412721
2	chr15:44028748:T:C	44028748	NA,C	NA,T	NA,1	NA,inf	NA,inf	NA,1.03211	0.000205729	0.000411951
2	chr15:43258825:C:T	43258825	T,T	C,C	1,1	inf,inf	inf,inf	0.179507,1.4253	0.000205339	0.000406874
2	chr15:43254258:C:T	43254258	T,T	C,C	1,1	inf,inf	inf,inf	0.188909,1.4052	0.000205184	0.00040655
2	chr15:42003877:T:TCC	42003877	TCC,TCC	T,T	1,1	inf,inf	inf,inf	0.0834821,1.97794	0.000205076	0.000411945
2	chr15:42442958:A:G	42442958	NA,G	NA,A	NA,1	NA,inf	NA,inf	NA,1.05565	0.000205045	0.000410807
2	chr15:43624632:G:T	43624632	T,T	G,G	1,1	inf,-inf	inf,inf	2.82054,0.0374071	0.000204287	0.000405352
2	chr15:44132392:G:T	44132392	NA,T	NA,G	NA,1	NA,inf	NA,inf	NA,1.01364	0.00020397	0.000408217
2	chr15:43984414:C:T	43984414	T,NA	C,NA	1,NA	-inf,NA	inf,NA	1.25137,NA	0.000203817	0.000408165
2	chr15:44138401:C:T	44138401	NA,T	NA,C	NA,1	NA,inf	NA,inf	NA,1.01261	0.000203678	0.000407635
2	chr15:43257120:A:G	43257120	NA,G	NA,A	NA,1	NA,-inf	NA,inf	NA,1.06216	0.000203493	0.000407695
2	chr15:42778726:G:GA	42778726	NA,GA	NA,G	NA,1	NA,inf	NA,inf	NA,1.02366	0.000203414	0.000407467
2	chr15:43703588:C:T	43703588	T,T	C,C	1,1	inf,inf	inf,inf	2.80672,0.228407	0.00020336	0.00040322
2	chr15:44019988:A:G	44019988	NA,G	NA,A	NA,1	NA,inf	NA,inf	NA,0.99407	0.0002033	0.000406913
2	chr15:42119349:T:C	42119349	NA,C	NA,T	NA,1	NA,-inf	NA,inf	NA,1.01805	0.000202914	0.000406641
2	chr15:41914253:A:C	41914253	NA,C	NA,A	NA,1	NA,inf	NA,inf	NA,1.01145	0.000202762	0.000406128
2	chr15:42478872:C:T	42478872	NA,T	NA,C	NA,1	NA,-inf	NA,inf	NA,0.985927	0.000202028	0.000404871
2	chr15:44438299:A:G	44438299	NA,G	NA,A	NA,1	NA,-inf	NA,inf	NA,1.0204	0.000201985	0.000404832
2	chr15:44258486:GA:G	44258486	NA,G	NA,GA	NA,1	NA,inf	NA,inf	NA,1.02153	0.000201913	0.000404379
2	chr15:44090311:G:A	44090311	NA,A	NA,G	NA,1	NA,inf	NA,inf	NA,1.02119	0.000201621	0.000403715
2	chr15:42136543:G:A	42136543	NA,A	NA,G	NA,1	NA,inf	NA,inf	NA,1.06029	0.000201509	0.000403473
2	chr15:42442225:G:C	42442225	NA,C	NA,G	NA,1	NA,-inf	NA,inf	NA,1.00012	0.000201231	0.000403333
2	chr15:42743293:G:C	42743293	NA,C	NA,G	NA,1	NA,-inf	NA,inf	NA,1.09203	0.000200943	0.000402807
2	chr15:43252411:G:A	43252411	A,A	G,G	1,1	inf,inf	inf,inf	0.195677,1.37805	0.000200167	0.000396611
2	chr15:42197203:C:T	42197203	NA,T	NA,C	NA,1	NA,inf	NA,inf	NA,1.01316	0.000199678	0.000399973
2	chr15:43464012:A:G	43464012	G,G	A,A	1,1	inf,inf	inf,inf	0.507777,0.65999	0.000199292	0.000393395
2	chr15:43253971:AG:A	43253971	A,A	AG,AG	1,1	inf,inf	inf,inf	0.194112,1.378	0.000199222	0.000394743
2	chr15:44311658:G:A	44311658	NA,A	NA,G	NA,1	NA,-inf	NA,inf	NA,1.01118	0.000198974	0.000398795
2	chr15:43413472:C:T	43413472	T,T	C,C	1,1	inf,-inf	inf,inf	2.8184,0.108847	0.00019893	0.000394645
2	chr15:42659977:A:G	42659977	G,G	A,A	1,1	-inf,-inf	inf,inf	1.15308,1.21474	0.00019892	0.000397244
2	chr15:43730397:CCA:C	43730397	C,C	CCA,CCA	1,1	-inf,-inf	inf,inf	2.719,0.302923	0.000198751	0.000394234
2	chr15:44769439:A:G	44769439	NA,G	NA,A	NA,1	NA,inf	NA,inf	NA,1.01573	0.000198689	0.000397916
2	chr15:44343001:T:G	44343001	G,NA	T,NA	1,NA	inf,NA	inf,NA	1.49286,NA	0.000198536	0.000397732
2	chr15:43495042:A:G	43495042	G,G	A,A	1,1	inf,-inf	inf,inf	2.82042,0.0901315	0.000198091	0.000392979
2	chr15:43049435:T:C	43049435	NA,C	NA,T	NA,1	NA,-inf	NA,inf	NA,1.10341	0.000198038	0.000397026
2	chr15:43554500:T:C	43554500	NA,C	NA,T	NA,1	NA,inf	NA,inf	NA,1.00719	0.000197979	0.000396475
2	chr15:43498254:G:A	43498254	A,A	G,G	1,1	inf,-inf	inf,inf	2.82022,0.0838732	0.000197769	0.000392342
2	chr15:43758675:G:A	43758675	A,A	G,G	1,1	-inf,-inf	inf,inf	2.7138,0.285561	0.000197369	0.000391362
2	chr15:43276035:G:A	43276035	NA,A	NA,G	NA,1	NA,-inf	NA,inf	NA,1.04345	0.000197202	0.000395082
2	chr15:42993431:T:C	42993431	C,NA	T,NA	1,NA	-inf,NA	inf,NA	1.17414,NA	0.000197073	0.000394787
2	chr15:44770759:G:A	44770759	NA,A	NA,G	NA,1	NA,inf	NA,inf	NA,1.01149	0.000197021	0.000394583
2	chr15:42441704:G:T	42441704	NA,T	NA,G	NA,1	NA,-inf	NA,inf	NA,0.987648	0.000196899	0.000394649
2	chr15:43748302:AC:A	43748302	A,A	AC,AC	1,1	-inf,-inf	inf,inf	2.70597,0.315916	0.000196892	0.000390554
2	chr15:42517487:G:A	42517487	NA,A	NA,G	NA,1	NA,inf	NA,inf	NA,1.06069	0.000196853	0.000394264
2	chr15:42128637:C:T	42128637	NA,T	NA,C	NA,1	NA,inf	NA,inf	NA,1.00132	0.000196589	0.000393719
2	chr15:42128024:C:T	42128024	NA,T	NA,C	NA,1	NA,inf	NA,inf	NA,1.00119	0.000196547	0.000393635
2	chr15:43438288:A:G	43438288	G,G	A,A	1,1	inf,-inf	inf,inf	2.81262,0.0996104	0.000196316	0.000389468
2	chr15:43254733:A:G	43254733	NA,G	NA,A	NA,1	NA,-inf	NA,inf	NA,1.03989	0.000196174	0.000393022
2	chr15:44601577:A:T	44601577	NA,T	NA,A	NA,1	NA,-inf	NA,inf	NA,0.979585	0.000196157	0.000393109
2	chr15:43438913:T:C	43438913	C,C	T,T	1,1	inf,-inf	inf,inf	2.81619,0.0765362	0.00019591	0.000388661
2	chr15:43494397:A:T	43494397	T,T	A,A	1,1	inf,inf	inf,inf	2.81617,0.0305489	0.000195887	0.000388632
2	chr15:44495036:A:G	44495036	NA,G	NA,A	NA,1	NA,-inf	NA,inf	NA,1.0014	0.000195738	0.000392311
2	chr15:42678616:A:G	42678616	NA,G	NA,A	NA,1	NA,inf	NA,inf	NA,1.01651	0.000195722	0.000392155
2	chr15:43289308:T:C	43289308	C,C	T,T	1,1	inf,inf	inf,inf	0.208128,1.39013	0.000195361	0.000386182
2	chr15:41978715:G:A	41978715	NA,A	NA,G	NA,1	NA,inf	NA,inf	NA,1.0094	0.000195167	0.000390952
2	chr15:43863560:A:T	43863560	T,T	A,A	1,1	inf,inf	inf,inf	0.122935,1.71435	0.000194818	0.000387105
2	chr15:42462524:G:A	42462524	NA,A	NA,G	NA,1	NA,inf	NA,inf	NA,0.993412	0.000194706	0.000389969
2	chr15:43134607:G:A	43134607	NA,A	NA,G	NA,1	NA,-inf	NA,inf	NA,1.04033	0.00019464	0.000390271
2	chr15:44019797:A:G	44019797	NA,G	NA,A	NA,1	NA,inf	NA,inf	NA,1.02527	0.000194629	0.000389723
2	chr15:42449479:C:T	42449479	NA,T	NA,C	NA,1	NA,inf	NA,inf	NA,1.02408	0.000194561	0.000389807
2	chr15:43253536:G:A	43253536	NA,A	NA,G	NA,1	NA,-inf	NA,inf	NA,1.0462	0.000194259	0.000389118
2	chr15:42601338:A:G	42601338	NA,G	NA,A	NA,1	NA,-inf	NA,inf	NA,1.05503	0.000194182	0.000389686
2	chr15:43468049:T:G	43468049	G,G	T,T	1,1	inf,-inf	inf,inf	2.80866,0.081876	0.000194109	0.000385093
2	chr15:43251060:C:A	43251060	A,A	C,C	1,1	-inf,-inf	inf,inf	0.23415,1.31374	0.000194109	0.000384011
2	chr15:41931985:T:C	41931985	C,C	T,T	1,1	inf,inf	inf,inf	1.62406,0.7087	0.000194088	0.00038911
2	chr15:42289384:C:G	42289384	NA,G	NA,C	NA,1	NA,-inf	NA,inf	NA,1.04113	0.000193173	0.000387639
2	chr15:43264109:C:T	43264109	T,T	C,C	1,1	inf,inf	inf,inf	0.196393,1.35057	0.000193077	0.000382574
2	chr15:43469723:A:C	43469723	C,C	A,A	1,1	inf,-inf	inf,inf	2.8036,0.0884309	0.000192837	0.000382573
2	chr15:44046065:T:A	44046065	A,A	T,T	1,1	inf,-inf	inf,inf	2.48255,2.11701	0.000192787	0.000384548
2	chr15:43353181:A:G	43353181	NA,G	NA,A	NA,1	NA,inf	NA,inf	NA,1.06501	0.000192634	0.000385425
2	chr15:43438956:T:C	43438956	C,C	T,T	1,1	inf,-inf	inf,inf	2.80684,0.0774883	0.000192568	0.000382042
2	chr15:43179026:T:C	43179026	NA,C	NA,T	NA,1	NA,inf	NA,inf	NA,0.988116	0.000192482	0.000385451
2	chr15:44311584:A:G	44311584	NA,G	NA,A	NA,1	NA,-inf	NA,inf	NA,0.9907	0.000192294	0.000385406
2	chr15:43334917:C:G	43334917	G,G	C,C	1,1	inf,-inf	inf,inf	2.8039,0.00846665	0.000192179	0.000381326
2	chr15:44308215:T:C	44308215	NA,C	NA,T	NA,1	NA,-inf	NA,inf	NA,0.989506	0.000191903	0.00038462
2	chr15:43252338:T:C	43252338	NA,C	NA,T	NA,1	NA,-inf	NA,inf	NA,1.02634	0.000191903	0.000384465
2	chr15:43344276:A:AT	43344276	AT,AT	A,A	1,1	inf,inf	inf,inf	2.75693,0.148953	0.000191527	0.000380067
2	chr15:42435590:A:G	42435590	NA,G	NA,A	NA,1	NA,inf	NA,inf	NA,1.01457	0.000191516	0.000383706
2	chr15:42457875:A:G	42457875	NA,G	NA,A	NA,1	NA,inf	NA,inf	NA,1.01416	0.000191316	0.000383304
2	chr15:43264074:A:G	43264074	G,G	A,A	1,1	inf,inf	inf,inf	0.185587,1.3661	0.00019105	0.00037858
2	chr15:42222276:C:T	42222276	T,NA	C,NA	1,NA	-inf,NA	inf,NA	1.39084,NA	0.000190935	0.000382567
2	chr15:42643279:C:T	42643279	NA,T	NA,C	NA,1	NA,-inf	NA,inf	NA,1.0309	0.000190923	0.000382752
2	chr15:42948618:A:G	42948618	NA,G	NA,A	NA,1	NA,-inf	NA,inf	NA,1.05794	0.000190847	0.000382148
2	chr15:43125547:T:C	43125547	NA,C	NA,T	NA,1	NA,inf	NA,inf	NA,0.991693	0.000190845	0.000382231
2	chr15:42170877:A:G	42170877	NA,G	NA,A	NA,1	NA,inf	NA,inf	NA,1.04306	0.000190563	0.000381603
2	chr15:42585665:C:T	42585665	NA,T	NA,C	NA,1	NA,inf	NA,inf	NA,1.02518	0.000190494	0.00038134
2	chr15:43480838:A:C	43480838	C,C	A,A	1,1	inf,-inf	inf,inf	2.79969,0.07857	0.00019045	0.000377846
2	chr15:44342282:T:G	44342282	NA,G	NA,T	NA,1	NA,-inf	NA,inf	NA,0.984968	0.000190426	0.00038166
2	chr15:43241828:C:T	43241828	NA,T	NA,C	NA,1	NA,-inf	NA,inf	NA,1.08907	0.000190366	0.000382303
2	chr15:42509753:C:T	42509753	NA,T	NA,C	NA,1	NA,inf	NA,inf	NA,0.993446	0.000190201	0.000380985
2	chr15:44038092:T:C	44038092	C,C	T,T	1,1	inf,-inf	inf,inf	2.56189,2.11483	0.00019013	0.000379332
2	chr15:41948272:G:A	41948272	NA,A	NA,G	NA,1	NA,inf	NA,inf	NA,0.979887	0.00018966	0.000379833
2	chr15:44303845:C:T	44303845	NA,T	NA,C	NA,1	NA,-inf	NA,inf	NA,0.982241	0.00018962	0.000380045
2	chr15:42715448:A:G	42715448	G,G	A,A	1,1	-inf,-inf	inf,inf	1.04,1.3086	0.000188878	0.000377195
2	chr15:42468020:T:C	42468020	NA,C	NA,T	NA,1	NA,inf	NA,inf	NA,1.00771	0.00018842	0.000377496
2	chr15:43327304:A:G	43327304	NA,G	NA,A	NA,1	NA,inf	NA,inf	NA,0.992798	0.000188279	0.000377079
2	chr15:42346745:C:T	42346745	NA,T	NA,C	NA,1	NA,-inf	NA,inf	NA,1.02521	0.000188197	0.000377647
2	chr15:43478527:G:A	43478527	A,A	G,G	1,1	inf,-inf	inf,inf	2.78992,0.0843826	0.000188128	0.000373252
2	chr15:42125919:A:G	42125919	NA,G	NA,A	NA,1	NA,inf	NA,inf	NA,0.974625	0.000188067	0.000376654
2	chr15:43736371:G:C	43736371	C,C	G,G	1,1	-inf,-inf	inf,inf	2.72229,0.241252	0.000187996	0.000372937
2	chr15:43994455:T:A	43994455	NA,A	NA,T	NA,1	NA,inf	NA,inf	NA,1.00401	0.000187977	0.000376409
2	chr15:43507777:G:A	43507777	A,A	G,G	1,1	inf,-inf	inf,inf	2.77817,0.124151	0.000187676	0.000372358
2	chr15:42334375:C:T	42334375	NA,T	NA,C	NA,1	NA,-inf	NA,inf	NA,1.02339	0.00018766	0.00037657
2	chr15:42435712:G:A	42435712	NA,A	NA,G	NA,1	NA,inf	NA,inf	NA,1.002	0.000187607	0.000375874
2	chr15:43800425:A:G	43800425	NA,G	NA,A	NA,1	NA,inf	NA,inf	NA,1.00513	0.000187547	0.000375601
2	chr15:43429380:C:T	43429380	T,T	C,C	1,1	inf,-inf	inf,inf	2.79177,0.0696421	0.000187244	0.000371497
2	chr15:43555740:G:A	43555740	NA,A	NA,G	NA,1	NA,inf	NA,inf	NA,1.00549	0.000187237	0.00037498
2	chr15:44766855:A:G	44766855	NA,G	NA,A	NA,1	NA,inf	NA,inf	NA,0.97986	0.000187204	0.000374919
2	chr15:44201820:T:G	44201820	NA,G	NA,T	NA,1	NA,inf	NA,inf	NA,0.999093	0.000186938	0.000374323
2	chr15:43953194:C:T	43953194	NA,T	NA,C	NA,1	NA,inf	NA,inf	NA,0.961744	0.000186904	0.000374448
2	chr15:43386533:C:T	43386533	T,T	C,C	1,1	inf,inf	inf,inf	2.77623,0.0493832	0.000186649	0.000370355
2	chr15:42354716:T:C	42354716	NA,C	NA,T	NA,1	NA,-inf	NA,inf	NA,1.02002	0.00018664	0.000374523
2	chr15:42358247:C:A	42358247	NA,A	NA,C	NA,1	NA,-inf	NA,inf	NA,1.01978	0.000186576	0.000374394
2	chr15:42344463:A:T	42344463	NA,T	NA,A	NA,1	NA,-inf	NA,inf	NA,1.01961	0.000186523	0.000374287
2	chr15:42353289:A:G	42353289	NA,G	NA,A	NA,1	NA,-inf	NA,inf	NA,1.01961	0.000186523	0.000374287
2	chr15:43276385:C:T	43276385	NA,T	NA,C	NA,1	NA,-inf	NA,inf	NA,1.00919	0.000186488	0.000373619
2	chr15:43321745:G:T	43321745	T,T	G,G	1,1	inf,-inf	inf,inf	2.66675,0.00261193	0.000186377	0.000370123
2	chr15:43988571:G:C	43988571	NA,C	NA,G	NA,1	NA,inf	NA,inf	NA,0.941333	0.000186021	0.000372343
2	chr15:43530630:G:A	43530630	A,A	G,G	1,1	inf,inf	inf,inf	1.0326,0.979537	0.000185907	0.000370744
2	chr15:44021086:A:G	44021086	NA,G	NA,A	NA,1	NA,inf	NA,inf	NA,0.963358	0.000185594	0.000371679
2	chr15:42335570:G:A	42335570	NA,A	NA,G	NA,1	NA,-inf	NA,inf	NA,1.01632	0.000185469	0.000372168
2	chr15:42354200:TC:T	42354200	NA,T	NA,TC	NA,1	NA,-inf	NA,inf	NA,1.01573	0.000185348	0.000371927
2	chr15:43029451:C:T	43029451	NA,T	NA,C	NA,1	NA,-inf	NA,inf	NA,1.04181	0.000185168	0.000371317
2	chr15:43355226:C:T	43355226	T,T	C,C	1,1	inf,inf	inf,inf	2.74095,0.13556	0.000184552	0.000366217
2	chr15:41947207:T:C	41947207	C,C	T,T	1,1	inf,-inf	inf,inf	1.58743,0.511941	0.000184518	0.000369463
2	chr15:43358137:C:T	43358137	T,T	C,C	1,1	inf,inf	inf,inf	0.374379,0.899106	0.000184498	0.000364341
2	chr15:42589502:C:T	42589502	NA,T	NA,C	NA,1	NA,inf	NA,inf	NA,1.02166	0.00018433	0.000369097
2	chr15:42972868:C:A	42972868	NA,A	NA,C	NA,1	NA,-inf	NA,inf	NA,1.06743	0.000184327	0.000370159
2	chr15:42409422:C:G	42409422	NA,G	NA,C	NA,1	NA,inf	NA,inf	NA,0.990289	0.000184322	0.000369272
2	chr15:42045911:A:G	42045911	NA,G	NA,A	NA,1	NA,inf	NA,inf	NA,0.966331	0.000184249	0.000368995
2	chr15:42375883:C:G	42375883	NA,G	NA,C	NA,1	NA,-inf	NA,inf	NA,1.01043	0.00018375	0.000368719
2	chr15:42645627:G:A	42645627	A,NA	G,NA	1,NA	-inf,NA	inf,NA	1.09201,NA	0.000183706	0.000367784
2	chr15:42311796:A:G	42311796	NA,G	NA,A	NA,1	NA,-inf	NA,inf	NA,1.00909	0.000183341	0.000367898
2	chr15:42301580:A:G	42301580	NA,G	NA,A	NA,1	NA,-inf	NA,inf	NA,1.00844	0.000183169	0.000367552
2	chr15:44449720:T:C	44449720	NA,C	NA,T	NA,1	NA,inf	NA,inf	NA,0.939543	0.000183157	0.000366645
2	chr15:44611397:T:C	44611397	NA,C	NA,T	NA,1	NA,inf	NA,inf	NA,0.977998	0.000182774	0.000365926
2	chr15:43474302:T:C	43474302	C,C	T,T	1,1	inf,-inf	inf,inf	2.75585,0.138132	0.00018272	0.000362549
2	chr15:44010600:G:A	44010600	NA,A	NA,G	NA,1	NA,inf	NA,inf	NA,0.930224	0.000182637	0.000365572
2	chr15:44367009:A:G	44367009	NA,G	NA,A	NA,1	NA,-inf	NA,inf	NA,0.959184	0.000182504	0.000365782
2	chr15:44318749:T:G	44318749	NA,G	NA,T	NA,1	NA,inf	NA,inf	NA,0.937211	0.00018235	0.000365034
2	chr15:42346509:G:A	42346509	NA,A	NA,G	NA,1	NA,-inf	NA,inf	NA,1.00512	0.000182202	0.00036561
2	chr15:42340440:C:T	42340440	NA,T	NA,C	NA,1	NA,-inf	NA,inf	NA,1.00509	0.000182183	0.000365572
2	chr15:43109900:TA:T	43109900	NA,T	NA,TA	NA,1	NA,-inf	NA,inf	NA,0.999198	0.00018203	0.000364978
2	chr15:42329206:T:G	42329206	NA,G	NA,T	NA,1	NA,-inf	NA,inf	NA,1.00391	0.000181826	0.000364856
2	chr15:44205897:T:A	44205897	NA,A	NA,T	NA,1	NA,inf	NA,inf	NA,0.981317	0.000181546	0.000363529
2	chr15:42292864:A:G	42292864	NA,G	NA,A	NA,1	NA,-inf	NA,inf	NA,1.00278	0.000181483	0.000364167
2	chr15:43887505:C:A	43887505	A,A	C,C	1,1	inf,inf	inf,inf	2.36507,0.573561	0.000181159	0.000359855
2	chr15:42890797:GAA:G	42890797	NA,G	NA,GAA	NA,1	NA,-inf	NA,inf	NA,1.04327	0.000181115	0.000363111
2	chr15:42311640:C:T	42311640	NA,T	NA,C	NA,1	NA,-inf	NA,inf	NA,1.00158	0.000181101	0.000363401
2	chr15:42065893:G:A	42065893	A,NA	G,NA	1,NA	inf,NA	inf,NA	1.27616,NA	0.000180887	0.000362115
2	chr15:43720111:A:G	43720111	NA,G	NA,A	NA,1	NA,-inf	NA,inf	NA,0.990831	0.000180884	0.000362647
2	chr15:44672730:C:T	44672730	NA,T	NA,C	NA,1	NA,inf	NA,inf	NA,0.999367	0.000180871	0.000362003
2	chr15:42864780:C:T	42864780	NA,T	NA,C	NA,1	NA,-inf	NA,inf	NA,1.04122	0.00018052	0.000361921
2	chr15:42381233:T:C	42381233	NA,C	NA,T	NA,1	NA,-inf	NA,inf	NA,0.998197	0.000180137	0.000361464
2	chr15:42367018:G:C	42367018	NA,C	NA,G	NA,1	NA,-inf	NA,inf	NA,0.99795	0.000180087	0.000361365
2	chr15:42480583:A:G	42480583	G,G	A,A	1,1	-inf,inf	inf,inf	3.20142,0.600268	0.00018008	0.000361216
2	chr15:42222696:T:C	42222696	NA,C	NA,T	NA,1	NA,-inf	NA,inf	NA,0.997883	0.000180055	0.000361298
2	chr15:42225863:C:T	42225863	NA,T	NA,C	NA,1	NA,-inf	NA,inf	NA,0.997728	0.000180029	0.000361247
2	chr15:42724025:TAAG:T	42724025	T,T	TAAG,TAAG	1,1	inf,inf	inf,inf	0.468992,1.92477	0.000179761	0.000359713
2	chr15:42364510:G:A	42364510	NA,A	NA,G	NA,1	NA,-inf	NA,inf	NA,0.995405	0.000179356	0.000359897
2	chr15:44318642:G:C	44318642	NA,C	NA,G	NA,1	NA,inf	NA,inf	NA,0.92665	0.000179168	0.000358666
2	chr15:44427700:G:A	44427700	NA,A	NA,G	NA,1	NA,-inf	NA,inf	NA,0.947779	0.000179006	0.000358771
2	chr15:42361561:GC:G	42361561	NA,G	NA,GC	NA,1	NA,-inf	NA,inf	NA,0.994034	0.000178977	0.000359135
2	chr15:42372940:G:A	42372940	NA,A	NA,G	NA,1	NA,-inf	NA,inf	NA,0.993002	0.000178656	0.000358492
2	chr15:43555159:T:A	43555159	NA,A	NA,T	NA,1	NA,inf	NA,inf	NA,0.97526	0.000178255	0.000356995
2	chr15:42725478:G:A	42725478	A,A	G,G	1,1	inf,inf	inf,inf	0.726628,1.72961	0.000178252	0.000356682
2	chr15:42212363:A:G	42212363	NA,G	NA,A	NA,1	NA,-inf	NA,inf	NA,0.989763	0.00017774	0.000356651
2	chr15:42291708:A:G	42291708	NA,G	NA,A	NA,1	NA,-inf	NA,inf	NA,0.989311	0.000177603	0.000356377
2	chr15:43363036:G:A	43363036	A,A	G,G	1,1	inf,inf	inf,inf	2.7358,0.0793448	0.00017754	0.000352322
2	chr15:43876875:C:T	43876875	T,NA	C,NA	1,NA	inf,NA	inf,NA	1.54487,NA	0.000177504	0.000354863
2	chr15:42646019:G:C	42646019	NA,C	NA,G	NA,1	NA,inf	NA,inf	NA,0.945582	0.000177422	0.000355357
2	chr15:42301855:C:T	42301855	NA,T	NA,C	NA,1	NA,-inf	NA,inf	NA,0.988568	0.00017739	0.000355948
2	chr15:42311248:G:A	42311248	NA,A	NA,G	NA,1	NA,-inf	NA,inf	NA,0.988568	0.00017739	0.000355948
2	chr15:42314172:G:A	42314172	NA,A	NA,G	NA,1	NA,-inf	NA,inf	NA,0.988568	0.00017739	0.000355948
2	chr15:42224720:T:A	42224720	NA,A	NA,T	NA,1	NA,-inf	NA,inf	NA,0.987901	0.000177201	0.000355568
2	chr15:42504244:G:A	42504244	A,A	G,G	1,1	-inf,inf	inf,inf	3.10943,0.796767	0.000176767	0.00035432
2	chr15:44380834:C:T	44380834	NA,T	NA,C	NA,1	NA,-inf	NA,inf	NA,0.939625	0.000176743	0.000354234
2	chr15:42282326:A:G	42282326	NA,G	NA,A	NA,1	NA,-inf	NA,inf	NA,0.985536	0.000176522	0.000354205
2	chr15:42369845:G:A	42369845	NA,A	NA,G	NA,1	NA,-inf	NA,inf	NA,0.984685	0.000176328	0.000353819
2	chr15:43746151:GC:G	43746151	NA,G	NA,GC	NA,1	NA,inf	NA,inf	NA,0.96621	0.000176074	0.000352631
2	chr15:43987885:T:C	43987885	NA,C	NA,T	NA,1	NA,-inf	NA,inf	NA,0.982736	0.000176003	0.000352692
2	chr15:42222503:G:T	42222503	NA,T	NA,G	NA,1	NA,-inf	NA,inf	NA,0.983301	0.000175913	0.000352981
2	chr15:42418510:C:T	42418510	NA,T	NA,C	NA,1	NA,inf	NA,inf	NA,0.961729	0.00017585	0.000352316
2	chr15:42376586:T:C	42376586	NA,C	NA,T	NA,1	NA,-inf	NA,inf	NA,0.983105	0.000175838	0.000352833
2	chr15:43428055:A:G	43428055	NA,G	NA,A	NA,1	NA,inf	NA,inf	NA,0.941453	0.000175488	0.000351401
2	chr15:42322824:T:C	42322824	NA,C	NA,T	NA,1	NA,-inf	NA,inf	NA,0.980972	0.000175266	0.000351684
2	chr15:42387058:C:T	42387058	NA,T	NA,C	NA,1	NA,-inf	NA,inf	NA,0.981123	0.000175247	0.000351647
2	chr15:42425169:C:T	42425169	NA,T	NA,C	NA,1	NA,inf	NA,inf	NA,0.95991	0.000175163	0.000350943
2	chr15:43379157:A:G	43379157	G,G	A,A	1,1	inf,inf	inf,inf	0.35707,0.897472	0.000174847	0.000345326
2	chr15:42865776:T:C	42865776	C,NA	T,NA	1,NA	inf,NA	inf,NA	1.39891,NA	0.000174755	0.000349267
2	chr15:42714249:T:C	42714249	NA,C	NA,T	NA,1	NA,inf	NA,inf	NA,0.93444	0.000174719	0.000349933
2	chr15:42299680:G:A	42299680	NA,A	NA,G	NA,1	NA,-inf	NA,inf	NA,0.978558	0.000174559	0.000350264
2	chr15:42133133:GA:GAA	42133133	NA,GAA	NA,GA	NA,1	NA,inf	NA,inf	NA,0.941286	0.00017449	0.000349577
2	chr15:43392876:T:G	43392876	G,G	T,T	1,1	inf,inf	inf,inf	2.7391,0.00734306	0.000174423	0.000346128
2	chr15:42216567:C:G	42216567	NA,G	NA,C	NA,1	NA,-inf	NA,inf	NA,0.977539	0.000174259	0.00034966
2	chr15:42214680:T:C	42214680	C,NA	T,NA	1,NA	-inf,NA	inf,NA	1.14261,NA	0.000174095	0.000348859
2	chr15:42592240:A:G	42592240	NA,G	NA,A	NA,1	NA,inf	NA,inf	NA,0.986152	0.000174035	0.000348482
2	chr15:42498331:G:A	42498331	A,A	G,G	1,1	-inf,inf	inf,inf	3.11614,0.778053	0.000174033	0.000348848
2	chr15:42344374:C:T	42344374	NA,T	NA,C	NA,1	NA,-inf	NA,inf	NA,0.976547	0.000174016	0.000349173
2	chr15:42128837:G:A	42128837	NA,A	NA,G	NA,1	NA,inf	NA,inf	NA,0.927255	0.00017392	0.000348324
2	chr15:42386025:T:C	42386025	NA,C	NA,T	NA,1	NA,-inf	NA,inf	NA,0.97629	0.000173898	0.000348937
2	chr15:42379126:A:G	42379126	NA,G	NA,A	NA,1	NA,-inf	NA,inf	NA,0.976084	0.000173868	0.000348878
2	chr15:42215174:A:G	42215174	NA,G	NA,A	NA,1	NA,-inf	NA,inf	NA,0.975328	0.000173647	0.000348434
2	chr15:44034883:C:G	44034883	NA,G	NA,C	NA,1	NA,inf	NA,inf	NA,0.915301	0.00017363	0.000347858
2	chr15:44539646:C:T	44539646	NA,T	NA,C	NA,1	NA,inf	NA,inf	NA,0.931159	0.000173482	0.000347577
2	chr15:42321416:A:G	42321416	NA,G	NA,A	NA,1	NA,-inf	NA,inf	NA,0.974521	0.000173449	0.000348036
2	chr15:42251766:A:G	42251766	NA,G	NA,A	NA,1	NA,-inf	NA,inf	NA,0.973817	0.000173212	0.000347559
2	chr15:42934243:CA:C	42934243	NA,C	NA,CA	NA,1	NA,-inf	NA,inf	NA,1.02223	0.000173194	0.000347772
2	chr15:42600433:T:C	42600433	NA,C	NA,T	NA,1	NA,-inf	NA,inf	NA,0.985061	0.000173187	0.000347532
2	chr15:42003688:C:T	42003688	NA,T	NA,C	NA,1	NA,inf	NA,inf	NA,0.939017	0.000172811	0.000345968
2	chr15:42316954:CAA:C	42316954	NA,C	NA,CAA	NA,1	NA,-inf	NA,inf	NA,0.971867	0.000172695	0.000346523
2	chr15:43136550:T:A	43136550	NA,A	NA,T	NA,1	NA,-inf	NA,inf	NA,1.02689	0.000172586	0.000346565
2	chr15:43485438:G:A	43485438	A,A	G,G	1,1	inf,-inf	inf,inf	2.73766,0.0781959	0.000172502	0.000342294
2	chr15:41955655:C:T	41955655	NA,T	NA,C	NA,1	NA,-inf	NA,inf	NA,0.894212	0.000172486	0.000345713
2	chr15:43203014:T:C	43203014	NA,C	NA,T	NA,1	NA,-inf	NA,inf	NA,1.02895	0.000172428	0.00034626
2	chr15:42717940:C:T	42717940	T,T	C,C	1,1	inf,inf	inf,inf	0.553596,1.84234	0.000172406	0.00034498
2	chr15:42138742:T:A	42138742	NA,A	NA,T	NA,1	NA,inf	NA,inf	NA,0.967311	0.00017169	0.000343859
2	chr15:42640524:T:C	42640524	NA,C	NA,T	NA,1	NA,inf	NA,inf	NA,0.925808	0.000171645	0.000343785
2	chr15:43225716:AAAG:A	43225716	NA,A	NA,AAAG	NA,1	NA,-inf	NA,inf	NA,0.993057	0.000171225	0.000343173
2	chr15:42614395:TAGG:T	42614395	NA,T	NA,TAGG	NA,1	NA,-inf	NA,inf	NA,0.973736	0.000170776	0.000342687
2	chr15:42899834:G:A	42899834	NA,A	NA,G	NA,1	NA,inf	NA,inf	NA,0.927329	0.000170758	0.000342
2	chr15:43344762:T:C	43344762	C,C	T,T	1,1	inf,inf	inf,inf	0.357019,0.891697	0.000170705	0.000337168
2	chr15:43939463:T:C	43939463	NA,C	NA,T	NA,1	NA,inf	NA,inf	NA,0.945687	0.000170401	0.000341245
2	chr15:43792507:G:A	43792507	A,A	G,G	1,1	-inf,-inf	inf,inf	2.62316,0.298948	0.000170258	0.000337811
2	chr15:42373507:A:T	42373507	NA,T	NA,A	NA,1	NA,-inf	NA,inf	NA,0.89487	0.000170232	0.000341102
2	chr15:41956167:C:T	41956167	NA,T	NA,C	NA,1	NA,-inf	NA,inf	NA,0.885673	0.000170045	0.000340821
2	chr15:42073609:C:G	42073609	G,G	C,C	1,1	inf,-inf	inf,inf	1.84148,0.461908	0.000169966	0.000340574
2	chr15:42577282:C:T	42577282	NA,T	NA,C	NA,1	NA,inf	NA,inf	NA,0.972523	0.000169876	0.000340194
2	chr15:42373510:T:C	42373510	NA,C	NA,T	NA,1	NA,-inf	NA,inf	NA,0.893566	0.000169866	0.000340369
2	chr15:43761419:C:T	43761419	T,T	C,C	1,1	-inf,-inf	inf,inf	0.175771,1.6045	0.000169717	0.000336684
2	chr15:42278003:A:G	42278003	G,G	A,A	1,1	-inf,inf	inf,inf	2.02065,0.144459	0.000169688	0.00033972
2	chr15:43038998:T:C	43038998	NA,C	NA,T	NA,1	NA,inf	NA,inf	NA,0.92177	0.000169674	0.000339834
2	chr15:43554443:G:A	43554443	NA,A	NA,G	NA,1	NA,inf	NA,inf	NA,0.944232	0.000169543	0.00033955
2	chr15:44742240:A:C	44742240	C,C	A,A	1,1	inf,-inf	inf,inf	1.86798,0.531545	0.000169459	0.000338623
2	chr15:43173415:A:T	43173415	NA,T	NA,A	NA,1	NA,-inf	NA,inf	NA,1.01131	0.000169392	0.000340151
2	chr15:44081689:A:G	44081689	G,G	A,A	1,1	-inf,-inf	inf,inf	1.19976,0.823153	0.000169387	0.000338295
2	chr15:41959893:C:G	41959893	NA,G	NA,C	NA,1	NA,-inf	NA,inf	NA,0.883059	0.00016936	0.000339455
2	chr15:41978532:C:T	41978532	T,T	C,C	1,1	inf,inf	inf,inf	1.08182,0.991966	0.000169079	0.00033905
2	chr15:41976631:C:G	41976631	G,G	C,C	1,1	inf,inf	inf,inf	1.38562,0.888627	0.000168884	0.00033858
2	chr15:43246162:G:A	43246162	A,NA	G,NA	1,NA	inf,NA	inf,NA	1.41203,NA	0.000168867	0.00033797
2	chr15:42910808:G:T	42910808	NA,T	NA,G	NA,1	NA,-inf	NA,inf	NA,0.998805	0.000168786	0.000338387
2	chr15:42364029:T:C	42364029	NA,C	NA,T	NA,1	NA,-inf	NA,inf	NA,0.956664	0.000168566	0.000338233
2	chr15:42100513:G:A	42100513	A,NA	G,NA	1,NA	inf,NA	inf,NA	1.22522,NA	0.000168525	0.000337699
2	chr15:42493434:C:G	42493434	NA,G	NA,C	NA,1	NA,-inf	NA,inf	NA,0.883688	0.000168474	0.000337618
2	chr15:41966877:G:A	41966877	NA,A	NA,G	NA,1	NA,-inf	NA,inf	NA,0.878959	0.000168224	0.000337177
2	chr15:44208592:G:C	44208592	NA,C	NA,G	NA,1	NA,inf	NA,inf	NA,0.887521	0.000168096	0.000336481
2	chr15:42597892:G:A	42597892	NA,A	NA,G	NA,1	NA,inf	NA,inf	NA,0.94629	0.000167861	0.000336057
2	chr15:42428815:G:C	42428815	NA,C	NA,G	NA,1	NA,inf	NA,inf	NA,0.932924	0.000167834	0.000336257
2	chr15:42087827:C:T	42087827	NA,T	NA,C	NA,1	NA,inf	NA,inf	NA,0.906978	0.000167747	0.000335957
2	chr15:42707796:T:C	42707796	NA,C	NA,T	NA,1	NA,-inf	NA,inf	NA,0.930912	0.000167607	0.000336024
2	chr15:44332677:C:G	44332677	NA,G	NA,C	NA,1	NA,-inf	NA,inf	NA,0.906317	0.00016746	0.000335628
2	chr15:42366798:C:T	42366798	NA,T	NA,C	NA,1	NA,-inf	NA,inf	NA,0.952675	0.000167456	0.000336003
2	chr15:42473549:G:A	42473549	NA,A	NA,G	NA,1	NA,inf	NA,inf	NA,0.931727	0.0001673	0.000335203
2	chr15:43133424:G:A	43133424	NA,A	NA,G	NA,1	NA,inf	NA,inf	NA,0.905436	0.000167148	0.000334839
2	chr15:44654763:G:A	44654763	A,NA	G,NA	1,NA	inf,NA	inf,NA	1.39942,NA	0.000166592	0.00033309
2	chr15:43939005:G:T	43939005	NA,T	NA,G	NA,1	NA,inf	NA,inf	NA,0.93125	0.000166526	0.000333486
2	chr15:43638408:A:C	43638408	C,C	A,A	1,1	inf,inf	inf,inf	0.171171,1.60787	0.000166506	0.000330359
2	chr15:43874832:G:A	43874832	NA,A	NA,G	NA,1	NA,inf	NA,inf	NA,0.929197	0.000166366	0.000333202
2	chr15:44051818:T:G	44051818	G,G	T,T	1,1	inf,-inf	inf,inf	2.46754,0.151448	0.000166358	0.000331129
2	chr15:42168133:T:C	42168133	NA,C	NA,T	NA,1	NA,-inf	NA,inf	NA,0.945472	0.000165613	0.000332301
2	chr15:42077740:T:G	42077740	NA,G	NA,T	NA,1	NA,inf	NA,inf	NA,0.896883	0.000165538	0.000331538
2	chr15:44478342:C:T	44478342	NA,T	NA,C	NA,1	NA,-inf	NA,inf	NA,0.899379	0.000165419	0.000331537
2	chr15:42599080:T:C	42599080	NA,C	NA,T	NA,1	NA,inf	NA,inf	NA,0.936967	0.000165116	0.000330559
2	chr15:43403514:T:G	43403514	NA,G	NA,T	NA,1	NA,-inf	NA,inf	NA,0.940146	0.000164961	0.000330757
2	chr15:44057867:A:G	44057867	G,G	A,A	1,1	inf,-inf	inf,inf	2.84641,2.04826	0.000164913	0.000329414
2	chr15:42611258:G:C	42611258	NA,C	NA,G	NA,1	NA,-inf	NA,inf	NA,0.950603	0.000164858	0.000330795
2	chr15:43265944:A:G	43265944	G,G	A,A	1,1	inf,inf	inf,inf	2.21344,0.848434	0.000164829	0.000327969
2	chr15:43638429:C:T	43638429	NA,T	NA,C	NA,1	NA,inf	NA,inf	NA,0.925252	0.000164718	0.000329889
2	chr15:42722455:A:G	42722455	NA,G	NA,A	NA,1	NA,inf	NA,inf	NA,0.954947	0.000164488	0.00032934
2	chr15:43351703:A:G	43351703	G,G	A,A	1,1	inf,inf	inf,inf	2.69826,0.0431093	0.000164184	0.000325849
2	chr15:42979198:TTTC:T	42979198	NA,T	NA,TTTC	NA,1	NA,-inf	NA,inf	NA,0.982327	0.000164126	0.000329041
2	chr15:43160858:C:G	43160858	G,G	C,C	1,1	-inf,-inf	inf,inf	1.69958,1.66225	0.000163829	0.000325402
2	chr15:43261666:T:C	43261666	NA,C	NA,T	NA,1	NA,-inf	NA,inf	NA,0.930292	0.000163774	0.000328119
2	chr15:43363196:T:C	43363196	C,C	T,T	1,1	inf,inf	inf,inf	0.347432,0.882512	0.000163664	0.000323298
2	chr15:42742806:T:C	42742806	C,C	T,T	1,1	inf,inf	inf,inf	0.318115,1.96621	0.000163559	0.00032735
2	chr15:43907483:C:T	43907483	NA,T	NA,C	NA,1	NA,inf	NA,inf	NA,0.919894	0.000163372	0.000327175
2	chr15:42326605:A:G	42326605	NA,G	NA,A	NA,1	NA,-inf	NA,inf	NA,0.936053	0.000163173	0.000327402
2	chr15:43472332:A:G	43472332	G,G	A,A	1,1	inf,-inf	inf,inf	2.7017,0.0902618	0.000163141	0.000323752
2	chr15:43157986:C:T	43157986	NA,T	NA,C	NA,1	NA,-inf	NA,inf	NA,0.858714	0.000162801	0.000326251
2	chr15:42671608:T:A	42671608	NA,A	NA,T	NA,1	NA,-inf	NA,inf	NA,0.852293	0.000162788	0.000326228
2	chr15:42696703:G:A	42696703	A,NA	G,NA	1,NA	-inf,NA	inf,NA	1.1025,NA	0.000162748	0.000325792
2	chr15:44303983:G:T	44303983	NA,T	NA,G	NA,1	NA,inf	NA,inf	NA,0.880898	0.000162584	0.000325441
2	chr15:42763538:T:C	42763538	C,NA	T,NA	1,NA	-inf,NA	inf,NA	1.07241,NA	0.000162441	0.000325176
2	chr15:42587114:C:T	42587114	NA,T	NA,C	NA,1	NA,inf	NA,inf	NA,0.925604	0.000162397	0.00032512
2	chr15:42173071:A:G	42173071	NA,G	NA,A	NA,1	NA,inf	NA,inf	NA,0.942802	0.000162369	0.000325158
2	chr15:43287025:C:T	43287025	T,T	C,C	1,1	inf,inf	inf,inf	2.39651,0.643805	0.000162205	0.00032262
2	chr15:44552554:T:C	44552554	NA,C	NA,T	NA,1	NA,inf	NA,inf	NA,0.884765	0.000162146	0.000324578
2	chr15:43623873:T:G	43623873	G,G	T,T	1,1	inf,-inf	inf,inf	2.62177,0.095661	0.000161742	0.000321212
2	chr15:42475806:C:T	42475806	NA,T	NA,C	NA,1	NA,inf	NA,inf	NA,0.910266	0.000161625	0.000323832
2	chr15:43278056:C:T	43278056	NA,T	NA,C	NA,1	NA,-inf	NA,inf	NA,0.929114	0.00016149	0.000323499
2	chr15:42860278:CAAACA:C	42860278	NA,C	NA,CAAACA	NA,1	NA,-inf	NA,inf	NA,0.969414	0.000161376	0.000323528
2	chr15:42767533:A:G	42767533	G,G	A,A	1,1	inf,inf	inf,inf	0.308101,1.96276	0.000160911	0.000322057
2	chr15:42599456:T:C	42599456	NA,C	NA,T	NA,1	NA,-inf	NA,inf	NA,0.93458	0.000160833	0.000322714
2	chr15:42096098:C:T	42096098	NA,T	NA,C	NA,1	NA,inf	NA,inf	NA,0.881883	0.00016075	0.000321934
2	chr15:42029302:C:T	42029302	NA,T	NA,C	NA,1	NA,-inf	NA,inf	NA,0.856331	0.000160677	0.000322037
2	chr15:41962245:G:A	41962245	NA,A	NA,G	NA,1	NA,-inf	NA,inf	NA,0.851036	0.000160648	0.000321992
2	chr15:43984614:C:T	43984614	NA,T	NA,C	NA,1	NA,inf	NA,inf	NA,0.906233	0.000160309	0.000321019
2	chr15:42235642:A:G	42235642	NA,G	NA,A	NA,1	NA,-inf	NA,inf	NA,0.924544	0.000160237	0.000321506
2	chr15:42269814:T:C	42269814	NA,C	NA,T	NA,1	NA,-inf	NA,inf	NA,0.871805	0.000160096	0.000320838
2	chr15:43278713:C:T	43278713	NA,T	NA,C	NA,1	NA,-inf	NA,inf	NA,0.922923	0.000159912	0.000320339
2	chr15:42596238:C:G	42596238	NA,G	NA,C	NA,1	NA,-inf	NA,inf	NA,0.930331	0.000159804	0.000320648
2	chr15:42459745:A:C	42459745	NA,C	NA,A	NA,1	NA,inf	NA,inf	NA,0.902387	0.000159598	0.000319768
2	chr15:43270903:G:A	43270903	NA,A	NA,G	NA,1	NA,-inf	NA,inf	NA,0.903054	0.000159312	0.000319224
2	chr15:42007905:G:A	42007905	NA,A	NA,G	NA,1	NA,-inf	NA,inf	NA,0.8442	0.00015928	0.000319259
2	chr15:42029330:A:G	42029330	NA,G	NA,A	NA,1	NA,-inf	NA,inf	NA,0.850236	0.00015908	0.000318836
2	chr15:42369787:G:A	42369787	NA,A	NA,G	NA,1	NA,inf	NA,inf	NA,0.895197	0.000158955	0.000318329
2	chr15:42417798:A:C	42417798	NA,C	NA,A	NA,1	NA,inf	NA,inf	NA,0.898848	0.000158921	0.000318401
2	chr15:44134583:G:C	44134583	NA,C	NA,G	NA,1	NA,inf	NA,inf	NA,0.85244	0.000158784	0.000317847
2	chr15:42436811:C:T	42436811	NA,T	NA,C	NA,1	NA,inf	NA,inf	NA,0.880668	0.000158763	0.00031799
2	chr15:43160567:CAAT:C	43160567	NA,C	NA,CAAT	NA,1	NA,inf	NA,inf	NA,0.870415	0.0001587	0.000317876
2	chr15:42157445:C:T	42157445	NA,T	NA,C	NA,1	NA,-inf	NA,inf	NA,0.917937	0.000158606	0.000318231
2	chr15:42269068:G:A	42269068	NA,A	NA,G	NA,1	NA,-inf	NA,inf	NA,0.864255	0.000158143	0.000316924
2	chr15:43013831:T:G	43013831	NA,G	NA,T	NA,1	NA,-inf	NA,inf	NA,0.965276	0.000158097	0.000317433
2	chr15:42518759:A:G	42518759	NA,G	NA,A	NA,1	NA,-inf	NA,inf	NA,0.845735	0.000158086	0.000316799
2	chr15:43116312:T:C	43116312	NA,C	NA,T	NA,1	NA,-inf	NA,inf	NA,0.967305	0.000157995	0.000317252
2	chr15:43075772:C:T	43075772	NA,T	NA,C	NA,1	NA,-inf	NA,inf	NA,0.964402	0.000157979	0.000317182
2	chr15:43955768:GTC:G	43955768	NA,G	NA,GTC	NA,1	NA,-inf	NA,inf	NA,0.856606	0.000157948	0.000316488
2	chr15:44147713:G:A	44147713	NA,A	NA,G	NA,1	NA,inf	NA,inf	NA,0.894682	0.000157748	0.000315889
2	chr15:42392190:G:C	42392190	NA,C	NA,G	NA,1	NA,-inf	NA,inf	NA,0.847174	0.000157297	0.000315176
2	chr15:42757349:G:T	42757349	T,T	G,G	1,1	inf,inf	inf,inf	0.3695,1.91481	0.000157296	0.00031481
2	chr15:42374541:G:A	42374541	NA,A	NA,G	NA,1	NA,-inf	NA,inf	NA,0.84737	0.000157265	0.000315117
2	chr15:44051391:G:A	44051391	NA,A	NA,G	NA,1	NA,inf	NA,inf	NA,0.835874	0.000157087	0.000314395
2	chr15:42172266:C:T	42172266	NA,T	NA,C	NA,1	NA,-inf	NA,inf	NA,0.912039	0.000157061	0.000315129
2	chr15:42184005:T:C	42184005	NA,C	NA,T	NA,1	NA,-inf	NA,inf	NA,0.912612	0.000157042	0.000315106
2	chr15:44135865:G:A	44135865	A,NA	G,NA	1,NA	-inf,NA	inf,NA	1.12326,NA	0.000156615	0.000313492
2	chr15:42521271:T:C	42521271	NA,C	NA,T	NA,1	NA,-inf	NA,inf	NA,0.840017	0.000156612	0.000313845
2	chr15:42094712:G:A	42094712	NA,A	NA,G	NA,1	NA,inf	NA,inf	NA,0.864556	0.000156215	0.000312869
2	chr15:42517304:T:C	42517304	NA,C	NA,T	NA,1	NA,-inf	NA,inf	NA,0.837646	0.000156008	0.000312634
2	chr15:43172044:T:A	43172044	NA,A	NA,T	NA,1	NA,-inf	NA,inf	NA,0.902686	0.000155973	0.00031272
2	chr15:42277703:C:T	42277703	NA,T	NA,C	NA,1	NA,-inf	NA,inf	NA,0.907496	0.000155813	0.000312626
2	chr15:42392920:C:T	42392920	NA,T	NA,C	NA,1	NA,inf	NA,inf	NA,0.886236	0.000155802	0.000312143
2	chr15:42133131:A:C	42133131	NA,C	NA,A	NA,1	NA,inf	NA,inf	NA,0.870669	0.000155702	0.000311933
2	chr15:43918338:C:T	43918338	NA,T	NA,C	NA,1	NA,inf	NA,inf	NA,0.88892	0.000155613	0.000311634
2	chr15:42590697:G:C	42590697	NA,C	NA,G	NA,1	NA,inf	NA,inf	NA,0.898618	0.000155566	0.000311451
2	chr15:42477834:A:G	42477834	G,G	A,A	1,1	-inf,inf	inf,inf	1.44811,1.6814	0.000155507	0.000310005
2	chr15:44160275:G:C	44160275	NA,C	NA,G	NA,1	NA,inf	NA,inf	NA,0.84396	0.000155429	0.000311118
2	chr15:42112035:G:C	42112035	NA,C	NA,G	NA,1	NA,-inf	NA,inf	NA,0.896024	0.000155424	0.000311793
2	chr15:44269662:C:T	44269662	NA,T	NA,C	NA,1	NA,-inf	NA,inf	NA,0.857454	0.000155231	0.00031112
2	chr15:42632036:G:T	42632036	T,NA	G,NA	1,NA	-inf,NA	inf,NA	0.993932,NA	0.000155174	0.000310817
2	chr15:43957834:T:C	43957834	C,NA	T,NA	1,NA	-inf,NA	inf,NA	0.995778,NA	0.000155115	0.000310296
2	chr15:43098362:C:T	43098362	NA,T	NA,C	NA,1	NA,-inf	NA,inf	NA,0.928047	0.000154887	0.000310514
2	chr15:43345669:T:A	43345669	A,A	T,T	1,1	inf,inf	inf,inf	2.66078,0.0483511	0.000154739	0.000307136
2	chr15:42103054:C:A	42103054	NA,A	NA,C	NA,1	NA,-inf	NA,inf	NA,0.841748	0.000154699	0.000310009
2	chr15:42423462:G:C	42423462	NA,C	NA,G	NA,1	NA,inf	NA,inf	NA,0.882254	0.00015464	0.000309826
2	chr15:42321145:T:C	42321145	NA,C	NA,T	NA,1	NA,-inf	NA,inf	NA,0.855719	0.000154562	0.000309597
2	chr15:43997859:C:G	43997859	G,G	C,C	1,1	inf,-inf	inf,inf	2.34397,0.338724	0.000154349	0.000307123
2	chr15:43853767:G:A	43853767	NA,A	NA,G	NA,1	NA,inf	NA,inf	NA,0.882895	0.000154333	0.000309109
2	chr15:43396207:A:C	43396207	C,C	A,A	1,1	inf,inf	inf,inf	2.66259,0.0184302	0.000154234	0.000306125
2	chr15:43143958:A:G	43143958	NA,G	NA,A	NA,1	NA,-inf	NA,inf	NA,0.81279	0.000154164	0.000309019
2	chr15:42586537:C:G	42586537	NA,G	NA,C	NA,1	NA,inf	NA,inf	NA,0.892254	0.00015412	0.000308556
2	chr15:44490806:A:G	44490806	NA,G	NA,A	NA,1	NA,inf	NA,inf	NA,0.852821	0.000153977	0.000308247
2	chr15:44171881:A:G	44171881	NA,G	NA,A	NA,1	NA,inf	NA,inf	NA,0.878794	0.000153753	0.000307891
2	chr15:44272765:G:A	44272765	NA,A	NA,G	NA,1	NA,inf	NA,inf	NA,0.866702	0.000153178	0.000306814
2	chr15:43806140:C:T	43806140	NA,T	NA,C	NA,1	NA,inf	NA,inf	NA,0.855463	0.000153155	0.000306744
2	chr15:43873449:G:A	43873449	NA,A	NA,G	NA,1	NA,inf	NA,inf	NA,0.877007	0.000152901	0.00030624
2	chr15:43095904:A:G	43095904	NA,G	NA,A	NA,1	NA,-inf	NA,inf	NA,0.919638	0.000152887	0.000306503
2	chr15:43061917:T:G	43061917	NA,G	NA,T	NA,1	NA,-inf	NA,inf	NA,0.915258	0.000152462	0.000305654
2	chr15:43373974:G:A	43373974	NA,A	NA,G	NA,1	NA,-inf	NA,inf	NA,0.93091	0.000152346	0.000305826
2	chr15:43075765:A:G	43075765	NA,G	NA,A	NA,1	NA,-inf	NA,inf	NA,0.940185	0.000152211	0.000305589
2	chr15:43646090:C:T	43646090	NA,T	NA,C	NA,1	NA,inf	NA,inf	NA,0.899483	0.000152039	0.000304353
2	chr15:41948078:AC:A	41948078	NA,A	NA,AC	NA,1	NA,-inf	NA,inf	NA,0.817084	0.000151902	0.000304454
2	chr15:43466995:G:C	43466995	NA,C	NA,G	NA,1	NA,-inf	NA,inf	NA,0.816607	0.000151901	0.000304422
2	chr15:43347264:A:G	43347264	G,G	A,A	1,1	inf,inf	inf,inf	2.65312,0.0254963	0.000151626	0.000300962
2	chr15:41986085:G:A	41986085	NA,A	NA,G	NA,1	NA,inf	NA,inf	NA,0.842904	0.000151592	0.000303597
2	chr15:42370576:G:A	42370576	NA,A	NA,G	NA,1	NA,-inf	NA,inf	NA,0.824012	0.00015157	0.000303707
2	chr15:42093432:G:T	42093432	NA,T	NA,G	NA,1	NA,inf	NA,inf	NA,0.843832	0.000151529	0.000303487
2	chr15:43075778:G:A	43075778	NA,A	NA,G	NA,1	NA,-inf	NA,inf	NA,0.936022	0.000151246	0.00030365
2	chr15:43068681:C:T	43068681	NA,T	NA,C	NA,1	NA,-inf	NA,inf	NA,0.903124	0.00015121	0.0003031
2	chr15:44054563:C:T	44054563	T,T	C,C	1,1	inf,-inf	inf,inf	2.59752,1.99322	0.000151179	0.000301718
2	chr15:42278938:T:C	42278938	NA,C	NA,T	NA,1	NA,inf	NA,inf	NA,0.895248	0.000151122	0.000302561
2	chr15:43075770:C:T	43075770	NA,T	NA,C	NA,1	NA,-inf	NA,inf	NA,0.93515	0.000151048	0.000303253
2	chr15:43075835:A:G	43075835	NA,G	NA,A	NA,1	NA,-inf	NA,inf	NA,0.932901	0.000150531	0.000302213
2	chr15:43526121:G:A	43526121	NA,A	NA,G	NA,1	NA,inf	NA,inf	NA,0.8506	0.000150236	0.000300906
2	chr15:42435685:T:G	42435685	NA,G	NA,T	NA,1	NA,inf	NA,inf	NA,0.860875	0.000149552	0.00029964
2	chr15:44277746:T:C	44277746	NA,C	NA,T	NA,1	NA,inf	NA,inf	NA,0.851737	0.000149483	0.000299412
2	chr15:42572758:A:C	42572758	NA,C	NA,A	NA,1	NA,-inf	NA,inf	NA,0.894748	0.000149389	0.000299752
2	chr15:42361869:T:C	42361869	NA,C	NA,T	NA,1	NA,-inf	NA,inf	NA,0.814768	0.000149301	0.000299164
2	chr15:43798656:T:C	43798656	C,C	T,T	1,1	-inf,-inf	inf,inf	2.48947,0.327635	0.0001492	0.000296248
2	chr15:42070825:C:T	42070825	NA,T	NA,C	NA,1	NA,inf	NA,inf	NA,0.836204	0.000149012	0.000298405
2	chr15:42294009:G:C	42294009	C,C	G,G	1,1	-inf,-inf	inf,inf	1.85854,0.338619	0.000149007	0.00029803
2	chr15:42708165:T:A	42708165	NA,A	NA,T	NA,1	NA,inf	NA,inf	NA,0.836054	0.000148933	0.0002983
2	chr15:43449978:A:T	43449978	NA,T	NA,A	NA,1	NA,-inf	NA,inf	NA,0.874915	0.000148931	0.000298605
2	chr15:42884940:G:A	42884940	NA,A	NA,G	NA,1	NA,-inf	NA,inf	NA,0.80811	0.000148796	0.000298161
2	chr15:44327882:T:C	44327882	NA,C	NA,T	NA,1	NA,inf	NA,inf	NA,0.813294	0.000148786	0.00029787
2	chr15:43252735:T:C	43252735	NA,C	NA,T	NA,1	NA,-inf	NA,inf	NA,0.868402	0.000148553	0.000297617
2	chr15:42503515:A:G	42503515	NA,G	NA,A	NA,1	NA,-inf	NA,inf	NA,0.805666	0.00014815	0.000296888
2	chr15:42000891:G:A	42000891	NA,A	NA,G	NA,1	NA,inf	NA,inf	NA,0.828004	0.000148069	0.00029656
2	chr15:42122877:T:G	42122877	NA,G	NA,T	NA,1	NA,-inf	NA,inf	NA,0.865154	0.000147961	0.000296812
2	chr15:42193331:T:C	42193331	NA,C	NA,T	NA,1	NA,-inf	NA,inf	NA,0.873394	0.000147764	0.000296464
2	chr15:41932676:C:T	41932676	NA,T	NA,C	NA,1	NA,inf	NA,inf	NA,0.834698	0.000147755	0.000295806
2	chr15:41948432:A:G	41948432	NA,G	NA,A	NA,1	NA,inf	NA,inf	NA,0.829906	0.000147682	0.000295787
2	chr15:44202371:A:G	44202371	NA,G	NA,A	NA,1	NA,inf	NA,inf	NA,0.8073	0.000147426	0.000295124
2	chr15:42401635:G:A	42401635	NA,A	NA,G	NA,1	NA,inf	NA,inf	NA,0.851264	0.000147399	0.000295308
2	chr15:43023753:T:C	43023753	NA,C	NA,T	NA,1	NA,-inf	NA,inf	NA,0.913734	0.000147394	0.000295486
2	chr15:41997324:C:T	41997324	T,T	C,C	1,1	-inf,-inf	inf,inf	1.11572,1.36209	0.000147312	0.000294837
2	chr15:44006623:C:T	44006623	NA,T	NA,C	NA,1	NA,inf	NA,inf	NA,0.852898	0.000147182	0.00029474
2	chr15:42762005:T:C	42762005	C,C	T,T	1,1	inf,inf	inf,inf	0.318302,1.90699	0.000146997	0.000294213
2	chr15:41945890:C:A	41945890	A,NA	C,NA	1,NA	inf,NA	inf,NA	1.1789,NA	0.000146883	0.000294346
2	chr15:43007999:G:A	43007999	NA,A	NA,G	NA,1	NA,inf	NA,inf	NA,0.824047	0.000146801	0.000294083
2	chr15:44690341:T:A	44690341	A,NA	T,NA	1,NA	-inf,NA	inf,NA	0.58957,NA	0.000146701	0.000292992
2	chr15:41973356:C:T	41973356	NA,T	NA,C	NA,1	NA,-inf	NA,inf	NA,0.795409	0.000146591	0.000293809
2	chr15:42512589:G:A	42512589	NA,A	NA,G	NA,1	NA,-inf	NA,inf	NA,0.798777	0.000146507	0.000293591
2	chr15:42859274:T:C	42859274	C,NA	T,NA	1,NA	-inf,NA	inf,NA	1.02911,NA	0.000146446	0.000293178
2	chr15:44017863:C:T	44017863	NA,T	NA,C	NA,1	NA,inf	NA,inf	NA,0.79445	0.000146437	0.000293063
2	chr15:42720264:G:A	42720264	NA,A	NA,G	NA,1	NA,-inf	NA,inf	NA,0.797457	0.000146412	0.000293378
2	chr15:43549679:A:T	43549679	NA,T	NA,A	NA,1	NA,-inf	NA,inf	NA,0.791122	0.000146316	0.00029323
2	chr15:44103216:C:T	44103216	NA,T	NA,C	NA,1	NA,-inf	NA,inf	NA,0.787172	0.000146225	0.000293062
2	chr15:44035711:G:C	44035711	NA,C	NA,G	NA,1	NA,inf	NA,inf	NA,0.791501	0.000145709	0.000291606
2	chr15:43339940:A:G	43339940	G,G	A,A	1,1	inf,inf	inf,inf	0.398237,0.717849	0.000145667	0.000287955
2	chr15:43015994:C:T	43015994	NA,T	NA,C	NA,1	NA,-inf	NA,inf	NA,0.905768	0.00014563	0.000291949
2	chr15:42122574:G:A	42122574	NA,A	NA,G	NA,1	NA,-inf	NA,inf	NA,0.816662	0.000145629	0.000291829
2	chr15:42691981:C:G	42691981	NA,G	NA,C	NA,1	NA,inf	NA,inf	NA,0.82789	0.000145618	0.000291662
2	chr15:44223013:C:T	44223013	NA,T	NA,C	NA,1	NA,inf	NA,inf	NA,0.843913	0.000145501	0.000291372
2	chr15:42145148:A:C	42145148	NA,C	NA,A	NA,1	NA,inf	NA,inf	NA,0.843915	0.000145496	0.00029126
2	chr15:44222022:A:G	44222022	NA,G	NA,A	NA,1	NA,inf	NA,inf	NA,0.843825	0.000145482	0.000291335
2	chr15:43256920:A:G	43256920	NA,G	NA,A	NA,1	NA,inf	NA,inf	NA,0.865371	0.000145452	0.000291247
2	chr15:44670026:C:T	44670026	NA,T	NA,C	NA,1	NA,inf	NA,inf	NA,0.833575	0.000145293	0.00029098
2	chr15:42403324:G:A	42403324	NA,A	NA,G	NA,1	NA,inf	NA,inf	NA,0.841796	0.000145229	0.000290961
2	chr15:44549914:C:T	44549914	NA,T	NA,C	NA,1	NA,inf	NA,inf	NA,0.814549	0.000145224	0.000290869
2	chr15:43844452:T:C	43844452	NA,C	NA,T	NA,1	NA,-inf	NA,inf	NA,0.789193	0.000145196	0.000290985
2	chr15:43547929:C:T	43547929	NA,T	NA,C	NA,1	NA,-inf	NA,inf	NA,0.858068	0.000145135	0.00029099
2	chr15:44029776:C:T	44029776	NA,T	NA,C	NA,1	NA,inf	NA,inf	NA,0.8103	0.000144991	0.00029038
2	chr15:43359428:T:C	43359428	C,C	T,T	1,1	inf,inf	inf,inf	2.61944,0.0486372	0.000144774	0.00028739
2	chr15:44769885:A:T	44769885	T,NA	A,NA	1,NA	-inf,NA	inf,NA	1.01669,NA	0.00014466	0.000289604
2	chr15:44464680:T:C	44464680	NA,C	NA,T	NA,1	NA,inf	NA,inf	NA,0.834746	0.000144547	0.000289459
2	chr15:43537565:T:C	43537565	NA,C	NA,T	NA,1	NA,inf	NA,inf	NA,0.843251	0.000144458	0.000289318
2	chr15:41969049:G:A	41969049	NA,A	NA,G	NA,1	NA,-inf	NA,inf	NA,0.786376	0.000144454	0.000289529
2	chr15:42577779:G:C	42577779	NA,C	NA,G	NA,1	NA,inf	NA,inf	NA,0.835975	0.00014429	0.000288985
2	chr15:43220797:G:A	43220797	NA,A	NA,G	NA,1	NA,-inf	NA,inf	NA,0.910501	0.000144154	0.00028942
2	chr15:42532399:T:C	42532399	NA,C	NA,T	NA,1	NA,-inf	NA,inf	NA,0.871713	0.000144139	0.000289209
2	chr15:42491060:C:T	42491060	NA,T	NA,C	NA,1	NA,-inf	NA,inf	NA,0.871238	0.00014405	0.000289028
2	chr15:42473941:C:T	42473941	NA,T	NA,C	NA,1	NA,inf	NA,inf	NA,0.834912	0.000143577	0.000287656
2	chr15:42127055:T:A	42127055	NA,A	NA,T	NA,1	NA,-inf	NA,inf	NA,0.804363	0.000143558	0.000287678
2	chr15:44273885:C:T	44273885	NA,T	NA,C	NA,1	NA,-inf	NA,inf	NA,0.790462	0.000143458	0.000287474
2	chr15:42591444:C:T	42591444	NA,T	NA,C	NA,1	NA,inf	NA,inf	NA,0.846751	0.000143365	0.000287028
2	chr15:44297124:T:C	44297124	NA,C	NA,T	NA,1	NA,inf	NA,inf	NA,0.790116	0.000143356	0.000287004
2	chr15:42072949:T:C	42072949	NA,C	NA,T	NA,1	NA,-inf	NA,inf	NA,0.791759	0.00014331	0.000287178
2	chr15:43956187:T:A	43956187	NA,A	NA,T	NA,1	NA,inf	NA,inf	NA,0.833928	0.000143193	0.000286755
2	chr15:42080593:ATTAAG:A	42080593	NA,A	NA,ATTAAG	NA,1	NA,-inf	NA,inf	NA,0.780975	0.000143012	0.00028657
2	chr15:43910131:C:T	43910131	NA,T	NA,C	NA,1	NA,-inf	NA,inf	NA,0.792506	0.00014294	0.000286398
2	chr15:43818112:C:T	43818112	T,NA	C,NA	1,NA	inf,NA	inf,NA	1.30613,NA	0.000142824	0.000285565
2	chr15:44006642:A:G	44006642	NA,G	NA,A	NA,1	NA,inf	NA,inf	NA,0.833513	0.000142794	0.000285956
2	chr15:42736562:C:A	42736562	NA,A	NA,C	NA,1	NA,inf	NA,inf	NA,0.808099	0.000142774	0.000285953
2	chr15:44684569:A:C	44684569	NA,C	NA,A	NA,1	NA,-inf	NA,inf	NA,0.812107	0.000142689	0.000285955
2	chr15:42742933:G:A	42742933	A,A	G,G	1,1	inf,inf	inf,inf	0.291825,1.90365	0.000142575	0.000285366
2	chr15:42474089:T:C	42474089	NA,C	NA,T	NA,1	NA,inf	NA,inf	NA,0.830389	0.000142557	0.000285617
2	chr15:42391152:C:T	42391152	NA,T	NA,C	NA,1	NA,inf	NA,inf	NA,0.829717	0.000142534	0.000285561
2	chr15:44025579:T:C	44025579	NA,C	NA,T	NA,1	NA,inf	NA,inf	NA,0.776842	0.000142362	0.000284913
2	chr15:44675813:A:G	44675813	NA,G	NA,A	NA,1	NA,-inf	NA,inf	NA,0.809841	0.000142183	0.000284939
2	chr15:42936058:C:T	42936058	NA,T	NA,C	NA,1	NA,-inf	NA,inf	NA,0.887185	0.000142178	0.000285027
2	chr15:43092544:T:C	43092544	NA,C	NA,T	NA,1	NA,-inf	NA,inf	NA,0.890779	0.000142026	0.000285126
2	chr15:42587488:T:G	42587488	NA,G	NA,T	NA,1	NA,-inf	NA,inf	NA,0.858134	0.000141914	0.000284737
2	chr15:42341131:T:C	42341131	NA,C	NA,T	NA,1	NA,-inf	NA,inf	NA,0.848629	0.000141844	0.000284596
2	chr15:42010851:A:G	42010851	G,NA	A,NA	1,NA	inf,NA	inf,NA	1.35612,NA	0.000141799	0.000284178
2	chr15:44180974:T:G	44180974	G,G	T,T	1,1	inf,-inf	inf,inf	1.29081,1.2134	0.000141784	0.000282876
2	chr15:42754481:C:T	42754481	T,T	C,C	1,1	inf,inf	inf,inf	0.275237,1.90809	0.000141725	0.000283668
2	chr15:43646409:A:G	43646409	G,G	A,A	1,1	inf,inf	inf,inf	0.184993,1.02032	0.000141555	0.00028016
2	chr15:42647601:A:G	42647601	NA,G	NA,A	NA,1	NA,inf	NA,inf	NA,0.809162	0.000141402	0.00028321
2	chr15:43877543:A:C	43877543	C,C	A,A	1,1	inf,-inf	inf,inf	2.48465,0.197144	0.000141291	0.000280926
2	chr15:41974064:T:A	41974064	A,A	T,T	1,1	inf,inf	inf,inf	1.35844,0.807969	0.000141231	0.00028316
2	chr15:43406775:T:TTTATC	43406775	TTTATC,NA	T,NA	1,NA	inf,NA	inf,NA	1.37974,NA	0.000140965	0.00028159
2	chr15:42712970:G:A	42712970	NA,A	NA,G	NA,1	NA,inf	NA,inf	NA,0.80047	0.000140852	0.000282116
2	chr15:43498930:T:C	43498930	NA,C	NA,T	NA,1	NA,-inf	NA,inf	NA,0.838947	0.000140834	0.000282365
2	chr15:42742592:A:G	42742592	G,G	A,A	1,1	inf,inf	inf,inf	0.325823,1.87896	0.000140778	0.000281765
2	chr15:44033722:T:C	44033722	NA,C	NA,T	NA,1	NA,inf	NA,inf	NA,0.769682	0.000140726	0.000281639
2	chr15:43061425:C:T	43061425	NA,T	NA,C	NA,1	NA,-inf	NA,inf	NA,0.86292	0.000140633	0.000281932
2	chr15:43928198:A:G	43928198	G,G	A,A	1,1	-inf,inf	inf,inf	0.943195,1.84441	0.000140595	0.0002796
2	chr15:44074685:T:C	44074685	NA,C	NA,T	NA,1	NA,inf	NA,inf	NA,0.822765	0.000140594	0.00028155
2	chr15:43993896:C:T	43993896	T,T	C,C	1,1	inf,-inf	inf,inf	2.20703,1.85314	0.000140423	0.00028025
2	chr15:42489155:C:A	42489155	NA,A	NA,C	NA,1	NA,-inf	NA,inf	NA,0.771111	0.000140343	0.000281239
2	chr15:42559402:T:C	42559402	NA,C	NA,T	NA,1	NA,-inf	NA,inf	NA,0.854185	0.000140299	0.000281498
2	chr15:42745313:G:C	42745313	C,C	G,G	1,1	inf,inf	inf,inf	0.339646,1.86933	0.000140255	0.000280714
2	chr15:42393201:A:G	42393201	NA,G	NA,A	NA,1	NA,inf	NA,inf	NA,0.819411	0.000140247	0.000280979
2	chr15:43022629:A:T	43022629	NA,T	NA,A	NA,1	NA,-inf	NA,inf	NA,0.880507	0.000140164	0.000280988
2	chr15:42555048:G:C	42555048	NA,C	NA,G	NA,1	NA,-inf	NA,inf	NA,0.852858	0.00014001	0.000280919
2	chr15:44094043:A:G	44094043	NA,G	NA,A	NA,1	NA,inf	NA,inf	NA,0.818925	0.000139927	0.000280212
2	chr15:43075776:T:C	43075776	NA,C	NA,T	NA,1	NA,-inf	NA,inf	NA,0.884508	0.000139868	0.000280784
2	chr15:43800842:T:C	43800842	C,NA	T,NA	1,NA	inf,NA	inf,NA	1.2945,NA	0.000139768	0.000279468
2	chr15:42754003:A:G	42754003	NA,G	NA,A	NA,1	NA,-inf	NA,inf	NA,0.765593	0.000139724	0.000279999
2	chr15:42772459:A:G	42772459	NA,G	NA,A	NA,1	NA,inf	NA,inf	NA,0.798601	0.00013971	0.000279805
2	chr15:42333140:C:A	42333140	NA,A	NA,C	NA,1	NA,inf	NA,inf	NA,0.796264	0.000139677	0.000279659
2	chr15:43634715:C:T	43634715	NA,T	NA,C	NA,1	NA,-inf	NA,inf	NA,0.824437	0.000139644	0.000279812
2	chr15:44675281:C:T	44675281	NA,T	NA,C	NA,1	NA,-inf	NA,inf	NA,0.798094	0.000139567	0.000279695
2	chr15:42217931:TATCTA:T	42217931	NA,T	NA,TATCTA	NA,1	NA,inf	NA,inf	NA,0.79856	0.000139354	0.000279103
2	chr15:43384406:G:A	43384406	A,A	G,G	1,1	inf,inf	inf,inf	2.59513,0.0459852	0.000139203	0.000276348
2	chr15:43103025:A:G	43103025	NA,G	NA,A	NA,1	NA,-inf	NA,inf	NA,0.870544	0.000138782	0.000278545
2	chr15:44282082:A:G	44282082	NA,G	NA,A	NA,1	NA,-inf	NA,inf	NA,0.799229	0.000138763	0.000278079
2	chr15:43075751:G:A	43075751	NA,A	NA,G	NA,1	NA,-inf	NA,inf	NA,0.879077	0.00013875	0.000278537
2	chr15:43092490:A:G	43092490	NA,G	NA,A	NA,1	NA,-inf	NA,inf	NA,0.854478	0.000138594	0.000277844
2	chr15:42751857:A:G	42751857	G,G	A,A	1,1	inf,inf	inf,inf	0.293086,1.88683	0.000138463	0.000277135
2	chr15:42680984:C:G	42680984	NA,G	NA,C	NA,1	NA,inf	NA,inf	NA,0.777441	0.000138361	0.000277116
2	chr15:42279686:G:T	42279686	NA,T	NA,G	NA,1	NA,-inf	NA,inf	NA,0.765474	0.000138169	0.000276958
2	chr15:43094639:A:C	43094639	NA,C	NA,A	NA,1	NA,-inf	NA,inf	NA,0.851422	0.000137933	0.000276518
2	chr15:42079444:A:G	42079444	NA,G	NA,A	NA,1	NA,inf	NA,inf	NA,0.789809	0.000137764	0.000275856
2	chr15:44696418:T:C	44696418	NA,C	NA,T	NA,1	NA,-inf	NA,inf	NA,0.767814	0.000137708	0.000275862
2	chr15:42301042:A:G	42301042	NA,G	NA,A	NA,1	NA,-inf	NA,inf	NA,0.764306	0.000137707	0.000275949
2	chr15:43957557:G:T	43957557	NA,T	NA,G	NA,1	NA,inf	NA,inf	NA,0.808512	0.000137611	0.000275578
2	chr15:43214313:G:A	43214313	NA,A	NA,G	NA,1	NA,-inf	NA,inf	NA,0.813357	0.000137516	0.000275655
2	chr15:44145425:TC:T	44145425	NA,T	NA,TC	NA,1	NA,inf	NA,inf	NA,0.808071	0.00013741	0.000275174
2	chr15:43514981:C:T	43514981	NA,T	NA,C	NA,1	NA,inf	NA,inf	NA,0.806384	0.0001373	0.000274988
2	chr15:42755117:A:G	42755117	G,G	A,A	1,1	inf,inf	inf,inf	0.295916,1.8807	0.000137264	0.000274736
2	chr15:41978076:C:T	41978076	T,T	C,C	1,1	inf,inf	inf,inf	1.7199,0.339972	0.000137185	0.000274861
2	chr15:41932857:T:C	41932857	NA,C	NA,T	NA,1	NA,-inf	NA,inf	NA,0.762254	0.00013717	0.000274856
2	chr15:43301031:G:A	43301031	NA,A	NA,G	NA,1	NA,-inf	NA,inf	NA,0.736381	0.000137118	0.000274874
2	chr15:43247923:A:G	43247923	NA,G	NA,A	NA,1	NA,-inf	NA,inf	NA,0.876303	0.000137013	0.000275062
2	chr15:42361415:G:C	42361415	NA,C	NA,G	NA,1	NA,inf	NA,inf	NA,0.804055	0.000136914	0.000274303
2	chr15:43766969:A:G	43766969	NA,G	NA,A	NA,1	NA,inf	NA,inf	NA,0.806413	0.000136807	0.000273997
2	chr15:42740161:T:C	42740161	C,C	T,T	1,1	inf,inf	inf,inf	0.192976,1.922	0.000136672	0.00027357
2	chr15:44010306:ACAAT:A	44010306	NA,A	NA,ACAAT	NA,1	NA,inf	NA,inf	NA,0.804628	0.000136522	0.000273398
2	chr15:43705228:C:T	43705228	NA,T	NA,C	NA,1	NA,-inf	NA,inf	NA,0.812945	0.00013638	0.000273284
2	chr15:42432778:G:A	42432778	NA,A	NA,G	NA,1	NA,inf	NA,inf	NA,0.784875	0.000136304	0.00027301
2	chr15:42123996:C:G	42123996	NA,G	NA,C	NA,1	NA,inf	NA,inf	NA,0.785044	0.000136085	0.000272632
2	chr15:44670356:G:A	44670356	A,NA	G,NA	1,NA	inf,NA	inf,NA	1.11824,NA	0.000135944	0.00027241
2	chr15:41989861:A:G	41989861	NA,G	NA,A	NA,1	NA,inf	NA,inf	NA,0.775314	0.000135889	0.000272159
2	chr15:43078355:A:C	43078355	NA,C	NA,A	NA,1	NA,-inf	NA,inf	NA,0.833813	0.000135736	0.000272086
2	chr15:44677130:A:C	44677130	NA,C	NA,A	NA,1	NA,-inf	NA,inf	NA,0.780176	0.00013571	0.000271966
2	chr15:42374102:G:A	42374102	NA,A	NA,G	NA,1	NA,-inf	NA,inf	NA,0.755426	0.000135687	0.000271883
2	chr15:42584597:C:T	42584597	NA,T	NA,C	NA,1	NA,inf	NA,inf	NA,0.781851	0.000135662	0.000271725
2	chr15:44664197:T:G	44664197	G,NA	T,NA	1,NA	inf,NA	inf,NA	1.11649,NA	0.000135632	0.000271782
2	chr15:42508354:G:A	42508354	NA,A	NA,G	NA,1	NA,-inf	NA,inf	NA,0.750111	0.000135568	0.00027167
2	chr15:43043962:G:T	43043962	NA,T	NA,G	NA,1	NA,inf	NA,inf	NA,0.77601	0.000135496	0.000271572
2	chr15:44287589:T:TG	44287589	NA,TG	NA,T	NA,1	NA,inf	NA,inf	NA,0.78902	0.000135456	0.000271322
2	chr15:43770738:G:A	43770738	NA,A	NA,G	NA,1	NA,-inf	NA,inf	NA,0.811547	0.000135388	0.000271433
2	chr15:44245346:G:A	44245346	NA,A	NA,G	NA,1	NA,-inf	NA,inf	NA,0.756529	0.000135319	0.000271155
2	chr15:44005325:G:T	44005325	NA,T	NA,G	NA,1	NA,inf	NA,inf	NA,0.798689	0.00013528	0.000270913
2	chr15:42718376:G:A	42718376	A,A	G,G	1,1	inf,inf	inf,inf	0.413686,1.80029	0.000135189	0.000270538
2	chr15:42507690:G:C	42507690	NA,C	NA,G	NA,1	NA,-inf	NA,inf	NA,0.747327	0.000134971	0.000270473
2	chr15:42721342:A:G	42721342	NA,G	NA,A	NA,1	NA,-inf	NA,inf	NA,0.74642	0.000134926	0.000270362
2	chr15:43353622:G:T	43353622	T,T	G,G	1,1	inf,-inf	inf,inf	2.58382,0.00774233	0.000134903	0.000267818
2	chr15:44011611:A:G	44011611	NA,G	NA,A	NA,1	NA,inf	NA,inf	NA,0.796306	0.000134787	0.000269925
2	chr15:42733538:G:A	42733538	A,A	G,G	1,1	inf,inf	inf,inf	0.430107,1.7931	0.000134776	0.000269717
2	chr15:42362977:T:C	42362977	NA,C	NA,T	NA,1	NA,inf	NA,inf	NA,0.817167	0.000134721	0.000269842
2	chr15:43016363:AAAT:A	43016363	NA,A	NA,AAAT	NA,1	NA,inf	NA,inf	NA,0.771733	0.000134601	0.000269779
2	chr15:43360739:A:C	43360739	C,C	A,A	1,1	inf,inf	inf,inf	2.57749,0.0320287	0.000134601	0.000267225
2	chr15:42392035:C:T	42392035	NA,T	NA,C	NA,1	NA,inf	NA,inf	NA,0.792378	0.000134484	0.000269434
2	chr15:42402761:G:A	42402761	NA,A	NA,G	NA,1	NA,-inf	NA,inf	NA,0.749774	0.000134432	0.000269357
2	chr15:42136227:AT:A	42136227	NA,A	NA,AT	NA,1	NA,inf	NA,inf	NA,0.81272	0.000134413	0.000269217
2	chr15:42486602:TTTAGTA:T	42486602	NA,T	NA,TTTAGTA	NA,1	NA,inf	NA,inf	NA,0.774595	0.000134228	0.000268852
2	chr15:43457333:A:G	43457333	NA,G	NA,A	NA,1	NA,inf	NA,inf	NA,0.765417	0.000134159	0.00026869
2	chr15:44046593:G:A	44046593	NA,A	NA,G	NA,1	NA,inf	NA,inf	NA,0.792054	0.000134122	0.000268595
2	chr15:43975566:A:G	43975566	NA,G	NA,A	NA,1	NA,inf	NA,inf	NA,0.762177	0.00013412	0.000268615
2	chr15:43173840:T:G	43173840	NA,G	NA,T	NA,1	NA,-inf	NA,inf	NA,0.860682	0.000134026	0.000269057
2	chr15:41916446:A:T	41916446	NA,T	NA,A	NA,1	NA,inf	NA,inf	NA,0.760874	0.000133952	0.000268263
2	chr15:42584555:T:A	42584555	NA,A	NA,T	NA,1	NA,-inf	NA,inf	NA,0.820045	0.000133896	0.000268637
2	chr15:43322395:A:G	43322395	NA,G	NA,A	NA,1	NA,inf	NA,inf	NA,0.789634	0.000133802	0.000267983
2	chr15:42406086:G:A	42406086	NA,A	NA,G	NA,1	NA,-inf	NA,inf	NA,0.761157	0.000133781	0.000268425
2	chr15:44147399:G:A	44147399	NA,A	NA,G	NA,1	NA,inf	NA,inf	NA,0.745047	0.000133459	0.000267137
2	chr15:43089467:C:T	43089467	NA,T	NA,C	NA,1	NA,-inf	NA,inf	NA,0.82952	0.000133458	0.000267544
2	chr15:44064265:G:A	44064265	A,A	G,G	1,1	inf,-inf	inf,inf	2.62368,1.92087	0.000133319	0.000266138
2	chr15:43100811:C:T	43100811	NA,T	NA,C	NA,1	NA,inf	NA,inf	NA,0.767915	0.000133307	0.000267011
2	chr15:43197599:TG:T	43197599	NA,T	NA,TG	NA,1	NA,-inf	NA,inf	NA,0.722173	0.00013315	0.000266889
2	chr15:42939606:G:T	42939606	NA,T	NA,G	NA,1	NA,-inf	NA,inf	NA,0.843648	0.000133104	0.000266831
2	chr15:44136724:T:C	44136724	NA,C	NA,T	NA,1	NA,inf	NA,inf	NA,0.74228	0.000133059	0.000266372
2	chr15:42093897:G:A	42093897	NA,A	NA,G	NA,1	NA,inf	NA,inf	NA,0.771685	0.000133036	0.000266516
2	chr15:43245055:C:T	43245055	NA,T	NA,C	NA,1	NA,inf	NA,inf	NA,0.760654	0.000132745	0.00026606
2	chr15:42117072:A:G	42117072	NA,G	NA,A	NA,1	NA,inf	NA,inf	NA,0.803855	0.000132559	0.00026551
2	chr15:42643651:A:G	42643651	G,G	A,A	1,1	inf,inf	inf,inf	0.45352,1.71029	0.000132459	0.000264356
2	chr15:44014644:G:A	44014644	NA,A	NA,G	NA,1	NA,-inf	NA,inf	NA,0.742616	0.000132408	0.000265327
2	chr15:44134362:C:T	44134362	NA,T	NA,C	NA,1	NA,inf	NA,inf	NA,0.783084	0.000132331	0.000265006
2	chr15:42530769:A:G	42530769	NA,G	NA,A	NA,1	NA,inf	NA,inf	NA,0.767669	0.000132242	0.000264874
2	chr15:42984813:G:T	42984813	NA,T	NA,G	NA,1	NA,-inf	NA,inf	NA,0.762436	0.000132125	0.000264806
2	chr15:42121360:G:C	42121360	NA,C	NA,G	NA,1	NA,inf	NA,inf	NA,0.801572	0.000132104	0.0002646
2	chr15:41929630:GGGAAGTTGGTAAAAAAA:G	41929630	NA,G	NA,GGGAAGTTGGTAAAAAAA	NA,1	NA,-inf	NA,inf	NA,0.742747	0.000131974	0.000264478
2	chr15:44046943:A:G	44046943	NA,G	NA,A	NA,1	NA,inf	NA,inf	NA,0.781377	0.00013193	0.000264205
2	chr15:42003521:T:C	42003521	NA,C	NA,T	NA,1	NA,-inf	NA,inf	NA,0.738127	0.00013183	0.000264182
2	chr15:44125869:C:T	44125869	NA,T	NA,C	NA,1	NA,inf	NA,inf	NA,0.736533	0.000131816	0.000263887
2	chr15:43090689:A:G	43090689	NA,G	NA,A	NA,1	NA,-inf	NA,inf	NA,0.831669	0.0001318	0.000264519
2	chr15:42425807:T:G	42425807	NA,G	NA,T	NA,1	NA,-inf	NA,inf	NA,0.801309	0.000131784	0.000264368
2	chr15:44091322:A:G	44091322	NA,G	NA,A	NA,1	NA,inf	NA,inf	NA,0.751275	0.000131773	0.00026392
2	chr15:44686457:G:A	44686457	NA,A	NA,G	NA,1	NA,-inf	NA,inf	NA,0.760875	0.00013172	0.000263969
2	chr15:44685761:G:C	44685761	NA,C	NA,G	NA,1	NA,-inf	NA,inf	NA,0.760596	0.000131663	0.000263854
2	chr15:42078502:T:C	42078502	NA,C	NA,T	NA,1	NA,inf	NA,inf	NA,0.7604	0.000131539	0.000263394
2	chr15:42480594:T:C	42480594	C,C	T,T	1,1	-inf,inf	inf,inf	1.99624,0.155788	0.000131525	0.00026354
2	chr15:44331155:C:T	44331155	NA,T	NA,C	NA,1	NA,inf	NA,inf	NA,0.769754	0.000131486	0.000263371
2	chr15:43017231:G:A	43017231	NA,A	NA,G	NA,1	NA,-inf	NA,inf	NA,0.824183	0.000131381	0.000263391
2	chr15:42958303:T:A	42958303	NA,A	NA,T	NA,1	NA,-inf	NA,inf	NA,0.75826	0.000131253	0.000263058
2	chr15:44072592:G:A	44072592	NA,A	NA,G	NA,1	NA,inf	NA,inf	NA,0.74843	0.000131189	0.000262748
2	chr15:43936969:T:C	43936969	NA,C	NA,T	NA,1	NA,inf	NA,inf	NA,0.749837	0.000131091	0.000262545
2	chr15:44258451:T:C	44258451	NA,C	NA,T	NA,1	NA,inf	NA,inf	NA,0.75742	0.000131037	0.000262536
2	chr15:43516259:G:A	43516259	NA,A	NA,G	NA,1	NA,inf	NA,inf	NA,0.775563	0.000130925	0.000262223
2	chr15:43315795:G:A	43315795	A,A	G,G	1,1	inf,-inf	inf,inf	2.55636,0.0596162	0.000130769	0.000259623
2	chr15:43357521:C:T	43357521	T,T	C,C	1,1	inf,inf	inf,inf	2.57248,0.0154288	0.000130758	0.000259598
2	chr15:44122435:G:A	44122435	NA,A	NA,G	NA,1	NA,-inf	NA,inf	NA,0.717078	0.000130686	0.000261913
2	chr15:43962793:C:T	43962793	NA,T	NA,C	NA,1	NA,-inf	NA,inf	NA,0.733507	0.000130682	0.000261813
2	chr15:42993741:G:A	42993741	NA,A	NA,G	NA,1	NA,-inf	NA,inf	NA,0.833224	0.000130647	0.000261903
2	chr15:43796812:CTT:C	43796812	NA,C	NA,CTT	NA,1	NA,inf	NA,inf	NA,0.777121	0.000130561	0.000261494
2	chr15:44143561:A:G	44143561	NA,G	NA,A	NA,1	NA,inf	NA,inf	NA,0.729217	0.00013049	0.000261246
2	chr15:42395267:G:A	42395267	NA,A	NA,G	NA,1	NA,-inf	NA,inf	NA,0.730165	0.000130383	0.000261247
2	chr15:43738901:C:G	43738901	NA,G	NA,C	NA,1	NA,-inf	NA,inf	NA,0.786284	0.0001301	0.000260828
2	chr15:42711673:C:T	42711673	NA,T	NA,C	NA,1	NA,inf	NA,inf	NA,0.74951	0.000130047	0.000260479
2	chr15:41911105:C:T	41911105	NA,T	NA,C	NA,1	NA,inf	NA,inf	NA,0.741881	0.000130043	0.000260436
2	chr15:44550771:A:C	44550771	NA,C	NA,A	NA,1	NA,inf	NA,inf	NA,0.746566	0.000130014	0.000260295
2	chr15:43989756:ACAGGGACAG:A	43989756	NA,A	NA,ACAGGGACAG	NA,1	NA,inf	NA,inf	NA,0.741913	0.000129944	0.000260252
2	chr15:41935849:C:CA	41935849	NA,CA	NA,C	NA,1	NA,-inf	NA,inf	NA,0.719577	0.000129942	0.00026043
2	chr15:43968264:A:G	43968264	G,NA	A,NA	1,NA	-inf,NA	inf,NA	1.01466,NA	0.000129812	0.00025985
2	chr15:43979521:C:T	43979521	NA,T	NA,C	NA,1	NA,inf	NA,inf	NA,0.739751	0.000129503	0.000259369
2	chr15:43990431:G:T	43990431	NA,T	NA,G	NA,1	NA,inf	NA,inf	NA,0.739556	0.000129468	0.0002593
2	chr15:44140025:T:C	44140025	NA,C	NA,T	NA,1	NA,inf	NA,inf	NA,0.768028	0.000129466	0.000259267
2	chr15:42460632:A:G	42460632	G,G	A,A	1,1	-inf,inf	inf,inf	1.31552,1.66169	0.000129395	0.000257935
2	chr15:44179774:T:C	44179774	NA,C	NA,T	NA,1	NA,inf	NA,inf	NA,0.72554	0.000129378	0.000259009
2	chr15:42984738:T:C	42984738	NA,C	NA,T	NA,1	NA,-inf	NA,inf	NA,0.793194	0.000129372	0.000259388
2	chr15:43298279:C:T	43298279	NA,T	NA,C	NA,1	NA,-inf	NA,inf	NA,0.830255	0.000129226	0.00025939
2	chr15:42650064:C:T	42650064	T,NA	C,NA	1,NA	-inf,NA	inf,NA	0.951868,NA	0.000129224	0.000258709
2	chr15:42128008:G:A	42128008	NA,A	NA,G	NA,1	NA,-inf	NA,inf	NA,0.733345	0.000129214	0.000258972
2	chr15:43265492:C:T	43265492	NA,T	NA,C	NA,1	NA,inf	NA,inf	NA,0.761807	0.000129194	0.000258726
2	chr15:44680449:A:G	44680449	NA,G	NA,A	NA,1	NA,-inf	NA,inf	NA,0.746994	0.000129166	0.000258854
2	chr15:41936914:TCCAGGA:T	41936914	NA,T	NA,TCCAGGA	NA,1	NA,-inf	NA,inf	NA,0.71455	0.000128937	0.000258416
2	chr15:42865627:G:A	42865627	NA,A	NA,G	NA,1	NA,inf	NA,inf	NA,0.739607	0.000128876	0.0002581
2	chr15:41914818:C:T	41914818	T,T	C,C	1,1	-inf,-inf	inf,inf	1.36655,0.761239	0.000128818	0.000257629
2	chr15:43101772:A:G	43101772	NA,G	NA,A	NA,1	NA,-inf	NA,inf	NA,0.820652	0.000128815	0.000258522
2	chr15:42447070:C:G	42447070	NA,G	NA,C	NA,1	NA,inf	NA,inf	NA,0.737226	0.00012876	0.000257909
2	chr15:42090771:G:A	42090771	NA,A	NA,G	NA,1	NA,-inf	NA,inf	NA,0.749419	0.000128617	0.00025779
2	chr15:43317679:G:A	43317679	A,A	G,G	1,1	inf,-inf	inf,inf	2.54534,0.0591826	0.000128604	0.000255334
2	chr15:42025090:G:A	42025090	NA,A	NA,G	NA,1	NA,-inf	NA,inf	NA,0.717623	0.0001286	0.000257739
2	chr15:43851206:G:A	43851206	NA,A	NA,G	NA,1	NA,inf	NA,inf	NA,0.741471	0.000128549	0.000257457
2	chr15:41992671:T:G	41992671	NA,G	NA,T	NA,1	NA,inf	NA,inf	NA,0.758665	0.000128484	0.000257309
2	chr15:43906973:G:C	43906973	NA,C	NA,G	NA,1	NA,-inf	NA,inf	NA,0.72147	0.000128346	0.00025714
2	chr15:43467356:G:A	43467356	A,A	G,G	1,1	inf,inf	inf,inf	2.55611,0.0353484	0.000128217	0.000254577
2	chr15:42593605:C:A	42593605	NA,A	NA,C	NA,1	NA,inf	NA,inf	NA,0.74471	0.000128102	0.000256583
2	chr15:42361580:G:T	42361580	NA,T	NA,G	NA,1	NA,inf	NA,inf	NA,0.761015	0.000128085	0.000256614
2	chr15:42761324:T:C	42761324	C,C	T,T	1,1	inf,inf	inf,inf	0.325787,1.82491	0.00012801	0.000256214
2	chr15:44748903:T:C	44748903	C,NA	T,NA	1,NA	-inf,NA	inf,NA	0.954712,NA	0.00012797	0.000256208
2	chr15:42391059:C:T	42391059	NA,T	NA,C	NA,1	NA,-inf	NA,inf	NA,0.718143	0.000127925	0.00025632
2	chr15:42740815:A:G	42740815	G,G	A,A	1,1	inf,inf	inf,inf	0.254835,1.86003	0.000127743	0.000255691
2	chr15:42090712:G:A	42090712	A,A	G,G	1,1	inf,-inf	inf,inf	0.0167964,1.8269	0.000127743	0.00025547
2	chr15:43321171:T:C	43321171	C,C	T,T	1,1	inf,-inf	inf,inf	2.53626,0.0890339	0.000127684	0.000253512
2	chr15:42009921:T:C	42009921	C,C	T,T	1,1	-inf,-inf	inf,inf	1.50372,0.936385	0.000127548	0.000255202
2	chr15:42120813:C:T	42120813	NA,T	NA,C	NA,1	NA,inf	NA,inf	NA,0.778401	0.00012754	0.000255459
2	chr15:42130553:TG:T	42130553	NA,T	NA,TG	NA,1	NA,inf	NA,inf	NA,0.743172	0.000127534	0.000255502
2	chr15:41971169:T:G	41971169	NA,G	NA,T	NA,1	NA,-inf	NA,inf	NA,0.707297	0.000127381	0.000255301
2	chr15:43890161:G:A	43890161	NA,A	NA,G	NA,1	NA,inf	NA,inf	NA,0.740044	0.000127276	0.000254785
2	chr15:43011980:G:A	43011980	NA,A	NA,G	NA,1	NA,-inf	NA,inf	NA,0.802709	0.000127252	0.000255111
2	chr15:42432199:C:T	42432199	NA,T	NA,C	NA,1	NA,inf	NA,inf	NA,0.729392	0.000127222	0.000254828
2	chr15:42397788:C:T	42397788	NA,T	NA,C	NA,1	NA,inf	NA,inf	NA,0.753695	0.000127212	0.00025481
2	chr15:44113768:A:C	44113768	NA,C	NA,A	NA,1	NA,-inf	NA,inf	NA,0.722274	0.000127172	0.000254835
2	chr15:42130557:A:T	42130557	NA,T	NA,A	NA,1	NA,inf	NA,inf	NA,0.741167	0.000127149	0.00025473
2	chr15:42432596:G:C	42432596	NA,C	NA,G	NA,1	NA,inf	NA,inf	NA,0.72849	0.000127045	0.000254472
2	chr15:42102484:C:T	42102484	NA,T	NA,C	NA,1	NA,inf	NA,inf	NA,0.740779	0.000127005	0.000254432
2	chr15:41950561:C:T	41950561	NA,T	NA,C	NA,1	NA,-inf	NA,inf	NA,0.702805	0.000126849	0.000254196
2	chr15:43993255:C:T	43993255	NA,T	NA,C	NA,1	NA,inf	NA,inf	NA,0.73666	0.000126726	0.000253813
2	chr15:43449496:C:T	43449496	NA,T	NA,C	NA,1	NA,inf	NA,inf	NA,0.737909	0.000126622	0.00025362
2	chr15:44375270:C:T	44375270	NA,T	NA,C	NA,1	NA,-inf	NA,inf	NA,0.738289	0.000126538	0.000253583
2	chr15:43215607:G:GGCC	43215607	NA,GGCC	NA,G	NA,1	NA,-inf	NA,inf	NA,0.814815	0.000126363	0.000253658
2	chr15:42080007:A:C	42080007	C,C	A,A	1,1	-inf,inf	inf,inf	1.35832,0.396218	0.000126263	0.000253248
2	chr15:41983270:C:A	41983270	A,A	C,C	1,1	inf,inf	inf,inf	0.263741,1.79491	0.000126194	0.000252092
2	chr15:43142092:A:G	43142092	NA,G	NA,A	NA,1	NA,-inf	NA,inf	NA,0.807234	0.000126084	0.000253098
2	chr15:42289317:C:G	42289317	NA,G	NA,C	NA,1	NA,inf	NA,inf	NA,0.72926	0.000125787	0.000251927
2	chr15:41911380:T:C	41911380	NA,C	NA,T	NA,1	NA,inf	NA,inf	NA,0.720062	0.000125671	0.000251681
2	chr15:43370164:C:T	43370164	T,T	C,C	1,1	inf,inf	inf,inf	2.52912,0.0501548	0.000125604	0.0002494
2	chr15:42469534:CA:C	42469534	NA,C	NA,CA	NA,1	NA,-inf	NA,inf	NA,0.709954	0.000125415	0.000251331
2	chr15:41943118:C:T	41943118	T,T	C,C	1,1	-inf,-inf	inf,inf	1.17362,0.960457	0.000125367	0.000250669
2	chr15:43408452:GC:G	43408452	NA,G	NA,GC	NA,1	NA,-inf	NA,inf	NA,0.678814	0.000125273	0.000251124
2	chr15:43011820:G:A	43011820	NA,A	NA,G	NA,1	NA,-inf	NA,inf	NA,0.803938	0.000125031	0.000250643
2	chr15:42997595:G:A	42997595	NA,A	NA,G	NA,1	NA,-inf	NA,inf	NA,0.809723	0.000124992	0.000250896
2	chr15:42032961:G:A	42032961	NA,A	NA,G	NA,1	NA,-inf	NA,inf	NA,0.702527	0.000124817	0.000250114
2	chr15:42750530:T:C	42750530	C,C	T,T	1,1	inf,inf	inf,inf	0.313248,1.82035	0.000124795	0.00024977
2	chr15:42599759:A:C	42599759	NA,C	NA,A	NA,1	NA,inf	NA,inf	NA,0.755824	0.000124726	0.00024973
2	chr15:42597148:T:G	42597148	NA,G	NA,T	NA,1	NA,-inf	NA,inf	NA,0.769524	0.000124615	0.000249994
2	chr15:42728846:G:A	42728846	NA,A	NA,G	NA,1	NA,inf	NA,inf	NA,0.721009	0.000124607	0.00024957
2	chr15:42494252:G:A	42494252	NA,A	NA,G	NA,1	NA,-inf	NA,inf	NA,0.774896	0.000124521	0.000249814
2	chr15:42719904:T:G	42719904	NA,G	NA,T	NA,1	NA,inf	NA,inf	NA,0.730015	0.000124467	0.0002493
2	chr15:42948589:C:A	42948589	NA,A	NA,C	NA,1	NA,-inf	NA,inf	NA,0.776831	0.000124209	0.000248761
2	chr15:44545031:C:T	44545031	NA,T	NA,C	NA,1	NA,inf	NA,inf	NA,0.71414	0.00012412	0.000248609
2	chr15:42011662:C:T	42011662	NA,T	NA,C	NA,1	NA,-inf	NA,inf	NA,0.706131	0.000124119	0.00024877
2	chr15:42578300:G:T	42578300	NA,T	NA,G	NA,1	NA,inf	NA,inf	NA,0.750271	0.000123874	0.000248024
2	chr15:42728718:T:A	42728718	NA,A	NA,T	NA,1	NA,inf	NA,inf	NA,0.716759	0.000123796	0.000247946
2	chr15:42089944:T:G	42089944	NA,G	NA,T	NA,1	NA,-inf	NA,inf	NA,0.690256	0.000123793	0.000248045
2	chr15:43294709:T:A	43294709	A,A	T,T	1,1	inf,inf	inf,inf	0.49521,0.300111	0.000123764	0.000244998
2	chr15:43952736:C:T	43952736	NA,T	NA,C	NA,1	NA,inf	NA,inf	NA,0.709803	0.000123525	0.000247395
2	chr15:42154998:A:G	42154998	NA,G	NA,A	NA,1	NA,-inf	NA,inf	NA,0.697098	0.000123378	0.000247272
2	chr15:42066126:A:T	42066126	NA,T	NA,A	NA,1	NA,-inf	NA,inf	NA,0.69669	0.000123363	0.000247134
2	chr15:43831501:C:T	43831501	NA,T	NA,C	NA,1	NA,inf	NA,inf	NA,0.71468	0.000123362	0.00024707
2	chr15:42141511:G:A	42141511	NA,A	NA,G	NA,1	NA,inf	NA,inf	NA,0.718102	0.000123316	0.000246964
2	chr15:42140443:G:A	42140443	NA,A	NA,G	NA,1	NA,inf	NA,inf	NA,0.756188	0.000123206	0.000246777
2	chr15:42369973:A:G	42369973	NA,G	NA,A	NA,1	NA,-inf	NA,inf	NA,0.691735	0.0001232	0.000246896
2	chr15:43049470:G:A	43049470	NA,A	NA,G	NA,1	NA,-inf	NA,inf	NA,0.802411	0.000123089	0.000247074
2	chr15:43257808:G:A	43257808	NA,A	NA,G	NA,1	NA,inf	NA,inf	NA,0.729786	0.00012304	0.000246405
2	chr15:43353048:T:C	43353048	C,C	T,T	1,1	inf,inf	inf,inf	0.393901,0.560153	0.000123028	0.000243268
2	chr15:43392942:A:C	43392942	C,C	A,A	1,1	inf,inf	inf,inf	0.194994,1.11688	0.000122934	0.000243071
2	chr15:41974368:G:A	41974368	NA,A	NA,G	NA,1	NA,-inf	NA,inf	NA,0.684624	0.000122906	0.000246335
2	chr15:42319437:T:C	42319437	NA,C	NA,T	NA,1	NA,inf	NA,inf	NA,0.729381	0.00012286	0.00024604
2	chr15:42591874:A:T	42591874	NA,T	NA,A	NA,1	NA,-inf	NA,inf	NA,0.766122	0.000122823	0.000246409
2	chr15:41925961:C:T	41925961	NA,T	NA,C	NA,1	NA,inf	NA,inf	NA,0.709105	0.000122533	0.00024541
2	chr15:42582627:T:A	42582627	NA,A	NA,T	NA,1	NA,-inf	NA,inf	NA,0.761831	0.000122497	0.000245751
2	chr15:43321482:AAAAGT:A	43321482	A,A	AAAAGT,AAAAGT	1,1	inf,-inf	inf,inf	2.52018,0.0290764	0.000122312	0.000242864
2	chr15:44331439:A:G	44331439	NA,G	NA,A	NA,1	NA,-inf	NA,inf	NA,0.716745	0.00012231	0.000245105
2	chr15:44306560:G:T	44306560	NA,T	NA,G	NA,1	NA,inf	NA,inf	NA,0.698215	0.000122265	0.000244872
2	chr15:43215893:C:T	43215893	NA,T	NA,C	NA,1	NA,-inf	NA,inf	NA,0.791606	0.000122155	0.000245202
2	chr15:43213390:C:T	43213390	NA,T	NA,C	NA,1	NA,-inf	NA,inf	NA,0.791408	0.000122113	0.000245116
2	chr15:43781524:AAAAC:A	43781524	NA,A	NA,AAAAC	NA,1	NA,-inf	NA,inf	NA,0.744075	0.000122078	0.000244741
2	chr15:41925062:A:C	41925062	NA,C	NA,A	NA,1	NA,-inf	NA,inf	NA,0.675986	0.000122039	0.000244614
2	chr15:41990044:G:A	41990044	A,A	G,G	1,1	inf,inf	inf,inf	0.337478,1.64627	0.000122028	0.000244809
2	chr15:43631757:A:C	43631757	C,C	A,A	1,1	inf,inf	inf,inf	0.213472,0.858264	0.000122018	0.000241539
2	chr15:42702748:T:C	42702748	NA,C	NA,T	NA,1	NA,-inf	NA,inf	NA,0.734176	0.000122015	0.000244569
2	chr15:41975446:G:A	41975446	NA,A	NA,G	NA,1	NA,-inf	NA,inf	NA,0.675254	0.000121996	0.000244505
2	chr15:44290960:C:T	44290960	NA,T	NA,C	NA,1	NA,inf	NA,inf	NA,0.720404	0.000121964	0.0002443
2	chr15:42591685:G:A	42591685	NA,A	NA,G	NA,1	NA,-inf	NA,inf	NA,0.754794	0.000121911	0.000244566
2	chr15:43276596:G:A	43276596	NA,A	NA,G	NA,1	NA,-inf	NA,inf	NA,0.781333	0.00012183	0.000244532
2	chr15:42510732:C:T	42510732	NA,T	NA,C	NA,1	NA,inf	NA,inf	NA,0.71096	0.000121677	0.000243719
2	chr15:44278983:G:C	44278983	NA,C	NA,G	NA,1	NA,inf	NA,inf	NA,0.678754	0.000121635	0.000243336
2	chr15:43624463:T:C	43624463	NA,C	NA,T	NA,1	NA,inf	NA,inf	NA,0.74433	0.000121598	0.000243506
2	chr15:43803202:A:T	43803202	NA,T	NA,A	NA,1	NA,inf	NA,inf	NA,0.704727	0.000121495	0.000243332
2	chr15:42247926:T:G	42247926	NA,G	NA,T	NA,1	NA,inf	NA,inf	NA,0.711592	0.000121279	0.000242919
2	chr15:42687263:C:T	42687263	NA,T	NA,C	NA,1	NA,inf	NA,inf	NA,0.681297	0.000121193	0.00024264
2	chr15:43723527:G:A	43723527	NA,A	NA,G	NA,1	NA,inf	NA,inf	NA,0.70664	0.000121144	0.000242604
2	chr15:42078694:C:T	42078694	NA,T	NA,C	NA,1	NA,inf	NA,inf	NA,0.705636	0.000120937	0.000242171
2	chr15:42200322:T:A	42200322	NA,A	NA,T	NA,1	NA,inf	NA,inf	NA,0.736068	0.000120751	0.000241755
2	chr15:42026839:G:C	42026839	NA,C	NA,G	NA,1	NA,-inf	NA,inf	NA,0.676463	0.00012063	0.000241761
2	chr15:43968957:T:C	43968957	C,NA	T,NA	1,NA	inf,NA	inf,NA	1.15356,NA	0.000120626	0.000241898
2	chr15:43626551:C:T	43626551	NA,T	NA,C	NA,1	NA,inf	NA,inf	NA,0.723771	0.000120617	0.000241565
2	chr15:42650924:A:G	42650924	NA,G	NA,A	NA,1	NA,-inf	NA,inf	NA,0.707286	0.000120581	0.000241629
2	chr15:44466687:A:G	44466687	NA,G	NA,A	NA,1	NA,inf	NA,inf	NA,0.677282	0.00012024	0.000240754
2	chr15:44380095:C:T	44380095	NA,T	NA,C	NA,1	NA,inf	NA,inf	NA,0.715034	0.000120172	0.00024066
2	chr15:42952016:C:T	42952016	NA,T	NA,C	NA,1	NA,-inf	NA,inf	NA,0.700533	0.000120104	0.000240709
2	chr15:43788838:C:G	43788838	NA,G	NA,C	NA,1	NA,-inf	NA,inf	NA,0.732955	0.000120101	0.000240775
2	chr15:43748702:TAAAG:T	43748702	NA,T	NA,TAAAG	NA,1	NA,inf	NA,inf	NA,0.700836	0.000120085	0.000240485
2	chr15:44261741:C:A	44261741	NA,A	NA,C	NA,1	NA,inf	NA,inf	NA,0.697749	0.000120065	0.00024047
2	chr15:43885311:T:G	43885311	NA,G	NA,T	NA,1	NA,inf	NA,inf	NA,0.702532	0.000120001	0.000240229
2	chr15:43818757:T:C	43818757	NA,C	NA,T	NA,1	NA,-inf	NA,inf	NA,0.734143	0.000119998	0.000240573
2	chr15:42141313:C:T	42141313	NA,T	NA,C	NA,1	NA,inf	NA,inf	NA,0.738471	0.000119975	0.000240307
2	chr15:42363902:C:A	42363902	NA,A	NA,C	NA,1	NA,-inf	NA,inf	NA,0.67415	0.000119886	0.000240253
2	chr15:42576159:T:C	42576159	NA,C	NA,T	NA,1	NA,-inf	NA,inf	NA,0.694256	0.000119713	0.0002398
2	chr15:41942524:C:T	41942524	NA,T	NA,C	NA,1	NA,-inf	NA,inf	NA,0.669889	0.000119576	0.000239634
2	chr15:42534310:T:C	42534310	NA,C	NA,T	NA,1	NA,-inf	NA,inf	NA,0.66993	0.000119574	0.000239615
2	chr15:42506065:C:T	42506065	NA,T	NA,C	NA,1	NA,inf	NA,inf	NA,0.733563	0.000119545	0.000239423
2	chr15:42533551:A:G	42533551	NA,G	NA,A	NA,1	NA,-inf	NA,inf	NA,0.66959	0.000119513	0.000239492
2	chr15:43545580:T:G	43545580	NA,G	NA,T	NA,1	NA,inf	NA,inf	NA,0.71549	0.000119245	0.000238827
2	chr15:42112979:A:G	42112979	NA,G	NA,A	NA,1	NA,inf	NA,inf	NA,0.699741	0.000119238	0.000238882
2	chr15:44689898:T:C	44689898	NA,C	NA,T	NA,1	NA,inf	NA,inf	NA,0.699825	0.000119217	0.000238782
2	chr15:43781892:TTC:T	43781892	T,NA	TTC,NA	1,NA	-inf,NA	inf,NA	0.223308,NA	0.000119205	0.000236925
2	chr15:44692712:A:G	44692712	NA,G	NA,A	NA,1	NA,inf	NA,inf	NA,0.699626	0.000119181	0.00023871
2	chr15:42529589:T:C	42529589	NA,C	NA,T	NA,1	NA,-inf	NA,inf	NA,0.667632	0.000119151	0.000238768
2	chr15:44488088:T:C	44488088	NA,C	NA,T	NA,1	NA,-inf	NA,inf	NA,0.671655	0.000119046	0.000238527
2	chr15:42702004:A:C	42702004	NA,C	NA,A	NA,1	NA,-inf	NA,inf	NA,0.717255	0.000118996	0.000238534
2	chr15:44347231:A:G	44347231	NA,G	NA,A	NA,1	NA,-inf	NA,inf	NA,0.66834	0.000118988	0.000238446
2	chr15:43069783:C:T	43069783	NA,T	NA,C	NA,1	NA,-inf	NA,inf	NA,0.744945	0.000118985	0.00023849
2	chr15:43890390:A:G	43890390	NA,G	NA,A	NA,1	NA,inf	NA,inf	NA,0.701661	0.000118926	0.000238069
2	chr15:43096130:G:T	43096130	NA,T	NA,G	NA,1	NA,-inf	NA,inf	NA,0.770643	0.00011882	0.000238487
2	chr15:42151986:C:T	42151986	NA,T	NA,C	NA,1	NA,-inf	NA,inf	NA,0.671816	0.000118596	0.000237684
2	chr15:43653788:AC:A	43653788	A,NA	AC,NA	1,NA	inf,NA	inf,NA	1.19006,NA	0.000118518	0.000237002
2	chr15:42525185:G:A	42525185	NA,A	NA,G	NA,1	NA,-inf	NA,inf	NA,0.665835	0.000118482	0.000237412
2	chr15:42000335:G:A	42000335	NA,A	NA,G	NA,1	NA,-inf	NA,inf	NA,0.658281	0.000118453	0.000237411
2	chr15:43790978:C:CAGGAT	43790978	NA,CAGGAT	NA,C	NA,1	NA,inf	NA,inf	NA,0.691695	0.000118399	0.000237107
2	chr15:43250504:T:A	43250504	A,NA	T,NA	1,NA	-inf,NA	inf,NA	0.839886,NA	0.000118377	0.000236832
2	chr15:41914546:G:A	41914546	NA,A	NA,G	NA,1	NA,-inf	NA,inf	NA,0.668801	0.000118241	0.000236924
2	chr15:43823944:G:A	43823944	NA,A	NA,G	NA,1	NA,-inf	NA,inf	NA,0.721838	0.000118232	0.000237026
2	chr15:43824237:ATATATAT:A	43824237	NA,A	NA,ATATATAT	NA,1	NA,-inf	NA,inf	NA,0.721137	0.000118109	0.000236779
2	chr15:44625976:G:A	44625976	NA,A	NA,G	NA,1	NA,inf	NA,inf	NA,0.693315	0.000118038	0.000236423
2	chr15:42730054:G:A	42730054	NA,A	NA,G	NA,1	NA,inf	NA,inf	NA,0.724148	0.000118037	0.000236411
2	chr15:43722951:G:A	43722951	NA,A	NA,G	NA,1	NA,inf	NA,inf	NA,0.684487	0.000117936	0.000236204
2	chr15:43765667:T:A	43765667	NA,A	NA,T	NA,1	NA,-inf	NA,inf	NA,0.720489	0.000117884	0.000236329
2	chr15:43341299:G:C	43341299	C,C	G,G	1,1	inf,inf	inf,inf	2.51488,0.0077531	0.000117798	0.000234081
2	chr15:44289113:C:T	44289113	NA,T	NA,C	NA,1	NA,inf	NA,inf	NA,0.657097	0.000117786	0.000235646
2	chr15:42900286:C:T	42900286	NA,T	NA,C	NA,1	NA,inf	NA,inf	NA,0.686465	0.00011763	0.000235614
2	chr15:44021276:T:C	44021276	NA,C	NA,T	NA,1	NA,-inf	NA,inf	NA,0.666216	0.00011761	0.000235669
2	chr15:42907139:C:A	42907139	NA,A	NA,C	NA,1	NA,-inf	NA,inf	NA,0.741156	0.000117607	0.000235763
2	chr15:42548697:C:T	42548697	NA,T	NA,C	NA,1	NA,-inf	NA,inf	NA,0.65872	0.000117505	0.000235469
2	chr15:42601438:G:A	42601438	NA,A	NA,G	NA,1	NA,-inf	NA,inf	NA,0.735888	0.000117495	0.000235711
2	chr15:42471452:G:A	42471452	A,NA	G,NA	1,NA	-inf,NA	inf,NA	0.911624,NA	0.00011738	0.000235191
2	chr15:44670448:C:T	44670448	NA,T	NA,C	NA,1	NA,inf	NA,inf	NA,0.689479	0.000117324	0.000234993
2	chr15:43780252:G:C	43780252	NA,C	NA,G	NA,1	NA,-inf	NA,inf	NA,0.717009	0.00011727	0.000235097
2	chr15:43299107:T:C	43299107	NA,C	NA,T	NA,1	NA,inf	NA,inf	NA,0.674433	0.000117224	0.000234837
2	chr15:42199818:C:T	42199818	NA,T	NA,C	NA,1	NA,-inf	NA,inf	NA,0.659594	0.000117223	0.000234915
2	chr15:42285147:A:G	42285147	NA,G	NA,A	NA,1	NA,-inf	NA,inf	NA,0.6592	0.000117167	0.000234802
2	chr15:43124503:C:T	43124503	NA,T	NA,C	NA,1	NA,inf	NA,inf	NA,0.693081	0.00011715	0.000234641
2	chr15:42278177:G:A	42278177	NA,A	NA,G	NA,1	NA,inf	NA,inf	NA,0.688549	0.000117144	0.000234639
2	chr15:42884810:G:A	42884810	NA,A	NA,G	NA,1	NA,-inf	NA,inf	NA,0.737843	0.000117095	0.000234735
2	chr15:42646932:G:A	42646932	NA,A	NA,G	NA,1	NA,inf	NA,inf	NA,0.686885	0.000117054	0.000234459
2	chr15:43552713:A:C	43552713	NA,C	NA,A	NA,1	NA,inf	NA,inf	NA,0.703087	0.000117017	0.000234362
2	chr15:44691481:A:C	44691481	NA,C	NA,A	NA,1	NA,inf	NA,inf	NA,0.68738	0.000116994	0.000234331
2	chr15:42615089:A:T	42615089	NA,T	NA,A	NA,1	NA,-inf	NA,inf	NA,0.733497	0.000116991	0.000234702
2	chr15:42189071:T:C	42189071	NA,C	NA,T	NA,1	NA,-inf	NA,inf	NA,0.715617	0.000116932	0.00023454
2	chr15:43395186:G:A	43395186	NA,A	NA,G	NA,1	NA,-inf	NA,inf	NA,0.752188	0.00011692	0.000234639
2	chr15:43216006:C:T	43216006	NA,T	NA,C	NA,1	NA,inf	NA,inf	NA,0.678352	0.000116896	0.000234291
2	chr15:42831473:T:C	42831473	C,C	T,T	1,1	inf,inf	inf,inf	1.007,1.49444	0.000116862	0.000233832
2	chr15:42285898:T:C	42285898	NA,C	NA,T	NA,1	NA,inf	NA,inf	NA,0.686851	0.000116861	0.000234072
2	chr15:43860396:C:CTT	43860396	NA,CTT	NA,C	NA,1	NA,inf	NA,inf	NA,0.679041	0.000116859	0.000234049
2	chr15:43814904:C:G	43814904	NA,G	NA,C	NA,1	NA,inf	NA,inf	NA,0.679041	0.000116859	0.000234049
2	chr15:42469802:C:T	42469802	T,NA	C,NA	1,NA	-inf,NA	inf,NA	0.907884,NA	0.000116849	0.000234128
2	chr15:44158848:CTCAG:C	44158848	NA,C	NA,CTCAG	NA,1	NA,inf	NA,inf	NA,0.700975	0.000116828	0.000233967
2	chr15:43867372:C:T	43867372	NA,T	NA,C	NA,1	NA,inf	NA,inf	NA,0.678813	0.000116819	0.000233969
2	chr15:42199002:G:A	42199002	NA,A	NA,G	NA,1	NA,inf	NA,inf	NA,0.686331	0.000116737	0.000233824
2	chr15:42982370:C:T	42982370	NA,T	NA,C	NA,1	NA,-inf	NA,inf	NA,0.765583	0.000116733	0.0002343
2	chr15:41924490:C:T	41924490	NA,T	NA,C	NA,1	NA,-inf	NA,inf	NA,0.647367	0.000116684	0.000233882
2	chr15:43066218:T:C	43066218	NA,C	NA,T	NA,1	NA,inf	NA,inf	NA,0.68146	0.000116632	0.000233746
2	chr15:43820520:T:G	43820520	NA,G	NA,T	NA,1	NA,inf	NA,inf	NA,0.677584	0.000116603	0.000233535
2	chr15:43828817:C:G	43828817	NA,G	NA,C	NA,1	NA,inf	NA,inf	NA,0.677563	0.000116599	0.000233527
2	chr15:42390507:T:A	42390507	A,NA	T,NA	1,NA	-inf,NA	inf,NA	1.29661,NA	0.000116598	0.00023362
2	chr15:42254473:T:C	42254473	NA,C	NA,T	NA,1	NA,-inf	NA,inf	NA,0.655962	0.000116595	0.000233655
2	chr15:43180955:T:C	43180955	NA,C	NA,T	NA,1	NA,-inf	NA,inf	NA,0.75589	0.000116421	0.000233684
2	chr15:42553571:T:A	42553571	NA,A	NA,T	NA,1	NA,inf	NA,inf	NA,0.708989	0.0001164	0.000233064
2	chr15:43436765:G:C	43436765	NA,C	NA,G	NA,1	NA,-inf	NA,inf	NA,0.631803	0.000116378	0.000233289
2	chr15:42240241:T:C	42240241	NA,C	NA,T	NA,1	NA,-inf	NA,inf	NA,0.654543	0.000116342	0.00023315
2	chr15:42831798:C:T	42831798	NA,T	NA,C	NA,1	NA,inf	NA,inf	NA,0.678613	0.00011634	0.000233039
2	chr15:42403320:G:A	42403320	NA,A	NA,G	NA,1	NA,-inf	NA,inf	NA,0.666976	0.000116334	0.000233392
2	chr15:44349627:A:G	44349627	NA,G	NA,A	NA,1	NA,-inf	NA,inf	NA,0.682279	0.000116208	0.000232878
2	chr15:44278377:C:T	44278377	NA,T	NA,C	NA,1	NA,inf	NA,inf	NA,0.678572	0.000116151	0.000232711
2	chr15:42090592:T:A	42090592	NA,A	NA,T	NA,1	NA,inf	NA,inf	NA,0.672291	0.000116048	0.000232431
2	chr15:42398159:G:T	42398159	NA,T	NA,G	NA,1	NA,-inf	NA,inf	NA,0.658465	0.000116022	0.000232528
2	chr15:42397040:A:G	42397040	NA,G	NA,A	NA,1	NA,-inf	NA,inf	NA,0.66476	0.000115951	0.000232623
2	chr15:42144896:CTAAAA:C	42144896	NA,C	NA,CTAAAA	NA,1	NA,inf	NA,inf	NA,0.677915	0.000115872	0.000232097
2	chr15:43776958:A:G	43776958	NA,G	NA,A	NA,1	NA,inf	NA,inf	NA,0.695479	0.00011587	0.000232069
2	chr15:42110360:A:C	42110360	NA,C	NA,A	NA,1	NA,inf	NA,inf	NA,0.713447	0.000115784	0.000231918
2	chr15:42406826:G:A	42406826	NA,A	NA,G	NA,1	NA,-inf	NA,inf	NA,0.655608	0.000115733	0.000231904
2	chr15:43239822:A:G	43239822	NA,G	NA,A	NA,1	NA,inf	NA,inf	NA,0.673046	0.000115712	0.000231789
2	chr15:42862421:T:C	42862421	NA,C	NA,T	NA,1	NA,inf	NA,inf	NA,0.676462	0.000115619	0.000231593
2	chr15:42588918:G:A	42588918	NA,A	NA,G	NA,1	NA,-inf	NA,inf	NA,0.723953	0.000115341	0.000231393
2	chr15:42384140:G:A	42384140	NA,A	NA,G	NA,1	NA,inf	NA,inf	NA,0.67554	0.000115319	0.000230986
2	chr15:43820907:C:T	43820907	NA,T	NA,C	NA,1	NA,inf	NA,inf	NA,0.669725	0.000115232	0.00023079
2	chr15:42077507:G:A	42077507	NA,A	NA,G	NA,1	NA,inf	NA,inf	NA,0.666336	0.00011521	0.000230771
2	chr15:41996173:C:T	41996173	NA,T	NA,C	NA,1	NA,inf	NA,inf	NA,0.680516	0.000115103	0.000230593
2	chr15:43867564:A:ATG	43867564	ATG,NA	A,NA	1,NA	inf,NA	inf,NA	1.27642,NA	0.000115077	0.000230129
2	chr15:42423501:T:C	42423501	NA,C	NA,T	NA,1	NA,inf	NA,inf	NA,0.686407	0.00011494	0.000230243
2	chr15:42952346:G:A	42952346	NA,A	NA,G	NA,1	NA,-inf	NA,inf	NA,0.670184	0.000114847	0.00023017
2	chr15:44301848:G:A	44301848	NA,A	NA,G	NA,1	NA,-inf	NA,inf	NA,0.668978	0.00011475	0.000229968
2	chr15:44012352:A:C	44012352	NA,C	NA,A	NA,1	NA,inf	NA,inf	NA,0.686635	0.000114697	0.000229673
2	chr15:43109241:T:C	43109241	NA,C	NA,T	NA,1	NA,inf	NA,inf	NA,0.680491	0.000114576	0.000229447
2	chr15:43006842:T:C	43006842	NA,C	NA,T	NA,1	NA,-inf	NA,inf	NA,0.749125	0.000114518	0.000229845
2	chr15:42107444:C:T	42107444	T,T	C,C	1,1	-inf,-inf	inf,inf	0.360371,1.56778	0.000114417	0.000229171
2	chr15:43957873:A:G	43957873	NA,G	NA,A	NA,1	NA,inf	NA,inf	NA,0.659135	0.000114365	0.000229055
2	chr15:42587185:A:C	42587185	NA,C	NA,A	NA,1	NA,-inf	NA,inf	NA,0.711312	0.00011434	0.000229366
2	chr15:42139378:C:G	42139378	NA,G	NA,C	NA,1	NA,inf	NA,inf	NA,0.668125	0.00011433	0.000228972
2	chr15:42411496:C:T	42411496	NA,T	NA,C	NA,1	NA,inf	NA,inf	NA,0.667926	0.000114078	0.000228501
2	chr15:42137206:CT:C	42137206	NA,C	NA,CT	NA,1	NA,inf	NA,inf	NA,0.70384	0.000114015	0.000228372
2	chr15:44421811:G:C	44421811	NA,C	NA,G	NA,1	NA,inf	NA,inf	NA,0.674891	0.000113999	0.000228328
2	chr15:43408732:G:T	43408732	T,T	G,G	1,1	inf,inf	inf,inf	0.27127,0.83543	0.000113782	0.000225154
2	chr15:43823735:G:T	43823735	NA,T	NA,G	NA,1	NA,inf	NA,inf	NA,0.667657	0.000113689	0.000227691
2	chr15:43992562:G:A	43992562	NA,A	NA,G	NA,1	NA,inf	NA,inf	NA,0.652727	0.000113323	0.000226966
2	chr15:43624653:C:T	43624653	T,NA	C,NA	1,NA	inf,NA	inf,NA	1.17046,NA	0.000113231	0.000226435
2	chr15:44685380:G:A	44685380	NA,A	NA,G	NA,1	NA,inf	NA,inf	NA,0.664742	0.00011321	0.000226757
2	chr15:44513537:T:G	44513537	NA,G	NA,T	NA,1	NA,inf	NA,inf	NA,0.659544	0.00011306	0.000226433
2	chr15:44056336:C:T	44056336	NA,T	NA,C	NA,1	NA,inf	NA,inf	NA,0.678611	0.000112983	0.00022627
2	chr15:44087354:G:A	44087354	NA,A	NA,G	NA,1	NA,inf	NA,inf	NA,0.651755	0.000112905	0.00022613
2	chr15:42984773:A:T	42984773	NA,T	NA,A	NA,1	NA,inf	NA,inf	NA,0.659459	0.000112882	0.000226228
2	chr15:42994373:C:T	42994373	T,T	C,C	1,1	-inf,-inf	inf,inf	0.943559,1.4709	0.000112811	0.00022572
2	chr15:44263567:C:T	44263567	NA,T	NA,C	NA,1	NA,-inf	NA,inf	NA,0.640218	0.000112746	0.000225915
2	chr15:43355429:A:G	43355429	G,G	A,A	1,1	inf,inf	inf,inf	0.361054,0.577756	0.000112708	0.000222907
2	chr15:44708967:C:T	44708967	NA,T	NA,C	NA,1	NA,-inf	NA,inf	NA,0.659642	0.000112626	0.000225697
2	chr15:42652418:G:A	42652418	NA,A	NA,G	NA,1	NA,-inf	NA,inf	NA,0.622131	0.000112554	0.000225549
2	chr15:43623402:A:C	43623402	NA,C	NA,A	NA,1	NA,inf	NA,inf	NA,0.677739	0.000112541	0.000225393
2	chr15:44154240:T:C	44154240	NA,C	NA,T	NA,1	NA,inf	NA,inf	NA,0.635866	0.000112525	0.000225288
2	chr15:41929476:T:C	41929476	NA,C	NA,T	NA,1	NA,-inf	NA,inf	NA,0.623094	0.000112429	0.00022535
2	chr15:43993497:T:C	43993497	NA,C	NA,T	NA,1	NA,inf	NA,inf	NA,0.647677	0.000112411	0.00022514
2	chr15:42317723:G:A	42317723	NA,A	NA,G	NA,1	NA,-inf	NA,inf	NA,0.632864	0.000112365	0.000225166
2	chr15:41977093:A:C	41977093	C,C	A,A	1,1	inf,inf	inf,inf	1.43198,0.579878	0.000112361	0.000225242
2	chr15:43343344:G:T	43343344	NA,T	NA,G	NA,1	NA,-inf	NA,inf	NA,0.608594	0.000112149	0.000224804
2	chr15:43541155:C:T	43541155	NA,T	NA,C	NA,1	NA,-inf	NA,inf	NA,0.699804	0.000112137	0.000224693
2	chr15:42583078:C:A	42583078	A,A	C,C	1,1	inf,-inf	inf,inf	0.119479,1.78158	0.000112097	0.000223268
2	chr15:42643619:CTA:C	42643619	C,C	CTA,CTA	1,1	inf,inf	inf,inf	0.3434,1.68278	0.000112087	0.000223717
2	chr15:44501195:G:A	44501195	A,A	G,G	1,1	-inf,inf	inf,inf	0.643747,1.19268	0.000112047	0.000224296
2	chr15:44656405:A:G	44656405	NA,G	NA,A	NA,1	NA,-inf	NA,inf	NA,0.639738	0.000111956	0.000224274
2	chr15:42060000:G:T	42060000	NA,T	NA,G	NA,1	NA,-inf	NA,inf	NA,0.643738	0.000111943	0.000224342
2	chr15:43356862:A:G	43356862	NA,G	NA,A	NA,1	NA,-inf	NA,inf	NA,0.606406	0.000111806	0.000224118
2	chr15:44727061:T:C	44727061	C,NA	T,NA	1,NA	inf,NA	inf,NA	1.10827,NA	0.000111804	0.000223745
2	chr15:41934487:T:G	41934487	NA,G	NA,T	NA,1	NA,inf	NA,inf	NA,0.653352	0.000111754	0.000223757
2	chr15:43825359:G:T	43825359	NA,T	NA,G	NA,1	NA,inf	NA,inf	NA,0.668833	0.00011164	0.000223603
2	chr15:43959879:T:C	43959879	NA,C	NA,T	NA,1	NA,-inf	NA,inf	NA,0.638726	0.000111629	0.000223754
2	chr15:42656728:A:G	42656728	NA,G	NA,A	NA,1	NA,inf	NA,inf	NA,0.626027	0.000111584	0.000223422
2	chr15:42558792:T:C	42558792	NA,C	NA,T	NA,1	NA,-inf	NA,inf	NA,0.699816	0.000111529	0.000223728
2	chr15:44697902:T:A	44697902	NA,A	NA,T	NA,1	NA,-inf	NA,inf	NA,0.630648	0.000111512	0.00022339
2	chr15:44385137:A:T	44385137	NA,T	NA,A	NA,1	NA,inf	NA,inf	NA,0.627793	0.000111457	0.000223174
2	chr15:43042962:G:A	43042962	NA,A	NA,G	NA,1	NA,-inf	NA,inf	NA,0.69415	0.000111398	0.000223331
2	chr15:44281955:C:G	44281955	G,NA	C,NA	1,NA	-inf,NA	inf,NA	0.903845,NA	0.00011138	0.00022301
2	chr15:42751902:T:C	42751902	NA,C	NA,T	NA,1	NA,inf	NA,inf	NA,0.646302	0.000111312	0.000222948
2	chr15:42095005:T:C	42095005	C,C	T,T	1,1	-inf,-inf	inf,inf	1.44718,0.121299	0.00011128	0.000222764
2	chr15:44678311:G:T	44678311	NA,T	NA,G	NA,1	NA,inf	NA,inf	NA,0.653452	0.000111245	0.00022282
2	chr15:44685202:T:C	44685202	NA,C	NA,T	NA,1	NA,inf	NA,inf	NA,0.652855	0.000111243	0.000222819
2	chr15:42567563:G:T	42567563	NA,T	NA,G	NA,1	NA,-inf	NA,inf	NA,0.696855	0.00011106	0.000222787
2	chr15:42037247:T:C	42037247	NA,C	NA,T	NA,1	NA,-inf	NA,inf	NA,0.622859	0.000111013	0.000222474
2	chr15:42643606:TCGGCTGAGG:T	42643606	T,T	TCGGCTGAGG,TCGGCTGAGG	1,1	inf,inf	inf,inf	0.34107,1.67833	0.000110955	0.00022146
2	chr15:42404408:G:T	42404408	NA,T	NA,G	NA,1	NA,-inf	NA,inf	NA,0.635473	0.000110934	0.000222548
2	chr15:44443726:A:T	44443726	T,T	A,A	1,1	-inf,inf	inf,inf	0.631953,1.198	0.000110926	0.000222053
2	chr15:42498649:T:G	42498649	NA,G	NA,T	NA,1	NA,inf	NA,inf	NA,0.648668	0.000110912	0.000222159
2	chr15:42008749:T:A	42008749	NA,A	NA,T	NA,1	NA,inf	NA,inf	NA,0.646144	0.000110851	0.000221964
2	chr15:43094407:A:T	43094407	NA,T	NA,A	NA,1	NA,-inf	NA,inf	NA,0.678064	0.00011081	0.000222151
2	chr15:42720690:G:A	42720690	NA,A	NA,G	NA,1	NA,inf	NA,inf	NA,0.649531	0.000110779	0.000221891
2	chr15:42625208:G:A	42625208	NA,A	NA,G	NA,1	NA,inf	NA,inf	NA,0.631376	0.000110764	0.000221842
2	chr15:44364495:C:T	44364495	NA,T	NA,C	NA,1	NA,inf	NA,inf	NA,0.650323	0.000110744	0.00022182
2	chr15:42520300:C:T	42520300	NA,T	NA,C	NA,1	NA,-inf	NA,inf	NA,0.694213	0.000110685	0.000222034
2	chr15:44180063:AAAAAAAAAAGGC:A	44180063	NA,A	NA,AAAAAAAAAAGGC	NA,1	NA,-inf	NA,inf	NA,0.669906	0.000110661	0.000221963
2	chr15:42565176:T:C	42565176	NA,C	NA,T	NA,1	NA,-inf	NA,inf	NA,0.694165	0.00011063	0.000221924
2	chr15:43248696:C:T	43248696	NA,T	NA,C	NA,1	NA,inf	NA,inf	NA,0.6409	0.000110624	0.000221719
2	chr15:42528391:G:A	42528391	A,A	G,G	1,1	-inf,inf	inf,inf	2.97797,0.552834	0.000110578	0.000221602
2	chr15:44671218:G:A	44671218	NA,A	NA,G	NA,1	NA,-inf	NA,inf	NA,0.648387	0.000110501	0.00022144
2	chr15:42124638:C:CATCT	42124638	NA,CATCT	NA,C	NA,1	NA,-inf	NA,inf	NA,0.654073	0.000110496	0.000221612
2	chr15:43497776:G:A	43497776	NA,A	NA,G	NA,1	NA,inf	NA,inf	NA,0.662403	0.00011048	0.000221283
2	chr15:44285276:T:C	44285276	NA,C	NA,T	NA,1	NA,inf	NA,inf	NA,0.656943	0.000110478	0.000221254
2	chr15:42761332:A:G	42761332	NA,G	NA,A	NA,1	NA,inf	NA,inf	NA,0.642018	0.000110425	0.000221185
2	chr15:42643622:G:C	42643622	C,C	G,G	1,1	inf,inf	inf,inf	0.331568,1.68027	0.000110373	0.0002203
2	chr15:44617050:G:T	44617050	NA,T	NA,G	NA,1	NA,inf	NA,inf	NA,0.648246	0.000110347	0.000221022
2	chr15:41997477:C:T	41997477	T,T	C,C	1,1	-inf,-inf	inf,inf	1.12175,1.21511	0.000110333	0.000220719
2	chr15:44279160:C:T	44279160	NA,T	NA,C	NA,1	NA,inf	NA,inf	NA,0.614477	0.000110254	0.000220591
2	chr15:42418328:C:T	42418328	NA,T	NA,C	NA,1	NA,inf	NA,inf	NA,0.66626	0.000110252	0.000220788
2	chr15:44610390:T:C	44610390	NA,C	NA,T	NA,1	NA,inf	NA,inf	NA,0.635756	0.000110211	0.000220743
2	chr15:42085723:A:G	42085723	NA,G	NA,A	NA,1	NA,inf	NA,inf	NA,0.637973	0.000110187	0.000220694
2	chr15:42406275:A:G	42406275	NA,G	NA,A	NA,1	NA,-inf	NA,inf	NA,0.630365	0.000110144	0.000220961
2	chr15:44275247:G:A	44275247	NA,A	NA,G	NA,1	NA,-inf	NA,inf	NA,0.671401	0.000110052	0.000220743
2	chr15:44649086:A:G	44649086	NA,G	NA,A	NA,1	NA,inf	NA,inf	NA,0.646293	0.00011003	0.000220387
2	chr15:44580155:C:T	44580155	NA,T	NA,C	NA,1	NA,-inf	NA,inf	NA,0.619186	0.000110028	0.000220455
2	chr15:44085148:C:A	44085148	NA,A	NA,C	NA,1	NA,inf	NA,inf	NA,0.612313	0.000109968	0.000220119
2	chr15:44771225:C:T	44771225	NA,T	NA,C	NA,1	NA,-inf	NA,inf	NA,0.609819	0.000109884	0.000220206
2	chr15:43632824:G:C	43632824	NA,C	NA,G	NA,1	NA,-inf	NA,inf	NA,0.67508	0.00010988	0.000220282
2	chr15:43100662:C:T	43100662	NA,T	NA,C	NA,1	NA,inf	NA,inf	NA,0.628469	0.000109859	0.000220144
2	chr15:42410242:T:C	42410242	NA,C	NA,T	NA,1	NA,inf	NA,inf	NA,0.652578	0.000109853	0.000220064
2	chr15:42035021:C:A	42035021	NA,A	NA,C	NA,1	NA,inf	NA,inf	NA,0.629307	0.000109816	0.000219944
2	chr15:42685262:C:T	42685262	NA,T	NA,C	NA,1	NA,inf	NA,inf	NA,0.640628	0.00010981	0.000220061
2	chr15:42397548:G:T	42397548	NA,T	NA,G	NA,1	NA,-inf	NA,inf	NA,0.628153	0.000109757	0.000220184
2	chr15:42121028:C:G	42121028	NA,G	NA,C	NA,1	NA,-inf	NA,inf	NA,0.61368	0.000109742	0.000219866
2	chr15:43724698:T:G	43724698	NA,G	NA,T	NA,1	NA,inf	NA,inf	NA,0.674657	0.000109717	0.000219745
2	chr15:42397501:G:A	42397501	NA,A	NA,G	NA,1	NA,-inf	NA,inf	NA,0.627528	0.000109649	0.000219969
2	chr15:44108797:C:T	44108797	T,NA	C,NA	1,NA	inf,NA	inf,NA	1.026,NA	0.000109609	0.000219695
2	chr15:42683359:G:C	42683359	NA,C	NA,G	NA,1	NA,inf	NA,inf	NA,0.615751	0.000109605	0.000219451
2	chr15:44695378:T:G	44695378	NA,G	NA,T	NA,1	NA,inf	NA,inf	NA,0.642466	0.000109544	0.000219416
2	chr15:43174568:A:G	43174568	NA,G	NA,A	NA,1	NA,inf	NA,inf	NA,0.634776	0.000109516	0.000219496
2	chr15:42764806:A:G	42764806	NA,G	NA,A	NA,1	NA,inf	NA,inf	NA,0.634983	0.000109467	0.000219255
2	chr15:44674569:A:T	44674569	NA,T	NA,A	NA,1	NA,-inf	NA,inf	NA,0.641715	0.000109457	0.000219347
2	chr15:44446157:C:G	44446157	NA,G	NA,C	NA,1	NA,inf	NA,inf	NA,0.636109	0.000109367	0.000219048
2	chr15:44467125:G:A	44467125	NA,A	NA,G	NA,1	NA,inf	NA,inf	NA,0.6356	0.000109313	0.00021894
2	chr15:42155721:G:A	42155721	A,A	G,G	1,1	-inf,-inf	inf,inf	1.63052,0.34982	0.000109274	0.000218693
2	chr15:43134346:A:G	43134346	NA,G	NA,A	NA,1	NA,-inf	NA,inf	NA,0.610049	0.000109272	0.000218953
2	chr15:42623845:G:A	42623845	NA,A	NA,G	NA,1	NA,inf	NA,inf	NA,0.621685	0.000109256	0.000218822
2	chr15:42764662:T:C	42764662	NA,C	NA,T	NA,1	NA,inf	NA,inf	NA,0.63347	0.000109223	0.000218765
2	chr15:42546433:G:A	42546433	NA,A	NA,G	NA,1	NA,-inf	NA,inf	NA,0.684705	0.000109159	0.000218969
2	chr15:42163529:C:T	42163529	NA,T	NA,C	NA,1	NA,-inf	NA,inf	NA,0.61732	0.000109119	0.000218684
2	chr15:42279142:T:C	42279142	NA,C	NA,T	NA,1	NA,inf	NA,inf	NA,0.653249	0.000109118	0.000218614
2	chr15:43740903:A:T	43740903	T,NA	A,NA	1,NA	inf,NA	inf,NA	1.07417,NA	0.00010908	0.000218374
2	chr15:42801251:G:A	42801251	NA,A	NA,G	NA,1	NA,inf	NA,inf	NA,0.635884	0.00010905	0.000218548
2	chr15:42946726:A:T	42946726	NA,T	NA,A	NA,1	NA,-inf	NA,inf	NA,0.662685	0.000108983	0.000218484
2	chr15:43869305:TGAAAA:T	43869305	NA,T	NA,TGAAAA	NA,1	NA,inf	NA,inf	NA,0.632308	0.00010895	0.000218211
2	chr15:43354149:A:G	43354149	G,G	A,A	1,1	inf,inf	inf,inf	0.354496,0.569872	0.000108929	0.000215453
2	chr15:42132525:C:A	42132525	NA,A	NA,C	NA,1	NA,inf	NA,inf	NA,0.62936	0.000108927	0.000218176
2	chr15:44011607:A:C	44011607	NA,C	NA,A	NA,1	NA,inf	NA,inf	NA,0.650193	0.000108833	0.000217934
2	chr15:43857435:A:G	43857435	NA,G	NA,A	NA,1	NA,inf	NA,inf	NA,0.631274	0.000108784	0.000217878
2	chr15:44112545:C:G	44112545	NA,G	NA,C	NA,1	NA,inf	NA,inf	NA,0.652183	0.000108779	0.000217853
2	chr15:42102783:C:T	42102783	NA,T	NA,C	NA,1	NA,inf	NA,inf	NA,0.638103	0.000108752	0.000217869
2	chr15:43160933:AATAAG:A	43160933	A,NA	AATAAG,NA	1,NA	-inf,NA	inf,NA	0.863428,NA	0.000108747	0.000217859
2	chr15:42315351:T:A	42315351	NA,A	NA,T	NA,1	NA,inf	NA,inf	NA,0.650763	0.000108737	0.000217853
2	chr15:42132523:G:A	42132523	NA,A	NA,G	NA,1	NA,inf	NA,inf	NA,0.628026	0.000108712	0.000217746
2	chr15:44629136:G:A	44629136	NA,A	NA,G	NA,1	NA,inf	NA,inf	NA,0.637464	0.000108705	0.000217737
2	chr15:43175644:G:A	43175644	NA,A	NA,G	NA,1	NA,-inf	NA,inf	NA,0.707142	0.00010864	0.000218044
2	chr15:41915879:T:G	41915879	NA,G	NA,T	NA,1	NA,inf	NA,inf	NA,0.623538	0.000108594	0.000217508
2	chr15:42976687:TCA:T	42976687	NA,T	NA,TCA	NA,1	NA,-inf	NA,inf	NA,0.687544	0.000108559	0.000217616
2	chr15:44379659:G:A	44379659	NA,A	NA,G	NA,1	NA,-inf	NA,inf	NA,0.608223	0.000108509	0.00021744
2	chr15:43033461:T:C	43033461	NA,C	NA,T	NA,1	NA,-inf	NA,inf	NA,0.605427	0.000108482	0.000217369
2	chr15:43503095:A:G	43503095	NA,G	NA,A	NA,1	NA,inf	NA,inf	NA,0.630692	0.000108479	0.000217283
2	chr15:43499363:A:G	43499363	NA,G	NA,A	NA,1	NA,inf	NA,inf	NA,0.630609	0.000108466	0.000217257
2	chr15:42386266:C:G	42386266	NA,G	NA,C	NA,1	NA,inf	NA,inf	NA,0.649004	0.000108441	0.000217261
2	chr15:44355357:G:A	44355357	NA,A	NA,G	NA,1	NA,-inf	NA,inf	NA,0.61009	0.00010843	0.000217254
2	chr15:44709018:C:T	44709018	NA,T	NA,C	NA,1	NA,-inf	NA,inf	NA,0.633821	0.000108411	0.000217248
2	chr15:44371890:T:C	44371890	NA,C	NA,T	NA,1	NA,-inf	NA,inf	NA,0.629786	0.000108401	0.000217241
2	chr15:44642838:C:T	44642838	NA,T	NA,C	NA,1	NA,-inf	NA,inf	NA,0.635678	0.000108339	0.000217106
2	chr15:43435829:G:A	43435829	NA,A	NA,G	NA,1	NA,inf	NA,inf	NA,0.62256	0.000108334	0.000216985
2	chr15:43999513:T:C	43999513	C,C	T,T	1,1	-inf,-inf	inf,inf	0.229421,1.51665	0.000108287	0.000217328
2	chr15:44455774:G:C	44455774	C,C	G,G	1,1	-inf,inf	inf,inf	0.465773,1.31486	0.000108222	0.000216336
2	chr15:42398941:T:C	42398941	NA,C	NA,T	NA,1	NA,-inf	NA,inf	NA,0.618285	0.000108163	0.000216983
2	chr15:44639580:G:A	44639580	NA,A	NA,G	NA,1	NA,inf	NA,inf	NA,0.634579	0.000108145	0.000216613
2	chr15:42363847:C:T	42363847	NA,T	NA,C	NA,1	NA,inf	NA,inf	NA,0.648211	0.000108066	0.000216503
2	chr15:42706650:A:G	42706650	NA,G	NA,A	NA,1	NA,-inf	NA,inf	NA,0.638327	0.000108027	0.000216533
2	chr15:42670011:A:T	42670011	T,T	A,A	1,1	inf,inf	inf,inf	0.0281423,1.80317	0.00010789	0.000216003
2	chr15:42029733:T:C	42029733	NA,C	NA,T	NA,1	NA,inf	NA,inf	NA,0.646053	0.000107884	0.000216039
2	chr15:43254491:GAC:G	43254491	NA,G	NA,GAC	NA,1	NA,inf	NA,inf	NA,0.641271	0.000107876	0.000216046
2	chr15:43280499:C:T	43280499	NA,T	NA,C	NA,1	NA,-inf	NA,inf	NA,0.665909	0.000107768	0.000215884
2	chr15:42538640:T:C	42538640	NA,C	NA,T	NA,1	NA,-inf	NA,inf	NA,0.601379	0.000107757	0.000215932
2	chr15:42370596:A:C	42370596	NA,C	NA,A	NA,1	NA,inf	NA,inf	NA,0.643903	0.000107661	0.000215698
2	chr15:44422211:T:C	44422211	NA,C	NA,T	NA,1	NA,-inf	NA,inf	NA,0.631361	0.000107654	0.000215736
2	chr15:42963434:A:G	42963434	G,NA	A,NA	1,NA	-inf,NA	inf,NA	0.892032,NA	0.000107649	0.000215652
2	chr15:43809122:T:C	43809122	NA,C	NA,T	NA,1	NA,inf	NA,inf	NA,0.64506	0.000107546	0.000215395
2	chr15:42802518:T:C	42802518	C,NA	T,NA	1,NA	-inf,NA	inf,NA	0.850003,NA	0.00010754	0.000215322
2	chr15:42028494:C:T	42028494	NA,T	NA,C	NA,1	NA,inf	NA,inf	NA,0.643695	0.000107527	0.000215326
2	chr15:44788488:C:T	44788488	NA,T	NA,C	NA,1	NA,inf	NA,inf	NA,0.636754	0.000107506	0.000215243
2	chr15:43634405:A:G	43634405	NA,G	NA,A	NA,1	NA,inf	NA,inf	NA,0.620297	0.000107403	0.000215238
2	chr15:42729890:C:T	42729890	NA,T	NA,C	NA,1	NA,-inf	NA,inf	NA,0.643643	0.000107373	0.000215208
2	chr15:44016707:A:G	44016707	G,G	A,A	1,1	inf,-inf	inf,inf	3.01539,1.80904	0.000107333	0.000214912
2	chr15:44082202:G:A	44082202	NA,A	NA,G	NA,1	NA,-inf	NA,inf	NA,0.592822	0.000107255	0.000214907
2	chr15:43000340:A:C	43000340	C,NA	A,NA	1,NA	-inf,NA	inf,NA	0.848466,NA	0.000107183	0.000214604
2	chr15:44788886:ACACACC:A	44788886	NA,A	NA,ACACACC	NA,1	NA,-inf	NA,inf	NA,0.591555	0.000107158	0.000214745
2	chr15:43639253:T:A	43639253	NA,A	NA,T	NA,1	NA,inf	NA,inf	NA,0.625078	0.000107126	0.000214559
2	chr15:43042600:C:T	43042600	NA,T	NA,C	NA,1	NA,-inf	NA,inf	NA,0.665401	0.000106948	0.000214407
2	chr15:42010666:T:C	42010666	NA,C	NA,T	NA,1	NA,-inf	NA,inf	NA,0.59255	0.000106901	0.000214247
2	chr15:42387226:G:A	42387226	NA,A	NA,G	NA,1	NA,inf	NA,inf	NA,0.63872	0.000106853	0.000214079
2	chr15:44271095:T:G	44271095	NA,G	NA,T	NA,1	NA,-inf	NA,inf	NA,0.604985	0.00010678	0.000213966
2	chr15:43400637:G:A	43400637	NA,A	NA,G	NA,1	NA,-inf	NA,inf	NA,0.688555	0.00010675	0.000214205
2	chr15:42492595:T:C	42492595	C,C	T,T	1,1	-inf,-inf	inf,inf	0.0592876,1.73925	0.000106731	0.000213082
2	chr15:44030610:T:C	44030610	NA,C	NA,T	NA,1	NA,inf	NA,inf	NA,0.675803	0.00010671	0.000213598
2	chr15:43175860:T:C	43175860	NA,C	NA,T	NA,1	NA,-inf	NA,inf	NA,0.693641	0.000106613	0.000213971
2	chr15:42028616:A:G	42028616	NA,G	NA,A	NA,1	NA,inf	NA,inf	NA,0.606097	0.000106522	0.00021335
2	chr15:42385596:ACT:A	42385596	NA,A	NA,ACT	NA,1	NA,inf	NA,inf	NA,0.636572	0.000106502	0.000213376
2	chr15:44329347:A:C	44329347	NA,C	NA,A	NA,1	NA,inf	NA,inf	NA,0.597244	0.000106475	0.000213203
2	chr15:43301593:G:T	43301593	T,NA	G,NA	1,NA	inf,NA	inf,NA	1.03609,NA	0.00010644	0.000213335
2	chr15:42115338:A:C	42115338	C,C	A,A	1,1	inf,inf	inf,inf	0.0394425,1.70496	0.000106408	0.000213427
2	chr15:44337120:C:G	44337120	NA,G	NA,C	NA,1	NA,inf	NA,inf	NA,0.618375	0.000106376	0.000213051
2	chr15:42858976:G:A	42858976	NA,A	NA,G	NA,1	NA,-inf	NA,inf	NA,0.690289	0.000106365	0.00021345
2	chr15:43357700:G:A	43357700	NA,A	NA,G	NA,1	NA,inf	NA,inf	NA,0.635661	0.000106303	0.000212918
2	chr15:43355331:A:T	43355331	NA,T	NA,A	NA,1	NA,inf	NA,inf	NA,0.635388	0.000106263	0.000212839
2	chr15:43492627:T:C	43492627	NA,C	NA,T	NA,1	NA,inf	NA,inf	NA,0.652101	0.00010625	0.000212765
2	chr15:43898761:G:A	43898761	NA,A	NA,G	NA,1	NA,inf	NA,inf	NA,0.616561	0.000106215	0.000212732
2	chr15:44405236:A:T	44405236	NA,T	NA,A	NA,1	NA,-inf	NA,inf	NA,0.621942	0.000106198	0.000212818
2	chr15:43300099:G:A	43300099	A,NA	G,NA	1,NA	inf,NA	inf,NA	1.034,NA	0.000106198	0.000212849
2	chr15:42097074:A:G	42097074	NA,G	NA,A	NA,1	NA,inf	NA,inf	NA,0.60533	0.000106134	0.000212604
2	chr15:42346405:T:C	42346405	NA,C	NA,T	NA,1	NA,inf	NA,inf	NA,0.608111	0.000106128	0.000212584
2	chr15:43208523:G:A	43208523	NA,A	NA,G	NA,1	NA,inf	NA,inf	NA,0.625591	0.000105981	0.000212256
2	chr15:42684508:C:T	42684508	T,NA	C,NA	1,NA	-inf,NA	inf,NA	0.836157,NA	0.000105965	0.000212194
2	chr15:42836733:A:G	42836733	NA,G	NA,A	NA,1	NA,-inf	NA,inf	NA,0.634745	0.000105908	0.000212237
2	chr15:42309566:C:T	42309566	NA,T	NA,C	NA,1	NA,inf	NA,inf	NA,0.632695	0.000105904	0.000212177
2	chr15:42405867:C:T	42405867	NA,T	NA,C	NA,1	NA,-inf	NA,inf	NA,0.604163	0.000105885	0.000212408
2	chr15:42280605:C:T	42280605	NA,T	NA,C	NA,1	NA,inf	NA,inf	NA,0.632473	0.000105872	0.000212112
2	chr15:42082909:G:GGT	42082909	NA,GGT	NA,G	NA,1	NA,inf	NA,inf	NA,0.607684	0.000105783	0.000211885
2	chr15:42020412:G:A	42020412	NA,A	NA,G	NA,1	NA,inf	NA,inf	NA,0.623004	0.000105618	0.000211591
2	chr15:43368186:G:A	43368186	A,NA	G,NA	1,NA	inf,NA	inf,NA	1.12348,NA	0.000105591	0.000211166
2	chr15:42972421:T:C	42972421	NA,C	NA,T	NA,1	NA,-inf	NA,inf	NA,0.682609	0.00010557	0.000211617
2	chr15:43356246:G:A	43356246	A,A	G,G	1,1	inf,inf	inf,inf	0.354114,0.545796	0.000105561	0.000208811
2	chr15:41973313:T:TG	41973313	TG,TG	T,T	1,1	inf,-inf	inf,inf	1.7069,0.0648609	0.000105553	0.000211459
2	chr15:44167817:C:A	44167817	NA,A	NA,C	NA,1	NA,inf	NA,inf	NA,0.597113	0.000105493	0.000211356
2	chr15:42415892:G:A	42415892	NA,A	NA,G	NA,1	NA,inf	NA,inf	NA,0.635281	0.000105492	0.000211263
2	chr15:42936372:C:T	42936372	NA,T	NA,C	NA,1	NA,-inf	NA,inf	NA,0.689164	0.00010549	0.0002117
2	chr15:44593098:C:A	44593098	NA,A	NA,C	NA,1	NA,inf	NA,inf	NA,0.61679	0.000105474	0.000211266
2	chr15:42076351:T:G	42076351	NA,G	NA,T	NA,1	NA,inf	NA,inf	NA,0.613175	0.000105367	0.000211004
2	chr15:44709555:T:C	44709555	NA,C	NA,T	NA,1	NA,-inf	NA,inf	NA,0.616217	0.000105355	0.000211124
2	chr15:44584785:A:G	44584785	NA,G	NA,A	NA,1	NA,-inf	NA,inf	NA,0.616146	0.00010531	0.000211036
2	chr15:42022504:T:C	42022504	NA,C	NA,T	NA,1	NA,inf	NA,inf	NA,0.614233	0.00010531	0.000210957
2	chr15:44496226:G:A	44496226	A,A	G,G	1,1	-inf,inf	inf,inf	0.683376,1.10938	0.000105256	0.000210703
2	chr15:41982338:T:G	41982338	NA,G	NA,T	NA,1	NA,-inf	NA,inf	NA,0.587659	0.000105188	0.00021086
2	chr15:44064567:C:T	44064567	NA,T	NA,C	NA,1	NA,inf	NA,inf	NA,0.628285	0.000105045	0.000210378
2	chr15:44618336:G:A	44618336	NA,A	NA,G	NA,1	NA,-inf	NA,inf	NA,0.61472	0.00010502	0.000210455
2	chr15:42384289:A:G	42384289	NA,G	NA,A	NA,1	NA,inf	NA,inf	NA,0.626693	0.000105001	0.000210368
2	chr15:44576857:C:T	44576857	NA,T	NA,C	NA,1	NA,inf	NA,inf	NA,0.613474	0.000104971	0.00021026
2	chr15:42001193:G:A	42001193	NA,A	NA,G	NA,1	NA,-inf	NA,inf	NA,0.577958	0.000104938	0.000210312
2	chr15:44597568:G:A	44597568	NA,A	NA,G	NA,1	NA,-inf	NA,inf	NA,0.613658	0.000104931	0.000210276
2	chr15:42018575:T:C	42018575	NA,C	NA,T	NA,1	NA,-inf	NA,inf	NA,0.587188	0.000104905	0.000210217
2	chr15:42386140:C:T	42386140	NA,T	NA,C	NA,1	NA,inf	NA,inf	NA,0.624571	0.000104681	0.000209726
2	chr15:41992986:G:A	41992986	NA,A	NA,G	NA,1	NA,-inf	NA,inf	NA,0.585479	0.000104672	0.000209745
2	chr15:42709664:G:C	42709664	NA,C	NA,G	NA,1	NA,inf	NA,inf	NA,0.605066	0.000104666	0.00020963
2	chr15:41928588:A:T	41928588	NA,T	NA,A	NA,1	NA,-inf	NA,inf	NA,0.574852	0.00010457	0.000209592
2	chr15:42382234:G:A	42382234	NA,A	NA,G	NA,1	NA,inf	NA,inf	NA,0.623803	0.000104565	0.000209495
2	chr15:41926804:C:T	41926804	NA,T	NA,C	NA,1	NA,-inf	NA,inf	NA,0.574849	0.000104554	0.00020956
2	chr15:43346327:G:A	43346327	A,A	G,G	1,1	inf,inf	inf,inf	0.34242,0.573266	0.000104512	0.000206736
2	chr15:41925491:T:C	41925491	NA,C	NA,T	NA,1	NA,-inf	NA,inf	NA,0.57385	0.000104399	0.000209249
2	chr15:44705431:T:C	44705431	NA,C	NA,T	NA,1	NA,inf	NA,inf	NA,0.609725	0.000104394	0.000209102
2	chr15:42975439:TTC:T	42975439	NA,T	NA,TTC	NA,1	NA,-inf	NA,inf	NA,0.661703	0.000104386	0.000209234
2	chr15:41925512:T:C	41925512	NA,C	NA,T	NA,1	NA,-inf	NA,inf	NA,0.573711	0.000104376	0.000209203
2	chr15:42148083:G:A	42148083	NA,A	NA,G	NA,1	NA,-inf	NA,inf	NA,0.648695	0.000104278	0.000209158
2	chr15:41926713:T:C	41926713	NA,C	NA,T	NA,1	NA,-inf	NA,inf	NA,0.572957	0.000104263	0.000208977
2	chr15:44308522:C:T	44308522	NA,T	NA,C	NA,1	NA,inf	NA,inf	NA,0.577317	0.000104255	0.000208603
2	chr15:42267986:C:G	42267986	NA,G	NA,C	NA,1	NA,-inf	NA,inf	NA,0.599364	0.000104204	0.000208797
2	chr15:44520241:C:T	44520241	NA,T	NA,C	NA,1	NA,inf	NA,inf	NA,0.596595	0.000104076	0.000208468
2	chr15:42015794:T:G	42015794	NA,G	NA,T	NA,1	NA,inf	NA,inf	NA,0.614433	0.000104021	0.000208357
2	chr15:43116456:C:T	43116456	NA,T	NA,C	NA,1	NA,-inf	NA,inf	NA,0.576899	0.000103999	0.000208386
2	chr15:43992665:G:A	43992665	NA,A	NA,G	NA,1	NA,inf	NA,inf	NA,0.57361	0.000103964	0.000208109
2	chr15:44581286:AG:A	44581286	NA,A	NA,AG	NA,1	NA,inf	NA,inf	NA,0.606846	0.00010396	0.000208235
2	chr15:44343663:T:TAA	44343663	NA,TAA	NA,T	NA,1	NA,inf	NA,inf	NA,0.605432	0.000103951	0.00020818
2	chr15:44048517:A:T	44048517	NA,T	NA,A	NA,1	NA,inf	NA,inf	NA,0.594906	0.000103927	0.00020815
2	chr15:43823376:ACTTT:A	43823376	NA,A	NA,ACTTT	NA,1	NA,-inf	NA,inf	NA,0.592784	0.000103925	0.000208219
2	chr15:41995789:T:C	41995789	C,C	T,T	1,1	inf,inf	inf,inf	1.02732,1.25781	0.000103908	0.000207854
2	chr15:42496656:G:T	42496656	NA,T	NA,G	NA,1	NA,inf	NA,inf	NA,0.621208	0.000103897	0.000208165
2	chr15:42378490:G:C	42378490	NA,C	NA,G	NA,1	NA,inf	NA,inf	NA,0.619235	0.000103878	0.000208117
2	chr15:43113164:G:A	43113164	NA,A	NA,G	NA,1	NA,inf	NA,inf	NA,0.598115	0.000103748	0.000207803
2	chr15:41939155:C:T	41939155	T,T	C,C	1,1	-inf,inf	inf,inf	1.35833,0.485185	0.00010374	0.000207738
2	chr15:44694982:G:A	44694982	NA,A	NA,G	NA,1	NA,-inf	NA,inf	NA,0.604805	0.000103615	0.00020764
2	chr15:41996621:C:T	41996621	NA,T	NA,C	NA,1	NA,-inf	NA,inf	NA,0.589753	0.000103606	0.000207641
2	chr15:42245956:T:C	42245956	NA,C	NA,T	NA,1	NA,-inf	NA,inf	NA,0.582184	0.000103575	0.000207573
2	chr15:43827323:A:G	43827323	NA,G	NA,A	NA,1	NA,-inf	NA,inf	NA,0.570779	0.000103487	0.000207362
2	chr15:44657040:C:A	44657040	NA,A	NA,C	NA,1	NA,-inf	NA,inf	NA,0.604154	0.000103486	0.00020738
2	chr15:43722813:T:C	43722813	NA,C	NA,T	NA,1	NA,-inf	NA,inf	NA,0.588999	0.000103442	0.00020725
2	chr15:43837609:G:A	43837609	NA,A	NA,G	NA,1	NA,-inf	NA,inf	NA,0.570219	0.000103402	0.000207191
2	chr15:44388362:T:A	44388362	NA,A	NA,T	NA,1	NA,inf	NA,inf	NA,0.603291	0.0001034	0.000207114
2	chr15:44503115:T:G	44503115	G,G	T,T	1,1	-inf,inf	inf,inf	0.638675,1.1494	0.000103394	0.000206976
2	chr15:42973492:C:A	42973492	NA,A	NA,C	NA,1	NA,-inf	NA,inf	NA,0.636575	0.000103392	0.000207256
2	chr15:42572455:T:G	42572455	NA,G	NA,T	NA,1	NA,-inf	NA,inf	NA,0.573285	0.000103324	0.000207048
2	chr15:42650979:C:T	42650979	NA,T	NA,C	NA,1	NA,inf	NA,inf	NA,0.614487	0.00010332	0.000206945
2	chr15:43199423:A:G	43199423	NA,G	NA,A	NA,1	NA,inf	NA,inf	NA,0.596388	0.000103312	0.000206955
2	chr15:44354693:T:C	44354693	NA,C	NA,T	NA,1	NA,inf	NA,inf	NA,0.569833	0.000103277	0.000206647
2	chr15:43061066:T:C	43061066	NA,C	NA,T	NA,1	NA,-inf	NA,inf	NA,0.599294	0.000103233	0.000206881
2	chr15:42409205:C:T	42409205	NA,T	NA,C	NA,1	NA,inf	NA,inf	NA,0.629034	0.000103214	0.0002067
2	chr15:43960888:A:G	43960888	NA,G	NA,A	NA,1	NA,-inf	NA,inf	NA,0.584261	0.000102986	0.000206423
2	chr15:43106767:T:G	43106767	NA,G	NA,T	NA,1	NA,inf	NA,inf	NA,0.614326	0.000102976	0.000206261
2	chr15:42013579:G:C	42013579	NA,C	NA,G	NA,1	NA,-inf	NA,inf	NA,0.570524	0.000102975	0.000206405
2	chr15:42983068:A:G	42983068	NA,G	NA,A	NA,1	NA,-inf	NA,inf	NA,0.672721	0.000102909	0.000206516
2	chr15:44314093:C:T	44314093	NA,T	NA,C	NA,1	NA,inf	NA,inf	NA,0.568508	0.000102909	0.000205912
2	chr15:44331468:G:C	44331468	NA,C	NA,G	NA,1	NA,inf	NA,inf	NA,0.567897	0.000102827	0.000205749
2	chr15:42415847:C:G	42415847	NA,G	NA,C	NA,1	NA,inf	NA,inf	NA,0.617266	0.000102817	0.000205907
2	chr15:42002089:C:T	42002089	NA,T	NA,C	NA,1	NA,-inf	NA,inf	NA,0.562727	0.000102815	0.000206078
2	chr15:42305736:A:G	42305736	NA,G	NA,A	NA,1	NA,inf	NA,inf	NA,0.611627	0.000102753	0.000205863
2	chr15:43971855:C:T	43971855	NA,T	NA,C	NA,1	NA,inf	NA,inf	NA,0.587542	0.000102718	0.000205732
2	chr15:43897719:A:G	43897719	NA,G	NA,A	NA,1	NA,inf	NA,inf	NA,0.567615	0.000102685	0.000205528
2	chr15:42568402:C:G	42568402	NA,G	NA,C	NA,1	NA,-inf	NA,inf	NA,0.569038	0.000102681	0.00020576
2	chr15:44351404:G:A	44351404	NA,A	NA,G	NA,1	NA,inf	NA,inf	NA,0.566797	0.000102673	0.000205441
2	chr15:42326455:C:G	42326455	NA,G	NA,C	NA,1	NA,inf	NA,inf	NA,0.611083	0.000102659	0.000205675
2	chr15:42965670:T:C	42965670	NA,C	NA,T	NA,1	NA,-inf	NA,inf	NA,0.670952	0.000102659	0.000206013
2	chr15:42359702:G:C	42359702	C,NA	G,NA	1,NA	-inf,NA	inf,NA	0.850559,NA	0.000102626	0.000205543
2	chr15:42370540:A:C	42370540	NA,C	NA,A	NA,1	NA,inf	NA,inf	NA,0.608559	0.000102609	0.000205562
2	chr15:42932337:G:A	42932337	NA,A	NA,G	NA,1	NA,inf	NA,inf	NA,0.59568	0.000102522	0.000205358
2	chr15:42770738:T:C	42770738	C,NA	T,NA	1,NA	inf,NA	inf,NA	0.775682,NA	0.000102505	0.000205101
2	chr15:42279102:A:G	42279102	NA,G	NA,A	NA,1	NA,-inf	NA,inf	NA,0.575164	0.000102393	0.000205196
2	chr15:42729430:C:T	42729430	T,T	C,C	1,1	inf,inf	inf,inf	0.095081,1.79953	0.000102387	0.000203877
2	chr15:42699583:T:C	42699583	NA,C	NA,T	NA,1	NA,inf	NA,inf	NA,0.579939	0.000102381	0.000205095
2	chr15:42398672:C:T	42398672	NA,T	NA,C	NA,1	NA,-inf	NA,inf	NA,0.573548	0.000102367	0.000205158
2	chr15:42198401:A:T	42198401	NA,T	NA,A	NA,1	NA,inf	NA,inf	NA,0.583478	0.000102357	0.000204977
2	chr15:44343531:A:C	44343531	NA,C	NA,A	NA,1	NA,inf	NA,inf	NA,0.563413	0.000102303	0.000204701
2	chr15:43403033:A:G	43403033	G,G	A,A	1,1	inf,-inf	inf,inf	2.41093,0.0247604	0.000102282	0.000203168
2	chr15:42450266:A:G	42450266	NA,G	NA,A	NA,1	NA,inf	NA,inf	NA,0.593285	0.000102278	0.00020468
2	chr15:41999850:C:A	41999850	NA,A	NA,C	NA,1	NA,-inf	NA,inf	NA,0.56089	0.000102268	0.000204965
2	chr15:44151008:C:T	44151008	NA,T	NA,C	NA,1	NA,inf	NA,inf	NA,0.57577	0.00010226	0.00020488
2	chr15:43619401:C:T	43619401	NA,T	NA,C	NA,1	NA,inf	NA,inf	NA,0.610551	0.000102242	0.000204773
2	chr15:42077760:G:C	42077760	NA,C	NA,G	NA,1	NA,inf	NA,inf	NA,0.591464	0.000102208	0.000204679
2	chr15:42687887:C:T	42687887	NA,T	NA,C	NA,1	NA,inf	NA,inf	NA,0.601188	0.000102169	0.000204641
2	chr15:43844347:G:T	43844347	NA,T	NA,G	NA,1	NA,-inf	NA,inf	NA,0.577875	0.000102167	0.000204697
2	chr15:44615289:G:A	44615289	NA,A	NA,G	NA,1	NA,-inf	NA,inf	NA,0.568792	0.000102143	0.000204655
2	chr15:43849495:A:G	43849495	NA,G	NA,A	NA,1	NA,inf	NA,inf	NA,0.588015	0.000102129	0.000204553
2	chr15:42760278:C:A	42760278	NA,A	NA,C	NA,1	NA,inf	NA,inf	NA,0.593847	0.000102119	0.000204548
2	chr15:42904360:T:C	42904360	C,C	T,T	1,1	inf,inf	inf,inf	0.734672,1.57342	0.000102109	0.000204351
2	chr15:42020047:A:G	42020047	NA,G	NA,A	NA,1	NA,inf	NA,inf	NA,0.601359	0.000102091	0.000204491
2	chr15:43321363:G:A	43321363	A,A	G,G	1,1	inf,-inf	inf,inf	2.3982,0.0728825	0.000102037	0.000202671
2	chr15:43274039:G:A	43274039	NA,A	NA,G	NA,1	NA,-inf	NA,inf	NA,0.603125	0.000101975	0.000204331
2	chr15:44740431:C:G	44740431	G,NA	C,NA	1,NA	-inf,NA	inf,NA	0.830465,NA	0.000101922	0.000204239
2	chr15:44288635:G:A	44288635	NA,A	NA,G	NA,1	NA,-inf	NA,inf	NA,0.594252	0.0001019	0.000204203
2	chr15:43395603:T:C	43395603	NA,C	NA,T	NA,1	NA,inf	NA,inf	NA,0.579469	0.000101885	0.000204112
2	chr15:43277471:C:A	43277471	NA,A	NA,C	NA,1	NA,-inf	NA,inf	NA,0.625595	0.000101801	0.000203933
2	chr15:43265806:A:G	43265806	G,G	A,A	1,1	inf,inf	inf,inf	2.15329,0.574398	0.000101578	0.000202145
2	chr15:43826824:A:G	43826824	NA,G	NA,A	NA,1	NA,inf	NA,inf	NA,0.603651	0.000101521	0.000203338
2	chr15:44710756:T:C	44710756	C,C	T,T	1,1	inf,-inf	inf,inf	1.47878,0.631359	0.000101475	0.000203488
2	chr15:44371038:T:C	44371038	NA,C	NA,T	NA,1	NA,-inf	NA,inf	NA,0.589862	0.000101439	0.000203278
2	chr15:42088604:C:T	42088604	T,T	C,C	1,1	-inf,-inf	inf,inf	0.0602795,1.69219	0.000101438	0.000202889
2	chr15:44074060:T:A	44074060	A,A	T,T	1,1	inf,-inf	inf,inf	2.93896,1.78331	0.00010139	0.000202701
2	chr15:43597536:T:C	43597536	NA,C	NA,T	NA,1	NA,inf	NA,inf	NA,0.583249	0.000101374	0.000203027
2	chr15:42381517:C:T	42381517	NA,T	NA,C	NA,1	NA,inf	NA,inf	NA,0.601999	0.000101365	0.000203083
2	chr15:44292388:G:C	44292388	NA,C	NA,G	NA,1	NA,-inf	NA,inf	NA,0.589331	0.000101363	0.000203124
2	chr15:42874184:A:T	42874184	NA,T	NA,A	NA,1	NA,inf	NA,inf	NA,0.588921	0.000101358	0.000203022
2	chr15:44726707:C:T	44726707	NA,T	NA,C	NA,1	NA,-inf	NA,inf	NA,0.594557	0.000101328	0.000203206
2	chr15:42076308:G:T	42076308	T,T	G,G	1,1	-inf,-inf	inf,inf	0.110119,1.68848	0.000101296	0.000202528
2	chr15:42272328:CAG:C	42272328	NA,C	NA,CAG	NA,1	NA,-inf	NA,inf	NA,0.567117	0.000101293	0.000202996
2	chr15:44741932:A:G	44741932	NA,G	NA,A	NA,1	NA,inf	NA,inf	NA,0.571026	0.000101279	0.000202858
2	chr15:42671103:C:G	42671103	NA,G	NA,C	NA,1	NA,inf	NA,inf	NA,0.601685	0.000101255	0.000202804
2	chr15:44169692:C:T	44169692	T,T	C,C	1,1	inf,-inf	inf,inf	2.19886,1.77612	0.00010123	0.000202009
2	chr15:44429318:C:T	44429318	NA,T	NA,C	NA,1	NA,-inf	NA,inf	NA,0.588602	0.000101201	0.0002028
2	chr15:42514645:T:C	42514645	NA,C	NA,T	NA,1	NA,inf	NA,inf	NA,0.606861	0.000101184	0.000202615
2	chr15:44357797:A:G	44357797	NA,G	NA,A	NA,1	NA,-inf	NA,inf	NA,0.564403	0.000101151	0.000202693
2	chr15:42405281:T:G	42405281	NA,G	NA,T	NA,1	NA,-inf	NA,inf	NA,0.573466	0.000101094	0.000202659
2	chr15:43060562:C:T	43060562	NA,T	NA,C	NA,1	NA,-inf	NA,inf	NA,0.554174	0.000101006	0.000202384
2	chr15:44461511:C:A	44461511	NA,A	NA,C	NA,1	NA,inf	NA,inf	NA,0.586816	0.000100982	0.00020227
2	chr15:44187165:G:A	44187165	NA,A	NA,G	NA,1	NA,-inf	NA,inf	NA,0.566905	0.000100957	0.000202293
2	chr15:44260422:C:A	44260422	NA,A	NA,C	NA,1	NA,-inf	NA,inf	NA,0.56372	0.000100956	0.000202291
2	chr15:43267574:T:G	43267574	NA,G	NA,T	NA,1	NA,inf	NA,inf	NA,0.597574	0.000100946	0.000202201
2	chr15:42012920:T:C	42012920	NA,C	NA,T	NA,1	NA,inf	NA,inf	NA,0.57483	0.000100902	0.000202071
2	chr15:42417033:C:T	42417033	NA,T	NA,C	NA,1	NA,inf	NA,inf	NA,0.56994	0.000100842	0.000201937
2	chr15:44326597:A:G	44326597	NA,G	NA,A	NA,1	NA,-inf	NA,inf	NA,0.585385	0.000100793	0.000201982
2	chr15:43398102:T:C	43398102	NA,C	NA,T	NA,1	NA,-inf	NA,inf	NA,0.647235	0.000100787	0.000202225
2	chr15:42571231:C:T	42571231	NA,T	NA,C	NA,1	NA,-inf	NA,inf	NA,0.556204	0.000100775	0.00020194
2	chr15:43845420:G:A	43845420	NA,A	NA,G	NA,1	NA,inf	NA,inf	NA,0.626203	0.000100752	0.000201571
2	chr15:44327042:CT:C	44327042	NA,C	NA,CT	NA,1	NA,-inf	NA,inf	NA,0.584688	0.000100699	0.000201795
2	chr15:42364829:G:A	42364829	NA,A	NA,G	NA,1	NA,-inf	NA,inf	NA,0.62489	0.000100682	0.000201941
2	chr15:44477635:A:G	44477635	G,G	A,A	1,1	-inf,inf	inf,inf	0.555102,1.22895	0.000100665	0.000201515
2	chr15:42301305:C:T	42301305	NA,T	NA,C	NA,1	NA,inf	NA,inf	NA,0.597028	0.000100646	0.000201642
2	chr15:44600762:T:C	44600762	NA,C	NA,T	NA,1	NA,-inf	NA,inf	NA,0.584469	0.000100621	0.000201637
2	chr15:44362577:T:C	44362577	NA,C	NA,T	NA,1	NA,-inf	NA,inf	NA,0.58325	0.000100499	0.000201393
2	chr15:44428645:A:G	44428645	NA,G	NA,A	NA,1	NA,-inf	NA,inf	NA,0.583582	0.000100498	0.000201392
2	chr15:44655870:A:G	44655870	NA,G	NA,A	NA,1	NA,-inf	NA,inf	NA,0.583375	0.000100464	0.000201323
2	chr15:44077104:T:G	44077104	NA,G	NA,T	NA,1	NA,inf	NA,inf	NA,0.569196	0.000100398	0.000201096
2	chr15:44332827:G:C	44332827	C,NA	G,NA	1,NA	inf,NA	inf,NA	0.920842,NA	0.000100385	0.000201041
2	chr15:43322114:T:C	43322114	C,C	T,T	1,1	inf,-inf	inf,inf	2.39062,0.0572804	0.000100357	0.000199338
2	chr15:42804246:ACCAG:A	42804246	NA,A	NA,ACCAG	NA,1	NA,inf	NA,inf	NA,0.5791	0.000100355	0.000201116
2	chr15:44047285:G:C	44047285	NA,C	NA,G	NA,1	NA,-inf	NA,inf	NA,0.597386	0.000100342	0.000201128
2	chr15:43743096:G:C	43743096	NA,C	NA,G	NA,1	NA,inf	NA,inf	NA,0.577942	0.00010017	0.000200638
2	chr15:44754728:C:T	44754728	NA,T	NA,C	NA,1	NA,inf	NA,inf	NA,0.554757	0.000100156	0.000200584
2	chr15:43205922:C:T	43205922	NA,T	NA,C	NA,1	NA,-inf	NA,inf	NA,0.64959	0.000100124	0.000200924
2	chr15:42381962:G:A	42381962	NA,A	NA,G	NA,1	NA,inf	NA,inf	NA,0.59319	0.00010011	0.000200568
2	chr15:43311126:A:T	43311126	NA,T	NA,A	NA,1	NA,inf	NA,inf	NA,0.568321	0.000100098	0.000200493
2	chr15:42979801:A:G	42979801	NA,G	NA,A	NA,1	NA,-inf	NA,inf	NA,0.585659	9.99857e-05	0.000200262
2	chr15:43512903:A:G	43512903	NA,G	NA,A	NA,1	NA,-inf	NA,inf	NA,0.546208	9.98614e-05	0.000200096
2	chr15:42146716:G:A	42146716	NA,A	NA,G	NA,1	NA,inf	NA,inf	NA,0.565589	9.98429e-05	0.000199933
2	chr15:43541564:A:G	43541564	NA,G	NA,A	NA,1	NA,inf	NA,inf	NA,0.566444	9.98003e-05	0.000199895
2	chr15:42981739:C:T	42981739	NA,T	NA,C	NA,1	NA,-inf	NA,inf	NA,0.608748	9.97965e-05	0.000200047
2	chr15:42635251:A:C	42635251	NA,C	NA,A	NA,1	NA,inf	NA,inf	NA,0.589511	9.97794e-05	0.000199855
2	chr15:42260609:T:C	42260609	NA,C	NA,T	NA,1	NA,-inf	NA,inf	NA,0.556541	9.97756e-05	0.000199955
2	chr15:42872405:G:C	42872405	C,NA	G,NA	1,NA	inf,NA	inf,NA	1.06634,NA	9.97489e-05	0.000199454
2	chr15:44166419:T:G	44166419	NA,G	NA,T	NA,1	NA,inf	NA,inf	NA,0.558335	9.97007e-05	0.000199752
2	chr15:42873237:G:A	42873237	A,NA	G,NA	1,NA	inf,NA	inf,NA	1.06484,NA	9.96624e-05	0.000199282
2	chr15:43206678:T:C	43206678	NA,C	NA,T	NA,1	NA,-inf	NA,inf	NA,0.646046	9.96458e-05	0.000199962
2	chr15:44240283:A:C	44240283	NA,C	NA,A	NA,1	NA,inf	NA,inf	NA,0.585816	9.96189e-05	0.00019954
2	chr15:42947732:G:A	42947732	NA,A	NA,G	NA,1	NA,-inf	NA,inf	NA,0.624182	9.95777e-05	0.000199602
2	chr15:42407415:A:G	42407415	NA,G	NA,A	NA,1	NA,-inf	NA,inf	NA,0.561348	9.95519e-05	0.000199691
2	chr15:42463357:C:T	42463357	T,NA	C,NA	1,NA	-inf,NA	inf,NA	1.03675,NA	9.95291e-05	0.000199557
2	chr15:43126627:A:C	43126627	C,NA	A,NA	1,NA	-inf,NA	inf,NA	0.822312,NA	9.94851e-05	0.000199217
2	chr15:44455494:G:A	44455494	NA,A	NA,G	NA,1	NA,-inf	NA,inf	NA,0.598269	9.94307e-05	0.000199419
2	chr15:44310952:G:A	44310952	NA,A	NA,G	NA,1	NA,-inf	NA,inf	NA,0.598063	9.93937e-05	0.000199345
2	chr15:44689988:G:A	44689988	NA,A	NA,G	NA,1	NA,inf	NA,inf	NA,0.575229	9.93579e-05	0.000199017
2	chr15:42804388:C:T	42804388	NA,T	NA,C	NA,1	NA,-inf	NA,inf	NA,0.543074	9.93211e-05	0.000199008
2	chr15:44309221:G:A	44309221	NA,A	NA,G	NA,1	NA,inf	NA,inf	NA,0.581215	9.92812e-05	0.000198861
2	chr15:44228322:G:A	44228322	NA,A	NA,G	NA,1	NA,inf	NA,inf	NA,0.578169	9.9234e-05	0.000198762
2	chr15:44770019:C:A	44770019	NA,A	NA,C	NA,1	NA,-inf	NA,inf	NA,0.572309	9.92197e-05	0.000198862
2	chr15:43770911:A:C	43770911	NA,C	NA,A	NA,1	NA,inf	NA,inf	NA,0.566983	9.91863e-05	0.000198662
2	chr15:42187848:C:T	42187848	NA,T	NA,C	NA,1	NA,inf	NA,inf	NA,0.586279	9.91167e-05	0.000198578
2	chr15:43822861:G:A	43822861	NA,A	NA,G	NA,1	NA,-inf	NA,inf	NA,0.559717	9.91139e-05	0.00019858
2	chr15:42942394:C:T	42942394	NA,T	NA,C	NA,1	NA,-inf	NA,inf	NA,0.620459	9.90769e-05	0.000198599
2	chr15:44297706:C:T	44297706	NA,T	NA,C	NA,1	NA,-inf	NA,inf	NA,0.573268	9.90739e-05	0.000198536
2	chr15:43112538:T:C	43112538	NA,C	NA,T	NA,1	NA,inf	NA,inf	NA,0.565842	9.90461e-05	0.000198387
2	chr15:43648281:G:A	43648281	NA,A	NA,G	NA,1	NA,-inf	NA,inf	NA,0.599306	9.90422e-05	0.000198538
2	chr15:43162843:A:C	43162843	NA,C	NA,A	NA,1	NA,inf	NA,inf	NA,0.565532	9.90023e-05	0.000198299
2	chr15:44498637:C:T	44498637	NA,T	NA,C	NA,1	NA,inf	NA,inf	NA,0.572341	9.89404e-05	0.000198184
2	chr15:43604951:G:A	43604951	NA,A	NA,G	NA,1	NA,inf	NA,inf	NA,0.577674	9.89388e-05	0.000198159
2	chr15:43159762:C:T	43159762	NA,T	NA,C	NA,1	NA,inf	NA,inf	NA,0.564987	9.88998e-05	0.000198094
2	chr15:44422952:T:C	44422952	NA,C	NA,T	NA,1	NA,inf	NA,inf	NA,0.572254	9.88851e-05	0.000198074
2	chr15:43279551:G:C	43279551	NA,C	NA,G	NA,1	NA,-inf	NA,inf	NA,0.604346	9.88402e-05	0.000198002
2	chr15:42182824:A:C	42182824	NA,C	NA,A	NA,1	NA,inf	NA,inf	NA,0.558353	9.87445e-05	0.000197744
2	chr15:42399055:G:T	42399055	NA,T	NA,G	NA,1	NA,-inf	NA,inf	NA,0.555642	9.873e-05	0.00019804
2	chr15:42235160:T:A	42235160	NA,A	NA,T	NA,1	NA,inf	NA,inf	NA,0.56462	9.86817e-05	0.000197668
2	chr15:43557690:A:G	43557690	NA,G	NA,A	NA,1	NA,inf	NA,inf	NA,0.559831	9.86444e-05	0.000197706
2	chr15:44434546:A:G	44434546	NA,G	NA,A	NA,1	NA,inf	NA,inf	NA,0.554072	9.86263e-05	0.000197554
2	chr15:43367145:G:A	43367145	NA,A	NA,G	NA,1	NA,inf	NA,inf	NA,0.5564	9.85906e-05	0.000197512
2	chr15:44262321:A:G	44262321	NA,G	NA,A	NA,1	NA,inf	NA,inf	NA,0.578276	9.85042e-05	0.000197305
2	chr15:44354823:T:G	44354823	NA,G	NA,T	NA,1	NA,inf	NA,inf	NA,0.576959	9.84971e-05	0.000197268
2	chr15:42699618:T:C	42699618	C,C	T,T	1,1	inf,-inf	inf,inf	0.654676,1.38977	9.8468e-05	0.000197142
2	chr15:44167196:G:A	44167196	NA,A	NA,G	NA,1	NA,-inf	NA,inf	NA,0.548949	9.83656e-05	0.000197099
2	chr15:42419473:C:T	42419473	NA,T	NA,C	NA,1	NA,inf	NA,inf	NA,0.58613	9.83501e-05	0.000196961
2	chr15:42418128:G:A	42418128	NA,A	NA,G	NA,1	NA,inf	NA,inf	NA,0.556328	9.83354e-05	0.000196974
2	chr15:41916999:C:G	41916999	NA,G	NA,C	NA,1	NA,-inf	NA,inf	NA,0.530106	9.83185e-05	0.000197062
2	chr15:43801560:G:A	43801560	NA,A	NA,G	NA,1	NA,inf	NA,inf	NA,0.582317	9.83016e-05	0.000196883
2	chr15:42377047:A:C	42377047	NA,C	NA,A	NA,1	NA,inf	NA,inf	NA,0.578249	9.82901e-05	0.00019691
2	chr15:44320851:G:C	44320851	NA,C	NA,G	NA,1	NA,-inf	NA,inf	NA,0.544764	9.82818e-05	0.000196941
2	chr15:41912496:A:G	41912496	G,G	A,A	1,1	-inf,-inf	inf,inf	1.34793,0.755877	9.82513e-05	0.000196592
2	chr15:43196904:G:C	43196904	NA,C	NA,G	NA,1	NA,inf	NA,inf	NA,0.573083	9.8241e-05	0.000196777
2	chr15:44292228:C:T	44292228	NA,T	NA,C	NA,1	NA,inf	NA,inf	NA,0.536401	9.81877e-05	0.000196476
2	chr15:44274679:T:C	44274679	NA,C	NA,T	NA,1	NA,inf	NA,inf	NA,0.577781	9.8183e-05	0.000196596
2	chr15:43645704:G:A	43645704	NA,A	NA,G	NA,1	NA,inf	NA,inf	NA,0.595836	9.8173e-05	0.000196593
2	chr15:42153960:G:C	42153960	NA,C	NA,G	NA,1	NA,inf	NA,inf	NA,0.576623	9.80934e-05	0.000196152
2	chr15:43879456:A:T	43879456	NA,T	NA,A	NA,1	NA,inf	NA,inf	NA,0.559461	9.80845e-05	0.000196453
2	chr15:44757650:G:A	44757650	NA,A	NA,G	NA,1	NA,-inf	NA,inf	NA,0.576505	9.80624e-05	0.000196508
2	chr15:43883584:C:G	43883584	NA,G	NA,C	NA,1	NA,inf	NA,inf	NA,0.557505	9.79747e-05	0.000196169
2	chr15:42749246:A:C	42749246	NA,C	NA,A	NA,1	NA,inf	NA,inf	NA,0.563101	9.79705e-05	0.000196245
2	chr15:43800658:G:A	43800658	NA,A	NA,G	NA,1	NA,inf	NA,inf	NA,0.579772	9.7956e-05	0.000196191
2	chr15:42721308:G:C	42721308	C,C	G,G	1,1	inf,inf	inf,inf	0.30539,1.64576	9.79233e-05	0.000195871
2	chr15:42640607:G:A	42640607	NA,A	NA,G	NA,1	NA,-inf	NA,inf	NA,0.533978	9.79011e-05	0.000196169
2	chr15:42961396:T:C	42961396	NA,C	NA,T	NA,1	NA,-inf	NA,inf	NA,0.524557	9.78895e-05	0.000196176
2	chr15:43294302:C:T	43294302	NA,T	NA,C	NA,1	NA,inf	NA,inf	NA,0.552044	9.78583e-05	0.000196008
2	chr15:43862494:TTTTTTTTGTTTTTTG:T	43862494	NA,T	NA,TTTTTTTTGTTTTTTG	NA,1	NA,inf	NA,inf	NA,0.576799	9.78546e-05	0.000195997
2	chr15:44259461:T:G	44259461	NA,G	NA,T	NA,1	NA,-inf	NA,inf	NA,0.563899	9.78438e-05	0.000196072
2	chr15:43160101:T:C	43160101	NA,C	NA,T	NA,1	NA,inf	NA,inf	NA,0.557093	9.78254e-05	0.000196058
2	chr15:44166436:G:T	44166436	T,T	G,G	1,1	inf,-inf	inf,inf	2.19345,1.75649	9.78169e-05	0.000195203
2	chr15:43743054:C:T	43743054	NA,T	NA,C	NA,1	NA,inf	NA,inf	NA,0.554447	9.78089e-05	0.000195907
2	chr15:44516965:G:T	44516965	NA,T	NA,G	NA,1	NA,inf	NA,inf	NA,0.564137	9.77897e-05	0.000195878
2	chr15:44518941:A:C	44518941	NA,C	NA,A	NA,1	NA,inf	NA,inf	NA,0.584553	9.7786e-05	0.000195785
2	chr15:43288621:A:G	43288621	G,G	A,A	1,1	inf,inf	inf,inf	0.301939,0.685128	9.77365e-05	0.000193684
2	chr15:43408725:T:C	43408725	NA,C	NA,T	NA,1	NA,inf	NA,inf	NA,0.55145	9.77104e-05	0.000195711
2	chr15:42153377:T:G	42153377	NA,G	NA,T	NA,1	NA,-inf	NA,inf	NA,0.537618	9.77027e-05	0.00019579
2	chr15:44422804:G:A	44422804	NA,A	NA,G	NA,1	NA,inf	NA,inf	NA,0.563397	9.76879e-05	0.000195674
2	chr15:42050392:G:A	42050392	NA,A	NA,G	NA,1	NA,inf	NA,inf	NA,0.563041	9.76071e-05	0.000195541
2	chr15:43001290:G:C	43001290	NA,C	NA,G	NA,1	NA,inf	NA,inf	NA,0.560535	9.75636e-05	0.000195429
2	chr15:42924436:CTCTT:C	42924436	NA,C	NA,CTCTT	NA,1	NA,inf	NA,inf	NA,0.562153	9.756e-05	0.000195417
2	chr15:42726361:C:T	42726361	T,T	C,C	1,1	inf,inf	inf,inf	0.540031,1.53346	9.7542e-05	0.000195222
2	chr15:44365505:T:G	44365505	NA,G	NA,T	NA,1	NA,inf	NA,inf	NA,0.536791	9.74947e-05	0.000195229
2	chr15:43282189:G:T	43282189	NA,T	NA,G	NA,1	NA,inf	NA,inf	NA,0.566575	9.74816e-05	0.000195251
2	chr15:43952397:G:A	43952397	NA,A	NA,G	NA,1	NA,-inf	NA,inf	NA,0.54554	9.73529e-05	0.000195127
2	chr15:44438057:G:C	44438057	NA,C	NA,G	NA,1	NA,inf	NA,inf	NA,0.56089	9.73439e-05	0.000194985
2	chr15:42895452:T:C	42895452	C,NA	T,NA	1,NA	inf,NA	inf,NA	1.01727,NA	9.72932e-05	0.00019464
2	chr15:42411208:T:C	42411208	C,C	T,T	1,1	-inf,-inf	inf,inf	2.35382,0.324128	9.72836e-05	0.000194718
2	chr15:41997783:T:C	41997783	NA,C	NA,T	NA,1	NA,-inf	NA,inf	NA,0.516187	9.71841e-05	0.000194829
2	chr15:43378752:C:T	43378752	NA,T	NA,C	NA,1	NA,inf	NA,inf	NA,0.57166	9.7099e-05	0.000194487
2	chr15:43043277:T:A	43043277	NA,A	NA,T	NA,1	NA,-inf	NA,inf	NA,0.529757	9.70725e-05	0.000194505
2	chr15:44441647:C:T	44441647	NA,T	NA,C	NA,1	NA,inf	NA,inf	NA,0.557708	9.69106e-05	0.000194117
2	chr15:42247823:A:G	42247823	NA,G	NA,A	NA,1	NA,inf	NA,inf	NA,0.545457	9.69067e-05	0.000194066
2	chr15:41948006:C:T	41948006	NA,T	NA,C	NA,1	NA,inf	NA,inf	NA,0.551353	9.69035e-05	0.000194092
2	chr15:43072875:T:C	43072875	NA,C	NA,T	NA,1	NA,-inf	NA,inf	NA,0.554332	9.6839e-05	0.000194065
2	chr15:44190931:G:C	44190931	NA,C	NA,G	NA,1	NA,-inf	NA,inf	NA,0.570328	9.67741e-05	0.000193971
2	chr15:43073435:A:G	43073435	NA,G	NA,A	NA,1	NA,-inf	NA,inf	NA,0.553688	9.67515e-05	0.00019389
2	chr15:43071116:G:C	43071116	NA,C	NA,G	NA,1	NA,-inf	NA,inf	NA,0.55367	9.67497e-05	0.000193886
2	chr15:43073346:C:T	43073346	NA,T	NA,C	NA,1	NA,-inf	NA,inf	NA,0.553671	9.67494e-05	0.000193885
2	chr15:42705764:A:G	42705764	NA,G	NA,A	NA,1	NA,inf	NA,inf	NA,0.556868	9.66789e-05	0.000193656
2	chr15:44395250:C:T	44395250	NA,T	NA,C	NA,1	NA,-inf	NA,inf	NA,0.578047	9.66704e-05	0.000193878
2	chr15:42002062:T:C	42002062	NA,C	NA,T	NA,1	NA,-inf	NA,inf	NA,0.513551	9.664e-05	0.000193703
2	chr15:44494846:G:A	44494846	NA,A	NA,G	NA,1	NA,-inf	NA,inf	NA,0.55594	9.66187e-05	0.000193616
2	chr15:43820751:G:A	43820751	NA,A	NA,G	NA,1	NA,inf	NA,inf	NA,0.568159	9.65907e-05	0.000193466
2	chr15:43414649:T:C	43414649	NA,C	NA,T	NA,1	NA,inf	NA,inf	NA,0.543275	9.65353e-05	0.000193357
2	chr15:43008935:TG:T	43008935	NA,T	NA,TG	NA,1	NA,inf	NA,inf	NA,0.547011	9.65182e-05	0.000193327
2	chr15:42140196:T:C	42140196	NA,C	NA,T	NA,1	NA,inf	NA,inf	NA,0.567805	9.64691e-05	0.000193219
2	chr15:44460397:C:T	44460397	NA,T	NA,C	NA,1	NA,inf	NA,inf	NA,0.55459	9.64427e-05	0.000193179
2	chr15:44448795:G:A	44448795	NA,A	NA,G	NA,1	NA,inf	NA,inf	NA,0.55411	9.64232e-05	0.000193141
2	chr15:43140279:C:T	43140279	NA,T	NA,C	NA,1	NA,inf	NA,inf	NA,0.55261	9.63523e-05	0.000192987
2	chr15:42215832:T:G	42215832	NA,G	NA,T	NA,1	NA,-inf	NA,inf	NA,0.592691	9.6325e-05	0.000193193
2	chr15:44096618:G:T	44096618	NA,T	NA,G	NA,1	NA,-inf	NA,inf	NA,0.558069	9.6291e-05	0.000193101
2	chr15:42335431:A:C	42335431	NA,C	NA,A	NA,1	NA,inf	NA,inf	NA,0.565208	9.62611e-05	0.000192857
2	chr15:43482625:G:A	43482625	NA,A	NA,G	NA,1	NA,inf	NA,inf	NA,0.541011	9.6241e-05	0.000192768
2	chr15:42296346:T:C	42296346	NA,C	NA,T	NA,1	NA,inf	NA,inf	NA,0.540005	9.62076e-05	0.000192666
2	chr15:42312657:T:G	42312657	NA,G	NA,T	NA,1	NA,inf	NA,inf	NA,0.539957	9.62011e-05	0.000192653
2	chr15:43449549:T:C	43449549	NA,C	NA,T	NA,1	NA,inf	NA,inf	NA,0.547215	9.61938e-05	0.000192661
2	chr15:42282925:G:A	42282925	NA,A	NA,G	NA,1	NA,inf	NA,inf	NA,0.539722	9.61685e-05	0.000192587
2	chr15:43365365:A:G	43365365	NA,G	NA,A	NA,1	NA,inf	NA,inf	NA,0.539997	9.61305e-05	0.000192547
2	chr15:43174754:A:C	43174754	NA,C	NA,A	NA,1	NA,inf	NA,inf	NA,0.556371	9.60278e-05	0.000192345
2	chr15:42386088:G:A	42386088	NA,A	NA,G	NA,1	NA,inf	NA,inf	NA,0.563401	9.60034e-05	0.000192341
2	chr15:43081992:A:T	43081992	NA,T	NA,A	NA,1	NA,inf	NA,inf	NA,0.532204	9.59533e-05	0.000192197
2	chr15:43189627:C:A	43189627	NA,A	NA,C	NA,1	NA,inf	NA,inf	NA,0.556186	9.59524e-05	0.000192194
2	chr15:43418478:T:C	43418478	C,C	T,T	1,1	inf,inf	inf,inf	0.313556,0.769947	9.59515e-05	0.000189932
2	chr15:43086079:T:C	43086079	NA,C	NA,T	NA,1	NA,inf	NA,inf	NA,0.542582	9.59385e-05	0.000192165
2	chr15:43886376:G:A	43886376	NA,A	NA,G	NA,1	NA,-inf	NA,inf	NA,0.526362	9.58596e-05	0.000192047
2	chr15:42747348:A:C	42747348	NA,C	NA,A	NA,1	NA,inf	NA,inf	NA,0.540504	9.58308e-05	0.000191943
2	chr15:43297712:A:T	43297712	NA,T	NA,A	NA,1	NA,inf	NA,inf	NA,0.562222	9.58201e-05	0.000191924
2	chr15:43510811:C:T	43510811	NA,T	NA,C	NA,1	NA,inf	NA,inf	NA,0.537968	9.58134e-05	0.000191911
2	chr15:43557008:G:A	43557008	NA,A	NA,G	NA,1	NA,inf	NA,inf	NA,0.537968	9.58134e-05	0.000191911
2	chr15:42861707:C:A	42861707	NA,A	NA,C	NA,1	NA,inf	NA,inf	NA,0.543577	9.57957e-05	0.000191897
2	chr15:43332244:C:T	43332244	NA,T	NA,C	NA,1	NA,inf	NA,inf	NA,0.560783	9.57823e-05	0.000191848
2	chr15:44387716:G:A	44387716	NA,A	NA,G	NA,1	NA,inf	NA,inf	NA,0.549008	9.57423e-05	0.000191778
2	chr15:44522507:C:T	44522507	NA,T	NA,C	NA,1	NA,inf	NA,inf	NA,0.548736	9.57018e-05	0.000191697
2	chr15:44478184:T:C	44478184	C,C	T,T	1,1	-inf,inf	inf,inf	0.544711,1.21078	9.56993e-05	0.000191577
2	chr15:43546354:T:C	43546354	NA,C	NA,T	NA,1	NA,inf	NA,inf	NA,0.53691	9.56712e-05	0.000191626
2	chr15:43520382:G:A	43520382	NA,A	NA,G	NA,1	NA,inf	NA,inf	NA,0.536854	9.56634e-05	0.000191611
2	chr15:43853821:G:A	43853821	NA,A	NA,G	NA,1	NA,inf	NA,inf	NA,0.542711	9.56472e-05	0.000191598
2	chr15:43352438:A:G	43352438	NA,G	NA,A	NA,1	NA,-inf	NA,inf	NA,0.608795	9.56404e-05	0.000191886
2	chr15:42645267:T:G	42645267	NA,G	NA,T	NA,1	NA,-inf	NA,inf	NA,0.514092	9.56121e-05	0.000191586
2	chr15:42223156:G:A	42223156	NA,A	NA,G	NA,1	NA,inf	NA,inf	NA,0.57214	9.56034e-05	0.000191436
2	chr15:43543060:C:T	43543060	NA,T	NA,C	NA,1	NA,inf	NA,inf	NA,0.535914	9.55367e-05	0.000191357
2	chr15:43875461:T:C	43875461	NA,C	NA,T	NA,1	NA,-inf	NA,inf	NA,0.532862	9.54301e-05	0.000191201
2	chr15:42119315:G:C	42119315	NA,C	NA,G	NA,1	NA,inf	NA,inf	NA,0.52344	9.54285e-05	0.000191255
2	chr15:42266281:T:A	42266281	NA,A	NA,T	NA,1	NA,inf	NA,inf	NA,0.534309	9.54147e-05	0.000191079
2	chr15:44440363:T:G	44440363	NA,G	NA,T	NA,1	NA,-inf	NA,inf	NA,0.568179	9.53685e-05	0.000191264
2	chr15:44510698:T:A	44510698	NA,A	NA,T	NA,1	NA,inf	NA,inf	NA,0.53084	9.5345e-05	0.000191005
2	chr15:44007886:C:T	44007886	NA,T	NA,C	NA,1	NA,inf	NA,inf	NA,0.534276	9.53339e-05	0.000190943
2	chr15:42327182:T:A	42327182	NA,A	NA,T	NA,1	NA,-inf	NA,inf	NA,0.524506	9.53115e-05	0.000191008
2	chr15:44367374:C:T	44367374	NA,T	NA,C	NA,1	NA,-inf	NA,inf	NA,0.567728	9.53051e-05	0.000191137
2	chr15:43420441:G:A	43420441	NA,A	NA,G	NA,1	NA,inf	NA,inf	NA,0.574236	9.52945e-05	0.000190835
2	chr15:44771453:T:C	44771453	NA,C	NA,T	NA,1	NA,inf	NA,inf	NA,0.529999	9.52728e-05	0.000190816
2	chr15:44427209:C:T	44427209	NA,T	NA,C	NA,1	NA,-inf	NA,inf	NA,0.545109	9.51815e-05	0.000190736
2	chr15:41923582:T:C	41923582	NA,C	NA,T	NA,1	NA,-inf	NA,inf	NA,0.509709	9.51609e-05	0.000190722
2	chr15:44326187:G:T	44326187	NA,T	NA,G	NA,1	NA,inf	NA,inf	NA,0.544471	9.51372e-05	0.000190566
2	chr15:43109690:C:T	43109690	T,NA	C,NA	1,NA	-inf,NA	inf,NA	0.79759,NA	9.51036e-05	0.000190446
2	chr15:44040829:T:A	44040829	NA,A	NA,T	NA,1	NA,inf	NA,inf	NA,0.532638	9.50845e-05	0.000190445
2	chr15:42177459:CT:C	42177459	NA,C	NA,CT	NA,1	NA,inf	NA,inf	NA,0.531577	9.50665e-05	0.000190382
2	chr15:44445897:A:G	44445897	NA,G	NA,A	NA,1	NA,inf	NA,inf	NA,0.543919	9.50614e-05	0.000190414
2	chr15:43227978:T:C	43227978	C,NA	T,NA	1,NA	-inf,NA	inf,NA	0.795461,NA	9.4943e-05	0.000190122
2	chr15:42654340:AGAAACACACCTTAGAATCACAGACACAGGTT:A	42654340	NA,A	NA,AGAAACACACCTTAGAATCACAGACACAGGTT	NA,1	NA,-inf	NA,inf	NA,0.508322	9.48903e-05	0.00019014
2	chr15:42037985:C:T	42037985	NA,T	NA,C	NA,1	NA,inf	NA,inf	NA,0.538114	9.48862e-05	0.000190066
2	chr15:43385798:T:C	43385798	NA,C	NA,T	NA,1	NA,inf	NA,inf	NA,0.52579	9.48596e-05	0.000190079
2	chr15:44261323:G:A	44261323	NA,A	NA,G	NA,1	NA,inf	NA,inf	NA,0.551026	9.48444e-05	0.000189976
2	chr15:44202750:C:T	44202750	T,T	C,C	1,1	-inf,-inf	inf,inf	0.445638,1.5036	9.47925e-05	0.00018968
2	chr15:44233082:A:G	44233082	NA,G	NA,A	NA,1	NA,inf	NA,inf	NA,0.544647	9.47822e-05	0.00018988
2	chr15:44359054:G:A	44359054	NA,A	NA,G	NA,1	NA,inf	NA,inf	NA,0.541755	9.47723e-05	0.000189835
2	chr15:42210099:G:T	42210099	NA,T	NA,G	NA,1	NA,inf	NA,inf	NA,0.528908	9.47078e-05	0.000189664
2	chr15:44135447:T:C	44135447	NA,C	NA,T	NA,1	NA,-inf	NA,inf	NA,0.515818	9.46564e-05	0.000189656
2	chr15:42211480:C:T	42211480	T,NA	C,NA	1,NA	-inf,NA	inf,NA	0.796081,NA	9.46483e-05	0.000189564
2	chr15:42338420:A:G	42338420	NA,G	NA,A	NA,1	NA,-inf	NA,inf	NA,0.519532	9.46343e-05	0.00018965
2	chr15:44314194:G:A	44314194	NA,A	NA,G	NA,1	NA,-inf	NA,inf	NA,0.562347	9.46168e-05	0.000189755
2	chr15:42114419:G:A	42114419	A,A	G,G	1,1	-inf,-inf	inf,inf	0.249558,1.64668	9.46043e-05	0.000189268
2	chr15:44504738:G:A	44504738	NA,A	NA,G	NA,1	NA,inf	NA,inf	NA,0.540355	9.45931e-05	0.000189476
2	chr15:44373864:G:A	44373864	NA,A	NA,G	NA,1	NA,inf	NA,inf	NA,0.539991	9.45404e-05	0.00018937
2	chr15:42212780:G:A	42212780	NA,A	NA,G	NA,1	NA,-inf	NA,inf	NA,0.517202	9.45247e-05	0.0001894
2	chr15:42005935:A:G	42005935	NA,G	NA,A	NA,1	NA,-inf	NA,inf	NA,0.516154	9.44819e-05	0.000189336
2	chr15:43859197:GCCCCAGAC:G	43859197	NA,G	NA,GCCCCAGAC	NA,1	NA,-inf	NA,inf	NA,0.525661	9.4481e-05	0.000189298
2	chr15:44008226:G:C	44008226	NA,C	NA,G	NA,1	NA,inf	NA,inf	NA,0.527542	9.44376e-05	0.000189149
2	chr15:42280218:A:G	42280218	NA,G	NA,A	NA,1	NA,-inf	NA,inf	NA,0.518039	9.44375e-05	0.000189254
2	chr15:43287518:C:T	43287518	NA,T	NA,C	NA,1	NA,inf	NA,inf	NA,0.540498	9.44148e-05	0.000189117
2	chr15:42333616:G:A	42333616	NA,A	NA,G	NA,1	NA,-inf	NA,inf	NA,0.517835	9.44083e-05	0.000189197
2	chr15:44363060:T:G	44363060	NA,G	NA,T	NA,1	NA,inf	NA,inf	NA,0.538379	9.43296e-05	0.000188948
2	chr15:44635424:A:G	44635424	NA,G	NA,A	NA,1	NA,-inf	NA,inf	NA,0.526447	9.43104e-05	0.000188928
2	chr15:42322284:G:C	42322284	NA,C	NA,G	NA,1	NA,-inf	NA,inf	NA,0.516986	9.43077e-05	0.000188996
2	chr15:44026155:A:T	44026155	NA,T	NA,A	NA,1	NA,inf	NA,inf	NA,0.526669	9.42991e-05	0.000188872
2	chr15:44520080:C:CATCCT	44520080	NA,CATCCT	NA,C	NA,1	NA,inf	NA,inf	NA,0.538106	9.42936e-05	0.000188876
2	chr15:43469984:C:T	43469984	NA,T	NA,C	NA,1	NA,inf	NA,inf	NA,0.526056	9.42562e-05	0.000188793
2	chr15:44475112:C:T	44475112	NA,T	NA,C	NA,1	NA,inf	NA,inf	NA,0.537691	9.42395e-05	0.000188768
2	chr15:42424733:C:T	42424733	NA,T	NA,C	NA,1	NA,inf	NA,inf	NA,0.5222	9.42111e-05	0.000188664
2	chr15:41956100:G:A	41956100	A,A	G,G	1,1	-inf,-inf	inf,inf	1.54942,0.112759	9.41884e-05	0.00018863
2	chr15:43779762:G:C	43779762	NA,C	NA,G	NA,1	NA,inf	NA,inf	NA,0.550806	9.41834e-05	0.000188639
2	chr15:42935141:G:A	42935141	A,A	G,G	1,1	-inf,-inf	inf,inf	0.674378,1.56309	9.41638e-05	0.000188461
2	chr15:43276429:C:T	43276429	NA,T	NA,C	NA,1	NA,inf	NA,inf	NA,0.534394	9.41583e-05	0.000188608
2	chr15:43182291:C:T	43182291	NA,T	NA,C	NA,1	NA,inf	NA,inf	NA,0.54213	9.41419e-05	0.000188568
2	chr15:44410852:G:A	44410852	NA,A	NA,G	NA,1	NA,inf	NA,inf	NA,0.536672	9.40968e-05	0.000188483
2	chr15:43379347:A:G	43379347	G,G	A,A	1,1	inf,-inf	inf,inf	2.24218,0.223706	9.40505e-05	0.00018694
2	chr15:42341499:G:C	42341499	NA,C	NA,G	NA,1	NA,-inf	NA,inf	NA,0.527509	9.40277e-05	0.000188403
2	chr15:41926846:C:T	41926846	NA,T	NA,C	NA,1	NA,-inf	NA,inf	NA,0.50838	9.40198e-05	0.000188398
2	chr15:43443535:T:C	43443535	NA,C	NA,T	NA,1	NA,inf	NA,inf	NA,0.52383	9.39637e-05	0.000188207
2	chr15:43173188:T:C	43173188	NA,C	NA,T	NA,1	NA,inf	NA,inf	NA,0.528509	9.39599e-05	0.000188202
2	chr15:42305045:A:C	42305045	NA,C	NA,A	NA,1	NA,inf	NA,inf	NA,0.523682	9.39244e-05	0.000188289
2	chr15:42798091:C:T	42798091	NA,T	NA,C	NA,1	NA,inf	NA,inf	NA,0.527569	9.38492e-05	0.000187981
2	chr15:42042402:T:C	42042402	NA,C	NA,T	NA,1	NA,inf	NA,inf	NA,0.534815	9.38367e-05	0.000187987
2	chr15:43197558:G:T	43197558	NA,T	NA,G	NA,1	NA,inf	NA,inf	NA,0.540087	9.38319e-05	0.000187948
2	chr15:44513597:T:C	44513597	NA,C	NA,T	NA,1	NA,-inf	NA,inf	NA,0.529707	9.37982e-05	0.00018797
2	chr15:43167391:C:T	43167391	NA,T	NA,C	NA,1	NA,inf	NA,inf	NA,0.526879	9.37399e-05	0.000187762
2	chr15:44416740:T:G	44416740	NA,G	NA,T	NA,1	NA,-inf	NA,inf	NA,0.511529	9.3739e-05	0.000187837
2	chr15:42583816:T:C	42583816	C,C	T,T	1,1	inf,-inf	inf,inf	0.073537,1.63022	9.36909e-05	0.000186635
2	chr15:44526916:C:T	44526916	NA,T	NA,C	NA,1	NA,inf	NA,inf	NA,0.533366	9.36823e-05	0.000187652
2	chr15:44444237:T:TA	44444237	NA,TA	NA,T	NA,1	NA,inf	NA,inf	NA,0.533232	9.36645e-05	0.000187616
2	chr15:44468615:G:T	44468615	NA,T	NA,G	NA,1	NA,inf	NA,inf	NA,0.53313	9.36517e-05	0.000187591
2	chr15:44457984:C:G	44457984	NA,G	NA,C	NA,1	NA,inf	NA,inf	NA,0.532956	9.36289e-05	0.000187545
2	chr15:44468075:G:A	44468075	NA,A	NA,G	NA,1	NA,inf	NA,inf	NA,0.532954	9.36285e-05	0.000187544
2	chr15:44438600:A:G	44438600	NA,G	NA,A	NA,1	NA,inf	NA,inf	NA,0.532944	9.36275e-05	0.000187542
2	chr15:44479856:CTA:C	44479856	NA,C	NA,CTA	NA,1	NA,inf	NA,inf	NA,0.532839	9.36145e-05	0.000187516
2	chr15:44528085:T:C	44528085	NA,C	NA,T	NA,1	NA,inf	NA,inf	NA,0.532789	9.36077e-05	0.000187503
2	chr15:44503143:T:A	44503143	NA,A	NA,T	NA,1	NA,inf	NA,inf	NA,0.532789	9.36077e-05	0.000187503
2	chr15:44518818:G:A	44518818	NA,A	NA,G	NA,1	NA,inf	NA,inf	NA,0.532789	9.36077e-05	0.000187503
2	chr15:44509053:T:C	44509053	NA,C	NA,T	NA,1	NA,inf	NA,inf	NA,0.532789	9.36077e-05	0.000187503
2	chr15:44469129:G:A	44469129	NA,A	NA,G	NA,1	NA,inf	NA,inf	NA,0.532789	9.36077e-05	0.000187503
2	chr15:42780737:G:A	42780737	NA,A	NA,G	NA,1	NA,inf	NA,inf	NA,0.525886	9.36061e-05	0.000187493
2	chr15:44435085:C:T	44435085	NA,T	NA,C	NA,1	NA,inf	NA,inf	NA,0.532701	9.35968e-05	0.000187481
2	chr15:43782141:G:A	43782141	NA,A	NA,G	NA,1	NA,inf	NA,inf	NA,0.546093	9.35774e-05	0.000187426
2	chr15:44007871:C:T	44007871	NA,T	NA,C	NA,1	NA,inf	NA,inf	NA,0.520869	9.35707e-05	0.000187413
2	chr15:44460506:T:G	44460506	NA,G	NA,T	NA,1	NA,inf	NA,inf	NA,0.53247	9.35655e-05	0.000187418
2	chr15:44436886:G:C	44436886	NA,C	NA,G	NA,1	NA,inf	NA,inf	NA,0.532404	9.35577e-05	0.000187403
2	chr15:44478812:T:C	44478812	NA,C	NA,T	NA,1	NA,-inf	NA,inf	NA,0.532594	9.35532e-05	0.000187472
2	chr15:43361751:T:C	43361751	NA,C	NA,T	NA,1	NA,inf	NA,inf	NA,0.520574	9.35498e-05	0.000187379
2	chr15:42237100:T:A	42237100	NA,A	NA,T	NA,1	NA,inf	NA,inf	NA,0.520021	9.35258e-05	0.000187298
2	chr15:44510869:G:A	44510869	NA,A	NA,G	NA,1	NA,inf	NA,inf	NA,0.532051	9.35122e-05	0.000187311
2	chr15:42756249:A:G	42756249	NA,G	NA,A	NA,1	NA,inf	NA,inf	NA,0.52632	9.35111e-05	0.000187312
2	chr15:44658845:T:C	44658845	NA,C	NA,T	NA,1	NA,inf	NA,inf	NA,0.489858	9.35084e-05	0.000187236
2	chr15:43853216:G:T	43853216	NA,T	NA,G	NA,1	NA,inf	NA,inf	NA,0.560403	9.34993e-05	0.000187235
2	chr15:44457704:C:T	44457704	NA,T	NA,C	NA,1	NA,inf	NA,inf	NA,0.531926	9.34965e-05	0.00018728
2	chr15:43387007:G:A	43387007	NA,A	NA,G	NA,1	NA,inf	NA,inf	NA,0.520155	9.34952e-05	0.00018727
2	chr15:43339021:T:C	43339021	NA,C	NA,T	NA,1	NA,inf	NA,inf	NA,0.520155	9.34952e-05	0.00018727
2	chr15:43368740:G:A	43368740	NA,A	NA,G	NA,1	NA,inf	NA,inf	NA,0.519854	9.34563e-05	0.000187192
2	chr15:44530492:C:T	44530492	NA,T	NA,C	NA,1	NA,inf	NA,inf	NA,0.531601	9.34206e-05	0.000187125
2	chr15:44435826:C:T	44435826	NA,T	NA,C	NA,1	NA,-inf	NA,inf	NA,0.552826	9.33965e-05	0.000187305
2	chr15:44460507:A:G	44460507	NA,G	NA,A	NA,1	NA,inf	NA,inf	NA,0.531145	9.33954e-05	0.000187077
2	chr15:44000610:C:T	44000610	T,NA	C,NA	1,NA	-inf,NA	inf,NA	0.762124,NA	9.33717e-05	0.000187148
2	chr15:43001448:G:C	43001448	NA,C	NA,G	NA,1	NA,-inf	NA,inf	NA,0.527897	9.33414e-05	0.000187054
2	chr15:43874204:C:A	43874204	NA,A	NA,C	NA,1	NA,-inf	NA,inf	NA,0.516584	9.329e-05	0.000186913
2	chr15:43398283:A:T	43398283	NA,T	NA,A	NA,1	NA,inf	NA,inf	NA,0.546586	9.32873e-05	0.00018678
2	chr15:44533019:TG:T	44533019	NA,T	NA,TG	NA,1	NA,inf	NA,inf	NA,0.529801	9.32572e-05	0.0001868
2	chr15:44744670:T:C	44744670	C,C	T,T	1,1	inf,-inf	inf,inf	1.44122,0.634576	9.32471e-05	0.000186387
2	chr15:42702622:G:A	42702622	NA,A	NA,G	NA,1	NA,inf	NA,inf	NA,0.527763	9.32244e-05	0.000186742
2	chr15:44488671:T:C	44488671	NA,C	NA,T	NA,1	NA,inf	NA,inf	NA,0.529522	9.3186e-05	0.000186658
2	chr15:44473514:C:A	44473514	NA,A	NA,C	NA,1	NA,inf	NA,inf	NA,0.529456	9.31786e-05	0.000186643
2	chr15:43139930:C:T	43139930	T,NA	C,NA	1,NA	-inf,NA	inf,NA	0.785777,NA	9.31658e-05	0.000186565
2	chr15:44535982:G:A	44535982	NA,A	NA,G	NA,1	NA,inf	NA,inf	NA,0.528833	9.31318e-05	0.000186549
2	chr15:44473238:G:A	44473238	NA,A	NA,G	NA,1	NA,inf	NA,inf	NA,0.528565	9.30644e-05	0.000186415
2	chr15:43156886:T:C	43156886	NA,C	NA,T	NA,1	NA,inf	NA,inf	NA,0.533464	9.30392e-05	0.00018636
2	chr15:42721525:T:C	42721525	C,C	T,T	1,1	inf,inf	inf,inf	0.0900153,1.73237	9.3008e-05	0.000185242
2	chr15:43209644:G:A	43209644	NA,A	NA,G	NA,1	NA,inf	NA,inf	NA,0.528016	9.29583e-05	0.000186205
2	chr15:44005001:G:C	44005001	NA,C	NA,G	NA,1	NA,inf	NA,inf	NA,0.516174	9.29527e-05	0.000186175
2	chr15:43031707:A:G	43031707	NA,G	NA,A	NA,1	NA,-inf	NA,inf	NA,0.524748	9.29362e-05	0.000186242
2	chr15:42481067:T:C	42481067	NA,C	NA,T	NA,1	NA,-inf	NA,inf	NA,0.567638	9.29227e-05	0.000186367
2	chr15:44300521:T:C	44300521	NA,C	NA,T	NA,1	NA,-inf	NA,inf	NA,0.505109	9.29052e-05	0.000186165
2	chr15:42738572:C:T	42738572	NA,T	NA,C	NA,1	NA,-inf	NA,inf	NA,0.49606	9.29039e-05	0.000186151
2	chr15:43937372:G:C	43937372	C,C	G,G	1,1	inf,-inf	inf,inf	2.01314,0.0202294	9.29011e-05	0.000185136
2	chr15:42503057:G:C	42503057	NA,C	NA,G	NA,1	NA,-inf	NA,inf	NA,0.498872	9.28956e-05	0.000186143
2	chr15:43409225:A:G	43409225	NA,G	NA,A	NA,1	NA,inf	NA,inf	NA,0.522713	9.28922e-05	0.00018608
2	chr15:43487007:C:T	43487007	NA,T	NA,C	NA,1	NA,inf	NA,inf	NA,0.515159	9.28381e-05	0.000185953
2	chr15:44446446:G:A	44446446	NA,A	NA,G	NA,1	NA,inf	NA,inf	NA,0.526768	9.28343e-05	0.000185954
2	chr15:43263758:A:G	43263758	NA,G	NA,A	NA,1	NA,inf	NA,inf	NA,0.524526	9.28024e-05	0.000185884
2	chr15:44034372:T:C	44034372	C,NA	T,NA	1,NA	-inf,NA	inf,NA	0.762706,NA	9.2745e-05	0.000185892
2	chr15:43421843:C:A	43421843	NA,A	NA,C	NA,1	NA,inf	NA,inf	NA,0.514367	9.2736e-05	0.000185749
2	chr15:43428085:T:C	43428085	NA,C	NA,T	NA,1	NA,inf	NA,inf	NA,0.514367	9.2736e-05	0.000185749
2	chr15:44096809:G:A	44096809	NA,A	NA,G	NA,1	NA,-inf	NA,inf	NA,0.497215	9.26803e-05	0.000185725
2	chr15:42303189:G:A	42303189	NA,A	NA,G	NA,1	NA,-inf	NA,inf	NA,0.504417	9.26639e-05	0.000185699
2	chr15:43838883:G:C	43838883	NA,C	NA,G	NA,1	NA,inf	NA,inf	NA,0.537775	9.26342e-05	0.000185546
2	chr15:43490690:T:A	43490690	NA,A	NA,T	NA,1	NA,inf	NA,inf	NA,0.513109	9.25748e-05	0.000185426
2	chr15:44481625:G:A	44481625	NA,A	NA,G	NA,1	NA,inf	NA,inf	NA,0.524704	9.25542e-05	0.000185393
2	chr15:44407365:A:G	44407365	NA,G	NA,A	NA,1	NA,inf	NA,inf	NA,0.524161	9.2512e-05	0.000185309
2	chr15:42082788:G:C	42082788	NA,C	NA,G	NA,1	NA,inf	NA,inf	NA,0.517077	9.24963e-05	0.000185244
2	chr15:43435687:C:T	43435687	NA,T	NA,C	NA,1	NA,inf	NA,inf	NA,0.512489	9.24941e-05	0.000185265
2	chr15:44709617:G:T	44709617	NA,T	NA,G	NA,1	NA,inf	NA,inf	NA,0.527032	9.24566e-05	0.000185199
2	chr15:43458673:G:A	43458673	NA,A	NA,G	NA,1	NA,-inf	NA,inf	NA,0.476967	9.24285e-05	0.000185262
2	chr15:43442979:C:A	43442979	NA,A	NA,C	NA,1	NA,inf	NA,inf	NA,0.511909	9.24231e-05	0.000185122
2	chr15:41927016:C:A	41927016	A,NA	C,NA	1,NA	inf,NA	inf,NA	0.873321,NA	9.24131e-05	0.000185071
2	chr15:43408327:A:G	43408327	NA,G	NA,A	NA,1	NA,inf	NA,inf	NA,0.53438	9.23968e-05	0.000185067
2	chr15:43394353:A:T	43394353	NA,T	NA,A	NA,1	NA,inf	NA,inf	NA,0.511442	9.23805e-05	0.000185037
2	chr15:42397834:T:G	42397834	NA,G	NA,T	NA,1	NA,-inf	NA,inf	NA,0.50483	9.23732e-05	0.000185282
2	chr15:43116488:C:T	43116488	NA,T	NA,C	NA,1	NA,inf	NA,inf	NA,0.515941	9.23615e-05	0.000185001
2	chr15:44241989:C:A	44241989	NA,A	NA,C	NA,1	NA,inf	NA,inf	NA,0.531316	9.23518e-05	0.000184986
2	chr15:44488777:C:T	44488777	NA,T	NA,C	NA,1	NA,inf	NA,inf	NA,0.522961	9.23386e-05	0.000184962
2	chr15:44493267:G:C	44493267	NA,C	NA,G	NA,1	NA,inf	NA,inf	NA,0.522961	9.23386e-05	0.000184962
2	chr15:42087961:G:A	42087961	A,A	G,G	1,1	inf,inf	inf,inf	0.745596,0.962579	9.23246e-05	0.000184969
2	chr15:42266164:G:A	42266164	NA,A	NA,G	NA,1	NA,-inf	NA,inf	NA,0.501584	9.22974e-05	0.000184965
2	chr15:44530491:G:C	44530491	NA,C	NA,G	NA,1	NA,inf	NA,inf	NA,0.522732	9.22886e-05	0.000184858
2	chr15:44771266:G:A	44771266	NA,A	NA,G	NA,1	NA,inf	NA,inf	NA,0.530186	9.22846e-05	0.000184822
2	chr15:43395078:T:C	43395078	NA,C	NA,T	NA,1	NA,inf	NA,inf	NA,0.510619	9.22556e-05	0.000184787
2	chr15:44482523:GTAT:G	44482523	NA,G	NA,GTAT	NA,1	NA,inf	NA,inf	NA,0.521774	9.21889e-05	0.000184662
2	chr15:44423009:C:A	44423009	NA,A	NA,C	NA,1	NA,inf	NA,inf	NA,0.5217	9.21776e-05	0.000184638
2	chr15:42264877:C:T	42264877	NA,T	NA,C	NA,1	NA,inf	NA,inf	NA,0.509535	9.21749e-05	0.000184594
2	chr15:42977690:T:C	42977690	NA,C	NA,T	NA,1	NA,-inf	NA,inf	NA,0.496146	9.21227e-05	0.000184584
2	chr15:43603438:G:A	43603438	NA,A	NA,G	NA,1	NA,inf	NA,inf	NA,0.513043	9.21179e-05	0.0001846
2	chr15:43798920:C:T	43798920	NA,T	NA,C	NA,1	NA,inf	NA,inf	NA,0.541214	9.21023e-05	0.000184398
2	chr15:44395412:A:G	44395412	NA,G	NA,A	NA,1	NA,inf	NA,inf	NA,0.520681	9.20724e-05	0.000184428
2	chr15:42001440:G:T	42001440	NA,T	NA,G	NA,1	NA,-inf	NA,inf	NA,0.497481	9.20661e-05	0.000184493
2	chr15:42000816:T:C	42000816	NA,C	NA,T	NA,1	NA,-inf	NA,inf	NA,0.497481	9.20661e-05	0.000184493
2	chr15:41998982:A:G	41998982	NA,G	NA,A	NA,1	NA,-inf	NA,inf	NA,0.497481	9.20661e-05	0.000184493
2	chr15:43322661:A:G	43322661	NA,G	NA,A	NA,1	NA,-inf	NA,inf	NA,0.493287	9.20614e-05	0.000184474
2	chr15:42707143:T:TA	42707143	TA,TA	T,T	1,1	inf,inf	inf,inf	0.297687,1.65409	9.20511e-05	0.000184258
2	chr15:42942225:G:T	42942225	NA,T	NA,G	NA,1	NA,-inf	NA,inf	NA,0.495254	9.20081e-05	0.000184355
2	chr15:42571548:C:T	42571548	NA,T	NA,C	NA,1	NA,-inf	NA,inf	NA,0.492244	9.19789e-05	0.00018431
2	chr15:44048433:A:G	44048433	NA,G	NA,A	NA,1	NA,-inf	NA,inf	NA,0.483308	9.19633e-05	0.000184264
2	chr15:43951683:T:C	43951683	NA,C	NA,T	NA,1	NA,-inf	NA,inf	NA,0.500393	9.19569e-05	0.000184251
2	chr15:42106015:G:A	42106015	NA,A	NA,G	NA,1	NA,inf	NA,inf	NA,0.519349	9.19483e-05	0.000184205
2	chr15:43552372:T:A	43552372	NA,A	NA,T	NA,1	NA,inf	NA,inf	NA,0.508407	9.19452e-05	0.000184165
2	chr15:43852751:A:T	43852751	NA,T	NA,A	NA,1	NA,-inf	NA,inf	NA,0.557038	9.19391e-05	0.000184217
2	chr15:42466980:A:C	42466980	NA,C	NA,A	NA,1	NA,inf	NA,inf	NA,0.520567	9.19106e-05	0.000184172
2	chr15:44392549:G:A	44392549	NA,A	NA,G	NA,1	NA,inf	NA,inf	NA,0.519304	9.18997e-05	0.000184082
2	chr15:41915843:G:A	41915843	A,A	G,G	1,1	-inf,-inf	inf,inf	1.30245,0.60528	9.18937e-05	0.000183842
2	chr15:43204514:T:C	43204514	NA,C	NA,T	NA,1	NA,-inf	NA,inf	NA,0.49056	9.18835e-05	0.000184106
2	chr15:43356667:C:T	43356667	NA,T	NA,C	NA,1	NA,inf	NA,inf	NA,0.507524	9.1881e-05	0.000184037
2	chr15:44390995:A:G	44390995	NA,G	NA,A	NA,1	NA,inf	NA,inf	NA,0.51893	9.18522e-05	0.000183987
2	chr15:42106758:C:G	42106758	NA,G	NA,C	NA,1	NA,inf	NA,inf	NA,0.518471	9.18374e-05	0.000183983
2	chr15:44183130:A:G	44183130	G,G	A,A	1,1	-inf,-inf	inf,inf	0.305205,1.67059	9.17948e-05	0.000183105
2	chr15:43203539:T:A	43203539	NA,A	NA,T	NA,1	NA,-inf	NA,inf	NA,0.469565	9.17721e-05	0.000183942
2	chr15:42279580:A:G	42279580	NA,G	NA,A	NA,1	NA,inf	NA,inf	NA,0.505862	9.17677e-05	0.000183779
2	chr15:42266888:G:A	42266888	NA,A	NA,G	NA,1	NA,inf	NA,inf	NA,0.530145	9.17636e-05	0.000183846
2	chr15:42336332:A:C	42336332	NA,C	NA,A	NA,1	NA,inf	NA,inf	NA,0.529861	9.17111e-05	0.000183741
2	chr15:43166561:T:C	43166561	NA,C	NA,T	NA,1	NA,-inf	NA,inf	NA,0.554729	9.17052e-05	0.000183848
2	chr15:43402885:T:A	43402885	A,A	T,T	1,1	inf,inf	inf,inf	0.210147,0.873078	9.16665e-05	0.000181496
2	chr15:44112747:C:T	44112747	NA,T	NA,C	NA,1	NA,-inf	NA,inf	NA,0.481204	9.16502e-05	0.000183647
2	chr15:44472526:T:C	44472526	NA,C	NA,T	NA,1	NA,inf	NA,inf	NA,0.517207	9.16223e-05	0.000183527
2	chr15:42156062:G:A	42156062	NA,A	NA,G	NA,1	NA,inf	NA,inf	NA,0.528373	9.15777e-05	0.000183474
2	chr15:44471904:A:G	44471904	NA,G	NA,A	NA,1	NA,inf	NA,inf	NA,0.501837	9.15693e-05	0.000183439
2	chr15:42672656:GGGACAGAGGGGCATGCAGTGC:G	42672656	NA,G	NA,GGGACAGAGGGGCATGCAGTGC	NA,1	NA,inf	NA,inf	NA,0.489997	9.15684e-05	0.000183364
2	chr15:43951148:T:C	43951148	NA,C	NA,T	NA,1	NA,inf	NA,inf	NA,0.507087	9.15121e-05	0.000183305
2	chr15:42585392:A:G	42585392	NA,G	NA,A	NA,1	NA,-inf	NA,inf	NA,0.478153	9.14987e-05	0.000183343
2	chr15:44373481:C:T	44373481	NA,T	NA,C	NA,1	NA,inf	NA,inf	NA,0.515911	9.14536e-05	0.000183188
2	chr15:42192569:T:G	42192569	NA,G	NA,T	NA,1	NA,-inf	NA,inf	NA,0.553977	9.14503e-05	0.000183405
2	chr15:42429447:A:G	42429447	NA,G	NA,A	NA,1	NA,inf	NA,inf	NA,0.529869	9.1433e-05	0.000183109
2	chr15:42270278:A:G	42270278	NA,G	NA,A	NA,1	NA,-inf	NA,inf	NA,0.535322	9.14291e-05	0.000183036
2	chr15:42697880:T:C	42697880	NA,C	NA,T	NA,1	NA,inf	NA,inf	NA,0.5121	9.13917e-05	0.000183072
2	chr15:44099374:T:C	44099374	NA,C	NA,T	NA,1	NA,inf	NA,inf	NA,0.503094	9.13754e-05	0.000182941
2	chr15:44774738:C:T	44774738	NA,T	NA,C	NA,1	NA,inf	NA,inf	NA,0.498521	9.13598e-05	0.000182993
2	chr15:44382996:A:G	44382996	NA,G	NA,A	NA,1	NA,inf	NA,inf	NA,0.514734	9.13286e-05	0.000182939
2	chr15:44422535:G:A	44422535	NA,A	NA,G	NA,1	NA,inf	NA,inf	NA,0.514726	9.13216e-05	0.000182924
2	chr15:43071672:C:T	43071672	NA,T	NA,C	NA,1	NA,inf	NA,inf	NA,0.514149	9.13184e-05	0.000182917
2	chr15:42480603:A:G	42480603	G,G	A,A	1,1	-inf,inf	inf,inf	3.20012,0.531631	9.13157e-05	0.000183142
2	chr15:44589348:A:G	44589348	NA,G	NA,A	NA,1	NA,inf	NA,inf	NA,0.477473	9.12875e-05	0.000182791
2	chr15:44376867:A:G	44376867	NA,G	NA,A	NA,1	NA,inf	NA,inf	NA,0.513978	9.12254e-05	0.000182732
2	chr15:42207187:C:T	42207187	NA,T	NA,C	NA,1	NA,-inf	NA,inf	NA,0.552044	9.12235e-05	0.00018295
2	chr15:44483877:T:G	44483877	G,G	T,T	1,1	-inf,inf	inf,inf	0.581234,1.14047	9.12115e-05	0.000182594
2	chr15:44647365:T:C	44647365	NA,C	NA,T	NA,1	NA,-inf	NA,inf	NA,0.513413	9.12038e-05	0.000182762
2	chr15:44408949:C:T	44408949	NA,T	NA,C	NA,1	NA,inf	NA,inf	NA,0.513796	9.12023e-05	0.000182686
2	chr15:43506381:G:C	43506381	NA,C	NA,G	NA,1	NA,inf	NA,inf	NA,0.502055	9.11739e-05	0.000182621
2	chr15:44376868:G:T	44376868	NA,T	NA,G	NA,1	NA,inf	NA,inf	NA,0.513551	9.11721e-05	0.000182625
2	chr15:42081080:T:C	42081080	NA,C	NA,T	NA,1	NA,inf	NA,inf	NA,0.50657	9.11585e-05	0.000182566
2	chr15:44416543:A:C	44416543	NA,C	NA,A	NA,1	NA,inf	NA,inf	NA,0.512918	9.11047e-05	0.00018249
2	chr15:44429959:T:G	44429959	NA,G	NA,T	NA,1	NA,inf	NA,inf	NA,0.51291	9.10929e-05	0.000182466
2	chr15:42270248:T:C	42270248	NA,C	NA,T	NA,1	NA,inf	NA,inf	NA,0.524137	9.10444e-05	0.000182406
2	chr15:44348566:C:T	44348566	NA,T	NA,C	NA,1	NA,inf	NA,inf	NA,0.512484	9.104e-05	0.00018236
2	chr15:42266700:G:C	42266700	NA,C	NA,G	NA,1	NA,inf	NA,inf	NA,0.500499	9.10352e-05	0.000182312
2	chr15:44347514:C:T	44347514	NA,T	NA,C	NA,1	NA,inf	NA,inf	NA,0.512413	9.10309e-05	0.000182342
2	chr15:44717248:C:A	44717248	NA,A	NA,C	NA,1	NA,inf	NA,inf	NA,0.501867	9.10211e-05	0.000182314
2	chr15:43413376:A:G	43413376	NA,G	NA,A	NA,1	NA,inf	NA,inf	NA,0.524049	9.10115e-05	0.000182295
2	chr15:42513844:G:A	42513844	NA,A	NA,G	NA,1	NA,-inf	NA,inf	NA,0.551904	9.10073e-05	0.000182521
2	chr15:43010236:CA:C	43010236	C,NA	CA,NA	1,NA	inf,NA	inf,NA	1.04703,NA	9.09867e-05	0.000182216
2	chr15:44421699:C:T	44421699	NA,T	NA,C	NA,1	NA,inf	NA,inf	NA,0.511955	9.09747e-05	0.00018223
2	chr15:43516358:G:A	43516358	NA,A	NA,G	NA,1	NA,inf	NA,inf	NA,0.521715	9.0967e-05	0.000182202
2	chr15:42243335:G:A	42243335	NA,A	NA,G	NA,1	NA,inf	NA,inf	NA,0.497361	9.08881e-05	0.000182017
2	chr15:42082475:T:C	42082475	NA,C	NA,T	NA,1	NA,inf	NA,inf	NA,0.504279	9.08795e-05	0.000182008
2	chr15:43961316:A:C	43961316	NA,C	NA,A	NA,1	NA,-inf	NA,inf	NA,0.495751	9.0865e-05	0.000182118
2	chr15:44457344:C:T	44457344	NA,T	NA,C	NA,1	NA,inf	NA,inf	NA,0.510819	9.08333e-05	0.000181947
2	chr15:44485488:T:C	44485488	NA,C	NA,T	NA,1	NA,-inf	NA,inf	NA,0.510446	9.07607e-05	0.000181875
2	chr15:44327771:T:C	44327771	NA,C	NA,T	NA,1	NA,inf	NA,inf	NA,0.510198	9.07575e-05	0.000181795
2	chr15:44487596:T:C	44487596	NA,C	NA,T	NA,1	NA,inf	NA,inf	NA,0.509608	9.06892e-05	0.000181658
2	chr15:43092023:T:TTG	43092023	NA,TTG	NA,T	NA,1	NA,-inf	NA,inf	NA,0.53537	9.06761e-05	0.000181767
2	chr15:43965158:C:A	43965158	NA,A	NA,C	NA,1	NA,-inf	NA,inf	NA,0.494281	9.06667e-05	0.000181721
2	chr15:44474268:A:G	44474268	NA,G	NA,A	NA,1	NA,-inf	NA,inf	NA,0.509484	9.06421e-05	0.000181637
2	chr15:44474396:C:T	44474396	NA,T	NA,C	NA,1	NA,-inf	NA,inf	NA,0.509287	9.06182e-05	0.000181589
2	chr15:44445086:C:T	44445086	NA,T	NA,C	NA,1	NA,inf	NA,inf	NA,0.508735	9.05918e-05	0.000181464
2	chr15:44243133:A:G	44243133	NA,G	NA,A	NA,1	NA,inf	NA,inf	NA,0.516929	9.05814e-05	0.00018144
2	chr15:43297385:G:A	43297385	NA,A	NA,G	NA,1	NA,inf	NA,inf	NA,0.51285	9.05456e-05	0.000181362
2	chr15:43723015:G:A	43723015	NA,A	NA,G	NA,1	NA,inf	NA,inf	NA,0.49903	9.05352e-05	0.000181341
2	chr15:42005928:A:G	42005928	NA,G	NA,A	NA,1	NA,-inf	NA,inf	NA,0.494284	9.0524e-05	0.000181417
2	chr15:44433432:G:A	44433432	NA,A	NA,G	NA,1	NA,inf	NA,inf	NA,0.508259	9.05101e-05	0.000181299
2	chr15:44035775:T:A	44035775	NA,A	NA,T	NA,1	NA,inf	NA,inf	NA,0.504075	9.05096e-05	0.000181285
2	chr15:42712894:C:T	42712894	NA,T	NA,C	NA,1	NA,-inf	NA,inf	NA,0.524528	9.05027e-05	0.000181394
2	chr15:44742345:AC:A	44742345	NA,A	NA,AC	NA,1	NA,-inf	NA,inf	NA,0.529261	9.04745e-05	0.000181431
2	chr15:43743506:G:A	43743506	NA,A	NA,G	NA,1	NA,-inf	NA,inf	NA,0.494099	9.04393e-05	0.000181198
2	chr15:44570958:T:C	44570958	NA,C	NA,T	NA,1	NA,-inf	NA,inf	NA,0.507206	9.04311e-05	0.000181213
2	chr15:43200723:C:T	43200723	NA,T	NA,C	NA,1	NA,inf	NA,inf	NA,0.506144	9.04191e-05	0.000181121
2	chr15:43051378:A:G	43051378	NA,G	NA,A	NA,1	NA,-inf	NA,inf	NA,0.487192	9.04172e-05	0.000181148
2	chr15:42270078:A:G	42270078	NA,G	NA,A	NA,1	NA,inf	NA,inf	NA,0.519558	9.04107e-05	0.000181134
2	chr15:43952493:G:A	43952493	NA,A	NA,G	NA,1	NA,-inf	NA,inf	NA,0.492183	9.03995e-05	0.000181184
2	chr15:42263562:T:C	42263562	NA,C	NA,T	NA,1	NA,inf	NA,inf	NA,0.519048	9.03989e-05	0.000181112
2	chr15:44449807:A:G	44449807	NA,G	NA,A	NA,1	NA,-inf	NA,inf	NA,0.507244	9.03674e-05	0.000181086
2	chr15:44045801:T:G	44045801	NA,G	NA,T	NA,1	NA,inf	NA,inf	NA,0.485442	9.03574e-05	0.000180882
2	chr15:44007779:G:T	44007779	NA,T	NA,G	NA,1	NA,inf	NA,inf	NA,0.495498	9.03492e-05	0.000180962
2	chr15:44227443:G:A	44227443	NA,A	NA,G	NA,1	NA,-inf	NA,inf	NA,0.508307	9.03473e-05	0.000181042
2	chr15:44179028:C:T	44179028	NA,T	NA,C	NA,1	NA,-inf	NA,inf	NA,0.470082	9.03444e-05	0.000181019
2	chr15:41977809:T:A	41977809	NA,A	NA,T	NA,1	NA,-inf	NA,inf	NA,0.476753	9.03405e-05	0.000181038
2	chr15:43178485:A:G	43178485	NA,G	NA,A	NA,1	NA,inf	NA,inf	NA,0.505465	9.03358e-05	0.000180954
2	chr15:42826737:C:T	42826737	NA,T	NA,C	NA,1	NA,inf	NA,inf	NA,0.50229	9.02834e-05	0.000180852
2	chr15:44680982:A:G	44680982	NA,G	NA,A	NA,1	NA,inf	NA,inf	NA,0.505606	9.02663e-05	0.00018081
2	chr15:42217582:A:G	42217582	NA,G	NA,A	NA,1	NA,inf	NA,inf	NA,0.517408	9.02184e-05	0.000180751
2	chr15:42255765:A:G	42255765	NA,G	NA,A	NA,1	NA,inf	NA,inf	NA,0.528538	9.0141e-05	0.000180504
2	chr15:42082957:C:A	42082957	NA,A	NA,C	NA,1	NA,inf	NA,inf	NA,0.498141	9.01209e-05	0.000180489
2	chr15:43558179:C:T	43558179	NA,T	NA,C	NA,1	NA,inf	NA,inf	NA,0.491734	9.00672e-05	0.000180439
2	chr15:42968834:A:G	42968834	NA,G	NA,A	NA,1	NA,-inf	NA,inf	NA,0.469305	9.0054e-05	0.000180452
2	chr15:44132633:T:G	44132633	NA,G	NA,T	NA,1	NA,inf	NA,inf	NA,0.478111	9.00482e-05	0.000180324
2	chr15:42081094:G:A	42081094	NA,A	NA,G	NA,1	NA,inf	NA,inf	NA,0.494077	8.99924e-05	0.000180255
2	chr15:44478379:G:A	44478379	NA,A	NA,G	NA,1	NA,inf	NA,inf	NA,0.503759	8.99492e-05	0.000180174
2	chr15:44371714:A:C	44371714	NA,C	NA,A	NA,1	NA,inf	NA,inf	NA,0.503493	8.99367e-05	0.000180151
2	chr15:44496419:C:T	44496419	NA,T	NA,C	NA,1	NA,-inf	NA,inf	NA,0.52551	8.99347e-05	0.000180355
2	chr15:44109016:AAAAT:A	44109016	NA,A	NA,AAAAT	NA,1	NA,-inf	NA,inf	NA,0.432714	8.99088e-05	0.000180231
2	chr15:42455787:T:A	42455787	A,NA	T,NA	1,NA	-inf,NA	inf,NA	0.834041,NA	8.99004e-05	0.000180089
2	chr15:42361505:G:A	42361505	NA,A	NA,G	NA,1	NA,-inf	NA,inf	NA,0.477498	8.98575e-05	0.000180082
2	chr15:43068249:C:T	43068249	NA,T	NA,C	NA,1	NA,inf	NA,inf	NA,0.49502	8.98489e-05	0.000179969
2	chr15:42564443:T:C	42564443	NA,C	NA,T	NA,1	NA,-inf	NA,inf	NA,0.541986	8.98449e-05	0.000180186
2	chr15:43186688:TA:T	43186688	NA,T	NA,TA	NA,1	NA,inf	NA,inf	NA,0.50832	8.98433e-05	0.000179961
2	chr15:42267420:C:T	42267420	NA,T	NA,C	NA,1	NA,inf	NA,inf	NA,0.514313	8.98216e-05	0.000179956
2	chr15:44342128:A:C	44342128	NA,C	NA,A	NA,1	NA,-inf	NA,inf	NA,0.471407	8.97916e-05	0.000179933
2	chr15:43740859:G:A	43740859	NA,A	NA,G	NA,1	NA,inf	NA,inf	NA,0.492996	8.97907e-05	0.000179851
2	chr15:41921412:T:C	41921412	NA,C	NA,T	NA,1	NA,-inf	NA,inf	NA,0.466264	8.9776e-05	0.000179935
2	chr15:44383417:C:G	44383417	NA,G	NA,C	NA,1	NA,inf	NA,inf	NA,0.502107	8.97721e-05	0.000179822
2	chr15:42025063:G:A	42025063	NA,A	NA,G	NA,1	NA,inf	NA,inf	NA,0.508662	8.97448e-05	0.000179768
2	chr15:42379325:G:A	42379325	A,NA	G,NA	1,NA	-inf,NA	inf,NA	0.830513,NA	8.97396e-05	0.00017977
2	chr15:43750347:A:G	43750347	NA,G	NA,A	NA,1	NA,inf	NA,inf	NA,0.492554	8.9728e-05	0.000179724
2	chr15:43132833:T:C	43132833	NA,C	NA,T	NA,1	NA,inf	NA,inf	NA,0.495004	8.97099e-05	0.000179691
2	chr15:44620368:A:G	44620368	NA,G	NA,A	NA,1	NA,-inf	NA,inf	NA,0.477118	8.96893e-05	0.0001797
2	chr15:44037234:G:A	44037234	NA,A	NA,G	NA,1	NA,inf	NA,inf	NA,0.49007	8.96823e-05	0.000179628
2	chr15:42091631:C:T	42091631	T,T	C,C	1,1	-inf,inf	inf,inf	0.562578,1.38371	8.96532e-05	0.000179737
2	chr15:42975754:C:T	42975754	NA,T	NA,C	NA,1	NA,-inf	NA,inf	NA,0.529258	8.96172e-05	0.000179632
2	chr15:44441241:C:T	44441241	T,NA	C,NA	1,NA	-inf,NA	inf,NA	0.819843,NA	8.96133e-05	0.000179441
2	chr15:43165123:CTAT:C	43165123	NA,C	NA,CTAT	NA,1	NA,inf	NA,inf	NA,0.505681	8.95861e-05	0.000179445
2	chr15:44538135:TTTG:T	44538135	NA,T	NA,TTTG	NA,1	NA,-inf	NA,inf	NA,0.500136	8.95026e-05	0.000179353
2	chr15:42705149:C:T	42705149	T,T	C,C	1,1	inf,inf	inf,inf	0.260959,1.65559	8.93841e-05	0.000178924
2	chr15:43106590:C:T	43106590	NA,T	NA,C	NA,1	NA,-inf	NA,inf	NA,0.543796	8.93832e-05	0.0001793
2	chr15:44495671:C:T	44495671	NA,T	NA,C	NA,1	NA,-inf	NA,inf	NA,0.498647	8.93415e-05	0.00017903
2	chr15:44098298:G:A	44098298	NA,A	NA,G	NA,1	NA,inf	NA,inf	NA,0.486601	8.93218e-05	0.000178833
2	chr15:42175840:C:T	42175840	NA,T	NA,C	NA,1	NA,inf	NA,inf	NA,0.509645	8.92836e-05	0.000178878
2	chr15:42608193:G:C	42608193	NA,C	NA,G	NA,1	NA,-inf	NA,inf	NA,0.537225	8.92616e-05	0.000179016
2	chr15:42360346:A:G	42360346	NA,G	NA,A	NA,1	NA,-inf	NA,inf	NA,0.476685	8.91907e-05	0.000178738
2	chr15:43017691:T:G	43017691	NA,G	NA,T	NA,1	NA,inf	NA,inf	NA,0.496701	8.91707e-05	0.000178616
2	chr15:43805896:A:G	43805896	G,NA	A,NA	1,NA	-inf,NA	inf,NA	0.768993,NA	8.91308e-05	0.000178449
2	chr15:44681519:A:G	44681519	NA,G	NA,A	NA,1	NA,-inf	NA,inf	NA,0.518726	8.90846e-05	0.000178646
2	chr15:44158391:T:C	44158391	C,C	T,T	1,1	inf,-inf	inf,inf	2.17253,1.70291	8.90823e-05	0.000177784
2	chr15:42318368:G:A	42318368	A,A	G,G	1,1	-inf,-inf	inf,inf	1.69661,0.0852657	8.90743e-05	0.000178219
2	chr15:43444366:G:A	43444366	NA,A	NA,G	NA,1	NA,inf	NA,inf	NA,0.490495	8.9013e-05	0.00017831
2	chr15:42029694:A:T	42029694	T,T	A,A	1,1	-inf,-inf	inf,inf	1.26929,0.716807	8.90062e-05	0.000178157
2	chr15:43318209:G:T	43318209	NA,T	NA,G	NA,1	NA,inf	NA,inf	NA,0.483835	8.89599e-05	0.000178188
2	chr15:43316629:G:A	43316629	NA,A	NA,G	NA,1	NA,inf	NA,inf	NA,0.483794	8.8955e-05	0.000178178
2	chr15:43411088:A:G	43411088	NA,G	NA,A	NA,1	NA,inf	NA,inf	NA,0.483748	8.89468e-05	0.000178162
2	chr15:42073263:T:C	42073263	NA,C	NA,T	NA,1	NA,-inf	NA,inf	NA,0.492882	8.89147e-05	0.000178192
2	chr15:44259330:G:A	44259330	NA,A	NA,G	NA,1	NA,inf	NA,inf	NA,0.5034	8.89081e-05	0.000178088
2	chr15:43475999:T:C	43475999	NA,C	NA,T	NA,1	NA,inf	NA,inf	NA,0.489605	8.88782e-05	0.000178023
2	chr15:44713212:T:C	44713212	NA,C	NA,T	NA,1	NA,inf	NA,inf	NA,0.491086	8.88595e-05	0.000178027
2	chr15:42202993:C:T	42202993	T,T	C,C	1,1	-inf,-inf	inf,inf	1.53873,0.00915184	8.88388e-05	0.000178046
2	chr15:43152984:C:G	43152984	NA,G	NA,C	NA,1	NA,inf	NA,inf	NA,0.499402	8.88356e-05	0.000177942
2	chr15:43443515:AG:A	43443515	NA,A	NA,AG	NA,1	NA,inf	NA,inf	NA,0.483951	8.88352e-05	0.000178042
2	chr15:43488220:G:A	43488220	NA,A	NA,G	NA,1	NA,-inf	NA,inf	NA,0.464302	8.87978e-05	0.000177911
2	chr15:44124332:T:C	44124332	NA,C	NA,T	NA,1	NA,-inf	NA,inf	NA,0.458252	8.87898e-05	0.0001779
2	chr15:42516575:C:T	42516575	NA,T	NA,C	NA,1	NA,inf	NA,inf	NA,0.481514	8.87789e-05	0.000177843
2	chr15:42478232:T:G	42478232	NA,G	NA,T	NA,1	NA,-inf	NA,inf	NA,0.473935	8.87768e-05	0.000177903
2	chr15:42764016:G:A	42764016	NA,A	NA,G	NA,1	NA,inf	NA,inf	NA,0.491366	8.87519e-05	0.000177782
2	chr15:44219086:A:T	44219086	T,NA	A,NA	1,NA	-inf,NA	inf,NA	0.779744,NA	8.87488e-05	0.000177701
2	chr15:44136224:ATGT:A	44136224	A,A	ATGT,ATGT	1,1	inf,-inf	inf,inf	1.95249,1.65386	8.87263e-05	0.000177055
2	chr15:44529647:T:C	44529647	NA,C	NA,T	NA,1	NA,-inf	NA,inf	NA,0.493615	8.87247e-05	0.000177794
2	chr15:44437951:A:G	44437951	NA,G	NA,A	NA,1	NA,inf	NA,inf	NA,0.493381	8.87189e-05	0.000177712
2	chr15:44388909:G:A	44388909	NA,A	NA,G	NA,1	NA,inf	NA,inf	NA,0.493188	8.87104e-05	0.000177695
2	chr15:43037977:A:T	43037977	NA,T	NA,A	NA,1	NA,-inf	NA,inf	NA,0.498571	8.87005e-05	0.000177665
2	chr15:44537866:A:G	44537866	NA,G	NA,A	NA,1	NA,-inf	NA,inf	NA,0.493357	8.8694e-05	0.000177732
2	chr15:44547192:GGA:G	44547192	NA,G	NA,GGA	NA,1	NA,-inf	NA,inf	NA,0.493357	8.8694e-05	0.000177732
2	chr15:41999824:C:T	41999824	NA,T	NA,C	NA,1	NA,-inf	NA,inf	NA,0.461289	8.86897e-05	0.000177745
2	chr15:42954496:A:C	42954496	NA,C	NA,A	NA,1	NA,-inf	NA,inf	NA,0.458549	8.86877e-05	0.000177714
2	chr15:42119236:A:G	42119236	G,G	A,A	1,1	-inf,-inf	inf,inf	0.0235679,1.60414	8.86798e-05	0.000177774
2	chr15:43123743:T:C	43123743	NA,C	NA,T	NA,1	NA,inf	NA,inf	NA,0.497875	8.86737e-05	0.000177617
2	chr15:43204073:C:T	43204073	T,NA	C,NA	1,NA	-inf,NA	inf,NA	0.782307,NA	8.86576e-05	0.000177599
2	chr15:43906297:A:G	43906297	NA,G	NA,A	NA,1	NA,inf	NA,inf	NA,0.502664	8.86543e-05	0.000177545
2	chr15:42707342:A:G	42707342	G,G	A,A	1,1	inf,inf	inf,inf	0.285942,1.6383	8.86137e-05	0.00017738
2	chr15:42490391:T:C	42490391	NA,C	NA,T	NA,1	NA,-inf	NA,inf	NA,0.472464	8.85473e-05	0.000177443
2	chr15:43178418:C:T	43178418	NA,T	NA,C	NA,1	NA,inf	NA,inf	NA,0.518701	8.85398e-05	0.000177284
2	chr15:42255560:C:T	42255560	NA,T	NA,C	NA,1	NA,inf	NA,inf	NA,0.503478	8.85341e-05	0.000177376
2	chr15:43540607:G:A	43540607	NA,A	NA,G	NA,1	NA,inf	NA,inf	NA,0.481475	8.84882e-05	0.00017724
2	chr15:42458183:T:G	42458183	NA,G	NA,T	NA,1	NA,inf	NA,inf	NA,0.490195	8.84484e-05	0.000177163
2	chr15:42333025:T:A	42333025	NA,A	NA,T	NA,1	NA,-inf	NA,inf	NA,0.471257	8.8448e-05	0.000177248
2	chr15:43138349:G:A	43138349	NA,A	NA,G	NA,1	NA,inf	NA,inf	NA,0.496003	8.84338e-05	0.000177137
2	chr15:44572908:T:C	44572908	NA,C	NA,T	NA,1	NA,inf	NA,inf	NA,0.484648	8.84141e-05	0.000177093
2	chr15:43029242:C:T	43029242	NA,T	NA,C	NA,1	NA,-inf	NA,inf	NA,0.517429	8.83978e-05	0.000177196
2	chr15:43837747:C:T	43837747	NA,T	NA,C	NA,1	NA,-inf	NA,inf	NA,0.477355	8.8387e-05	0.000177088
2	chr15:41911479:T:G	41911479	NA,G	NA,T	NA,1	NA,-inf	NA,inf	NA,0.454745	8.83601e-05	0.000177095
2	chr15:44583346:T:C	44583346	NA,C	NA,T	NA,1	NA,inf	NA,inf	NA,0.489984	8.83586e-05	0.00017699
2	chr15:42136310:C:A	42136310	NA,A	NA,C	NA,1	NA,-inf	NA,inf	NA,0.474512	8.83569e-05	0.000177139
2	chr15:44024597:TC:T	44024597	NA,T	NA,TC	NA,1	NA,inf	NA,inf	NA,0.501268	8.83446e-05	0.000176941
2	chr15:42050017:C:G	42050017	NA,G	NA,C	NA,1	NA,-inf	NA,inf	NA,0.478236	8.83369e-05	0.000177021
2	chr15:42579493:C:T	42579493	NA,T	NA,C	NA,1	NA,-inf	NA,inf	NA,0.453031	8.83234e-05	0.00017698
2	chr15:44431754:T:C	44431754	NA,C	NA,T	NA,1	NA,inf	NA,inf	NA,0.489962	8.83121e-05	0.000176897
2	chr15:42064707:A:T	42064707	NA,T	NA,A	NA,1	NA,inf	NA,inf	NA,0.492906	8.82578e-05	0.000176789
2	chr15:44136784:C:T	44136784	T,T	C,C	1,1	inf,-inf	inf,inf	1.82252,1.6285	8.82443e-05	0.000176053
2	chr15:42213770:T:C	42213770	NA,C	NA,T	NA,1	NA,inf	NA,inf	NA,0.500858	8.82432e-05	0.000176793
2	chr15:42264770:A:G	42264770	NA,G	NA,A	NA,1	NA,inf	NA,inf	NA,0.500964	8.82421e-05	0.000176791
2	chr15:43970633:T:C	43970633	NA,C	NA,T	NA,1	NA,-inf	NA,inf	NA,0.47365	8.82307e-05	0.000176836
2	chr15:42261642:T:TC	42261642	NA,TC	NA,T	NA,1	NA,inf	NA,inf	NA,0.500702	8.82069e-05	0.000176721
2	chr15:42110625:T:C	42110625	NA,C	NA,T	NA,1	NA,inf	NA,inf	NA,0.483866	8.82063e-05	0.000176669
2	chr15:42337871:G:A	42337871	NA,A	NA,G	NA,1	NA,-inf	NA,inf	NA,0.480562	8.81817e-05	0.000176687
2	chr15:43753972:G:C	43753972	NA,C	NA,G	NA,1	NA,inf	NA,inf	NA,0.479587	8.81814e-05	0.000176628
2	chr15:44631310:T:C	44631310	NA,C	NA,T	NA,1	NA,-inf	NA,inf	NA,0.488092	8.81413e-05	0.000176624
2	chr15:43153594:T:C	43153594	NA,C	NA,T	NA,1	NA,-inf	NA,inf	NA,0.534383	8.81181e-05	0.000176762
2	chr15:42660715:C:T	42660715	NA,T	NA,C	NA,1	NA,inf	NA,inf	NA,0.480568	8.81042e-05	0.000176479
2	chr15:43440069:G:C	43440069	NA,C	NA,G	NA,1	NA,inf	NA,inf	NA,0.477715	8.80894e-05	0.000176546
2	chr15:43791611:T:C	43791611	NA,C	NA,T	NA,1	NA,inf	NA,inf	NA,0.482191	8.80815e-05	0.000176427
2	chr15:44616453:C:T	44616453	NA,T	NA,C	NA,1	NA,-inf	NA,inf	NA,0.487468	8.8068e-05	0.000176477
2	chr15:43640503:A:G	43640503	NA,G	NA,A	NA,1	NA,inf	NA,inf	NA,0.476958	8.80634e-05	0.000176407
2	chr15:42668192:A:AC	42668192	NA,AC	NA,A	NA,1	NA,inf	NA,inf	NA,0.48012	8.80518e-05	0.000176374
2	chr15:42340067:G:C	42340067	NA,C	NA,G	NA,1	NA,inf	NA,inf	NA,0.474983	8.80485e-05	0.000176332
2	chr15:41996825:T:G	41996825	NA,G	NA,T	NA,1	NA,-inf	NA,inf	NA,0.45567	8.80377e-05	0.000176434
2	chr15:42307432:T:C	42307432	NA,C	NA,T	NA,1	NA,inf	NA,inf	NA,0.476321	8.80355e-05	0.000176476
2	chr15:43373800:C:T	43373800	NA,T	NA,C	NA,1	NA,inf	NA,inf	NA,0.475555	8.80303e-05	0.000176329
2	chr15:43140377:T:G	43140377	NA,G	NA,T	NA,1	NA,inf	NA,inf	NA,0.492472	8.80187e-05	0.000176306
2	chr15:44024335:G:C	44024335	C,C	G,G	1,1	inf,inf	inf,inf	1.82837,0.0290524	8.79519e-05	0.000175547
2	chr15:42319425:G:T	42319425	T,T	G,G	1,1	-inf,-inf	inf,inf	1.68781,0.0882587	8.79153e-05	0.0001759
2	chr15:44734305:C:T	44734305	NA,T	NA,C	NA,1	NA,-inf	NA,inf	NA,0.486853	8.79125e-05	0.000176193
2	chr15:44459309:C:T	44459309	T,NA	C,NA	1,NA	inf,NA	inf,NA	0.917021,NA	8.79042e-05	0.000176132
2	chr15:41917604:C:G	41917604	NA,G	NA,C	NA,1	NA,inf	NA,inf	NA,0.474975	8.79015e-05	0.000176061
2	chr15:44518192:T:C	44518192	NA,C	NA,T	NA,1	NA,-inf	NA,inf	NA,0.508569	8.78924e-05	0.000176255
2	chr15:44552270:CAG:C	44552270	NA,C	NA,CAG	NA,1	NA,-inf	NA,inf	NA,0.486278	8.78586e-05	0.000176057
2	chr15:42268208:T:C	42268208	NA,C	NA,T	NA,1	NA,inf	NA,inf	NA,0.497523	8.78441e-05	0.000175994
2	chr15:42610441:T:C	42610441	NA,C	NA,T	NA,1	NA,-inf	NA,inf	NA,0.44888	8.78367e-05	0.000176005
2	chr15:42196187:C:T	42196187	NA,T	NA,C	NA,1	NA,inf	NA,inf	NA,0.497398	8.78357e-05	0.000175977
2	chr15:44433274:C:T	44433274	NA,T	NA,C	NA,1	NA,-inf	NA,inf	NA,0.486211	8.78221e-05	0.000175986
2	chr15:44099215:C:A	44099215	NA,A	NA,C	NA,1	NA,inf	NA,inf	NA,0.473654	8.77866e-05	0.000175761
2	chr15:42237777:C:T	42237777	NA,T	NA,C	NA,1	NA,-inf	NA,inf	NA,0.464986	8.7771e-05	0.000175892
2	chr15:42639439:C:T	42639439	NA,T	NA,C	NA,1	NA,inf	NA,inf	NA,0.478025	8.77664e-05	0.000175802
2	chr15:43304395:A:T	43304395	NA,T	NA,A	NA,1	NA,-inf	NA,inf	NA,0.5454	8.77618e-05	0.000176059
2	chr15:42786504:A:G	42786504	NA,G	NA,A	NA,1	NA,-inf	NA,inf	NA,0.440846	8.77447e-05	0.00017583
2	chr15:43176778:G:A	43176778	A,NA	G,NA	1,NA	inf,NA	inf,NA	0.986737,NA	8.77402e-05	0.000175663
2	chr15:44331516:T:C	44331516	NA,C	NA,T	NA,1	NA,inf	NA,inf	NA,0.484926	8.77242e-05	0.00017572
2	chr15:42092092:T:C	42092092	C,C	T,T	1,1	-inf,-inf	inf,inf	0.0524304,1.6134	8.76699e-05	0.000175366
2	chr15:44632593:C:T	44632593	NA,T	NA,C	NA,1	NA,-inf	NA,inf	NA,0.483709	8.76263e-05	0.000175592
2	chr15:44101187:A:C	44101187	NA,C	NA,A	NA,1	NA,inf	NA,inf	NA,0.472161	8.76065e-05	0.000175401
2	chr15:42215423:C:A	42215423	NA,A	NA,C	NA,1	NA,-inf	NA,inf	NA,0.463519	8.76016e-05	0.000175552
2	chr15:42270672:A:G	42270672	NA,G	NA,A	NA,1	NA,inf	NA,inf	NA,0.47304	8.76011e-05	0.000175482
2	chr15:41919465:C:T	41919465	NA,T	NA,C	NA,1	NA,-inf	NA,inf	NA,0.447943	8.75266e-05	0.000175423
2	chr15:44366303:A:AC	44366303	NA,AC	NA,A	NA,1	NA,inf	NA,inf	NA,0.487644	8.7505e-05	0.000175263
2	chr15:42938705:G:A	42938705	A,NA	G,NA	1,NA	inf,NA	inf,NA	0.997593,NA	8.74317e-05	0.000175351
2	chr15:44265329:C:T	44265329	T,NA	C,NA	1,NA	-inf,NA	inf,NA	0.749628,NA	8.74184e-05	0.000175091
2	chr15:44347337:T:A	44347337	NA,A	NA,T	NA,1	NA,inf	NA,inf	NA,0.482083	8.73927e-05	0.000175056
2	chr15:42283219:G:A	42283219	NA,A	NA,G	NA,1	NA,inf	NA,inf	NA,0.470667	8.73821e-05	0.000175167
2	chr15:43973525:A:T	43973525	NA,T	NA,A	NA,1	NA,inf	NA,inf	NA,0.463108	8.73114e-05	0.000174818
2	chr15:43240207:C:T	43240207	NA,T	NA,C	NA,1	NA,-inf	NA,inf	NA,0.526208	8.72169e-05	0.000174952
2	chr15:44349314:G:A	44349314	NA,A	NA,G	NA,1	NA,inf	NA,inf	NA,0.483829	8.71907e-05	0.000174668
2	chr15:43092864:G:A	43092864	NA,A	NA,G	NA,1	NA,-inf	NA,inf	NA,0.505019	8.7162e-05	0.000174718
2	chr15:42387805:C:T	42387805	NA,T	NA,C	NA,1	NA,inf	NA,inf	NA,0.476937	8.71411e-05	0.000174524
2	chr15:42455497:C:T	42455497	NA,T	NA,C	NA,1	NA,inf	NA,inf	NA,0.477725	8.71225e-05	0.000174382
2	chr15:44548638:T:G	44548638	NA,G	NA,T	NA,1	NA,-inf	NA,inf	NA,0.500145	8.70948e-05	0.000174653
2	chr15:42034652:C:T	42034652	NA,T	NA,C	NA,1	NA,-inf	NA,inf	NA,0.451609	8.70667e-05	0.000174502
2	chr15:42229713:G:A	42229713	NA,A	NA,G	NA,1	NA,inf	NA,inf	NA,0.465998	8.70398e-05	0.000174365
2	chr15:42596015:A:G	42596015	NA,G	NA,A	NA,1	NA,-inf	NA,inf	NA,0.515491	8.69952e-05	0.000174465
2	chr15:42150801:G:T	42150801	T,T	G,G	1,1	-inf,inf	inf,inf	0.642101,1.23957	8.6973e-05	0.000174325
2	chr15:43418369:G:A	43418369	NA,A	NA,G	NA,1	NA,inf	NA,inf	NA,0.473229	8.69548e-05	0.000174162
2	chr15:42967615:T:G	42967615	NA,G	NA,T	NA,1	NA,-inf	NA,inf	NA,0.50586	8.69469e-05	0.000174273
2	chr15:42485701:C:T	42485701	NA,T	NA,C	NA,1	NA,inf	NA,inf	NA,0.46274	8.69367e-05	0.000174102
2	chr15:43080102:A:C	43080102	NA,C	NA,A	NA,1	NA,inf	NA,inf	NA,0.470196	8.69114e-05	0.000174091
2	chr15:44189460:C:G	44189460	NA,G	NA,C	NA,1	NA,-inf	NA,inf	NA,0.468195	8.68606e-05	0.000174048
2	chr15:43281223:G:A	43281223	A,A	G,G	1,1	inf,inf	inf,inf	0.239989,0.748449	8.68107e-05	0.000172076
2	chr15:41925481:T:C	41925481	NA,C	NA,T	NA,1	NA,inf	NA,inf	NA,0.465225	8.67627e-05	0.000173779
2	chr15:44482195:G:T	44482195	T,NA	G,NA	1,NA	-inf,NA	inf,NA	0.733418,NA	8.67519e-05	0.000173649
2	chr15:43754122:G:A	43754122	NA,A	NA,G	NA,1	NA,inf	NA,inf	NA,0.467328	8.67454e-05	0.000173752
2	chr15:44237568:G:A	44237568	NA,A	NA,G	NA,1	NA,-inf	NA,inf	NA,0.446305	8.67358e-05	0.000173806
2	chr15:43398229:A:G	43398229	G,NA	A,NA	1,NA	-inf,NA	inf,NA	0.733659,NA	8.67065e-05	0.000173579
2	chr15:44085249:T:C	44085249	NA,C	NA,T	NA,1	NA,inf	NA,inf	NA,0.465393	8.67e-05	0.000173657
2	chr15:42000062:T:C	42000062	NA,C	NA,T	NA,1	NA,-inf	NA,inf	NA,0.444497	8.66929e-05	0.000173742
2	chr15:43133530:C:G	43133530	NA,G	NA,C	NA,1	NA,inf	NA,inf	NA,0.457689	8.66619e-05	0.000173593
2	chr15:42720319:A:G	42720319	G,G	A,A	1,1	inf,inf	inf,inf	0.110382,1.70234	8.66549e-05	0.00017259
2	chr15:42238085:C:T	42238085	NA,T	NA,C	NA,1	NA,-inf	NA,inf	NA,0.455433	8.66543e-05	0.000173653
2	chr15:43723501:A:G	43723501	NA,G	NA,A	NA,1	NA,inf	NA,inf	NA,0.466065	8.66395e-05	0.000173541
2	chr15:43601996:T:C	43601996	NA,C	NA,T	NA,1	NA,-inf	NA,inf	NA,0.518248	8.66144e-05	0.000173727
2	chr15:42988659:C:T	42988659	NA,T	NA,C	NA,1	NA,-inf	NA,inf	NA,0.503245	8.66027e-05	0.000173586
2	chr15:44471055:A:G	44471055	NA,G	NA,A	NA,1	NA,-inf	NA,inf	NA,0.495318	8.65882e-05	0.000173637
2	chr15:42222795:G:C	42222795	NA,C	NA,G	NA,1	NA,-inf	NA,inf	NA,0.462675	8.65499e-05	0.000173433
2	chr15:42965625:C:T	42965625	NA,T	NA,C	NA,1	NA,-inf	NA,inf	NA,0.518724	8.65447e-05	0.000173464
2	chr15:42197276:G:A	42197276	NA,A	NA,G	NA,1	NA,-inf	NA,inf	NA,0.454496	8.65362e-05	0.000173417
2	chr15:42886009:T:A	42886009	NA,A	NA,T	NA,1	NA,-inf	NA,inf	NA,0.519209	8.64844e-05	0.000173478
2	chr15:42243985:A:G	42243985	NA,G	NA,A	NA,1	NA,inf	NA,inf	NA,0.48422	8.64808e-05	0.000173265
2	chr15:43147110:C:T	43147110	NA,T	NA,C	NA,1	NA,inf	NA,inf	NA,0.478914	8.64619e-05	0.000173188
2	chr15:44001693:G:A	44001693	NA,A	NA,G	NA,1	NA,inf	NA,inf	NA,0.462848	8.64494e-05	0.000173154
2	chr15:42817253:TAG:T	42817253	NA,T	NA,TAG	NA,1	NA,inf	NA,inf	NA,0.472632	8.64418e-05	0.000173156
2	chr15:43295767:A:G	43295767	NA,G	NA,A	NA,1	NA,inf	NA,inf	NA,0.485803	8.64408e-05	0.000173144
2	chr15:43258957:A:T	43258957	NA,T	NA,A	NA,1	NA,inf	NA,inf	NA,0.471004	8.64132e-05	0.000173098
2	chr15:44021855:G:A	44021855	NA,A	NA,G	NA,1	NA,inf	NA,inf	NA,0.452687	8.63989e-05	0.000172966
2	chr15:43081437:A:G	43081437	NA,G	NA,A	NA,1	NA,inf	NA,inf	NA,0.483886	8.6395e-05	0.000173058
2	chr15:43135157:A:G	43135157	NA,G	NA,A	NA,1	NA,inf	NA,inf	NA,0.470917	8.63492e-05	0.000172967
2	chr15:42786655:T:C	42786655	NA,C	NA,T	NA,1	NA,inf	NA,inf	NA,0.466212	8.6331e-05	0.000172923
2	chr15:43847405:C:T	43847405	NA,T	NA,C	NA,1	NA,inf	NA,inf	NA,0.485266	8.63107e-05	0.000172882
2	chr15:42122371:A:G	42122371	NA,G	NA,A	NA,1	NA,inf	NA,inf	NA,0.456785	8.63061e-05	0.000172856
2	chr15:42214897:GAAA:G	42214897	NA,G	NA,GAAA	NA,1	NA,inf	NA,inf	NA,0.459852	8.62804e-05	0.000172817
2	chr15:42436843:T:C	42436843	NA,C	NA,T	NA,1	NA,-inf	NA,inf	NA,0.445118	8.62793e-05	0.000172899
2	chr15:43108523:G:A	43108523	NA,A	NA,G	NA,1	NA,inf	NA,inf	NA,0.465481	8.62779e-05	0.000172906
2	chr15:41929640:T:TA	41929640	NA,TA	NA,T	NA,1	NA,inf	NA,inf	NA,0.461549	8.62704e-05	0.00017279
2	chr15:43267839:T:C	43267839	NA,C	NA,T	NA,1	NA,inf	NA,inf	NA,0.469674	8.62611e-05	0.000172793
2	chr15:44347815:G:A	44347815	NA,A	NA,G	NA,1	NA,inf	NA,inf	NA,0.471994	8.62319e-05	0.000172731
2	chr15:42165208:T:C	42165208	NA,C	NA,T	NA,1	NA,inf	NA,inf	NA,0.460685	8.62139e-05	0.000172663
2	chr15:41999375:C:T	41999375	NA,T	NA,C	NA,1	NA,-inf	NA,inf	NA,0.440403	8.62115e-05	0.000172776
2	chr15:42289140:G:A	42289140	NA,A	NA,G	NA,1	NA,inf	NA,inf	NA,0.460512	8.62033e-05	0.000172802
2	chr15:42325087:A:C	42325087	NA,C	NA,A	NA,1	NA,inf	NA,inf	NA,0.458975	8.61807e-05	0.000172593
2	chr15:42203738:A:C	42203738	NA,C	NA,A	NA,1	NA,inf	NA,inf	NA,0.482565	8.61473e-05	0.000172594
2	chr15:42116223:C:T	42116223	NA,T	NA,C	NA,1	NA,inf	NA,inf	NA,0.468117	8.61433e-05	0.000172535
2	chr15:43314452:A:G	43314452	NA,G	NA,A	NA,1	NA,-inf	NA,inf	NA,0.417165	8.60955e-05	0.000172579
2	chr15:43014907:C:T	43014907	NA,T	NA,C	NA,1	NA,-inf	NA,inf	NA,0.443201	8.60728e-05	0.000172472
2	chr15:42280814:C:T	42280814	NA,T	NA,C	NA,1	NA,inf	NA,inf	NA,0.458672	8.60699e-05	0.000172372
2	chr15:43337207:T:C	43337207	C,C	T,T	1,1	inf,inf	inf,inf	0.297138,0.599636	8.60604e-05	0.000170362
2	chr15:43142392:T:G	43142392	NA,G	NA,T	NA,1	NA,-inf	NA,inf	NA,0.423675	8.60443e-05	0.000172455
2	chr15:44250691:G:A	44250691	NA,A	NA,G	NA,1	NA,inf	NA,inf	NA,0.474192	8.60426e-05	0.000172368
2	chr15:44339408:G:A	44339408	NA,A	NA,G	NA,1	NA,inf	NA,inf	NA,0.470315	8.60401e-05	0.000172347
2	chr15:43100444:T:C	43100444	NA,C	NA,T	NA,1	NA,inf	NA,inf	NA,0.4698	8.60276e-05	0.000172322
2	chr15:42257020:A:G	42257020	NA,G	NA,A	NA,1	NA,inf	NA,inf	NA,0.481501	8.60178e-05	0.000172335
2	chr15:44420207:G:A	44420207	A,NA	G,NA	1,NA	-inf,NA	inf,NA	0.758923,NA	8.59972e-05	0.000172198
2	chr15:43036887:C:G	43036887	G,NA	C,NA	1,NA	-inf,NA	inf,NA	0.74375,NA	8.59624e-05	0.000172144
2	chr15:42184367:C:G	42184367	NA,G	NA,C	NA,1	NA,inf	NA,inf	NA,0.480523	8.59216e-05	0.000172142
2	chr15:43632173:T:G	43632173	NA,G	NA,T	NA,1	NA,-inf	NA,inf	NA,0.455293	8.58584e-05	0.00017202
2	chr15:43129481:T:C	43129481	NA,C	NA,T	NA,1	NA,-inf	NA,inf	NA,0.513767	8.58474e-05	0.000172201
2	chr15:44021697:A:G	44021697	NA,G	NA,A	NA,1	NA,-inf	NA,inf	NA,0.480015	8.58156e-05	0.000171988
2	chr15:42607619:G:A	42607619	A,NA	G,NA	1,NA	-inf,NA	inf,NA	0.80453,NA	8.58092e-05	0.000171891
2	chr15:42329425:C:T	42329425	NA,T	NA,C	NA,1	NA,inf	NA,inf	NA,0.455698	8.58089e-05	0.000171849
2	chr15:43966569:A:T	43966569	NA,T	NA,A	NA,1	NA,-inf	NA,inf	NA,0.453651	8.5805e-05	0.000171972
2	chr15:42991255:G:A	42991255	NA,A	NA,G	NA,1	NA,-inf	NA,inf	NA,0.440773	8.57528e-05	0.000171819
2	chr15:42191605:C:T	42191605	NA,T	NA,C	NA,1	NA,inf	NA,inf	NA,0.478473	8.56867e-05	0.000171671
2	chr15:43982777:T:C	43982777	NA,C	NA,T	NA,1	NA,inf	NA,inf	NA,0.448228	8.56591e-05	0.000171511
2	chr15:43289132:T:G	43289132	NA,G	NA,T	NA,1	NA,inf	NA,inf	NA,0.454987	8.56552e-05	0.00017157
2	chr15:43430204:T:C	43430204	NA,C	NA,T	NA,1	NA,inf	NA,inf	NA,0.477108	8.56405e-05	0.000171537
2	chr15:42345216:A:C	42345216	NA,C	NA,A	NA,1	NA,-inf	NA,inf	NA,0.44668	8.56328e-05	0.000171605
2	chr15:41945205:C:G	41945205	G,G	C,C	1,1	inf,-inf	inf,inf	1.24189,0.450842	8.56214e-05	0.000171476
2	chr15:44264951:T:C	44264951	NA,C	NA,T	NA,1	NA,-inf	NA,inf	NA,0.445313	8.55958e-05	0.00017151
2	chr15:44345854:A:C	44345854	NA,C	NA,A	NA,1	NA,-inf	NA,inf	NA,0.48805	8.55851e-05	0.000171623
2	chr15:43922088:G:C	43922088	C,C	G,G	1,1	-inf,inf	inf,inf	0.913237,1.55653	8.55714e-05	0.000170244
2	chr15:44620487:A:C	44620487	NA,C	NA,A	NA,1	NA,-inf	NA,inf	NA,0.465599	8.55549e-05	0.00017144
2	chr15:42179116:T:G	42179116	NA,G	NA,T	NA,1	NA,inf	NA,inf	NA,0.454769	8.54978e-05	0.000171269
2	chr15:42179115:C:G	42179115	NA,G	NA,C	NA,1	NA,inf	NA,inf	NA,0.454769	8.54978e-05	0.000171269
2	chr15:44580292:A:C	44580292	NA,C	NA,A	NA,1	NA,-inf	NA,inf	NA,0.485789	8.54944e-05	0.00017144
2	chr15:44316532:A:G	44316532	NA,G	NA,A	NA,1	NA,inf	NA,inf	NA,0.450789	8.54889e-05	0.000171245
2	chr15:43631983:A:C	43631983	NA,C	NA,A	NA,1	NA,-inf	NA,inf	NA,0.439244	8.54836e-05	0.000171291
2	chr15:44323129:AACTC:A	44323129	NA,A	NA,AACTC	NA,1	NA,inf	NA,inf	NA,0.450765	8.54818e-05	0.00017123
2	chr15:43854907:T:C	43854907	NA,C	NA,T	NA,1	NA,-inf	NA,inf	NA,0.497844	8.54571e-05	0.000171066
2	chr15:42092094:A:C	42092094	C,C	A,A	1,1	-inf,-inf	inf,inf	0.0538579,1.59888	8.54353e-05	0.000170898
2	chr15:42202336:T:A	42202336	NA,A	NA,T	NA,1	NA,inf	NA,inf	NA,0.4762	8.54349e-05	0.000171167
2	chr15:42447519:C:T	42447519	NA,T	NA,C	NA,1	NA,inf	NA,inf	NA,0.450227	8.54117e-05	0.000171051
2	chr15:43269063:G:A	43269063	NA,A	NA,G	NA,1	NA,inf	NA,inf	NA,0.46286	8.54038e-05	0.000171068
2	chr15:44299759:A:G	44299759	NA,G	NA,A	NA,1	NA,inf	NA,inf	NA,0.468388	8.53825e-05	0.000171045
2	chr15:43960810:A:G	43960810	NA,G	NA,A	NA,1	NA,-inf	NA,inf	NA,0.44989	8.53743e-05	0.000171108
2	chr15:44078435:T:C	44078435	NA,C	NA,T	NA,1	NA,inf	NA,inf	NA,0.453486	8.53508e-05	0.000170955
2	chr15:44618600:G:A	44618600	NA,A	NA,G	NA,1	NA,inf	NA,inf	NA,0.450063	8.53314e-05	0.000170919
2	chr15:42192123:T:C	42192123	C,NA	T,NA	1,NA	-inf,NA	inf,NA	1.09386,NA	8.53054e-05	0.000170933
2	chr15:43549266:C:T	43549266	NA,T	NA,C	NA,1	NA,inf	NA,inf	NA,0.454191	8.53046e-05	0.000170865
2	chr15:44075092:A:C	44075092	C,C	A,A	1,1	inf,-inf	inf,inf	2.94039,1.6855	8.52666e-05	0.000170499
2	chr15:44369897:T:A	44369897	NA,A	NA,T	NA,1	NA,inf	NA,inf	NA,0.448647	8.52473e-05	0.000170761
2	chr15:43634504:G:A	43634504	NA,A	NA,G	NA,1	NA,-inf	NA,inf	NA,0.449976	8.52409e-05	0.000170782
2	chr15:42708134:C:A	42708134	NA,A	NA,C	NA,1	NA,inf	NA,inf	NA,0.463985	8.52337e-05	0.000170734
2	chr15:43044661:G:A	43044661	NA,A	NA,G	NA,1	NA,-inf	NA,inf	NA,0.433696	8.52326e-05	0.000170765
2	chr15:42256038:A:C	42256038	NA,C	NA,A	NA,1	NA,inf	NA,inf	NA,0.45178	8.52019e-05	0.000170794
2	chr15:43530672:G:A	43530672	NA,A	NA,G	NA,1	NA,inf	NA,inf	NA,0.452944	8.51809e-05	0.000170617
2	chr15:42337181:C:T	42337181	NA,T	NA,C	NA,1	NA,inf	NA,inf	NA,0.449753	8.51243e-05	0.000170479
2	chr15:44026064:G:A	44026064	NA,A	NA,G	NA,1	NA,inf	NA,inf	NA,0.440993	8.50884e-05	0.000170344
2	chr15:42266426:C:G	42266426	NA,G	NA,C	NA,1	NA,inf	NA,inf	NA,0.4507	8.50816e-05	0.000170552
2	chr15:42284466:T:C	42284466	NA,C	NA,T	NA,1	NA,inf	NA,inf	NA,0.450401	8.50559e-05	0.0001705
2	chr15:42714819:G:A	42714819	NA,A	NA,G	NA,1	NA,inf	NA,inf	NA,0.462462	8.50535e-05	0.000170373
2	chr15:43281231:A:T	43281231	T,T	A,A	1,1	inf,inf	inf,inf	0.238887,0.737173	8.50487e-05	0.000168592
2	chr15:41997645:G:A	41997645	NA,A	NA,G	NA,1	NA,-inf	NA,inf	NA,0.429637	8.49677e-05	0.000170283
2	chr15:41997883:A:C	41997883	NA,C	NA,A	NA,1	NA,-inf	NA,inf	NA,0.429637	8.49677e-05	0.000170283
2	chr15:43972759:G:C	43972759	C,C	G,G	1,1	inf,inf	inf,inf	0.834538,0.826414	8.4965e-05	0.000169711
2	chr15:43291143:G:A	43291143	NA,A	NA,G	NA,1	NA,inf	NA,inf	NA,0.448584	8.49384e-05	0.000170135
2	chr15:42380849:C:T	42380849	NA,T	NA,C	NA,1	NA,-inf	NA,inf	NA,0.449308	8.49375e-05	0.000170264
2	chr15:44294678:C:T	44294678	NA,T	NA,C	NA,1	NA,-inf	NA,inf	NA,0.481024	8.49318e-05	0.000170313
2	chr15:42126687:C:T	42126687	NA,T	NA,C	NA,1	NA,inf	NA,inf	NA,0.450258	8.49188e-05	0.000170101
2	chr15:42658687:C:T	42658687	T,T	C,C	1,1	inf,inf	inf,inf	0.141256,1.69842	8.49012e-05	0.000169092
2	chr15:43745125:C:T	43745125	T,NA	C,NA	1,NA	inf,NA	inf,NA	0.993019,NA	8.48904e-05	0.000169774
2	chr15:43873632:T:G	43873632	NA,G	NA,T	NA,1	NA,inf	NA,inf	NA,0.45724	8.48904e-05	0.000170047
2	chr15:44594358:G:A	44594358	NA,A	NA,G	NA,1	NA,-inf	NA,inf	NA,0.480141	8.48783e-05	0.000170203
2	chr15:43109846:T:C	43109846	NA,C	NA,T	NA,1	NA,-inf	NA,inf	NA,0.504607	8.48769e-05	0.000170251
2	chr15:44751147:G:A	44751147	NA,A	NA,G	NA,1	NA,inf	NA,inf	NA,0.444901	8.48575e-05	0.000169961
2	chr15:42146182:G:A	42146182	NA,A	NA,G	NA,1	NA,inf	NA,inf	NA,0.447057	8.48514e-05	0.000169927
2	chr15:42330729:T:C	42330729	NA,C	NA,T	NA,1	NA,inf	NA,inf	NA,0.447119	8.48437e-05	0.000169917
2	chr15:42324917:C:T	42324917	NA,T	NA,C	NA,1	NA,inf	NA,inf	NA,0.446778	8.47988e-05	0.000169827
2	chr15:43926853:G:C	43926853	NA,C	NA,G	NA,1	NA,inf	NA,inf	NA,0.456697	8.47961e-05	0.000169856
2	chr15:42238035:G:A	42238035	NA,A	NA,G	NA,1	NA,inf	NA,inf	NA,0.450404	8.47908e-05	0.000169951
2	chr15:42685462:C:T	42685462	NA,T	NA,C	NA,1	NA,inf	NA,inf	NA,0.443189	8.47791e-05	0.000169813
2	chr15:42237421:T:C	42237421	NA,C	NA,T	NA,1	NA,inf	NA,inf	NA,0.470144	8.47656e-05	0.000169826
2	chr15:43061406:G:A	43061406	NA,A	NA,G	NA,1	NA,-inf	NA,inf	NA,0.424186	8.47176e-05	0.000169757
2	chr15:42407341:T:G	42407341	NA,G	NA,T	NA,1	NA,-inf	NA,inf	NA,0.449046	8.46887e-05	0.000169821
2	chr15:44124383:T:C	44124383	NA,C	NA,T	NA,1	NA,-inf	NA,inf	NA,0.424112	8.46865e-05	0.000169693
2	chr15:44553521:C:T	44553521	NA,T	NA,C	NA,1	NA,inf	NA,inf	NA,0.457636	8.46726e-05	0.000169608
2	chr15:43251209:G:A	43251209	NA,A	NA,G	NA,1	NA,inf	NA,inf	NA,0.455914	8.4635e-05	0.000169529
2	chr15:44359082:G:A	44359082	A,NA	G,NA	1,NA	inf,NA	inf,NA	0.855285,NA	8.46022e-05	0.00016957
2	chr15:43079595:C:T	43079595	NA,T	NA,C	NA,1	NA,inf	NA,inf	NA,0.449801	8.45962e-05	0.000169454
2	chr15:44182478:T:C	44182478	C,C	T,T	1,1	-inf,-inf	inf,inf	0.27794,1.6356	8.45893e-05	0.000168747
2	chr15:42013837:G:A	42013837	NA,A	NA,G	NA,1	NA,inf	NA,inf	NA,0.453657	8.45788e-05	0.000169423
2	chr15:42110520:A:G	42110520	NA,G	NA,A	NA,1	NA,inf	NA,inf	NA,0.45485	8.45756e-05	0.000169428
2	chr15:43418410:G:A	43418410	NA,A	NA,G	NA,1	NA,inf	NA,inf	NA,0.44738	8.4573e-05	0.000169399
2	chr15:42164601:C:T	42164601	NA,T	NA,C	NA,1	NA,inf	NA,inf	NA,0.478209	8.45271e-05	0.000169268
2	chr15:44001677:G:A	44001677	NA,A	NA,G	NA,1	NA,inf	NA,inf	NA,0.445547	8.4501e-05	0.000169253
2	chr15:44043846:A:G	44043846	G,G	A,A	1,1	inf,-inf	inf,inf	2.22909,1.56687	8.44918e-05	0.000168702
2	chr15:42321680:C:T	42321680	NA,T	NA,C	NA,1	NA,-inf	NA,inf	NA,0.432934	8.44876e-05	0.000169283
2	chr15:42315719:A:G	42315719	NA,G	NA,A	NA,1	NA,-inf	NA,inf	NA,0.434593	8.44858e-05	0.000169285
2	chr15:44085676:T:C	44085676	NA,C	NA,T	NA,1	NA,inf	NA,inf	NA,0.445585	8.44549e-05	0.000169161
2	chr15:43983579:C:G	43983579	NA,G	NA,C	NA,1	NA,inf	NA,inf	NA,0.437367	8.44451e-05	0.000169083
2	chr15:42132986:T:C	42132986	NA,C	NA,T	NA,1	NA,inf	NA,inf	NA,0.453338	8.44333e-05	0.000169111
2	chr15:42966913:C:T	42966913	NA,T	NA,C	NA,1	NA,-inf	NA,inf	NA,0.479612	8.44321e-05	0.00016924
2	chr15:42207858:C:G	42207858	NA,G	NA,C	NA,1	NA,inf	NA,inf	NA,0.466929	8.44282e-05	0.00016915
2	chr15:42465961:T:A	42465961	NA,A	NA,T	NA,1	NA,inf	NA,inf	NA,0.451285	8.44258e-05	0.00016921
2	chr15:43513792:A:G	43513792	NA,G	NA,A	NA,1	NA,inf	NA,inf	NA,0.464916	8.43988e-05	0.00016905
2	chr15:42407374:C:G	42407374	NA,G	NA,C	NA,1	NA,-inf	NA,inf	NA,0.438022	8.43861e-05	0.000169242
2	chr15:42334900:T:C	42334900	NA,C	NA,T	NA,1	NA,inf	NA,inf	NA,0.442748	8.43512e-05	0.000168931
2	chr15:42041457:C:T	42041457	NA,T	NA,C	NA,1	NA,inf	NA,inf	NA,0.448883	8.43432e-05	0.000168936
2	chr15:43229635:A:G	43229635	G,NA	A,NA	1,NA	-inf,NA	inf,NA	0.660975,NA	8.43192e-05	0.000168727
2	chr15:42810574:G:A	42810574	NA,A	NA,G	NA,1	NA,inf	NA,inf	NA,0.453783	8.42931e-05	0.000168849
2	chr15:41995108:G:A	41995108	NA,A	NA,G	NA,1	NA,-inf	NA,inf	NA,0.4235	8.42902e-05	0.000168921
2	chr15:42819137:T:C	42819137	C,C	T,T	1,1	inf,inf	inf,inf	1.03941,1.29355	8.42845e-05	0.000168579
2	chr15:42047622:T:C	42047622	C,C	T,T	1,1	inf,inf	inf,inf	0.872214,1.07574	8.42757e-05	0.000168913
2	chr15:42143488:C:G	42143488	NA,G	NA,C	NA,1	NA,-inf	NA,inf	NA,0.430605	8.42439e-05	0.000168782
2	chr15:43996976:A:G	43996976	NA,G	NA,A	NA,1	NA,inf	NA,inf	NA,0.443005	8.42241e-05	0.000168698
2	chr15:44045668:G:A	44045668	NA,A	NA,G	NA,1	NA,-inf	NA,inf	NA,0.419144	8.42201e-05	0.000168746
2	chr15:44599118:A:G	44599118	NA,G	NA,A	NA,1	NA,inf	NA,inf	NA,0.414152	8.42174e-05	0.000168643
2	chr15:42137656:A:G	42137656	NA,G	NA,A	NA,1	NA,inf	NA,inf	NA,0.447677	8.42135e-05	0.000168683
2	chr15:42642134:G:A	42642134	NA,A	NA,G	NA,1	NA,inf	NA,inf	NA,0.446896	8.41934e-05	0.000168647
2	chr15:43029915:C:A	43029915	A,A	C,C	1,1	-inf,-inf	inf,inf	0.54774,1.56067	8.41828e-05	0.000168577
2	chr15:43162934:A:G	43162934	NA,G	NA,A	NA,1	NA,inf	NA,inf	NA,0.480559	8.41592e-05	0.000168581
2	chr15:42565857:G:T	42565857	NA,T	NA,G	NA,1	NA,-inf	NA,inf	NA,0.426443	8.41113e-05	0.000168534
2	chr15:43298862:G:A	43298862	NA,A	NA,G	NA,1	NA,inf	NA,inf	NA,0.450578	8.40696e-05	0.000168396
2	chr15:43899900:C:T	43899900	NA,T	NA,C	NA,1	NA,-inf	NA,inf	NA,0.427614	8.4056e-05	0.000168417
2	chr15:42796975:T:C	42796975	NA,C	NA,T	NA,1	NA,inf	NA,inf	NA,0.45186	8.40537e-05	0.000168363
2	chr15:42669703:T:C	42669703	NA,C	NA,T	NA,1	NA,-inf	NA,inf	NA,0.419845	8.40526e-05	0.000168424
2	chr15:42096809:G:T	42096809	T,T	G,G	1,1	-inf,inf	inf,inf	0.298651,1.48921	8.40343e-05	0.000168568
2	chr15:43261224:G:A	43261224	NA,A	NA,G	NA,1	NA,inf	NA,inf	NA,0.450433	8.40288e-05	0.000168315
2	chr15:42863989:C:T	42863989	NA,T	NA,C	NA,1	NA,-inf	NA,inf	NA,0.512193	8.40257e-05	0.000168562
2	chr15:43599037:G:C	43599037	C,C	G,G	1,1	-inf,inf	inf,inf	2.14342,1.70805	8.40224e-05	0.00016754
2	chr15:43298085:G:C	43298085	NA,C	NA,G	NA,1	NA,inf	NA,inf	NA,0.450098	8.40176e-05	0.000168292
2	chr15:44028575:C:T	44028575	NA,T	NA,C	NA,1	NA,inf	NA,inf	NA,0.440507	8.40156e-05	0.000168281
2	chr15:42717250:T:C	42717250	C,C	T,T	1,1	inf,inf	inf,inf	0.130744,1.68948	8.39961e-05	0.000167296
2	chr15:43832046:C:T	43832046	NA,T	NA,C	NA,1	NA,-inf	NA,inf	NA,0.438729	8.39886e-05	0.000168273
2	chr15:42434698:G:A	42434698	A,A	G,G	1,1	-inf,inf	inf,inf	1.578,0.106964	8.39829e-05	0.00016832
2	chr15:41945793:G:A	41945793	A,A	G,G	1,1	inf,-inf	inf,inf	1.56458,0.122471	8.39094e-05	0.0001681
2	chr15:44542978:CTATTT:C	44542978	NA,C	NA,CTATTT	NA,1	NA,inf	NA,inf	NA,0.450572	8.39042e-05	0.000168069
2	chr15:43374493:T:C	43374493	NA,C	NA,T	NA,1	NA,-inf	NA,inf	NA,0.489668	8.38953e-05	0.000168269
2	chr15:43633076:G:A	43633076	NA,A	NA,G	NA,1	NA,-inf	NA,inf	NA,0.437683	8.38875e-05	0.000168071
2	chr15:42885183:A:T	42885183	NA,T	NA,A	NA,1	NA,inf	NA,inf	NA,0.444439	8.38861e-05	0.000168028
2	chr15:43833518:A:G	43833518	NA,G	NA,A	NA,1	NA,inf	NA,inf	NA,0.442015	8.38764e-05	0.000168005
2	chr15:44087179:T:C	44087179	NA,C	NA,T	NA,1	NA,inf	NA,inf	NA,0.431667	8.38612e-05	0.000167886
2	chr15:44263125:A:C	44263125	NA,C	NA,A	NA,1	NA,-inf	NA,inf	NA,0.449875	8.38257e-05	0.000167974
2	chr15:42195125:C:T	42195125	NA,T	NA,C	NA,1	NA,-inf	NA,inf	NA,0.430398	8.38117e-05	0.000167955
2	chr15:44260019:T:C	44260019	NA,C	NA,T	NA,1	NA,inf	NA,inf	NA,0.457326	8.38061e-05	0.000167862
2	chr15:44596428:A:C	44596428	NA,C	NA,A	NA,1	NA,inf	NA,inf	NA,0.410425	8.37976e-05	0.000167803
2	chr15:42557844:G:A	42557844	NA,A	NA,G	NA,1	NA,-inf	NA,inf	NA,0.413636	8.37611e-05	0.000167838
2	chr15:44466720:G:A	44466720	A,NA	G,NA	1,NA	-inf,NA	inf,NA	0.780809,NA	8.37547e-05	0.000167713
2	chr15:42192853:A:G	42192853	NA,G	NA,A	NA,1	NA,inf	NA,inf	NA,0.460649	8.37402e-05	0.000167771
2	chr15:42239231:G:T	42239231	NA,T	NA,G	NA,1	NA,inf	NA,inf	NA,0.460438	8.3721e-05	0.000167733
2	chr15:44657509:C:T	44657509	NA,T	NA,C	NA,1	NA,-inf	NA,inf	NA,0.437781	8.37112e-05	0.000167698
2	chr15:42371973:A:T	42371973	NA,T	NA,A	NA,1	NA,-inf	NA,inf	NA,0.474495	8.37056e-05	0.000167852
2	chr15:44001670:G:A	44001670	NA,A	NA,G	NA,1	NA,inf	NA,inf	NA,0.438157	8.36879e-05	0.000167624
2	chr15:42203737:C:T	42203737	NA,T	NA,C	NA,1	NA,inf	NA,inf	NA,0.45985	8.3655e-05	0.000167601
2	chr15:44342342:G:A	44342342	NA,A	NA,G	NA,1	NA,inf	NA,inf	NA,0.452126	8.36473e-05	0.00016757
2	chr15:42172308:G:C	42172308	NA,C	NA,G	NA,1	NA,inf	NA,inf	NA,0.459404	8.36059e-05	0.000167502
2	chr15:44074400:T:C	44074400	NA,C	NA,T	NA,1	NA,inf	NA,inf	NA,0.437682	8.35939e-05	0.000167437
2	chr15:43922083:T:A	43922083	A,A	T,T	1,1	-inf,inf	inf,inf	0.923837,1.54849	8.35649e-05	0.00016626
2	chr15:43995402:G:A	43995402	NA,A	NA,G	NA,1	NA,-inf	NA,inf	NA,0.413721	8.35262e-05	0.000167366
2	chr15:42333215:C:G	42333215	NA,G	NA,C	NA,1	NA,inf	NA,inf	NA,0.436077	8.34859e-05	0.000167218
2	chr15:43389139:C:T	43389139	T,NA	C,NA	1,NA	inf,NA	inf,NA	0.979952,NA	8.34335e-05	0.000166864
2	chr15:43769717:G:A	43769717	NA,A	NA,G	NA,1	NA,-inf	NA,inf	NA,0.464906	8.34294e-05	0.000167164
2	chr15:42175411:A:G	42175411	NA,G	NA,A	NA,1	NA,inf	NA,inf	NA,0.457498	8.3391e-05	0.000167071
2	chr15:43117997:T:C	43117997	NA,C	NA,T	NA,1	NA,-inf	NA,inf	NA,0.490574	8.33765e-05	0.000167236
2	chr15:42266218:A:T	42266218	NA,T	NA,A	NA,1	NA,inf	NA,inf	NA,0.434956	8.33446e-05	0.000167068
2	chr15:43065047:T:G	43065047	NA,G	NA,T	NA,1	NA,inf	NA,inf	NA,0.439132	8.33386e-05	0.000166932
2	chr15:44181291:G:A	44181291	A,A	G,G	1,1	-inf,-inf	inf,inf	0.374693,1.57527	8.33385e-05	0.000166274
2	chr15:44182531:A:G	44182531	G,G	A,A	1,1	inf,inf	inf,inf	0.185476,1.6638	8.3291e-05	0.000166195
2	chr15:42997200:G:A	42997200	NA,A	NA,G	NA,1	NA,inf	NA,inf	NA,0.438545	8.32608e-05	0.000166777
2	chr15:44499311:A:G	44499311	NA,G	NA,A	NA,1	NA,inf	NA,inf	NA,0.43041	8.32248e-05	0.00016671
2	chr15:44489748:G:A	44489748	NA,A	NA,G	NA,1	NA,inf	NA,inf	NA,0.430369	8.32194e-05	0.000166699
2	chr15:43779798:T:C	43779798	NA,C	NA,T	NA,1	NA,inf	NA,inf	NA,0.472148	8.32155e-05	0.000166652
2	chr15:43409324:C:T	43409324	T,NA	C,NA	1,NA	-inf,NA	inf,NA	0.701815,NA	8.32093e-05	0.00016658
2	chr15:42237253:C:T	42237253	NA,T	NA,C	NA,1	NA,inf	NA,inf	NA,0.455623	8.32014e-05	0.000166692
2	chr15:44088354:T:A	44088354	NA,A	NA,T	NA,1	NA,-inf	NA,inf	NA,0.410478	8.32014e-05	0.000166704
2	chr15:43780887:C:T	43780887	NA,T	NA,C	NA,1	NA,-inf	NA,inf	NA,0.430596	8.31488e-05	0.000166592
2	chr15:44523726:T:C	44523726	NA,C	NA,T	NA,1	NA,inf	NA,inf	NA,0.443939	8.31392e-05	0.000166538
2	chr15:44032097:G:A	44032097	NA,A	NA,G	NA,1	NA,inf	NA,inf	NA,0.432776	8.31364e-05	0.00016652
2	chr15:44506577:G:A	44506577	NA,A	NA,G	NA,1	NA,inf	NA,inf	NA,0.429524	8.31277e-05	0.000166516
2	chr15:42323864:G:A	42323864	NA,A	NA,G	NA,1	NA,inf	NA,inf	NA,0.429159	8.30695e-05	0.000166364
2	chr15:42301303:T:C	42301303	C,C	T,T	1,1	-inf,-inf	inf,inf	1.65344,0.109108	8.30623e-05	0.000166182
2	chr15:43249636:G:A	43249636	NA,A	NA,G	NA,1	NA,-inf	NA,inf	NA,0.442871	8.30486e-05	0.000166399
2	chr15:43442288:G:A	43442288	NA,A	NA,G	NA,1	NA,inf	NA,inf	NA,0.433593	8.30124e-05	0.000166365
2	chr15:43973106:A:T	43973106	NA,T	NA,A	NA,1	NA,inf	NA,inf	NA,0.429624	8.30012e-05	0.000166253
2	chr15:42281330:G:A	42281330	NA,A	NA,G	NA,1	NA,inf	NA,inf	NA,0.431445	8.29764e-05	0.000166329
2	chr15:44387007:T:G	44387007	NA,G	NA,T	NA,1	NA,inf	NA,inf	NA,0.427882	8.29603e-05	0.00016618
2	chr15:42724349:T:C	42724349	C,C	T,T	1,1	inf,inf	inf,inf	0.123624,1.67944	8.29485e-05	0.000165218
2	chr15:44503177:A:G	44503177	NA,G	NA,A	NA,1	NA,inf	NA,inf	NA,0.441991	8.29446e-05	0.000166148
2	chr15:43873086:A:G	43873086	NA,G	NA,A	NA,1	NA,inf	NA,inf	NA,0.439078	8.29029e-05	0.000166066
2	chr15:44714127:C:G	44714127	NA,G	NA,C	NA,1	NA,-inf	NA,inf	NA,0.413154	8.28814e-05	0.000166078
2	chr15:43067388:C:T	43067388	NA,T	NA,C	NA,1	NA,inf	NA,inf	NA,0.434767	8.28693e-05	0.000165993
2	chr15:43847123:G:C	43847123	NA,C	NA,G	NA,1	NA,inf	NA,inf	NA,0.4535	8.28457e-05	0.000165943
2	chr15:41911644:G:A	41911644	NA,A	NA,G	NA,1	NA,-inf	NA,inf	NA,0.406826	8.28213e-05	0.000165987
2	chr15:42422621:CTA:C	42422621	NA,C	NA,CTA	NA,1	NA,-inf	NA,inf	NA,0.414867	8.28088e-05	0.000165942
2	chr15:43247835:A:G	43247835	NA,G	NA,A	NA,1	NA,inf	NA,inf	NA,0.444811	8.2807e-05	0.000165868
2	chr15:44743290:C:T	44743290	NA,T	NA,C	NA,1	NA,inf	NA,inf	NA,0.446125	8.28011e-05	0.000165842
2	chr15:42013286:C:T	42013286	NA,T	NA,C	NA,1	NA,inf	NA,inf	NA,0.433441	8.27868e-05	0.000165823
2	chr15:44766823:T:C	44766823	NA,C	NA,T	NA,1	NA,inf	NA,inf	NA,0.445747	8.2718e-05	0.000165672
2	chr15:43631519:G:A	43631519	NA,A	NA,G	NA,1	NA,inf	NA,inf	NA,0.448931	8.27128e-05	0.000165668
2	chr15:42172790:C:A	42172790	NA,A	NA,C	NA,1	NA,inf	NA,inf	NA,0.450208	8.26289e-05	0.000165545
2	chr15:42707443:C:G	42707443	G,G	C,C	1,1	inf,inf	inf,inf	0.312994,1.58463	8.26287e-05	0.000165399
2	chr15:42378102:C:T	42378102	NA,T	NA,C	NA,1	NA,-inf	NA,inf	NA,0.428099	8.26282e-05	0.00016563
2	chr15:44143065:T:C	44143065	C,C	T,T	1,1	inf,-inf	inf,inf	1.9246,1.60823	8.26017e-05	0.000164838
2	chr15:42090043:G:A	42090043	A,A	G,G	1,1	-inf,-inf	inf,inf	0.050538,1.58076	8.25987e-05	0.000165227
2	chr15:44052738:A:G	44052738	NA,G	NA,A	NA,1	NA,inf	NA,inf	NA,0.428179	8.25499e-05	0.000165347
2	chr15:41911985:C:A	41911985	NA,A	NA,C	NA,1	NA,-inf	NA,inf	NA,0.404054	8.25308e-05	0.000165405
2	chr15:44274734:A:G	44274734	NA,G	NA,A	NA,1	NA,-inf	NA,inf	NA,0.437288	8.25301e-05	0.000165376
2	chr15:44297719:G:A	44297719	NA,A	NA,G	NA,1	NA,-inf	NA,inf	NA,0.408853	8.24967e-05	0.000165311
2	chr15:43893017:T:C	43893017	NA,C	NA,T	NA,1	NA,inf	NA,inf	NA,0.43157	8.24803e-05	0.000165212
2	chr15:43388467:G:A	43388467	A,NA	G,NA	1,NA	-inf,NA	inf,NA	0.70419,NA	8.24449e-05	0.000165051
2	chr15:42473642:C:A	42473642	NA,A	NA,C	NA,1	NA,inf	NA,inf	NA,0.461897	8.24298e-05	0.000165061
2	chr15:42254697:G:C	42254697	NA,C	NA,G	NA,1	NA,inf	NA,inf	NA,0.426377	8.24288e-05	0.000165231
2	chr15:43848745:CCTGA:C	43848745	NA,C	NA,CCTGA	NA,1	NA,inf	NA,inf	NA,0.449214	8.2406e-05	0.000165063
2	chr15:41945512:C:T	41945512	NA,T	NA,C	NA,1	NA,inf	NA,inf	NA,0.419343	8.2405e-05	0.000165059
2	chr15:41937654:C:T	41937654	T,T	C,C	1,1	inf,inf	inf,inf	1.57659,0.0898258	8.23907e-05	0.00016507
2	chr15:44032680:A:G	44032680	NA,G	NA,A	NA,1	NA,inf	NA,inf	NA,0.424947	8.23337e-05	0.000164913
2	chr15:44458695:A:G	44458695	NA,G	NA,A	NA,1	NA,inf	NA,inf	NA,0.436175	8.23303e-05	0.000164918
2	chr15:42371202:TA:T	42371202	NA,T	NA,TA	NA,1	NA,inf	NA,inf	NA,0.426602	8.22388e-05	0.000164721
2	chr15:43701518:C:T	43701518	NA,T	NA,C	NA,1	NA,inf	NA,inf	NA,0.442603	8.22278e-05	0.000164704
2	chr15:43046253:A:C	43046253	NA,C	NA,A	NA,1	NA,inf	NA,inf	NA,0.429172	8.22185e-05	0.000164691
2	chr15:44225151:C:T	44225151	T,NA	C,NA	1,NA	-inf,NA	inf,NA	0.662799,NA	8.2176e-05	0.00016445
2	chr15:43551133:A:C	43551133	NA,C	NA,A	NA,1	NA,inf	NA,inf	NA,0.425362	8.21579e-05	0.000164564
2	chr15:43970402:G:A	43970402	NA,A	NA,G	NA,1	NA,-inf	NA,inf	NA,0.419625	8.21537e-05	0.00016465
2	chr15:42719997:T:C	42719997	C,C	T,T	1,1	inf,inf	inf,inf	0.122255,1.67521	8.2129e-05	0.000163584
2	chr15:44716236:T:C	44716236	NA,C	NA,T	NA,1	NA,inf	NA,inf	NA,0.439161	8.20844e-05	0.000164407
2	chr15:42460548:G:C	42460548	NA,C	NA,G	NA,1	NA,inf	NA,inf	NA,0.458412	8.20705e-05	0.000164342
2	chr15:44769186:C:G	44769186	NA,G	NA,C	NA,1	NA,inf	NA,inf	NA,0.438816	8.20323e-05	0.000164299
2	chr15:41929387:A:G	41929387	G,G	A,A	1,1	inf,inf	inf,inf	1.37695,0.458474	8.20274e-05	0.000164352
2	chr15:42060949:GT:G	42060949	NA,G	NA,GT	NA,1	NA,inf	NA,inf	NA,0.436466	8.19866e-05	0.000164232
2	chr15:43795267:C:T	43795267	NA,T	NA,C	NA,1	NA,-inf	NA,inf	NA,0.419581	8.19668e-05	0.000164224
2	chr15:42277339:T:C	42277339	NA,C	NA,T	NA,1	NA,inf	NA,inf	NA,0.422024	8.19646e-05	0.000164298
2	chr15:42385761:G:A	42385761	NA,A	NA,G	NA,1	NA,-inf	NA,inf	NA,0.420254	8.19613e-05	0.000164264
2	chr15:42090714:T:C	42090714	C,NA	T,NA	1,NA	-inf,NA	inf,NA	0.960368,NA	8.19395e-05	0.000164219
2	chr15:42296456:A:G	42296456	NA,G	NA,A	NA,1	NA,inf	NA,inf	NA,0.421521	8.1922e-05	0.000164214
2	chr15:42250929:T:G	42250929	NA,G	NA,T	NA,1	NA,inf	NA,inf	NA,0.421337	8.18959e-05	0.000164162
2	chr15:42115389:C:A	42115389	NA,A	NA,C	NA,1	NA,inf	NA,inf	NA,0.428596	8.18451e-05	0.000163929
2	chr15:43997755:T:C	43997755	C,C	T,T	1,1	inf,-inf	inf,inf	2.33349,1.57552	8.184e-05	0.000163444
2	chr15:43851642:A:T	43851642	NA,T	NA,A	NA,1	NA,inf	NA,inf	NA,0.428302	8.18051e-05	0.000163863
2	chr15:43696836:G:A	43696836	NA,A	NA,G	NA,1	NA,inf	NA,inf	NA,0.422582	8.17952e-05	0.00016384
2	chr15:43079183:C:T	43079183	NA,T	NA,C	NA,1	NA,-inf	NA,inf	NA,0.455678	8.17933e-05	0.000163947
2	chr15:44483152:G:A	44483152	NA,A	NA,G	NA,1	NA,inf	NA,inf	NA,0.430887	8.17908e-05	0.000163837
2	chr15:43523375:C:G	43523375	NA,G	NA,C	NA,1	NA,inf	NA,inf	NA,0.440103	8.176e-05	0.000163766
2	chr15:42011917:T:C	42011917	NA,C	NA,T	NA,1	NA,-inf	NA,inf	NA,0.408995	8.17287e-05	0.000163774
2	chr15:43063125:T:C	43063125	NA,C	NA,T	NA,1	NA,-inf	NA,inf	NA,0.394989	8.16974e-05	0.000163717
2	chr15:44330469:C:T	44330469	NA,T	NA,C	NA,1	NA,inf	NA,inf	NA,0.423285	8.16757e-05	0.000163585
2	chr15:42725228:T:G	42725228	G,G	T,T	1,1	inf,inf	inf,inf	0.0954996,1.66046	8.16558e-05	0.000162659
2	chr15:42819060:T:C	42819060	NA,C	NA,T	NA,1	NA,inf	NA,inf	NA,0.429026	8.16287e-05	0.000163513
2	chr15:43093037:G:C	43093037	C,NA	G,NA	1,NA	-inf,NA	inf,NA	0.714341,NA	8.1625e-05	0.000163461
2	chr15:42080625:A:C	42080625	NA,C	NA,A	NA,1	NA,inf	NA,inf	NA,0.423031	8.16212e-05	0.000163473
2	chr15:42673985:A:C	42673985	NA,C	NA,A	NA,1	NA,inf	NA,inf	NA,0.422233	8.16158e-05	0.000163485
2	chr15:42008583:AC:A	42008583	NA,A	NA,AC	NA,1	NA,-inf	NA,inf	NA,0.416214	8.15701e-05	0.000163466
2	chr15:44075263:T:C	44075263	NA,C	NA,T	NA,1	NA,inf	NA,inf	NA,0.418665	8.15666e-05	0.000163378
2	chr15:44601853:C:G	44601853	NA,G	NA,C	NA,1	NA,inf	NA,inf	NA,0.427882	8.1542e-05	0.000163344
2	chr15:44332257:A:G	44332257	NA,G	NA,A	NA,1	NA,inf	NA,inf	NA,0.421826	8.15306e-05	0.000163295
2	chr15:42066805:G:A	42066805	NA,A	NA,G	NA,1	NA,inf	NA,inf	NA,0.431764	8.15302e-05	0.000163316
2	chr15:42193685:C:T	42193685	NA,T	NA,C	NA,1	NA,-inf	NA,inf	NA,0.409011	8.1512e-05	0.000163345
2	chr15:42640959:AC:A	42640959	NA,A	NA,AC	NA,1	NA,-inf	NA,inf	NA,0.426806	8.14813e-05	0.000163267
2	chr15:44375280:A:C	44375280	NA,C	NA,A	NA,1	NA,inf	NA,inf	NA,0.427586	8.14352e-05	0.000163125
2	chr15:43736521:T:C	43736521	NA,C	NA,T	NA,1	NA,inf	NA,inf	NA,0.454642	8.1428e-05	0.000163074
2	chr15:42461191:T:C	42461191	NA,C	NA,T	NA,1	NA,inf	NA,inf	NA,0.423552	8.14182e-05	0.000163081
2	chr15:42417287:G:A	42417287	NA,A	NA,G	NA,1	NA,-inf	NA,inf	NA,0.401336	8.13826e-05	0.000163083
2	chr15:42658549:C:G	42658549	NA,G	NA,C	NA,1	NA,-inf	NA,inf	NA,0.39533	8.13668e-05	0.000163041
2	chr15:42842664:T:C	42842664	NA,C	NA,T	NA,1	NA,inf	NA,inf	NA,0.425348	8.13426e-05	0.000162927
2	chr15:42254819:C:A	42254819	NA,A	NA,C	NA,1	NA,inf	NA,inf	NA,0.415979	8.13359e-05	0.000163038
2	chr15:42147676:G:A	42147676	A,A	G,G	1,1	-inf,inf	inf,inf	0.138696,1.52805	8.13089e-05	0.000162861
2	chr15:42323268:A:C	42323268	NA,C	NA,A	NA,1	NA,inf	NA,inf	NA,0.415436	8.12767e-05	0.00016292
2	chr15:44425028:A:G	44425028	NA,G	NA,A	NA,1	NA,inf	NA,inf	NA,0.425924	8.12636e-05	0.000162781
2	chr15:44216327:C:T	44216327	NA,T	NA,C	NA,1	NA,-inf	NA,inf	NA,0.427973	8.12569e-05	0.000162825
2	chr15:42944414:C:T	42944414	T,T	C,C	1,1	-inf,-inf	inf,inf	0.836187,1.37106	8.12419e-05	0.000162575
2	chr15:44744741:C:T	44744741	NA,T	NA,C	NA,1	NA,-inf	NA,inf	NA,0.426947	8.12419e-05	0.000162817
2	chr15:44128046:G:A	44128046	A,A	G,G	1,1	inf,-inf	inf,inf	1.98606,1.61308	8.12287e-05	0.000162098
2	chr15:42419460:G:C	42419460	NA,C	NA,G	NA,1	NA,inf	NA,inf	NA,0.412913	8.12182e-05	0.000162698
2	chr15:44069344:G:A	44069344	NA,A	NA,G	NA,1	NA,inf	NA,inf	NA,0.415133	8.12051e-05	0.000162654
2	chr15:44309710:T:G	44309710	NA,G	NA,T	NA,1	NA,inf	NA,inf	NA,0.424532	8.12044e-05	0.00016266
2	chr15:42365253:T:C	42365253	NA,C	NA,T	NA,1	NA,-inf	NA,inf	NA,0.414321	8.12015e-05	0.000162768
2	chr15:42373143:A:G	42373143	NA,G	NA,A	NA,1	NA,inf	NA,inf	NA,0.413099	8.11781e-05	0.000162579
2	chr15:43842765:G:T	43842765	NA,T	NA,G	NA,1	NA,-inf	NA,inf	NA,0.443496	8.11747e-05	0.000162704
2	chr15:43079830:T:C	43079830	C,C	T,T	1,1	-inf,-inf	inf,inf	0.693764,1.45915	8.11567e-05	0.00016244
2	chr15:44352182:C:T	44352182	NA,T	NA,C	NA,1	NA,inf	NA,inf	NA,0.423726	8.10383e-05	0.00016233
2	chr15:42246204:A:T	42246204	NA,T	NA,A	NA,1	NA,inf	NA,inf	NA,0.413704	8.1038e-05	0.000162442
2	chr15:43852859:G:C	43852859	NA,C	NA,G	NA,1	NA,inf	NA,inf	NA,0.427082	8.10325e-05	0.000162308
2	chr15:44131648:T:C	44131648	C,C	T,T	1,1	inf,-inf	inf,inf	1.9279,1.59805	8.10261e-05	0.000161698
2	chr15:42259552:A:G	42259552	NA,G	NA,A	NA,1	NA,inf	NA,inf	NA,0.412405	8.10255e-05	0.000162271
2	chr15:44732210:T:C	44732210	NA,C	NA,T	NA,1	NA,-inf	NA,inf	NA,0.425141	8.10151e-05	0.000162363
2	chr15:43280553:G:A	43280553	NA,A	NA,G	NA,1	NA,inf	NA,inf	NA,0.426746	8.0999e-05	0.000162237
2	chr15:43639267:C:T	43639267	NA,T	NA,C	NA,1	NA,inf	NA,inf	NA,0.427708	8.0994e-05	0.000162231
2	chr15:42053130:C:G	42053130	NA,G	NA,C	NA,1	NA,-inf	NA,inf	NA,0.4003	8.09593e-05	0.000162218
2	chr15:42150583:C:T	42150583	NA,T	NA,C	NA,1	NA,inf	NA,inf	NA,0.410717	8.09388e-05	0.000162118
2	chr15:44418016:G:A	44418016	NA,A	NA,G	NA,1	NA,inf	NA,inf	NA,0.421606	8.09264e-05	0.000162103
2	chr15:42315515:A:T	42315515	NA,T	NA,A	NA,1	NA,inf	NA,inf	NA,0.416227	8.09254e-05	0.000162107
2	chr15:44232554:C:T	44232554	NA,T	NA,C	NA,1	NA,inf	NA,inf	NA,0.424757	8.09128e-05	0.000162096
2	chr15:43879365:A:T	43879365	NA,T	NA,A	NA,1	NA,inf	NA,inf	NA,0.41972	8.0904e-05	0.000162064
2	chr15:42632369:C:T	42632369	NA,T	NA,C	NA,1	NA,inf	NA,inf	NA,0.427509	8.08904e-05	0.000162026
2	chr15:43602920:T:C	43602920	C,C	T,T	1,1	-inf,inf	inf,inf	1.99062,1.75063	8.08685e-05	0.000161498
2	chr15:43888616:A:G	43888616	NA,G	NA,A	NA,1	NA,inf	NA,inf	NA,0.454313	8.08626e-05	0.000161877
2	chr15:42678578:C:T	42678578	NA,T	NA,C	NA,1	NA,-inf	NA,inf	NA,0.466737	8.08621e-05	0.000162183
2	chr15:43104906:C:T	43104906	NA,T	NA,C	NA,1	NA,-inf	NA,inf	NA,0.464663	8.08593e-05	0.000162178
2	chr15:44421946:G:A	44421946	NA,A	NA,G	NA,1	NA,inf	NA,inf	NA,0.421855	8.08483e-05	0.00016195
2	chr15:44681211:G:A	44681211	NA,A	NA,G	NA,1	NA,inf	NA,inf	NA,0.408068	8.07941e-05	0.000161855
2	chr15:44446321:A:G	44446321	NA,G	NA,A	NA,1	NA,inf	NA,inf	NA,0.421267	8.07865e-05	0.000161826
2	chr15:42245003:T:C	42245003	NA,C	NA,T	NA,1	NA,inf	NA,inf	NA,0.410266	8.07845e-05	0.000161823
2	chr15:42384084:A:G	42384084	NA,G	NA,A	NA,1	NA,-inf	NA,inf	NA,0.396324	8.07726e-05	0.000161842
2	chr15:42089634:T:A	42089634	A,A	T,T	1,1	-inf,-inf	inf,inf	0.0563405,1.56692	8.07171e-05	0.000161464
2	chr15:42063437:C:T	42063437	NA,T	NA,C	NA,1	NA,-inf	NA,inf	NA,0.399529	8.07137e-05	0.000161731
2	chr15:42318090:C:T	42318090	NA,T	NA,C	NA,1	NA,inf	NA,inf	NA,0.40934	8.06568e-05	0.000161676
2	chr15:42630714:A:G	42630714	NA,G	NA,A	NA,1	NA,-inf	NA,inf	NA,0.418033	8.06566e-05	0.000161613
2	chr15:43473864:G:A	43473864	NA,A	NA,G	NA,1	NA,inf	NA,inf	NA,0.422688	8.06454e-05	0.000161533
2	chr15:42041950:C:T	42041950	T,T	C,C	1,1	inf,inf	inf,inf	0.938965,0.986532	8.06401e-05	0.000161622
2	chr15:42728756:C:T	42728756	NA,T	NA,C	NA,1	NA,inf	NA,inf	NA,0.418071	8.06098e-05	0.000161477
2	chr15:44057528:G:A	44057528	NA,A	NA,G	NA,1	NA,inf	NA,inf	NA,0.409141	8.05718e-05	0.000161386
2	chr15:43855305:T:C	43855305	NA,C	NA,T	NA,1	NA,inf	NA,inf	NA,0.422478	8.0565e-05	0.000161372
2	chr15:43818828:C:T	43818828	NA,T	NA,C	NA,1	NA,inf	NA,inf	NA,0.410665	8.05631e-05	0.000161371
2	chr15:43046299:C:A	43046299	NA,A	NA,C	NA,1	NA,inf	NA,inf	NA,0.412723	8.05517e-05	0.000161352
2	chr15:43040908:A:C	43040908	NA,C	NA,A	NA,1	NA,inf	NA,inf	NA,0.412723	8.05517e-05	0.000161352
2	chr15:44138134:G:A	44138134	A,A	G,G	1,1	inf,-inf	inf,inf	2.01258,1.60918	8.053e-05	0.000160726
2	chr15:42229367:C:CA	42229367	NA,CA	NA,C	NA,1	NA,inf	NA,inf	NA,0.411598	8.05146e-05	0.000161276
2	chr15:43930636:A:G	43930636	NA,G	NA,A	NA,1	NA,inf	NA,inf	NA,0.40376	8.04834e-05	0.000161239
2	chr15:42040454:T:C	42040454	NA,C	NA,T	NA,1	NA,inf	NA,inf	NA,0.412943	8.04805e-05	0.000161204
2	chr15:42253784:C:T	42253784	NA,T	NA,C	NA,1	NA,inf	NA,inf	NA,0.407658	8.04778e-05	0.000161317
2	chr15:44131631:G:A	44131631	A,A	G,G	1,1	inf,-inf	inf,inf	1.94669,1.59776	8.04537e-05	0.00016056
2	chr15:44082762:A:C	44082762	NA,C	NA,A	NA,1	NA,-inf	NA,inf	NA,0.43666	8.0439e-05	0.000161293
2	chr15:43068086:A:G	43068086	NA,G	NA,A	NA,1	NA,inf	NA,inf	NA,0.417496	8.04047e-05	0.000161059
2	chr15:41990170:G:A	41990170	NA,A	NA,G	NA,1	NA,inf	NA,inf	NA,0.410141	8.03965e-05	0.00016103
2	chr15:42576445:T:A	42576445	NA,A	NA,T	NA,1	NA,-inf	NA,inf	NA,0.390682	8.0394e-05	0.000161089
2	chr15:43168014:C:T	43168014	NA,T	NA,C	NA,1	NA,-inf	NA,inf	NA,0.460107	8.03936e-05	0.000161246
2	chr15:42371634:C:T	42371634	NA,T	NA,C	NA,1	NA,-inf	NA,inf	NA,0.406482	8.03777e-05	0.000161116
2	chr15:44093734:G:A	44093734	NA,A	NA,G	NA,1	NA,-inf	NA,inf	NA,0.393009	8.03624e-05	0.000161028
2	chr15:42262496:C:T	42262496	NA,T	NA,C	NA,1	NA,inf	NA,inf	NA,0.406232	8.03339e-05	0.000161028
2	chr15:42373301:C:G	42373301	NA,G	NA,C	NA,1	NA,-inf	NA,inf	NA,0.405641	8.02953e-05	0.00016095
2	chr15:44433080:T:A	44433080	NA,A	NA,T	NA,1	NA,inf	NA,inf	NA,0.402494	8.02902e-05	0.000160833
2	chr15:42202329:A:C	42202329	NA,C	NA,A	NA,1	NA,inf	NA,inf	NA,0.42693	8.02594e-05	0.000160797
2	chr15:42724764:T:C	42724764	C,NA	T,NA	1,NA	inf,NA	inf,NA	0.915728,NA	8.02345e-05	0.00016047
2	chr15:42371402:A:G	42371402	NA,G	NA,A	NA,1	NA,inf	NA,inf	NA,0.406952	8.02093e-05	0.000160657
2	chr15:43881817:T:C	43881817	NA,C	NA,T	NA,1	NA,inf	NA,inf	NA,0.446895	8.01831e-05	0.000160519
2	chr15:42460000:T:A	42460000	NA,A	NA,T	NA,1	NA,inf	NA,inf	NA,0.439636	8.01676e-05	0.000160534
2	chr15:42747456:C:T	42747456	T,T	C,C	1,1	inf,inf	inf,inf	0.317756,1.55969	8.01591e-05	0.000160468
2	chr15:42730705:C:T	42730705	NA,T	NA,C	NA,1	NA,inf	NA,inf	NA,0.405631	8.01511e-05	0.000160557
2	chr15:42838380:A:G	42838380	G,NA	A,NA	1,NA	-inf,NA	inf,NA	0.708584,NA	8.01397e-05	0.00016049
2	chr15:42363844:ACTCGCGCCAGAT:A	42363844	NA,A	NA,ACTCGCGCCAGAT	NA,1	NA,inf	NA,inf	NA,0.402993	8.01377e-05	0.000160497
2	chr15:43461717:G:A	43461717	NA,A	NA,G	NA,1	NA,inf	NA,inf	NA,0.418978	8.01361e-05	0.000160508
2	chr15:44036376:G:C	44036376	NA,C	NA,G	NA,1	NA,inf	NA,inf	NA,0.404374	8.01276e-05	0.000160495
2	chr15:42377934:T:C	42377934	NA,C	NA,T	NA,1	NA,-inf	NA,inf	NA,0.40374	8.00999e-05	0.000160558
2	chr15:42374662:C:G	42374662	NA,G	NA,C	NA,1	NA,inf	NA,inf	NA,0.405833	8.0096e-05	0.00016043
2	chr15:41937068:T:C	41937068	NA,C	NA,T	NA,1	NA,-inf	NA,inf	NA,0.38669	8.0093e-05	0.000160502
2	chr15:42882373:C:A	42882373	A,NA	C,NA	1,NA	-inf,NA	inf,NA	0.724079,NA	8.00734e-05	0.000160412
2	chr15:42972019:C:T	42972019	T,T	C,C	1,1	-inf,-inf	inf,inf	0.729936,1.43147	8.00592e-05	0.000160231
2	chr15:44611501:T:C	44611501	NA,C	NA,T	NA,1	NA,-inf	NA,inf	NA,0.433568	8.00589e-05	0.000160527
2	chr15:42666474:A:G	42666474	NA,G	NA,A	NA,1	NA,inf	NA,inf	NA,0.406955	8.00427e-05	0.000160335
2	chr15:42179508:C:T	42179508	NA,T	NA,C	NA,1	NA,inf	NA,inf	NA,0.424167	7.99679e-05	0.000160213
2	chr15:44724120:T:C	44724120	NA,C	NA,T	NA,1	NA,inf	NA,inf	NA,0.404322	7.99671e-05	0.00016018
2	chr15:43437494:T:C	43437494	NA,C	NA,T	NA,1	NA,-inf	NA,inf	NA,0.449674	7.99147e-05	0.000160123
2	chr15:44258746:CA:C	44258746	NA,C	NA,CA	NA,1	NA,inf	NA,inf	NA,0.403878	7.99137e-05	0.000160136
2	chr15:42304205:G:C	42304205	C,C	G,G	1,1	-inf,-inf	inf,inf	1.63915,0.0733896	7.98982e-05	0.00015987
2	chr15:44015432:G:A	44015432	NA,A	NA,G	NA,1	NA,-inf	NA,inf	NA,0.391944	7.98707e-05	0.000160037
2	chr15:44260117:G:T	44260117	NA,T	NA,G	NA,1	NA,inf	NA,inf	NA,0.40304	7.98296e-05	0.000159968
2	chr15:42173181:C:T	42173181	NA,T	NA,C	NA,1	NA,-inf	NA,inf	NA,0.403633	7.98274e-05	0.000159912
2	chr15:42327749:G:A	42327749	NA,A	NA,G	NA,1	NA,inf	NA,inf	NA,0.401132	7.98229e-05	0.000160003
2	chr15:43011258:G:A	43011258	NA,A	NA,G	NA,1	NA,inf	NA,inf	NA,0.407659	7.9786e-05	0.000159828
2	chr15:42319974:G:A	42319974	A,A	G,G	1,1	-inf,-inf	inf,inf	1.63617,0.0826336	7.9781e-05	0.000159631
2	chr15:44134392:A:G	44134392	G,G	A,A	1,1	inf,-inf	inf,inf	1.94049,1.59121	7.97671e-05	0.00015919
2	chr15:42305128:G:A	42305128	NA,A	NA,G	NA,1	NA,inf	NA,inf	NA,0.400544	7.97657e-05	0.000159888
2	chr15:42842289:G:A	42842289	NA,A	NA,G	NA,1	NA,inf	NA,inf	NA,0.405678	7.97535e-05	0.000159766
2	chr15:43058781:C:T	43058781	NA,T	NA,C	NA,1	NA,inf	NA,inf	NA,0.404007	7.97458e-05	0.000159737
2	chr15:44752588:G:T	44752588	NA,T	NA,G	NA,1	NA,inf	NA,inf	NA,0.396195	7.97048e-05	0.000159645
2	chr15:44739285:C:T	44739285	NA,T	NA,C	NA,1	NA,inf	NA,inf	NA,0.396177	7.9703e-05	0.000159641
2	chr15:42269860:T:C	42269860	NA,C	NA,T	NA,1	NA,-inf	NA,inf	NA,0.416155	7.9699e-05	0.000159563
2	chr15:42620421:C:T	42620421	NA,T	NA,C	NA,1	NA,inf	NA,inf	NA,0.40164	7.96657e-05	0.000159577
2	chr15:41986821:C:G	41986821	NA,G	NA,C	NA,1	NA,inf	NA,inf	NA,0.396991	7.96588e-05	0.000159563
2	chr15:44725934:A:G	44725934	NA,G	NA,A	NA,1	NA,inf	NA,inf	NA,0.415177	7.96403e-05	0.000159513
2	chr15:42312988:C:T	42312988	NA,T	NA,C	NA,1	NA,inf	NA,inf	NA,0.399211	7.96323e-05	0.000159621
2	chr15:44418112:G:A	44418112	NA,A	NA,G	NA,1	NA,-inf	NA,inf	NA,0.40586	7.96237e-05	0.000159551
2	chr15:44445134:C:A	44445134	NA,A	NA,C	NA,1	NA,-inf	NA,inf	NA,0.38126	7.96068e-05	0.000159518
2	chr15:44420744:T:C	44420744	NA,C	NA,T	NA,1	NA,inf	NA,inf	NA,0.409018	7.9569e-05	0.000159387
2	chr15:44054984:A:C	44054984	NA,C	NA,A	NA,1	NA,inf	NA,inf	NA,0.399217	7.95661e-05	0.000159372
2	chr15:44695181:C:T	44695181	NA,T	NA,C	NA,1	NA,inf	NA,inf	NA,0.399558	7.95191e-05	0.000159283
2	chr15:43080617:C:A	43080617	NA,A	NA,C	NA,1	NA,inf	NA,inf	NA,0.402746	7.95092e-05	0.000159266
2	chr15:42927362:T:C	42927362	NA,C	NA,T	NA,1	NA,inf	NA,inf	NA,0.402078	7.9499e-05	0.000159243
2	chr15:43642161:G:A	43642161	NA,A	NA,G	NA,1	NA,inf	NA,inf	NA,0.412895	7.94985e-05	0.000159237
2	chr15:42275826:C:T	42275826	NA,T	NA,C	NA,1	NA,inf	NA,inf	NA,0.397362	7.94732e-05	0.000159196
2	chr15:42988586:A:T	42988586	NA,T	NA,A	NA,1	NA,inf	NA,inf	NA,0.404465	7.94558e-05	0.000159167
2	chr15:43832486:C:T	43832486	NA,T	NA,C	NA,1	NA,inf	NA,inf	NA,0.40796	7.94386e-05	0.000159128
2	chr15:43034657:G:A	43034657	NA,A	NA,G	NA,1	NA,inf	NA,inf	NA,0.402544	7.94351e-05	0.00015913
2	chr15:44612301:A:C	44612301	NA,C	NA,A	NA,1	NA,inf	NA,inf	NA,0.393524	7.94322e-05	0.000159107
2	chr15:44709386:A:T	44709386	NA,T	NA,A	NA,1	NA,inf	NA,inf	NA,0.398059	7.94317e-05	0.000159122
2	chr15:43292177:A:G	43292177	NA,G	NA,A	NA,1	NA,inf	NA,inf	NA,0.405455	7.94163e-05	0.000159079
2	chr15:43054472:A:G	43054472	NA,G	NA,A	NA,1	NA,-inf	NA,inf	NA,0.449663	7.94079e-05	0.000159262
2	chr15:42150582:A:C	42150582	NA,C	NA,A	NA,1	NA,inf	NA,inf	NA,0.395496	7.93967e-05	0.000159031
2	chr15:42634685:A:G	42634685	NA,G	NA,A	NA,1	NA,inf	NA,inf	NA,0.415628	7.93906e-05	0.000158991
2	chr15:42638586:A:G	42638586	NA,G	NA,A	NA,1	NA,inf	NA,inf	NA,0.367289	7.938e-05	0.000158975
2	chr15:44406055:T:C	44406055	NA,C	NA,T	NA,1	NA,inf	NA,inf	NA,0.392927	7.93401e-05	0.00015893
2	chr15:43419678:C:G	43419678	G,G	C,C	1,1	inf,inf	inf,inf	0.291177,0.657881	7.92704e-05	0.000156991
2	chr15:42982842:C:T	42982842	NA,T	NA,C	NA,1	NA,inf	NA,inf	NA,0.40048	7.9231e-05	0.000158721
2	chr15:42418249:G:A	42418249	NA,A	NA,G	NA,1	NA,inf	NA,inf	NA,0.408005	7.92308e-05	0.000158638
2	chr15:44751774:C:T	44751774	NA,T	NA,C	NA,1	NA,inf	NA,inf	NA,0.410659	7.91929e-05	0.000158618
2	chr15:44739592:C:T	44739592	NA,T	NA,C	NA,1	NA,-inf	NA,inf	NA,0.405351	7.91915e-05	0.000158706
2	chr15:44605696:T:C	44605696	NA,C	NA,T	NA,1	NA,-inf	NA,inf	NA,0.376951	7.91849e-05	0.000158673
2	chr15:42744633:A:T	42744633	NA,T	NA,A	NA,1	NA,inf	NA,inf	NA,0.415045	7.91087e-05	0.000158463
2	chr15:42136532:C:T	42136532	NA,T	NA,C	NA,1	NA,inf	NA,inf	NA,0.398171	7.90967e-05	0.000158438
2	chr15:43196518:C:CCT	43196518	NA,CCT	NA,C	NA,1	NA,inf	NA,inf	NA,0.401709	7.90897e-05	0.000158436
2	chr15:42149513:G:A	42149513	NA,A	NA,G	NA,1	NA,inf	NA,inf	NA,0.4126	7.90818e-05	0.000158216
2	chr15:43073562:T:C	43073562	NA,C	NA,T	NA,1	NA,-inf	NA,inf	NA,0.446158	7.90781e-05	0.000158599
2	chr15:42337582:A:G	42337582	NA,G	NA,A	NA,1	NA,-inf	NA,inf	NA,0.393652	7.90761e-05	0.000158505
2	chr15:42313896:A:G	42313896	G,G	A,A	1,1	-inf,-inf	inf,inf	1.63096,0.0849037	7.90687e-05	0.000158205
2	chr15:43842768:A:G	43842768	NA,G	NA,A	NA,1	NA,inf	NA,inf	NA,0.401294	7.90676e-05	0.000158386
2	chr15:42378308:A:G	42378308	NA,G	NA,A	NA,1	NA,-inf	NA,inf	NA,0.393383	7.9064e-05	0.00015848
2	chr15:43603497:C:A	43603497	NA,A	NA,C	NA,1	NA,inf	NA,inf	NA,0.395093	7.9049e-05	0.000158341
2	chr15:43813775:G:T	43813775	NA,T	NA,G	NA,1	NA,-inf	NA,inf	NA,0.391181	7.9041e-05	0.000158363
2	chr15:42344698:G:A	42344698	NA,A	NA,G	NA,1	NA,-inf	NA,inf	NA,0.393249	7.90318e-05	0.000158416
2	chr15:42359878:C:T	42359878	NA,T	NA,C	NA,1	NA,inf	NA,inf	NA,0.391808	7.9028e-05	0.000158275
2	chr15:42345746:G:A	42345746	NA,A	NA,G	NA,1	NA,inf	NA,inf	NA,0.391808	7.9028e-05	0.000158275
2	chr15:42012446:T:C	42012446	NA,C	NA,T	NA,1	NA,-inf	NA,inf	NA,0.381582	7.90102e-05	0.000158357
2	chr15:42249632:A:C	42249632	NA,C	NA,A	NA,1	NA,inf	NA,inf	NA,0.392987	7.90077e-05	0.000158368
2	chr15:42141442:A:G	42141442	NA,G	NA,A	NA,1	NA,inf	NA,inf	NA,0.389757	7.89632e-05	0.000158144
2	chr15:42736428:G:A	42736428	A,A	G,G	1,1	inf,inf	inf,inf	0.571982,1.37424	7.89537e-05	0.000157999
2	chr15:43239063:G:A	43239063	NA,A	NA,G	NA,1	NA,inf	NA,inf	NA,0.406854	7.89284e-05	0.000158101
2	chr15:44182708:T:C	44182708	C,C	T,T	1,1	inf,inf	inf,inf	1.41361,0.81725	7.89133e-05	0.000157416
2	chr15:42511979:G:A	42511979	NA,A	NA,G	NA,1	NA,-inf	NA,inf	NA,0.384369	7.8894e-05	0.000158093
2	chr15:42838641:T:C	42838641	NA,C	NA,T	NA,1	NA,inf	NA,inf	NA,0.413645	7.88909e-05	0.000158026
2	chr15:42265953:T:C	42265953	NA,C	NA,T	NA,1	NA,inf	NA,inf	NA,0.390626	7.88888e-05	0.000158016
2	chr15:43360358:C:T	43360358	NA,T	NA,C	NA,1	NA,-inf	NA,inf	NA,0.440484	7.88853e-05	0.00015806
2	chr15:42388292:G:C	42388292	NA,C	NA,G	NA,1	NA,inf	NA,inf	NA,0.390288	7.88736e-05	0.000157966
2	chr15:42369514:A:C	42369514	NA,C	NA,A	NA,1	NA,inf	NA,inf	NA,0.390259	7.88706e-05	0.00015796
2	chr15:44145494:G:T	44145494	T,T	G,G	1,1	-inf,inf	inf,inf	1.89552,1.57998	7.88331e-05	0.000157305
2	chr15:42973205:C:T	42973205	NA,T	NA,C	NA,1	NA,-inf	NA,inf	NA,0.36722	7.8819e-05	0.000157946
2	chr15:42368303:A:G	42368303	NA,G	NA,A	NA,1	NA,inf	NA,inf	NA,0.389664	7.88129e-05	0.000157845
2	chr15:43919715:G:A	43919715	A,A	G,G	1,1	-inf,inf	inf,inf	1.41341,1.64796	7.88092e-05	0.000156883
2	chr15:43081755:G:A	43081755	NA,A	NA,G	NA,1	NA,inf	NA,inf	NA,0.394216	7.8779e-05	0.000157801
2	chr15:42379588:A:G	42379588	NA,G	NA,A	NA,1	NA,inf	NA,inf	NA,0.389261	7.87731e-05	0.000157765
2	chr15:42088998:G:A	42088998	A,A	G,G	1,1	-inf,-inf	inf,inf	0.0572086,1.55266	7.87548e-05	0.000157539
2	chr15:44079765:T:C	44079765	NA,C	NA,T	NA,1	NA,inf	NA,inf	NA,0.387766	7.87486e-05	0.000157794
2	chr15:43074013:T:C	43074013	NA,C	NA,T	NA,1	NA,-inf	NA,inf	NA,0.368104	7.87381e-05	0.000157773
2	chr15:43294892:C:G	43294892	NA,G	NA,C	NA,1	NA,inf	NA,inf	NA,0.413677	7.8728e-05	0.000157683
2	chr15:43142870:A:G	43142870	NA,G	NA,A	NA,1	NA,inf	NA,inf	NA,0.383652	7.87245e-05	0.000157697
2	chr15:42297995:G:A	42297995	NA,A	NA,G	NA,1	NA,inf	NA,inf	NA,0.389978	7.87191e-05	0.000157789
2	chr15:42650850:A:G	42650850	NA,G	NA,A	NA,1	NA,-inf	NA,inf	NA,0.374719	7.87175e-05	0.000157726
2	chr15:44397262:G:A	44397262	NA,A	NA,G	NA,1	NA,inf	NA,inf	NA,0.386618	7.87084e-05	0.000157665
2	chr15:43243067:A:G	43243067	NA,G	NA,A	NA,1	NA,inf	NA,inf	NA,0.404784	7.87073e-05	0.000157658
2	chr15:43764731:G:A	43764731	NA,A	NA,G	NA,1	NA,inf	NA,inf	NA,0.412447	7.87055e-05	0.000157647
2	chr15:42264433:T:C	42264433	NA,C	NA,T	NA,1	NA,inf	NA,inf	NA,0.38919	7.87041e-05	0.000157625
2	chr15:42267121:G:A	42267121	NA,A	NA,G	NA,1	NA,inf	NA,inf	NA,0.38919	7.87041e-05	0.000157625
2	chr15:43844343:T:C	43844343	NA,C	NA,T	NA,1	NA,-inf	NA,inf	NA,0.431422	7.86951e-05	0.000157543
2	chr15:43961728:T:G	43961728	NA,G	NA,T	NA,1	NA,-inf	NA,inf	NA,0.380845	7.86263e-05	0.000157539
2	chr15:44722057:C:T	44722057	NA,T	NA,C	NA,1	NA,inf	NA,inf	NA,0.384872	7.86209e-05	0.000157481
2	chr15:43646245:A:G	43646245	NA,G	NA,A	NA,1	NA,-inf	NA,inf	NA,0.38631	7.86009e-05	0.000157479
2	chr15:42411275:A:G	42411275	NA,G	NA,A	NA,1	NA,inf	NA,inf	NA,0.393348	7.8595e-05	0.00015743
2	chr15:43604742:C:G	43604742	NA,G	NA,C	NA,1	NA,inf	NA,inf	NA,0.408411	7.85944e-05	0.000157418
2	chr15:44558524:G:A	44558524	NA,A	NA,G	NA,1	NA,-inf	NA,inf	NA,0.412749	7.85709e-05	0.000157536
2	chr15:43044370:C:T	43044370	NA,T	NA,C	NA,1	NA,inf	NA,inf	NA,0.392689	7.85334e-05	0.000157311
2	chr15:43365057:C:G	43365057	NA,G	NA,C	NA,1	NA,-inf	NA,inf	NA,0.435113	7.8524e-05	0.00015749
2	chr15:44168604:A:G	44168604	G,G	A,A	1,1	-inf,-inf	inf,inf	0.199649,1.62003	7.85081e-05	0.000156632
2	chr15:43312944:T:TAG	43312944	NA,TAG	NA,T	NA,1	NA,-inf	NA,inf	NA,0.347793	7.84731e-05	0.000157289
2	chr15:44047324:A:G	44047324	NA,G	NA,A	NA,1	NA,-inf	NA,inf	NA,0.36487	7.8411e-05	0.000157115
2	chr15:43823105:G:A	43823105	NA,A	NA,G	NA,1	NA,inf	NA,inf	NA,0.388519	7.83664e-05	0.000156972
2	chr15:42022602:G:A	42022602	NA,A	NA,G	NA,1	NA,-inf	NA,inf	NA,0.373279	7.83622e-05	0.000157014
2	chr15:42813351:G:A	42813351	A,A	G,G	1,1	-inf,-inf	inf,inf	0.841462,0.795086	7.83182e-05	0.000156478
2	chr15:43946336:A:C	43946336	NA,C	NA,A	NA,1	NA,inf	NA,inf	NA,0.367001	7.83013e-05	0.000156798
2	chr15:44313387:T:G	44313387	NA,G	NA,T	NA,1	NA,inf	NA,inf	NA,0.389552	7.83001e-05	0.000156828
2	chr15:42981225:T:C	42981225	NA,C	NA,T	NA,1	NA,inf	NA,inf	NA,0.392187	7.82939e-05	0.000156841
2	chr15:44136675:T:TA	44136675	TA,TA	T,T	1,1	-inf,inf	inf,inf	1.9395,1.58049	7.82785e-05	0.000156221
2	chr15:42074409:A:G	42074409	NA,G	NA,A	NA,1	NA,inf	NA,inf	NA,0.390845	7.82612e-05	0.000156746
2	chr15:44771396:C:A	44771396	NA,A	NA,C	NA,1	NA,inf	NA,inf	NA,0.395575	7.82514e-05	0.000156757
2	chr15:44352704:G:A	44352704	NA,A	NA,G	NA,1	NA,inf	NA,inf	NA,0.388546	7.82251e-05	0.000156677
2	chr15:44182989:G:A	44182989	A,A	G,G	1,1	-inf,-inf	inf,inf	1.16686,1.09833	7.8223e-05	0.000155837
2	chr15:43486348:C:T	43486348	NA,T	NA,C	NA,1	NA,inf	NA,inf	NA,0.397874	7.82209e-05	0.000156679
2	chr15:44342406:G:A	44342406	NA,A	NA,G	NA,1	NA,inf	NA,inf	NA,0.394965	7.81928e-05	0.000156631
2	chr15:42320503:C:T	42320503	T,T	C,C	1,1	-inf,-inf	inf,inf	1.62617,0.0760541	7.81414e-05	0.000156354
2	chr15:44335196:G:A	44335196	NA,A	NA,G	NA,1	NA,inf	NA,inf	NA,0.387447	7.81125e-05	0.000156451
2	chr15:42648757:T:C	42648757	NA,C	NA,T	NA,1	NA,-inf	NA,inf	NA,0.432805	7.81105e-05	0.000156654
2	chr15:43091999:T:C	43091999	NA,C	NA,T	NA,1	NA,inf	NA,inf	NA,0.389183	7.80956e-05	0.000156443
2	chr15:44589829:G:A	44589829	NA,A	NA,G	NA,1	NA,inf	NA,inf	NA,0.38614	7.80828e-05	0.000156413
2	chr15:42887165:G:T	42887165	T,NA	G,NA	1,NA	inf,NA	inf,NA	0.626427,NA	7.80748e-05	0.000156241
2	chr15:43441532:A:G	43441532	G,NA	A,NA	1,NA	inf,NA	inf,NA	0.848336,NA	7.8045e-05	0.000156419
2	chr15:42175277:G:A	42175277	NA,A	NA,G	NA,1	NA,inf	NA,inf	NA,0.374153	7.80009e-05	0.000156239
2	chr15:44315263:A:G	44315263	NA,G	NA,A	NA,1	NA,inf	NA,inf	NA,0.386373	7.79939e-05	0.000156215
2	chr15:43865603:C:T	43865603	NA,T	NA,C	NA,1	NA,inf	NA,inf	NA,0.387928	7.79893e-05	0.000156216
2	chr15:42130892:A:G	42130892	G,G	A,A	1,1	inf,-inf	inf,inf	0.0389664,1.4211	7.79533e-05	0.0001564
2	chr15:43004292:G:A	43004292	NA,A	NA,G	NA,1	NA,inf	NA,inf	NA,0.375543	7.7934e-05	0.000156114
2	chr15:43898539:C:T	43898539	NA,T	NA,C	NA,1	NA,inf	NA,inf	NA,0.389021	7.79304e-05	0.000156091
2	chr15:44309669:A:T	44309669	NA,T	NA,A	NA,1	NA,inf	NA,inf	NA,0.385604	7.79211e-05	0.000156069
2	chr15:44775575:A:T	44775575	T,NA	A,NA	1,NA	inf,NA	inf,NA	0.906105,NA	7.79194e-05	0.000156182
2	chr15:43407067:C:A	43407067	NA,A	NA,C	NA,1	NA,inf	NA,inf	NA,0.403495	7.79082e-05	0.000156014
2	chr15:42720566:T:G	42720566	NA,G	NA,T	NA,1	NA,-inf	NA,inf	NA,0.333178	7.78898e-05	0.000156124
2	chr15:43166154:T:C	43166154	NA,C	NA,T	NA,1	NA,-inf	NA,inf	NA,0.36593	7.78749e-05	0.000156034
2	chr15:42414089:T:C	42414089	NA,C	NA,T	NA,1	NA,inf	NA,inf	NA,0.393575	7.78466e-05	0.000155869
2	chr15:42643759:T:C	42643759	NA,C	NA,T	NA,1	NA,inf	NA,inf	NA,0.385718	7.78328e-05	0.000155908
2	chr15:42572223:C:T	42572223	NA,T	NA,C	NA,1	NA,-inf	NA,inf	NA,0.365317	7.77861e-05	0.000155861
2	chr15:43280129:T:G	43280129	NA,G	NA,T	NA,1	NA,inf	NA,inf	NA,0.382432	7.77378e-05	0.000155788
2	chr15:43860541:G:A	43860541	NA,A	NA,G	NA,1	NA,inf	NA,inf	NA,0.420945	7.77265e-05	0.000155607
2	chr15:42322270:G:C	42322270	C,C	G,G	1,1	-inf,-inf	inf,inf	1.62095,0.0855483	7.77052e-05	0.000155477
2	chr15:42738663:C:T	42738663	T,T	C,C	1,1	inf,inf	inf,inf	0.103991,1.63529	7.76902e-05	0.000154768
2	chr15:42586942:T:C	42586942	NA,C	NA,T	NA,1	NA,-inf	NA,inf	NA,0.367805	7.76823e-05	0.000155657
2	chr15:44643698:A:G	44643698	NA,G	NA,A	NA,1	NA,-inf	NA,inf	NA,0.408389	7.76619e-05	0.000155715
2	chr15:44120486:A:C	44120486	NA,C	NA,A	NA,1	NA,inf	NA,inf	NA,0.396774	7.76557e-05	0.000155546
2	chr15:44143758:C:T	44143758	T,T	C,C	1,1	inf,-inf	inf,inf	2.0458,1.59378	7.76294e-05	0.000154949
2	chr15:42281266:G:A	42281266	NA,A	NA,G	NA,1	NA,-inf	NA,inf	NA,0.364871	7.76203e-05	0.000155524
2	chr15:44363201:G:A	44363201	NA,A	NA,G	NA,1	NA,inf	NA,inf	NA,0.388547	7.75723e-05	0.000155389
2	chr15:42661419:G:T	42661419	NA,T	NA,G	NA,1	NA,inf	NA,inf	NA,0.359294	7.75255e-05	0.000155252
2	chr15:44270379:C:G	44270379	NA,G	NA,C	NA,1	NA,-inf	NA,inf	NA,0.368104	7.75047e-05	0.000155295
2	chr15:43969115:T:C	43969115	NA,C	NA,T	NA,1	NA,-inf	NA,inf	NA,0.372887	7.74561e-05	0.00015523
2	chr15:44276928:G:T	44276928	NA,T	NA,G	NA,1	NA,inf	NA,inf	NA,0.358085	7.73962e-05	0.00015492
2	chr15:42392257:A:G	42392257	G,G	A,A	1,1	-inf,inf	inf,inf	1.44898,0.100528	7.73722e-05	0.000155121
2	chr15:42287750:T:C	42287750	C,C	T,T	1,1	-inf,-inf	inf,inf	1.61823,0.0855744	7.73197e-05	0.000154707
2	chr15:43866534:AGT:A	43866534	NA,A	NA,AGT	NA,1	NA,inf	NA,inf	NA,0.388928	7.73133e-05	0.000154862
2	chr15:42281161:G:T	42281161	NA,T	NA,G	NA,1	NA,inf	NA,inf	NA,0.374342	7.72888e-05	0.000154791
2	chr15:44433948:C:T	44433948	T,T	C,C	1,1	-inf,inf	inf,inf	0.494281,1.09853	7.72881e-05	0.000154531
2	chr15:43290849:T:C	43290849	C,C	T,T	1,1	inf,inf	inf,inf	0.250202,0.643956	7.72861e-05	0.000153244
2	chr15:43079561:T:C	43079561	C,C	T,T	1,1	-inf,-inf	inf,inf	0.691051,1.43235	7.72771e-05	0.000154675
2	chr15:44356859:T:C	44356859	NA,C	NA,T	NA,1	NA,inf	NA,inf	NA,0.379004	7.72667e-05	0.000154757
2	chr15:44181010:T:C	44181010	NA,C	NA,T	NA,1	NA,-inf	NA,inf	NA,0.401496	7.72414e-05	0.000154871
2	chr15:42636669:A:G	42636669	NA,G	NA,A	NA,1	NA,inf	NA,inf	NA,0.378894	7.724e-05	0.000154722
2	chr15:42089727:T:G	42089727	G,G	T,T	1,1	-inf,-inf	inf,inf	0.0611291,1.54127	7.7229e-05	0.000154489
2	chr15:44430170:C:T	44430170	NA,T	NA,C	NA,1	NA,inf	NA,inf	NA,0.351645	7.71724e-05	0.000154475
2	chr15:43858903:T:A	43858903	NA,A	NA,T	NA,1	NA,inf	NA,inf	NA,0.378345	7.71711e-05	0.00015458
2	chr15:42706519:C:T	42706519	NA,T	NA,C	NA,1	NA,inf	NA,inf	NA,0.382413	7.71653e-05	0.000154579
2	chr15:44514306:C:G	44514306	NA,G	NA,C	NA,1	NA,inf	NA,inf	NA,0.386176	7.71594e-05	0.000154539
2	chr15:41987965:G:A	41987965	NA,A	NA,G	NA,1	NA,inf	NA,inf	NA,0.37083	7.71344e-05	0.00015451
2	chr15:42315338:A:T	42315338	T,T	A,A	1,1	-inf,-inf	inf,inf	1.61794,0.0812557	7.71303e-05	0.000154329
2	chr15:42302391:A:G	42302391	G,G	A,A	1,1	-inf,-inf	inf,inf	1.61545,0.0906606	7.71224e-05	0.000154309
2	chr15:42897626:A:G	42897626	NA,G	NA,A	NA,1	NA,inf	NA,inf	NA,0.414518	7.71158e-05	0.000154453
2	chr15:44433496:C:T	44433496	NA,T	NA,C	NA,1	NA,-inf	NA,inf	NA,0.353262	7.71069e-05	0.000154503
2	chr15:43246450:A:G	43246450	NA,G	NA,A	NA,1	NA,inf	NA,inf	NA,0.387352	7.71036e-05	0.000154447
2	chr15:42286296:T:G	42286296	NA,G	NA,T	NA,1	NA,inf	NA,inf	NA,0.372356	7.7102e-05	0.000154417
2	chr15:43959022:G:A	43959022	NA,A	NA,G	NA,1	NA,-inf	NA,inf	NA,0.413279	7.70938e-05	0.000154467
2	chr15:42007424:C:T	42007424	NA,T	NA,C	NA,1	NA,inf	NA,inf	NA,0.391611	7.70923e-05	0.00015438
2	chr15:42068095:G:A	42068095	NA,A	NA,G	NA,1	NA,-inf	NA,inf	NA,0.363047	7.70914e-05	0.000154471
2	chr15:42297798:C:T	42297798	T,T	C,C	1,1	-inf,-inf	inf,inf	1.61769,0.0807335	7.70838e-05	0.000154237
2	chr15:43074825:T:C	43074825	NA,C	NA,T	NA,1	NA,inf	NA,inf	NA,0.376258	7.70707e-05	0.00015438
2	chr15:44767853:C:T	44767853	NA,T	NA,C	NA,1	NA,inf	NA,inf	NA,0.388243	7.70678e-05	0.00015436
2	chr15:42472103:A:C	42472103	NA,C	NA,A	NA,1	NA,-inf	NA,inf	NA,0.371014	7.69987e-05	0.000154332
2	chr15:42296527:T:G	42296527	G,G	T,T	1,1	-inf,-inf	inf,inf	1.5993,0.137083	7.69957e-05	0.000154037
2	chr15:43652911:C:A	43652911	NA,A	NA,C	NA,1	NA,-inf	NA,inf	NA,0.369768	7.69702e-05	0.000154211
2	chr15:42308850:A:G	42308850	G,G	A,A	1,1	-inf,-inf	inf,inf	1.61801,0.0755678	7.69643e-05	0.000154
2	chr15:42361383:A:G	42361383	NA,G	NA,A	NA,1	NA,-inf	NA,inf	NA,0.406104	7.69537e-05	0.000154295
2	chr15:41914492:G:C	41914492	NA,C	NA,G	NA,1	NA,-inf	NA,inf	NA,0.349556	7.69255e-05	0.000154166
2	chr15:43315759:C:T	43315759	NA,T	NA,C	NA,1	NA,inf	NA,inf	NA,0.39922	7.6907e-05	0.000154039
2	chr15:42163236:C:G	42163236	NA,G	NA,C	NA,1	NA,inf	NA,inf	NA,0.368776	7.68952e-05	0.000154025
2	chr15:44187643:T:C	44187643	NA,C	NA,T	NA,1	NA,inf	NA,inf	NA,0.357122	7.68704e-05	0.000153949
2	chr15:42347059:TG:T	42347059	NA,T	NA,TG	NA,1	NA,-inf	NA,inf	NA,0.370688	7.68663e-05	0.000154072
2	chr15:42475259:C:G	42475259	NA,G	NA,C	NA,1	NA,-inf	NA,inf	NA,0.368945	7.68067e-05	0.000153946
2	chr15:42124436:A:C	42124436	NA,C	NA,A	NA,1	NA,inf	NA,inf	NA,0.368062	7.68002e-05	0.000153818
2	chr15:42649271:A:G	42649271	G,G	A,A	1,1	inf,inf	inf,inf	0.329314,1.48822	7.67794e-05	0.000153201
2	chr15:44496507:G:A	44496507	A,A	G,G	1,1	-inf,inf	inf,inf	0.505023,1.08527	7.67786e-05	0.000153519
2	chr15:44509407:A:G	44509407	NA,G	NA,A	NA,1	NA,inf	NA,inf	NA,0.347261	7.6742e-05	0.000153614
2	chr15:43099405:G:A	43099405	NA,A	NA,G	NA,1	NA,-inf	NA,inf	NA,0.34973	7.67389e-05	0.000153769
2	chr15:43626258:G:A	43626258	NA,A	NA,G	NA,1	NA,inf	NA,inf	NA,0.383757	7.67273e-05	0.000153687
2	chr15:43840154:C:T	43840154	NA,T	NA,C	NA,1	NA,inf	NA,inf	NA,0.376215	7.6695e-05	0.000153629
2	chr15:44620431:T:C	44620431	NA,C	NA,T	NA,1	NA,inf	NA,inf	NA,0.364728	7.66879e-05	0.000153611
2	chr15:44143652:G:A	44143652	A,A	G,G	1,1	inf,-inf	inf,inf	2.00361,1.58055	7.66747e-05	0.000153037
2	chr15:43303958:TAATAGAA:T	43303958	NA,T	NA,TAATAGAA	NA,1	NA,inf	NA,inf	NA,0.37448	7.6665e-05	0.000153566
2	chr15:43100236:A:G	43100236	NA,G	NA,A	NA,1	NA,inf	NA,inf	NA,0.377756	7.6586e-05	0.000153413
2	chr15:44306929:G:A	44306929	A,NA	G,NA	1,NA	-inf,NA	inf,NA	0.725724,NA	7.6569e-05	0.000153328
2	chr15:42490698:G:C	42490698	C,NA	G,NA	1,NA	inf,NA	inf,NA	0.850468,NA	7.65596e-05	0.000153465
2	chr15:42369959:A:G	42369959	NA,G	NA,A	NA,1	NA,-inf	NA,inf	NA,0.366922	7.65517e-05	0.00015344
2	chr15:44179653:C:T	44179653	NA,T	NA,C	NA,1	NA,-inf	NA,inf	NA,0.393697	7.65171e-05	0.000153417
2	chr15:42392725:A:G	42392725	NA,G	NA,A	NA,1	NA,inf	NA,inf	NA,0.38009	7.64812e-05	0.000153181
2	chr15:41941475:T:A	41941475	A,A	T,T	1,1	-inf,inf	inf,inf	1.24826,0.400376	7.64781e-05	0.000153173
2	chr15:44723001:G:A	44723001	NA,A	NA,G	NA,1	NA,-inf	NA,inf	NA,0.381538	7.64713e-05	0.000153254
2	chr15:42316936:G:A	42316936	A,A	G,G	1,1	-inf,-inf	inf,inf	1.61956,0.0478337	7.6446e-05	0.000152976
2	chr15:42296092:C:T	42296092	T,T	C,C	1,1	-inf,-inf	inf,inf	1.60657,0.104751	7.64418e-05	0.000152942
2	chr15:44364078:G:A	44364078	A,NA	G,NA	1,NA	inf,NA	inf,NA	0.822822,NA	7.6381e-05	0.000153115
2	chr15:42305426:G:A	42305426	A,A	G,G	1,1	-inf,-inf	inf,inf	1.6059,0.104884	7.63688e-05	0.000152796
2	chr15:43274386:A:G	43274386	NA,G	NA,A	NA,1	NA,inf	NA,inf	NA,0.37701	7.6362e-05	0.000152951
2	chr15:42147871:T:C	42147871	C,C	T,T	1,1	-inf,inf	inf,inf	0.60322,1.19435	7.63593e-05	0.000153056
2	chr15:42731865:C:T	42731865	T,T	C,C	1,1	inf,inf	inf,inf	0.112285,1.62789	7.63466e-05	0.000152091
2	chr15:42347055:T:A	42347055	NA,A	NA,T	NA,1	NA,-inf	NA,inf	NA,0.364941	7.63331e-05	0.000153002
2	chr15:44505377:C:T	44505377	NA,T	NA,C	NA,1	NA,inf	NA,inf	NA,0.342721	7.6321e-05	0.000152773
2	chr15:43181490:T:C	43181490	NA,C	NA,T	NA,1	NA,inf	NA,inf	NA,0.373827	7.63071e-05	0.000152855
2	chr15:42835769:T:C	42835769	NA,C	NA,T	NA,1	NA,inf	NA,inf	NA,0.363695	7.62877e-05	0.000152803
2	chr15:42964241:G:A	42964241	NA,A	NA,G	NA,1	NA,inf	NA,inf	NA,0.370586	7.62542e-05	0.000152754
2	chr15:42127669:C:T	42127669	NA,T	NA,C	NA,1	NA,inf	NA,inf	NA,0.363399	7.62456e-05	0.000152714
2	chr15:42674896:G:A	42674896	NA,A	NA,G	NA,1	NA,inf	NA,inf	NA,0.3672	7.62282e-05	0.000152696
2	chr15:43290686:C:T	43290686	NA,T	NA,C	NA,1	NA,inf	NA,inf	NA,0.372746	7.62059e-05	0.000152656
2	chr15:41955686:G:A	41955686	NA,A	NA,G	NA,1	NA,inf	NA,inf	NA,0.373241	7.62027e-05	0.00015262
2	chr15:42473105:G:A	42473105	NA,A	NA,G	NA,1	NA,-inf	NA,inf	NA,0.362389	7.62026e-05	0.000152735
2	chr15:42709134:G:A	42709134	A,A	G,G	1,1	inf,inf	inf,inf	0.253483,1.56796	7.61693e-05	0.000152477
2	chr15:44751194:C:T	44751194	NA,T	NA,C	NA,1	NA,-inf	NA,inf	NA,0.373872	7.61251e-05	0.000152557
2	chr15:44336366:C:T	44336366	NA,T	NA,C	NA,1	NA,inf	NA,inf	NA,0.374829	7.61215e-05	0.000152475
2	chr15:43765022:C:G	43765022	G,NA	C,NA	1,NA	inf,NA	inf,NA	0.808161,NA	7.60945e-05	0.000152511
2	chr15:42683421:A:G	42683421	NA,G	NA,A	NA,1	NA,-inf	NA,inf	NA,0.342789	7.60557e-05	0.0001524
2	chr15:43189421:T:G	43189421	NA,G	NA,T	NA,1	NA,inf	NA,inf	NA,0.372134	7.60444e-05	0.000152331
2	chr15:43853223:CTCT:C	43853223	NA,C	NA,CTCT	NA,1	NA,-inf	NA,inf	NA,0.387404	7.60415e-05	0.000152405
2	chr15:42364785:A:G	42364785	NA,G	NA,A	NA,1	NA,inf	NA,inf	NA,0.360428	7.60414e-05	0.000152294
2	chr15:43250034:C:T	43250034	NA,T	NA,C	NA,1	NA,inf	NA,inf	NA,0.322933	7.60309e-05	0.000152388
2	chr15:44324481:A:G	44324481	NA,G	NA,A	NA,1	NA,inf	NA,inf	NA,0.370949	7.60284e-05	0.000152295
2	chr15:42153789:A:G	42153789	NA,G	NA,A	NA,1	NA,inf	NA,inf	NA,0.380389	7.60206e-05	0.000152092
2	chr15:44547162:A:G	44547162	NA,G	NA,A	NA,1	NA,inf	NA,inf	NA,0.350418	7.60091e-05	0.000152153
2	chr15:43275189:A:T	43275189	NA,T	NA,A	NA,1	NA,-inf	NA,inf	NA,0.369339	7.60023e-05	0.000152288
2	chr15:43061524:CACACACACATATACACATACACATACAT:C	43061524	NA,C	NA,CACACACACATATACACATACACATACAT	NA,1	NA,inf	NA,inf	NA,0.37106	7.59831e-05	0.000152206
2	chr15:43032131:C:T	43032131	NA,T	NA,C	NA,1	NA,-inf	NA,inf	NA,0.337856	7.59819e-05	0.000152259
2	chr15:42469324:T:C	42469324	NA,C	NA,T	NA,1	NA,-inf	NA,inf	NA,0.359798	7.59667e-05	0.000152262
2	chr15:42314695:G:A	42314695	NA,A	NA,G	NA,1	NA,inf	NA,inf	NA,0.359845	7.59645e-05	0.00015216
2	chr15:42966818:G:T	42966818	NA,T	NA,G	NA,1	NA,inf	NA,inf	NA,0.366978	7.59282e-05	0.000152101
2	chr15:42125925:G:T	42125925	NA,T	NA,G	NA,1	NA,-inf	NA,inf	NA,0.350656	7.59237e-05	0.000152131
2	chr15:42000712:A:G	42000712	NA,G	NA,A	NA,1	NA,-inf	NA,inf	NA,0.341703	7.59063e-05	0.000152116
2	chr15:44763915:G:A	44763915	NA,A	NA,G	NA,1	NA,inf	NA,inf	NA,0.370764	7.5902e-05	0.000152049
2	chr15:42315002:C:T	42315002	T,T	C,C	1,1	-inf,-inf	inf,inf	1.6117,0.0691042	7.58966e-05	0.000151867
2	chr15:44057760:A:C	44057760	NA,C	NA,A	NA,1	NA,inf	NA,inf	NA,0.351357	7.58951e-05	0.000151958
2	chr15:42316850:A:G	42316850	G,G	A,A	1,1	-inf,-inf	inf,inf	1.60633,0.0856117	7.58639e-05	0.000151795
2	chr15:42095125:C:T	42095125	NA,T	NA,C	NA,1	NA,inf	NA,inf	NA,0.355923	7.58617e-05	0.000151956
2	chr15:44778660:A:AT	44778660	AT,NA	A,NA	1,NA	-inf,NA	inf,NA	0.680463,NA	7.58601e-05	0.00015192
2	chr15:43326521:T:G	43326521	NA,G	NA,T	NA,1	NA,-inf	NA,inf	NA,0.407523	7.58521e-05	0.000152113
2	chr15:43639385:C:T	43639385	T,NA	C,NA	1,NA	inf,NA	inf,NA	0.801614,NA	7.58439e-05	0.000152007
2	chr15:42172545:C:G	42172545	NA,G	NA,C	NA,1	NA,inf	NA,inf	NA,0.380736	7.58414e-05	0.000151732
2	chr15:41968732:G:A	41968732	NA,A	NA,G	NA,1	NA,-inf	NA,inf	NA,0.351873	7.57962e-05	0.000151865
2	chr15:44724378:A:G	44724378	NA,G	NA,A	NA,1	NA,inf	NA,inf	NA,0.355351	7.57774e-05	0.000151782
2	chr15:42305179:C:T	42305179	T,T	C,C	1,1	-inf,-inf	inf,inf	1.60433,0.0953003	7.57724e-05	0.000151607
2	chr15:41911967:C:T	41911967	NA,T	NA,C	NA,1	NA,-inf	NA,inf	NA,0.336857	7.57573e-05	0.000151823
2	chr15:44506109:A:G	44506109	NA,G	NA,A	NA,1	NA,inf	NA,inf	NA,0.368944	7.57549e-05	0.000151749
2	chr15:42473475:C:T	42473475	NA,T	NA,C	NA,1	NA,-inf	NA,inf	NA,0.357085	7.57158e-05	0.000151758
2	chr15:43755072:TC:T	43755072	NA,T	NA,TC	NA,1	NA,-inf	NA,inf	NA,0.342651	7.57023e-05	0.000151683
2	chr15:42343445:A:G	42343445	NA,G	NA,A	NA,1	NA,-inf	NA,inf	NA,0.357828	7.5684e-05	0.0001517
2	chr15:42313069:A:G	42313069	G,G	A,A	1,1	-inf,-inf	inf,inf	1.60601,0.0866831	7.56835e-05	0.000151433
2	chr15:41922265:T:C	41922265	NA,C	NA,T	NA,1	NA,-inf	NA,inf	NA,0.337437	7.56704e-05	0.000151645
2	chr15:42021704:C:A	42021704	NA,A	NA,C	NA,1	NA,-inf	NA,inf	NA,0.344637	7.56341e-05	0.000151552
2	chr15:44726291:A:C	44726291	NA,C	NA,A	NA,1	NA,inf	NA,inf	NA,0.372425	7.56307e-05	0.000151486
2	chr15:44699874:C:T	44699874	NA,T	NA,C	NA,1	NA,-inf	NA,inf	NA,0.381643	7.55957e-05	0.000151565
2	chr15:42479560:G:A	42479560	NA,A	NA,G	NA,1	NA,-inf	NA,inf	NA,0.339141	7.55874e-05	0.000151463
2	chr15:42151108:AG:A	42151108	NA,A	NA,AG	NA,1	NA,inf	NA,inf	NA,0.356453	7.557e-05	0.000151356
2	chr15:43271304:T:A	43271304	NA,A	NA,T	NA,1	NA,inf	NA,inf	NA,0.36864	7.55548e-05	0.000151348
2	chr15:42309248:C:G	42309248	G,G	C,C	1,1	-inf,-inf	inf,inf	1.6053,0.085499	7.55448e-05	0.000151156
2	chr15:42297789:T:C	42297789	C,C	T,T	1,1	-inf,-inf	inf,inf	1.60931,0.0680368	7.55383e-05	0.000151151
2	chr15:44674191:T:C	44674191	NA,C	NA,T	NA,1	NA,-inf	NA,inf	NA,0.367746	7.54945e-05	0.000151205
2	chr15:44143782:G:A	44143782	A,A	G,G	1,1	inf,-inf	inf,inf	1.98776,1.56871	7.54674e-05	0.000150626
2	chr15:42133796:T:C	42133796	NA,C	NA,T	NA,1	NA,inf	NA,inf	NA,0.349152	7.54551e-05	0.000151142
2	chr15:42000606:C:T	42000606	NA,T	NA,C	NA,1	NA,-inf	NA,inf	NA,0.336832	7.54548e-05	0.00015121
2	chr15:44163473:A:G	44163473	NA,G	NA,A	NA,1	NA,-inf	NA,inf	NA,0.333401	7.54503e-05	0.000151171
2	chr15:42336599:A:G	42336599	NA,G	NA,A	NA,1	NA,inf	NA,inf	NA,0.353569	7.53957e-05	0.000151017
2	chr15:43439147:A:G	43439147	NA,G	NA,A	NA,1	NA,inf	NA,inf	NA,0.374246	7.53878e-05	0.000151008
2	chr15:42316595:A:C	42316595	C,C	A,A	1,1	-inf,-inf	inf,inf	1.60589,0.0777976	7.53676e-05	0.000150805
2	chr15:42321449:C:G	42321449	G,G	C,C	1,1	-inf,-inf	inf,inf	1.60605,0.0763492	7.53436e-05	0.000150757
2	chr15:44726548:A:G	44726548	NA,G	NA,A	NA,1	NA,inf	NA,inf	NA,0.350495	7.53432e-05	0.000150913
2	chr15:42312534:A:G	42312534	G,G	A,A	1,1	-inf,-inf	inf,inf	1.6057,0.0777976	7.53419e-05	0.000150753
2	chr15:42116050:T:A	42116050	NA,A	NA,T	NA,1	NA,inf	NA,inf	NA,0.361655	7.53368e-05	0.000150898
2	chr15:42321443:C:T	42321443	T,T	C,C	1,1	-inf,-inf	inf,inf	1.60592,0.0762099	7.53212e-05	0.000150713
2	chr15:42645215:C:T	42645215	NA,T	NA,C	NA,1	NA,-inf	NA,inf	NA,0.362305	7.53167e-05	0.000150911
2	chr15:42000575:A:C	42000575	NA,C	NA,A	NA,1	NA,-inf	NA,inf	NA,0.33518	7.53031e-05	0.000150906
2	chr15:43295678:T:C	43295678	NA,C	NA,T	NA,1	NA,-inf	NA,inf	NA,0.399393	7.52895e-05	0.000150855
2	chr15:42049310:T:C	42049310	NA,C	NA,T	NA,1	NA,inf	NA,inf	NA,0.362761	7.5287e-05	0.000150794
2	chr15:42705348:T:A	42705348	A,A	T,T	1,1	inf,inf	inf,inf	0.0580556,1.59689	7.52844e-05	0.00015
2	chr15:44678822:T:C	44678822	NA,C	NA,T	NA,1	NA,-inf	NA,inf	NA,0.377869	7.5263e-05	0.000150898
2	chr15:42234263:C:T	42234263	NA,T	NA,C	NA,1	NA,inf	NA,inf	NA,0.361012	7.5254e-05	0.000150749
2	chr15:42295536:C:T	42295536	T,T	C,C	1,1	-inf,-inf	inf,inf	1.60467,0.0794109	7.52535e-05	0.000150576
2	chr15:43068742:T:C	43068742	NA,C	NA,T	NA,1	NA,inf	NA,inf	NA,0.357937	7.52425e-05	0.00015077
2	chr15:42316785:G:A	42316785	A,A	G,G	1,1	-inf,-inf	inf,inf	1.60449,0.0797646	7.5241e-05	0.000150551
2	chr15:44434221:G:A	44434221	NA,A	NA,G	NA,1	NA,-inf	NA,inf	NA,0.377499	7.52321e-05	0.000150836
2	chr15:42316228:T:C	42316228	C,C	T,T	1,1	-inf,-inf	inf,inf	1.60531,0.0759161	7.52278e-05	0.000150526
2	chr15:44727653:T:C	44727653	NA,C	NA,T	NA,1	NA,inf	NA,inf	NA,0.349248	7.52138e-05	0.000150653
2	chr15:42227801:T:C	42227801	NA,C	NA,T	NA,1	NA,inf	NA,inf	NA,0.362916	7.52137e-05	0.00015065
2	chr15:42792551:G:A	42792551	NA,A	NA,G	NA,1	NA,-inf	NA,inf	NA,0.334906	7.52043e-05	0.000150695
2	chr15:42289716:T:C	42289716	NA,C	NA,T	NA,1	NA,inf	NA,inf	NA,0.351625	7.51988e-05	0.000150608
2	chr15:44327775:T:G	44327775	NA,G	NA,T	NA,1	NA,inf	NA,inf	NA,0.355908	7.51962e-05	0.000150613
2	chr15:42317405:T:A	42317405	A,A	T,T	1,1	-inf,-inf	inf,inf	1.6049,0.0763465	7.51891e-05	0.000150448
2	chr15:42271508:T:C	42271508	NA,C	NA,T	NA,1	NA,inf	NA,inf	NA,0.351595	7.51887e-05	0.000150588
2	chr15:42316560:T:C	42316560	C,C	T,T	1,1	-inf,-inf	inf,inf	1.60524,0.0742992	7.51702e-05	0.000150412
2	chr15:42312813:G:A	42312813	A,A	G,G	1,1	-inf,-inf	inf,inf	1.60574,0.0713717	7.51484e-05	0.000150369
2	chr15:42227848:G:C	42227848	NA,C	NA,G	NA,1	NA,inf	NA,inf	NA,0.353178	7.51415e-05	0.000150518
2	chr15:42266072:T:C	42266072	NA,C	NA,T	NA,1	NA,inf	NA,inf	NA,0.350509	7.51262e-05	0.000150482
2	chr15:43137474:G:A	43137474	NA,A	NA,G	NA,1	NA,inf	NA,inf	NA,0.360648	7.5117e-05	0.000150471
2	chr15:42313593:G:A	42313593	A,A	G,G	1,1	-inf,-inf	inf,inf	1.60397,0.0781226	7.51053e-05	0.00015028
2	chr15:41932334:C:T	41932334	NA,T	NA,C	NA,1	NA,inf	NA,inf	NA,0.355197	7.50991e-05	0.000150431
2	chr15:42414272:T:C	42414272	NA,C	NA,T	NA,1	NA,inf	NA,inf	NA,0.363518	7.5095e-05	0.000150365
2	chr15:42302120:C:T	42302120	T,T	C,C	1,1	-inf,-inf	inf,inf	1.60441,0.0742145	7.50535e-05	0.000150178
2	chr15:42320475:A:G	42320475	G,G	A,A	1,1	-inf,-inf	inf,inf	1.60338,0.0780619	7.50366e-05	0.000150142
2	chr15:44760507:A:T	44760507	NA,T	NA,A	NA,1	NA,-inf	NA,inf	NA,0.361026	7.50336e-05	0.000150368
2	chr15:42419143:C:T	42419143	NA,T	NA,C	NA,1	NA,inf	NA,inf	NA,0.362505	7.50191e-05	0.000150213
2	chr15:41913664:AACAGCTGGAGGT:A	41913664	NA,A	NA,AACAGCTGGAGGT	NA,1	NA,-inf	NA,inf	NA,0.329227	7.50133e-05	0.000150332
2	chr15:42360717:A:G	42360717	NA,G	NA,A	NA,1	NA,inf	NA,inf	NA,0.348774	7.50086e-05	0.000150229
2	chr15:44130040:C:G	44130040	G,G	C,C	1,1	inf,-inf	inf,inf	1.97593,1.56349	7.49788e-05	0.000149649
2	chr15:44313408:T:C	44313408	NA,C	NA,T	NA,1	NA,inf	NA,inf	NA,0.359164	7.49771e-05	0.00015019
2	chr15:42917788:A:G	42917788	NA,G	NA,A	NA,1	NA,inf	NA,inf	NA,0.385095	7.49294e-05	0.000150096
2	chr15:44419881:T:G	44419881	NA,G	NA,T	NA,1	NA,-inf	NA,inf	NA,0.374418	7.49175e-05	0.000150205
2	chr15:42721846:A:G	42721846	G,G	A,A	1,1	inf,inf	inf,inf	0.129687,1.62546	7.48657e-05	0.000149134
2	chr15:42312368:T:C	42312368	NA,C	NA,T	NA,1	NA,inf	NA,inf	NA,0.347431	7.48404e-05	0.000149909
2	chr15:43306808:G:A	43306808	A,NA	G,NA	1,NA	inf,NA	inf,NA	0.845152,NA	7.47873e-05	0.000149741
2	chr15:42191001:A:G	42191001	NA,G	NA,A	NA,1	NA,inf	NA,inf	NA,0.346649	7.47869e-05	0.000149802
2	chr15:44625828:C:T	44625828	NA,T	NA,C	NA,1	NA,inf	NA,inf	NA,0.348687	7.47705e-05	0.000149783
2	chr15:43251466:A:G	43251466	NA,G	NA,A	NA,1	NA,-inf	NA,inf	NA,0.357385	7.47684e-05	0.000149806
2	chr15:43989370:G:A	43989370	NA,A	NA,G	NA,1	NA,-inf	NA,inf	NA,0.350603	7.47681e-05	0.000149841
2	chr15:44124870:C:T	44124870	T,T	C,C	1,1	inf,-inf	inf,inf	2.01656,1.5672	7.47552e-05	0.000149211
2	chr15:44368486:C:G	44368486	NA,G	NA,C	NA,1	NA,inf	NA,inf	NA,0.350708	7.47375e-05	0.000149695
2	chr15:42988453:C:G	42988453	NA,G	NA,C	NA,1	NA,inf	NA,inf	NA,0.36821	7.47331e-05	0.00014967
2	chr15:41994519:TTA:T	41994519	NA,T	NA,TTA	NA,1	NA,-inf	NA,inf	NA,0.336896	7.47094e-05	0.000149701
2	chr15:42708779:A:G	42708779	G,G	A,A	1,1	inf,inf	inf,inf	0.271978,1.54791	7.469e-05	0.000149514
2	chr15:43934193:T:C	43934193	NA,C	NA,T	NA,1	NA,-inf	NA,inf	NA,0.386434	7.4681e-05	0.000149632
2	chr15:44137873:A:T	44137873	NA,T	NA,A	NA,1	NA,-inf	NA,inf	NA,0.373962	7.46734e-05	0.000149716
2	chr15:43998989:G:A	43998989	NA,A	NA,G	NA,1	NA,-inf	NA,inf	NA,0.32353	7.46578e-05	0.000149597
2	chr15:42425954:T:TC	42425954	NA,TC	NA,T	NA,1	NA,-inf	NA,inf	NA,0.332989	7.46542e-05	0.000149595
2	chr15:42313224:A:G	42313224	NA,G	NA,A	NA,1	NA,-inf	NA,inf	NA,0.342298	7.46523e-05	0.000149601
2	chr15:43080580:T:C	43080580	NA,C	NA,T	NA,1	NA,-inf	NA,inf	NA,0.396048	7.46327e-05	0.000149668
2	chr15:42721967:G:A	42721967	A,A	G,G	1,1	inf,inf	inf,inf	0.120721,1.62151	7.46079e-05	0.000148623
2	chr15:41953542:T:C	41953542	NA,C	NA,T	NA,1	NA,inf	NA,inf	NA,0.355292	7.46043e-05	0.000149421
2	chr15:43979200:G:A	43979200	NA,A	NA,G	NA,1	NA,-inf	NA,inf	NA,0.34305	7.45695e-05	0.000149445
2	chr15:43813863:A:G	43813863	NA,G	NA,A	NA,1	NA,inf	NA,inf	NA,0.316549	7.45545e-05	0.000149421
2	chr15:42421588:T:C	42421588	NA,C	NA,T	NA,1	NA,-inf	NA,inf	NA,0.332467	7.45514e-05	0.000149373
2	chr15:43064565:C:G	43064565	NA,G	NA,C	NA,1	NA,inf	NA,inf	NA,0.353661	7.44991e-05	0.000149227
2	chr15:44303832:T:G	44303832	NA,G	NA,T	NA,1	NA,inf	NA,inf	NA,0.353726	7.44966e-05	0.000149227
2	chr15:42155791:C:T	42155791	T,T	C,C	1,1	-inf,-inf	inf,inf	1.44733,0.0905776	7.44902e-05	0.000149252
2	chr15:42291031:C:T	42291031	T,T	C,C	1,1	-inf,-inf	inf,inf	1.60596,0.0424276	7.44872e-05	0.00014906
2	chr15:44679480:G:A	44679480	NA,A	NA,G	NA,1	NA,-inf	NA,inf	NA,0.368778	7.44754e-05	0.000149316
2	chr15:43044472:A:G	43044472	NA,G	NA,A	NA,1	NA,-inf	NA,inf	NA,0.390165	7.44752e-05	0.000149156
2	chr15:43025942:A:G	43025942	G,G	A,A	1,1	-inf,-inf	inf,inf	0.681237,1.41489	7.4461e-05	0.000149045
2	chr15:44688285:A:T	44688285	NA,T	NA,A	NA,1	NA,-inf	NA,inf	NA,0.372775	7.44421e-05	0.000149249
2	chr15:42032863:G:A	42032863	A,A	G,G	1,1	-inf,-inf	inf,inf	1.21651,0.668054	7.44112e-05	0.000148949
2	chr15:42845403:C:T	42845403	NA,T	NA,C	NA,1	NA,inf	NA,inf	NA,0.349053	7.44076e-05	0.000149053
2	chr15:44620934:G:A	44620934	NA,A	NA,G	NA,1	NA,inf	NA,inf	NA,0.343852	7.43483e-05	0.000148938
2	chr15:44679518:G:A	44679518	NA,A	NA,G	NA,1	NA,-inf	NA,inf	NA,0.357996	7.43416e-05	0.000149059
2	chr15:42232124:T:C	42232124	NA,C	NA,T	NA,1	NA,inf	NA,inf	NA,0.341495	7.43334e-05	0.000148895
2	chr15:44493101:G:C	44493101	NA,C	NA,G	NA,1	NA,-inf	NA,inf	NA,0.336023	7.43324e-05	0.000148962
2	chr15:42104744:C:A	42104744	NA,A	NA,C	NA,1	NA,inf	NA,inf	NA,0.341064	7.43201e-05	0.000148871
2	chr15:42419607:G:A	42419607	NA,A	NA,G	NA,1	NA,inf	NA,inf	NA,0.354463	7.43199e-05	0.000148815
2	chr15:42356863:G:A	42356863	NA,A	NA,G	NA,1	NA,inf	NA,inf	NA,0.348004	7.43153e-05	0.000148859
2	chr15:43631202:T:C	43631202	NA,C	NA,T	NA,1	NA,inf	NA,inf	NA,0.34945	7.42978e-05	0.000148834
2	chr15:42688192:C:T	42688192	T,T	C,C	1,1	inf,inf	inf,inf	0.161498,1.58543	7.42664e-05	0.000148688
2	chr15:42315523:G:A	42315523	A,A	G,G	1,1	-inf,-inf	inf,inf	1.59639,0.0826038	7.42515e-05	0.00014857
2	chr15:42484201:G:A	42484201	A,A	G,G	1,1	-inf,inf	inf,inf	1.64297,0.0762722	7.42508e-05	0.000148689
2	chr15:43251071:T:C	43251071	NA,C	NA,T	NA,1	NA,inf	NA,inf	NA,0.304038	7.42482e-05	0.000148812
2	chr15:42568831:G:T	42568831	NA,T	NA,G	NA,1	NA,inf	NA,inf	NA,0.345392	7.42456e-05	0.000148728
2	chr15:43512149:C:A	43512149	NA,A	NA,C	NA,1	NA,-inf	NA,inf	NA,0.386033	7.42369e-05	0.000148864
2	chr15:43491802:C:T	43491802	NA,T	NA,C	NA,1	NA,inf	NA,inf	NA,0.30438	7.42311e-05	0.000148785
2	chr15:43005303:C:T	43005303	NA,T	NA,C	NA,1	NA,inf	NA,inf	NA,0.347287	7.42063e-05	0.000148655
2	chr15:44164892:T:C	44164892	NA,C	NA,T	NA,1	NA,-inf	NA,inf	NA,0.319697	7.42046e-05	0.000148674
2	chr15:43977194:G:A	43977194	NA,A	NA,G	NA,1	NA,inf	NA,inf	NA,0.329745	7.41915e-05	0.000148532
2	chr15:43078649:T:C	43078649	NA,C	NA,T	NA,1	NA,inf	NA,inf	NA,0.377467	7.41881e-05	0.000148598
2	chr15:43301094:C:T	43301094	NA,T	NA,C	NA,1	NA,inf	NA,inf	NA,0.347538	7.41753e-05	0.000148575
2	chr15:44402583:G:A	44402583	NA,A	NA,G	NA,1	NA,-inf	NA,inf	NA,0.365778	7.41614e-05	0.000148687
2	chr15:42280790:C:T	42280790	NA,T	NA,C	NA,1	NA,inf	NA,inf	NA,0.339759	7.41536e-05	0.000148516
2	chr15:42478717:G:A	42478717	NA,A	NA,G	NA,1	NA,inf	NA,inf	NA,0.367945	7.41321e-05	0.000148471
2	chr15:42538460:G:A	42538460	NA,A	NA,G	NA,1	NA,inf	NA,inf	NA,0.334204	7.40976e-05	0.000148401
2	chr15:43018056:G:A	43018056	NA,A	NA,G	NA,1	NA,inf	NA,inf	NA,0.344711	7.40903e-05	0.000148461
2	chr15:42733672:A:C	42733672	NA,C	NA,A	NA,1	NA,inf	NA,inf	NA,0.358903	7.40874e-05	0.000148408
2	chr15:43924815:G:A	43924815	NA,A	NA,G	NA,1	NA,inf	NA,inf	NA,0.344866	7.40761e-05	0.000148374
2	chr15:44091476:C:T	44091476	NA,T	NA,C	NA,1	NA,inf	NA,inf	NA,0.332043	7.40605e-05	0.000148285
2	chr15:43736279:C:T	43736279	NA,T	NA,C	NA,1	NA,inf	NA,inf	NA,0.346917	7.40577e-05	0.000148352
2	chr15:44780686:G:A	44780686	NA,A	NA,G	NA,1	NA,inf	NA,inf	NA,0.354428	7.40414e-05	0.000148302
2	chr15:43942795:T:C	43942795	NA,C	NA,T	NA,1	NA,inf	NA,inf	NA,0.323011	7.40412e-05	0.000148275
2	chr15:44681893:G:A	44681893	NA,A	NA,G	NA,1	NA,-inf	NA,inf	NA,0.363599	7.40387e-05	0.000148439
2	chr15:42315063:A:G	42315063	G,G	A,A	1,1	-inf,-inf	inf,inf	1.5933,0.0879097	7.40096e-05	0.000148084
2	chr15:43543729:C:G	43543729	NA,G	NA,C	NA,1	NA,inf	NA,inf	NA,0.34605	7.39984e-05	0.000148234
2	chr15:42017508:C:T	42017508	NA,T	NA,C	NA,1	NA,-inf	NA,inf	NA,0.326194	7.3988e-05	0.000148253
2	chr15:43708522:AC:A	43708522	NA,A	NA,AC	NA,1	NA,inf	NA,inf	NA,0.339941	7.39868e-05	0.000148205
2	chr15:42136314:G:C	42136314	NA,C	NA,G	NA,1	NA,inf	NA,inf	NA,0.342985	7.39807e-05	0.000148193
2	chr15:43220361:G:A	43220361	NA,A	NA,G	NA,1	NA,inf	NA,inf	NA,0.347443	7.39774e-05	0.000148189
2	chr15:44730930:G:T	44730930	NA,T	NA,G	NA,1	NA,inf	NA,inf	NA,0.348747	7.39732e-05	0.000148186
2	chr15:42017874:T:C	42017874	NA,C	NA,T	NA,1	NA,-inf	NA,inf	NA,0.32601	7.39717e-05	0.000148221
2	chr15:43742295:C:T	43742295	NA,T	NA,C	NA,1	NA,inf	NA,inf	NA,0.352128	7.39455e-05	0.000148117
2	chr15:42375407:A:G	42375407	NA,G	NA,A	NA,1	NA,inf	NA,inf	NA,0.336453	7.39139e-05	0.000148036
2	chr15:44312846:C:T	44312846	NA,T	NA,C	NA,1	NA,inf	NA,inf	NA,0.341088	7.39006e-05	0.000148019
2	chr15:44628489:T:C	44628489	NA,C	NA,T	NA,1	NA,inf	NA,inf	NA,0.340851	7.38943e-05	0.000148023
2	chr15:42096779:C:T	42096779	NA,T	NA,C	NA,1	NA,inf	NA,inf	NA,0.34205	7.38903e-05	0.000148004
2	chr15:42296201:G:A	42296201	A,A	G,G	1,1	-inf,-inf	inf,inf	1.56185,0.173168	7.38897e-05	0.000147812
2	chr15:43086602:A:G	43086602	NA,G	NA,A	NA,1	NA,inf	NA,inf	NA,0.343306	7.3839e-05	0.000147918
2	chr15:44652143:G:A	44652143	NA,A	NA,G	NA,1	NA,inf	NA,inf	NA,0.339614	7.38262e-05	0.000147887
2	chr15:44690304:G:A	44690304	NA,A	NA,G	NA,1	NA,-inf	NA,inf	NA,0.361067	7.38209e-05	0.000148002
2	chr15:44719681:C:T	44719681	NA,T	NA,C	NA,1	NA,inf	NA,inf	NA,0.342177	7.38194e-05	0.000147865
2	chr15:44433192:A:G	44433192	G,NA	A,NA	1,NA	-inf,NA	inf,NA	0.673018,NA	7.38091e-05	0.000147798
2	chr15:42730578:C:T	42730578	NA,T	NA,C	NA,1	NA,inf	NA,inf	NA,0.353129	7.37902e-05	0.000147803
2	chr15:44294019:A:AT	44294019	AT,NA	A,NA	1,NA	inf,NA	inf,NA	0.809186,NA	7.37868e-05	0.000147846
2	chr15:44508806:C:G	44508806	NA,G	NA,C	NA,1	NA,inf	NA,inf	NA,0.315806	7.37783e-05	0.000147692
2	chr15:44464730:A:G	44464730	NA,G	NA,A	NA,1	NA,inf	NA,inf	NA,0.315568	7.37626e-05	0.00014766
2	chr15:43397790:A:C	43397790	NA,C	NA,A	NA,1	NA,inf	NA,inf	NA,0.339896	7.37625e-05	0.000147753
2	chr15:44156148:A:G	44156148	NA,G	NA,A	NA,1	NA,inf	NA,inf	NA,0.346791	7.37559e-05	0.000147733
2	chr15:42269865:A:G	42269865	NA,G	NA,A	NA,1	NA,-inf	NA,inf	NA,0.350605	7.37534e-05	0.000147674
2	chr15:42434495:C:T	42434495	NA,T	NA,C	NA,1	NA,-inf	NA,inf	NA,0.343521	7.37111e-05	0.000147715
2	chr15:44299424:C:G	44299424	NA,G	NA,C	NA,1	NA,inf	NA,inf	NA,0.34432	7.36945e-05	0.000147621
2	chr15:41955089:A:AATCT	41955089	NA,AATCT	NA,A	NA,1	NA,inf	NA,inf	NA,0.344649	7.3689e-05	0.000147589
2	chr15:41953457:C:T	41953457	NA,T	NA,C	NA,1	NA,inf	NA,inf	NA,0.344444	7.36725e-05	0.000147556
2	chr15:44294597:C:T	44294597	NA,T	NA,C	NA,1	NA,inf	NA,inf	NA,0.343698	7.36418e-05	0.000147516
2	chr15:42112073:T:G	42112073	NA,G	NA,T	NA,1	NA,inf	NA,inf	NA,0.341928	7.36175e-05	0.000147456
2	chr15:44302918:C:T	44302918	NA,T	NA,C	NA,1	NA,inf	NA,inf	NA,0.343231	7.36022e-05	0.000147436
2	chr15:42658021:C:G	42658021	G,G	C,C	1,1	inf,inf	inf,inf	0.119745,1.611	7.35999e-05	0.000146615
2	chr15:42320813:G:A	42320813	A,A	G,G	1,1	-inf,-inf	inf,inf	1.5916,0.0818827	7.35895e-05	0.000147246
2	chr15:41933297:T:C	41933297	NA,C	NA,T	NA,1	NA,inf	NA,inf	NA,0.337688	7.35789e-05	0.000147386
2	chr15:44506142:G:A	44506142	NA,A	NA,G	NA,1	NA,inf	NA,inf	NA,0.313679	7.35758e-05	0.000147285
2	chr15:44634415:C:T	44634415	NA,T	NA,C	NA,1	NA,-inf	NA,inf	NA,0.3629	7.35737e-05	0.000147506
2	chr15:42276432:G:A	42276432	NA,A	NA,G	NA,1	NA,inf	NA,inf	NA,0.331627	7.35707e-05	0.000147518
2	chr15:42907386:T:G	42907386	NA,G	NA,T	NA,1	NA,inf	NA,inf	NA,0.339415	7.35031e-05	0.000147244
2	chr15:42156461:C:A	42156461	NA,A	NA,C	NA,1	NA,-inf	NA,inf	NA,0.333264	7.3499e-05	0.00014731
2	chr15:41954359:T:C	41954359	NA,C	NA,T	NA,1	NA,inf	NA,inf	NA,0.342064	7.34719e-05	0.000147154
2	chr15:42755335:G:A	42755335	NA,A	NA,G	NA,1	NA,inf	NA,inf	NA,0.341367	7.34687e-05	0.000147175
2	chr15:41969539:T:G	41969539	NA,G	NA,T	NA,1	NA,inf	NA,inf	NA,0.34201	7.34677e-05	0.000147141
2	chr15:43859764:T:C	43859764	NA,C	NA,T	NA,1	NA,-inf	NA,inf	NA,0.357255	7.34628e-05	0.000147232
2	chr15:44172576:C:A	44172576	NA,A	NA,C	NA,1	NA,-inf	NA,inf	NA,0.359173	7.34495e-05	0.000147258
2	chr15:41910946:G:T	41910946	NA,T	NA,G	NA,1	NA,-inf	NA,inf	NA,0.317025	7.34333e-05	0.000147129
2	chr15:42539178:G:A	42539178	NA,A	NA,G	NA,1	NA,inf	NA,inf	NA,0.345448	7.34299e-05	0.000147111
2	chr15:44038271:C:T	44038271	NA,T	NA,C	NA,1	NA,-inf	NA,inf	NA,0.323045	7.34293e-05	0.000147127
2	chr15:43128912:G:A	43128912	A,NA	G,NA	1,NA	-inf,NA	inf,NA	0.678822,NA	7.34283e-05	0.000147031
2	chr15:42075103:T:C	42075103	NA,C	NA,T	NA,1	NA,-inf	NA,inf	NA,0.365962	7.34159e-05	0.000147179
2	chr15:42659526:T:TTTTTG	42659526	NA,TTTTTG	NA,T	NA,1	NA,inf	NA,inf	NA,0.336897	7.3411e-05	0.000147098
2	chr15:44457401:C:T	44457401	NA,T	NA,C	NA,1	NA,inf	NA,inf	NA,0.311255	7.33829e-05	0.000146902
2	chr15:43028616:G:A	43028616	NA,A	NA,G	NA,1	NA,inf	NA,inf	NA,0.337161	7.33735e-05	0.000146983
2	chr15:42369875:T:C	42369875	NA,C	NA,T	NA,1	NA,inf	NA,inf	NA,0.329767	7.33475e-05	0.000146902
2	chr15:42133284:C:G	42133284	NA,G	NA,C	NA,1	NA,-inf	NA,inf	NA,0.314081	7.33432e-05	0.000146953
2	chr15:44284374:G:C	44284374	NA,C	NA,G	NA,1	NA,inf	NA,inf	NA,0.340203	7.33403e-05	0.000146912
2	chr15:42522263:C:G	42522263	NA,G	NA,C	NA,1	NA,inf	NA,inf	NA,0.364502	7.33111e-05	0.000146817
2	chr15:42252981:G:T	42252981	NA,T	NA,G	NA,1	NA,inf	NA,inf	NA,0.329581	7.3304e-05	0.000146834
2	chr15:43905837:G:A	43905837	NA,A	NA,G	NA,1	NA,-inf	NA,inf	NA,0.319268	7.32988e-05	0.000146861
2	chr15:44239550:A:G	44239550	NA,G	NA,A	NA,1	NA,inf	NA,inf	NA,0.33127	7.32835e-05	0.000146846
2	chr15:42371099:A:G	42371099	NA,G	NA,A	NA,1	NA,inf	NA,inf	NA,0.329679	7.32712e-05	0.000146768
2	chr15:42157564:G:A	42157564	NA,A	NA,G	NA,1	NA,inf	NA,inf	NA,0.329814	7.32691e-05	0.000146748
2	chr15:44363212:G:C	44363212	NA,C	NA,G	NA,1	NA,inf	NA,inf	NA,0.342779	7.32612e-05	0.000146735
2	chr15:44516251:A:C	44516251	NA,C	NA,A	NA,1	NA,-inf	NA,inf	NA,0.317512	7.32583e-05	0.000146796
2	chr15:42124262:T:A	42124262	NA,A	NA,T	NA,1	NA,-inf	NA,inf	NA,0.312385	7.32148e-05	0.000146697
2	chr15:44161321:G:C	44161321	NA,C	NA,G	NA,1	NA,-inf	NA,inf	NA,0.341645	7.3206e-05	0.000146686
2	chr15:41933561:C:T	41933561	NA,T	NA,C	NA,1	NA,inf	NA,inf	NA,0.333128	7.31961e-05	0.00014662
2	chr15:44081196:A:C	44081196	NA,C	NA,A	NA,1	NA,-inf	NA,inf	NA,0.308197	7.31925e-05	0.000146646
2	chr15:43953353:C:T	43953353	NA,T	NA,C	NA,1	NA,inf	NA,inf	NA,0.336722	7.3176e-05	0.000146584
2	chr15:43841453:C:T	43841453	NA,T	NA,C	NA,1	NA,-inf	NA,inf	NA,0.32672	7.31568e-05	0.00014657
2	chr15:44732891:C:T	44732891	NA,T	NA,C	NA,1	NA,-inf	NA,inf	NA,0.338642	7.31508e-05	0.000146593
2	chr15:44387532:G:GT	44387532	NA,GT	NA,G	NA,1	NA,inf	NA,inf	NA,0.307452	7.3135e-05	0.000146405
2	chr15:42070441:G:A	42070441	NA,A	NA,G	NA,1	NA,-inf	NA,inf	NA,0.324582	7.31277e-05	0.000146526
2	chr15:42430877:T:A	42430877	NA,A	NA,T	NA,1	NA,-inf	NA,inf	NA,0.315484	7.3114e-05	0.000146509
2	chr15:43449800:C:A	43449800	NA,A	NA,C	NA,1	NA,inf	NA,inf	NA,0.361276	7.31124e-05	0.000146455
2	chr15:42350739:A:T	42350739	NA,T	NA,A	NA,1	NA,inf	NA,inf	NA,0.327379	7.31035e-05	0.000146413
2	chr15:42738462:G:C	42738462	C,C	G,G	1,1	inf,inf	inf,inf	0.0963308,1.5977	7.31006e-05	0.00014564
2	chr15:44119695:A:G	44119695	NA,G	NA,A	NA,1	NA,inf	NA,inf	NA,0.332454	7.30874e-05	0.000146353
2	chr15:42415882:C:T	42415882	NA,T	NA,C	NA,1	NA,inf	NA,inf	NA,0.339819	7.30844e-05	0.000146344
2	chr15:42291863:A:G	42291863	G,G	A,A	1,1	-inf,-inf	inf,inf	1.59387,0.0379902	7.30602e-05	0.000146207
2	chr15:41912305:A:G	41912305	G,NA	A,NA	1,NA	-inf,NA	inf,NA	0.757958,NA	7.30294e-05	0.000146304
2	chr15:42092385:C:A	42092385	NA,A	NA,C	NA,1	NA,inf	NA,inf	NA,0.322806	7.30278e-05	0.00014628
2	chr15:43362908:T:G	43362908	NA,G	NA,T	NA,1	NA,inf	NA,inf	NA,0.336668	7.30269e-05	0.000146288
2	chr15:44752210:G:T	44752210	NA,T	NA,G	NA,1	NA,inf	NA,inf	NA,0.33742	7.30204e-05	0.000146278
2	chr15:42478192:C:T	42478192	NA,T	NA,C	NA,1	NA,-inf	NA,inf	NA,0.308858	7.29924e-05	0.000146257
2	chr15:42849662:T:C	42849662	NA,C	NA,T	NA,1	NA,-inf	NA,inf	NA,0.303491	7.29804e-05	0.000146243
2	chr15:44428889:T:A	44428889	A,NA	T,NA	1,NA	inf,NA	inf,NA	0.621164,NA	7.29545e-05	0.000146032
2	chr15:44236986:G:A	44236986	NA,A	NA,G	NA,1	NA,inf	NA,inf	NA,0.358721	7.29117e-05	0.000146021
2	chr15:43952186:C:T	43952186	NA,T	NA,C	NA,1	NA,-inf	NA,inf	NA,0.310887	7.29099e-05	0.00014609
2	chr15:43400558:C:T	43400558	NA,T	NA,C	NA,1	NA,inf	NA,inf	NA,0.344677	7.29009e-05	0.000146028
2	chr15:43041678:G:A	43041678	NA,A	NA,G	NA,1	NA,-inf	NA,inf	NA,0.35112	7.28933e-05	0.000146095
2	chr15:43253380:C:T	43253380	T,NA	C,NA	1,NA	-inf,NA	inf,NA	0.649124,NA	7.28759e-05	0.000145941
2	chr15:42567171:G:A	42567171	NA,A	NA,G	NA,1	NA,-inf	NA,inf	NA,0.331765	7.28678e-05	0.000146007
2	chr15:44550319:T:C	44550319	NA,C	NA,T	NA,1	NA,inf	NA,inf	NA,0.328029	7.28515e-05	0.000145935
2	chr15:43540077:A:G	43540077	NA,G	NA,A	NA,1	NA,inf	NA,inf	NA,0.340568	7.28431e-05	0.000145878
2	chr15:44284610:C:G	44284610	NA,G	NA,C	NA,1	NA,inf	NA,inf	NA,0.334208	7.28392e-05	0.000145909
2	chr15:43529912:T:A	43529912	NA,A	NA,T	NA,1	NA,-inf	NA,inf	NA,0.351433	7.28314e-05	0.000145897
2	chr15:43288786:C:T	43288786	NA,T	NA,C	NA,1	NA,-inf	NA,inf	NA,0.287584	7.28108e-05	0.000145928
2	chr15:41930429:A:ATT	41930429	NA,ATT	NA,A	NA,1	NA,-inf	NA,inf	NA,0.314318	7.27952e-05	0.000145858
2	chr15:41955377:C:T	41955377	NA,T	NA,C	NA,1	NA,inf	NA,inf	NA,0.333535	7.27616e-05	0.000145732
2	chr15:43343585:CTCTG:C	43343585	NA,C	NA,CTCTG	NA,1	NA,inf	NA,inf	NA,0.332565	7.27396e-05	0.000145701
2	chr15:44282762:G:A	44282762	NA,A	NA,G	NA,1	NA,inf	NA,inf	NA,0.332558	7.27005e-05	0.000145631
2	chr15:42710561:A:G	42710561	G,NA	A,NA	1,NA	-inf,NA	inf,NA	0.610428,NA	7.26988e-05	0.000145588
2	chr15:42222744:G:C	42222744	NA,C	NA,G	NA,1	NA,inf	NA,inf	NA,0.322202	7.26919e-05	0.000145607
2	chr15:42279444:C:T	42279444	NA,T	NA,C	NA,1	NA,inf	NA,inf	NA,0.322655	7.26897e-05	0.000145586
2	chr15:44039533:G:C	44039533	NA,C	NA,G	NA,1	NA,inf	NA,inf	NA,0.321938	7.2687e-05	0.000145597
2	chr15:43443122:G:A	43443122	NA,A	NA,G	NA,1	NA,-inf	NA,inf	NA,0.287076	7.26822e-05	0.000145677
2	chr15:42461914:G:A	42461914	NA,A	NA,G	NA,1	NA,-inf	NA,inf	NA,0.305339	7.26809e-05	0.000145633
2	chr15:42603871:G:A	42603871	A,NA	G,NA	1,NA	-inf,NA	inf,NA	0.667507,NA	7.26777e-05	0.000145573
2	chr15:42524403:C:T	42524403	NA,T	NA,C	NA,1	NA,inf	NA,inf	NA,0.356529	7.26633e-05	0.000145521
2	chr15:44719044:C:T	44719044	NA,T	NA,C	NA,1	NA,inf	NA,inf	NA,0.328211	7.26528e-05	0.000145529
2	chr15:44132118:T:G	44132118	G,G	T,T	1,1	-inf,inf	inf,inf	1.95714,1.54113	7.26499e-05	0.000145002
2	chr15:42655574:A:G	42655574	NA,G	NA,A	NA,1	NA,-inf	NA,inf	NA,0.369738	7.26486e-05	0.000145681
2	chr15:44601792:C:T	44601792	NA,T	NA,C	NA,1	NA,inf	NA,inf	NA,0.323991	7.26474e-05	0.000145523
2	chr15:43488522:G:A	43488522	NA,A	NA,G	NA,1	NA,-inf	NA,inf	NA,0.286398	7.2634e-05	0.000145581
2	chr15:42430111:T:C	42430111	NA,C	NA,T	NA,1	NA,-inf	NA,inf	NA,0.309384	7.26003e-05	0.000145479
2	chr15:44673747:CT:C	44673747	NA,C	NA,CT	NA,1	NA,-inf	NA,inf	NA,0.333934	7.25939e-05	0.000145398
2	chr15:42256984:C:T	42256984	T,T	C,C	1,1	-inf,-inf	inf,inf	1.12736,0.460894	7.2574e-05	0.000145211
2	chr15:44281795:A:G	44281795	NA,G	NA,A	NA,1	NA,inf	NA,inf	NA,0.330952	7.25707e-05	0.000145371
2	chr15:44658115:C:T	44658115	NA,T	NA,C	NA,1	NA,inf	NA,inf	NA,0.324269	7.25638e-05	0.000145358
2	chr15:44464983:G:A	44464983	NA,A	NA,G	NA,1	NA,inf	NA,inf	NA,0.334098	7.25392e-05	0.000145306
2	chr15:43408275:C:T	43408275	NA,T	NA,C	NA,1	NA,inf	NA,inf	NA,0.330589	7.25257e-05	0.000145276
2	chr15:44432532:G:A	44432532	NA,A	NA,G	NA,1	NA,inf	NA,inf	NA,0.300248	7.25175e-05	0.000145171
2	chr15:41952761:G:A	41952761	NA,A	NA,G	NA,1	NA,inf	NA,inf	NA,0.330826	7.25131e-05	0.000145235
2	chr15:44459266:G:A	44459266	NA,A	NA,G	NA,1	NA,inf	NA,inf	NA,0.299709	7.24913e-05	0.000145119
2	chr15:42800758:T:TG	42800758	NA,TG	NA,T	NA,1	NA,inf	NA,inf	NA,0.331323	7.24872e-05	0.000145207
2	chr15:43731221:ATC:A	43731221	NA,A	NA,ATC	NA,1	NA,inf	NA,inf	NA,0.334517	7.24736e-05	0.00014517
2	chr15:42722279:G:A	42722279	A,A	G,G	1,1	inf,inf	inf,inf	0.134273,1.60773	7.24595e-05	0.000144346
2	chr15:44491147:G:C	44491147	NA,C	NA,G	NA,1	NA,inf	NA,inf	NA,0.306459	7.24484e-05	0.000145033
2	chr15:44494433:C:CTT	44494433	CTT,NA	C,NA	1,NA	inf,NA	inf,NA	0.791076,NA	7.24371e-05	0.000145206
2	chr15:44106904:C:T	44106904	NA,T	NA,C	NA,1	NA,-inf	NA,inf	NA,0.345813	7.24094e-05	0.000145169
2	chr15:42533503:T:TAAG	42533503	NA,TAAG	NA,T	NA,1	NA,inf	NA,inf	NA,0.34825	7.2405e-05	0.000144999
2	chr15:42067153:T:C	42067153	NA,C	NA,T	NA,1	NA,-inf	NA,inf	NA,0.344703	7.24039e-05	0.000145143
2	chr15:44308009:G:T	44308009	NA,T	NA,G	NA,1	NA,inf	NA,inf	NA,0.32858	7.23915e-05	0.000145012
2	chr15:43745801:C:G	43745801	NA,G	NA,C	NA,1	NA,inf	NA,inf	NA,0.333384	7.23817e-05	0.000144986
2	chr15:44242846:T:C	44242846	NA,C	NA,T	NA,1	NA,inf	NA,inf	NA,0.320471	7.23749e-05	0.000145024
2	chr15:44574272:G:A	44574272	NA,A	NA,G	NA,1	NA,inf	NA,inf	NA,0.315377	7.23699e-05	0.000144965
2	chr15:44093886:G:A	44093886	NA,A	NA,G	NA,1	NA,-inf	NA,inf	NA,0.351618	7.23528e-05	0.00014506
2	chr15:44560720:G:A	44560720	NA,A	NA,G	NA,1	NA,-inf	NA,inf	NA,0.30381	7.23479e-05	0.000144963
2	chr15:42368777:C:T	42368777	NA,T	NA,C	NA,1	NA,-inf	NA,inf	NA,0.304087	7.23475e-05	0.000144981
2	chr15:42876642:T:C	42876642	NA,C	NA,T	NA,1	NA,inf	NA,inf	NA,0.325242	7.2342e-05	0.000144919
2	chr15:44447928:C:T	44447928	NA,T	NA,C	NA,1	NA,inf	NA,inf	NA,0.331119	7.23085e-05	0.000144828
2	chr15:42975207:T:C	42975207	NA,C	NA,T	NA,1	NA,inf	NA,inf	NA,0.328141	7.22991e-05	0.000144828
2	chr15:43965262:T:C	43965262	NA,C	NA,T	NA,1	NA,inf	NA,inf	NA,0.32935	7.22953e-05	0.000144801
2	chr15:42092167:AT:A	42092167	NA,A	NA,AT	NA,1	NA,inf	NA,inf	NA,0.313882	7.2285e-05	0.000144792
2	chr15:41954805:T:A	41954805	NA,A	NA,T	NA,1	NA,inf	NA,inf	NA,0.327594	7.22756e-05	0.00014476
2	chr15:42313285:ACT:A	42313285	A,A	ACT,ACT	1,1	-inf,-inf	inf,inf	1.58207,0.0792135	7.22418e-05	0.000144551
2	chr15:43248472:G:A	43248472	NA,A	NA,G	NA,1	NA,inf	NA,inf	NA,0.331989	7.22318e-05	0.000144691
2	chr15:44008903:G:A	44008903	NA,A	NA,G	NA,1	NA,-inf	NA,inf	NA,0.297598	7.22309e-05	0.000144728
2	chr15:43966087:A:C	43966087	NA,C	NA,A	NA,1	NA,-inf	NA,inf	NA,0.316055	7.22066e-05	0.000144702
2	chr15:43951175:C:CT	43951175	NA,CT	NA,C	NA,1	NA,-inf	NA,inf	NA,0.303763	7.22023e-05	0.000144668
2	chr15:43906852:T:C	43906852	NA,C	NA,T	NA,1	NA,inf	NA,inf	NA,0.320422	7.22005e-05	0.000144673
2	chr15:42186564:G:A	42186564	A,A	G,G	1,1	-inf,inf	inf,inf	0.72884,1.04292	7.21981e-05	0.000144715
2	chr15:43760349:C:T	43760349	NA,T	NA,C	NA,1	NA,inf	NA,inf	NA,0.331047	7.21932e-05	0.000144608
2	chr15:43412253:C:T	43412253	NA,T	NA,C	NA,1	NA,-inf	NA,inf	NA,0.281104	7.21848e-05	0.00014468
2	chr15:41950494:G:A	41950494	NA,A	NA,G	NA,1	NA,inf	NA,inf	NA,0.326104	7.21615e-05	0.000144531
2	chr15:42806455:A:G	42806455	NA,G	NA,A	NA,1	NA,-inf	NA,inf	NA,0.36194	7.21391e-05	0.000144642
2	chr15:42836209:T:C	42836209	NA,C	NA,T	NA,1	NA,-inf	NA,inf	NA,0.29343	7.21307e-05	0.00014454
2	chr15:43054337:C:T	43054337	NA,T	NA,C	NA,1	NA,-inf	NA,inf	NA,0.287611	7.21272e-05	0.000144539
2	chr15:43394858:C:T	43394858	NA,T	NA,C	NA,1	NA,inf	NA,inf	NA,0.335071	7.21154e-05	0.000144455
2	chr15:44078137:A:G	44078137	NA,G	NA,A	NA,1	NA,-inf	NA,inf	NA,0.295481	7.2109e-05	0.000144475
2	chr15:44359266:T:C	44359266	NA,C	NA,T	NA,1	NA,inf	NA,inf	NA,0.319893	7.21086e-05	0.000144443
2	chr15:42002118:T:C	42002118	NA,C	NA,T	NA,1	NA,inf	NA,inf	NA,0.317264	7.21019e-05	0.000144436
2	chr15:41950187:A:AC	41950187	NA,AC	NA,A	NA,1	NA,inf	NA,inf	NA,0.325356	7.21013e-05	0.000144411
2	chr15:44243805:G:C	44243805	NA,C	NA,G	NA,1	NA,inf	NA,inf	NA,0.323059	7.20924e-05	0.000144408
2	chr15:43985140:G:C	43985140	NA,C	NA,G	NA,1	NA,-inf	NA,inf	NA,0.313681	7.2089e-05	0.00014447
2	chr15:44172259:T:G	44172259	NA,G	NA,T	NA,1	NA,-inf	NA,inf	NA,0.295016	7.20861e-05	0.000144429
2	chr15:43649303:G:C	43649303	NA,C	NA,G	NA,1	NA,inf	NA,inf	NA,0.322945	7.20811e-05	0.000144394
2	chr15:42095596:G:A	42095596	NA,A	NA,G	NA,1	NA,inf	NA,inf	NA,0.329364	7.20737e-05	0.000144363
2	chr15:44018592:G:A	44018592	A,A	G,G	1,1	inf,-inf	inf,inf	2.09817,1.44525	7.20599e-05	0.00014386
2	chr15:44523048:G:A	44523048	A,NA	G,NA	1,NA	-inf,NA	inf,NA	0.62319,NA	7.20373e-05	0.000144203
2	chr15:41956339:C:T	41956339	NA,T	NA,C	NA,1	NA,inf	NA,inf	NA,0.324708	7.20366e-05	0.000144273
2	chr15:44509699:G:C	44509699	C,C	G,G	1,1	-inf,inf	inf,inf	0.447534,1.10932	7.20263e-05	0.000144015
2	chr15:42556100:C:T	42556100	T,NA	C,NA	1,NA	inf,NA	inf,NA	0.816632,NA	7.20243e-05	0.000144372
2	chr15:42799770:A:G	42799770	NA,G	NA,A	NA,1	NA,inf	NA,inf	NA,0.319905	7.20114e-05	0.000144293
2	chr15:42175331:C:A	42175331	NA,A	NA,C	NA,1	NA,-inf	NA,inf	NA,0.346779	7.19822e-05	0.000144312
2	chr15:43785360:C:T	43785360	T,NA	C,NA	1,NA	inf,NA	inf,NA	0.979136,NA	7.19657e-05	0.000143971
2	chr15:43422932:T:A	43422932	NA,A	NA,T	NA,1	NA,-inf	NA,inf	NA,0.278532	7.1962e-05	0.000144232
2	chr15:42081493:G:A	42081493	NA,A	NA,G	NA,1	NA,inf	NA,inf	NA,0.317291	7.19505e-05	0.000144111
2	chr15:43984406:C:T	43984406	NA,T	NA,C	NA,1	NA,-inf	NA,inf	NA,0.311939	7.19482e-05	0.000144188
2	chr15:44235470:C:T	44235470	NA,T	NA,C	NA,1	NA,-inf	NA,inf	NA,0.303479	7.19403e-05	0.000144135
2	chr15:44301766:G:A	44301766	NA,A	NA,G	NA,1	NA,inf	NA,inf	NA,0.322947	7.19313e-05	0.00014409
2	chr15:42098877:C:G	42098877	G,G	C,C	1,1	-inf,inf	inf,inf	0.226516,1.44693	7.19306e-05	0.000144264
2	chr15:44781053:A:G	44781053	NA,G	NA,A	NA,1	NA,inf	NA,inf	NA,0.31093	7.19253e-05	0.000144069
2	chr15:42393740:C:T	42393740	NA,T	NA,C	NA,1	NA,inf	NA,inf	NA,0.326712	7.19236e-05	0.000144058
2	chr15:42830862:G:A	42830862	NA,A	NA,G	NA,1	NA,inf	NA,inf	NA,0.322556	7.19199e-05	0.000144072
2	chr15:44608477:C:T	44608477	T,NA	C,NA	1,NA	-inf,NA	inf,NA	0.827768,NA	7.19147e-05	0.00014398
2	chr15:44778968:G:C	44778968	NA,C	NA,G	NA,1	NA,inf	NA,inf	NA,0.328244	7.18882e-05	0.000143991
2	chr15:43540554:G:A	43540554	NA,A	NA,G	NA,1	NA,inf	NA,inf	NA,0.314753	7.18827e-05	0.000143988
2	chr15:43625034:T:A	43625034	NA,A	NA,T	NA,1	NA,inf	NA,inf	NA,0.35034	7.18495e-05	0.000143853
2	chr15:42360144:T:TG	42360144	NA,TG	NA,T	NA,1	NA,inf	NA,inf	NA,0.31149	7.18423e-05	0.000143892
2	chr15:42287901:A:G	42287901	NA,G	NA,A	NA,1	NA,inf	NA,inf	NA,0.311957	7.18314e-05	0.000143884
2	chr15:41950530:C:T	41950530	NA,T	NA,C	NA,1	NA,inf	NA,inf	NA,0.321499	7.17897e-05	0.000143787
2	chr15:42810400:A:C	42810400	NA,C	NA,A	NA,1	NA,inf	NA,inf	NA,0.309748	7.17884e-05	0.000143798
2	chr15:44240031:A:G	44240031	NA,G	NA,A	NA,1	NA,-inf	NA,inf	NA,0.301513	7.17794e-05	0.000143813
2	chr15:42791672:G:A	42791672	NA,A	NA,G	NA,1	NA,inf	NA,inf	NA,0.309856	7.17716e-05	0.000143759
2	chr15:42319448:A:G	42319448	G,G	A,A	1,1	-inf,-inf	inf,inf	1.58262,0.0604487	7.17663e-05	0.000143609
2	chr15:43871728:A:G	43871728	NA,G	NA,A	NA,1	NA,inf	NA,inf	NA,0.318468	7.17651e-05	0.000143761
2	chr15:44366929:A:G	44366929	NA,G	NA,A	NA,1	NA,inf	NA,inf	NA,0.324188	7.17461e-05	0.000143723
2	chr15:42379661:T:C	42379661	NA,C	NA,T	NA,1	NA,-inf	NA,inf	NA,0.299147	7.17457e-05	0.000143751
2	chr15:44327032:G:A	44327032	NA,A	NA,G	NA,1	NA,inf	NA,inf	NA,0.314962	7.17356e-05	0.000143685
2	chr15:42295891:T:C	42295891	C,C	T,T	1,1	-inf,-inf	inf,inf	1.57855,0.0773825	7.17325e-05	0.000143533
2	chr15:44127566:T:C	44127566	NA,C	NA,T	NA,1	NA,-inf	NA,inf	NA,0.333072	7.17142e-05	0.00014377
2	chr15:42292711:C:T	42292711	NA,T	NA,C	NA,1	NA,inf	NA,inf	NA,0.312936	7.17141e-05	0.000143725
2	chr15:43999417:G:C	43999417	NA,C	NA,G	NA,1	NA,inf	NA,inf	NA,0.300214	7.16984e-05	0.000143548
2	chr15:44762376:C:A	44762376	NA,A	NA,C	NA,1	NA,inf	NA,inf	NA,0.320941	7.1682e-05	0.000143597
2	chr15:42020085:G:A	42020085	NA,A	NA,G	NA,1	NA,inf	NA,inf	NA,0.306456	7.16734e-05	0.000143566
2	chr15:42301334:T:C	42301334	C,C	T,T	1,1	-inf,-inf	inf,inf	1.57789,0.0784284	7.16658e-05	0.0001434
2	chr15:43730132:G:A	43730132	NA,A	NA,G	NA,1	NA,-inf	NA,inf	NA,0.353388	7.16606e-05	0.000143579
2	chr15:42380704:C:T	42380704	NA,T	NA,C	NA,1	NA,-inf	NA,inf	NA,0.298308	7.1658e-05	0.000143578
2	chr15:43356610:G:A	43356610	NA,A	NA,G	NA,1	NA,-inf	NA,inf	NA,0.274903	7.16538e-05	0.000143613
2	chr15:42183976:A:G	42183976	NA,G	NA,A	NA,1	NA,inf	NA,inf	NA,0.322469	7.1652e-05	0.000143497
2	chr15:42707787:A:G	42707787	NA,G	NA,A	NA,1	NA,inf	NA,inf	NA,0.313935	7.16272e-05	0.000143481
2	chr15:43135404:C:T	43135404	NA,T	NA,C	NA,1	NA,inf	NA,inf	NA,0.318666	7.16221e-05	0.000143475
2	chr15:42517159:A:G	42517159	NA,G	NA,A	NA,1	NA,inf	NA,inf	NA,0.343111	7.16051e-05	0.000143403
2	chr15:43008335:G:A	43008335	NA,A	NA,G	NA,1	NA,inf	NA,inf	NA,0.315086	7.16045e-05	0.000143439
2	chr15:42002674:C:T	42002674	NA,T	NA,C	NA,1	NA,inf	NA,inf	NA,0.312795	7.15989e-05	0.000143421
2	chr15:44309738:G:C	44309738	NA,C	NA,G	NA,1	NA,inf	NA,inf	NA,0.313183	7.15896e-05	0.000143393
2	chr15:43316850:C:T	43316850	NA,T	NA,C	NA,1	NA,inf	NA,inf	NA,0.327744	7.15563e-05	0.000143336
2	chr15:42530021:G:C	42530021	NA,C	NA,G	NA,1	NA,inf	NA,inf	NA,0.342304	7.15455e-05	0.000143284
2	chr15:42416122:A:G	42416122	NA,G	NA,A	NA,1	NA,inf	NA,inf	NA,0.311392	7.15445e-05	0.000143314
2	chr15:42534110:A:G	42534110	NA,G	NA,A	NA,1	NA,inf	NA,inf	NA,0.342279	7.15431e-05	0.00014328
2	chr15:43801815:T:G	43801815	NA,G	NA,T	NA,1	NA,inf	NA,inf	NA,0.313716	7.15177e-05	0.000143252
2	chr15:42273744:C:T	42273744	NA,T	NA,C	NA,1	NA,inf	NA,inf	NA,0.308257	7.15165e-05	0.000143238
2	chr15:42274960:C:T	42274960	NA,T	NA,C	NA,1	NA,inf	NA,inf	NA,0.308257	7.15165e-05	0.000143238
2	chr15:43327753:T:G	43327753	NA,G	NA,T	NA,1	NA,-inf	NA,inf	NA,0.363816	7.15136e-05	0.000143407
2	chr15:44777602:T:A	44777602	NA,A	NA,T	NA,1	NA,inf	NA,inf	NA,0.30738	7.15015e-05	0.000143239
2	chr15:44490657:A:G	44490657	NA,G	NA,A	NA,1	NA,inf	NA,inf	NA,0.294386	7.14553e-05	0.000143048
2	chr15:44665706:TTAA:T	44665706	NA,T	NA,TTAA	NA,1	NA,inf	NA,inf	NA,0.313564	7.145e-05	0.000143117
2	chr15:43994601:TTTTA:T	43994601	NA,T	NA,TTTTA	NA,1	NA,inf	NA,inf	NA,0.296977	7.14351e-05	0.000143022
2	chr15:42123659:G:C	42123659	NA,C	NA,G	NA,1	NA,-inf	NA,inf	NA,0.290947	7.14303e-05	0.00014312
2	chr15:43230174:A:G	43230174	NA,G	NA,A	NA,1	NA,inf	NA,inf	NA,0.316189	7.14225e-05	0.000143072
2	chr15:43010754:C:T	43010754	NA,T	NA,C	NA,1	NA,inf	NA,inf	NA,0.313155	7.14009e-05	0.000143032
2	chr15:44152107:G:A	44152107	NA,A	NA,G	NA,1	NA,-inf	NA,inf	NA,0.331761	7.13973e-05	0.000143135
2	chr15:42379888:G:A	42379888	NA,A	NA,G	NA,1	NA,-inf	NA,inf	NA,0.295056	7.13947e-05	0.000143047
2	chr15:43763726:A:G	43763726	NA,G	NA,A	NA,1	NA,inf	NA,inf	NA,0.320906	7.13914e-05	0.000143003
2	chr15:44764364:T:C	44764364	NA,C	NA,T	NA,1	NA,-inf	NA,inf	NA,0.291322	7.1391e-05	0.000143048
2	chr15:43428372:G:A	43428372	NA,A	NA,G	NA,1	NA,-inf	NA,inf	NA,0.271245	7.13601e-05	0.000143025
2	chr15:44208237:T:A	44208237	NA,A	NA,T	NA,1	NA,-inf	NA,inf	NA,0.286308	7.13587e-05	0.000142971
2	chr15:42622712:A:G	42622712	NA,G	NA,A	NA,1	NA,-inf	NA,inf	NA,0.301845	7.1346e-05	0.000142957
2	chr15:44636518:C:T	44636518	NA,T	NA,C	NA,1	NA,-inf	NA,inf	NA,0.286903	7.13447e-05	0.000142946
2	chr15:42368932:G:C	42368932	NA,C	NA,G	NA,1	NA,inf	NA,inf	NA,0.316452	7.13358e-05	0.000142886
2	chr15:43099139:C:A	43099139	NA,A	NA,C	NA,1	NA,inf	NA,inf	NA,0.314791	7.13312e-05	0.000142893
2	chr15:41921539:T:G	41921539	NA,G	NA,T	NA,1	NA,inf	NA,inf	NA,0.30245	7.13196e-05	0.000142871
2	chr15:44470427:G:A	44470427	NA,A	NA,G	NA,1	NA,inf	NA,inf	NA,0.318424	7.12912e-05	0.000142812
2	chr15:43912200:C:T	43912200	NA,T	NA,C	NA,1	NA,inf	NA,inf	NA,0.31214	7.12761e-05	0.000142769
2	chr15:42688243:A:G	42688243	NA,G	NA,A	NA,1	NA,-inf	NA,inf	NA,0.287927	7.12669e-05	0.000142797
2	chr15:44473707:A:G	44473707	NA,G	NA,A	NA,1	NA,inf	NA,inf	NA,0.318118	7.12669e-05	0.000142763
2	chr15:44005433:T:C	44005433	NA,C	NA,T	NA,1	NA,-inf	NA,inf	NA,0.295869	7.12642e-05	0.00014278
2	chr15:42515799:G:C	42515799	NA,C	NA,G	NA,1	NA,inf	NA,inf	NA,0.338532	7.12542e-05	0.000142701
2	chr15:44418206:C:T	44418206	NA,T	NA,C	NA,1	NA,inf	NA,inf	NA,0.313868	7.12533e-05	0.000142732
2	chr15:42812501:G:A	42812501	NA,A	NA,G	NA,1	NA,inf	NA,inf	NA,0.32535	7.12448e-05	0.000142714
2	chr15:43877636:C:T	43877636	NA,T	NA,C	NA,1	NA,-inf	NA,inf	NA,0.327478	7.12332e-05	0.000142758
2	chr15:44359829:G:A	44359829	NA,A	NA,G	NA,1	NA,inf	NA,inf	NA,0.317667	7.12313e-05	0.000142692
2	chr15:44446400:G:A	44446400	NA,A	NA,G	NA,1	NA,inf	NA,inf	NA,0.317331	7.12055e-05	0.00014264
2	chr15:44718789:G:C	44718789	NA,C	NA,G	NA,1	NA,inf	NA,inf	NA,0.315057	7.11971e-05	0.000142608
2	chr15:42393840:A:G	42393840	NA,G	NA,A	NA,1	NA,inf	NA,inf	NA,0.317364	7.11863e-05	0.000142582
2	chr15:43337416:G:A	43337416	NA,A	NA,G	NA,1	NA,inf	NA,inf	NA,0.322843	7.1173e-05	0.000142568
2	chr15:42722456:G:A	42722456	NA,A	NA,G	NA,1	NA,-inf	NA,inf	NA,0.259996	7.11608e-05	0.000142624
2	chr15:44469610:G:T	44469610	NA,T	NA,G	NA,1	NA,inf	NA,inf	NA,0.316089	7.11085e-05	0.000142446
2	chr15:44458400:A:G	44458400	NA,G	NA,A	NA,1	NA,inf	NA,inf	NA,0.3158	7.10866e-05	0.000142402
2	chr15:42701732:C:T	42701732	T,T	C,C	1,1	inf,inf	inf,inf	0.258552,1.52477	7.10603e-05	0.000142252
2	chr15:44085552:T:C	44085552	NA,C	NA,T	NA,1	NA,inf	NA,inf	NA,0.30338	7.10577e-05	0.000142336
2	chr15:42275597:A:G	42275597	G,NA	A,NA	1,NA	-inf,NA	inf,NA	0.628902,NA	7.1053e-05	0.000142364
2	chr15:42017490:C:T	42017490	NA,T	NA,C	NA,1	NA,-inf	NA,inf	NA,0.325408	7.10191e-05	0.000142355
2	chr15:43110474:A:G	43110474	NA,G	NA,A	NA,1	NA,inf	NA,inf	NA,0.311141	7.10188e-05	0.000142265
2	chr15:44029980:T:C	44029980	NA,C	NA,T	NA,1	NA,inf	NA,inf	NA,0.301402	7.10117e-05	0.00014225
2	chr15:44388761:C:T	44388761	NA,T	NA,C	NA,1	NA,inf	NA,inf	NA,0.282965	7.10082e-05	0.000142156
2	chr15:44556592:C:T	44556592	NA,T	NA,C	NA,1	NA,-inf	NA,inf	NA,0.32629	7.10019e-05	0.000142342
2	chr15:43974291:G:A	43974291	NA,A	NA,G	NA,1	NA,-inf	NA,inf	NA,0.27741	7.09912e-05	0.000142234
2	chr15:44658364:C:T	44658364	NA,T	NA,C	NA,1	NA,inf	NA,inf	NA,0.286995	7.09868e-05	0.000142169
2	chr15:43905534:G:C	43905534	NA,C	NA,G	NA,1	NA,-inf	NA,inf	NA,0.295854	7.09744e-05	0.000142205
2	chr15:42673513:C:A	42673513	NA,A	NA,C	NA,1	NA,-inf	NA,inf	NA,0.347763	7.09464e-05	0.00014226
2	chr15:43753816:G:A	43753816	NA,A	NA,G	NA,1	NA,inf	NA,inf	NA,0.306622	7.09444e-05	0.00014211
2	chr15:42975053:C:T	42975053	NA,T	NA,C	NA,1	NA,inf	NA,inf	NA,0.321504	7.0917e-05	0.000142054
2	chr15:41930997:T:C	41930997	NA,C	NA,T	NA,1	NA,inf	NA,inf	NA,0.304076	7.09016e-05	0.000142019
2	chr15:41914692:C:T	41914692	NA,T	NA,C	NA,1	NA,-inf	NA,inf	NA,0.283374	7.08826e-05	0.000142031
2	chr15:44626051:T:G	44626051	NA,G	NA,T	NA,1	NA,inf	NA,inf	NA,0.301755	7.08726e-05	0.000141976
2	chr15:44533002:C:T	44533002	NA,T	NA,C	NA,1	NA,-inf	NA,inf	NA,0.28442	7.08517e-05	0.000141969
2	chr15:44310508:A:C	44310508	NA,C	NA,A	NA,1	NA,inf	NA,inf	NA,0.312279	7.08481e-05	0.000141919
2	chr15:44347963:G:A	44347963	NA,A	NA,G	NA,1	NA,inf	NA,inf	NA,0.303426	7.08387e-05	0.000141889
2	chr15:43146693:G:A	43146693	NA,A	NA,G	NA,1	NA,inf	NA,inf	NA,0.311939	7.08276e-05	0.000141872
2	chr15:42307470:A:G	42307470	NA,G	NA,A	NA,1	NA,inf	NA,inf	NA,0.2991	7.08193e-05	0.000141865
2	chr15:44636186:T:C	44636186	NA,C	NA,T	NA,1	NA,inf	NA,inf	NA,0.302682	7.08091e-05	0.000141845
2	chr15:42521107:G:A	42521107	NA,A	NA,G	NA,1	NA,inf	NA,inf	NA,0.328191	7.08001e-05	0.00014178
2	chr15:42109131:C:T	42109131	NA,T	NA,C	NA,1	NA,inf	NA,inf	NA,0.299383	7.07804e-05	0.000141782
2	chr15:42754482:G:A	42754482	NA,A	NA,G	NA,1	NA,-inf	NA,inf	NA,0.343528	7.07686e-05	0.000141888
2	chr15:42543545:A:C	42543545	NA,C	NA,A	NA,1	NA,inf	NA,inf	NA,0.312281	7.07659e-05	0.000141774
2	chr15:44133359:A:G	44133359	G,G	A,A	1,1	-inf,inf	inf,inf	1.98719,1.53061	7.07377e-05	0.000141194
2	chr15:42995529:G:A	42995529	NA,A	NA,G	NA,1	NA,inf	NA,inf	NA,0.304345	7.07366e-05	0.000141702
2	chr15:42183935:C:T	42183935	NA,T	NA,C	NA,1	NA,inf	NA,inf	NA,0.300835	7.07353e-05	0.000141762
2	chr15:42828437:C:T	42828437	NA,T	NA,C	NA,1	NA,-inf	NA,inf	NA,0.343434	7.07279e-05	0.000141807
2	chr15:44432402:C:G	44432402	NA,G	NA,C	NA,1	NA,inf	NA,inf	NA,0.279344	7.07244e-05	0.000141589
2	chr15:44389522:T:C	44389522	NA,C	NA,T	NA,1	NA,inf	NA,inf	NA,0.30228	7.07237e-05	0.000141658
2	chr15:44474364:G:A	44474364	NA,A	NA,G	NA,1	NA,inf	NA,inf	NA,0.310854	7.0709e-05	0.000141646
2	chr15:43879564:C:T	43879564	NA,T	NA,C	NA,1	NA,-inf	NA,inf	NA,0.320362	7.07062e-05	0.000141701
2	chr15:44172708:C:T	44172708	NA,T	NA,C	NA,1	NA,inf	NA,inf	NA,0.306411	7.06942e-05	0.000141612
2	chr15:44152106:A:T	44152106	NA,T	NA,A	NA,1	NA,-inf	NA,inf	NA,0.322222	7.06676e-05	0.00014167
2	chr15:43202969:T:A	43202969	NA,A	NA,T	NA,1	NA,inf	NA,inf	NA,0.306271	7.06497e-05	0.000141524
2	chr15:44472952:C:T	44472952	NA,T	NA,C	NA,1	NA,-inf	NA,inf	NA,0.29404	7.06485e-05	0.000141574
2	chr15:42541921:G:A	42541921	NA,A	NA,G	NA,1	NA,inf	NA,inf	NA,0.310395	7.06367e-05	0.000141515
2	chr15:42277801:C:G	42277801	NA,G	NA,C	NA,1	NA,inf	NA,inf	NA,0.296724	7.06131e-05	0.000141429
2	chr15:42416028:G:A	42416028	NA,A	NA,G	NA,1	NA,inf	NA,inf	NA,0.308897	7.06121e-05	0.000141398
2	chr15:42595470:T:G	42595470	NA,G	NA,T	NA,1	NA,inf	NA,inf	NA,0.290712	7.06093e-05	0.00014142
2	chr15:44685121:C:T	44685121	NA,T	NA,C	NA,1	NA,-inf	NA,inf	NA,0.319864	7.0602e-05	0.000141538
2	chr15:41938378:G:A	41938378	NA,A	NA,G	NA,1	NA,inf	NA,inf	NA,0.300814	7.05979e-05	0.000141417
2	chr15:43786945:A:G	43786945	NA,G	NA,A	NA,1	NA,inf	NA,inf	NA,0.310598	7.05947e-05	0.000141408
2	chr15:42181128:G:A	42181128	NA,A	NA,G	NA,1	NA,-inf	NA,inf	NA,0.298826	7.05881e-05	0.000141467
2	chr15:43260983:G:A	43260983	NA,A	NA,G	NA,1	NA,inf	NA,inf	NA,0.298522	7.05775e-05	0.000141388
2	chr15:44456140:G:A	44456140	NA,A	NA,G	NA,1	NA,inf	NA,inf	NA,0.277393	7.05759e-05	0.000141292
2	chr15:42361518:A:G	42361518	NA,G	NA,A	NA,1	NA,inf	NA,inf	NA,0.295748	7.05595e-05	0.000141322
2	chr15:43489468:T:G	43489468	NA,G	NA,T	NA,1	NA,-inf	NA,inf	NA,0.338387	7.05487e-05	0.000141456
2	chr15:42568101:C:T	42568101	T,NA	C,NA	1,NA	inf,NA	inf,NA	0.761443,NA	7.05484e-05	0.000141386
2	chr15:44214664:T:A	44214664	NA,A	NA,T	NA,1	NA,-inf	NA,inf	NA,0.276181	7.05481e-05	0.000141347
2	chr15:42190866:GTCCAGACTTTGCATA:G	42190866	NA,G	NA,GTCCAGACTTTGCATA	NA,1	NA,-inf	NA,inf	NA,0.285828	7.05332e-05	0.000141327
2	chr15:44420304:C:A	44420304	NA,A	NA,C	NA,1	NA,inf	NA,inf	NA,0.276839	7.0525e-05	0.00014119
2	chr15:42385932:G:C	42385932	NA,C	NA,G	NA,1	NA,inf	NA,inf	NA,0.295173	7.05203e-05	0.000141243
2	chr15:42256382:C:T	42256382	NA,T	NA,C	NA,1	NA,-inf	NA,inf	NA,0.285551	7.05087e-05	0.000141278
2	chr15:42282693:A:G	42282693	G,G	A,A	1,1	-inf,-inf	inf,inf	1.56618,0.0865225	7.05081e-05	0.000141081
2	chr15:42130373:C:T	42130373	NA,T	NA,C	NA,1	NA,inf	NA,inf	NA,0.294257	7.04904e-05	0.000141187
2	chr15:44403671:C:G	44403671	NA,G	NA,C	NA,1	NA,-inf	NA,inf	NA,0.319134	7.04668e-05	0.000141268
2	chr15:42562537:A:G	42562537	NA,G	NA,A	NA,1	NA,inf	NA,inf	NA,0.308009	7.04454e-05	0.000141132
2	chr15:43708860:AC:A	43708860	NA,A	NA,AC	NA,1	NA,-inf	NA,inf	NA,0.293153	7.04412e-05	0.000141129
2	chr15:44392898:G:C	44392898	NA,C	NA,G	NA,1	NA,inf	NA,inf	NA,0.30726	7.04278e-05	0.000141083
2	chr15:44349228:C:T	44349228	NA,T	NA,C	NA,1	NA,inf	NA,inf	NA,0.275288	7.03892e-05	0.000140918
2	chr15:44460045:A:G	44460045	NA,G	NA,A	NA,1	NA,inf	NA,inf	NA,0.280587	7.03771e-05	0.000140893
2	chr15:42568561:TAAC:T	42568561	NA,T	NA,TAAC	NA,1	NA,inf	NA,inf	NA,0.3072	7.03731e-05	0.000140988
2	chr15:44394722:T:C	44394722	NA,C	NA,T	NA,1	NA,inf	NA,inf	NA,0.274772	7.03632e-05	0.000140867
2	chr15:44733118:G:A	44733118	NA,A	NA,G	NA,1	NA,-inf	NA,inf	NA,0.308075	7.03615e-05	0.000141001
2	chr15:44617002:C:T	44617002	NA,T	NA,C	NA,1	NA,inf	NA,inf	NA,0.268482	7.0355e-05	0.000140904
2	chr15:44261573:T:TC	44261573	NA,TC	NA,T	NA,1	NA,inf	NA,inf	NA,0.303444	7.03463e-05	0.000140953
2	chr15:42291301:A:C	42291301	NA,C	NA,A	NA,1	NA,inf	NA,inf	NA,0.292962	7.03349e-05	0.000140888
2	chr15:44259300:T:C	44259300	NA,C	NA,T	NA,1	NA,-inf	NA,inf	NA,0.297121	7.03298e-05	0.00014099
2	chr15:42321005:C:T	42321005	T,T	C,C	1,1	-inf,-inf	inf,inf	1.56617,0.0851893	7.0325e-05	0.000140714
2	chr15:44718428:C:CT	44718428	NA,CT	NA,C	NA,1	NA,inf	NA,inf	NA,0.303667	7.03243e-05	0.00014086
2	chr15:42785543:C:T	42785543	NA,T	NA,C	NA,1	NA,inf	NA,inf	NA,0.312468	7.03119e-05	0.000140847
2	chr15:42530500:C:T	42530500	NA,T	NA,C	NA,1	NA,inf	NA,inf	NA,0.325866	7.02962e-05	0.000140785
2	chr15:42022367:C:T	42022367	T,T	C,C	1,1	-inf,-inf	inf,inf	1.08767,0.769651	7.02829e-05	0.000140679
2	chr15:44497526:C:T	44497526	NA,T	NA,C	NA,1	NA,inf	NA,inf	NA,0.273572	7.02768e-05	0.000140694
2	chr15:42319900:A:G	42319900	G,G	A,A	1,1	-inf,-inf	inf,inf	1.56957,0.0669198	7.02765e-05	0.000140625
2	chr15:44421360:G:A	44421360	NA,A	NA,G	NA,1	NA,inf	NA,inf	NA,0.273579	7.0272e-05	0.000140685
2	chr15:43047399:C:T	43047399	NA,T	NA,C	NA,1	NA,inf	NA,inf	NA,0.301096	7.02611e-05	0.000140749
2	chr15:44198259:G:T	44198259	NA,T	NA,G	NA,1	NA,-inf	NA,inf	NA,0.27227	7.02503e-05	0.00014075
2	chr15:42380088:G:A	42380088	A,NA	G,NA	1,NA	inf,NA	inf,NA	0.78536,NA	7.02447e-05	0.000140815
2	chr15:42304279:G:A	42304279	NA,A	NA,G	NA,1	NA,-inf	NA,inf	NA,0.280009	7.02239e-05	0.000140701
2	chr15:42500351:C:CA	42500351	NA,CA	NA,C	NA,1	NA,-inf	NA,inf	NA,0.279747	7.02148e-05	0.000140682
2	chr15:43140993:T:C	43140993	NA,C	NA,T	NA,1	NA,inf	NA,inf	NA,0.303823	7.02065e-05	0.000140628
2	chr15:44355317:C:T	44355317	NA,T	NA,C	NA,1	NA,inf	NA,inf	NA,0.272622	7.01993e-05	0.000140539
2	chr15:43166850:G:C	43166850	NA,C	NA,G	NA,1	NA,inf	NA,inf	NA,0.311728	7.0199e-05	0.000140621
2	chr15:43958589:T:C	43958589	NA,C	NA,T	NA,1	NA,-inf	NA,inf	NA,0.277944	7.01756e-05	0.000140609
2	chr15:42564674:A:G	42564674	NA,G	NA,A	NA,1	NA,inf	NA,inf	NA,0.304473	7.01754e-05	0.000140591
2	chr15:42668476:A:G	42668476	NA,G	NA,A	NA,1	NA,-inf	NA,inf	NA,0.33753	7.01742e-05	0.000140708
2	chr15:42291989:T:G	42291989	NA,G	NA,T	NA,1	NA,-inf	NA,inf	NA,0.279283	7.01679e-05	0.000140589
2	chr15:44440179:TTTTG:T	44440179	NA,T	NA,TTTTG	NA,1	NA,inf	NA,inf	NA,0.272219	7.01604e-05	0.000140461
2	chr15:42413398:C:T	42413398	NA,T	NA,C	NA,1	NA,inf	NA,inf	NA,0.302553	7.01395e-05	0.000140453
2	chr15:42731284:T:C	42731284	C,C	T,T	1,1	inf,inf	inf,inf	0.222864,1.59446	7.01311e-05	0.000139703
2	chr15:44675649:A:G	44675649	NA,G	NA,A	NA,1	NA,-inf	NA,inf	NA,0.305129	7.01089e-05	0.000140558
2	chr15:44450572:TA:T	44450572	NA,T	NA,TA	NA,1	NA,inf	NA,inf	NA,0.271198	7.0094e-05	0.000140329
2	chr15:41996144:C:T	41996144	NA,T	NA,C	NA,1	NA,inf	NA,inf	NA,0.293335	7.0077e-05	0.000140373
2	chr15:42494152:T:C	42494152	NA,C	NA,T	NA,1	NA,inf	NA,inf	NA,0.322797	7.00708e-05	0.000140333
2	chr15:44474418:A:C	44474418	NA,C	NA,A	NA,1	NA,inf	NA,inf	NA,0.269752	7.00555e-05	0.000140252
2	chr15:42413399:G:A	42413399	NA,A	NA,G	NA,1	NA,inf	NA,inf	NA,0.30137	7.00534e-05	0.000140281
2	chr15:42378842:T:G	42378842	NA,G	NA,T	NA,1	NA,inf	NA,inf	NA,0.289093	7.00521e-05	0.000140306
2	chr15:44567184:TATTAAAA:T	44567184	NA,T	NA,TATTAAAA	NA,1	NA,-inf	NA,inf	NA,0.296717	7.00517e-05	0.000140427
2	chr15:44539995:C:A	44539995	NA,A	NA,C	NA,1	NA,-inf	NA,inf	NA,0.292688	7.00477e-05	0.00014032
2	chr15:44581266:G:T	44581266	NA,T	NA,G	NA,1	NA,inf	NA,inf	NA,0.292759	7.0042e-05	0.000140308
2	chr15:42142947:G:A	42142947	NA,A	NA,G	NA,1	NA,inf	NA,inf	NA,0.294878	7.00219e-05	0.000140265
2	chr15:42505687:C:T	42505687	NA,T	NA,C	NA,1	NA,inf	NA,inf	NA,0.321833	7.00049e-05	0.000140202
2	chr15:42788439:A:G	42788439	G,NA	A,NA	1,NA	-inf,NA	inf,NA	0.650602,NA	6.9981e-05	0.000140129
2	chr15:42672993:A:G	42672993	G,G	A,A	1,1	inf,inf	inf,inf	0.098043,1.57906	6.99784e-05	0.000139418
2	chr15:44493657:G:A	44493657	NA,A	NA,G	NA,1	NA,inf	NA,inf	NA,0.269678	6.9975e-05	0.000140091
2	chr15:43198138:G:A	43198138	NA,A	NA,G	NA,1	NA,inf	NA,inf	NA,0.296262	6.99636e-05	0.000140157
2	chr15:44237315:C:T	44237315	T,NA	C,NA	1,NA	inf,NA	inf,NA	0.772069,NA	6.99522e-05	0.000140224
2	chr15:44611727:T:A	44611727	NA,A	NA,T	NA,1	NA,inf	NA,inf	NA,0.26334	6.99516e-05	0.000140097
2	chr15:42539204:C:T	42539204	NA,T	NA,C	NA,1	NA,inf	NA,inf	NA,0.301681	6.99409e-05	0.000140121
2	chr15:42366330:G:T	42366330	NA,T	NA,G	NA,1	NA,-inf	NA,inf	NA,0.289691	6.99316e-05	0.000140149
2	chr15:44273389:G:A	44273389	NA,A	NA,G	NA,1	NA,inf	NA,inf	NA,0.296994	6.99315e-05	0.000140086
2	chr15:42384439:A:G	42384439	NA,G	NA,A	NA,1	NA,inf	NA,inf	NA,0.287454	6.99273e-05	0.000140056
2	chr15:44632036:T:C	44632036	NA,C	NA,T	NA,1	NA,inf	NA,inf	NA,0.290246	6.99243e-05	0.000140076
2	chr15:44292070:T:G	44292070	NA,G	NA,T	NA,1	NA,-inf	NA,inf	NA,0.318874	6.99218e-05	0.000140174
2	chr15:43851857:C:T	43851857	NA,T	NA,C	NA,1	NA,inf	NA,inf	NA,0.299587	6.98823e-05	0.000139983
2	chr15:43850488:G:A	43850488	NA,A	NA,G	NA,1	NA,-inf	NA,inf	NA,0.322823	6.98807e-05	0.00013992
2	chr15:43406750:G:A	43406750	NA,A	NA,G	NA,1	NA,inf	NA,inf	NA,0.296065	6.98605e-05	0.000139936
2	chr15:42441959:T:C	42441959	NA,C	NA,T	NA,1	NA,-inf	NA,inf	NA,0.275765	6.98585e-05	0.000139973
2	chr15:44553308:C:T	44553308	NA,T	NA,C	NA,1	NA,inf	NA,inf	NA,0.267944	6.98523e-05	0.000139846
2	chr15:42191002:T:C	42191002	NA,C	NA,T	NA,1	NA,-inf	NA,inf	NA,0.289178	6.98408e-05	0.000139968
2	chr15:44557226:G:A	44557226	NA,A	NA,G	NA,1	NA,-inf	NA,inf	NA,0.310569	6.98259e-05	0.000139981
2	chr15:44309515:T:C	44309515	C,NA	T,NA	1,NA	-inf,NA	inf,NA	0.61701,NA	6.98185e-05	0.000139803
2	chr15:44601131:A:G	44601131	NA,G	NA,A	NA,1	NA,inf	NA,inf	NA,0.289545	6.98041e-05	0.000139832
2	chr15:44495773:A:G	44495773	NA,G	NA,A	NA,1	NA,inf	NA,inf	NA,0.267544	6.98034e-05	0.000139748
2	chr15:42501588:T:C	42501588	C,NA	T,NA	1,NA	-inf,NA	inf,NA	0.666325,NA	6.97994e-05	0.000139818
2	chr15:42513958:T:C	42513958	NA,C	NA,T	NA,1	NA,inf	NA,inf	NA,0.318995	6.97977e-05	0.000139787
2	chr15:43750004:C:G	43750004	NA,G	NA,C	NA,1	NA,inf	NA,inf	NA,0.284348	6.97901e-05	0.000139815
2	chr15:42529069:A:C	42529069	NA,C	NA,A	NA,1	NA,inf	NA,inf	NA,0.318943	6.9789e-05	0.00013977
2	chr15:42880082:G:A	42880082	A,A	G,G	1,1	inf,inf	inf,inf	0.999939,1.33298	6.9783e-05	0.000138991
2	chr15:42196533:A:T	42196533	NA,T	NA,A	NA,1	NA,-inf	NA,inf	NA,0.284417	6.97617e-05	0.000139796
2	chr15:44296375:A:T	44296375	NA,T	NA,A	NA,1	NA,inf	NA,inf	NA,0.294622	6.97497e-05	0.000139721
2	chr15:42668185:G:T	42668185	NA,T	NA,G	NA,1	NA,-inf	NA,inf	NA,0.331387	6.97484e-05	0.000139853
2	chr15:43524345:T:C	43524345	NA,C	NA,T	NA,1	NA,inf	NA,inf	NA,0.292862	6.97474e-05	0.000139721
2	chr15:42534028:C:T	42534028	NA,T	NA,C	NA,1	NA,inf	NA,inf	NA,0.31826	6.97386e-05	0.000139669
2	chr15:42483697:A:C	42483697	NA,C	NA,A	NA,1	NA,-inf	NA,inf	NA,0.27309	6.97055e-05	0.000139662
2	chr15:44688017:G:A	44688017	NA,A	NA,G	NA,1	NA,-inf	NA,inf	NA,0.302975	6.96924e-05	0.000139723
2	chr15:42183238:C:CA	42183238	NA,CA	NA,C	NA,1	NA,-inf	NA,inf	NA,0.287029	6.9687e-05	0.000139659
2	chr15:44437258:AT:A	44437258	NA,A	NA,AT	NA,1	NA,inf	NA,inf	NA,0.265885	6.968e-05	0.000139502
2	chr15:43458878:A:G	43458878	NA,G	NA,A	NA,1	NA,-inf	NA,inf	NA,0.250091	6.96709e-05	0.000139636
2	chr15:42824795:C:A	42824795	A,A	C,C	1,1	inf,inf	inf,inf	1.14807,1.29443	6.96656e-05	0.000138639
2	chr15:42365646:C:T	42365646	NA,T	NA,C	NA,1	NA,-inf	NA,inf	NA,0.27265	6.96606e-05	0.000139572
2	chr15:44403102:A:G	44403102	NA,G	NA,A	NA,1	NA,-inf	NA,inf	NA,0.264926	6.96592e-05	0.000139567
2	chr15:44008632:C:T	44008632	NA,T	NA,C	NA,1	NA,-inf	NA,inf	NA,0.28757	6.96425e-05	0.000139562
2	chr15:44351997:T:G	44351997	NA,G	NA,T	NA,1	NA,inf	NA,inf	NA,0.296507	6.96253e-05	0.000139475
2	chr15:42438260:G:A	42438260	NA,A	NA,G	NA,1	NA,-inf	NA,inf	NA,0.292061	6.96242e-05	0.00013952
2	chr15:42204263:T:C	42204263	NA,C	NA,T	NA,1	NA,-inf	NA,inf	NA,0.315755	6.96232e-05	0.000139574
2	chr15:42531596:AAGAAGGGCCAG:A	42531596	NA,A	NA,AAGAAGGGCCAG	NA,1	NA,-inf	NA,inf	NA,0.271677	6.95892e-05	0.000139428
2	chr15:44402302:A:G	44402302	NA,G	NA,A	NA,1	NA,inf	NA,inf	NA,0.264555	6.9582e-05	0.000139306
2	chr15:44520547:T:C	44520547	NA,C	NA,T	NA,1	NA,inf	NA,inf	NA,0.295564	6.95632e-05	0.000139351
2	chr15:42155274:CAT:C	42155274	NA,C	NA,CAT	NA,1	NA,inf	NA,inf	NA,0.282391	6.95586e-05	0.000139334
2	chr15:44466708:G:A	44466708	NA,A	NA,G	NA,1	NA,inf	NA,inf	NA,0.264098	6.955e-05	0.000139242
2	chr15:42818709:G:A	42818709	NA,A	NA,G	NA,1	NA,-inf	NA,inf	NA,0.327017	6.95474e-05	0.000139436
2	chr15:44772717:GA:G	44772717	NA,G	NA,GA	NA,1	NA,-inf	NA,inf	NA,0.267705	6.95379e-05	0.000139334
2	chr15:42232020:G:A	42232020	NA,A	NA,G	NA,1	NA,-inf	NA,inf	NA,0.274046	6.95362e-05	0.000139325
2	chr15:42438054:T:G	42438054	NA,G	NA,T	NA,1	NA,-inf	NA,inf	NA,0.290942	6.95304e-05	0.000139332
2	chr15:42722476:G:GT	42722476	GT,GT	G,G	1,1	inf,inf	inf,inf	0.132681,1.58415	6.95213e-05	0.0001385
2	chr15:44073252:T:C	44073252	NA,C	NA,T	NA,1	NA,-inf	NA,inf	NA,0.308487	6.94976e-05	0.000139327
2	chr15:42238212:C:T	42238212	NA,T	NA,C	NA,1	NA,inf	NA,inf	NA,0.28436	6.94838e-05	0.000139252
2	chr15:42185841:A:T	42185841	NA,T	NA,A	NA,1	NA,-inf	NA,inf	NA,0.284275	6.94757e-05	0.000139236
2	chr15:44291843:G:GA	44291843	NA,GA	NA,G	NA,1	NA,-inf	NA,inf	NA,0.273922	6.94643e-05	0.000139203
2	chr15:42340046:A:G	42340046	NA,G	NA,A	NA,1	NA,inf	NA,inf	NA,0.281587	6.9461e-05	0.000139138
2	chr15:44217302:G:A	44217302	A,A	G,G	1,1	-inf,-inf	inf,inf	0.352176,1.3865	6.94434e-05	0.000138966
2	chr15:41922258:G:A	41922258	A,NA	G,NA	1,NA	-inf,NA	inf,NA	0.716678,NA	6.94303e-05	0.000139081
2	chr15:43377666:C:T	43377666	NA,T	NA,C	NA,1	NA,inf	NA,inf	NA,0.310154	6.94251e-05	0.000139035
2	chr15:42228328:C:G	42228328	NA,G	NA,C	NA,1	NA,inf	NA,inf	NA,0.283496	6.94173e-05	0.000139119
2	chr15:42214291:TAA:T	42214291	T,T	TAA,TAA	1,1	-inf,inf	inf,inf	0.700578,1.04704	6.93925e-05	0.000139089
2	chr15:44431621:A:G	44431621	NA,G	NA,A	NA,1	NA,inf	NA,inf	NA,0.293229	6.93858e-05	0.000138996
2	chr15:43990806:T:C	43990806	NA,C	NA,T	NA,1	NA,-inf	NA,inf	NA,0.279972	6.93798e-05	0.000139037
2	chr15:42782749:C:T	42782749	NA,T	NA,C	NA,1	NA,inf	NA,inf	NA,0.315829	6.93747e-05	0.000138963
2	chr15:42249881:T:C	42249881	NA,C	NA,T	NA,1	NA,inf	NA,inf	NA,0.282507	6.9366e-05	0.000139015
2	chr15:42888460:C:T	42888460	NA,T	NA,C	NA,1	NA,-inf	NA,inf	NA,0.274432	6.93649e-05	0.000138986
2	chr15:42552590:A:G	42552590	G,G	A,A	1,1	-inf,inf	inf,inf	2.31202,0.778801	6.93519e-05	0.000138917
2	chr15:42262474:T:C	42262474	NA,C	NA,T	NA,1	NA,-inf	NA,inf	NA,0.294683	6.93484e-05	0.000138862
2	chr15:42503561:G:C	42503561	NA,C	NA,G	NA,1	NA,inf	NA,inf	NA,0.276123	6.93454e-05	0.000138906
2	chr15:42100718:T:C	42100718	NA,C	NA,T	NA,1	NA,inf	NA,inf	NA,0.252954	6.93444e-05	0.000138849
2	chr15:44580040:A:G	44580040	NA,G	NA,A	NA,1	NA,inf	NA,inf	NA,0.282831	6.93434e-05	0.000138911
2	chr15:44385042:TA:T	44385042	NA,T	NA,TA	NA,1	NA,inf	NA,inf	NA,0.283474	6.9343e-05	0.000138895
2	chr15:42941276:C:T	42941276	NA,T	NA,C	NA,1	NA,inf	NA,inf	NA,0.274592	6.93427e-05	0.000138913
2	chr15:43305010:C:T	43305010	NA,T	NA,C	NA,1	NA,inf	NA,inf	NA,0.294424	6.93323e-05	0.000138881
2	chr15:42036868:G:A	42036868	NA,A	NA,G	NA,1	NA,-inf	NA,inf	NA,0.258148	6.93069e-05	0.00013889
2	chr15:43867498:T:C	43867498	NA,C	NA,T	NA,1	NA,inf	NA,inf	NA,0.286336	6.9306e-05	0.000138836
2	chr15:42468449:A:G	42468449	NA,G	NA,A	NA,1	NA,-inf	NA,inf	NA,0.267607	6.9304e-05	0.000138857
2	chr15:44363870:A:G	44363870	NA,G	NA,A	NA,1	NA,inf	NA,inf	NA,0.260683	6.92943e-05	0.000138731
2	chr15:43034011:G:A	43034011	A,NA	G,NA	1,NA	inf,NA	inf,NA	0.85825,NA	6.92919e-05	0.00013896
2	chr15:44653882:T:C	44653882	NA,C	NA,T	NA,1	NA,inf	NA,inf	NA,0.28259	6.92847e-05	0.000138791
2	chr15:42694872:G:C	42694872	NA,C	NA,G	NA,1	NA,inf	NA,inf	NA,0.262726	6.92827e-05	0.000138756
2	chr15:44494371:C:T	44494371	NA,T	NA,C	NA,1	NA,-inf	NA,inf	NA,0.302933	6.92799e-05	0.000138884
2	chr15:42558182:A:G	42558182	G,G	A,A	1,1	-inf,inf	inf,inf	2.68685,0.453948	6.92766e-05	0.000138902
2	chr15:43857595:A:G	43857595	NA,G	NA,A	NA,1	NA,inf	NA,inf	NA,0.291164	6.9263e-05	0.000138742
2	chr15:41988892:A:G	41988892	NA,G	NA,A	NA,1	NA,-inf	NA,inf	NA,0.271331	6.92589e-05	0.000138781
2	chr15:42247087:C:T	42247087	NA,T	NA,C	NA,1	NA,-inf	NA,inf	NA,0.274581	6.92529e-05	0.000138781
2	chr15:42352416:T:C	42352416	C,NA	T,NA	1,NA	inf,NA	inf,NA	0.754493,NA	6.92406e-05	0.000138585
2	chr15:42595934:G:A	42595934	NA,A	NA,G	NA,1	NA,inf	NA,inf	NA,0.281404	6.92341e-05	0.00013869
2	chr15:42389728:A:G	42389728	NA,G	NA,A	NA,1	NA,-inf	NA,inf	NA,0.267197	6.92318e-05	0.000138713
2	chr15:43755868:C:T	43755868	NA,T	NA,C	NA,1	NA,inf	NA,inf	NA,0.27377	6.92267e-05	0.000138713
2	chr15:42758927:AG:A	42758927	NA,A	NA,AG	NA,1	NA,inf	NA,inf	NA,0.297328	6.92046e-05	0.000138629
2	chr15:44571146:CTG:C	44571146	NA,C	NA,CTG	NA,1	NA,inf	NA,inf	NA,0.280897	6.92017e-05	0.000138627
2	chr15:42320816:C:T	42320816	NA,T	NA,C	NA,1	NA,-inf	NA,inf	NA,0.266331	6.91906e-05	0.00013863
2	chr15:44219116:A:G	44219116	NA,G	NA,A	NA,1	NA,-inf	NA,inf	NA,0.264962	6.91717e-05	0.000138593
2	chr15:44579155:C:T	44579155	NA,T	NA,C	NA,1	NA,inf	NA,inf	NA,0.280183	6.91492e-05	0.000138522
2	chr15:44579223:T:A	44579223	NA,A	NA,T	NA,1	NA,inf	NA,inf	NA,0.280177	6.9149e-05	0.000138522
2	chr15:44455699:T:C	44455699	NA,C	NA,T	NA,1	NA,inf	NA,inf	NA,0.258683	6.91372e-05	0.000138417
2	chr15:44706056:T:C	44706056	NA,C	NA,T	NA,1	NA,-inf	NA,inf	NA,0.295597	6.91301e-05	0.000138593
2	chr15:44565420:A:G	44565420	NA,G	NA,A	NA,1	NA,inf	NA,inf	NA,0.279841	6.91234e-05	0.00013847
2	chr15:44385710:C:G	44385710	NA,G	NA,C	NA,1	NA,-inf	NA,inf	NA,0.300979	6.91153e-05	0.000138554
2	chr15:42536549:G:A	42536549	NA,A	NA,G	NA,1	NA,inf	NA,inf	NA,0.309419	6.91137e-05	0.000138418
2	chr15:42308047:A:G	42308047	NA,G	NA,A	NA,1	NA,-inf	NA,inf	NA,0.264813	6.90747e-05	0.000138398
2	chr15:42214191:C:CA	42214191	NA,CA	NA,C	NA,1	NA,-inf	NA,inf	NA,0.26468	6.90734e-05	0.000138395
2	chr15:42188827:G:A	42188827	NA,A	NA,G	NA,1	NA,inf	NA,inf	NA,0.289208	6.90699e-05	0.000138235
2	chr15:44509402:C:T	44509402	NA,T	NA,C	NA,1	NA,-inf	NA,inf	NA,0.288727	6.90697e-05	0.000138363
2	chr15:43769115:G:A	43769115	NA,A	NA,G	NA,1	NA,inf	NA,inf	NA,0.283625	6.90679e-05	0.000138359
2	chr15:42396684:C:G	42396684	NA,G	NA,C	NA,1	NA,inf	NA,inf	NA,0.289112	6.90632e-05	0.000138333
2	chr15:43148721:A:G	43148721	NA,G	NA,A	NA,1	NA,inf	NA,inf	NA,0.296108	6.90608e-05	0.000138342
2	chr15:44333019:G:A	44333019	NA,A	NA,G	NA,1	NA,-inf	NA,inf	NA,0.306666	6.90594e-05	0.000138367
2	chr15:44638636:G:A	44638636	NA,A	NA,G	NA,1	NA,inf	NA,inf	NA,0.278507	6.90509e-05	0.000138327
2	chr15:44272134:C:A	44272134	NA,A	NA,C	NA,1	NA,inf	NA,inf	NA,0.279995	6.90501e-05	0.000138309
2	chr15:44610360:A:C	44610360	NA,C	NA,A	NA,1	NA,-inf	NA,inf	NA,0.287759	6.90383e-05	0.000138281
2	chr15:41972754:G:A	41972754	A,NA	G,NA	1,NA	inf,NA	inf,NA	0.723456,NA	6.90236e-05	0.000138237
2	chr15:43877290:T:A	43877290	NA,A	NA,T	NA,1	NA,inf	NA,inf	NA,0.271962	6.90232e-05	0.000138238
2	chr15:43994304:C:A	43994304	NA,A	NA,C	NA,1	NA,inf	NA,inf	NA,0.267649	6.90149e-05	0.000138199
2	chr15:42252432:A:G	42252432	G,NA	A,NA	1,NA	inf,NA	inf,NA	0.789308,NA	6.9008e-05	0.000138339
2	chr15:42525828:T:C	42525828	C,C	T,T	1,1	-inf,inf	inf,inf	1.60626,0.0516428	6.90028e-05	0.000138174
2	chr15:42339369:C:G	42339369	NA,G	NA,C	NA,1	NA,inf	NA,inf	NA,0.275704	6.90017e-05	0.000138218
2	chr15:42268601:A:G	42268601	NA,G	NA,A	NA,1	NA,-inf	NA,inf	NA,0.289885	6.89877e-05	0.00013814
2	chr15:42471175:C:T	42471175	NA,T	NA,C	NA,1	NA,inf	NA,inf	NA,0.281051	6.89788e-05	0.00013823
2	chr15:43244863:T:G	43244863	NA,G	NA,T	NA,1	NA,-inf	NA,inf	NA,0.318968	6.89728e-05	0.000138283
2	chr15:44175404:C:T	44175404	NA,T	NA,C	NA,1	NA,-inf	NA,inf	NA,0.266487	6.89627e-05	0.000138161
2	chr15:42322744:G:A	42322744	NA,A	NA,G	NA,1	NA,inf	NA,inf	NA,0.276929	6.89591e-05	0.000138199
2	chr15:43172122:T:G	43172122	NA,G	NA,T	NA,1	NA,inf	NA,inf	NA,0.283657	6.89523e-05	0.000138125
2	chr15:42462080:T:C	42462080	NA,C	NA,T	NA,1	NA,inf	NA,inf	NA,0.277227	6.89467e-05	0.000138114
2	chr15:42266569:C:T	42266569	NA,T	NA,C	NA,1	NA,-inf	NA,inf	NA,0.288998	6.89367e-05	0.000138039
2	chr15:44411401:A:C	44411401	NA,C	NA,A	NA,1	NA,inf	NA,inf	NA,0.256013	6.89349e-05	0.000138013
2	chr15:42241574:T:A	42241574	NA,A	NA,T	NA,1	NA,inf	NA,inf	NA,0.27676	6.89215e-05	0.000138124
2	chr15:42383478:A:G	42383478	NA,G	NA,A	NA,1	NA,inf	NA,inf	NA,0.274052	6.89068e-05	0.000138029
2	chr15:44456221:C:T	44456221	NA,T	NA,C	NA,1	NA,inf	NA,inf	NA,0.255387	6.88892e-05	0.000137921
2	chr15:42154686:G:A	42154686	NA,A	NA,G	NA,1	NA,inf	NA,inf	NA,0.274517	6.88863e-05	0.000137977
2	chr15:42283581:A:G	42283581	NA,G	NA,A	NA,1	NA,inf	NA,inf	NA,0.273032	6.88776e-05	0.00013797
2	chr15:42569369:A:G	42569369	G,G	A,A	1,1	-inf,inf	inf,inf	2.81569,0.262055	6.88676e-05	0.000138108
2	chr15:42259883:C:T	42259883	NA,T	NA,C	NA,1	NA,-inf	NA,inf	NA,0.288095	6.88583e-05	0.000137882
2	chr15:44546637:C:T	44546637	NA,T	NA,C	NA,1	NA,-inf	NA,inf	NA,0.285373	6.88369e-05	0.000137878
2	chr15:43015084:C:T	43015084	NA,T	NA,C	NA,1	NA,inf	NA,inf	NA,0.278547	6.88356e-05	0.000137893
2	chr15:42880097:T:C	42880097	C,C	T,T	1,1	inf,inf	inf,inf	0.751299,1.33046	6.88175e-05	0.000137739
2	chr15:42193101:A:T	42193101	NA,T	NA,A	NA,1	NA,-inf	NA,inf	NA,0.275286	6.88174e-05	0.000137915
2	chr15:44597358:C:T	44597358	NA,T	NA,C	NA,1	NA,inf	NA,inf	NA,0.269533	6.88144e-05	0.000137845
2	chr15:42093299:T:C	42093299	NA,C	NA,T	NA,1	NA,inf	NA,inf	NA,0.276547	6.88127e-05	0.000137842
2	chr15:43150274:A:G	43150274	NA,G	NA,A	NA,1	NA,-inf	NA,inf	NA,0.315802	6.88126e-05	0.000137958
2	chr15:44775867:G:A	44775867	NA,A	NA,G	NA,1	NA,-inf	NA,inf	NA,0.257897	6.88065e-05	0.000137868
2	chr15:44439892:G:A	44439892	NA,A	NA,G	NA,1	NA,inf	NA,inf	NA,0.254224	6.88044e-05	0.000137752
2	chr15:42156671:A:G	42156671	NA,G	NA,A	NA,1	NA,-inf	NA,inf	NA,0.269521	6.88011e-05	0.000137889
2	chr15:42498462:G:C	42498462	NA,C	NA,G	NA,1	NA,inf	NA,inf	NA,0.305055	6.88005e-05	0.000137792
2	chr15:42237204:T:C	42237204	NA,C	NA,T	NA,1	NA,inf	NA,inf	NA,0.27505	6.88003e-05	0.000137881
2	chr15:43877267:G:A	43877267	NA,A	NA,G	NA,1	NA,inf	NA,inf	NA,0.268858	6.87969e-05	0.000137786
2	chr15:44578250:G:C	44578250	NA,C	NA,G	NA,1	NA,-inf	NA,inf	NA,0.279454	6.87942e-05	0.000137903
2	chr15:42340853:G:A	42340853	NA,A	NA,G	NA,1	NA,inf	NA,inf	NA,0.272449	6.87796e-05	0.000137774
2	chr15:42466788:C:T	42466788	NA,T	NA,C	NA,1	NA,inf	NA,inf	NA,0.286072	6.87764e-05	0.000137755
2	chr15:42138287:A:G	42138287	NA,G	NA,A	NA,1	NA,-inf	NA,inf	NA,0.261057	6.87762e-05	0.000137813
2	chr15:41930509:C:T	41930509	NA,T	NA,C	NA,1	NA,inf	NA,inf	NA,0.270303	6.87659e-05	0.000137754
2	chr15:43970719:C:CAT	43970719	NA,CAT	NA,C	NA,1	NA,inf	NA,inf	NA,0.279485	6.87623e-05	0.000137736
2	chr15:42696733:T:A	42696733	NA,A	NA,T	NA,1	NA,inf	NA,inf	NA,0.269339	6.8758e-05	0.000137744
2	chr15:44459152:C:T	44459152	NA,T	NA,C	NA,1	NA,inf	NA,inf	NA,0.284361	6.87481e-05	0.000137719
2	chr15:42154164:A:G	42154164	NA,G	NA,A	NA,1	NA,-inf	NA,inf	NA,0.274256	6.87466e-05	0.000137773
2	chr15:43398329:TA:T	43398329	NA,T	NA,TA	NA,1	NA,-inf	NA,inf	NA,0.313507	6.87417e-05	0.000137825
2	chr15:44161730:C:G	44161730	NA,G	NA,C	NA,1	NA,-inf	NA,inf	NA,0.263243	6.87368e-05	0.000137716
2	chr15:42292130:A:G	42292130	NA,G	NA,A	NA,1	NA,inf	NA,inf	NA,0.273022	6.87359e-05	0.000137753
2	chr15:42141778:C:G	42141778	G,NA	C,NA	1,NA	inf,NA	inf,NA	0.73338,NA	6.87221e-05	0.000137711
2	chr15:44714453:GTAAGAACA:G	44714453	NA,G	NA,GTAAGAACA	NA,1	NA,inf	NA,inf	NA,0.281899	6.87188e-05	0.000137646
2	chr15:44626289:A:T	44626289	NA,T	NA,A	NA,1	NA,inf	NA,inf	NA,0.274557	6.87054e-05	0.000137631
2	chr15:43877291:A:T	43877291	NA,T	NA,A	NA,1	NA,inf	NA,inf	NA,0.267467	6.86968e-05	0.000137585
2	chr15:42202952:A:T	42202952	NA,T	NA,A	NA,1	NA,-inf	NA,inf	NA,0.273715	6.86949e-05	0.000137669
2	chr15:43996430:G:A	43996430	NA,A	NA,G	NA,1	NA,inf	NA,inf	NA,0.263062	6.8688e-05	0.000137544
2	chr15:44227009:C:T	44227009	NA,T	NA,C	NA,1	NA,-inf	NA,inf	NA,0.278606	6.86798e-05	0.000137611
2	chr15:44472350:G:T	44472350	NA,T	NA,G	NA,1	NA,inf	NA,inf	NA,0.283331	6.86752e-05	0.000137573
2	chr15:43345092:C:T	43345092	T,NA	C,NA	1,NA	inf,NA	inf,NA	0.768262,NA	6.86712e-05	0.000137627
2	chr15:44765823:C:T	44765823	NA,T	NA,C	NA,1	NA,-inf	NA,inf	NA,0.256058	6.8671e-05	0.000137596
2	chr15:44582981:C:T	44582981	NA,T	NA,C	NA,1	NA,inf	NA,inf	NA,0.273174	6.86668e-05	0.000137558
2	chr15:42296988:T:G	42296988	G,NA	T,NA	1,NA	-inf,NA	inf,NA	0.643438,NA	6.86651e-05	0.000137531
2	chr15:43741549:C:T	43741549	NA,T	NA,C	NA,1	NA,inf	NA,inf	NA,0.291253	6.86629e-05	0.000137539
2	chr15:43171106:C:T	43171106	NA,T	NA,C	NA,1	NA,-inf	NA,inf	NA,0.264606	6.86571e-05	0.000137567
2	chr15:43373244:T:C	43373244	NA,C	NA,T	NA,1	NA,inf	NA,inf	NA,0.288653	6.86495e-05	0.000137515
2	chr15:42318588:T:G	42318588	G,G	T,T	1,1	-inf,-inf	inf,inf	1.55485,0.0739553	6.86411e-05	0.000137351
2	chr15:43728986:T:C	43728986	NA,C	NA,T	NA,1	NA,inf	NA,inf	NA,0.283843	6.86272e-05	0.000137468
2	chr15:43238144:C:T	43238144	T,NA	C,NA	1,NA	-inf,NA	inf,NA	0.637154,NA	6.86246e-05	0.000137471
2	chr15:42268622:G:C	42268622	NA,C	NA,G	NA,1	NA,-inf	NA,inf	NA,0.284682	6.86224e-05	0.00013741
2	chr15:42228631:T:C	42228631	NA,C	NA,T	NA,1	NA,inf	NA,inf	NA,0.272563	6.86211e-05	0.000137521
2	chr15:41959902:G:A	41959902	NA,A	NA,G	NA,1	NA,-inf	NA,inf	NA,0.257394	6.86093e-05	0.000137465
2	chr15:42442933:G:A	42442933	NA,A	NA,G	NA,1	NA,-inf	NA,inf	NA,0.274741	6.86086e-05	0.00013749
2	chr15:44403453:C:T	44403453	NA,T	NA,C	NA,1	NA,inf	NA,inf	NA,0.282051	6.86014e-05	0.000137426
2	chr15:44760415:C:G	44760415	NA,G	NA,C	NA,1	NA,-inf	NA,inf	NA,0.254705	6.85763e-05	0.000137406
2	chr15:42546282:G:A	42546282	NA,A	NA,G	NA,1	NA,inf	NA,inf	NA,0.300925	6.85684e-05	0.000137328
2	chr15:42728236:G:A	42728236	NA,A	NA,G	NA,1	NA,inf	NA,inf	NA,0.282333	6.85417e-05	0.00013729
2	chr15:43915467:G:C	43915467	NA,C	NA,G	NA,1	NA,inf	NA,inf	NA,0.276503	6.85392e-05	0.0001373
2	chr15:42218204:T:C	42218204	NA,C	NA,T	NA,1	NA,-inf	NA,inf	NA,0.264581	6.85323e-05	0.000137336
2	chr15:42266456:T:C	42266456	NA,C	NA,T	NA,1	NA,-inf	NA,inf	NA,0.283288	6.8523e-05	0.000137211
2	chr15:43030474:G:C	43030474	NA,C	NA,G	NA,1	NA,inf	NA,inf	NA,0.277323	6.85194e-05	0.000137261
2	chr15:43755260:G:A	43755260	NA,A	NA,G	NA,1	NA,inf	NA,inf	NA,0.27586	6.85135e-05	0.000137249
2	chr15:44567405:T:C	44567405	NA,C	NA,T	NA,1	NA,-inf	NA,inf	NA,0.275627	6.85115e-05	0.000137335
2	chr15:44621321:A:G	44621321	NA,G	NA,A	NA,1	NA,inf	NA,inf	NA,0.270089	6.85109e-05	0.000137246
2	chr15:42243091:T:C	42243091	NA,C	NA,T	NA,1	NA,inf	NA,inf	NA,0.270894	6.85023e-05	0.000137283
2	chr15:43633747:C:A	43633747	NA,A	NA,C	NA,1	NA,inf	NA,inf	NA,0.304308	6.85014e-05	0.000137161
2	chr15:44382794:A:G	44382794	NA,G	NA,A	NA,1	NA,inf	NA,inf	NA,0.280458	6.84946e-05	0.000137212
2	chr15:43031827:C:A	43031827	NA,A	NA,C	NA,1	NA,inf	NA,inf	NA,0.288011	6.84876e-05	0.000137193
2	chr15:44148021:T:G	44148021	G,NA	T,NA	1,NA	inf,NA	inf,NA	0.82115,NA	6.84739e-05	0.000137227
2	chr15:42588152:A:G	42588152	NA,G	NA,A	NA,1	NA,inf	NA,inf	NA,0.27049	6.84405e-05	0.000137101
2	chr15:43461231:T:TTC	43461231	NA,TTC	NA,T	NA,1	NA,-inf	NA,inf	NA,0.233788	6.84364e-05	0.000137159
2	chr15:42458609:G:A	42458609	NA,A	NA,G	NA,1	NA,inf	NA,inf	NA,0.281164	6.84351e-05	0.000137071
2	chr15:42139719:T:C	42139719	NA,C	NA,T	NA,1	NA,inf	NA,inf	NA,0.275667	6.84169e-05	0.000137025
2	chr15:43308933:G:A	43308933	NA,A	NA,G	NA,1	NA,inf	NA,inf	NA,0.276089	6.84145e-05	0.000137046
2	chr15:43408338:G:A	43408338	NA,A	NA,G	NA,1	NA,inf	NA,inf	NA,0.275997	6.84068e-05	0.000137026
2	chr15:42207167:AC:A	42207167	NA,A	NA,AC	NA,1	NA,inf	NA,inf	NA,0.278174	6.84062e-05	0.000137008
2	chr15:42745117:T:C	42745117	NA,C	NA,T	NA,1	NA,-inf	NA,inf	NA,0.311105	6.83876e-05	0.000137119
2	chr15:43372054:C:T	43372054	NA,T	NA,C	NA,1	NA,inf	NA,inf	NA,0.284843	6.83814e-05	0.000136978
2	chr15:42370372:A:G	42370372	NA,G	NA,A	NA,1	NA,inf	NA,inf	NA,0.283772	6.83809e-05	0.000136956
2	chr15:44474221:C:T	44474221	NA,T	NA,C	NA,1	NA,inf	NA,inf	NA,0.248339	6.83783e-05	0.000136901
2	chr15:43505218:T:A	43505218	A,NA	T,NA	1,NA	inf,NA	inf,NA	0.941095,NA	6.83705e-05	0.000136787
2	chr15:42530622:T:A	42530622	NA,A	NA,T	NA,1	NA,inf	NA,inf	NA,0.298852	6.83688e-05	0.000136928
2	chr15:44572696:C:T	44572696	NA,T	NA,C	NA,1	NA,inf	NA,inf	NA,0.268903	6.83621e-05	0.000136947
2	chr15:42510792:C:A	42510792	NA,A	NA,C	NA,1	NA,inf	NA,inf	NA,0.298384	6.83462e-05	0.000136883
2	chr15:44105962:G:A	44105962	NA,A	NA,G	NA,1	NA,-inf	NA,inf	NA,0.257738	6.83454e-05	0.000136932
2	chr15:44255039:C:G	44255039	NA,G	NA,C	NA,1	NA,-inf	NA,inf	NA,0.256258	6.83452e-05	0.000136937
2	chr15:42328803:G:A	42328803	NA,A	NA,G	NA,1	NA,inf	NA,inf	NA,0.268219	6.8336e-05	0.000136949
2	chr15:44664480:C:T	44664480	NA,T	NA,C	NA,1	NA,inf	NA,inf	NA,0.241726	6.83192e-05	0.00013683
2	chr15:42498784:A:T	42498784	NA,T	NA,A	NA,1	NA,inf	NA,inf	NA,0.297912	6.83138e-05	0.000136818
2	chr15:42266153:A:G	42266153	NA,G	NA,A	NA,1	NA,-inf	NA,inf	NA,0.279885	6.82866e-05	0.000136739
2	chr15:42316205:T:C	42316205	C,C	T,T	1,1	-inf,-inf	inf,inf	1.55231,0.0732422	6.82857e-05	0.00013664
2	chr15:44530509:C:T	44530509	NA,T	NA,C	NA,1	NA,-inf	NA,inf	NA,0.288655	6.82787e-05	0.000136874
2	chr15:42502304:A:G	42502304	NA,G	NA,A	NA,1	NA,inf	NA,inf	NA,0.297387	6.8278e-05	0.000136746
2	chr15:43746909:G:A	43746909	NA,A	NA,G	NA,1	NA,inf	NA,inf	NA,0.285672	6.82779e-05	0.000136768
2	chr15:44688516:C:T	44688516	NA,T	NA,C	NA,1	NA,-inf	NA,inf	NA,0.257108	6.82731e-05	0.000136795
2	chr15:42280429:T:C	42280429	NA,C	NA,T	NA,1	NA,-inf	NA,inf	NA,0.25376	6.82728e-05	0.000136791
2	chr15:43753815:C:T	43753815	NA,T	NA,C	NA,1	NA,inf	NA,inf	NA,0.285674	6.82723e-05	0.000136757
2	chr15:44579473:G:A	44579473	NA,A	NA,G	NA,1	NA,inf	NA,inf	NA,0.267472	6.82541e-05	0.000136727
2	chr15:43344971:C:T	43344971	NA,T	NA,C	NA,1	NA,inf	NA,inf	NA,0.282906	6.8251e-05	0.000136717
2	chr15:42717201:C:T	42717201	T,T	C,C	1,1	inf,inf	inf,inf	0.335508,1.46295	6.82507e-05	0.00013661
2	chr15:42612921:T:G	42612921	NA,G	NA,T	NA,1	NA,-inf	NA,inf	NA,0.270928	6.82491e-05	0.000136753
2	chr15:44097738:A:G	44097738	NA,G	NA,A	NA,1	NA,-inf	NA,inf	NA,0.252823	6.82435e-05	0.000136738
2	chr15:43845312:C:T	43845312	NA,T	NA,C	NA,1	NA,inf	NA,inf	NA,0.242352	6.8243e-05	0.000136797
2	chr15:42995125:GAT:G	42995125	NA,G	NA,GAT	NA,1	NA,inf	NA,inf	NA,0.284279	6.82292e-05	0.000136676
2	chr15:44383234:T:C	44383234	NA,C	NA,T	NA,1	NA,inf	NA,inf	NA,0.276836	6.8223e-05	0.000136667
2	chr15:44645392:T:C	44645392	NA,C	NA,T	NA,1	NA,inf	NA,inf	NA,0.267387	6.822e-05	0.000136659
2	chr15:44728540:G:T	44728540	T,NA	G,NA	1,NA	inf,NA	inf,NA	0.817921,NA	6.82119e-05	0.000136722
2	chr15:42304668:G:A	42304668	NA,A	NA,G	NA,1	NA,inf	NA,inf	NA,0.270972	6.82035e-05	0.000136616
2	chr15:44574473:T:C	44574473	NA,C	NA,T	NA,1	NA,-inf	NA,inf	NA,0.271054	6.81869e-05	0.000136683
2	chr15:42512327:C:CTCTTAAGGAGCGCCTGAAAAT	42512327	NA,CTCTTAAGGAGCGCCTGAAAAT	NA,C	NA,1	NA,inf	NA,inf	NA,0.296227	6.81779e-05	0.000136546
2	chr15:42502482:C:T	42502482	NA,T	NA,C	NA,1	NA,inf	NA,inf	NA,0.295837	6.81725e-05	0.000136535
2	chr15:44526940:C:G	44526940	NA,G	NA,C	NA,1	NA,inf	NA,inf	NA,0.275641	6.81661e-05	0.000136554
2	chr15:43375048:G:A	43375048	NA,A	NA,G	NA,1	NA,inf	NA,inf	NA,0.281533	6.81551e-05	0.000136525
2	chr15:43547411:G:A	43547411	NA,A	NA,G	NA,1	NA,inf	NA,inf	NA,0.262914	6.8151e-05	0.000136532
2	chr15:43404085:C:T	43404085	T,NA	C,NA	1,NA	-inf,NA	inf,NA	0.590935,NA	6.81445e-05	0.00013649
2	chr15:42467111:G:A	42467111	NA,A	NA,G	NA,1	NA,inf	NA,inf	NA,0.264504	6.81131e-05	0.000136427
2	chr15:43840918:T:A	43840918	NA,A	NA,T	NA,1	NA,-inf	NA,inf	NA,0.285474	6.80802e-05	0.000136436
2	chr15:43174064:A:G	43174064	NA,G	NA,A	NA,1	NA,inf	NA,inf	NA,0.270883	6.808e-05	0.000136382
2	chr15:43425996:C:T	43425996	NA,T	NA,C	NA,1	NA,-inf	NA,inf	NA,0.303359	6.80795e-05	0.000136496
2	chr15:43751388:C:T	43751388	NA,T	NA,C	NA,1	NA,inf	NA,inf	NA,0.282399	6.80521e-05	0.000136316
2	chr15:42323107:A:G	42323107	G,G	A,A	1,1	-inf,-inf	inf,inf	0.155481,1.43448	6.80453e-05	0.000135891
2	chr15:44483190:C:T	44483190	NA,T	NA,C	NA,1	NA,-inf	NA,inf	NA,0.28372	6.8044e-05	0.000136403
2	chr15:42286663:T:C	42286663	C,NA	T,NA	1,NA	inf,NA	inf,NA	0.740436,NA	6.80166e-05	0.000136306
2	chr15:42143871:C:T	42143871	T,T	C,C	1,1	-inf,inf	inf,inf	1.23153,0.0466171	6.80067e-05	0.000136235
2	chr15:42199650:A:C	42199650	NA,C	NA,A	NA,1	NA,-inf	NA,inf	NA,0.263853	6.8006e-05	0.000136288
2	chr15:42722481:A:G	42722481	G,G	A,A	1,1	inf,inf	inf,inf	0.13516,1.57176	6.80015e-05	0.000135476
2	chr15:44511720:G:T	44511720	NA,T	NA,G	NA,1	NA,inf	NA,inf	NA,0.273153	6.79883e-05	0.000136198
2	chr15:42714759:T:G	42714759	G,G	T,T	1,1	inf,inf	inf,inf	0.242922,1.50729	6.79857e-05	0.000136099
2	chr15:42188895:G:GGCAGGGGTT	42188895	NA,GGCAGGGGTT	NA,G	NA,1	NA,-inf	NA,inf	NA,0.249802	6.79853e-05	0.000136214
2	chr15:42472716:G:A	42472716	NA,A	NA,G	NA,1	NA,inf	NA,inf	NA,0.262715	6.79846e-05	0.000136169
2	chr15:43794980:C:T	43794980	NA,T	NA,C	NA,1	NA,inf	NA,inf	NA,0.274404	6.79757e-05	0.000136164
2	chr15:44578375:G:A	44578375	NA,A	NA,G	NA,1	NA,-inf	NA,inf	NA,0.284127	6.7964e-05	0.000136241
2	chr15:42545416:C:T	42545416	NA,T	NA,C	NA,1	NA,inf	NA,inf	NA,0.291886	6.79524e-05	0.000136095
2	chr15:42530419:T:G	42530419	NA,G	NA,T	NA,1	NA,inf	NA,inf	NA,0.287617	6.79011e-05	0.000135988
2	chr15:44541723:C:T	44541723	NA,T	NA,C	NA,1	NA,inf	NA,inf	NA,0.27261	6.78979e-05	0.000136015
2	chr15:42571585:T:C	42571585	NA,C	NA,T	NA,1	NA,inf	NA,inf	NA,0.290821	6.78823e-05	0.000135955
2	chr15:42460985:AAGAAACTTCAAAAAG:A	42460985	NA,A	NA,AAGAAACTTCAAAAAG	NA,1	NA,-inf	NA,inf	NA,0.265363	6.7874e-05	0.000136015
2	chr15:42512609:C:A	42512609	NA,A	NA,C	NA,1	NA,inf	NA,inf	NA,0.291373	6.78716e-05	0.000135933
2	chr15:42168053:A:G	42168053	NA,G	NA,A	NA,1	NA,inf	NA,inf	NA,0.272572	6.78645e-05	0.000135829
2	chr15:42231620:T:A	42231620	NA,A	NA,T	NA,1	NA,-inf	NA,inf	NA,0.247615	6.78404e-05	0.000135924
2	chr15:42268843:A:C	42268843	NA,C	NA,A	NA,1	NA,-inf	NA,inf	NA,0.273232	6.78287e-05	0.000135823
2	chr15:42280318:C:T	42280318	T,NA	C,NA	1,NA	inf,NA	inf,NA	0.738148,NA	6.78226e-05	0.000135917
2	chr15:43410036:A:G	43410036	NA,G	NA,A	NA,1	NA,inf	NA,inf	NA,0.254857	6.78145e-05	0.000135843
2	chr15:42603866:TC:T	42603866	T,NA	TC,NA	1,NA	-inf,NA	inf,NA	0.626757,NA	6.78096e-05	0.000135823
2	chr15:44142958:C:T	44142958	T,T	C,C	1,1	-inf,-inf	inf,inf	0.134616,1.34928	6.78071e-05	0.000136024
2	chr15:42242213:G:A	42242213	NA,A	NA,G	NA,1	NA,inf	NA,inf	NA,0.260915	6.78028e-05	0.00013588
2	chr15:44649665:G:GCAGACCA	44649665	NA,GCAGACCA	NA,G	NA,1	NA,inf	NA,inf	NA,0.260046	6.78003e-05	0.000135822
2	chr15:43739262:C:T	43739262	NA,T	NA,C	NA,1	NA,-inf	NA,inf	NA,0.297631	6.7793e-05	0.000135906
2	chr15:42204678:A:T	42204678	NA,T	NA,A	NA,1	NA,-inf	NA,inf	NA,0.247199	6.77883e-05	0.000135824
2	chr15:43861167:TG:T	43861167	NA,T	NA,TG	NA,1	NA,inf	NA,inf	NA,0.267118	6.7778e-05	0.000135776
2	chr15:44502294:A:C	44502294	NA,C	NA,A	NA,1	NA,inf	NA,inf	NA,0.270022	6.77602e-05	0.000135723
2	chr15:42480494:G:T	42480494	NA,T	NA,G	NA,1	NA,inf	NA,inf	NA,0.290557	6.77563e-05	0.000135701
2	chr15:42556746:T:G	42556746	NA,G	NA,T	NA,1	NA,-inf	NA,inf	NA,0.24646	6.77524e-05	0.000135747
2	chr15:43035241:TAA:T	43035241	NA,T	NA,TAA	NA,1	NA,inf	NA,inf	NA,0.263336	6.7746e-05	0.000135712
2	chr15:44404091:T:A	44404091	NA,A	NA,T	NA,1	NA,inf	NA,inf	NA,0.239548	6.77441e-05	0.000135634
2	chr15:42749954:C:T	42749954	NA,T	NA,C	NA,1	NA,-inf	NA,inf	NA,0.300045	6.77318e-05	0.000135787
2	chr15:42475801:T:C	42475801	NA,C	NA,T	NA,1	NA,-inf	NA,inf	NA,0.256712	6.77201e-05	0.000135719
2	chr15:44188179:G:A	44188179	NA,A	NA,G	NA,1	NA,-inf	NA,inf	NA,0.248836	6.771e-05	0.000135659
2	chr15:42546343:A:G	42546343	NA,G	NA,A	NA,1	NA,inf	NA,inf	NA,0.28824	6.7703e-05	0.000135596
2	chr15:42667545:A:G	42667545	G,G	A,A	1,1	inf,inf	inf,inf	0.166665,1.5735	6.76973e-05	0.000134864
2	chr15:42840191:C:T	42840191	NA,T	NA,C	NA,1	NA,inf	NA,inf	NA,0.276025	6.76793e-05	0.000135574
2	chr15:44210330:C:T	44210330	NA,T	NA,C	NA,1	NA,inf	NA,inf	NA,0.286284	6.76538e-05	0.000135502
2	chr15:43343792:A:G	43343792	NA,G	NA,A	NA,1	NA,inf	NA,inf	NA,0.274068	6.76478e-05	0.000135509
2	chr15:42477046:C:T	42477046	NA,T	NA,C	NA,1	NA,inf	NA,inf	NA,0.257714	6.76389e-05	0.000135477
2	chr15:43382135:C:A	43382135	NA,A	NA,C	NA,1	NA,inf	NA,inf	NA,0.273538	6.76282e-05	0.00013547
2	chr15:44354396:A:C	44354396	NA,C	NA,A	NA,1	NA,inf	NA,inf	NA,0.268542	6.76246e-05	0.000135468
2	chr15:44433352:A:G	44433352	NA,G	NA,A	NA,1	NA,inf	NA,inf	NA,0.237582	6.76239e-05	0.000135393
2	chr15:43168009:AGGCACTC:A	43168009	NA,A	NA,AGGCACTC	NA,1	NA,inf	NA,inf	NA,0.264607	6.76138e-05	0.000135445
2	chr15:43794208:A:G	43794208	NA,G	NA,A	NA,1	NA,inf	NA,inf	NA,0.26268	6.75982e-05	0.000135416
2	chr15:42166836:T:C	42166836	NA,C	NA,T	NA,1	NA,inf	NA,inf	NA,0.268811	6.75977e-05	0.000135297
2	chr15:42031249:A:G	42031249	NA,G	NA,A	NA,1	NA,inf	NA,inf	NA,0.264096	6.7597e-05	0.000135397
2	chr15:43900970:T:C	43900970	C,NA	T,NA	1,NA	-inf,NA	inf,NA	0.598901,NA	6.75942e-05	0.000135337
2	chr15:42514511:G:A	42514511	NA,A	NA,G	NA,1	NA,inf	NA,inf	NA,0.258134	6.75872e-05	0.000135392
2	chr15:43178505:C:T	43178505	NA,T	NA,C	NA,1	NA,inf	NA,inf	NA,0.264174	6.75843e-05	0.000135386
2	chr15:43315360:C:T	43315360	NA,T	NA,C	NA,1	NA,inf	NA,inf	NA,0.262253	6.75803e-05	0.00013538
2	chr15:42179275:C:T	42179275	NA,T	NA,C	NA,1	NA,-inf	NA,inf	NA,0.257477	6.75766e-05	0.000135426
2	chr15:41951141:C:T	41951141	NA,T	NA,C	NA,1	NA,inf	NA,inf	NA,0.26071	6.75763e-05	0.000135363
2	chr15:43748428:C:T	43748428	NA,T	NA,C	NA,1	NA,inf	NA,inf	NA,0.27371	6.75627e-05	0.000135335
2	chr15:44068442:G:A	44068442	NA,A	NA,G	NA,1	NA,inf	NA,inf	NA,0.253526	6.756e-05	0.000135287
2	chr15:42545849:A:G	42545849	NA,G	NA,A	NA,1	NA,inf	NA,inf	NA,0.285774	6.75452e-05	0.00013528
2	chr15:43163699:G:A	43163699	NA,A	NA,G	NA,1	NA,-inf	NA,inf	NA,0.248596	6.75407e-05	0.000135329
2	chr15:42542898:C:T	42542898	NA,T	NA,C	NA,1	NA,inf	NA,inf	NA,0.285642	6.75352e-05	0.00013526
2	chr15:42255846:T:A	42255846	NA,A	NA,T	NA,1	NA,-inf	NA,inf	NA,0.250143	6.75194e-05	0.000135304
2	chr15:42619993:T:C	42619993	NA,C	NA,T	NA,1	NA,-inf	NA,inf	NA,0.296513	6.75187e-05	0.000135367
2	chr15:43426673:G:A	43426673	NA,A	NA,G	NA,1	NA,inf	NA,inf	NA,0.267268	6.74997e-05	0.000135213
2	chr15:42268114:C:T	42268114	NA,T	NA,C	NA,1	NA,-inf	NA,inf	NA,0.268105	6.74822e-05	0.00013513
2	chr15:43341216:G:T	43341216	NA,T	NA,G	NA,1	NA,inf	NA,inf	NA,0.271624	6.7478e-05	0.000135169
2	chr15:42549863:A:G	42549863	NA,G	NA,A	NA,1	NA,inf	NA,inf	NA,0.284657	6.7473e-05	0.000135136
2	chr15:42502096:T:C	42502096	NA,C	NA,T	NA,1	NA,inf	NA,inf	NA,0.285222	6.74659e-05	0.000135121
2	chr15:42558214:C:T	42558214	NA,T	NA,C	NA,1	NA,-inf	NA,inf	NA,0.259939	6.74647e-05	0.000135177
2	chr15:44404949:T:C	44404949	NA,C	NA,T	NA,1	NA,inf	NA,inf	NA,0.235551	6.74646e-05	0.000135075
2	chr15:42019549:G:A	42019549	NA,A	NA,G	NA,1	NA,inf	NA,inf	NA,0.256177	6.74635e-05	0.000135135
2	chr15:43120331:C:A	43120331	NA,A	NA,C	NA,1	NA,inf	NA,inf	NA,0.251026	6.74616e-05	0.000135142
2	chr15:44642425:A:C	44642425	NA,C	NA,A	NA,1	NA,-inf	NA,inf	NA,0.234976	6.74607e-05	0.000135162
2	chr15:44071394:T:C	44071394	NA,C	NA,T	NA,1	NA,-inf	NA,inf	NA,0.238595	6.74534e-05	0.00013515
2	chr15:44277897:T:C	44277897	NA,C	NA,T	NA,1	NA,inf	NA,inf	NA,0.262192	6.74493e-05	0.000135115
2	chr15:43109785:G:A	43109785	NA,A	NA,G	NA,1	NA,inf	NA,inf	NA,0.250858	6.74414e-05	0.000135101
2	chr15:42879978:CAG:C	42879978	NA,C	NA,CAG	NA,1	NA,inf	NA,inf	NA,0.259439	6.74145e-05	0.000135049
2	chr15:42724277:A:G	42724277	G,G	A,A	1,1	inf,inf	inf,inf	0.160718,1.57029	6.74128e-05	0.000134301
2	chr15:43780228:C:G	43780228	NA,G	NA,C	NA,1	NA,inf	NA,inf	NA,0.254089	6.73961e-05	0.000135055
2	chr15:42155341:CAT:C	42155341	NA,C	NA,CAT	NA,1	NA,-inf	NA,inf	NA,0.254834	6.73817e-05	0.000135034
2	chr15:42498958:T:A	42498958	NA,A	NA,T	NA,1	NA,inf	NA,inf	NA,0.283934	6.73787e-05	0.000134947
2	chr15:43916157:C:T	43916157	NA,T	NA,C	NA,1	NA,inf	NA,inf	NA,0.259645	6.73775e-05	0.000134974
2	chr15:42975139:A:G	42975139	NA,G	NA,A	NA,1	NA,-inf	NA,inf	NA,0.25621	6.73725e-05	0.000134959
2	chr15:42174018:C:T	42174018	NA,T	NA,C	NA,1	NA,-inf	NA,inf	NA,0.244962	6.73642e-05	0.000134982
2	chr15:43952660:G:A	43952660	NA,A	NA,G	NA,1	NA,-inf	NA,inf	NA,0.251198	6.73552e-05	0.000134973
2	chr15:43112839:G:A	43112839	A,A	G,G	1,1	inf,-inf	inf,inf	1.02522,0.950895	6.73539e-05	0.000134531
2	chr15:42203531:A:AG	42203531	NA,AG	NA,A	NA,1	NA,-inf	NA,inf	NA,0.240604	6.73534e-05	0.000134948
2	chr15:44509886:A:G	44509886	NA,G	NA,A	NA,1	NA,-inf	NA,inf	NA,0.2488	6.73375e-05	0.000134935
2	chr15:44740763:T:G	44740763	NA,G	NA,T	NA,1	NA,-inf	NA,inf	NA,0.23704	6.73308e-05	0.00013491
2	chr15:44785761:G:A	44785761	NA,A	NA,G	NA,1	NA,-inf	NA,inf	NA,0.238012	6.73299e-05	0.000134901
2	chr15:42710338:G:A	42710338	A,A	G,G	1,1	inf,inf	inf,inf	0.0665856,1.54435	6.7323e-05	0.000134145
2	chr15:44580976:A:C	44580976	NA,C	NA,A	NA,1	NA,inf	NA,inf	NA,0.254331	6.73016e-05	0.00013482
2	chr15:43016419:A:T	43016419	NA,T	NA,A	NA,1	NA,inf	NA,inf	NA,0.25669	6.72989e-05	0.000134817
2	chr15:44774942:G:A	44774942	A,NA	G,NA	1,NA	-inf,NA	inf,NA	0.618775,NA	6.7295e-05	0.000134742
2	chr15:42791296:G:C	42791296	NA,C	NA,G	NA,1	NA,inf	NA,inf	NA,0.249486	6.72947e-05	0.000134796
2	chr15:44508246:C:A	44508246	NA,A	NA,C	NA,1	NA,-inf	NA,inf	NA,0.27388	6.72783e-05	0.000134864
2	chr15:44592560:T:C	44592560	NA,C	NA,T	NA,1	NA,inf	NA,inf	NA,0.253561	6.72758e-05	0.000134768
2	chr15:43275444:C:T	43275444	NA,T	NA,C	NA,1	NA,inf	NA,inf	NA,0.258275	6.72616e-05	0.000134738
2	chr15:43360045:A:G	43360045	NA,G	NA,A	NA,1	NA,inf	NA,inf	NA,0.254167	6.72615e-05	0.000134737
2	chr15:42793496:G:A	42793496	NA,A	NA,G	NA,1	NA,inf	NA,inf	NA,0.256155	6.7261e-05	0.000134741
2	chr15:42559174:A:G	42559174	NA,G	NA,A	NA,1	NA,-inf	NA,inf	NA,0.256919	6.72574e-05	0.000134761
2	chr15:42268833:A:G	42268833	NA,G	NA,A	NA,1	NA,-inf	NA,inf	NA,0.264427	6.7237e-05	0.00013464
2	chr15:42030924:T:C	42030924	NA,C	NA,T	NA,1	NA,inf	NA,inf	NA,0.25871	6.72369e-05	0.000134677
2	chr15:41984605:G:A	41984605	NA,A	NA,G	NA,1	NA,inf	NA,inf	NA,0.251427	6.72313e-05	0.000134673
2	chr15:43701113:G:T	43701113	NA,T	NA,G	NA,1	NA,inf	NA,inf	NA,0.206547	6.72277e-05	0.000134591
2	chr15:42233822:G:A	42233822	NA,A	NA,G	NA,1	NA,-inf	NA,inf	NA,0.238723	6.72245e-05	0.00013469
2	chr15:44056374:C:G	44056374	NA,G	NA,C	NA,1	NA,inf	NA,inf	NA,0.2507	6.72094e-05	0.000134629
2	chr15:42539969:G:T	42539969	NA,T	NA,G	NA,1	NA,inf	NA,inf	NA,0.280649	6.72021e-05	0.000134594
2	chr15:42309539:C:T	42309539	NA,T	NA,C	NA,1	NA,inf	NA,inf	NA,0.249615	6.7201e-05	0.0001346
2	chr15:42194833:A:G	42194833	NA,G	NA,A	NA,1	NA,inf	NA,inf	NA,0.261993	6.71997e-05	0.000134503
2	chr15:44172810:GA:G	44172810	NA,G	NA,GA	NA,1	NA,-inf	NA,inf	NA,0.241259	6.71994e-05	0.000134635
2	chr15:42542447:T:C	42542447	C,NA	T,NA	1,NA	inf,NA	inf,NA	0.780328,NA	6.71974e-05	0.000134716
2	chr15:42314584:A:G	42314584	NA,G	NA,A	NA,1	NA,inf	NA,inf	NA,0.249404	6.71728e-05	0.000134566
2	chr15:42240794:C:T	42240794	NA,T	NA,C	NA,1	NA,-inf	NA,inf	NA,0.237928	6.71702e-05	0.000134581
2	chr15:44342752:A:G	44342752	NA,G	NA,A	NA,1	NA,inf	NA,inf	NA,0.236802	6.71692e-05	0.000134492
2	chr15:42344379:A:G	42344379	NA,G	NA,A	NA,1	NA,inf	NA,inf	NA,0.24858	6.71653e-05	0.000134528
2	chr15:42787303:C:T	42787303	NA,T	NA,C	NA,1	NA,-inf	NA,inf	NA,0.225723	6.71357e-05	0.000134518
2	chr15:44519729:G:A	44519729	NA,A	NA,G	NA,1	NA,-inf	NA,inf	NA,0.260679	6.71354e-05	0.000134472
2	chr15:44575905:G:A	44575905	NA,A	NA,G	NA,1	NA,-inf	NA,inf	NA,0.255413	6.71319e-05	0.000134565
2	chr15:43251546:A:G	43251546	NA,G	NA,A	NA,1	NA,-inf	NA,inf	NA,0.255328	6.71175e-05	0.000134479
2	chr15:42836144:AG:A	42836144	NA,A	NA,AG	NA,1	NA,inf	NA,inf	NA,0.253928	6.71115e-05	0.000134441
2	chr15:42519433:A:G	42519433	NA,G	NA,A	NA,1	NA,inf	NA,inf	NA,0.279681	6.71039e-05	0.000134397
2	chr15:42299834:G:A	42299834	NA,A	NA,G	NA,1	NA,inf	NA,inf	NA,0.248136	6.71014e-05	0.000134401
2	chr15:43985635:A:T	43985635	NA,T	NA,A	NA,1	NA,inf	NA,inf	NA,0.252816	6.70978e-05	0.00013441
2	chr15:42302976:C:G	42302976	NA,G	NA,C	NA,1	NA,inf	NA,inf	NA,0.247965	6.70901e-05	0.000134378
2	chr15:42314465:C:G	42314465	NA,G	NA,C	NA,1	NA,inf	NA,inf	NA,0.247965	6.70901e-05	0.000134378
2	chr15:42543876:C:T	42543876	NA,T	NA,C	NA,1	NA,inf	NA,inf	NA,0.278874	6.70883e-05	0.000134366
2	chr15:42142271:A:G	42142271	NA,G	NA,A	NA,1	NA,inf	NA,inf	NA,0.252065	6.70714e-05	0.000134349
2	chr15:42283758:A:G	42283758	NA,G	NA,A	NA,1	NA,-inf	NA,inf	NA,0.243181	6.70577e-05	0.000134379
2	chr15:42960771:A:G	42960771	NA,G	NA,A	NA,1	NA,inf	NA,inf	NA,0.255944	6.70527e-05	0.000134324
2	chr15:43827172:G:A	43827172	NA,A	NA,G	NA,1	NA,inf	NA,inf	NA,0.25934	6.70524e-05	0.000134316
2	chr15:42241397:T:C	42241397	NA,C	NA,T	NA,1	NA,-inf	NA,inf	NA,0.236078	6.70446e-05	0.000134329
2	chr15:42030692:G:A	42030692	NA,A	NA,G	NA,1	NA,inf	NA,inf	NA,0.255845	6.70434e-05	0.000134289
2	chr15:42025634:C:G	42025634	NA,G	NA,C	NA,1	NA,-inf	NA,inf	NA,0.274749	6.70391e-05	0.000134372
2	chr15:42057400:A:G	42057400	NA,G	NA,A	NA,1	NA,inf	NA,inf	NA,0.247194	6.70366e-05	0.00013429
2	chr15:42547726:C:G	42547726	NA,G	NA,C	NA,1	NA,inf	NA,inf	NA,0.277861	6.70236e-05	0.000134237
2	chr15:44642933:G:A	44642933	NA,A	NA,G	NA,1	NA,inf	NA,inf	NA,0.250222	6.70195e-05	0.000134255
2	chr15:42553741:G:A	42553741	NA,A	NA,G	NA,1	NA,inf	NA,inf	NA,0.277564	6.7011e-05	0.000134212
2	chr15:44708724:G:A	44708724	NA,A	NA,G	NA,1	NA,-inf	NA,inf	NA,0.275568	6.70009e-05	0.000134307
2	chr15:42306488:G:A	42306488	NA,A	NA,G	NA,1	NA,inf	NA,inf	NA,0.246333	6.69811e-05	0.00013416
2	chr15:42282281:G:A	42282281	NA,A	NA,G	NA,1	NA,-inf	NA,inf	NA,0.235104	6.69765e-05	0.000134193
2	chr15:42262475:T:C	42262475	NA,C	NA,T	NA,1	NA,-inf	NA,inf	NA,0.260429	6.69739e-05	0.000134114
2	chr15:42306777:G:A	42306777	NA,A	NA,G	NA,1	NA,inf	NA,inf	NA,0.245713	6.69401e-05	0.000134078
2	chr15:43728734:C:T	43728734	NA,T	NA,C	NA,1	NA,inf	NA,inf	NA,0.266052	6.69363e-05	0.000134083
2	chr15:42732801:G:C	42732801	C,C	G,G	1,1	inf,inf	inf,inf	0.141441,1.5598	6.69256e-05	0.00013334
2	chr15:44619473:A:G	44619473	NA,G	NA,A	NA,1	NA,-inf	NA,inf	NA,0.227178	6.69162e-05	0.00013407
2	chr15:42563183:A:G	42563183	NA,G	NA,A	NA,1	NA,inf	NA,inf	NA,0.276097	6.69156e-05	0.000134021
2	chr15:44268265:A:G	44268265	NA,G	NA,A	NA,1	NA,inf	NA,inf	NA,0.252355	6.6889e-05	0.000133989
2	chr15:43186289:C:T	43186289	T,NA	C,NA	1,NA	inf,NA	inf,NA	0.785149,NA	6.68772e-05	0.000133821
2	chr15:44251634:C:G	44251634	NA,G	NA,C	NA,1	NA,-inf	NA,inf	NA,0.274922	6.68718e-05	0.000133982
2	chr15:43158552:T:C	43158552	NA,C	NA,T	NA,1	NA,-inf	NA,inf	NA,0.23879	6.68671e-05	0.000133979
2	chr15:42327034:C:T	42327034	NA,T	NA,C	NA,1	NA,inf	NA,inf	NA,0.246687	6.68666e-05	0.000134001
2	chr15:43633916:G:T	43633916	NA,T	NA,G	NA,1	NA,-inf	NA,inf	NA,0.240793	6.68602e-05	0.000133955
2	chr15:41934458:G:A	41934458	NA,A	NA,G	NA,1	NA,inf	NA,inf	NA,0.249142	6.68289e-05	0.000133867
2	chr15:43203127:G:T	43203127	NA,T	NA,G	NA,1	NA,inf	NA,inf	NA,0.252271	6.6825e-05	0.000133868
2	chr15:44135138:A:G	44135138	NA,G	NA,A	NA,1	NA,inf	NA,inf	NA,0.248511	6.68221e-05	0.000133822
2	chr15:43966974:C:A	43966974	NA,A	NA,C	NA,1	NA,-inf	NA,inf	NA,0.243202	6.68195e-05	0.000133899
2	chr15:42182172:A:G	42182172	NA,G	NA,A	NA,1	NA,inf	NA,inf	NA,0.25604	6.68179e-05	0.000133742
2	chr15:42540093:G:C	42540093	NA,C	NA,G	NA,1	NA,inf	NA,inf	NA,0.274647	6.68156e-05	0.000133821
2	chr15:43502869:C:T	43502869	NA,T	NA,C	NA,1	NA,inf	NA,inf	NA,0.250893	6.68099e-05	0.000133838
2	chr15:42383792:T:C	42383792	NA,C	NA,T	NA,1	NA,inf	NA,inf	NA,0.260437	6.68063e-05	0.000133806
2	chr15:43890258:G:T	43890258	NA,T	NA,G	NA,1	NA,inf	NA,inf	NA,0.210583	6.67942e-05	0.000133734
2	chr15:43646318:TG:T	43646318	NA,T	NA,TG	NA,1	NA,-inf	NA,inf	NA,0.239669	6.67864e-05	0.000133807
2	chr15:44086921:A:G	44086921	NA,G	NA,A	NA,1	NA,inf	NA,inf	NA,0.228414	6.67818e-05	0.000133806
2	chr15:44583436:C:T	44583436	NA,T	NA,C	NA,1	NA,inf	NA,inf	NA,0.220007	6.6781e-05	0.000133753
2	chr15:42566693:C:T	42566693	NA,T	NA,C	NA,1	NA,inf	NA,inf	NA,0.273987	6.67804e-05	0.00013375
2	chr15:42611614:C:T	42611614	NA,T	NA,C	NA,1	NA,-inf	NA,inf	NA,0.227357	6.67744e-05	0.000133794
2	chr15:44274349:G:A	44274349	NA,A	NA,G	NA,1	NA,inf	NA,inf	NA,0.251882	6.67724e-05	0.00013376
2	chr15:42018038:G:A	42018038	NA,A	NA,G	NA,1	NA,inf	NA,inf	NA,0.248665	6.6769e-05	0.000133747
2	chr15:42500113:G:C	42500113	NA,C	NA,G	NA,1	NA,inf	NA,inf	NA,0.274355	6.67559e-05	0.000133701
2	chr15:43003854:G:A	43003854	NA,A	NA,G	NA,1	NA,inf	NA,inf	NA,0.247254	6.67521e-05	0.000133719
2	chr15:42707509:G:A	42707509	NA,A	NA,G	NA,1	NA,-inf	NA,inf	NA,0.229879	6.67474e-05	0.000133738
2	chr15:44556231:A:G	44556231	NA,G	NA,A	NA,1	NA,inf	NA,inf	NA,0.245618	6.67447e-05	0.000133705
2	chr15:43091181:G:A	43091181	NA,A	NA,G	NA,1	NA,inf	NA,inf	NA,0.248491	6.67318e-05	0.00013368
2	chr15:44275770:C:T	44275770	NA,T	NA,C	NA,1	NA,inf	NA,inf	NA,0.250976	6.67132e-05	0.000133642
2	chr15:42307450:C:T	42307450	NA,T	NA,C	NA,1	NA,inf	NA,inf	NA,0.242155	6.67022e-05	0.000133602
2	chr15:42108236:A:C	42108236	NA,C	NA,A	NA,1	NA,inf	NA,inf	NA,0.247722	6.6697e-05	0.000133604
2	chr15:44013024:C:A	44013024	A,NA	C,NA	1,NA	inf,NA	inf,NA	0.73868,NA	6.669e-05	0.00013366
2	chr15:41934101:C:G	41934101	NA,G	NA,C	NA,1	NA,-inf	NA,inf	NA,0.223507	6.66893e-05	0.00013362
2	chr15:43485847:A:G	43485847	NA,G	NA,A	NA,1	NA,inf	NA,inf	NA,0.238134	6.66654e-05	0.000133551
2	chr15:43894938:T:C	43894938	NA,C	NA,T	NA,1	NA,inf	NA,inf	NA,0.248579	6.66524e-05	0.00013352
2	chr15:42611617:G:A	42611617	NA,A	NA,G	NA,1	NA,inf	NA,inf	NA,0.241934	6.66521e-05	0.000133519
2	chr15:42296946:G:T	42296946	NA,T	NA,G	NA,1	NA,inf	NA,inf	NA,0.241251	6.66446e-05	0.000133486
2	chr15:43494275:T:G	43494275	G,NA	T,NA	1,NA	-inf,NA	inf,NA	0.606895,NA	6.66322e-05	0.000133432
2	chr15:44299025:T:C	44299025	NA,C	NA,T	NA,1	NA,inf	NA,inf	NA,0.234545	6.66153e-05	0.00013341
2	chr15:42475692:T:C	42475692	C,NA	T,NA	1,NA	-inf,NA	inf,NA	0.64185,NA	6.65951e-05	0.000133401
2	chr15:42750006:A:G	42750006	NA,G	NA,A	NA,1	NA,-inf	NA,inf	NA,0.214608	6.65903e-05	0.000133437
2	chr15:44555217:T:C	44555217	NA,C	NA,T	NA,1	NA,inf	NA,inf	NA,0.243162	6.65899e-05	0.000133395
2	chr15:42430798:C:A	42430798	NA,A	NA,C	NA,1	NA,-inf	NA,inf	NA,0.230713	6.65874e-05	0.000133414
2	chr15:43068276:C:T	43068276	NA,T	NA,C	NA,1	NA,-inf	NA,inf	NA,0.282435	6.65834e-05	0.00013348
2	chr15:43476767:G:A	43476767	NA,A	NA,G	NA,1	NA,inf	NA,inf	NA,0.247356	6.65787e-05	0.000133375
2	chr15:43341131:T:G	43341131	NA,G	NA,T	NA,1	NA,-inf	NA,inf	NA,0.207784	6.65756e-05	0.000133424
2	chr15:43809024:T:C	43809024	NA,C	NA,T	NA,1	NA,inf	NA,inf	NA,0.247627	6.65683e-05	0.00013335
2	chr15:42252839:C:T	42252839	NA,T	NA,C	NA,1	NA,-inf	NA,inf	NA,0.235888	6.65599e-05	0.00013338
2	chr15:43039039:A:C	43039039	NA,C	NA,A	NA,1	NA,inf	NA,inf	NA,0.245328	6.65534e-05	0.000133324
2	chr15:42965324:A:G	42965324	NA,G	NA,A	NA,1	NA,inf	NA,inf	NA,0.258817	6.65366e-05	0.000133286
2	chr15:42560135:A:T	42560135	NA,T	NA,A	NA,1	NA,inf	NA,inf	NA,0.240628	6.65291e-05	0.000133276
2	chr15:42436199:C:T	42436199	NA,T	NA,C	NA,1	NA,-inf	NA,inf	NA,0.225041	6.65213e-05	0.000133275
2	chr15:42468008:C:T	42468008	NA,T	NA,C	NA,1	NA,-inf	NA,inf	NA,0.228176	6.65195e-05	0.000133276
2	chr15:43149688:C:T	43149688	NA,T	NA,C	NA,1	NA,inf	NA,inf	NA,0.24737	6.64886e-05	0.000133193
2	chr15:44612309:T:C	44612309	NA,C	NA,T	NA,1	NA,-inf	NA,inf	NA,0.245757	6.64861e-05	0.000133268
2	chr15:43934531:C:T	43934531	NA,T	NA,C	NA,1	NA,inf	NA,inf	NA,0.254507	6.64802e-05	0.000133151
2	chr15:42554500:T:TC	42554500	NA,TC	NA,T	NA,1	NA,inf	NA,inf	NA,0.26883	6.64558e-05	0.000133101
2	chr15:43368116:C:T	43368116	NA,T	NA,C	NA,1	NA,-inf	NA,inf	NA,0.206035	6.64537e-05	0.000133163
2	chr15:42768499:C:G	42768499	NA,G	NA,C	NA,1	NA,-inf	NA,inf	NA,0.282448	6.6451e-05	0.000133225
2	chr15:44785970:C:T	44785970	NA,T	NA,C	NA,1	NA,-inf	NA,inf	NA,0.219875	6.64414e-05	0.000133118
2	chr15:44165709:C:T	44165709	NA,T	NA,C	NA,1	NA,-inf	NA,inf	NA,0.264017	6.6439e-05	0.00013318
2	chr15:42193130:T:C	42193130	C,C	T,T	1,1	inf,-inf	inf,inf	1.24393,0.672587	6.64365e-05	0.000132923
2	chr15:44667214:C:CAT	44667214	NA,CAT	NA,C	NA,1	NA,-inf	NA,inf	NA,0.260665	6.64316e-05	0.000133164
2	chr15:42288515:T:A	42288515	A,A	T,T	1,1	-inf,-inf	inf,inf	1.53316,0.0862843	6.64312e-05	0.000132926
2	chr15:42237130:T:C	42237130	NA,C	NA,T	NA,1	NA,-inf	NA,inf	NA,0.227801	6.6429e-05	0.000133096
2	chr15:42569491:G:A	42569491	NA,A	NA,G	NA,1	NA,inf	NA,inf	NA,0.268291	6.64235e-05	0.000133036
2	chr15:44704489:C:A	44704489	NA,A	NA,C	NA,1	NA,-inf	NA,inf	NA,0.230285	6.64229e-05	0.000133087
2	chr15:42552012:T:C	42552012	NA,C	NA,T	NA,1	NA,inf	NA,inf	NA,0.268157	6.64025e-05	0.000132994
2	chr15:43859639:G:A	43859639	NA,A	NA,G	NA,1	NA,inf	NA,inf	NA,0.232093	6.63877e-05	0.000132964
2	chr15:44725902:C:T	44725902	NA,T	NA,C	NA,1	NA,inf	NA,inf	NA,0.236717	6.63845e-05	0.000132974
2	chr15:42266603:GC:G	42266603	NA,G	NA,GC	NA,1	NA,-inf	NA,inf	NA,0.228446	6.63798e-05	0.000133
2	chr15:43388790:C:A	43388790	NA,A	NA,C	NA,1	NA,inf	NA,inf	NA,0.254697	6.63673e-05	0.000132945
2	chr15:43915101:C:T	43915101	NA,T	NA,C	NA,1	NA,inf	NA,inf	NA,0.223431	6.63631e-05	0.000132912
2	chr15:42557825:C:T	42557825	NA,T	NA,C	NA,1	NA,inf	NA,inf	NA,0.267309	6.63621e-05	0.000132913
2	chr15:44272585:G:A	44272585	NA,A	NA,G	NA,1	NA,inf	NA,inf	NA,0.240336	6.63515e-05	0.000132906
2	chr15:44535147:C:T	44535147	NA,T	NA,C	NA,1	NA,inf	NA,inf	NA,0.239379	6.63363e-05	0.000132887
2	chr15:44582051:T:C	44582051	NA,C	NA,T	NA,1	NA,-inf	NA,inf	NA,0.243287	6.63357e-05	0.000132966
2	chr15:42694273:A:T	42694273	NA,T	NA,A	NA,1	NA,inf	NA,inf	NA,0.217724	6.63311e-05	0.000132856
2	chr15:44664385:C:T	44664385	NA,T	NA,C	NA,1	NA,inf	NA,inf	NA,0.238553	6.62892e-05	0.000132783
2	chr15:43071120:T:C	43071120	NA,C	NA,T	NA,1	NA,inf	NA,inf	NA,0.254834	6.62873e-05	0.000132787
2	chr15:42813488:C:T	42813488	NA,T	NA,C	NA,1	NA,inf	NA,inf	NA,0.241302	6.6285e-05	0.000132786
2	chr15:43652320:C:G	43652320	NA,G	NA,C	NA,1	NA,-inf	NA,inf	NA,0.225461	6.62499e-05	0.000132734
2	chr15:42307650:A:G	42307650	NA,G	NA,A	NA,1	NA,-inf	NA,inf	NA,0.23089	6.62472e-05	0.000132753
2	chr15:43754265:G:A	43754265	NA,A	NA,G	NA,1	NA,-inf	NA,inf	NA,0.225606	6.6247e-05	0.000132728
2	chr15:42576317:C:G	42576317	NA,G	NA,C	NA,1	NA,inf	NA,inf	NA,0.265155	6.62349e-05	0.000132659
2	chr15:42760460:A:C	42760460	NA,C	NA,A	NA,1	NA,-inf	NA,inf	NA,0.212718	6.62332e-05	0.000132707
2	chr15:42964761:A:G	42964761	NA,G	NA,A	NA,1	NA,inf	NA,inf	NA,0.233127	6.62329e-05	0.000132686
2	chr15:43930989:A:G	43930989	G,G	A,A	1,1	-inf,inf	inf,inf	1.43145,1.55356	6.62148e-05	0.000131849
2	chr15:44617412:G:T	44617412	NA,T	NA,G	NA,1	NA,-inf	NA,inf	NA,0.257122	6.62052e-05	0.000132709
2	chr15:42566431:T:G	42566431	NA,G	NA,T	NA,1	NA,inf	NA,inf	NA,0.264815	6.62027e-05	0.000132595
2	chr15:43873084:G:A	43873084	NA,A	NA,G	NA,1	NA,inf	NA,inf	NA,0.229991	6.62022e-05	0.000132594
2	chr15:44577578:T:C	44577578	NA,C	NA,T	NA,1	NA,-inf	NA,inf	NA,0.24112	6.61977e-05	0.000132689
2	chr15:44108364:G:A	44108364	NA,A	NA,G	NA,1	NA,inf	NA,inf	NA,0.238559	6.61878e-05	0.000132553
2	chr15:42386614:G:A	42386614	NA,A	NA,G	NA,1	NA,inf	NA,inf	NA,0.250385	6.61683e-05	0.00013253
2	chr15:42573590:C:T	42573590	NA,T	NA,C	NA,1	NA,inf	NA,inf	NA,0.263931	6.61522e-05	0.000132493
2	chr15:43173695:C:T	43173695	NA,T	NA,C	NA,1	NA,inf	NA,inf	NA,0.254604	6.61399e-05	0.000132472
2	chr15:42145779:G:C	42145779	NA,C	NA,G	NA,1	NA,-inf	NA,inf	NA,0.222145	6.6136e-05	0.000132516
2	chr15:44762189:A:G	44762189	NA,G	NA,A	NA,1	NA,-inf	NA,inf	NA,0.218913	6.6121e-05	0.000132487
2	chr15:42669483:G:A	42669483	NA,A	NA,G	NA,1	NA,-inf	NA,inf	NA,0.27277	6.61201e-05	0.000132559
2	chr15:42574502:G:A	42574502	NA,A	NA,G	NA,1	NA,inf	NA,inf	NA,0.263469	6.61177e-05	0.000132424
2	chr15:43999046:T:C	43999046	C,C	T,T	1,1	inf,-inf	inf,inf	3.75442,1.54854	6.61123e-05	0.000133818
2	chr15:42687825:G:A	42687825	NA,A	NA,G	NA,1	NA,-inf	NA,inf	NA,0.27612	6.60858e-05	0.000132491
2	chr15:43746595:C:T	43746595	NA,T	NA,C	NA,1	NA,-inf	NA,inf	NA,0.225188	6.60777e-05	0.000132364
2	chr15:44009093:T:G	44009093	NA,G	NA,T	NA,1	NA,-inf	NA,inf	NA,0.255691	6.60289e-05	0.000132354
2	chr15:42809732:T:C	42809732	NA,C	NA,T	NA,1	NA,inf	NA,inf	NA,0.236724	6.60278e-05	0.000132298
2	chr15:44659717:G:A	44659717	NA,A	NA,G	NA,1	NA,inf	NA,inf	NA,0.234171	6.60254e-05	0.000132255
2	chr15:42032647:C:T	42032647	T,T	C,C	1,1	-inf,-inf	inf,inf	1.14476,0.668054	6.60153e-05	0.000132144
2	chr15:44621222:G:A	44621222	NA,A	NA,G	NA,1	NA,-inf	NA,inf	NA,0.253937	6.60103e-05	0.000132317
2	chr15:41911727:G:A	41911727	NA,A	NA,G	NA,1	NA,inf	NA,inf	NA,0.230336	6.6008e-05	0.000132226
2	chr15:42030419:C:G	42030419	NA,G	NA,C	NA,1	NA,inf	NA,inf	NA,0.236781	6.60015e-05	0.000132211
2	chr15:43974220:C:A	43974220	NA,A	NA,C	NA,1	NA,inf	NA,inf	NA,0.226362	6.59943e-05	0.000132216
2	chr15:42567932:C:T	42567932	NA,T	NA,C	NA,1	NA,inf	NA,inf	NA,0.261401	6.59924e-05	0.000132174
2	chr15:42344889:A:G	42344889	NA,G	NA,A	NA,1	NA,-inf	NA,inf	NA,0.23317	6.59912e-05	0.000132245
2	chr15:44594350:C:T	44594350	NA,T	NA,C	NA,1	NA,inf	NA,inf	NA,0.243764	6.59865e-05	0.000132186
2	chr15:43872981:C:T	43872981	NA,T	NA,C	NA,1	NA,inf	NA,inf	NA,0.22642	6.59735e-05	0.000132136
3	chr15:44700277:C:T	44700277	T,T	C,C	1,1	-inf,inf	inf,inf	0.832906,3.13575	0.011066	0.022175
3	chr15:43910841:A:G	43910841	G,NA	A,NA	1,NA	inf,NA	inf,NA	3.46001,NA	0.00822802	0.0163629
3	chr15:41950980:G:A	41950980	NA,A	NA,G	NA,1	NA,inf	NA,inf	NA,3.03518	0.00807898	0.0160685
3	chr15:44267465:C:G	44267465	G,NA	C,NA	1,NA	-inf,NA	inf,NA	3.49824,NA	0.00666743	0.0132795
3	chr15:44639385:T:C	44639385	C,C	T,T	1,1	inf,-inf	inf,inf	0.662414,2.9207	0.00487368	0.00978833
3	chr15:44658976:A:G	44658976	G,G	A,A	1,1	-inf,inf	inf,inf	0.731111,2.77623	0.00442438	0.00889055
3	chr15:43511423:A:C	43511423	C,C	A,A	1,1	inf,inf	inf,inf	0.909645,1.79854	0.00430094	0.00875767
3	chr15:43513790:T:C	43513790	C,C	T,T	1,1	inf,inf	inf,inf	0.886983,1.83291	0.00426424	0.00868282
3	chr15:43935072:C:T	43935072	T,T	C,C	1,1	inf,inf	inf,inf	0.901112,1.8897	0.00413335	0.00838465
3	chr15:43895671:C:T	43895671	T,T	C,C	1,1	inf,inf	inf,inf	0.409393,2.43113	0.00326749	0.00662478
3	chr15:44382642:A:C	44382642	C,C	A,A	1,1	inf,-inf	inf,inf	0.696608,2.5287	0.00279717	0.00562303
3	chr15:44099017:A:G	44099017	G,NA	A,NA	1,NA	inf,NA	inf,NA	2.87365,NA	0.00278087	0.00555667
3	chr15:43904643:TGCTGGGATTACAGGTGTGAGCCACTGC:T	43904643	T,NA	TGCTGGGATTACAGGTGTGAGCCACTGC,NA	1,NA	inf,NA	inf,NA	3.0419,NA	0.00274281	0.00549236
3	chr15:42229190:G:A	42229190	A,NA	G,NA	1,NA	-inf,NA	inf,NA	2.51914,NA	0.00271434	0.00541714
3	chr15:41979633:C:A	41979633	NA,A	NA,C	NA,1	NA,inf	NA,inf	NA,2.4409	0.0025509	0.00508675
3	chr15:42300139:C:T	42300139	NA,T	NA,C	NA,1	NA,-inf	NA,inf	NA,2.48115	0.00248803	0.00495738
3	chr15:44048447:T:C	44048447	C,NA	T,NA	1,NA	inf,NA	inf,NA	2.88846,NA	0.00245297	0.00489142
3	chr15:44114438:C:T	44114438	T,NA	C,NA	1,NA	inf,NA	inf,NA	2.8395,NA	0.00239466	0.00477535
3	chr15:43121237:T:C	43121237	NA,C	NA,T	NA,1	NA,-inf	NA,inf	NA,2.57726	0.00230959	0.00458439
3	chr15:43596924:A:G	43596924	G,NA	A,NA	1,NA	inf,NA	inf,NA	3.55602,NA	0.00226702	0.00457373
3	chr15:42606414:C:T	42606414	T,T	C,C	1,1	-inf,inf	inf,inf	5.2768,1.17241	0.00219684	0.00438143
3	chr15:41985964:C:T	41985964	NA,T	NA,C	NA,1	NA,inf	NA,inf	NA,2.30006	0.00195125	0.00389215
3	chr15:44435971:T:C	44435971	C,C	T,T	1,1	inf,-inf	inf,inf	0.0315781,2.85594	0.00194392	0.00390157
3	chr15:44603828:T:A	44603828	NA,A	NA,T	NA,1	NA,inf	NA,inf	NA,2.24044	0.00184942	0.00369047
3	chr15:43196035:C:CAGG	43196035	NA,CAGG	NA,C	NA,1	NA,-inf	NA,inf	NA,2.4423	0.00180589	0.00358606
3	chr15:42497568:C:T	42497568	T,T	C,C	1,1	-inf,inf	inf,inf	5.25907,0.974895	0.00174514	0.00347924
3	chr15:43134398:G:T	43134398	NA,T	NA,G	NA,1	NA,-inf	NA,inf	NA,2.41912	0.00173055	0.00343664
3	chr15:44364392:C:T	44364392	T,NA	C,NA	1,NA	-inf,NA	inf,NA	2.52771,NA	0.00160498	0.00320557
3	chr15:43176952:A:G	43176952	NA,G	NA,A	NA,1	NA,-inf	NA,inf	NA,2.36058	0.00157582	0.0031299
3	chr15:41987151:G:T	41987151	NA,T	NA,G	NA,1	NA,inf	NA,inf	NA,2.18381	0.00156843	0.00312917
3	chr15:43782086:A:G	43782086	G,G	A,A	1,1	-inf,-inf	inf,inf	0.33809,2.19493	0.00156654	0.00317779
3	chr15:43240472:TATTGATCTG:T	43240472	NA,T	NA,TATTGATCTG	NA,1	NA,-inf	NA,inf	NA,2.37592	0.00155782	0.00309428
3	chr15:43152697:G:T	43152697	NA,T	NA,G	NA,1	NA,-inf	NA,inf	NA,2.37131	0.00155021	0.00307913
3	chr15:43193536:G:A	43193536	NA,A	NA,G	NA,1	NA,-inf	NA,inf	NA,2.36647	0.00153351	0.00304597
3	chr15:42545299:A:G	42545299	G,G	A,A	1,1	-inf,inf	inf,inf	5.27592,0.885391	0.00152029	0.00303161
3	chr15:43235673:C:T	43235673	NA,T	NA,C	NA,1	NA,-inf	NA,inf	NA,2.36152	0.00151833	0.00301596
3	chr15:42565610:T:G	42565610	NA,G	NA,T	NA,1	NA,inf	NA,inf	NA,2.2279	0.00151158	0.00301688
3	chr15:43189929:G:A	43189929	NA,A	NA,G	NA,1	NA,-inf	NA,inf	NA,2.35508	0.00150207	0.00298362
3	chr15:43139114:GTC:G	43139114	NA,G	NA,GTC	NA,1	NA,-inf	NA,inf	NA,2.33615	0.001488	0.00295567
3	chr15:41910758:G:A	41910758	NA,A	NA,G	NA,1	NA,inf	NA,inf	NA,2.11132	0.00146122	0.00291644
3	chr15:43240893:G:A	43240893	NA,A	NA,G	NA,1	NA,-inf	NA,inf	NA,2.33976	0.00146011	0.00290049
3	chr15:43239900:G:A	43239900	NA,A	NA,G	NA,1	NA,-inf	NA,inf	NA,2.33687	0.00145274	0.00288585
3	chr15:43215195:C:T	43215195	NA,T	NA,C	NA,1	NA,-inf	NA,inf	NA,2.33686	0.00145204	0.00288443
3	chr15:43202091:ACT:A	43202091	NA,A	NA,ACT	NA,1	NA,-inf	NA,inf	NA,2.33303	0.00144868	0.00287782
3	chr15:42167056:G:A	42167056	A,NA	G,NA	1,NA	-inf,NA	inf,NA	2.19282,NA	0.00143804	0.0028707
3	chr15:43171628:T:G	43171628	NA,G	NA,T	NA,1	NA,-inf	NA,inf	NA,2.32465	0.00142668	0.00283406
3	chr15:43238078:G:A	43238078	NA,A	NA,G	NA,1	NA,-inf	NA,inf	NA,2.31574	0.00139899	0.00277923
3	chr15:42520524:T:G	42520524	G,G	T,T	1,1	-inf,inf	inf,inf	5.27408,0.832471	0.0013954	0.00278282
3	chr15:42558330:T:G	42558330	G,G	T,T	1,1	-inf,inf	inf,inf	5.11099,0.968978	0.00138735	0.0027662
3	chr15:43626883:T:C	43626883	C,C	T,T	1,1	inf,inf	inf,inf	0.242191,2.33888	0.00137952	0.00279133
3	chr15:42503718:G:C	42503718	C,C	G,G	1,1	-inf,inf	inf,inf	5.19767,0.888565	0.00137551	0.0027429
3	chr15:43133802:C:T	43133802	NA,T	NA,C	NA,1	NA,-inf	NA,inf	NA,2.30249	0.0013689	0.00271945
3	chr15:43160090:C:A	43160090	NA,A	NA,C	NA,1	NA,-inf	NA,inf	NA,2.25895	0.00136559	0.00271803
3	chr15:43531615:A:G	43531615	G,G	A,A	1,1	inf,inf	inf,inf	0.682337,1.53656	0.00136088	0.00276993
3	chr15:44312963:C:T	44312963	NA,T	NA,C	NA,1	NA,-inf	NA,inf	NA,2.06775	0.00135022	0.00269344
3	chr15:42495909:A:G	42495909	G,G	A,A	1,1	-inf,inf	inf,inf	5.20122,0.870424	0.00134325	0.00267865
3	chr15:43171630:T:G	43171630	NA,G	NA,T	NA,1	NA,-inf	NA,inf	NA,2.2907	0.00134261	0.00266728
3	chr15:43633835:C:T	43633835	T,T	C,C	1,1	inf,inf	inf,inf	0.264583,2.24845	0.00133832	0.00271358
3	chr15:43208869:T:C	43208869	NA,C	NA,T	NA,1	NA,-inf	NA,inf	NA,2.28893	0.00133279	0.00264785
3	chr15:42057088:G:A	42057088	NA,A	NA,G	NA,1	NA,-inf	NA,inf	NA,2.04521	0.00132608	0.0026447
3	chr15:42057008:C:A	42057008	NA,A	NA,C	NA,1	NA,-inf	NA,inf	NA,2.03184	0.00129305	0.00257888
3	chr15:43228962:C:A	43228962	NA,A	NA,C	NA,1	NA,-inf	NA,inf	NA,2.26152	0.00128137	0.00254588
3	chr15:42569826:A:G	42569826	G,G	A,A	1,1	-inf,inf	inf,inf	5.10041,0.919042	0.00126902	0.00253042
3	chr15:42508569:C:T	42508569	T,T	C,C	1,1	-inf,inf	inf,inf	5.83601,0.23763	0.00126307	0.00252165
3	chr15:42428827:G:A	42428827	NA,A	NA,G	NA,1	NA,-inf	NA,inf	NA,2.0928	0.00125876	0.00250814
3	chr15:43202533:T:C	43202533	NA,C	NA,T	NA,1	NA,-inf	NA,inf	NA,2.24942	0.00124316	0.00247007
3	chr15:42492939:G:A	42492939	A,A	G,G	1,1	-inf,inf	inf,inf	5.40964,0.567125	0.00122802	0.00244957
3	chr15:42551772:T:G	42551772	G,G	T,T	1,1	-inf,inf	inf,inf	5.04422,0.948266	0.00122524	0.00244308
3	chr15:42543401:T:C	42543401	C,C	T,T	1,1	-inf,inf	inf,inf	5.16372,0.84628	0.0012246	0.00244217
3	chr15:42565043:G:A	42565043	A,A	G,G	1,1	-inf,inf	inf,inf	5.07432,0.914681	0.00121476	0.00242226
3	chr15:43649524:C:T	43649524	T,T	C,C	1,1	inf,inf	inf,inf	0.259579,2.20312	0.00121208	0.00245738
3	chr15:43896656:T:C	43896656	C,C	T,T	1,1	inf,inf	inf,inf	0.408211,1.91436	0.0011946	0.00242123
3	chr15:43152417:CAG:C	43152417	NA,C	NA,CAG	NA,1	NA,-inf	NA,inf	NA,2.22463	0.00119408	0.00237257
3	chr15:43524719:G:A	43524719	A,A	G,G	1,1	inf,inf	inf,inf	0.639727,1.53591	0.00118504	0.00241155
3	chr15:41970837:C:T	41970837	NA,T	NA,C	NA,1	NA,-inf	NA,inf	NA,2.01774	0.00118466	0.0023587
3	chr15:43449025:G:A	43449025	A,NA	G,NA	1,NA	inf,NA	inf,NA	3.12232,NA	0.00117796	0.00237631
3	chr15:42569164:C:T	42569164	T,T	C,C	1,1	-inf,inf	inf,inf	5.04224,0.918811	0.00117356	0.00234009
3	chr15:44728021:T:C	44728021	C,NA	T,NA	1,NA	inf,NA	inf,NA	2.41399,NA	0.00117328	0.00234589
3	chr15:43172905:T:G	43172905	NA,G	NA,T	NA,1	NA,-inf	NA,inf	NA,2.14431	0.00116786	0.00232728
3	chr15:43894646:G:A	43894646	A,A	G,G	1,1	inf,inf	inf,inf	0.186974,2.17263	0.00116647	0.00236287
3	chr15:43525208:T:C	43525208	C,C	T,T	1,1	inf,inf	inf,inf	0.629104,1.54448	0.00116101	0.00236256
3	chr15:43222579:T:C	43222579	NA,C	NA,T	NA,1	NA,-inf	NA,inf	NA,2.21105	0.00116071	0.0023064
3	chr15:42475783:G:A	42475783	A,A	G,G	1,1	-inf,inf	inf,inf	4.67736,1.05964	0.00115222	0.00229531
3	chr15:43919670:G:A	43919670	A,A	G,G	1,1	inf,inf	inf,inf	0.46392,1.88195	0.00114482	0.00232119
3	chr15:43223729:C:A	43223729	NA,A	NA,C	NA,1	NA,-inf	NA,inf	NA,2.20309	0.00114435	0.00227393
3	chr15:43169471:G:T	43169471	NA,T	NA,G	NA,1	NA,-inf	NA,inf	NA,2.12939	0.00113706	0.00226595
3	chr15:44023495:T:C	44023495	C,NA	T,NA	1,NA	inf,NA	inf,NA	2.51055,NA	0.00113638	0.00227532
3	chr15:42500155:T:C	42500155	C,C	T,T	1,1	-inf,inf	inf,inf	5.03013,0.918469	0.00113611	0.00226546
3	chr15:42564151:A:G	42564151	G,G	A,A	1,1	-inf,inf	inf,inf	5.03098,0.899878	0.00111882	0.00223099
3	chr15:44228370:T:C	44228370	NA,C	NA,T	NA,1	NA,-inf	NA,inf	NA,1.96482	0.00111405	0.00222229
3	chr15:43727590:A:G	43727590	G,G	A,A	1,1	-inf,-inf	inf,inf	0.27539,2.10596	0.00109233	0.00221496
3	chr15:42548124:G:A	42548124	NA,A	NA,G	NA,1	NA,inf	NA,inf	NA,2.03266	0.00105756	0.00211117
3	chr15:43229913:A:G	43229913	NA,G	NA,A	NA,1	NA,-inf	NA,inf	NA,2.15818	0.00105713	0.00210087
3	chr15:43202924:G:T	43202924	NA,T	NA,G	NA,1	NA,-inf	NA,inf	NA,2.15728	0.00105569	0.00209801
3	chr15:44654249:T:C	44654249	C,C	T,T	1,1	-inf,inf	inf,inf	0.474415,2.31725	0.0010546	0.00212093
3	chr15:43177203:G:A	43177203	NA,A	NA,G	NA,1	NA,-inf	NA,inf	NA,2.13319	0.00104894	0.00208453
3	chr15:42578389:A:G	42578389	G,G	A,A	1,1	-inf,inf	inf,inf	5.67475,0.376387	0.00103436	0.00206518
3	chr15:42536157:CCATAA:C	42536157	C,C	CCATAA,CCATAA	1,1	-inf,inf	inf,inf	4.97316,0.910196	0.00100653	0.00200831
3	chr15:43788539:T:C	43788539	C,C	T,T	1,1	-inf,-inf	inf,inf	0.25828,2.07408	0.000990875	0.00200886
3	chr15:43312224:C:T	43312224	T,T	C,C	1,1	inf,inf	inf,inf	0.473023,1.65734	0.000982335	0.00199511
3	chr15:44179194:C:A	44179194	NA,A	NA,C	NA,1	NA,inf	NA,inf	NA,1.9169	0.000964215	0.00192475
3	chr15:42451896:A:G	42451896	G,G	A,A	1,1	-inf,inf	inf,inf	5.29628,0.341361	0.000948055	0.00189048
3	chr15:43764847:A:G	43764847	G,G	A,A	1,1	-inf,-inf	inf,inf	0.279862,1.98961	0.000941808	0.00190957
3	chr15:43620789:C:T	43620789	T,T	C,C	1,1	inf,inf	inf,inf	0.228023,2.14577	0.000929281	0.00187999
3	chr15:42038463:A:G	42038463	NA,G	NA,A	NA,1	NA,inf	NA,inf	NA,1.88639	0.000921089	0.00183811
3	chr15:42262821:T:C	42262821	NA,C	NA,T	NA,1	NA,inf	NA,inf	NA,1.94199	0.00089796	0.00179267
3	chr15:42484738:A:AAAAC	42484738	AAAAC,AAAAC	A,A	1,1	-inf,inf	inf,inf	3.23215,1.64184	0.000896816	0.0017898
3	chr15:42556503:G:C	42556503	C,C	G,G	1,1	-inf,inf	inf,inf	4.77852,0.969685	0.000896272	0.00178702
3	chr15:42555278:G:A	42555278	A,A	G,G	1,1	-inf,inf	inf,inf	5.04182,0.742949	0.00088685	0.00176885
3	chr15:43132860:C:A	43132860	NA,A	NA,C	NA,1	NA,-inf	NA,inf	NA,2.01192	0.000884922	0.00175908
3	chr15:42478164:T:C	42478164	C,C	T,T	1,1	-inf,inf	inf,inf	4.69444,0.884061	0.000882854	0.00175923
3	chr15:42483452:C:T	42483452	T,T	C,C	1,1	-inf,inf	inf,inf	3.30179,1.571	0.000876648	0.00174929
3	chr15:43215876:G:T	43215876	NA,T	NA,G	NA,1	NA,-inf	NA,inf	NA,1.98321	0.000874638	0.00174336
3	chr15:42468278:A:G	42468278	G,G	A,A	1,1	-inf,inf	inf,inf	4.56629,0.978069	0.000872893	0.00173918
3	chr15:44701631:G:A	44701631	A,NA	G,NA	1,NA	inf,NA	inf,NA	2.35883,NA	0.000870416	0.0017413
3	chr15:43755232:C:T	43755232	T,T	C,C	1,1	-inf,-inf	inf,inf	0.311623,1.89491	0.00086554	0.00175529
3	chr15:43134603:C:G	43134603	NA,G	NA,C	NA,1	NA,-inf	NA,inf	NA,1.97618	0.000864451	0.00172303
3	chr15:43746265:C:A	43746265	A,A	C,C	1,1	-inf,-inf	inf,inf	0.229445,2.04366	0.000859518	0.00174233
3	chr15:42284388:G:A	42284388	NA,A	NA,G	NA,1	NA,inf	NA,inf	NA,1.91396	0.000853512	0.00170397
3	chr15:43234824:T:G	43234824	NA,G	NA,T	NA,1	NA,-inf	NA,inf	NA,1.96305	0.000843926	0.0016822
3	chr15:43233593:A:G	43233593	NA,G	NA,A	NA,1	NA,-inf	NA,inf	NA,1.96184	0.000842115	0.00167859
3	chr15:42011539:T:G	42011539	NA,G	NA,T	NA,1	NA,inf	NA,inf	NA,1.82107	0.000823913	0.00164463
3	chr15:44574087:G:A	44574087	A,NA	G,NA	1,NA	inf,NA	inf,NA	2.32664,NA	0.000814341	0.00162916
3	chr15:42397458:G:A	42397458	NA,A	NA,G	NA,1	NA,-inf	NA,inf	NA,1.84791	0.000813619	0.00162189
3	chr15:44231437:G:A	44231437	NA,A	NA,G	NA,1	NA,inf	NA,inf	NA,1.80741	0.000810406	0.00161944
3	chr15:42267805:G:A	42267805	NA,A	NA,G	NA,1	NA,inf	NA,inf	NA,1.88485	0.000809776	0.00161668
3	chr15:43547055:CCTAA:C	43547055	C,C	CCTAA,CCTAA	1,1	inf,-inf	inf,inf	3.651,0.16603	0.000807658	0.00163134
3	chr15:42331801:T:A	42331801	NA,A	NA,T	NA,1	NA,-inf	NA,inf	NA,1.78561	0.000788688	0.00157322
3	chr15:42431618:T:C	42431618	NA,C	NA,T	NA,1	NA,inf	NA,inf	NA,1.86917	0.000787731	0.00157269
3	chr15:42462451:T:C	42462451	C,C	T,T	1,1	-inf,inf	inf,inf	4.47183,1.02455	0.000786689	0.00156763
3	chr15:43244280:T:G	43244280	NA,G	NA,T	NA,1	NA,-inf	NA,inf	NA,1.91785	0.000779363	0.0015536
3	chr15:43787279:G:A	43787279	A,A	G,G	1,1	-inf,-inf	inf,inf	0.310429,1.87197	0.000778775	0.00157931
3	chr15:42559199:A:G	42559199	G,G	A,A	1,1	-inf,inf	inf,inf	4.79584,0.86707	0.000774406	0.00154427
3	chr15:41949377:T:A	41949377	A,A	T,T	1,1	inf,-inf	inf,inf	2.41023,0.663525	0.000765789	0.00152744
3	chr15:43376032:G:A	43376032	NA,A	NA,G	NA,1	NA,-inf	NA,inf	NA,1.81765	0.000760014	0.00151497
3	chr15:42458198:A:T	42458198	NA,T	NA,A	NA,1	NA,inf	NA,inf	NA,1.8489	0.000757021	0.00151139
3	chr15:44533680:C:T	44533680	T,T	C,C	1,1	inf,-inf	inf,inf	0.247998,2.44708	0.000754463	0.00151619
3	chr15:43537151:A:G	43537151	G,G	A,A	1,1	inf,-inf	inf,inf	3.60055,0.184391	0.000752359	0.00151952
3	chr15:42177370:T:A	42177370	NA,A	NA,T	NA,1	NA,-inf	NA,inf	NA,1.80373	0.000750793	0.00149676
3	chr15:42435481:G:C	42435481	NA,C	NA,G	NA,1	NA,inf	NA,inf	NA,1.83354	0.000738796	0.00147502
3	chr15:44498487:G:A	44498487	A,NA	G,NA	1,NA	inf,NA	inf,NA	2.26823,NA	0.000726087	0.00145319
3	chr15:43482004:C:G	43482004	G,G	C,C	1,1	inf,inf	inf,inf	0.733224,1.09746	0.000725767	0.00147535
3	chr15:42402407:A:T	42402407	NA,T	NA,A	NA,1	NA,-inf	NA,inf	NA,1.73933	0.000723456	0.00144314
3	chr15:42001131:T:C	42001131	NA,C	NA,T	NA,1	NA,inf	NA,inf	NA,1.76996	0.000722026	0.00144189
3	chr15:43223248:T:C	43223248	NA,C	NA,T	NA,1	NA,-inf	NA,inf	NA,1.87276	0.000718573	0.00143247
3	chr15:42199884:A:G	42199884	NA,G	NA,A	NA,1	NA,-inf	NA,inf	NA,1.73581	0.000717132	0.00143049
3	chr15:43411187:C:A	43411187	NA,A	NA,C	NA,1	NA,-inf	NA,inf	NA,1.78125	0.000710802	0.00141687
3	chr15:41921019:C:T	41921019	T,NA	C,NA	1,NA	inf,NA	inf,NA	1.96193,NA	0.000709765	0.00141577
3	chr15:42457278:C:T	42457278	T,T	C,C	1,1	-inf,inf	inf,inf	5.2086,0.205692	0.000707027	0.00141042
3	chr15:43738073:C:A	43738073	A,A	C,C	1,1	-inf,-inf	inf,inf	0.252204,1.87613	0.000700211	0.00141926
3	chr15:41954806:T:C	41954806	NA,C	NA,T	NA,1	NA,-inf	NA,inf	NA,1.72861	0.000691866	0.00137817
3	chr15:42594458:C:T	42594458	T,T	C,C	1,1	-inf,inf	inf,inf	5.4431,0.256541	0.000691848	0.00138133
3	chr15:43531832:A:G	43531832	G,G	A,A	1,1	inf,inf	inf,inf	0.651341,1.13939	0.000688415	0.00139841
3	chr15:41919824:AGGAG:A	41919824	A,NA	AGGAG,NA	1,NA	inf,NA	inf,NA	1.97445,NA	0.000685874	0.00136876
3	chr15:43746701:C:T	43746701	T,T	C,C	1,1	-inf,-inf	inf,inf	0.266967,1.85449	0.000682127	0.00138278
3	chr15:43260689:T:C	43260689	NA,C	NA,T	NA,1	NA,-inf	NA,inf	NA,1.82709	0.000681825	0.0013596
3	chr15:43559201:T:C	43559201	C,C	T,T	1,1	inf,-inf	inf,inf	3.57681,0.00366922	0.000679814	0.0013729
3	chr15:44012945:T:TA	44012945	TA,TA	T,T	1,1	inf,-inf	inf,inf	2.48941,1.16156	0.000677451	0.00136208
3	chr15:42890237:T:C	42890237	C,C	T,T	1,1	inf,inf	inf,inf	0.930281,2.82428	0.000676815	0.00135594
3	chr15:43558554:G:A	43558554	A,A	G,G	1,1	inf,-inf	inf,inf	3.55871,0.112449	0.000676634	0.0013665
3	chr15:44721311:C:T	44721311	NA,T	NA,C	NA,1	NA,-inf	NA,inf	NA,1.67467	0.000676512	0.00134962
3	chr15:41951799:C:T	41951799	NA,T	NA,C	NA,1	NA,-inf	NA,inf	NA,1.71465	0.000674198	0.00134301
3	chr15:41959981:C:G	41959981	NA,G	NA,C	NA,1	NA,-inf	NA,inf	NA,1.71298	0.000672185	0.001339
3	chr15:42897670:A:T	42897670	T,T	A,A	1,1	inf,inf	inf,inf	0.805732,2.83834	0.000668833	0.00133897
3	chr15:43743165:A:C	43743165	C,C	A,A	1,1	-inf,-inf	inf,inf	0.236864,1.87695	0.000663857	0.00134553
3	chr15:42439619:G:C	42439619	NA,C	NA,G	NA,1	NA,inf	NA,inf	NA,1.77515	0.000661623	0.00132099
3	chr15:42716774:G:A	42716774	A,NA	G,NA	1,NA	inf,NA	inf,NA	2.18832,NA	0.000660724	0.00132006
3	chr15:42441964:G:T	42441964	T,T	G,G	1,1	-inf,inf	inf,inf	5.09818,0.126838	0.000658367	0.00131351
3	chr15:42603011:C:T	42603011	T,T	C,C	1,1	-inf,inf	inf,inf	5.42985,0.234429	0.000656815	0.00131152
3	chr15:43525881:G:A	43525881	A,A	G,G	1,1	inf,-inf	inf,inf	3.55149,0.0932321	0.000654742	0.00132222
3	chr15:43632949:T:G	43632949	G,G	T,T	1,1	inf,inf	inf,inf	0.264462,1.85755	0.000643284	0.0013037
3	chr15:43722831:G:A	43722831	A,NA	G,NA	1,NA	inf,NA	inf,NA	2.16874,NA	0.000642666	0.00128459
3	chr15:44563256:C:T	44563256	T,NA	C,NA	1,NA	inf,NA	inf,NA	2.11104,NA	0.000640027	0.00128003
3	chr15:42624560:T:C	42624560	NA,C	NA,T	NA,1	NA,inf	NA,inf	NA,1.75752	0.000638366	0.00127489
3	chr15:42558544:G:T	42558544	T,NA	G,NA	1,NA	inf,NA	inf,NA	2.11185,NA	0.00063805	0.00127492
3	chr15:43297384:C:T	43297384	T,T	C,C	1,1	-inf,-inf	inf,inf	0.493507,1.52683	0.000638036	0.00129609
3	chr15:43632942:A:G	43632942	G,G	A,A	1,1	inf,inf	inf,inf	0.257302,1.86785	0.000637836	0.0012926
3	chr15:43313241:T:G	43313241	G,G	T,T	1,1	inf,inf	inf,inf	0.499169,1.49846	0.000633697	0.00128741
3	chr15:42194827:A:T	42194827	T,T	A,A	1,1	-inf,-inf	inf,inf	2.39496,1.41633	0.000628233	0.00126017
3	chr15:42512339:G:A	42512339	A,NA	G,NA	1,NA	inf,NA	inf,NA	2.10338,NA	0.000624709	0.00124743
3	chr15:44182996:C:T	44182996	T,NA	C,NA	1,NA	inf,NA	inf,NA	2.15736,NA	0.000622491	0.00124245
3	chr15:43101525:C:T	43101525	NA,T	NA,C	NA,1	NA,inf	NA,inf	NA,1.65301	0.000622466	0.00124232
3	chr15:43519645:C:G	43519645	G,G	C,C	1,1	inf,inf	inf,inf	0.610782,1.12534	0.000622343	0.00126383
3	chr15:42887550:T:C	42887550	C,C	T,T	1,1	inf,inf	inf,inf	0.86553,2.81003	0.000619027	0.00124007
3	chr15:43512160:T:G	43512160	NA,G	NA,T	NA,1	NA,-inf	NA,inf	NA,1.69795	0.000611913	0.00121987
3	chr15:43326536:A:G	43326536	G,G	A,A	1,1	inf,inf	inf,inf	0.439195,1.58774	0.000604378	0.00122769
3	chr15:43317937:A:G	43317937	G,G	A,A	1,1	inf,inf	inf,inf	0.447773,1.57068	0.000604046	0.00122703
3	chr15:41959958:C:T	41959958	T,T	C,C	1,1	inf,-inf	inf,inf	2.23144,0.733959	0.00060197	0.0012006
3	chr15:43216532:G:C	43216532	NA,C	NA,G	NA,1	NA,-inf	NA,inf	NA,1.80618	0.000601212	0.00119577
3	chr15:43545953:A:G	43545953	NA,G	NA,A	NA,1	NA,-inf	NA,inf	NA,1.68669	0.000599979	0.00119609
3	chr15:43642481:T:G	43642481	G,G	T,T	1,1	inf,inf	inf,inf	3.34805,0.277225	0.000588733	0.00118796
3	chr15:42577299:A:G	42577299	NA,G	NA,A	NA,1	NA,inf	NA,inf	NA,1.70263	0.000587263	0.00117274
3	chr15:44084508:T:C	44084508	C,NA	T,NA	1,NA	inf,NA	inf,NA	2.12553,NA	0.000586863	0.00117446
3	chr15:42917832:A:G	42917832	NA,G	NA,A	NA,1	NA,-inf	NA,inf	NA,1.74717	0.00058628	0.00116615
3	chr15:43321612:T:C	43321612	C,C	T,T	1,1	inf,inf	inf,inf	0.44769,1.55469	0.000585587	0.00118947
3	chr15:43181989:T:TA	43181989	NA,TA	NA,T	NA,1	NA,inf	NA,inf	NA,1.61859	0.00058478	0.00116714
3	chr15:43218605:T:C	43218605	NA,C	NA,T	NA,1	NA,-inf	NA,inf	NA,1.78736	0.000581686	0.00115698
3	chr15:42176419:A:G	42176419	G,G	A,A	1,1	-inf,-inf	inf,inf	2.09434,1.64007	0.000581587	0.00116695
3	chr15:43423595:C:CT	43423595	CT,CT	C,C	1,1	inf,inf	inf,inf	0.544195,1.3178	0.000578281	0.00117524
3	chr15:44229936:G:A	44229936	A,A	G,G	1,1	inf,-inf	inf,inf	1.79527,2.7228	0.000575155	0.00115331
3	chr15:42011591:G:A	42011591	NA,A	NA,G	NA,1	NA,inf	NA,inf	NA,1.64433	0.000573801	0.00114567
3	chr15:43215955:G:A	43215955	NA,A	NA,G	NA,1	NA,-inf	NA,inf	NA,1.77554	0.000570018	0.00113379
3	chr15:41958983:C:T	41958983	NA,T	NA,C	NA,1	NA,-inf	NA,inf	NA,1.61968	0.000567953	0.0011315
3	chr15:42887858:T:C	42887858	C,C	T,T	1,1	inf,inf	inf,inf	0.865469,2.76186	0.000567463	0.00113677
3	chr15:42518743:C:CTGAAAG	42518743	CTGAAAG,CTGAAAG	C,C	1,1	-inf,inf	inf,inf	5.02564,0.393798	0.000562289	0.00112206
3	chr15:43390966:C:G	43390966	NA,G	NA,C	NA,1	NA,-inf	NA,inf	NA,1.64734	0.000560389	0.00111728
3	chr15:43212542:CAATT:C	43212542	NA,C	NA,CAATT	NA,1	NA,-inf	NA,inf	NA,1.76494	0.000559649	0.00111319
3	chr15:42134765:T:A	42134765	NA,A	NA,T	NA,1	NA,inf	NA,inf	NA,1.60778	0.000557212	0.00111294
3	chr15:41934057:C:T	41934057	T,T	C,C	1,1	inf,-inf	inf,inf	2.26604,0.314796	0.00055629	0.00111069
3	chr15:43222006:G:A	43222006	NA,A	NA,G	NA,1	NA,-inf	NA,inf	NA,1.76054	0.000555436	0.00110483
3	chr15:43214114:G:A	43214114	NA,A	NA,G	NA,1	NA,-inf	NA,inf	NA,1.7598	0.000554694	0.00110334
3	chr15:41958353:A:G	41958353	G,G	A,A	1,1	inf,inf	inf,inf	1.52206,1.41582	0.000552078	0.00110512
3	chr15:41937640:G:C	41937640	C,C	G,G	1,1	-inf,inf	inf,inf	2.1853,0.440633	0.000549854	0.00109794
3	chr15:41961758:A:G	41961758	NA,G	NA,A	NA,1	NA,-inf	NA,inf	NA,1.60054	0.000548672	0.00109312
3	chr15:41940363:G:T	41940363	NA,T	NA,G	NA,1	NA,-inf	NA,inf	NA,1.60387	0.000548318	0.0010925
3	chr15:42308029:A:G	42308029	NA,G	NA,A	NA,1	NA,inf	NA,inf	NA,1.67569	0.000547361	0.00109277
3	chr15:43322083:C:T	43322083	T,T	C,C	1,1	inf,inf	inf,inf	0.412163,1.58035	0.000547079	0.00111107
3	chr15:43111032:G:A	43111032	NA,A	NA,G	NA,1	NA,-inf	NA,inf	NA,1.76196	0.000547003	0.00108789
3	chr15:43423498:C:CAAT	43423498	CAAT,CAAT	C,C	1,1	inf,inf	inf,inf	0.531105,1.30974	0.000546551	0.00111064
3	chr15:42428833:G:A	42428833	NA,A	NA,G	NA,1	NA,-inf	NA,inf	NA,1.6324	0.000544021	0.00108462
3	chr15:43460553:T:C	43460553	C,C	T,T	1,1	inf,inf	inf,inf	0.525101,1.31841	0.000543466	0.00110437
3	chr15:43427194:C:T	43427194	T,T	C,C	1,1	inf,inf	inf,inf	0.531984,1.30293	0.000542663	0.00110273
3	chr15:43632936:T:A	43632936	A,A	T,T	1,1	inf,inf	inf,inf	0.227973,1.83546	0.000541552	0.00109715
3	chr15:43305539:T:C	43305539	C,C	T,T	1,1	inf,inf	inf,inf	0.464031,1.47931	0.000540737	0.00109821
3	chr15:43182544:C:T	43182544	NA,T	NA,C	NA,1	NA,-inf	NA,inf	NA,1.75519	0.0005406	0.00107515
3	chr15:41955274:G:C	41955274	C,NA	G,NA	1,NA	inf,NA	inf,NA	1.90514,NA	0.000539993	0.00107781
3	chr15:42476257:T:C	42476257	NA,C	NA,T	NA,1	NA,inf	NA,inf	NA,1.65844	0.000538552	0.00107536
3	chr15:42442823:A:G	42442823	G,G	A,A	1,1	-inf,inf	inf,inf	4.77517,0.272633	0.000537329	0.00107189
3	chr15:43523801:C:T	43523801	T,T	C,C	1,1	inf,-inf	inf,inf	3.41827,0.136703	0.000533959	0.00107805
3	chr15:42487379:TAAG:T	42487379	NA,T	NA,TAAG	NA,1	NA,inf	NA,inf	NA,1.64734	0.000532815	0.00106396
3	chr15:42600994:A:C	42600994	C,C	A,A	1,1	-inf,inf	inf,inf	2.84616,0.288456	0.000528728	0.00105474
3	chr15:43427557:C:T	43427557	T,T	C,C	1,1	inf,inf	inf,inf	0.52753,1.29411	0.000528562	0.00107403
3	chr15:41961897:TAAGAG:T	41961897	NA,T	NA,TAAGAG	NA,1	NA,-inf	NA,inf	NA,1.57982	0.000528508	0.00105297
3	chr15:42012707:T:C	42012707	NA,C	NA,T	NA,1	NA,inf	NA,inf	NA,1.57761	0.00052807	0.00105432
3	chr15:43176431:C:A	43176431	NA,A	NA,C	NA,1	NA,-inf	NA,inf	NA,1.74187	0.000526814	0.00104776
3	chr15:43208779:T:C	43208779	NA,C	NA,T	NA,1	NA,-inf	NA,inf	NA,1.72973	0.000526541	0.00104741
3	chr15:41961556:T:C	41961556	NA,C	NA,T	NA,1	NA,-inf	NA,inf	NA,1.5749	0.000523711	0.00104343
3	chr15:42175942:C:T	42175942	T,NA	C,NA	1,NA	-inf,NA	inf,NA	1.72398,NA	0.000522568	0.00104429
3	chr15:43213695:A:G	43213695	NA,G	NA,A	NA,1	NA,-inf	NA,inf	NA,1.72465	0.000522252	0.00103889
3	chr15:43493567:AG:A	43493567	A,A	AG,AG	1,1	inf,inf	inf,inf	0.508951,1.32146	0.000521712	0.00106008
3	chr15:43223212:G:A	43223212	NA,A	NA,G	NA,1	NA,-inf	NA,inf	NA,1.72444	0.0005217	0.00103779
3	chr15:43738381:G:A	43738381	A,A	G,G	1,1	-inf,-inf	inf,inf	0.0902635,2.05769	0.000520934	0.00105462
3	chr15:42411158:G:A	42411158	A,NA	G,NA	1,NA	inf,NA	inf,NA	1.99373,NA	0.000518958	0.00103707
3	chr15:42862781:G:A	42862781	NA,A	NA,G	NA,1	NA,-inf	NA,inf	NA,1.71933	0.000518576	0.00103149
3	chr15:42309518:C:T	42309518	NA,T	NA,C	NA,1	NA,inf	NA,inf	NA,1.64395	0.000517681	0.00103353
3	chr15:43864104:C:T	43864104	T,T	C,C	1,1	inf,inf	inf,inf	0.314289,1.54383	0.00051643	0.00104702
3	chr15:43220876:A:G	43220876	NA,G	NA,A	NA,1	NA,-inf	NA,inf	NA,1.7168	0.000515171	0.00102481
3	chr15:41973388:G:A	41973388	A,A	G,G	1,1	inf,-inf	inf,inf	1.93935,0.986483	0.000514065	0.00102544
3	chr15:43339158:G:A	43339158	A,A	G,G	1,1	inf,inf	inf,inf	0.379261,1.61047	0.000511478	0.00103861
3	chr15:43221630:T:C	43221630	NA,C	NA,T	NA,1	NA,-inf	NA,inf	NA,1.71248	0.000511311	0.00101715
3	chr15:43874989:G:A	43874989	A,A	G,G	1,1	inf,inf	inf,inf	3.0842,0.444643	0.000511122	0.00103097
3	chr15:43536810:C:T	43536810	T,T	C,C	1,1	inf,inf	inf,inf	0.678157,0.884571	0.000509923	0.00103518
3	chr15:42921767:G:A	42921767	NA,A	NA,G	NA,1	NA,-inf	NA,inf	NA,1.66906	0.000508029	0.00101067
3	chr15:43649894:A:G	43649894	NA,G	NA,A	NA,1	NA,inf	NA,inf	NA,1.53584	0.000507635	0.00101321
3	chr15:43220586:C:G	43220586	NA,G	NA,C	NA,1	NA,-inf	NA,inf	NA,1.70758	0.000507061	0.0010087
3	chr15:43218179:C:T	43218179	NA,T	NA,C	NA,1	NA,-inf	NA,inf	NA,1.70734	0.000506814	0.0010082
3	chr15:43170162:A:T	43170162	NA,T	NA,A	NA,1	NA,inf	NA,inf	NA,1.54366	0.000506598	0.00101127
3	chr15:42479716:C:T	42479716	NA,T	NA,C	NA,1	NA,inf	NA,inf	NA,1.5506	0.000505003	0.00100809
3	chr15:42083780:C:T	42083780	T,NA	C,NA	1,NA	inf,NA	inf,NA	1.96153,NA	0.00049819	0.00099426
3	chr15:42919636:G:A	42919636	NA,A	NA,G	NA,1	NA,-inf	NA,inf	NA,1.6956	0.000496877	0.000988522
3	chr15:42322007:G:A	42322007	NA,A	NA,G	NA,1	NA,inf	NA,inf	NA,1.62025	0.00049652	0.000991291
3	chr15:43237976:G:T	43237976	NA,T	NA,G	NA,1	NA,-inf	NA,inf	NA,1.69412	0.000494956	0.000984654
3	chr15:42899126:G:A	42899126	A,A	G,G	1,1	inf,inf	inf,inf	0.797635,2.67488	0.000494282	0.000989509
3	chr15:43246440:C:T	43246440	NA,T	NA,C	NA,1	NA,-inf	NA,inf	NA,1.68989	0.000491439	0.000977667
3	chr15:43223089:G:A	43223089	NA,A	NA,G	NA,1	NA,-inf	NA,inf	NA,1.68946	0.000491313	0.000977405
3	chr15:43414212:A:G	43414212	NA,G	NA,A	NA,1	NA,inf	NA,inf	NA,1.52693	0.000490222	0.000978939
3	chr15:42317936:G:A	42317936	NA,A	NA,G	NA,1	NA,inf	NA,inf	NA,1.61253	0.000489846	0.00097797
3	chr15:42626764:G:A	42626764	NA,A	NA,G	NA,1	NA,inf	NA,inf	NA,1.60677	0.000489333	0.000977304
3	chr15:42499197:T:C	42499197	NA,C	NA,T	NA,1	NA,inf	NA,inf	NA,1.60374	0.000488696	0.000975801
3	chr15:43553838:A:G	43553838	G,G	A,A	1,1	inf,inf	inf,inf	0.65478,0.905287	0.000486093	0.000986727
3	chr15:43469066:G:C	43469066	C,C	G,G	1,1	inf,inf	inf,inf	0.500866,1.29785	0.000485972	0.000987323
3	chr15:43824915:G:T	43824915	NA,T	NA,G	NA,1	NA,-inf	NA,inf	NA,1.56722	0.000485929	0.000968861
3	chr15:43244648:G:A	43244648	NA,A	NA,G	NA,1	NA,-inf	NA,inf	NA,1.68164	0.000484435	0.000963744
3	chr15:42426719:T:C	42426719	C,C	T,T	1,1	-inf,inf	inf,inf	2.33389,0.498431	0.00048342	0.000963943
3	chr15:43242469:A:G	43242469	NA,G	NA,A	NA,1	NA,-inf	NA,inf	NA,1.67984	0.000483074	0.000961042
3	chr15:41956633:A:G	41956633	NA,G	NA,A	NA,1	NA,-inf	NA,inf	NA,1.52811	0.000482331	0.000961025
3	chr15:43508770:A:C	43508770	C,C	A,A	1,1	inf,inf	inf,inf	0.500551,1.29215	0.000482083	0.00097941
3	chr15:43551703:T:C	43551703	C,C	T,T	1,1	inf,inf	inf,inf	0.772521,0.678592	0.000482046	0.000978354
3	chr15:43777831:C:T	43777831	T,T	C,C	1,1	-inf,-inf	inf,inf	2.99076,0.678007	0.000480713	0.00097113
3	chr15:42281344:C:T	42281344	NA,T	NA,C	NA,1	NA,inf	NA,inf	NA,1.60084	0.000479905	0.000958128
3	chr15:42334764:AAT:A	42334764	NA,A	NA,AAT	NA,1	NA,inf	NA,inf	NA,1.58902	0.000478102	0.000954634
3	chr15:43292701:C:T	43292701	NA,T	NA,C	NA,1	NA,-inf	NA,inf	NA,1.48964	0.000477896	0.000953903
3	chr15:42601287:G:A	42601287	A,A	G,G	1,1	-inf,inf	inf,inf	2.78916,0.289724	0.000476738	0.000951055
3	chr15:43238074:C:T	43238074	NA,T	NA,C	NA,1	NA,-inf	NA,inf	NA,1.67191	0.000476517	0.000948009
3	chr15:42428090:G:C	42428090	C,C	G,G	1,1	-inf,inf	inf,inf	2.30871,0.522106	0.000476087	0.000949302
3	chr15:42530738:A:G	42530738	NA,G	NA,A	NA,1	NA,-inf	NA,inf	NA,1.55968	0.000475917	0.000948857
3	chr15:43237272:T:C	43237272	NA,C	NA,T	NA,1	NA,-inf	NA,inf	NA,1.67108	0.000475812	0.000946608
3	chr15:42155367:T:C	42155367	NA,C	NA,T	NA,1	NA,inf	NA,inf	NA,1.50711	0.00047385	0.000945983
3	chr15:42620257:A:G	42620257	NA,G	NA,A	NA,1	NA,inf	NA,inf	NA,1.51099	0.00047342	0.000945257
3	chr15:44090200:A:C	44090200	C,NA	A,NA	1,NA	inf,NA	inf,NA	2.03585,NA	0.000473388	0.000947724
3	chr15:42576638:G:C	42576638	NA,C	NA,G	NA,1	NA,inf	NA,inf	NA,1.57882	0.000472352	0.000943238
3	chr15:43867901:C:T	43867901	NA,T	NA,C	NA,1	NA,inf	NA,inf	NA,1.49296	0.000472332	0.000942746
3	chr15:44415897:C:T	44415897	NA,T	NA,C	NA,1	NA,inf	NA,inf	NA,1.50893	0.000469451	0.000938075
3	chr15:41972233:A:G	41972233	G,G	A,A	1,1	inf,-inf	inf,inf	1.9968,0.866582	0.000469187	0.000935699
3	chr15:43209898:T:C	43209898	NA,C	NA,T	NA,1	NA,-inf	NA,inf	NA,1.6657	0.000469105	0.000933286
3	chr15:41964391:T:C	41964391	C,C	T,T	1,1	inf,-inf	inf,inf	2.20864,0.602423	0.000468595	0.000934831
3	chr15:43499508:A:C	43499508	C,C	A,A	1,1	inf,inf	inf,inf	0.490826,1.29236	0.00046837	0.000951491
3	chr15:44191547:T:C	44191547	NA,C	NA,T	NA,1	NA,inf	NA,inf	NA,1.50828	0.000466491	0.000932335
3	chr15:43296286:G:A	43296286	A,A	G,G	1,1	inf,inf	inf,inf	0.532131,1.24174	0.000466354	0.000946301
3	chr15:43223884:A:G	43223884	NA,G	NA,A	NA,1	NA,-inf	NA,inf	NA,1.65812	0.000465643	0.000926391
3	chr15:43182654:G:A	43182654	NA,A	NA,G	NA,1	NA,-inf	NA,inf	NA,1.65708	0.000464327	0.000923583
3	chr15:41942676:T:A	41942676	A,A	T,T	1,1	-inf,inf	inf,inf	2.08563,0.466995	0.000462289	0.000923139
3	chr15:42064207:A:G	42064207	G,G	A,A	1,1	-inf,-inf	inf,inf	2.06484,0.951385	0.000461924	0.000923466
3	chr15:42091402:T:C	42091402	NA,C	NA,T	NA,1	NA,inf	NA,inf	NA,1.54149	0.000458668	0.000915851
3	chr15:43472170:A:C	43472170	C,C	A,A	1,1	inf,inf	inf,inf	0.48193,1.29991	0.000458067	0.000930511
3	chr15:42638221:G:A	42638221	NA,A	NA,G	NA,1	NA,inf	NA,inf	NA,1.56977	0.000457966	0.000914672
3	chr15:43226696:T:C	43226696	NA,C	NA,T	NA,1	NA,-inf	NA,inf	NA,1.64707	0.000456666	0.000908555
3	chr15:43538899:G:A	43538899	A,A	G,G	1,1	inf,inf	inf,inf	0.65,0.871307	0.00045549	0.000924485
3	chr15:43649901:C:G	43649901	NA,G	NA,C	NA,1	NA,inf	NA,inf	NA,1.47429	0.000454209	0.000906604
3	chr15:43227263:G:A	43227263	NA,A	NA,G	NA,1	NA,-inf	NA,inf	NA,1.6419	0.000452591	0.000900455
3	chr15:43260776:T:G	43260776	NA,G	NA,T	NA,1	NA,-inf	NA,inf	NA,1.53395	0.000450982	0.000900242
3	chr15:43490966:C:A	43490966	A,A	C,C	1,1	inf,inf	inf,inf	0.411861,1.41635	0.000450799	0.000915608
3	chr15:42091332:C:T	42091332	NA,T	NA,C	NA,1	NA,inf	NA,inf	NA,1.53055	0.000449985	0.000898514
3	chr15:44248636:C:T	44248636	T,T	C,C	1,1	inf,-inf	inf,inf	1.68459,1.88614	0.000449576	0.000902825
3	chr15:41946007:G:A	41946007	NA,A	NA,G	NA,1	NA,-inf	NA,inf	NA,1.48958	0.000448841	0.00089436
3	chr15:43525206:G:A	43525206	A,A	G,G	1,1	inf,inf	inf,inf	3.31601,0.0938828	0.000447445	0.00090312
3	chr15:43209760:G:A	43209760	NA,A	NA,G	NA,1	NA,-inf	NA,inf	NA,1.5876	0.000446964	0.00089141
3	chr15:44663584:T:C	44663584	NA,C	NA,T	NA,1	NA,-inf	NA,inf	NA,1.48156	0.000446953	0.000891187
3	chr15:41920176:A:G	41920176	G,G	A,A	1,1	-inf,-inf	inf,inf	2.18627,0.491997	0.000446538	0.000892669
3	chr15:42423554:T:A	42423554	NA,A	NA,T	NA,1	NA,inf	NA,inf	NA,1.51337	0.000446425	0.000891104
3	chr15:43223995:T:A	43223995	NA,A	NA,T	NA,1	NA,-inf	NA,inf	NA,1.62341	0.000445951	0.000887228
3	chr15:43546014:A:G	43546014	G,G	A,A	1,1	inf,-inf	inf,inf	3.3387,0.0524483	0.000444981	0.000898236
3	chr15:43426237:T:C	43426237	C,C	T,T	1,1	inf,inf	inf,inf	0.5033,1.24585	0.000444941	0.000903782
3	chr15:44286042:G:A	44286042	NA,A	NA,G	NA,1	NA,-inf	NA,inf	NA,1.46828	0.000443584	0.000884848
3	chr15:43741732:C:A	43741732	NA,A	NA,C	NA,1	NA,-inf	NA,inf	NA,1.51505	0.000442398	0.0008821
3	chr15:43760733:G:A	43760733	A,NA	G,NA	1,NA	inf,NA	inf,NA	2.05403,NA	0.000441639	0.000884956
3	chr15:43648927:G:C	43648927	C,NA	G,NA	1,NA	inf,NA	inf,NA	1.49943,NA	0.000441395	0.000882717
3	chr15:42205190:A:C	42205190	NA,C	NA,A	NA,1	NA,inf	NA,inf	NA,1.54311	0.000440947	0.000880451
3	chr15:43266829:G:A	43266829	NA,A	NA,G	NA,1	NA,-inf	NA,inf	NA,1.52006	0.000439847	0.000878024
3	chr15:42922138:C:G	42922138	NA,G	NA,C	NA,1	NA,-inf	NA,inf	NA,1.58741	0.000439501	0.000874501
3	chr15:42898361:A:G	42898361	G,G	A,A	1,1	inf,inf	inf,inf	0.70379,2.68413	0.000439297	0.00087989
3	chr15:44284998:C:T	44284998	NA,T	NA,C	NA,1	NA,-inf	NA,inf	NA,1.46263	0.000439117	0.000875941
3	chr15:43083757:G:A	43083757	NA,A	NA,G	NA,1	NA,-inf	NA,inf	NA,1.50946	0.000436314	0.000869968
3	chr15:43457654:G:A	43457654	A,A	G,G	1,1	inf,inf	inf,inf	0.643352,0.981068	0.000434856	0.000883155
3	chr15:42005628:C:T	42005628	T,T	C,C	1,1	-inf,-inf	inf,inf	1.72849,1.48042	0.000431807	0.000863224
3	chr15:41934058:G:A	41934058	A,NA	G,NA	1,NA	-inf,NA	inf,NA	1.77936,NA	0.000431465	0.0008616
3	chr15:42132609:G:A	42132609	NA,A	NA,G	NA,1	NA,-inf	NA,inf	NA,1.42876	0.00042949	0.000857028
3	chr15:43554939:A:G	43554939	G,G	A,A	1,1	inf,inf	inf,inf	0.63348,0.868243	0.00042869	0.000869991
3	chr15:43554632:CAG:C	43554632	C,C	CAG,CAG	1,1	inf,-inf	inf,inf	3.36861,0.0421469	0.000428194	0.000862
3	chr15:42435423:G:A	42435423	A,NA	G,NA	1,NA	inf,NA	inf,NA	1.87915,NA	0.000426272	0.000851927
3	chr15:42005690:A:G	42005690	G,G	A,A	1,1	-inf,-inf	inf,inf	1.72819,1.46934	0.000423509	0.000846635
3	chr15:42462053:G:C	42462053	NA,C	NA,G	NA,1	NA,inf	NA,inf	NA,1.52089	0.000423353	0.000845361
3	chr15:42233929:C:A	42233929	NA,A	NA,C	NA,1	NA,inf	NA,inf	NA,1.51415	0.000419426	0.000837597
3	chr15:41940694:T:A	41940694	NA,A	NA,T	NA,1	NA,inf	NA,inf	NA,1.44927	0.0004191	0.000836678
3	chr15:44106107:C:T	44106107	NA,T	NA,C	NA,1	NA,-inf	NA,inf	NA,1.4301	0.000416602	0.000831373
3	chr15:43534359:C:T	43534359	T,T	C,C	1,1	inf,inf	inf,inf	0.610449,0.896869	0.000415335	0.00084284
3	chr15:42698720:T:C	42698720	NA,C	NA,T	NA,1	NA,inf	NA,inf	NA,1.42319	0.000411056	0.0008205
3	chr15:43127533:A:C	43127533	NA,C	NA,A	NA,1	NA,-inf	NA,inf	NA,1.51137	0.000410575	0.000819089
3	chr15:43180701:T:C	43180701	NA,C	NA,T	NA,1	NA,-inf	NA,inf	NA,1.51013	0.000409709	0.000817361
3	chr15:42856537:G:C	42856537	NA,C	NA,G	NA,1	NA,-inf	NA,inf	NA,1.58392	0.000409585	0.000814921
3	chr15:43176518:G:A	43176518	NA,A	NA,G	NA,1	NA,-inf	NA,inf	NA,1.59077	0.000407909	0.000811508
3	chr15:44014610:G:A	44014610	NA,A	NA,G	NA,1	NA,inf	NA,inf	NA,1.45297	0.000406638	0.000812286
3	chr15:42182753:C:A	42182753	NA,A	NA,C	NA,1	NA,inf	NA,inf	NA,1.49561	0.000404491	0.000807749
3	chr15:42026912:G:A	42026912	A,NA	G,NA	1,NA	inf,NA	inf,NA	1.81,NA	0.000403523	0.000806347
3	chr15:44220585:C:G	44220585	NA,G	NA,C	NA,1	NA,inf	NA,inf	NA,1.424	0.000401821	0.000803071
3	chr15:41969583:G:A	41969583	A,A	G,G	1,1	inf,inf	inf,inf	1.72879,1.05394	0.00040097	0.000800316
3	chr15:44287756:T:C	44287756	NA,C	NA,T	NA,1	NA,-inf	NA,inf	NA,1.40907	0.000400119	0.000798184
3	chr15:44527856:A:G	44527856	G,NA	A,NA	1,NA	inf,NA	inf,NA	1.90148,NA	0.000395091	0.000788645
3	chr15:42934675:G:A	42934675	NA,A	NA,G	NA,1	NA,-inf	NA,inf	NA,1.51873	0.000394764	0.000785475
3	chr15:42857373:A:G	42857373	NA,G	NA,A	NA,1	NA,-inf	NA,inf	NA,1.52481	0.000394697	0.000785335
3	chr15:43847456:CTG:C	43847456	NA,C	NA,CTG	NA,1	NA,inf	NA,inf	NA,1.39155	0.000393357	0.000785153
3	chr15:42598252:T:C	42598252	C,C	T,T	1,1	-inf,inf	inf,inf	2.64861,0.325504	0.000392819	0.000783573
3	chr15:43274473:G:A	43274473	A,A	G,G	1,1	inf,inf	inf,inf	0.234543,1.71371	0.000392544	0.000793373
3	chr15:43411500:C:T	43411500	T,NA	C,NA	1,NA	inf,NA	inf,NA	1.8978,NA	0.000390824	0.000781175
3	chr15:43623428:G:C	43623428	C,C	G,G	1,1	inf,inf	inf,inf	0.275099,1.54683	0.000389626	0.000789986
3	chr15:41959433:T:A	41959433	A,A	T,T	1,1	inf,inf	inf,inf	1.98032,0.703969	0.000387215	0.00077241
3	chr15:42925732:A:G	42925732	NA,G	NA,A	NA,1	NA,-inf	NA,inf	NA,1.50692	0.000383957	0.000763974
3	chr15:42485169:A:C	42485169	C,NA	A,NA	1,NA	inf,NA	inf,NA	1.83297,NA	0.00038196	0.000762683
3	chr15:44289485:C:G	44289485	NA,G	NA,C	NA,1	NA,-inf	NA,inf	NA,1.38383	0.000381493	0.000761037
3	chr15:43697332:T:C	43697332	C,C	T,T	1,1	inf,inf	inf,inf	0.525467,1.02607	0.000379769	0.000769865
3	chr15:41991079:T:A	41991079	A,NA	T,NA	1,NA	-inf,NA	inf,NA	1.55143,NA	0.000376557	0.000751992
3	chr15:42908305:C:T	42908305	NA,T	NA,C	NA,1	NA,-inf	NA,inf	NA,1.49105	0.000374957	0.000746137
3	chr15:43044193:G:A	43044193	NA,A	NA,G	NA,1	NA,-inf	NA,inf	NA,1.48353	0.000374811	0.000747584
3	chr15:43869376:T:C	43869376	C,C	T,T	1,1	inf,inf	inf,inf	2.9675,0.481433	0.000374263	0.000755244
3	chr15:43998903:A:G	43998903	NA,G	NA,A	NA,1	NA,inf	NA,inf	NA,1.3892	0.000373268	0.000745277
3	chr15:44618017:A:C	44618017	NA,C	NA,A	NA,1	NA,-inf	NA,inf	NA,1.3438	0.000372074	0.000742399
3	chr15:42890341:T:C	42890341	C,C	T,T	1,1	inf,inf	inf,inf	0.982183,2.44652	0.00037115	0.000743795
3	chr15:41956628:T:C	41956628	C,C	T,T	1,1	inf,inf	inf,inf	1.86687,0.846901	0.000370994	0.000740523
3	chr15:43274038:TGAGCCAC:T	43274038	NA,T	NA,TGAGCCAC	NA,1	NA,inf	NA,inf	NA,1.38015	0.000369105	0.000737049
3	chr15:42432441:C:T	42432441	T,T	C,C	1,1	-inf,inf	inf,inf	2.38546,0.157801	0.000366104	0.000730424
3	chr15:42596849:G:A	42596849	A,A	G,G	1,1	-inf,inf	inf,inf	2.63318,0.287728	0.000364725	0.000727583
3	chr15:41940110:C:T	41940110	T,T	C,C	1,1	inf,-inf	inf,inf	0.0216533,2.39124	0.000363907	0.000725109
3	chr15:41932478:G:T	41932478	T,T	G,G	1,1	-inf,-inf	inf,inf	0.00429568,2.39289	0.000363772	0.000724876
3	chr15:44542018:T:G	44542018	NA,G	NA,T	NA,1	NA,inf	NA,inf	NA,1.37464	0.000362655	0.00072409
3	chr15:43817944:A:G	43817944	G,G	A,A	1,1	-inf,-inf	inf,inf	0.185505,1.63575	0.000362457	0.000733758
3	chr15:41952303:G:A	41952303	A,A	G,G	1,1	inf,inf	inf,inf	2.13052,0.459513	0.00036176	0.000721915
3	chr15:43121483:A:G	43121483	NA,G	NA,A	NA,1	NA,-inf	NA,inf	NA,1.47768	0.000360719	0.000717817
3	chr15:42197531:C:T	42197531	NA,T	NA,C	NA,1	NA,-inf	NA,inf	NA,1.35494	0.000359834	0.000717936
3	chr15:42069803:T:C	42069803	C,C	T,T	1,1	-inf,-inf	inf,inf	1.95144,0.273957	0.000359629	0.000718923
3	chr15:44150559:C:T	44150559	NA,T	NA,C	NA,1	NA,-inf	NA,inf	NA,1.34646	0.00035874	0.000715955
3	chr15:42263826:T:C	42263826	NA,C	NA,T	NA,1	NA,inf	NA,inf	NA,1.42493	0.000358404	0.000715729
3	chr15:43857991:A:G	43857991	NA,G	NA,A	NA,1	NA,inf	NA,inf	NA,1.49213	0.000358374	0.000719138
3	chr15:43422973:A:G	43422973	G,G	A,A	1,1	inf,inf	inf,inf	0.601662,0.902806	0.000356222	0.000722817
3	chr15:42207590:G:T	42207590	NA,T	NA,G	NA,1	NA,inf	NA,inf	NA,1.41947	0.000354925	0.000708786
3	chr15:42203291:G:T	42203291	NA,T	NA,G	NA,1	NA,inf	NA,inf	NA,1.41744	0.000353681	0.000706301
3	chr15:41968258:A:G	41968258	G,G	A,A	1,1	inf,inf	inf,inf	1.76587,0.935253	0.000353474	0.000705541
3	chr15:42869601:C:T	42869601	T,T	C,C	1,1	inf,inf	inf,inf	0.87539,2.42986	0.0003527	0.000705956
3	chr15:43105018:A:C	43105018	NA,C	NA,A	NA,1	NA,-inf	NA,inf	NA,1.41882	0.000352318	0.000702915
3	chr15:42431209:A:G	42431209	G,G	A,A	1,1	-inf,inf	inf,inf	2.35273,0.183569	0.000351122	0.000700522
3	chr15:42434412:T:C	42434412	C,C	T,T	1,1	-inf,inf	inf,inf	2.27787,0.345715	0.000348915	0.000695738
3	chr15:42600531:T:C	42600531	NA,C	NA,T	NA,1	NA,inf	NA,inf	NA,1.39837	0.000346459	0.000692038
3	chr15:42224914:A:G	42224914	NA,G	NA,A	NA,1	NA,inf	NA,inf	NA,1.40506	0.000346229	0.00069142
3	chr15:44243736:C:A	44243736	NA,A	NA,C	NA,1	NA,inf	NA,inf	NA,1.3384	0.000346161	0.000691751
3	chr15:42157443:T:C	42157443	C,NA	T,NA	1,NA	inf,NA	inf,NA	1.77482,NA	0.000345492	0.000690428
3	chr15:42201238:T:C	42201238	NA,C	NA,T	NA,1	NA,inf	NA,inf	NA,1.4027	0.000344837	0.000688641
3	chr15:43828361:T:G	43828361	G,G	T,T	1,1	-inf,-inf	inf,inf	2.93525,0.485811	0.00034461	0.000695329
3	chr15:42240189:C:T	42240189	NA,T	NA,C	NA,1	NA,inf	NA,inf	NA,1.40186	0.00034434	0.000687649
3	chr15:44128309:G:C	44128309	NA,C	NA,G	NA,1	NA,inf	NA,inf	NA,1.30704	0.000344152	0.00068776
3	chr15:42419882:G:A	42419882	A,A	G,G	1,1	-inf,-inf	inf,inf	2.21285,0.397799	0.000343648	0.000685947
3	chr15:42215053:G:A	42215053	NA,A	NA,G	NA,1	NA,inf	NA,inf	NA,1.40006	0.000343276	0.000685525
3	chr15:42425524:C:T	42425524	T,T	C,C	1,1	-inf,inf	inf,inf	2.37784,0.0017871	0.000342888	0.00068426
3	chr15:43468661:G:GTATT	43468661	GTATT,GTATT	G,G	1,1	inf,inf	inf,inf	0.513178,1.02743	0.000338734	0.000687328
3	chr15:43108378:A:C	43108378	NA,C	NA,A	NA,1	NA,-inf	NA,inf	NA,1.44115	0.000338302	0.000673254
3	chr15:41950690:G:A	41950690	A,A	G,G	1,1	inf,inf	inf,inf	1.82807,0.80248	0.000337943	0.000674077
3	chr15:42297119:G:A	42297119	A,A	G,G	1,1	-inf,-inf	inf,inf	2.09279,1.41396	0.000337107	0.000676162
3	chr15:44476237:T:G	44476237	NA,G	NA,T	NA,1	NA,inf	NA,inf	NA,1.29444	0.00033635	0.000672055
3	chr15:42009696:A:G	42009696	NA,G	NA,A	NA,1	NA,inf	NA,inf	NA,1.34194	0.000335944	0.000670728
3	chr15:43632410:T:C	43632410	C,C	T,T	1,1	inf,-inf	inf,inf	3.12293,0.0939911	0.000335778	0.000677201
3	chr15:43267979:G:A	43267979	NA,A	NA,G	NA,1	NA,-inf	NA,inf	NA,1.28517	0.000334058	0.000666575
3	chr15:43622081:T:G	43622081	NA,G	NA,T	NA,1	NA,inf	NA,inf	NA,1.34611	0.00033395	0.000666893
3	chr15:42196100:G:A	42196100	NA,A	NA,G	NA,1	NA,inf	NA,inf	NA,1.38377	0.000333488	0.000665971
3	chr15:43855067:C:T	43855067	T,T	C,C	1,1	-inf,-inf	inf,inf	2.90328,0.486544	0.000332699	0.000671267
3	chr15:42225640:T:C	42225640	NA,C	NA,T	NA,1	NA,inf	NA,inf	NA,1.3815	0.000332522	0.000664049
3	chr15:42228125:G:A	42228125	NA,A	NA,G	NA,1	NA,inf	NA,inf	NA,1.38001	0.000330995	0.000661012
3	chr15:42152304:T:C	42152304	NA,C	NA,T	NA,1	NA,-inf	NA,inf	NA,1.35318	0.000330655	0.000658745
3	chr15:43864966:G:A	43864966	A,A	G,G	1,1	inf,inf	inf,inf	2.97622,0.379829	0.000330329	0.000666629
3	chr15:43458039:C:A	43458039	A,A	C,C	1,1	inf,inf	inf,inf	0.554971,0.923572	0.000330275	0.000670166
3	chr15:42911544:C:T	42911544	NA,T	NA,C	NA,1	NA,-inf	NA,inf	NA,1.4494	0.00033022	0.000657168
3	chr15:42868777:G:A	42868777	NA,A	NA,G	NA,1	NA,-inf	NA,inf	NA,1.46439	0.000329793	0.000656324
3	chr15:42436766:A:G	42436766	G,G	A,A	1,1	-inf,inf	inf,inf	2.27414,0.270021	0.000328221	0.000654788
3	chr15:43627601:A:G	43627601	NA,G	NA,A	NA,1	NA,inf	NA,inf	NA,1.3358	0.000328034	0.00065508
3	chr15:43619601:C:T	43619601	T,T	C,C	1,1	inf,inf	inf,inf	3.11605,0.0013706	0.000327401	0.000660352
3	chr15:42277343:C:A	42277343	NA,A	NA,C	NA,1	NA,inf	NA,inf	NA,1.3717	0.00032697	0.000652961
3	chr15:42084909:C:T	42084909	NA,T	NA,C	NA,1	NA,inf	NA,inf	NA,1.34826	0.00032684	0.000652641
3	chr15:42883890:A:T	42883890	NA,T	NA,A	NA,1	NA,-inf	NA,inf	NA,1.41425	0.000326719	0.000650205
3	chr15:42301703:C:T	42301703	NA,T	NA,C	NA,1	NA,inf	NA,inf	NA,1.36852	0.000326298	0.000651557
3	chr15:43132167:G:C	43132167	NA,C	NA,G	NA,1	NA,-inf	NA,inf	NA,1.41728	0.000324734	0.000646279
3	chr15:42437966:C:T	42437966	T,T	C,C	1,1	-inf,inf	inf,inf	2.3044,0.177481	0.000324622	0.000647666
3	chr15:43640586:C:T	43640586	NA,T	NA,C	NA,1	NA,-inf	NA,inf	NA,1.33602	0.000324323	0.000646801
3	chr15:42744484:C:T	42744484	NA,T	NA,C	NA,1	NA,-inf	NA,inf	NA,1.26134	0.000324023	0.000646613
3	chr15:42790577:T:G	42790577	NA,G	NA,T	NA,1	NA,-inf	NA,inf	NA,1.40389	0.000323688	0.000645337
3	chr15:42277257:G:A	42277257	NA,A	NA,G	NA,1	NA,inf	NA,inf	NA,1.3637	0.000322574	0.000644181
3	chr15:43352562:T:C	43352562	C,C	T,T	1,1	inf,inf	inf,inf	0.365907,1.32587	0.000321944	0.000653389
3	chr15:42499218:G:A	42499218	NA,A	NA,G	NA,1	NA,inf	NA,inf	NA,1.35494	0.00032059	0.00064021
3	chr15:42433128:C:T	42433128	T,T	C,C	1,1	-inf,inf	inf,inf	2.30001,0.194316	0.000319097	0.000636631
3	chr15:43287368:A:G	43287368	G,G	A,A	1,1	inf,inf	inf,inf	0.268307,1.57109	0.000318755	0.000645615
3	chr15:44229797:C:T	44229797	NA,T	NA,C	NA,1	NA,inf	NA,inf	NA,1.30197	0.000318651	0.00063651
3	chr15:41975341:A:G	41975341	G,NA	A,NA	1,NA	inf,NA	inf,NA	1.61251,NA	0.000318026	0.000634453
3	chr15:43425480:A:G	43425480	G,G	A,A	1,1	inf,inf	inf,inf	0.546112,0.920364	0.000317377	0.000643981
3	chr15:44012438:T:C	44012438	C,C	T,T	1,1	inf,-inf	inf,inf	2.7964,2.39889	0.000316827	0.000636677
3	chr15:42249321:T:C	42249321	NA,C	NA,T	NA,1	NA,inf	NA,inf	NA,1.35168	0.000316008	0.000631071
3	chr15:42200702:T:C	42200702	NA,C	NA,T	NA,1	NA,-inf	NA,inf	NA,1.28092	0.000315901	0.000630304
3	chr15:43849457:C:T	43849457	NA,T	NA,C	NA,1	NA,inf	NA,inf	NA,1.29531	0.00031569	0.000630388
3	chr15:42207357:G:A	42207357	NA,A	NA,G	NA,1	NA,-inf	NA,inf	NA,1.27943	0.000315082	0.00062867
3	chr15:43358186:G:A	43358186	A,A	G,G	1,1	inf,inf	inf,inf	0.352965,1.33838	0.0003149	0.000639056
3	chr15:42271165:T:A	42271165	NA,A	NA,T	NA,1	NA,inf	NA,inf	NA,1.34922	0.000314686	0.000628431
3	chr15:42269044:C:G	42269044	NA,G	NA,C	NA,1	NA,inf	NA,inf	NA,1.34846	0.000314267	0.000627594
3	chr15:42428845:G:C	42428845	NA,C	NA,G	NA,1	NA,-inf	NA,inf	NA,1.31837	0.000314043	0.00062629
3	chr15:43453519:T:G	43453519	G,NA	T,NA	1,NA	inf,NA	inf,NA	1.85005,NA	0.000313152	0.0006274
3	chr15:42240475:C:T	42240475	T,NA	C,NA	1,NA	inf,NA	inf,NA	1.71853,NA	0.000312324	0.000624137
3	chr15:42834284:G:A	42834284	NA,A	NA,G	NA,1	NA,-inf	NA,inf	NA,1.35336	0.000312005	0.000622484
3	chr15:42912858:G:A	42912858	NA,A	NA,G	NA,1	NA,-inf	NA,inf	NA,1.38698	0.000311732	0.000620481
3	chr15:42069733:T:C	42069733	C,C	T,T	1,1	-inf,-inf	inf,inf	0.135241,2.30408	0.000311196	0.000623036
3	chr15:43953530:A:G	43953530	G,NA	A,NA	1,NA	inf,NA	inf,NA	1.74554,NA	0.000310873	0.000622023
3	chr15:42288736:C:G	42288736	NA,G	NA,C	NA,1	NA,inf	NA,inf	NA,1.34016	0.000309823	0.00061872
3	chr15:42299202:G:A	42299202	NA,A	NA,G	NA,1	NA,inf	NA,inf	NA,1.33982	0.000309643	0.000618361
3	chr15:42306754:C:T	42306754	NA,T	NA,C	NA,1	NA,inf	NA,inf	NA,1.33982	0.000309643	0.000618361
3	chr15:42091887:C:G	42091887	NA,G	NA,C	NA,1	NA,inf	NA,inf	NA,1.31618	0.000309114	0.00061724
3	chr15:42483101:A:G	42483101	NA,G	NA,A	NA,1	NA,inf	NA,inf	NA,1.27473	0.000309024	0.000616931
3	chr15:42265235:T:C	42265235	NA,C	NA,T	NA,1	NA,inf	NA,inf	NA,1.33767	0.000308564	0.000616205
3	chr15:43703591:C:T	43703591	T,T	C,C	1,1	inf,inf	inf,inf	0.349868,1.20693	0.000306905	0.000622083
3	chr15:43088505:T:G	43088505	NA,G	NA,T	NA,1	NA,-inf	NA,inf	NA,1.23617	0.000306741	0.000612089
3	chr15:42098607:C:T	42098607	NA,T	NA,C	NA,1	NA,inf	NA,inf	NA,1.27903	0.000306126	0.000611298
3	chr15:44112688:A:G	44112688	NA,G	NA,A	NA,1	NA,inf	NA,inf	NA,1.24038	0.000305983	0.000611473
3	chr15:42884268:G:A	42884268	NA,A	NA,G	NA,1	NA,-inf	NA,inf	NA,1.3731	0.000304885	0.000606797
3	chr15:42493962:T:C	42493962	C,C	T,T	1,1	-inf,inf	inf,inf	3.29835,0.909645	0.0003041	0.000606918
3	chr15:43751148:AT:A	43751148	A,A	AT,AT	1,1	-inf,-inf	inf,inf	0.381562,1.18421	0.000304082	0.000616421
3	chr15:43619359:C:T	43619359	T,T	C,C	1,1	inf,inf	inf,inf	3.06871,0.0205143	0.000303927	0.000612938
3	chr15:43810130:G:A	43810130	A,A	G,G	1,1	-inf,-inf	inf,inf	0.22022,1.43503	0.000303472	0.000614212
3	chr15:44093024:C:T	44093024	NA,T	NA,C	NA,1	NA,-inf	NA,inf	NA,1.32047	0.000302994	0.00060463
3	chr15:42913448:A:G	42913448	NA,G	NA,A	NA,1	NA,-inf	NA,inf	NA,1.36334	0.000302031	0.000601154
3	chr15:43643169:C:T	43643169	T,T	C,C	1,1	inf,inf	inf,inf	3.06203,0.0244691	0.000301988	0.00060905
3	chr15:43548870:A:T	43548870	NA,T	NA,A	NA,1	NA,inf	NA,inf	NA,1.24371	0.000301375	0.000601601
3	chr15:41952725:C:T	41952725	T,T	C,C	1,1	inf,inf	inf,inf	1.76288,0.812341	0.000301203	0.000600821
3	chr15:43741008:G:A	43741008	A,NA	G,NA	1,NA	-inf,NA	inf,NA	1.3471,NA	0.000300989	0.000601579
3	chr15:41924103:A:G	41924103	NA,G	NA,A	NA,1	NA,inf	NA,inf	NA,1.23865	0.000299896	0.00059878
3	chr15:44310224:A:T	44310224	NA,T	NA,A	NA,1	NA,inf	NA,inf	NA,1.25493	0.000299584	0.000598657
3	chr15:42921911:T:G	42921911	NA,G	NA,T	NA,1	NA,-inf	NA,inf	NA,1.35643	0.000299547	0.000596288
3	chr15:43635172:T:C	43635172	C,C	T,T	1,1	inf,inf	inf,inf	3.05213,0.0566673	0.000299346	0.000603711
3	chr15:44135151:C:A	44135151	NA,A	NA,C	NA,1	NA,inf	NA,inf	NA,1.22761	0.000299102	0.000597719
3	chr15:42509409:A:T	42509409	NA,T	NA,A	NA,1	NA,inf	NA,inf	NA,1.31685	0.00029854	0.000596166
3	chr15:44243279:T:A	44243279	NA,A	NA,T	NA,1	NA,inf	NA,inf	NA,1.25332	0.000298415	0.000596327
3	chr15:43397569:T:C	43397569	NA,C	NA,T	NA,1	NA,inf	NA,inf	NA,1.23813	0.000298395	0.000595657
3	chr15:43771661:G:A	43771661	A,A	G,G	1,1	-inf,-inf	inf,inf	0.275456,1.35604	0.000298238	0.000604527
3	chr15:43345787:T:C	43345787	C,C	T,T	1,1	inf,inf	inf,inf	0.348263,1.318	0.000297924	0.000604534
3	chr15:42248764:G:A	42248764	NA,A	NA,G	NA,1	NA,inf	NA,inf	NA,1.317	0.000297909	0.000594927
3	chr15:42432440:C:A	42432440	A,A	C,C	1,1	-inf,inf	inf,inf	2.27046,0.178905	0.000297803	0.000594164
3	chr15:42421343:C:T	42421343	NA,T	NA,C	NA,1	NA,-inf	NA,inf	NA,1.31466	0.000297425	0.00059256
3	chr15:43254732:C:T	43254732	NA,T	NA,C	NA,1	NA,-inf	NA,inf	NA,1.29401	0.000297122	0.000593179
3	chr15:43448955:T:C	43448955	C,C	T,T	1,1	inf,inf	inf,inf	0.543123,0.876473	0.000296749	0.000602004
3	chr15:44318261:C:T	44318261	NA,T	NA,C	NA,1	NA,inf	NA,inf	NA,1.25953	0.000296417	0.000591854
3	chr15:41978499:C:T	41978499	T,T	C,C	1,1	inf,-inf	inf,inf	1.60497,0.563479	0.000296236	0.000591284
3	chr15:43639534:G:A	43639534	A,A	G,G	1,1	inf,inf	inf,inf	3.04747,0.0383367	0.000296188	0.000597335
3	chr15:42764487:C:T	42764487	NA,T	NA,C	NA,1	NA,inf	NA,inf	NA,1.31908	0.000296161	0.000591514
3	chr15:42379141:G:A	42379141	NA,A	NA,G	NA,1	NA,inf	NA,inf	NA,1.31528	0.000296038	0.000591162
3	chr15:42433844:T:C	42433844	C,C	T,T	1,1	-inf,inf	inf,inf	2.27416,0.164423	0.000295559	0.000589693
3	chr15:43764537:G:A	43764537	A,A	G,G	1,1	-inf,-inf	inf,inf	0.280084,1.33315	0.000295082	0.000598113
3	chr15:43987511:T:C	43987511	C,C	T,T	1,1	inf,-inf	inf,inf	2.74637,2.3647	0.000294467	0.000591703
3	chr15:43412360:C:T	43412360	T,T	C,C	1,1	inf,inf	inf,inf	0.519344,0.923272	0.00029441	0.000597245
3	chr15:43276009:C:T	43276009	T,T	C,C	1,1	inf,inf	inf,inf	0.224715,1.55834	0.000293847	0.000593596
3	chr15:42921982:A:G	42921982	NA,G	NA,A	NA,1	NA,-inf	NA,inf	NA,1.34231	0.000292529	0.000582333
3	chr15:43982962:AC:A	43982962	A,A	AC,AC	1,1	inf,-inf	inf,inf	2.6046,2.35429	0.000292175	0.000586959
3	chr15:42419444:A:G	42419444	G,G	A,A	1,1	-inf,inf	inf,inf	2.25159,0.115243	0.000291851	0.000582309
3	chr15:44399053:A:T	44399053	T,NA	A,NA	1,NA	inf,NA	inf,NA	1.71771,NA	0.000291388	0.000581693
3	chr15:42377068:G:T	42377068	NA,T	NA,G	NA,1	NA,inf	NA,inf	NA,1.30493	0.000290907	0.000580917
3	chr15:42203392:T:C	42203392	NA,C	NA,T	NA,1	NA,-inf	NA,inf	NA,1.23153	0.000289926	0.000578492
3	chr15:42998184:A:T	42998184	NA,T	NA,A	NA,1	NA,-inf	NA,inf	NA,1.27419	0.00028981	0.000577968
3	chr15:42419087:G:A	42419087	A,A	G,G	1,1	-inf,inf	inf,inf	2.25411,0.200992	0.000289448	0.000577339
3	chr15:43446193:A:C	43446193	NA,C	NA,A	NA,1	NA,inf	NA,inf	NA,1.22061	0.000289406	0.000577714
3	chr15:43044826:C:T	43044826	T,NA	C,NA	1,NA	-inf,NA	inf,NA	1.36773,NA	0.00028933	0.000577608
3	chr15:43646484:T:C	43646484	C,C	T,T	1,1	inf,inf	inf,inf	0.244661,1.37033	0.000289052	0.00058506
3	chr15:42368276:A:G	42368276	NA,G	NA,A	NA,1	NA,inf	NA,inf	NA,1.30092	0.000288935	0.000576977
3	chr15:42532384:T:C	42532384	C,C	T,T	1,1	-inf,inf	inf,inf	2.85211,1.33185	0.000288699	0.000576271
3	chr15:41966756:C:A	41966756	A,A	C,C	1,1	inf,inf	inf,inf	1.77002,0.770695	0.000287267	0.000573042
3	chr15:42005707:C:T	42005707	NA,T	NA,C	NA,1	NA,inf	NA,inf	NA,1.24954	0.000286954	0.000573115
3	chr15:43290115:G:T	43290115	T,T	G,G	1,1	inf,inf	inf,inf	0.189052,1.69891	0.000286303	0.000577974
3	chr15:43949911:G:C	43949911	NA,C	NA,G	NA,1	NA,-inf	NA,inf	NA,1.25269	0.000286139	0.000571087
3	chr15:43110534:T:C	43110534	NA,C	NA,T	NA,1	NA,-inf	NA,inf	NA,1.1862	0.000285853	0.000570375
3	chr15:42325433:A:G	42325433	NA,G	NA,A	NA,1	NA,inf	NA,inf	NA,1.28825	0.000283737	0.000566625
3	chr15:43140100:G:A	43140100	NA,A	NA,G	NA,1	NA,-inf	NA,inf	NA,1.33643	0.000283723	0.000564743
3	chr15:43977577:A:C	43977577	C,C	A,A	1,1	-inf,inf	inf,inf	2.66415,2.34088	0.000283255	0.000569083
3	chr15:42379977:A:G	42379977	NA,G	NA,A	NA,1	NA,inf	NA,inf	NA,1.28851	0.000282949	0.000565024
3	chr15:43958115:C:T	43958115	T,T	C,C	1,1	inf,inf	inf,inf	0.299086,1.30722	0.000282428	0.000570831
3	chr15:44661989:C:G	44661989	NA,G	NA,C	NA,1	NA,-inf	NA,inf	NA,1.26633	0.000282352	0.00056343
3	chr15:42386412:T:C	42386412	NA,C	NA,T	NA,1	NA,inf	NA,inf	NA,1.28571	0.000282041	0.000563219
3	chr15:42514125:T:C	42514125	C,NA	T,NA	1,NA	-inf,NA	inf,NA	1.37961,NA	0.000281976	0.0005628
3	chr15:43851529:A:C	43851529	C,NA	A,NA	1,NA	-inf,NA	inf,NA	1.35631,NA	0.000281397	0.000562362
3	chr15:44233013:G:A	44233013	NA,A	NA,G	NA,1	NA,inf	NA,inf	NA,1.18717	0.000280136	0.000559736
3	chr15:42133723:T:C	42133723	NA,C	NA,T	NA,1	NA,inf	NA,inf	NA,1.21882	0.000279676	0.000558292
3	chr15:43448772:G:A	43448772	A,A	G,G	1,1	inf,inf	inf,inf	0.521833,0.885562	0.000279519	0.000566979
3	chr15:42366131:G:A	42366131	NA,A	NA,G	NA,1	NA,inf	NA,inf	NA,1.28002	0.000279348	0.000557841
3	chr15:43769604:C:T	43769604	T,T	C,C	1,1	-inf,-inf	inf,inf	0.204099,1.48935	0.000279071	0.00056558
3	chr15:42325118:A:G	42325118	NA,G	NA,A	NA,1	NA,inf	NA,inf	NA,1.2398	0.000278927	0.000557189
3	chr15:43985963:A:G	43985963	G,G	A,A	1,1	inf,-inf	inf,inf	2.66351,2.33173	0.000278861	0.000560248
3	chr15:41948583:T:C	41948583	C,C	T,T	1,1	inf,inf	inf,inf	1.74796,0.776372	0.000278478	0.000555494
3	chr15:42606602:C:T	42606602	NA,T	NA,C	NA,1	NA,inf	NA,inf	NA,1.27666	0.000278443	0.000556022
3	chr15:43984357:C:G	43984357	G,G	C,C	1,1	inf,-inf	inf,inf	2.82242,2.33334	0.000277358	0.000557405
3	chr15:42476053:A:G	42476053	NA,G	NA,A	NA,1	NA,-inf	NA,inf	NA,1.26778	0.00027715	0.0005522
3	chr15:43450428:T:C	43450428	C,C	T,T	1,1	inf,inf	inf,inf	0.512274,0.902459	0.00027697	0.0005618
3	chr15:42305501:G:A	42305501	NA,A	NA,G	NA,1	NA,-inf	NA,inf	NA,1.23827	0.000276943	0.000552427
3	chr15:43398367:A:G	43398367	G,G	A,A	1,1	inf,inf	inf,inf	0.274338,1.47333	0.000276653	0.00056095
3	chr15:42158549:T:C	42158549	C,NA	T,NA	1,NA	-inf,NA	inf,NA	1.38284,NA	0.000275559	0.000549923
3	chr15:44269996:A:AG	44269996	NA,AG	NA,A	NA,1	NA,inf	NA,inf	NA,1.21124	0.000275142	0.000549842
3	chr15:43262028:A:G	43262028	G,G	A,A	1,1	inf,inf	inf,inf	0.220935,1.57803	0.000275116	0.000557027
3	chr15:43065760:G:T	43065760	NA,T	NA,G	NA,1	NA,-inf	NA,inf	NA,1.28759	0.000274727	0.00054793
3	chr15:43280313:T:C	43280313	NA,C	NA,T	NA,1	NA,-inf	NA,inf	NA,1.25475	0.000274604	0.000547568
3	chr15:42797426:A:G	42797426	G,NA	A,NA	1,NA	-inf,NA	inf,NA	1.3427,NA	0.000273936	0.000546861
3	chr15:42609247:G:A	42609247	NA,A	NA,G	NA,1	NA,inf	NA,inf	NA,1.24118	0.000273326	0.000546073
3	chr15:43271039:T:C	43271039	C,C	T,T	1,1	-inf,-inf	inf,inf	0.213033,1.58797	0.000272644	0.000552004
3	chr15:42925865:G:A	42925865	NA,A	NA,G	NA,1	NA,-inf	NA,inf	NA,1.29291	0.000272631	0.000542727
3	chr15:44555196:A:G	44555196	G,NA	A,NA	1,NA	inf,NA	inf,NA	1.59826,NA	0.000271925	0.00054329
3	chr15:42316514:G:A	42316514	A,A	G,G	1,1	-inf,-inf	inf,inf	2.00105,0.606827	0.00027141	0.000542819
3	chr15:42307237:A:G	42307237	G,NA	A,NA	1,NA	inf,NA	inf,NA	1.64031,NA	0.000271354	0.000542259
3	chr15:43375702:T:C	43375702	C,C	T,T	1,1	inf,inf	inf,inf	0.29007,1.3719	0.000270157	0.00054803
3	chr15:41956516:G:A	41956516	A,A	G,G	1,1	-inf,-inf	inf,inf	1.29137,1.26174	0.000269457	0.000539328
3	chr15:43340351:T:C	43340351	C,C	T,T	1,1	inf,inf	inf,inf	0.446101,1.0448	0.000269189	0.000545588
3	chr15:43312732:C:T	43312732	T,NA	C,NA	1,NA	-inf,NA	inf,NA	1.32365,NA	0.000268575	0.000536697
3	chr15:44264314:G:A	44264314	NA,A	NA,G	NA,1	NA,inf	NA,inf	NA,1.192	0.000268527	0.000536586
3	chr15:43634579:C:G	43634579	NA,G	NA,C	NA,1	NA,inf	NA,inf	NA,1.18243	0.000267624	0.000534467
3	chr15:42611230:G:A	42611230	NA,A	NA,G	NA,1	NA,inf	NA,inf	NA,1.22867	0.000267553	0.000534536
3	chr15:43369604:T:C	43369604	C,C	T,T	1,1	inf,inf	inf,inf	0.309403,1.33126	0.000267545	0.000542736
3	chr15:42922092:C:T	42922092	NA,T	NA,C	NA,1	NA,-inf	NA,inf	NA,1.27877	0.000267137	0.000532835
3	chr15:42702331:G:A	42702331	NA,A	NA,G	NA,1	NA,inf	NA,inf	NA,1.18617	0.000267039	0.000533206
3	chr15:42275525:A:G	42275525	NA,G	NA,A	NA,1	NA,inf	NA,inf	NA,1.25366	0.000266777	0.000532733
3	chr15:42012500:C:G	42012500	G,NA	C,NA	1,NA	-inf,NA	inf,NA	1.3661,NA	0.000266337	0.000531844
3	chr15:43213593:C:T	43213593	NA,T	NA,C	NA,1	NA,-inf	NA,inf	NA,1.14575	0.000266294	0.000531358
3	chr15:43392741:T:C	43392741	C,C	T,T	1,1	inf,inf	inf,inf	0.212321,1.5432	0.000266206	0.000538612
3	chr15:42609353:A:T	42609353	NA,T	NA,A	NA,1	NA,inf	NA,inf	NA,1.22485	0.000265857	0.00053115
3	chr15:43254248:G:C	43254248	C,C	G,G	1,1	inf,inf	inf,inf	0.221601,1.56152	0.000265852	0.000538238
3	chr15:42525205:A:T	42525205	T,T	A,A	1,1	-inf,-inf	inf,inf	5.00224,0.0735171	0.000265443	0.00053073
3	chr15:42286691:C:T	42286691	T,NA	C,NA	1,NA	inf,NA	inf,NA	1.62781,NA	0.000265373	0.000530306
3	chr15:43253116:C:T	43253116	T,T	C,C	1,1	inf,inf	inf,inf	0.233476,1.5356	0.000264742	0.000536004
3	chr15:43649258:C:T	43649258	T,T	C,C	1,1	inf,inf	inf,inf	2.98044,0.0452103	0.00026459	0.000533527
3	chr15:42415692:T:A	42415692	NA,A	NA,T	NA,1	NA,-inf	NA,inf	NA,1.24313	0.000264419	0.000526797
3	chr15:42230123:G:A	42230123	NA,A	NA,G	NA,1	NA,inf	NA,inf	NA,1.24791	0.000264307	0.000527797
3	chr15:42398726:A:G	42398726	NA,G	NA,A	NA,1	NA,-inf	NA,inf	NA,1.22243	0.000264206	0.000526404
3	chr15:44785834:CAG:C	44785834	NA,C	NA,CAG	NA,1	NA,-inf	NA,inf	NA,1.14242	0.000264008	0.000526791
3	chr15:43106743:C:T	43106743	NA,T	NA,C	NA,1	NA,-inf	NA,inf	NA,1.20911	0.000263746	0.000525969
3	chr15:43075816:C:T	43075816	NA,T	NA,C	NA,1	NA,-inf	NA,inf	NA,1.27888	0.000263709	0.00052503
3	chr15:41974756:C:A	41974756	A,A	C,C	1,1	inf,inf	inf,inf	1.74738,0.745146	0.000262808	0.00052427
3	chr15:43353135:T:C	43353135	NA,C	NA,T	NA,1	NA,inf	NA,inf	NA,1.2256	0.000262483	0.000524349
3	chr15:44241349:G:A	44241349	NA,A	NA,G	NA,1	NA,-inf	NA,inf	NA,1.14666	0.000262342	0.000523505
3	chr15:43627255:C:T	43627255	NA,T	NA,C	NA,1	NA,inf	NA,inf	NA,1.17087	0.000262339	0.000523913
3	chr15:43621734:G:C	43621734	C,C	G,G	1,1	inf,-inf	inf,inf	2.97852,0.0410959	0.000261744	0.000527789
3	chr15:44276403:G:A	44276403	NA,A	NA,G	NA,1	NA,-inf	NA,inf	NA,1.16778	0.00026152	0.000521778
3	chr15:42268098:T:A	42268098	NA,A	NA,T	NA,1	NA,inf	NA,inf	NA,1.23875	0.000260253	0.000519702
3	chr15:43024873:T:C	43024873	C,NA	T,NA	1,NA	inf,NA	inf,NA	1.66522,NA	0.000259954	0.000519557
3	chr15:44744534:G:A	44744534	A,NA	G,NA	1,NA	-inf,NA	inf,NA	1.56884,NA	0.000259916	0.000519377
3	chr15:41936398:C:G	41936398	G,G	C,C	1,1	-inf,-inf	inf,inf	0.0236171,2.20923	0.000259838	0.000517831
3	chr15:42613033:AG:A	42613033	NA,A	NA,AG	NA,1	NA,inf	NA,inf	NA,1.21018	0.000259323	0.000518092
3	chr15:44146161:A:G	44146161	NA,G	NA,A	NA,1	NA,inf	NA,inf	NA,1.15323	0.000259264	0.00051811
3	chr15:43412779:G:C	43412779	NA,C	NA,G	NA,1	NA,-inf	NA,inf	NA,1.1796	0.00025918	0.000517202
3	chr15:42419674:G:A	42419674	NA,A	NA,G	NA,1	NA,-inf	NA,inf	NA,1.22885	0.000259146	0.000516364
3	chr15:44264806:T:C	44264806	NA,C	NA,T	NA,1	NA,-inf	NA,inf	NA,1.14813	0.000258963	0.000516819
3	chr15:42841734:G:A	42841734	NA,A	NA,G	NA,1	NA,-inf	NA,inf	NA,1.2432	0.000258945	0.000516658
3	chr15:43739719:G:A	43739719	A,A	G,G	1,1	-inf,-inf	inf,inf	0.246524,1.3251	0.000258793	0.000524413
3	chr15:42477760:A:G	42477760	NA,G	NA,A	NA,1	NA,-inf	NA,inf	NA,1.22566	0.000258158	0.000514387
3	chr15:42333606:T:G	42333606	NA,G	NA,T	NA,1	NA,inf	NA,inf	NA,1.23382	0.000258118	0.000515442
3	chr15:42432383:T:C	42432383	NA,C	NA,T	NA,1	NA,-inf	NA,inf	NA,1.22469	0.000257839	0.000513758
3	chr15:43428335:G:C	43428335	C,C	G,G	1,1	inf,inf	inf,inf	0.492735,0.896915	0.000256953	0.000521139
3	chr15:42296467:A:G	42296467	NA,G	NA,A	NA,1	NA,inf	NA,inf	NA,1.22935	0.000256191	0.000511593
3	chr15:44142289:G:A	44142289	NA,A	NA,G	NA,1	NA,inf	NA,inf	NA,1.14621	0.000256134	0.000511856
3	chr15:43259351:A:G	43259351	NA,G	NA,A	NA,1	NA,-inf	NA,inf	NA,1.19442	0.000254783	0.000508568
3	chr15:43737551:T:C	43737551	NA,C	NA,T	NA,1	NA,inf	NA,inf	NA,1.15393	0.000254638	0.000508532
3	chr15:42950493:C:T	42950493	NA,T	NA,C	NA,1	NA,-inf	NA,inf	NA,1.18858	0.000253719	0.000506096
3	chr15:43261784:G:T	43261784	T,T	G,G	1,1	inf,inf	inf,inf	0.209215,1.55309	0.000253156	0.00051248
3	chr15:43448819:G:A	43448819	A,A	G,G	1,1	inf,-inf	inf,inf	2.96892,0.119666	0.000253131	0.000510533
3	chr15:43838650:C:T	43838650	T,T	C,C	1,1	-inf,-inf	inf,inf	2.78816,0.413034	0.00025248	0.000509253
3	chr15:41960290:C:T	41960290	T,T	C,C	1,1	inf,inf	inf,inf	1.72749,0.737869	0.000252	0.00050271
3	chr15:43263501:A:T	43263501	T,T	A,A	1,1	inf,inf	inf,inf	0.222065,1.52341	0.000251708	0.000509563
3	chr15:42433989:T:C	42433989	NA,C	NA,T	NA,1	NA,inf	NA,inf	NA,1.2142	0.000251473	0.00050218
3	chr15:43430544:A:G	43430544	G,G	A,A	1,1	inf,inf	inf,inf	0.490431,0.884911	0.000251347	0.000509714
3	chr15:42209852:T:C	42209852	NA,C	NA,T	NA,1	NA,inf	NA,inf	NA,1.21749	0.000251168	0.000501562
3	chr15:42202282:C:T	42202282	NA,T	NA,C	NA,1	NA,inf	NA,inf	NA,1.21689	0.00025092	0.000501066
3	chr15:42208459:G:A	42208459	NA,A	NA,G	NA,1	NA,inf	NA,inf	NA,1.21644	0.000250732	0.000500691
3	chr15:42401984:G:GA	42401984	NA,GA	NA,G	NA,1	NA,-inf	NA,inf	NA,1.18918	0.000250155	0.000498469
3	chr15:42198697:CCTAA:C	42198697	NA,C	NA,CCTAA	NA,1	NA,inf	NA,inf	NA,1.21442	0.000249837	0.000498905
3	chr15:42790867:T:G	42790867	NA,G	NA,T	NA,1	NA,inf	NA,inf	NA,1.21783	0.000249834	0.000498915
3	chr15:42253688:A:G	42253688	NA,G	NA,A	NA,1	NA,inf	NA,inf	NA,1.21399	0.000249713	0.000498657
3	chr15:42250544:T:C	42250544	NA,C	NA,T	NA,1	NA,inf	NA,inf	NA,1.21277	0.000249247	0.000497724
3	chr15:42475313:G:A	42475313	NA,A	NA,G	NA,1	NA,-inf	NA,inf	NA,1.20434	0.000249069	0.00049629
3	chr15:43726118:C:T	43726118	T,T	C,C	1,1	inf,inf	inf,inf	2.89745,0.168425	0.00024884	0.000501684
3	chr15:42259381:C:T	42259381	NA,T	NA,C	NA,1	NA,inf	NA,inf	NA,1.21095	0.000248784	0.000496807
3	chr15:41992447:G:A	41992447	NA,A	NA,G	NA,1	NA,inf	NA,inf	NA,1.16708	0.000248664	0.000496735
3	chr15:42713455:T:C	42713455	C,NA	T,NA	1,NA	inf,NA	inf,NA	1.63856,NA	0.000248446	0.000496253
3	chr15:42954593:A:T	42954593	T,NA	A,NA	1,NA	-inf,NA	inf,NA	1.29407,NA	0.000248187	0.000495483
3	chr15:43437800:C:T	43437800	T,T	C,C	1,1	inf,inf	inf,inf	0.47975,0.899802	0.000248152	0.000503254
3	chr15:43280362:A:G	43280362	G,G	A,A	1,1	inf,inf	inf,inf	0.211277,1.53498	0.00024753	0.000501078
3	chr15:43185390:A:G	43185390	NA,G	NA,A	NA,1	NA,inf	NA,inf	NA,1.13721	0.000247204	0.000493551
3	chr15:43076171:G:A	43076171	NA,A	NA,G	NA,1	NA,-inf	NA,inf	NA,1.11104	0.000246635	0.000492184
3	chr15:42409902:C:T	42409902	NA,T	NA,C	NA,1	NA,inf	NA,inf	NA,1.15389	0.000246519	0.000492212
3	chr15:44159084:G:C	44159084	NA,C	NA,G	NA,1	NA,inf	NA,inf	NA,1.11768	0.000246328	0.000492237
3	chr15:41921821:G:C	41921821	NA,C	NA,G	NA,1	NA,inf	NA,inf	NA,1.12453	0.000246277	0.000491737
3	chr15:43951839:CT:C	43951839	C,NA	CT,NA	1,NA	inf,NA	inf,NA	1.62427,NA	0.000246037	0.000492225
3	chr15:42426807:T:C	42426807	NA,C	NA,T	NA,1	NA,inf	NA,inf	NA,1.20036	0.000245735	0.000490723
3	chr15:41956317:CAGG:C	41956317	C,C	CAGG,CAGG	1,1	inf,inf	inf,inf	1.79776,0.64422	0.000245698	0.000490148
3	chr15:43138771:A:G	43138771	NA,G	NA,A	NA,1	NA,inf	NA,inf	NA,1.13964	0.000245592	0.000490403
3	chr15:43280854:A:G	43280854	G,G	A,A	1,1	inf,inf	inf,inf	0.222419,1.46503	0.000245049	0.000495067
3	chr15:42932260:C:T	42932260	NA,T	NA,C	NA,1	NA,-inf	NA,inf	NA,1.26675	0.000244453	0.000486682
3	chr15:42264653:A:T	42264653	NA,T	NA,A	NA,1	NA,inf	NA,inf	NA,1.20126	0.000244392	0.000488031
3	chr15:43822329:G:A	43822329	A,A	G,G	1,1	-inf,-inf	inf,inf	0.222151,1.31395	0.000244329	0.000494503
3	chr15:42136306:C:T	42136306	NA,T	NA,C	NA,1	NA,inf	NA,inf	NA,1.17419	0.000244188	0.000487748
3	chr15:41959892:C:T	41959892	T,T	C,C	1,1	inf,inf	inf,inf	1.70645,0.742006	0.000243702	0.000486158
3	chr15:43393134:A:G	43393134	G,G	A,A	1,1	inf,inf	inf,inf	0.268372,1.30347	0.00024365	0.000494094
3	chr15:41958107:A:AGG	41958107	AGG,AGG	A,A	1,1	inf,inf	inf,inf	1.69323,0.757715	0.000243631	0.000486011
3	chr15:41965731:C:T	41965731	T,T	C,C	1,1	-inf,inf	inf,inf	2.10361,0.237266	0.00024346	0.000485956
3	chr15:43031981:C:T	43031981	NA,T	NA,C	NA,1	NA,-inf	NA,inf	NA,1.20719	0.00024338	0.00048561
3	chr15:42351201:T:C	42351201	NA,C	NA,T	NA,1	NA,-inf	NA,inf	NA,1.17603	0.00024325	0.000484719
3	chr15:43496397:A:G	43496397	G,G	A,A	1,1	inf,inf	inf,inf	0.480056,0.885199	0.000243093	0.000492973
3	chr15:43447622:T:A	43447622	A,A	T,T	1,1	inf,-inf	inf,inf	2.94572,0.118817	0.000243017	0.000490107
3	chr15:43259721:G:A	43259721	A,A	G,G	1,1	inf,inf	inf,inf	0.217642,1.51526	0.000242617	0.00049112
3	chr15:43269458:C:A	43269458	NA,A	NA,C	NA,1	NA,-inf	NA,inf	NA,1.16556	0.000242549	0.000484154
3	chr15:42219341:C:T	42219341	NA,T	NA,C	NA,1	NA,inf	NA,inf	NA,1.19431	0.000241998	0.000483255
3	chr15:42486657:AC:A	42486657	NA,A	NA,AC	NA,1	NA,inf	NA,inf	NA,1.17263	0.000241199	0.000481716
3	chr15:41959815:C:T	41959815	T,T	C,C	1,1	inf,inf	inf,inf	1.73339,0.697627	0.000240771	0.000480323
3	chr15:43481269:C:T	43481269	T,T	C,C	1,1	inf,inf	inf,inf	0.376226,1.08344	0.000240757	0.000488134
3	chr15:42577006:T:G	42577006	NA,G	NA,T	NA,1	NA,-inf	NA,inf	NA,1.09694	0.000240666	0.000480296
3	chr15:42794636:G:T	42794636	NA,T	NA,G	NA,1	NA,-inf	NA,inf	NA,1.09136	0.000240616	0.000480199
3	chr15:43827115:CA:C	43827115	C,C	CA,CA	1,1	inf,inf	inf,inf	0.407402,0.957279	0.000240251	0.000485403
3	chr15:43091020:C:A	43091020	NA,A	NA,C	NA,1	NA,-inf	NA,inf	NA,1.21948	0.000240151	0.000479031
3	chr15:44162790:C:T	44162790	NA,T	NA,C	NA,1	NA,inf	NA,inf	NA,1.10191	0.000239895	0.000479389
3	chr15:42424670:G:A	42424670	NA,A	NA,G	NA,1	NA,inf	NA,inf	NA,1.18586	0.000239666	0.000478603
3	chr15:43258304:T:C	43258304	C,C	T,T	1,1	inf,inf	inf,inf	0.208845,1.52546	0.00023942	0.000484626
3	chr15:42877838:A:G	42877838	NA,G	NA,A	NA,1	NA,-inf	NA,inf	NA,1.23063	0.000239111	0.000476041
3	chr15:42399713:C:T	42399713	NA,T	NA,C	NA,1	NA,-inf	NA,inf	NA,1.16365	0.000239037	0.000476325
3	chr15:43328245:T:C	43328245	C,C	T,T	1,1	inf,-inf	inf,inf	2.8977,0.135619	0.000238971	0.000481847
3	chr15:44009372:T:C	44009372	NA,C	NA,T	NA,1	NA,inf	NA,inf	NA,1.14571	0.000238948	0.000477322
3	chr15:44473332:A:G	44473332	NA,G	NA,A	NA,1	NA,inf	NA,inf	NA,1.09514	0.000238895	0.000477298
3	chr15:42909774:G:A	42909774	NA,A	NA,G	NA,1	NA,-inf	NA,inf	NA,1.21076	0.00023842	0.000475601
3	chr15:42594306:G:A	42594306	A,A	G,G	1,1	-inf,inf	inf,inf	2.41504,0.25915	0.000238223	0.000475278
3	chr15:42423864:T:C	42423864	NA,C	NA,T	NA,1	NA,-inf	NA,inf	NA,1.17673	0.0002381	0.000474455
3	chr15:42130528:C:T	42130528	T,NA	C,NA	1,NA	inf,NA	inf,NA	1.54491,NA	0.000237661	0.00047502
3	chr15:41975154:C:T	41975154	T,NA	C,NA	1,NA	inf,NA	inf,NA	1.47101,NA	0.000237577	0.000474267
3	chr15:42265619:T:C	42265619	C,NA	T,NA	1,NA	-inf,NA	inf,NA	1.30538,NA	0.000236905	0.000472797
3	chr15:42036943:A:G	42036943	NA,G	NA,A	NA,1	NA,inf	NA,inf	NA,1.12735	0.000236758	0.000472778
3	chr15:43881557:A:C	43881557	C,C	A,A	1,1	inf,inf	inf,inf	0.217889,1.35514	0.000236506	0.000478385
3	chr15:43274272:G:C	43274272	C,C	G,G	1,1	inf,inf	inf,inf	0.226369,1.47825	0.00023645	0.000478628
3	chr15:43628105:G:A	43628105	A,A	G,G	1,1	inf,inf	inf,inf	2.91562,0.0268571	0.000236429	0.000476673
3	chr15:43422427:C:G	43422427	G,G	C,C	1,1	inf,inf	inf,inf	0.496889,0.826142	0.000236411	0.000479336
3	chr15:44020857:T:C	44020857	C,C	T,T	1,1	inf,-inf	inf,inf	2.66308,2.23675	0.000236149	0.000474345
3	chr15:44686886:C:G	44686886	NA,G	NA,C	NA,1	NA,-inf	NA,inf	NA,1.09551	0.000235996	0.000471116
3	chr15:42891407:C:T	42891407	NA,T	NA,C	NA,1	NA,-inf	NA,inf	NA,1.18702	0.000235767	0.000470426
3	chr15:44047756:C:T	44047756	T,NA	C,NA	1,NA	-inf,NA	inf,NA	1.30799,NA	0.000235698	0.000470662
3	chr15:43622175:T:C	43622175	C,C	T,T	1,1	inf,inf	inf,inf	2.91427,0.0485193	0.000235425	0.000474647
3	chr15:43034640:C:A	43034640	NA,A	NA,C	NA,1	NA,-inf	NA,inf	NA,1.2068	0.000235174	0.000469108
3	chr15:44035914:C:T	44035914	T,T	C,C	1,1	inf,-inf	inf,inf	2.71885,0.13297	0.000234958	0.000472541
3	chr15:44046931:AT:A	44046931	A,NA	AT,NA	1,NA	-inf,NA	inf,NA	1.32545,NA	0.000234514	0.000468327
3	chr15:44614514:G:A	44614514	NA,A	NA,G	NA,1	NA,-inf	NA,inf	NA,1.08004	0.000233935	0.000466833
3	chr15:42835768:G:GCA	42835768	NA,GCA	NA,G	NA,1	NA,-inf	NA,inf	NA,1.19737	0.000233544	0.000465879
3	chr15:44061718:G:T	44061718	NA,T	NA,G	NA,1	NA,inf	NA,inf	NA,1.07383	0.000233393	0.000466358
3	chr15:42472321:G:C	42472321	NA,C	NA,G	NA,1	NA,-inf	NA,inf	NA,1.10363	0.000233127	0.000465454
3	chr15:43988411:T:G	43988411	G,G	T,T	1,1	inf,-inf	inf,inf	2.73982,2.23668	0.000232664	0.00046745
3	chr15:43722882:T:G	43722882	G,G	T,T	1,1	-inf,-inf	inf,inf	2.8668,0.222175	0.000231896	0.00046787
3	chr15:43758958:C:CAG	43758958	CAG,CAG	C,C	1,1	-inf,-inf	inf,inf	2.81065,0.321045	0.000231499	0.00046691
3	chr15:43627365:T:C	43627365	C,C	T,T	1,1	inf,-inf	inf,inf	2.9059,0.0266677	0.000231173	0.000466067
3	chr15:43462683:T:C	43462683	C,C	T,T	1,1	inf,-inf	inf,inf	2.91681,0.111654	0.000231037	0.00046591
3	chr15:42532380:T:C	42532380	C,C	T,T	1,1	-inf,inf	inf,inf	3.10791,0.976313	0.000230631	0.000460316
3	chr15:42471208:C:T	42471208	NA,T	NA,C	NA,1	NA,-inf	NA,inf	NA,1.0779	0.000230114	0.000459184
3	chr15:43972456:C:T	43972456	NA,T	NA,C	NA,1	NA,inf	NA,inf	NA,1.06836	0.000230111	0.000459851
3	chr15:41950900:G:A	41950900	A,A	G,G	1,1	inf,inf	inf,inf	1.54821,0.887816	0.000230023	0.000458834
3	chr15:43279021:A:T	43279021	T,T	A,A	1,1	inf,inf	inf,inf	0.206051,1.50129	0.000229851	0.000465229
3	chr15:41938197:T:C	41938197	NA,C	NA,T	NA,1	NA,-inf	NA,inf	NA,1.07043	0.000229652	0.000458339
3	chr15:42395078:A:C	42395078	NA,C	NA,A	NA,1	NA,inf	NA,inf	NA,1.16118	0.000229432	0.000458165
3	chr15:43508231:A:G	43508231	G,G	A,A	1,1	inf,inf	inf,inf	0.470697,0.865909	0.000229419	0.000465155
3	chr15:42678990:C:T	42678990	NA,T	NA,C	NA,1	NA,inf	NA,inf	NA,1.16287	0.000228854	0.000457075
3	chr15:43650072:A:C	43650072	C,C	A,A	1,1	inf,inf	inf,inf	0.193444,1.4108	0.000228734	0.000463458
3	chr15:42467961:A:G	42467961	G,G	A,A	1,1	inf,inf	inf,inf	4.1427,0.394129	0.000228559	0.000455819
3	chr15:42037225:C:T	42037225	NA,T	NA,C	NA,1	NA,inf	NA,inf	NA,1.10651	0.000228556	0.000456401
3	chr15:44140561:G:T	44140561	NA,T	NA,G	NA,1	NA,inf	NA,inf	NA,1.08016	0.000228543	0.000456706
3	chr15:43628358:T:G	43628358	G,G	T,T	1,1	inf,inf	inf,inf	2.89446,0.0391636	0.000228242	0.000460142
3	chr15:42524357:C:G	42524357	NA,G	NA,C	NA,1	NA,inf	NA,inf	NA,1.09946	0.000227873	0.000454967
3	chr15:43755372:T:C	43755372	C,C	T,T	1,1	-inf,-inf	inf,inf	2.85641,0.218842	0.000227671	0.000459333
3	chr15:42117712:T:C	42117712	C,C	T,T	1,1	inf,inf	inf,inf	0.171346,2.1475	0.000227533	0.000454033
3	chr15:43267762:T:A	43267762	A,A	T,T	1,1	inf,inf	inf,inf	0.183811,1.54003	0.000227302	0.000460027
3	chr15:43751988:C:G	43751988	G,G	C,C	1,1	inf,inf	inf,inf	2.84753,0.160838	0.000227236	0.00045808
3	chr15:43420139:A:G	43420139	G,G	A,A	1,1	inf,-inf	inf,inf	2.91388,0.0839128	0.00022649	0.000456733
3	chr15:44273146:T:C	44273146	NA,C	NA,T	NA,1	NA,-inf	NA,inf	NA,1.08369	0.000226482	0.000451885
3	chr15:42924217:T:C	42924217	NA,C	NA,T	NA,1	NA,inf	NA,inf	NA,1.09525	0.000225128	0.000449556
3	chr15:43792084:A:C	43792084	C,C	A,A	1,1	-inf,-inf	inf,inf	2.83996,0.239216	0.000225022	0.000453818
3	chr15:42801455:T:A	42801455	NA,A	NA,T	NA,1	NA,-inf	NA,inf	NA,1.15738	0.000224762	0.000448473
3	chr15:42958590:T:C	42958590	C,NA	T,NA	1,NA	inf,NA	inf,NA	1.54754,NA	0.000224718	0.000449725
3	chr15:44056202:T:C	44056202	C,C	T,T	1,1	inf,-inf	inf,inf	2.78722,2.21476	0.000224696	0.000451435
3	chr15:42534625:C:A	42534625	A,A	C,C	1,1	-inf,inf	inf,inf	3.10066,0.965883	0.000224413	0.000447905
3	chr15:43249741:C:G	43249741	G,G	C,C	1,1	-inf,-inf	inf,inf	0.181459,1.54136	0.000224046	0.000453409
3	chr15:43018970:G:A	43018970	NA,A	NA,G	NA,1	NA,-inf	NA,inf	NA,1.15602	0.00022382	0.000446595
3	chr15:44020385:T:C	44020385	C,C	T,T	1,1	inf,-inf	inf,inf	2.63988,2.20775	0.000221797	0.000445524
3	chr15:43766436:G:C	43766436	C,C	G,G	1,1	-inf,-inf	inf,inf	2.79569,0.302401	0.000220738	0.000445175
3	chr15:42926296:G:A	42926296	NA,A	NA,G	NA,1	NA,-inf	NA,inf	NA,1.0758	0.000220657	0.000440665
3	chr15:44204397:A:G	44204397	G,NA	A,NA	1,NA	-inf,NA	inf,NA	1.2923,NA	0.000220649	0.000440626
3	chr15:43465641:C:G	43465641	G,G	C,C	1,1	inf,-inf	inf,inf	2.89085,0.101633	0.000220486	0.000444608
3	chr15:42420592:A:G	42420592	NA,G	NA,A	NA,1	NA,inf	NA,inf	NA,1.13473	0.000220381	0.000440093
3	chr15:42248229:CAG:C	42248229	NA,C	NA,CAG	NA,1	NA,inf	NA,inf	NA,1.13548	0.000219272	0.000437868
3	chr15:43702101:G:T	43702101	NA,T	NA,G	NA,1	NA,inf	NA,inf	NA,1.06398	0.000218844	0.000437049
3	chr15:41948027:C:T	41948027	NA,T	NA,C	NA,1	NA,inf	NA,inf	NA,1.07138	0.000218804	0.000437151
3	chr15:44592970:G:A	44592970	NA,A	NA,G	NA,1	NA,-inf	NA,inf	NA,1.10514	0.000218777	0.000436582
3	chr15:43819467:A:T	43819467	T,T	A,A	1,1	-inf,-inf	inf,inf	2.83123,0.218062	0.000218411	0.000440607
3	chr15:43427369:G:A	43427369	A,A	G,G	1,1	inf,-inf	inf,inf	2.89115,0.0854233	0.00021823	0.000440053
3	chr15:42073554:C:T	42073554	NA,T	NA,C	NA,1	NA,-inf	NA,inf	NA,1.0556	0.000218105	0.000435256
3	chr15:42941028:T:C	42941028	NA,C	NA,T	NA,1	NA,-inf	NA,inf	NA,1.11026	0.000217887	0.000434541
3	chr15:41958317:T:C	41958317	C,C	T,T	1,1	inf,inf	inf,inf	1.67151,0.712169	0.000217872	0.000434644
3	chr15:43415610:A:T	43415610	T,T	A,A	1,1	inf,-inf	inf,inf	2.88942,0.0821707	0.000217173	0.000437914
3	chr15:42246690:T:C	42246690	NA,C	NA,T	NA,1	NA,-inf	NA,inf	NA,1.10703	0.000216819	0.00043209
3	chr15:42479571:A:G	42479571	NA,G	NA,A	NA,1	NA,inf	NA,inf	NA,1.14288	0.00021641	0.000432478
3	chr15:42800762:A:G	42800762	NA,G	NA,A	NA,1	NA,-inf	NA,inf	NA,1.044	0.000216402	0.0004318
3	chr15:44107445:T:C	44107445	NA,C	NA,T	NA,1	NA,inf	NA,inf	NA,1.05974	0.000216399	0.000432089
3	chr15:42437211:C:G	42437211	NA,G	NA,C	NA,1	NA,-inf	NA,inf	NA,1.12405	0.000216383	0.000431204
3	chr15:43036082:T:A	43036082	NA,A	NA,T	NA,1	NA,-inf	NA,inf	NA,1.13105	0.000216333	0.00043144
3	chr15:44685375:A:G	44685375	NA,G	NA,A	NA,1	NA,inf	NA,inf	NA,1.0806	0.000215788	0.000431003
3	chr15:42388217:C:T	42388217	NA,T	NA,C	NA,1	NA,-inf	NA,inf	NA,1.10357	0.000215441	0.000429342
3	chr15:42913334:C:T	42913334	T,NA	C,NA	1,NA	-inf,NA	inf,NA	1.21658,NA	0.000215302	0.000429837
3	chr15:43994127:T:C	43994127	C,C	T,T	1,1	inf,-inf	inf,inf	2.6691,2.19128	0.000215078	0.000432039
3	chr15:44537734:C:T	44537734	NA,T	NA,C	NA,1	NA,inf	NA,inf	NA,1.03328	0.000215023	0.000429597
3	chr15:44322420:GT:G	44322420	NA,G	NA,GT	NA,1	NA,-inf	NA,inf	NA,1.05467	0.000214988	0.000428981
3	chr15:42145093:G:A	42145093	A,NA	G,NA	1,NA	-inf,NA	inf,NA	1.29724,NA	0.000214697	0.000428572
3	chr15:44175813:C:T	44175813	NA,T	NA,C	NA,1	NA,inf	NA,inf	NA,1.03505	0.000213743	0.00042711
3	chr15:42443572:G:A	42443572	NA,A	NA,G	NA,1	NA,inf	NA,inf	NA,1.07718	0.000213315	0.000425805
3	chr15:41968111:T:C	41968111	NA,C	NA,T	NA,1	NA,inf	NA,inf	NA,1.04819	0.00021328	0.000425914
3	chr15:43056412:T:C	43056412	NA,C	NA,T	NA,1	NA,-inf	NA,inf	NA,1.14607	0.000213263	0.000425418
3	chr15:43274034:GGC:G	43274034	NA,G	NA,GGC	NA,1	NA,inf	NA,inf	NA,1.05912	0.000213243	0.000425813
3	chr15:42442713:C:T	42442713	NA,T	NA,C	NA,1	NA,inf	NA,inf	NA,1.07624	0.000212924	0.000425026
3	chr15:43444990:G:A	43444990	A,A	G,G	1,1	inf,inf	inf,inf	0.431344,0.901169	0.000212788	0.00043135
3	chr15:42793965:G:C	42793965	NA,C	NA,G	NA,1	NA,-inf	NA,inf	NA,1.09505	0.000212663	0.000424141
3	chr15:42187839:C:T	42187839	NA,T	NA,C	NA,1	NA,inf	NA,inf	NA,1.11635	0.000212619	0.000424585
3	chr15:43406014:C:T	43406014	T,T	C,C	1,1	inf,inf	inf,inf	0.22514,1.43568	0.000212277	0.000430098
3	chr15:42716099:A:G	42716099	NA,G	NA,A	NA,1	NA,-inf	NA,inf	NA,1.11994	0.000211927	0.000422868
3	chr15:43430412:C:G	43430412	G,G	C,C	1,1	inf,inf	inf,inf	0.447307,0.867345	0.000211794	0.000429337
3	chr15:44258571:C:A	44258571	NA,A	NA,C	NA,1	NA,inf	NA,inf	NA,1.0222	0.000211718	0.000423005
3	chr15:42409268:C:A	42409268	NA,A	NA,C	NA,1	NA,inf	NA,inf	NA,1.05491	0.000211657	0.00042257
3	chr15:41967188:C:T	41967188	NA,T	NA,C	NA,1	NA,-inf	NA,inf	NA,1.02183	0.000211266	0.000421651
3	chr15:43986336:AC:A	43986336	NA,A	NA,AC	NA,1	NA,inf	NA,inf	NA,1.01333	0.000210526	0.000420657
3	chr15:43258383:C:T	43258383	T,T	C,C	1,1	inf,inf	inf,inf	0.196941,1.41407	0.000209752	0.000423429
3	chr15:43268747:A:G	43268747	G,G	A,A	1,1	inf,inf	inf,inf	0.178884,1.44621	0.000209674	0.000423245
3	chr15:41965076:A:T	41965076	NA,T	NA,A	NA,1	NA,-inf	NA,inf	NA,1.01699	0.000209598	0.00041832
3	chr15:42581595:C:A	42581595	NA,A	NA,C	NA,1	NA,inf	NA,inf	NA,1.07752	0.000208435	0.000416416
3	chr15:43023997:A:G	43023997	NA,G	NA,A	NA,1	NA,inf	NA,inf	NA,1.04511	0.000208042	0.00041539
3	chr15:42424759:C:T	42424759	NA,T	NA,C	NA,1	NA,inf	NA,inf	NA,1.03372	0.000207469	0.000414322
3	chr15:43021900:C:T	43021900	NA,T	NA,C	NA,1	NA,-inf	NA,inf	NA,1.1282	0.000207253	0.000413428
3	chr15:43266178:T:C	43266178	C,C	T,T	1,1	inf,inf	inf,inf	0.189417,1.41754	0.000207224	0.000418313
3	chr15:42003877:T:TCC	42003877	TCC,TCC	T,T	1,1	inf,inf	inf,inf	0.0834821,1.97794	0.000206906	0.000411945
3	chr15:43986601:G:A	43986601	NA,A	NA,G	NA,1	NA,inf	NA,inf	NA,1.00262	0.000206719	0.000413049
3	chr15:44562390:T:TAAGTA	44562390	NA,TAAGTA	NA,T	NA,1	NA,inf	NA,inf	NA,1.02947	0.000206561	0.000412721
3	chr15:43272651:T:C	43272651	C,C	T,T	1,1	inf,inf	inf,inf	0.203684,1.42302	0.000206518	0.000417599
3	chr15:43790232:A:C	43790232	C,C	A,A	1,1	-inf,-inf	inf,inf	2.7435,0.31926	0.000206461	0.000416335
3	chr15:44028748:T:C	44028748	NA,C	NA,T	NA,1	NA,inf	NA,inf	NA,1.03211	0.000206259	0.000411951
3	chr15:42442958:A:G	42442958	NA,G	NA,A	NA,1	NA,inf	NA,inf	NA,1.05565	0.000205799	0.000410807
3	chr15:43630299:A:C	43630299	C,C	A,A	1,1	inf,inf	inf,inf	2.83347,0.0176059	0.000205756	0.000414753
3	chr15:43416539:T:G	43416539	G,G	T,T	1,1	inf,-inf	inf,inf	2.85365,0.0881065	0.000205477	0.000414296
3	chr15:43268627:G:A	43268627	A,A	G,G	1,1	inf,inf	inf,inf	0.186956,1.41714	0.000205336	0.000414494
3	chr15:43268409:A:G	43268409	G,G	A,A	1,1	inf,inf	inf,inf	0.188938,1.41349	0.000205235	0.000414294
3	chr15:43504710:A:C	43504710	C,C	A,A	1,1	inf,inf	inf,inf	2.84109,0.0128015	0.000204977	0.000413279
3	chr15:43266376:A:G	43266376	G,G	A,A	1,1	inf,inf	inf,inf	0.176878,1.43577	0.000204829	0.000413449
3	chr15:43984414:C:T	43984414	T,NA	C,NA	1,NA	-inf,NA	inf,NA	1.25137,NA	0.000204385	0.000408165
3	chr15:44132392:G:T	44132392	NA,T	NA,G	NA,1	NA,inf	NA,inf	NA,1.01364	0.000204283	0.000408217
3	chr15:43257120:A:G	43257120	NA,G	NA,A	NA,1	NA,-inf	NA,inf	NA,1.06216	0.000204239	0.000407695
3	chr15:42778726:G:GA	42778726	NA,GA	NA,G	NA,1	NA,inf	NA,inf	NA,1.02366	0.00020409	0.000407467
3	chr15:44138401:C:T	44138401	NA,T	NA,C	NA,1	NA,inf	NA,inf	NA,1.01261	0.000203993	0.000407635
3	chr15:42119349:T:C	42119349	NA,C	NA,T	NA,1	NA,-inf	NA,inf	NA,1.01805	0.000203763	0.000406641
3	chr15:43253530:G:A	43253530	A,A	G,G	1,1	inf,inf	inf,inf	0.202314,1.38571	0.000203746	0.000411304
3	chr15:44019988:A:G	44019988	NA,G	NA,A	NA,1	NA,inf	NA,inf	NA,0.99407	0.000203649	0.000406913
3	chr15:43779282:A:G	43779282	G,G	A,A	1,1	-inf,-inf	inf,inf	2.73783,0.311353	0.000203482	0.000410312
3	chr15:41914253:A:C	41914253	NA,C	NA,A	NA,1	NA,inf	NA,inf	NA,1.01145	0.000203402	0.000406128
3	chr15:43623445:A:C	43623445	C,C	A,A	1,1	inf,-inf	inf,inf	2.82571,0.0433655	0.000203076	0.000409345
3	chr15:44438299:A:G	44438299	NA,G	NA,A	NA,1	NA,-inf	NA,inf	NA,1.0204	0.000202884	0.000404832
3	chr15:42478872:C:T	42478872	NA,T	NA,C	NA,1	NA,-inf	NA,inf	NA,0.985927	0.000202879	0.000404871
3	chr15:44258486:GA:G	44258486	NA,G	NA,GA	NA,1	NA,inf	NA,inf	NA,1.02153	0.000202501	0.000404379
3	chr15:42442225:G:C	42442225	NA,C	NA,G	NA,1	NA,-inf	NA,inf	NA,1.00012	0.000202137	0.000403333
3	chr15:44090311:G:A	44090311	NA,A	NA,G	NA,1	NA,inf	NA,inf	NA,1.02119	0.00020213	0.000403715
3	chr15:42136543:G:A	42136543	NA,A	NA,G	NA,1	NA,inf	NA,inf	NA,1.06029	0.000202	0.000403473
3	chr15:42743293:G:C	42743293	NA,C	NA,G	NA,1	NA,-inf	NA,inf	NA,1.09203	0.0002019	0.000402807
3	chr15:43258825:C:T	43258825	T,T	C,C	1,1	inf,inf	inf,inf	0.179507,1.4253	0.000201576	0.000406874
3	chr15:43254258:C:T	43254258	T,T	C,C	1,1	inf,inf	inf,inf	0.188909,1.4052	0.000201406	0.00040655
3	chr15:43624632:G:T	43624632	T,T	G,G	1,1	inf,-inf	inf,inf	2.82054,0.0374071	0.000201097	0.000405352
3	chr15:42197203:C:T	42197203	NA,T	NA,C	NA,1	NA,inf	NA,inf	NA,1.01316	0.00020033	0.000399973
3	chr15:43703588:C:T	43703588	T,T	C,C	1,1	inf,inf	inf,inf	2.80672,0.228407	0.000199891	0.00040322
3	chr15:44311658:G:A	44311658	NA,A	NA,G	NA,1	NA,-inf	NA,inf	NA,1.01118	0.000199856	0.000398795
3	chr15:44769439:A:G	44769439	NA,G	NA,A	NA,1	NA,inf	NA,inf	NA,1.01573	0.000199262	0.000397916
3	chr15:44343001:T:G	44343001	G,NA	T,NA	1,NA	inf,NA	inf,NA	1.49286,NA	0.00019923	0.000397732
3	chr15:43049435:T:C	43049435	NA,C	NA,T	NA,1	NA,-inf	NA,inf	NA,1.10341	0.000199024	0.000397026
3	chr15:43554500:T:C	43554500	NA,C	NA,T	NA,1	NA,inf	NA,inf	NA,1.00719	0.00019853	0.000396475
3	chr15:42659977:A:G	42659977	G,G	A,A	1,1	-inf,-inf	inf,inf	1.15308,1.21474	0.00019836	0.000397244
3	chr15:43276035:G:A	43276035	NA,A	NA,G	NA,1	NA,-inf	NA,inf	NA,1.04345	0.000197915	0.000395082
3	chr15:42441704:G:T	42441704	NA,T	NA,G	NA,1	NA,-inf	NA,inf	NA,0.987648	0.000197784	0.000394649
3	chr15:42993431:T:C	42993431	C,NA	T,NA	1,NA	-inf,NA	inf,NA	1.17414,NA	0.000197749	0.000394787
3	chr15:44770759:G:A	44770759	NA,A	NA,G	NA,1	NA,inf	NA,inf	NA,1.01149	0.000197596	0.000394583
3	chr15:42517487:G:A	42517487	NA,A	NA,G	NA,1	NA,inf	NA,inf	NA,1.06069	0.000197446	0.000394264
3	chr15:42128637:C:T	42128637	NA,T	NA,C	NA,1	NA,inf	NA,inf	NA,1.00132	0.000197164	0.000393719
3	chr15:42128024:C:T	42128024	NA,T	NA,C	NA,1	NA,inf	NA,inf	NA,1.00119	0.000197122	0.000393635
3	chr15:44601577:A:T	44601577	NA,T	NA,A	NA,1	NA,-inf	NA,inf	NA,0.979585	0.000196986	0.000393109
3	chr15:43254733:A:G	43254733	NA,G	NA,A	NA,1	NA,-inf	NA,inf	NA,1.03989	0.000196882	0.000393022
3	chr15:44495036:A:G	44495036	NA,G	NA,A	NA,1	NA,-inf	NA,inf	NA,1.0014	0.000196606	0.000392311
3	chr15:43252411:G:A	43252411	A,A	G,G	1,1	inf,inf	inf,inf	0.195677,1.37805	0.000196482	0.000396611
3	chr15:42678616:A:G	42678616	NA,G	NA,A	NA,1	NA,inf	NA,inf	NA,1.01651	0.000196467	0.000392155
3	chr15:41978715:G:A	41978715	NA,A	NA,G	NA,1	NA,inf	NA,inf	NA,1.0094	0.000195819	0.000390952
3	chr15:43413472:C:T	43413472	T,T	C,C	1,1	inf,-inf	inf,inf	2.8184,0.108847	0.000195745	0.000394645
3	chr15:43134607:G:A	43134607	NA,A	NA,G	NA,1	NA,-inf	NA,inf	NA,1.04033	0.000195665	0.000390271
3	chr15:43253971:AG:A	43253971	A,A	AG,AG	1,1	inf,inf	inf,inf	0.194112,1.378	0.000195559	0.000394743
3	chr15:42601338:A:G	42601338	NA,G	NA,A	NA,1	NA,-inf	NA,inf	NA,1.05503	0.000195537	0.000389686
3	chr15:43730397:CCA:C	43730397	C,C	CCA,CCA	1,1	-inf,-inf	inf,inf	2.719,0.302923	0.000195513	0.000394234
3	chr15:42462524:G:A	42462524	NA,A	NA,G	NA,1	NA,inf	NA,inf	NA,0.993412	0.000195296	0.000389969
3	chr15:42449479:C:T	42449479	NA,T	NA,C	NA,1	NA,inf	NA,inf	NA,1.02408	0.00019528	0.000389807
3	chr15:44019797:A:G	44019797	NA,G	NA,A	NA,1	NA,inf	NA,inf	NA,1.02527	0.000195128	0.000389723
3	chr15:41931985:T:C	41931985	C,C	T,T	1,1	inf,inf	inf,inf	1.62406,0.7087	0.000195055	0.00038911
3	chr15:43495042:A:G	43495042	G,G	A,A	1,1	inf,-inf	inf,inf	2.82042,0.0901315	0.000194918	0.000392979
3	chr15:43253536:G:A	43253536	NA,A	NA,G	NA,1	NA,-inf	NA,inf	NA,1.0462	0.000194893	0.000389118
3	chr15:43498254:G:A	43498254	A,A	G,G	1,1	inf,-inf	inf,inf	2.82022,0.0838732	0.000194602	0.000392342
3	chr15:42289384:C:G	42289384	NA,G	NA,C	NA,1	NA,-inf	NA,inf	NA,1.04113	0.000194499	0.000387639
3	chr15:43464012:A:G	43464012	G,G	A,A	1,1	inf,inf	inf,inf	0.507777,0.65999	0.000194141	0.000393395
3	chr15:43758675:G:A	43758675	A,A	G,G	1,1	-inf,-inf	inf,inf	2.7138,0.285561	0.000194022	0.000391362
3	chr15:43748302:AC:A	43748302	A,A	AC,AC	1,1	-inf,-inf	inf,inf	2.70597,0.315916	0.000193691	0.000390554
3	chr15:43438288:A:G	43438288	G,G	A,A	1,1	inf,-inf	inf,inf	2.81262,0.0996104	0.000193181	0.000389468
3	chr15:44311584:A:G	44311584	NA,G	NA,A	NA,1	NA,-inf	NA,inf	NA,0.9907	0.000193144	0.000385406
3	chr15:43179026:T:C	43179026	NA,C	NA,T	NA,1	NA,inf	NA,inf	NA,0.988116	0.000193001	0.000385451
3	chr15:43353181:A:G	43353181	NA,G	NA,A	NA,1	NA,inf	NA,inf	NA,1.06501	0.000192823	0.000385425
3	chr15:43438913:T:C	43438913	C,C	T,T	1,1	inf,-inf	inf,inf	2.81619,0.0765362	0.00019278	0.000388661
3	chr15:43494397:A:T	43494397	T,T	A,A	1,1	inf,inf	inf,inf	2.81617,0.0305489	0.000192774	0.000388632
3	chr15:44308215:T:C	44308215	NA,C	NA,T	NA,1	NA,-inf	NA,inf	NA,0.989506	0.00019275	0.00038462
3	chr15:43252338:T:C	43252338	NA,C	NA,T	NA,1	NA,-inf	NA,inf	NA,1.02634	0.000192595	0.000384465
3	chr15:43863560:A:T	43863560	T,T	A,A	1,1	inf,inf	inf,inf	0.122935,1.71435	0.000192323	0.000387105
3	chr15:42435590:A:G	42435590	NA,G	NA,A	NA,1	NA,inf	NA,inf	NA,1.01457	0.000192223	0.000383706
3	chr15:42457875:A:G	42457875	NA,G	NA,A	NA,1	NA,inf	NA,inf	NA,1.01416	0.00019202	0.000383304
3	chr15:43241828:C:T	43241828	NA,T	NA,C	NA,1	NA,-inf	NA,inf	NA,1.08907	0.00019197	0.000382303
3	chr15:42643279:C:T	42643279	NA,T	NA,C	NA,1	NA,-inf	NA,inf	NA,1.0309	0.000191861	0.000382752
3	chr15:42222276:C:T	42222276	T,NA	C,NA	1,NA	-inf,NA	inf,NA	1.39084,NA	0.000191663	0.000382567
3	chr15:44046065:T:A	44046065	A,A	T,T	1,1	inf,-inf	inf,inf	2.48255,2.11701	0.000191499	0.000384548
3	chr15:43125547:T:C	43125547	NA,C	NA,T	NA,1	NA,inf	NA,inf	NA,0.991693	0.000191419	0.000382231
3	chr15:42948618:A:G	42948618	NA,G	NA,A	NA,1	NA,-inf	NA,inf	NA,1.05794	0.000191334	0.000382148
3	chr15:44342282:T:G	44342282	NA,G	NA,T	NA,1	NA,-inf	NA,inf	NA,0.984968	0.000191266	0.00038166
3	chr15:42170877:A:G	42170877	NA,G	NA,A	NA,1	NA,inf	NA,inf	NA,1.04306	0.000191073	0.000381603
3	chr15:43468049:T:G	43468049	G,G	T,T	1,1	inf,-inf	inf,inf	2.80866,0.081876	0.000191012	0.000385093
3	chr15:42585665:C:T	42585665	NA,T	NA,C	NA,1	NA,inf	NA,inf	NA,1.02518	0.000190879	0.00038134
3	chr15:43289308:T:C	43289308	C,C	T,T	1,1	inf,inf	inf,inf	0.208128,1.39013	0.000190857	0.000386182
3	chr15:42509753:C:T	42509753	NA,T	NA,C	NA,1	NA,inf	NA,inf	NA,0.993446	0.000190816	0.000380985
3	chr15:44303845:C:T	44303845	NA,T	NA,C	NA,1	NA,-inf	NA,inf	NA,0.982241	0.000190456	0.000380045
3	chr15:41948272:G:A	41948272	NA,A	NA,G	NA,1	NA,inf	NA,inf	NA,0.979887	0.000190205	0.000379833
3	chr15:43251060:C:A	43251060	A,A	C,C	1,1	-inf,-inf	inf,inf	0.23415,1.31374	0.000189938	0.000384011
3	chr15:43469723:A:C	43469723	C,C	A,A	1,1	inf,-inf	inf,inf	2.8036,0.0884309	0.000189764	0.000382573
3	chr15:43264109:C:T	43264109	T,T	C,C	1,1	inf,inf	inf,inf	0.196393,1.35057	0.000189533	0.000382574
3	chr15:43438956:T:C	43438956	C,C	T,T	1,1	inf,-inf	inf,inf	2.80684,0.0774883	0.000189501	0.000382042
3	chr15:42346745:C:T	42346745	NA,T	NA,C	NA,1	NA,-inf	NA,inf	NA,1.02521	0.000189482	0.000377647
3	chr15:43334917:C:G	43334917	G,G	C,C	1,1	inf,-inf	inf,inf	2.8039,0.00846665	0.000189174	0.000381326
3	chr15:42468020:T:C	42468020	NA,C	NA,T	NA,1	NA,inf	NA,inf	NA,1.00771	0.000189107	0.000377496
3	chr15:42334375:C:T	42334375	NA,T	NA,C	NA,1	NA,-inf	NA,inf	NA,1.02339	0.000188941	0.00037657
3	chr15:44038092:T:C	44038092	C,C	T,T	1,1	inf,-inf	inf,inf	2.56189,2.11483	0.000188885	0.000379332
3	chr15:43327304:A:G	43327304	NA,G	NA,A	NA,1	NA,inf	NA,inf	NA,0.992798	0.000188831	0.000377079
3	chr15:42125919:A:G	42125919	NA,G	NA,A	NA,1	NA,inf	NA,inf	NA,0.974625	0.000188618	0.000376654
3	chr15:43344276:A:AT	43344276	AT,AT	A,A	1,1	inf,inf	inf,inf	2.75693,0.148953	0.000188568	0.000380067
3	chr15:43994455:T:A	43994455	NA,A	NA,T	NA,1	NA,inf	NA,inf	NA,1.00401	0.000188463	0.000376409
3	chr15:42715448:A:G	42715448	G,G	A,A	1,1	-inf,-inf	inf,inf	1.04,1.3086	0.000188349	0.000377195
3	chr15:42435712:G:A	42435712	NA,A	NA,G	NA,1	NA,inf	NA,inf	NA,1.002	0.000188298	0.000375874
3	chr15:43800425:A:G	43800425	NA,G	NA,A	NA,1	NA,inf	NA,inf	NA,1.00513	0.000188085	0.000375601
3	chr15:42354716:T:C	42354716	NA,C	NA,T	NA,1	NA,-inf	NA,inf	NA,1.02002	0.000187913	0.000374523
3	chr15:42358247:C:A	42358247	NA,A	NA,C	NA,1	NA,-inf	NA,inf	NA,1.01978	0.000187849	0.000374394
3	chr15:42353289:A:G	42353289	NA,G	NA,A	NA,1	NA,-inf	NA,inf	NA,1.01961	0.000187795	0.000374287
3	chr15:42344463:A:T	42344463	NA,T	NA,A	NA,1	NA,-inf	NA,inf	NA,1.01961	0.000187795	0.000374287
3	chr15:43555740:G:A	43555740	NA,A	NA,G	NA,1	NA,inf	NA,inf	NA,1.00549	0.000187774	0.00037498
3	chr15:44766855:A:G	44766855	NA,G	NA,A	NA,1	NA,inf	NA,inf	NA,0.97986	0.000187746	0.000374919
3	chr15:43953194:C:T	43953194	NA,T	NA,C	NA,1	NA,inf	NA,inf	NA,0.961744	0.000187574	0.000374448
3	chr15:43264074:A:G	43264074	G,G	A,A	1,1	inf,inf	inf,inf	0.185587,1.3661	0.000187564	0.00037858
3	chr15:43480838:A:C	43480838	C,C	A,A	1,1	inf,-inf	inf,inf	2.79969,0.07857	0.000187423	0.000377846
3	chr15:44201820:T:G	44201820	NA,G	NA,T	NA,1	NA,inf	NA,inf	NA,0.999093	0.000187416	0.000374323
3	chr15:43276385:C:T	43276385	NA,T	NA,C	NA,1	NA,-inf	NA,inf	NA,1.00919	0.000187161	0.000373619
3	chr15:42335570:G:A	42335570	NA,A	NA,G	NA,1	NA,-inf	NA,inf	NA,1.01632	0.00018673	0.000372168
3	chr15:42354200:TC:T	42354200	NA,T	NA,TC	NA,1	NA,-inf	NA,inf	NA,1.01573	0.00018661	0.000371927
3	chr15:43988571:G:C	43988571	NA,C	NA,G	NA,1	NA,inf	NA,inf	NA,0.941333	0.000186352	0.000372343
3	chr15:43029451:C:T	43029451	NA,T	NA,C	NA,1	NA,-inf	NA,inf	NA,1.04181	0.000186179	0.000371317
3	chr15:44021086:A:G	44021086	NA,G	NA,A	NA,1	NA,inf	NA,inf	NA,0.963358	0.000186115	0.000371679
3	chr15:42972868:C:A	42972868	NA,A	NA,C	NA,1	NA,-inf	NA,inf	NA,1.06743	0.000185863	0.000370159
3	chr15:43478527:G:A	43478527	A,A	G,G	1,1	inf,-inf	inf,inf	2.78992,0.0843826	0.000185151	0.000373252
3	chr15:42375883:C:G	42375883	NA,G	NA,C	NA,1	NA,-inf	NA,inf	NA,1.01043	0.000184999	0.000368719
3	chr15:42409422:C:G	42409422	NA,G	NA,C	NA,1	NA,inf	NA,inf	NA,0.990289	0.00018498	0.000369272
3	chr15:41947207:T:C	41947207	C,C	T,T	1,1	inf,-inf	inf,inf	1.58743,0.511941	0.000184975	0.000369463
3	chr15:43736371:G:C	43736371	C,C	G,G	1,1	-inf,-inf	inf,inf	2.72229,0.241252	0.000184968	0.000372937
3	chr15:43530630:G:A	43530630	A,A	G,G	1,1	inf,inf	inf,inf	1.0326,0.979537	0.000184869	0.000370744
3	chr15:42589502:C:T	42589502	NA,T	NA,C	NA,1	NA,inf	NA,inf	NA,1.02166	0.000184797	0.000369097
3	chr15:42045911:A:G	42045911	NA,G	NA,A	NA,1	NA,inf	NA,inf	NA,0.966331	0.000184776	0.000368995
3	chr15:43507777:G:A	43507777	A,A	G,G	1,1	inf,-inf	inf,inf	2.77817,0.124151	0.000184707	0.000372358
3	chr15:42311796:A:G	42311796	NA,G	NA,A	NA,1	NA,-inf	NA,inf	NA,1.00909	0.000184587	0.000367898
3	chr15:42301580:A:G	42301580	NA,G	NA,A	NA,1	NA,-inf	NA,inf	NA,1.00844	0.000184413	0.000367552
3	chr15:43429380:C:T	43429380	T,T	C,C	1,1	inf,-inf	inf,inf	2.79177,0.0696421	0.000184278	0.000371497
3	chr15:42645627:G:A	42645627	A,NA	G,NA	1,NA	-inf,NA	inf,NA	1.09201,NA	0.000184108	0.000367784
3	chr15:43321745:G:T	43321745	T,T	G,G	1,1	inf,-inf	inf,inf	2.66675,0.00261193	0.000183773	0.000370123
3	chr15:43386533:C:T	43386533	T,T	C,C	1,1	inf,inf	inf,inf	2.77623,0.0493832	0.000183732	0.000370355
3	chr15:44449720:T:C	44449720	NA,C	NA,T	NA,1	NA,inf	NA,inf	NA,0.939543	0.000183517	0.000366645
3	chr15:42346509:G:A	42346509	NA,A	NA,G	NA,1	NA,-inf	NA,inf	NA,1.00512	0.000183438	0.00036561
3	chr15:42340440:C:T	42340440	NA,T	NA,C	NA,1	NA,-inf	NA,inf	NA,1.00509	0.000183419	0.000365572
3	chr15:44367009:A:G	44367009	NA,G	NA,A	NA,1	NA,-inf	NA,inf	NA,0.959184	0.000183307	0.000365782
3	chr15:44611397:T:C	44611397	NA,C	NA,T	NA,1	NA,inf	NA,inf	NA,0.977998	0.000183182	0.000365926
3	chr15:42329206:T:G	42329206	NA,G	NA,T	NA,1	NA,-inf	NA,inf	NA,1.00391	0.000183059	0.000364856
3	chr15:43109900:TA:T	43109900	NA,T	NA,TA	NA,1	NA,-inf	NA,inf	NA,0.999198	0.000182978	0.000364978
3	chr15:44010600:G:A	44010600	NA,A	NA,G	NA,1	NA,inf	NA,inf	NA,0.930224	0.000182964	0.000365572
3	chr15:42292864:A:G	42292864	NA,G	NA,A	NA,1	NA,-inf	NA,inf	NA,1.00278	0.000182713	0.000364167
3	chr15:44318749:T:G	44318749	NA,G	NA,T	NA,1	NA,inf	NA,inf	NA,0.937211	0.000182713	0.000365034
3	chr15:42311640:C:T	42311640	NA,T	NA,C	NA,1	NA,-inf	NA,inf	NA,1.00158	0.000182329	0.000363401
3	chr15:42890797:GAA:G	42890797	NA,G	NA,GAA	NA,1	NA,-inf	NA,inf	NA,1.04327	0.000182025	0.000363111
3	chr15:44205897:T:A	44205897	NA,A	NA,T	NA,1	NA,inf	NA,inf	NA,0.981317	0.000182012	0.000363529
3	chr15:43720111:A:G	43720111	NA,G	NA,A	NA,1	NA,-inf	NA,inf	NA,0.990831	0.000181792	0.000362647
3	chr15:43355226:C:T	43355226	T,T	C,C	1,1	inf,inf	inf,inf	2.74095,0.13556	0.00018169	0.000366217
3	chr15:42864780:C:T	42864780	NA,T	NA,C	NA,1	NA,-inf	NA,inf	NA,1.04122	0.00018143	0.000361921
3	chr15:42381233:T:C	42381233	NA,C	NA,T	NA,1	NA,-inf	NA,inf	NA,0.998197	0.000181356	0.000361464
3	chr15:42367018:G:C	42367018	NA,C	NA,G	NA,1	NA,-inf	NA,inf	NA,0.99795	0.000181307	0.000361365
3	chr15:42222696:T:C	42222696	NA,C	NA,T	NA,1	NA,-inf	NA,inf	NA,0.997883	0.000181272	0.000361298
3	chr15:42065893:G:A	42065893	A,NA	G,NA	1,NA	inf,NA	inf,NA	1.27616,NA	0.000181257	0.000362115
3	chr15:42225863:C:T	42225863	NA,T	NA,C	NA,1	NA,-inf	NA,inf	NA,0.997728	0.000181246	0.000361247
3	chr15:44672730:C:T	44672730	NA,T	NA,C	NA,1	NA,inf	NA,inf	NA,0.999367	0.000181161	0.000362003
3	chr15:42480583:A:G	42480583	G,G	A,A	1,1	-inf,inf	inf,inf	3.20142,0.600268	0.000181101	0.000361216
3	chr15:42364510:G:A	42364510	NA,A	NA,G	NA,1	NA,-inf	NA,inf	NA,0.995405	0.000180569	0.000359897
3	chr15:42361561:GC:G	42361561	NA,G	NA,GC	NA,1	NA,-inf	NA,inf	NA,0.994034	0.000180186	0.000359135
3	chr15:42724025:TAAG:T	42724025	T,T	TAAG,TAAG	1,1	inf,inf	inf,inf	0.468992,1.92477	0.000179981	0.000359713
3	chr15:43358137:C:T	43358137	T,T	C,C	1,1	inf,inf	inf,inf	0.374379,0.899106	0.000179875	0.000364341
3	chr15:42372940:G:A	42372940	NA,A	NA,G	NA,1	NA,-inf	NA,inf	NA,0.993002	0.000179864	0.000358492
3	chr15:43474302:T:C	43474302	C,C	T,T	1,1	inf,-inf	inf,inf	2.75585,0.138132	0.000179853	0.000362549
3	chr15:44427700:G:A	44427700	NA,A	NA,G	NA,1	NA,-inf	NA,inf	NA,0.947779	0.000179794	0.000358771
3	chr15:44318642:G:C	44318642	NA,C	NA,G	NA,1	NA,inf	NA,inf	NA,0.92665	0.000179526	0.000358666
3	chr15:42212363:A:G	42212363	NA,G	NA,A	NA,1	NA,-inf	NA,inf	NA,0.989763	0.000178939	0.000356651
3	chr15:42291708:A:G	42291708	NA,G	NA,A	NA,1	NA,-inf	NA,inf	NA,0.989311	0.000178802	0.000356377
3	chr15:43555159:T:A	43555159	NA,A	NA,T	NA,1	NA,inf	NA,inf	NA,0.97526	0.000178767	0.000356995
3	chr15:43887505:C:A	43887505	A,A	C,C	1,1	inf,inf	inf,inf	2.36507,0.573561	0.000178721	0.000359855
3	chr15:42301855:C:T	42301855	NA,T	NA,C	NA,1	NA,-inf	NA,inf	NA,0.988568	0.000178586	0.000355948
3	chr15:42311248:G:A	42311248	NA,A	NA,G	NA,1	NA,-inf	NA,inf	NA,0.988568	0.000178586	0.000355948
3	chr15:42314172:G:A	42314172	NA,A	NA,G	NA,1	NA,-inf	NA,inf	NA,0.988568	0.000178586	0.000355948
3	chr15:42725478:G:A	42725478	A,A	G,G	1,1	inf,inf	inf,inf	0.726628,1.72961	0.000178458	0.000356682
3	chr15:42224720:T:A	42224720	NA,A	NA,T	NA,1	NA,-inf	NA,inf	NA,0.987901	0.000178394	0.000355568
3	chr15:42646019:G:C	42646019	NA,C	NA,G	NA,1	NA,inf	NA,inf	NA,0.945582	0.000177962	0.000355357
3	chr15:42282326:A:G	42282326	NA,G	NA,A	NA,1	NA,-inf	NA,inf	NA,0.985536	0.000177711	0.000354205
3	chr15:42504244:G:A	42504244	A,A	G,G	1,1	-inf,inf	inf,inf	3.10943,0.796767	0.000177525	0.00035432
3	chr15:42369845:G:A	42369845	NA,A	NA,G	NA,1	NA,-inf	NA,inf	NA,0.984685	0.000177518	0.000353819
3	chr15:44380834:C:T	44380834	NA,T	NA,C	NA,1	NA,-inf	NA,inf	NA,0.939625	0.000177518	0.000354234
3	chr15:43876875:C:T	43876875	T,NA	C,NA	1,NA	inf,NA	inf,NA	1.54487,NA	0.000177384	0.000354863
3	chr15:42222503:G:T	42222503	NA,T	NA,G	NA,1	NA,-inf	NA,inf	NA,0.983301	0.000177095	0.000352981
3	chr15:42376586:T:C	42376586	NA,C	NA,T	NA,1	NA,-inf	NA,inf	NA,0.983105	0.000177022	0.000352833
3	chr15:43987885:T:C	43987885	NA,C	NA,T	NA,1	NA,-inf	NA,inf	NA,0.982736	0.000176716	0.000352692
3	chr15:43746151:GC:G	43746151	NA,G	NA,GC	NA,1	NA,inf	NA,inf	NA,0.96621	0.000176584	0.000352631
3	chr15:42418510:C:T	42418510	NA,T	NA,C	NA,1	NA,inf	NA,inf	NA,0.961729	0.000176493	0.000352316
3	chr15:42322824:T:C	42322824	NA,C	NA,T	NA,1	NA,-inf	NA,inf	NA,0.980972	0.000176445	0.000351684
3	chr15:42387058:C:T	42387058	NA,T	NA,C	NA,1	NA,-inf	NA,inf	NA,0.981123	0.000176426	0.000351647
3	chr15:43428055:A:G	43428055	NA,G	NA,A	NA,1	NA,inf	NA,inf	NA,0.941453	0.00017594	0.000351401
3	chr15:42425169:C:T	42425169	NA,T	NA,C	NA,1	NA,inf	NA,inf	NA,0.95991	0.000175807	0.000350943
3	chr15:42299680:G:A	42299680	NA,A	NA,G	NA,1	NA,-inf	NA,inf	NA,0.978558	0.000175732	0.000350264
3	chr15:42216567:C:G	42216567	NA,G	NA,C	NA,1	NA,-inf	NA,inf	NA,0.977539	0.000175428	0.00034966
3	chr15:42714249:T:C	42714249	NA,C	NA,T	NA,1	NA,inf	NA,inf	NA,0.93444	0.00017524	0.000349933
3	chr15:42344374:C:T	42344374	NA,T	NA,C	NA,1	NA,-inf	NA,inf	NA,0.976547	0.000175184	0.000349173
3	chr15:42133133:GA:GAA	42133133	NA,GAA	NA,GA	NA,1	NA,inf	NA,inf	NA,0.941286	0.000175114	0.000349577
3	chr15:42386025:T:C	42386025	NA,C	NA,T	NA,1	NA,-inf	NA,inf	NA,0.97629	0.000175065	0.000348937
3	chr15:42379126:A:G	42379126	NA,G	NA,A	NA,1	NA,-inf	NA,inf	NA,0.976084	0.000175036	0.000348878
3	chr15:42215174:A:G	42215174	NA,G	NA,A	NA,1	NA,-inf	NA,inf	NA,0.975328	0.000174813	0.000348434
3	chr15:43363036:G:A	43363036	A,A	G,G	1,1	inf,inf	inf,inf	2.7358,0.0793448	0.000174806	0.000352322
3	chr15:42214680:T:C	42214680	C,NA	T,NA	1,NA	-inf,NA	inf,NA	1.14261,NA	0.000174791	0.000348859
3	chr15:42498331:G:A	42498331	A,A	G,G	1,1	-inf,inf	inf,inf	3.11614,0.778053	0.000174785	0.000348848
3	chr15:42321416:A:G	42321416	NA,G	NA,A	NA,1	NA,-inf	NA,inf	NA,0.974521	0.000174613	0.000348036
3	chr15:42934243:CA:C	42934243	NA,C	NA,CA	NA,1	NA,-inf	NA,inf	NA,1.02223	0.000174604	0.000347772
3	chr15:42865776:T:C	42865776	C,NA	T,NA	1,NA	inf,NA	inf,NA	1.39891,NA	0.000174538	0.000349267
3	chr15:42592240:A:G	42592240	NA,G	NA,A	NA,1	NA,inf	NA,inf	NA,0.986152	0.000174474	0.000348482
3	chr15:42128837:G:A	42128837	NA,A	NA,G	NA,1	NA,inf	NA,inf	NA,0.927255	0.00017443	0.000348324
3	chr15:42251766:A:G	42251766	NA,G	NA,A	NA,1	NA,-inf	NA,inf	NA,0.973817	0.000174373	0.000347559
3	chr15:42600433:T:C	42600433	NA,C	NA,T	NA,1	NA,-inf	NA,inf	NA,0.985061	0.000174371	0.000347532
3	chr15:44034883:C:G	44034883	NA,G	NA,C	NA,1	NA,inf	NA,inf	NA,0.915301	0.000174253	0.000347858
3	chr15:44539646:C:T	44539646	NA,T	NA,C	NA,1	NA,inf	NA,inf	NA,0.931159	0.000174122	0.000347577
3	chr15:43136550:T:A	43136550	NA,A	NA,T	NA,1	NA,-inf	NA,inf	NA,1.02689	0.000174005	0.000346565
3	chr15:43203014:T:C	43203014	NA,C	NA,T	NA,1	NA,-inf	NA,inf	NA,1.02895	0.000173859	0.00034626
3	chr15:42316954:CAA:C	42316954	NA,C	NA,CAA	NA,1	NA,-inf	NA,inf	NA,0.971867	0.000173854	0.000346523
3	chr15:41955655:C:T	41955655	NA,T	NA,C	NA,1	NA,-inf	NA,inf	NA,0.894212	0.000173253	0.000345713
3	chr15:42003688:C:T	42003688	NA,T	NA,C	NA,1	NA,inf	NA,inf	NA,0.939017	0.000173182	0.000345968
3	chr15:42717940:C:T	42717940	T,T	C,C	1,1	inf,inf	inf,inf	0.553596,1.84234	0.0001726	0.00034498
3	chr15:42138742:T:A	42138742	NA,A	NA,T	NA,1	NA,inf	NA,inf	NA,0.967311	0.000172196	0.000343859
3	chr15:42640524:T:C	42640524	NA,C	NA,T	NA,1	NA,inf	NA,inf	NA,0.925808	0.000172166	0.000343785
3	chr15:43225716:AAAG:A	43225716	NA,A	NA,AAAG	NA,1	NA,-inf	NA,inf	NA,0.993057	0.000171974	0.000343173
3	chr15:42614395:TAGG:T	42614395	NA,T	NA,TAGG	NA,1	NA,-inf	NA,inf	NA,0.973736	0.000171936	0.000342687
3	chr15:43392876:T:G	43392876	G,G	T,T	1,1	inf,inf	inf,inf	2.7391,0.00734306	0.000171727	0.000346128
3	chr15:42899834:G:A	42899834	NA,A	NA,G	NA,1	NA,inf	NA,inf	NA,0.927329	0.000171267	0.000342
3	chr15:42373507:A:T	42373507	NA,T	NA,A	NA,1	NA,-inf	NA,inf	NA,0.89487	0.000170895	0.000341102
3	chr15:43939463:T:C	43939463	NA,C	NA,T	NA,1	NA,inf	NA,inf	NA,0.945687	0.000170869	0.000341245
3	chr15:41956167:C:T	41956167	NA,T	NA,C	NA,1	NA,-inf	NA,inf	NA,0.885673	0.000170801	0.000340821
3	chr15:43173415:A:T	43173415	NA,T	NA,A	NA,1	NA,-inf	NA,inf	NA,1.01131	0.000170784	0.000340151
3	chr15:42073609:C:G	42073609	G,G	C,C	1,1	inf,-inf	inf,inf	1.84148,0.461908	0.000170632	0.000340574
3	chr15:42373510:T:C	42373510	NA,C	NA,T	NA,1	NA,-inf	NA,inf	NA,0.893566	0.000170528	0.000340369
3	chr15:43379157:A:G	43379157	G,G	A,A	1,1	inf,inf	inf,inf	0.35707,0.897472	0.000170508	0.000345326
3	chr15:42577282:C:T	42577282	NA,T	NA,C	NA,1	NA,inf	NA,inf	NA,0.972523	0.000170343	0.000340194
3	chr15:43038998:T:C	43038998	NA,C	NA,T	NA,1	NA,inf	NA,inf	NA,0.92177	0.000170185	0.000339834
3	chr15:41959893:C:G	41959893	NA,G	NA,C	NA,1	NA,-inf	NA,inf	NA,0.883059	0.00017012	0.000339455
3	chr15:42278003:A:G	42278003	G,G	A,A	1,1	-inf,inf	inf,inf	2.02065,0.144459	0.000170055	0.00033972
3	chr15:43554443:G:A	43554443	NA,A	NA,G	NA,1	NA,inf	NA,inf	NA,0.944232	0.000170032	0.00033955
3	chr15:41978532:C:T	41978532	T,T	C,C	1,1	inf,inf	inf,inf	1.08182,0.991966	0.000169997	0.00033905
3	chr15:43485438:G:A	43485438	A,A	G,G	1,1	inf,-inf	inf,inf	2.73766,0.0781959	0.000169814	0.000342294
3	chr15:41976631:C:G	41976631	G,G	C,C	1,1	inf,inf	inf,inf	1.38562,0.888627	0.000169721	0.00033858
3	chr15:42364029:T:C	42364029	NA,C	NA,T	NA,1	NA,-inf	NA,inf	NA,0.956664	0.000169691	0.000338233
3	chr15:42910808:G:T	42910808	NA,T	NA,G	NA,1	NA,-inf	NA,inf	NA,0.998805	0.000169626	0.000338387
3	chr15:42100513:G:A	42100513	A,NA	G,NA	1,NA	inf,NA	inf,NA	1.22522,NA	0.000169198	0.000337699
3	chr15:44742240:A:C	44742240	C,C	A,A	1,1	inf,-inf	inf,inf	1.86798,0.531545	0.000169188	0.000338623
3	chr15:42493434:C:G	42493434	NA,G	NA,C	NA,1	NA,-inf	NA,inf	NA,0.883688	0.000169169	0.000337618
3	chr15:43246162:G:A	43246162	A,NA	G,NA	1,NA	inf,NA	inf,NA	1.41203,NA	0.000169127	0.00033797
3	chr15:41966877:G:A	41966877	NA,A	NA,G	NA,1	NA,-inf	NA,inf	NA,0.878959	0.000168977	0.000337177
3	chr15:44081689:A:G	44081689	G,G	A,A	1,1	-inf,-inf	inf,inf	1.19976,0.823153	0.000168934	0.000338295
3	chr15:42366798:C:T	42366798	NA,T	NA,C	NA,1	NA,-inf	NA,inf	NA,0.952675	0.000168572	0.000336003
3	chr15:42428815:G:C	42428815	NA,C	NA,G	NA,1	NA,inf	NA,inf	NA,0.932924	0.000168448	0.000336257
3	chr15:42707796:T:C	42707796	NA,C	NA,T	NA,1	NA,-inf	NA,inf	NA,0.930912	0.000168441	0.000336024
3	chr15:44208592:G:C	44208592	NA,C	NA,G	NA,1	NA,inf	NA,inf	NA,0.887521	0.00016841	0.000336481
3	chr15:42087827:C:T	42087827	NA,T	NA,C	NA,1	NA,inf	NA,inf	NA,0.906978	0.000168235	0.000335957
3	chr15:42597892:G:A	42597892	NA,A	NA,G	NA,1	NA,inf	NA,inf	NA,0.94629	0.00016822	0.000336057
3	chr15:44332677:C:G	44332677	NA,G	NA,C	NA,1	NA,-inf	NA,inf	NA,0.906317	0.000168192	0.000335628
3	chr15:42473549:G:A	42473549	NA,A	NA,G	NA,1	NA,inf	NA,inf	NA,0.931727	0.000167927	0.000335203
3	chr15:43133424:G:A	43133424	NA,A	NA,G	NA,1	NA,inf	NA,inf	NA,0.905436	0.000167715	0.000334839
3	chr15:43792507:G:A	43792507	A,A	G,G	1,1	-inf,-inf	inf,inf	2.62316,0.298948	0.000167575	0.000337811
3	chr15:43761419:C:T	43761419	T,T	C,C	1,1	-inf,-inf	inf,inf	0.175771,1.6045	0.000166994	0.000336684
3	chr15:43939005:G:T	43939005	NA,T	NA,G	NA,1	NA,inf	NA,inf	NA,0.93125	0.000166984	0.000333486
3	chr15:43874832:G:A	43874832	NA,A	NA,G	NA,1	NA,inf	NA,inf	NA,0.929197	0.00016686	0.000333202
3	chr15:42168133:T:C	42168133	NA,C	NA,T	NA,1	NA,-inf	NA,inf	NA,0.945472	0.000166712	0.000332301
3	chr15:44654763:G:A	44654763	A,NA	G,NA	1,NA	inf,NA	inf,NA	1.39942,NA	0.00016652	0.00033309
3	chr15:43344762:T:C	43344762	C,C	T,T	1,1	inf,inf	inf,inf	0.357019,0.891697	0.000166491	0.000337168
3	chr15:44478342:C:T	44478342	NA,T	NA,C	NA,1	NA,-inf	NA,inf	NA,0.899379	0.000166141	0.000331537
3	chr15:42077740:T:G	42077740	NA,G	NA,T	NA,1	NA,inf	NA,inf	NA,0.896883	0.000166024	0.000331538
3	chr15:42611258:G:C	42611258	NA,C	NA,G	NA,1	NA,-inf	NA,inf	NA,0.950603	0.00016596	0.000330795
3	chr15:43403514:T:G	43403514	NA,G	NA,T	NA,1	NA,-inf	NA,inf	NA,0.940146	0.00016582	0.000330757
3	chr15:42599080:T:C	42599080	NA,C	NA,T	NA,1	NA,inf	NA,inf	NA,0.936967	0.000165467	0.000330559
3	chr15:43638429:C:T	43638429	NA,T	NA,C	NA,1	NA,inf	NA,inf	NA,0.925252	0.000165195	0.000329889
3	chr15:42979198:TTTC:T	42979198	NA,T	NA,TTTC	NA,1	NA,-inf	NA,inf	NA,0.982327	0.000164938	0.000329041
3	chr15:42722455:A:G	42722455	NA,G	NA,A	NA,1	NA,inf	NA,inf	NA,0.954947	0.000164876	0.00032934
3	chr15:44051818:T:G	44051818	G,G	T,T	1,1	inf,-inf	inf,inf	2.46754,0.151448	0.000164792	0.000331129
3	chr15:43261666:T:C	43261666	NA,C	NA,T	NA,1	NA,-inf	NA,inf	NA,0.930292	0.000164368	0.000328119
3	chr15:42326605:A:G	42326605	NA,G	NA,A	NA,1	NA,-inf	NA,inf	NA,0.936053	0.000164253	0.000327402
3	chr15:44057867:A:G	44057867	G,G	A,A	1,1	inf,-inf	inf,inf	2.84641,2.04826	0.000163958	0.000329414
3	chr15:43638408:A:C	43638408	C,C	A,A	1,1	inf,inf	inf,inf	0.171171,1.60787	0.000163879	0.000330359
3	chr15:43907483:C:T	43907483	NA,T	NA,C	NA,1	NA,inf	NA,inf	NA,0.919894	0.000163826	0.000327175
3	chr15:42742806:T:C	42742806	C,C	T,T	1,1	inf,inf	inf,inf	0.318115,1.96621	0.000163815	0.00032735
3	chr15:43157986:C:T	43157986	NA,T	NA,C	NA,1	NA,-inf	NA,inf	NA,0.858714	0.000163473	0.000326251
3	chr15:42671608:T:A	42671608	NA,A	NA,T	NA,1	NA,-inf	NA,inf	NA,0.852293	0.000163463	0.000326228
3	chr15:43265944:A:G	43265944	G,G	A,A	1,1	inf,inf	inf,inf	2.21344,0.848434	0.000163158	0.000327969
3	chr15:42696703:G:A	42696703	A,NA	G,NA	1,NA	-inf,NA	inf,NA	1.1025,NA	0.000163067	0.000325792
3	chr15:44303983:G:T	44303983	NA,T	NA,G	NA,1	NA,inf	NA,inf	NA,0.880898	0.000162879	0.000325441
3	chr15:42173071:A:G	42173071	NA,G	NA,A	NA,1	NA,inf	NA,inf	NA,0.942802	0.000162812	0.000325158
3	chr15:42763538:T:C	42763538	C,NA	T,NA	1,NA	-inf,NA	inf,NA	1.07241,NA	0.000162759	0.000325176
3	chr15:42587114:C:T	42587114	NA,T	NA,C	NA,1	NA,inf	NA,inf	NA,0.925604	0.000162747	0.00032512
3	chr15:44552554:T:C	44552554	NA,C	NA,T	NA,1	NA,inf	NA,inf	NA,0.884765	0.000162454	0.000324578
3	chr15:42475806:C:T	42475806	NA,T	NA,C	NA,1	NA,inf	NA,inf	NA,0.910266	0.000162229	0.000323832
3	chr15:42860278:CAAACA:C	42860278	NA,C	NA,CAAACA	NA,1	NA,-inf	NA,inf	NA,0.969414	0.000162176	0.000323528
3	chr15:43278056:C:T	43278056	NA,T	NA,C	NA,1	NA,-inf	NA,inf	NA,0.929114	0.000162032	0.000323499
3	chr15:42599456:T:C	42599456	NA,C	NA,T	NA,1	NA,-inf	NA,inf	NA,0.93458	0.000161903	0.000322714
3	chr15:43351703:A:G	43351703	G,G	A,A	1,1	inf,inf	inf,inf	2.69826,0.0431093	0.000161684	0.000325849
3	chr15:43160858:C:G	43160858	G,G	C,C	1,1	-inf,-inf	inf,inf	1.69958,1.66225	0.000161587	0.000325402
3	chr15:42029302:C:T	42029302	NA,T	NA,C	NA,1	NA,-inf	NA,inf	NA,0.856331	0.000161382	0.000322037
3	chr15:41962245:G:A	41962245	NA,A	NA,G	NA,1	NA,-inf	NA,inf	NA,0.851036	0.000161365	0.000321992
3	chr15:42235642:A:G	42235642	NA,G	NA,A	NA,1	NA,-inf	NA,inf	NA,0.924544	0.000161291	0.000321506
3	chr15:42096098:C:T	42096098	NA,T	NA,C	NA,1	NA,inf	NA,inf	NA,0.881883	0.000161206	0.000321934
3	chr15:42767533:A:G	42767533	G,G	A,A	1,1	inf,inf	inf,inf	0.308101,1.96276	0.000161169	0.000322057
3	chr15:42596238:C:G	42596238	NA,G	NA,C	NA,1	NA,-inf	NA,inf	NA,0.930331	0.000160865	0.000320648
3	chr15:42269814:T:C	42269814	NA,C	NA,T	NA,1	NA,-inf	NA,inf	NA,0.871805	0.000160764	0.000320838
3	chr15:43984614:C:T	43984614	NA,T	NA,C	NA,1	NA,inf	NA,inf	NA,0.906233	0.000160732	0.000321019
3	chr15:43472332:A:G	43472332	G,G	A,A	1,1	inf,-inf	inf,inf	2.7017,0.0902618	0.000160631	0.000323752
3	chr15:43278713:C:T	43278713	NA,T	NA,C	NA,1	NA,-inf	NA,inf	NA,0.922923	0.000160449	0.000320339
3	chr15:43287025:C:T	43287025	T,T	C,C	1,1	inf,inf	inf,inf	2.39651,0.643805	0.000160432	0.00032262
3	chr15:42459745:A:C	42459745	NA,C	NA,A	NA,1	NA,inf	NA,inf	NA,0.902387	0.000160192	0.000319768
3	chr15:42007905:G:A	42007905	NA,A	NA,G	NA,1	NA,-inf	NA,inf	NA,0.8442	0.00016	0.000319259
3	chr15:43270903:G:A	43270903	NA,A	NA,G	NA,1	NA,-inf	NA,inf	NA,0.903054	0.000159933	0.000319224
3	chr15:42029330:A:G	42029330	NA,G	NA,A	NA,1	NA,-inf	NA,inf	NA,0.850236	0.000159777	0.000318836
3	chr15:43363196:T:C	43363196	C,C	T,T	1,1	inf,inf	inf,inf	0.347432,0.882512	0.000159659	0.000323298
3	chr15:42157445:C:T	42157445	NA,T	NA,C	NA,1	NA,-inf	NA,inf	NA,0.917937	0.000159647	0.000318231
3	chr15:42417798:A:C	42417798	NA,C	NA,A	NA,1	NA,inf	NA,inf	NA,0.898848	0.000159502	0.000318401
3	chr15:43623873:T:G	43623873	G,G	T,T	1,1	inf,-inf	inf,inf	2.62177,0.095661	0.000159489	0.000321212
3	chr15:42369787:G:A	42369787	NA,A	NA,G	NA,1	NA,inf	NA,inf	NA,0.895197	0.000159395	0.000318329
3	chr15:43013831:T:G	43013831	NA,G	NA,T	NA,1	NA,-inf	NA,inf	NA,0.965276	0.000159358	0.000317433
3	chr15:43116312:T:C	43116312	NA,C	NA,T	NA,1	NA,-inf	NA,inf	NA,0.967305	0.000159279	0.000317252
3	chr15:42436811:C:T	42436811	NA,T	NA,C	NA,1	NA,inf	NA,inf	NA,0.880668	0.000159249	0.00031799
3	chr15:43075772:C:T	43075772	NA,T	NA,C	NA,1	NA,-inf	NA,inf	NA,0.964402	0.000159225	0.000317182
3	chr15:43160567:CAAT:C	43160567	NA,C	NA,CAAT	NA,1	NA,inf	NA,inf	NA,0.870415	0.000159197	0.000317876
3	chr15:44134583:G:C	44134583	NA,C	NA,G	NA,1	NA,inf	NA,inf	NA,0.85244	0.000159084	0.000317847
3	chr15:42269068:G:A	42269068	NA,A	NA,G	NA,1	NA,-inf	NA,inf	NA,0.864255	0.000158802	0.000316924
3	chr15:42518759:A:G	42518759	NA,G	NA,A	NA,1	NA,-inf	NA,inf	NA,0.845735	0.000158734	0.000316799
3	chr15:43955768:GTC:G	43955768	NA,G	NA,GTC	NA,1	NA,-inf	NA,inf	NA,0.856606	0.000158561	0.000316488
3	chr15:44147713:G:A	44147713	NA,A	NA,G	NA,1	NA,inf	NA,inf	NA,0.894682	0.000158162	0.000315889
3	chr15:42172266:C:T	42172266	NA,T	NA,C	NA,1	NA,-inf	NA,inf	NA,0.912039	0.000158089	0.000315129
3	chr15:42184005:T:C	42184005	NA,C	NA,T	NA,1	NA,-inf	NA,inf	NA,0.912612	0.000158086	0.000315106
3	chr15:42392190:G:C	42392190	NA,C	NA,G	NA,1	NA,-inf	NA,inf	NA,0.847174	0.0001579	0.000315176
3	chr15:42374541:G:A	42374541	NA,A	NA,G	NA,1	NA,-inf	NA,inf	NA,0.84737	0.000157873	0.000315117
3	chr15:42757349:G:T	42757349	T,T	G,G	1,1	inf,inf	inf,inf	0.3695,1.91481	0.000157535	0.00031481
3	chr15:44051391:G:A	44051391	NA,A	NA,G	NA,1	NA,inf	NA,inf	NA,0.835874	0.000157329	0.000314395
3	chr15:42521271:T:C	42521271	NA,C	NA,T	NA,1	NA,-inf	NA,inf	NA,0.840017	0.000157254	0.000313845
3	chr15:44135865:G:A	44135865	A,NA	G,NA	1,NA	-inf,NA	inf,NA	1.12326,NA	0.000156899	0.000313492
3	chr15:42277703:C:T	42277703	NA,T	NA,C	NA,1	NA,-inf	NA,inf	NA,0.907496	0.000156834	0.000312626
3	chr15:43172044:T:A	43172044	NA,A	NA,T	NA,1	NA,-inf	NA,inf	NA,0.902686	0.000156768	0.00031272
3	chr15:42094712:G:A	42094712	NA,A	NA,G	NA,1	NA,inf	NA,inf	NA,0.864556	0.000156675	0.000312869
3	chr15:42517304:T:C	42517304	NA,C	NA,T	NA,1	NA,-inf	NA,inf	NA,0.837646	0.000156647	0.000312634
3	chr15:42112035:G:C	42112035	NA,C	NA,G	NA,1	NA,-inf	NA,inf	NA,0.896024	0.000156389	0.000311793
3	chr15:42392920:C:T	42392920	NA,T	NA,C	NA,1	NA,inf	NA,inf	NA,0.886236	0.000156361	0.000312143
3	chr15:42133131:A:C	42133131	NA,C	NA,A	NA,1	NA,inf	NA,inf	NA,0.870669	0.000156251	0.000311933
3	chr15:43918338:C:T	43918338	NA,T	NA,C	NA,1	NA,inf	NA,inf	NA,0.88892	0.000156043	0.000311634
3	chr15:44269662:C:T	44269662	NA,T	NA,C	NA,1	NA,-inf	NA,inf	NA,0.857454	0.000155909	0.00031112
3	chr15:42590697:G:C	42590697	NA,C	NA,G	NA,1	NA,inf	NA,inf	NA,0.898618	0.000155906	0.000311451
3	chr15:44160275:G:C	44160275	NA,C	NA,G	NA,1	NA,inf	NA,inf	NA,0.84396	0.000155709	0.000311118
3	chr15:42632036:G:T	42632036	T,NA	G,NA	1,NA	-inf,NA	inf,NA	0.993932,NA	0.000155665	0.000310817
3	chr15:43098362:C:T	43098362	NA,T	NA,C	NA,1	NA,-inf	NA,inf	NA,0.928047	0.000155648	0.000310514
3	chr15:42103054:C:A	42103054	NA,A	NA,C	NA,1	NA,-inf	NA,inf	NA,0.841748	0.000155331	0.000310009
3	chr15:42423462:G:C	42423462	NA,C	NA,G	NA,1	NA,inf	NA,inf	NA,0.882254	0.000155207	0.000309826
3	chr15:43957834:T:C	43957834	C,NA	T,NA	1,NA	-inf,NA	inf,NA	0.995778,NA	0.000155203	0.000310296
3	chr15:42321145:T:C	42321145	NA,C	NA,T	NA,1	NA,-inf	NA,inf	NA,0.855719	0.000155055	0.000309597
3	chr15:43143958:A:G	43143958	NA,G	NA,A	NA,1	NA,-inf	NA,inf	NA,0.81279	0.000154875	0.000309019
3	chr15:43853767:G:A	43853767	NA,A	NA,G	NA,1	NA,inf	NA,inf	NA,0.882895	0.000154796	0.000309109
3	chr15:42477834:A:G	42477834	G,G	A,A	1,1	-inf,inf	inf,inf	1.44811,1.6814	0.000154511	0.000310005
3	chr15:42586537:C:G	42586537	NA,G	NA,C	NA,1	NA,inf	NA,inf	NA,0.892254	0.000154456	0.000308556
3	chr15:44490806:A:G	44490806	NA,G	NA,A	NA,1	NA,inf	NA,inf	NA,0.852821	0.00015429	0.000308247
3	chr15:44171881:A:G	44171881	NA,G	NA,A	NA,1	NA,inf	NA,inf	NA,0.878794	0.000154158	0.000307891
3	chr15:44272765:G:A	44272765	NA,A	NA,G	NA,1	NA,inf	NA,inf	NA,0.866702	0.000153655	0.000306814
3	chr15:43095904:A:G	43095904	NA,G	NA,A	NA,1	NA,-inf	NA,inf	NA,0.919638	0.000153636	0.000306503
3	chr15:43806140:C:T	43806140	NA,T	NA,C	NA,1	NA,inf	NA,inf	NA,0.855463	0.000153609	0.000306744
3	chr15:43373974:G:A	43373974	NA,A	NA,G	NA,1	NA,-inf	NA,inf	NA,0.93091	0.0001535	0.000305826
3	chr15:43075765:A:G	43075765	NA,G	NA,A	NA,1	NA,-inf	NA,inf	NA,0.940185	0.000153399	0.000305589
3	chr15:43873449:G:A	43873449	NA,A	NA,G	NA,1	NA,inf	NA,inf	NA,0.877007	0.000153359	0.00030624
3	chr15:43061917:T:G	43061917	NA,G	NA,T	NA,1	NA,-inf	NA,inf	NA,0.915258	0.000153213	0.000305654
3	chr15:43997859:C:G	43997859	G,G	C,C	1,1	inf,-inf	inf,inf	2.34397,0.338724	0.000152792	0.000307123
3	chr15:41948078:AC:A	41948078	NA,A	NA,AC	NA,1	NA,-inf	NA,inf	NA,0.817084	0.000152572	0.000304454
3	chr15:43466995:G:C	43466995	NA,C	NA,G	NA,1	NA,-inf	NA,inf	NA,0.816607	0.00015254	0.000304422
3	chr15:43075778:G:A	43075778	NA,A	NA,G	NA,1	NA,-inf	NA,inf	NA,0.936022	0.000152424	0.00030365
3	chr15:43345669:T:A	43345669	A,A	T,T	1,1	inf,inf	inf,inf	2.66078,0.0483511	0.000152414	0.000307136
3	chr15:43646090:C:T	43646090	NA,T	NA,C	NA,1	NA,inf	NA,inf	NA,0.899483	0.000152334	0.000304353
3	chr15:43075770:C:T	43075770	NA,T	NA,C	NA,1	NA,-inf	NA,inf	NA,0.93515	0.000152224	0.000303253
3	chr15:42370576:G:A	42370576	NA,A	NA,G	NA,1	NA,-inf	NA,inf	NA,0.824012	0.000152156	0.000303707
3	chr15:41986085:G:A	41986085	NA,A	NA,G	NA,1	NA,inf	NA,inf	NA,0.842904	0.000152025	0.000303597
3	chr15:42093432:G:T	42093432	NA,T	NA,G	NA,1	NA,inf	NA,inf	NA,0.843832	0.000151978	0.000303487
3	chr15:43068681:C:T	43068681	NA,T	NA,C	NA,1	NA,-inf	NA,inf	NA,0.903124	0.000151909	0.0003031
3	chr15:43396207:A:C	43396207	C,C	A,A	1,1	inf,inf	inf,inf	2.66259,0.0184302	0.000151907	0.000306125
3	chr15:43075835:A:G	43075835	NA,G	NA,A	NA,1	NA,-inf	NA,inf	NA,0.932901	0.000151702	0.000302213
3	chr15:42278938:T:C	42278938	NA,C	NA,T	NA,1	NA,inf	NA,inf	NA,0.895248	0.000151459	0.000302561
3	chr15:43526121:G:A	43526121	NA,A	NA,G	NA,1	NA,inf	NA,inf	NA,0.8506	0.000150689	0.000300906
3	chr15:42572758:A:C	42572758	NA,C	NA,A	NA,1	NA,-inf	NA,inf	NA,0.894748	0.000150382	0.000299752
3	chr15:44054563:C:T	44054563	T,T	C,C	1,1	inf,-inf	inf,inf	2.59752,1.99322	0.000150256	0.000301718
3	chr15:42435685:T:G	42435685	NA,G	NA,T	NA,1	NA,inf	NA,inf	NA,0.860875	0.000150107	0.00029964
3	chr15:44277746:T:C	44277746	NA,C	NA,T	NA,1	NA,inf	NA,inf	NA,0.851737	0.000149948	0.000299412
3	chr15:42361869:T:C	42361869	NA,C	NA,T	NA,1	NA,-inf	NA,inf	NA,0.814768	0.000149881	0.000299164
3	chr15:43449978:A:T	43449978	NA,T	NA,A	NA,1	NA,-inf	NA,inf	NA,0.874915	0.000149693	0.000298605
3	chr15:42070825:C:T	42070825	NA,T	NA,C	NA,1	NA,inf	NA,inf	NA,0.836204	0.000149412	0.000298405
3	chr15:42708165:T:A	42708165	NA,A	NA,T	NA,1	NA,inf	NA,inf	NA,0.836054	0.000149386	0.0002983
3	chr15:42884940:G:A	42884940	NA,A	NA,G	NA,1	NA,-inf	NA,inf	NA,0.80811	0.000149384	0.000298161
3	chr15:43347264:A:G	43347264	G,G	A,A	1,1	inf,inf	inf,inf	2.65312,0.0254963	0.000149351	0.000300962
3	chr15:44327882:T:C	44327882	NA,C	NA,T	NA,1	NA,inf	NA,inf	NA,0.813294	0.000149103	0.00029787
3	chr15:43252735:T:C	43252735	NA,C	NA,T	NA,1	NA,-inf	NA,inf	NA,0.868402	0.000149083	0.000297617
3	chr15:42294009:G:C	42294009	C,C	G,G	1,1	-inf,-inf	inf,inf	1.85854,0.338619	0.000149041	0.00029803
3	chr15:42122877:T:G	42122877	NA,G	NA,T	NA,1	NA,-inf	NA,inf	NA,0.865154	0.00014887	0.000296812
3	chr15:42503515:A:G	42503515	NA,G	NA,A	NA,1	NA,-inf	NA,inf	NA,0.805666	0.000148756	0.000296888
3	chr15:42193331:T:C	42193331	NA,C	NA,T	NA,1	NA,-inf	NA,inf	NA,0.873394	0.000148718	0.000296464
3	chr15:42000891:G:A	42000891	NA,A	NA,G	NA,1	NA,inf	NA,inf	NA,0.828004	0.000148509	0.00029656
3	chr15:41948432:A:G	41948432	NA,G	NA,A	NA,1	NA,inf	NA,inf	NA,0.829906	0.000148123	0.000295787
3	chr15:43023753:T:C	43023753	NA,C	NA,T	NA,1	NA,-inf	NA,inf	NA,0.913734	0.000148112	0.000295486
3	chr15:41932676:C:T	41932676	NA,T	NA,C	NA,1	NA,inf	NA,inf	NA,0.834698	0.000148069	0.000295806
3	chr15:42401635:G:A	42401635	NA,A	NA,G	NA,1	NA,inf	NA,inf	NA,0.851264	0.000147927	0.000295308
3	chr15:44202371:A:G	44202371	NA,G	NA,A	NA,1	NA,inf	NA,inf	NA,0.8073	0.000147716	0.000295124
3	chr15:44006623:C:T	44006623	NA,T	NA,C	NA,1	NA,inf	NA,inf	NA,0.852898	0.000147576	0.00029474
3	chr15:41997324:C:T	41997324	T,T	C,C	1,1	-inf,-inf	inf,inf	1.11572,1.36209	0.000147541	0.000294837
3	chr15:41945890:C:A	41945890	A,NA	C,NA	1,NA	inf,NA	inf,NA	1.1789,NA	0.00014748	0.000294346
3	chr15:43007999:G:A	43007999	NA,A	NA,G	NA,1	NA,inf	NA,inf	NA,0.824047	0.0001473	0.000294083
3	chr15:41973356:C:T	41973356	NA,T	NA,C	NA,1	NA,-inf	NA,inf	NA,0.795409	0.000147236	0.000293809
3	chr15:42762005:T:C	42762005	C,C	T,T	1,1	inf,inf	inf,inf	0.318302,1.90699	0.000147234	0.000294213
3	chr15:42512589:G:A	42512589	NA,A	NA,G	NA,1	NA,-inf	NA,inf	NA,0.798777	0.000147102	0.000293591
3	chr15:43798656:T:C	43798656	C,C	T,T	1,1	-inf,-inf	inf,inf	2.48947,0.327635	0.000147063	0.000296248
3	chr15:42720264:G:A	42720264	NA,A	NA,G	NA,1	NA,-inf	NA,inf	NA,0.797457	0.000146983	0.000293378
3	chr15:43549679:A:T	43549679	NA,T	NA,A	NA,1	NA,-inf	NA,inf	NA,0.791122	0.000146931	0.00029323
3	chr15:44103216:C:T	44103216	NA,T	NA,C	NA,1	NA,-inf	NA,inf	NA,0.787172	0.000146854	0.000293062
3	chr15:42859274:T:C	42859274	C,NA	T,NA	1,NA	-inf,NA	inf,NA	1.02911,NA	0.00014675	0.000293178
3	chr15:44017863:C:T	44017863	NA,T	NA,C	NA,1	NA,inf	NA,inf	NA,0.79445	0.000146644	0.000293063
3	chr15:43015994:C:T	43015994	NA,T	NA,C	NA,1	NA,-inf	NA,inf	NA,0.905768	0.000146337	0.000291949
3	chr15:44690341:T:A	44690341	A,NA	T,NA	1,NA	-inf,NA	inf,NA	0.58957,NA	0.000146311	0.000292992
3	chr15:42122574:G:A	42122574	NA,A	NA,G	NA,1	NA,-inf	NA,inf	NA,0.816662	0.000146217	0.000291829
3	chr15:42691981:C:G	42691981	NA,G	NA,C	NA,1	NA,inf	NA,inf	NA,0.82789	0.000146062	0.000291662
3	chr15:44035711:G:C	44035711	NA,C	NA,G	NA,1	NA,inf	NA,inf	NA,0.791501	0.000145915	0.000291606
3	chr15:44223013:C:T	44223013	NA,T	NA,C	NA,1	NA,inf	NA,inf	NA,0.843913	0.000145889	0.000291372
3	chr15:43547929:C:T	43547929	NA,T	NA,C	NA,1	NA,-inf	NA,inf	NA,0.858068	0.000145873	0.00029099
3	chr15:44222022:A:G	44222022	NA,G	NA,A	NA,1	NA,inf	NA,inf	NA,0.843825	0.00014587	0.000291335
3	chr15:43256920:A:G	43256920	NA,G	NA,A	NA,1	NA,inf	NA,inf	NA,0.865371	0.000145812	0.000291247
3	chr15:43844452:T:C	43844452	NA,C	NA,T	NA,1	NA,-inf	NA,inf	NA,0.789193	0.000145806	0.000290985
3	chr15:42145148:A:C	42145148	NA,C	NA,A	NA,1	NA,inf	NA,inf	NA,0.843915	0.000145782	0.00029126
3	chr15:42403324:G:A	42403324	NA,A	NA,G	NA,1	NA,inf	NA,inf	NA,0.841796	0.000145749	0.000290961
3	chr15:44670026:C:T	44670026	NA,T	NA,C	NA,1	NA,inf	NA,inf	NA,0.833575	0.000145704	0.00029098
3	chr15:44549914:C:T	44549914	NA,T	NA,C	NA,1	NA,inf	NA,inf	NA,0.814549	0.000145662	0.000290869
3	chr15:44029776:C:T	44029776	NA,T	NA,C	NA,1	NA,inf	NA,inf	NA,0.8103	0.000145407	0.00029038
3	chr15:43220797:G:A	43220797	NA,A	NA,G	NA,1	NA,-inf	NA,inf	NA,0.910501	0.000145284	0.00028942
3	chr15:41969049:G:A	41969049	NA,A	NA,G	NA,1	NA,-inf	NA,inf	NA,0.786376	0.000145092	0.000289529
3	chr15:42532399:T:C	42532399	NA,C	NA,T	NA,1	NA,-inf	NA,inf	NA,0.871713	0.000145088	0.000289209
3	chr15:42491060:C:T	42491060	NA,T	NA,C	NA,1	NA,-inf	NA,inf	NA,0.871238	0.000144996	0.000289028
3	chr15:44769885:A:T	44769885	T,NA	A,NA	1,NA	-inf,NA	inf,NA	1.01669,NA	0.000144962	0.000289604
3	chr15:44464680:T:C	44464680	NA,C	NA,T	NA,1	NA,inf	NA,inf	NA,0.834746	0.000144929	0.000289459
3	chr15:43537565:T:C	43537565	NA,C	NA,T	NA,1	NA,inf	NA,inf	NA,0.843251	0.000144878	0.000289318
3	chr15:42577779:G:C	42577779	NA,C	NA,G	NA,1	NA,inf	NA,inf	NA,0.835975	0.000144712	0.000288985
3	chr15:42127055:T:A	42127055	NA,A	NA,T	NA,1	NA,-inf	NA,inf	NA,0.804363	0.000144137	0.000287678
3	chr15:42473941:C:T	42473941	NA,T	NA,C	NA,1	NA,inf	NA,inf	NA,0.834912	0.000144097	0.000287656
3	chr15:44273885:C:T	44273885	NA,T	NA,C	NA,1	NA,-inf	NA,inf	NA,0.790462	0.000144033	0.000287474
3	chr15:42072949:T:C	42072949	NA,C	NA,T	NA,1	NA,-inf	NA,inf	NA,0.791759	0.000143885	0.000287178
3	chr15:42591444:C:T	42591444	NA,T	NA,C	NA,1	NA,inf	NA,inf	NA,0.846751	0.000143681	0.000287028
3	chr15:44297124:T:C	44297124	NA,C	NA,T	NA,1	NA,inf	NA,inf	NA,0.790116	0.000143665	0.000287004
3	chr15:43956187:T:A	43956187	NA,A	NA,T	NA,1	NA,inf	NA,inf	NA,0.833928	0.000143579	0.000286755
3	chr15:42080593:ATTAAG:A	42080593	NA,A	NA,ATTAAG	NA,1	NA,-inf	NA,inf	NA,0.780975	0.000143574	0.00028657
3	chr15:43910131:C:T	43910131	NA,T	NA,C	NA,1	NA,-inf	NA,inf	NA,0.792506	0.000143475	0.000286398
3	chr15:44684569:A:C	44684569	NA,C	NA,A	NA,1	NA,-inf	NA,inf	NA,0.812107	0.000143283	0.000285955
3	chr15:42736562:C:A	42736562	NA,A	NA,C	NA,1	NA,inf	NA,inf	NA,0.808099	0.000143196	0.000285953
3	chr15:44006642:A:G	44006642	NA,G	NA,A	NA,1	NA,inf	NA,inf	NA,0.833513	0.000143179	0.000285956
3	chr15:43092544:T:C	43092544	NA,C	NA,T	NA,1	NA,-inf	NA,inf	NA,0.890779	0.000143118	0.000285126
3	chr15:42474089:T:C	42474089	NA,C	NA,T	NA,1	NA,inf	NA,inf	NA,0.830389	0.000143077	0.000285617
3	chr15:42391152:C:T	42391152	NA,T	NA,C	NA,1	NA,inf	NA,inf	NA,0.829717	0.000143044	0.000285561
3	chr15:42936058:C:T	42936058	NA,T	NA,C	NA,1	NA,-inf	NA,inf	NA,0.887185	0.000142866	0.000285027
3	chr15:42587488:T:G	42587488	NA,G	NA,T	NA,1	NA,-inf	NA,inf	NA,0.858134	0.00014284	0.000284737
3	chr15:42742933:G:A	42742933	A,A	G,G	1,1	inf,inf	inf,inf	0.291825,1.90365	0.000142809	0.000285366
3	chr15:44675813:A:G	44675813	NA,G	NA,A	NA,1	NA,-inf	NA,inf	NA,0.809841	0.000142774	0.000284939
3	chr15:42341131:T:C	42341131	NA,C	NA,T	NA,1	NA,-inf	NA,inf	NA,0.848629	0.000142769	0.000284596
3	chr15:43818112:C:T	43818112	T,NA	C,NA	1,NA	inf,NA	inf,NA	1.30613,NA	0.000142757	0.000285565
3	chr15:43359428:T:C	43359428	C,C	T,T	1,1	inf,inf	inf,inf	2.61944,0.0486372	0.000142631	0.00028739
3	chr15:44025579:T:C	44025579	NA,C	NA,T	NA,1	NA,inf	NA,inf	NA,0.776842	0.000142567	0.000284913
3	chr15:42010851:A:G	42010851	G,NA	A,NA	1,NA	inf,NA	inf,NA	1.35612,NA	0.000142394	0.000284178
3	chr15:43339940:A:G	43339940	G,G	A,A	1,1	inf,inf	inf,inf	0.398237,0.717849	0.000142309	0.000287955
3	chr15:42754481:C:T	42754481	T,T	C,C	1,1	inf,inf	inf,inf	0.275237,1.90809	0.00014196	0.000283668
3	chr15:41974064:T:A	41974064	A,A	T,T	1,1	inf,inf	inf,inf	1.35844,0.807969	0.000141946	0.00028316
3	chr15:42647601:A:G	42647601	NA,G	NA,A	NA,1	NA,inf	NA,inf	NA,0.809162	0.000141825	0.00028321
3	chr15:43498930:T:C	43498930	NA,C	NA,T	NA,1	NA,-inf	NA,inf	NA,0.838947	0.000141547	0.000282365
3	chr15:43061425:C:T	43061425	NA,T	NA,C	NA,1	NA,-inf	NA,inf	NA,0.86292	0.000141316	0.000281932
3	chr15:42712970:G:A	42712970	NA,A	NA,G	NA,1	NA,inf	NA,inf	NA,0.80047	0.00014128	0.000282116
3	chr15:42559402:T:C	42559402	NA,C	NA,T	NA,1	NA,-inf	NA,inf	NA,0.854185	0.000141216	0.000281498
3	chr15:44180974:T:G	44180974	G,G	T,T	1,1	inf,-inf	inf,inf	1.29081,1.2134	0.000141108	0.000282876
3	chr15:42742592:A:G	42742592	G,G	A,A	1,1	inf,inf	inf,inf	0.325823,1.87896	0.000141004	0.000281765
3	chr15:44074685:T:C	44074685	NA,C	NA,T	NA,1	NA,inf	NA,inf	NA,0.822765	0.000140973	0.00028155
3	chr15:43075776:T:C	43075776	NA,C	NA,T	NA,1	NA,-inf	NA,inf	NA,0.884508	0.000140933	0.000280784
3	chr15:44033722:T:C	44033722	NA,C	NA,T	NA,1	NA,inf	NA,inf	NA,0.769682	0.00014093	0.000281639
3	chr15:42555048:G:C	42555048	NA,C	NA,G	NA,1	NA,-inf	NA,inf	NA,0.852858	0.000140925	0.000280919
3	chr15:42489155:C:A	42489155	NA,A	NA,C	NA,1	NA,-inf	NA,inf	NA,0.771111	0.000140912	0.000281239
3	chr15:43022629:A:T	43022629	NA,T	NA,A	NA,1	NA,-inf	NA,inf	NA,0.880507	0.00014084	0.000280988
3	chr15:42393201:A:G	42393201	NA,G	NA,A	NA,1	NA,inf	NA,inf	NA,0.819411	0.000140748	0.000280979
3	chr15:43406775:T:TTTATC	43406775	TTTATC,NA	T,NA	1,NA	inf,NA	inf,NA	1.37974,NA	0.000140641	0.00028159
3	chr15:42745313:G:C	42745313	C,C	G,G	1,1	inf,inf	inf,inf	0.339646,1.86933	0.000140476	0.000280714
3	chr15:44094043:A:G	44094043	NA,G	NA,A	NA,1	NA,inf	NA,inf	NA,0.818925	0.000140302	0.000280212
3	chr15:42754003:A:G	42754003	NA,G	NA,A	NA,1	NA,-inf	NA,inf	NA,0.765593	0.000140291	0.000279999
3	chr15:43634715:C:T	43634715	NA,T	NA,C	NA,1	NA,-inf	NA,inf	NA,0.824437	0.000140184	0.000279812
3	chr15:44675281:C:T	44675281	NA,T	NA,C	NA,1	NA,-inf	NA,inf	NA,0.798094	0.000140144	0.000279695
3	chr15:42772459:A:G	42772459	NA,G	NA,A	NA,1	NA,inf	NA,inf	NA,0.798601	0.000140111	0.000279805
3	chr15:42333140:C:A	42333140	NA,A	NA,C	NA,1	NA,inf	NA,inf	NA,0.796264	0.000139998	0.000279659
3	chr15:43075751:G:A	43075751	NA,A	NA,G	NA,1	NA,-inf	NA,inf	NA,0.879077	0.000139804	0.000278537
3	chr15:43103025:A:G	43103025	NA,G	NA,A	NA,1	NA,-inf	NA,inf	NA,0.870544	0.000139779	0.000278545
3	chr15:42217931:TATCTA:T	42217931	NA,T	NA,TATCTA	NA,1	NA,inf	NA,inf	NA,0.79856	0.000139766	0.000279103
3	chr15:43993896:C:T	43993896	T,T	C,C	1,1	inf,-inf	inf,inf	2.20703,1.85314	0.000139743	0.00028025
3	chr15:43800842:T:C	43800842	C,NA	T,NA	1,NA	inf,NA	inf,NA	1.2945,NA	0.000139716	0.000279468
3	chr15:43877543:A:C	43877543	C,C	A,A	1,1	inf,-inf	inf,inf	2.48465,0.197144	0.000139649	0.000280926
3	chr15:44282082:A:G	44282082	NA,G	NA,A	NA,1	NA,-inf	NA,inf	NA,0.799229	0.000139332	0.000278079
3	chr15:43092490:A:G	43092490	NA,G	NA,A	NA,1	NA,-inf	NA,inf	NA,0.854478	0.000139266	0.000277844
3	chr15:43928198:A:G	43928198	G,G	A,A	1,1	-inf,inf	inf,inf	0.943195,1.84441	0.000139017	0.0002796
3	chr15:42279686:G:T	42279686	NA,T	NA,G	NA,1	NA,-inf	NA,inf	NA,0.765474	0.000138805	0.000276958
3	chr15:42680984:C:G	42680984	NA,G	NA,C	NA,1	NA,inf	NA,inf	NA,0.777441	0.000138771	0.000277116
3	chr15:42751857:A:G	42751857	G,G	A,A	1,1	inf,inf	inf,inf	0.293086,1.88683	0.000138689	0.000277135
3	chr15:43646409:A:G	43646409	G,G	A,A	1,1	inf,inf	inf,inf	0.184993,1.02032	0.000138625	0.00028016
3	chr15:43094639:A:C	43094639	NA,C	NA,A	NA,1	NA,-inf	NA,inf	NA,0.851422	0.000138601	0.000276518
3	chr15:42301042:A:G	42301042	NA,G	NA,A	NA,1	NA,-inf	NA,inf	NA,0.764306	0.000138258	0.000275949
3	chr15:44696418:T:C	44696418	NA,C	NA,T	NA,1	NA,-inf	NA,inf	NA,0.767814	0.000138169	0.000275862
3	chr15:43214313:G:A	43214313	NA,A	NA,G	NA,1	NA,-inf	NA,inf	NA,0.813357	0.000138154	0.000275655
3	chr15:42079444:A:G	42079444	NA,G	NA,A	NA,1	NA,inf	NA,inf	NA,0.789809	0.000138108	0.000275856
3	chr15:43247923:A:G	43247923	NA,G	NA,A	NA,1	NA,-inf	NA,inf	NA,0.876303	0.000138065	0.000275062
3	chr15:43957557:G:T	43957557	NA,T	NA,G	NA,1	NA,inf	NA,inf	NA,0.808512	0.000137983	0.000275578
3	chr15:44145425:TC:T	44145425	NA,T	NA,TC	NA,1	NA,inf	NA,inf	NA,0.808071	0.00013778	0.000275174
3	chr15:43301031:G:A	43301031	NA,A	NA,G	NA,1	NA,-inf	NA,inf	NA,0.736381	0.000137771	0.000274874
3	chr15:43514981:C:T	43514981	NA,T	NA,C	NA,1	NA,inf	NA,inf	NA,0.806384	0.000137704	0.000274988
3	chr15:41932857:T:C	41932857	NA,C	NA,T	NA,1	NA,-inf	NA,inf	NA,0.762254	0.000137702	0.000274856
3	chr15:41978076:C:T	41978076	T,T	C,C	1,1	inf,inf	inf,inf	1.7199,0.339972	0.000137692	0.000274861
3	chr15:42755117:A:G	42755117	G,G	A,A	1,1	inf,inf	inf,inf	0.295916,1.8807	0.000137488	0.000274736
3	chr15:42361415:G:C	42361415	NA,C	NA,G	NA,1	NA,inf	NA,inf	NA,0.804055	0.000137405	0.000274303
3	chr15:43766969:A:G	43766969	NA,G	NA,A	NA,1	NA,inf	NA,inf	NA,0.806413	0.000137205	0.000273997
3	chr15:43384406:G:A	43384406	A,A	G,G	1,1	inf,inf	inf,inf	2.59513,0.0459852	0.000137158	0.000276348
3	chr15:43705228:C:T	43705228	NA,T	NA,C	NA,1	NA,-inf	NA,inf	NA,0.812945	0.000136919	0.000273284
3	chr15:42740161:T:C	42740161	C,C	T,T	1,1	inf,inf	inf,inf	0.192976,1.922	0.000136914	0.00027357
3	chr15:44010306:ACAAT:A	44010306	NA,A	NA,ACAAT	NA,1	NA,inf	NA,inf	NA,0.804628	0.000136892	0.000273398
3	chr15:42432778:G:A	42432778	NA,A	NA,G	NA,1	NA,inf	NA,inf	NA,0.784875	0.000136721	0.00027301
3	chr15:42123996:C:G	42123996	NA,G	NA,C	NA,1	NA,inf	NA,inf	NA,0.785044	0.000136562	0.000272632
3	chr15:44670356:G:A	44670356	A,NA	G,NA	1,NA	inf,NA	inf,NA	1.11824,NA	0.000136481	0.00027241
3	chr15:43078355:A:C	43078355	NA,C	NA,A	NA,1	NA,-inf	NA,inf	NA,0.833813	0.000136366	0.000272086
3	chr15:41989861:A:G	41989861	NA,G	NA,A	NA,1	NA,inf	NA,inf	NA,0.775314	0.000136286	0.000272159
3	chr15:44677130:A:C	44677130	NA,C	NA,A	NA,1	NA,-inf	NA,inf	NA,0.780176	0.000136271	0.000271966
3	chr15:42374102:G:A	42374102	NA,A	NA,G	NA,1	NA,-inf	NA,inf	NA,0.755426	0.000136211	0.000271883
3	chr15:44664197:T:G	44664197	G,NA	T,NA	1,NA	inf,NA	inf,NA	1.11649,NA	0.000136165	0.000271782
3	chr15:42508354:G:A	42508354	NA,A	NA,G	NA,1	NA,-inf	NA,inf	NA,0.750111	0.000136117	0.00027167
3	chr15:43043962:G:T	43043962	NA,T	NA,G	NA,1	NA,inf	NA,inf	NA,0.77601	0.000136091	0.000271572
3	chr15:42584597:C:T	42584597	NA,T	NA,C	NA,1	NA,inf	NA,inf	NA,0.781851	0.000136078	0.000271725
3	chr15:43770738:G:A	43770738	NA,A	NA,G	NA,1	NA,-inf	NA,inf	NA,0.811547	0.000136061	0.000271433
3	chr15:44287589:T:TG	44287589	NA,TG	NA,T	NA,1	NA,inf	NA,inf	NA,0.78902	0.00013588	0.000271322
3	chr15:44245346:G:A	44245346	NA,A	NA,G	NA,1	NA,-inf	NA,inf	NA,0.756529	0.000135851	0.000271155
3	chr15:44005325:G:T	44005325	NA,T	NA,G	NA,1	NA,inf	NA,inf	NA,0.798689	0.000135648	0.000270913
3	chr15:42507690:G:C	42507690	NA,C	NA,G	NA,1	NA,-inf	NA,inf	NA,0.747327	0.000135517	0.000270473
3	chr15:42721342:A:G	42721342	NA,G	NA,A	NA,1	NA,-inf	NA,inf	NA,0.74642	0.000135451	0.000270362
3	chr15:42718376:G:A	42718376	A,A	G,G	1,1	inf,inf	inf,inf	0.413686,1.80029	0.000135364	0.000270538
3	chr15:43016363:AAAT:A	43016363	NA,A	NA,AAAT	NA,1	NA,inf	NA,inf	NA,0.771733	0.000135193	0.000269779
3	chr15:44011611:A:G	44011611	NA,G	NA,A	NA,1	NA,inf	NA,inf	NA,0.796306	0.000135154	0.000269925
3	chr15:42362977:T:C	42362977	NA,C	NA,T	NA,1	NA,inf	NA,inf	NA,0.817167	0.000135137	0.000269842
3	chr15:43173840:T:G	43173840	NA,G	NA,T	NA,1	NA,-inf	NA,inf	NA,0.860682	0.000135047	0.000269057
3	chr15:42392035:C:T	42392035	NA,T	NA,C	NA,1	NA,inf	NA,inf	NA,0.792378	0.000134965	0.000269434
3	chr15:42733538:G:A	42733538	A,A	G,G	1,1	inf,inf	inf,inf	0.430107,1.7931	0.000134956	0.000269717
3	chr15:42402761:G:A	42402761	NA,A	NA,G	NA,1	NA,-inf	NA,inf	NA,0.749774	0.00013494	0.000269357
3	chr15:42136227:AT:A	42136227	NA,A	NA,AT	NA,1	NA,inf	NA,inf	NA,0.81272	0.000134819	0.000269217
3	chr15:42584555:T:A	42584555	NA,A	NA,T	NA,1	NA,-inf	NA,inf	NA,0.820045	0.000134756	0.000268637
3	chr15:42406086:G:A	42406086	NA,A	NA,G	NA,1	NA,-inf	NA,inf	NA,0.761157	0.000134659	0.000268425
3	chr15:42486602:TTTAGTA:T	42486602	NA,T	NA,TTTAGTA	NA,1	NA,inf	NA,inf	NA,0.774595	0.000134639	0.000268852
3	chr15:43457333:A:G	43457333	NA,G	NA,A	NA,1	NA,inf	NA,inf	NA,0.765417	0.000134545	0.00026869
3	chr15:43975566:A:G	43975566	NA,G	NA,A	NA,1	NA,inf	NA,inf	NA,0.762177	0.00013451	0.000268615
3	chr15:44046593:G:A	44046593	NA,A	NA,G	NA,1	NA,inf	NA,inf	NA,0.792054	0.000134488	0.000268595
3	chr15:41916446:A:T	41916446	NA,T	NA,A	NA,1	NA,inf	NA,inf	NA,0.760874	0.000134326	0.000268263
3	chr15:43322395:A:G	43322395	NA,G	NA,A	NA,1	NA,inf	NA,inf	NA,0.789634	0.000134196	0.000267983
3	chr15:43089467:C:T	43089467	NA,T	NA,C	NA,1	NA,-inf	NA,inf	NA,0.82952	0.000134101	0.000267544
3	chr15:43197599:TG:T	43197599	NA,T	NA,TG	NA,1	NA,-inf	NA,inf	NA,0.722173	0.000133753	0.000266889
3	chr15:42939606:G:T	42939606	NA,T	NA,G	NA,1	NA,-inf	NA,inf	NA,0.843648	0.000133743	0.000266831
3	chr15:43100811:C:T	43100811	NA,T	NA,C	NA,1	NA,inf	NA,inf	NA,0.767915	0.000133718	0.000267011
3	chr15:44147399:G:A	44147399	NA,A	NA,G	NA,1	NA,inf	NA,inf	NA,0.745047	0.000133692	0.000267137
3	chr15:42093897:G:A	42093897	NA,A	NA,G	NA,1	NA,inf	NA,inf	NA,0.771685	0.000133495	0.000266516
3	chr15:43245055:C:T	43245055	NA,T	NA,C	NA,1	NA,inf	NA,inf	NA,0.760654	0.00013333	0.00026606
3	chr15:44136724:T:C	44136724	NA,C	NA,T	NA,1	NA,inf	NA,inf	NA,0.74228	0.000133328	0.000266372
3	chr15:42117072:A:G	42117072	NA,G	NA,A	NA,1	NA,inf	NA,inf	NA,0.803855	0.000132966	0.00026551
3	chr15:44014644:G:A	44014644	NA,A	NA,G	NA,1	NA,-inf	NA,inf	NA,0.742616	0.000132933	0.000265327
3	chr15:43353622:G:T	43353622	T,T	G,G	1,1	inf,-inf	inf,inf	2.58382,0.00774233	0.000132927	0.000267818
3	chr15:43090689:A:G	43090689	NA,G	NA,A	NA,1	NA,-inf	NA,inf	NA,0.831669	0.000132734	0.000264519
3	chr15:42984813:G:T	42984813	NA,T	NA,G	NA,1	NA,-inf	NA,inf	NA,0.762436	0.000132695	0.000264806
3	chr15:44134362:C:T	44134362	NA,T	NA,C	NA,1	NA,inf	NA,inf	NA,0.783084	0.000132689	0.000265006
3	chr15:42530769:A:G	42530769	NA,G	NA,A	NA,1	NA,inf	NA,inf	NA,0.767669	0.000132646	0.000264874
3	chr15:43360739:A:C	43360739	C,C	A,A	1,1	inf,inf	inf,inf	2.57749,0.0320287	0.000132636	0.000267225
3	chr15:42425807:T:G	42425807	NA,G	NA,T	NA,1	NA,-inf	NA,inf	NA,0.801309	0.000132599	0.000264368
3	chr15:44064265:G:A	44064265	A,A	G,G	1,1	inf,-inf	inf,inf	2.62368,1.92087	0.000132548	0.000266138
3	chr15:41929630:GGGAAGTTGGTAAAAAAA:G	41929630	NA,G	NA,GGGAAGTTGGTAAAAAAA	NA,1	NA,-inf	NA,inf	NA,0.742747	0.000132518	0.000264478
3	chr15:42121360:G:C	42121360	NA,C	NA,G	NA,1	NA,inf	NA,inf	NA,0.801572	0.00013251	0.0002646
3	chr15:42003521:T:C	42003521	NA,C	NA,T	NA,1	NA,-inf	NA,inf	NA,0.738127	0.000132366	0.000264182
3	chr15:44046943:A:G	44046943	NA,G	NA,A	NA,1	NA,inf	NA,inf	NA,0.781377	0.00013229	0.000264205
3	chr15:44686457:G:A	44686457	NA,A	NA,G	NA,1	NA,-inf	NA,inf	NA,0.760875	0.000132263	0.000263969
3	chr15:44685761:G:C	44685761	NA,C	NA,G	NA,1	NA,-inf	NA,inf	NA,0.760596	0.000132205	0.000263854
3	chr15:44091322:A:G	44091322	NA,G	NA,A	NA,1	NA,inf	NA,inf	NA,0.751275	0.000132161	0.00026392
3	chr15:44125869:C:T	44125869	NA,T	NA,C	NA,1	NA,inf	NA,inf	NA,0.736533	0.000132086	0.000263887
3	chr15:42480594:T:C	42480594	C,C	T,T	1,1	-inf,inf	inf,inf	1.99624,0.155788	0.000132027	0.00026354
3	chr15:43017231:G:A	43017231	NA,A	NA,G	NA,1	NA,-inf	NA,inf	NA,0.824183	0.000132025	0.000263391
3	chr15:42643651:A:G	42643651	G,G	A,A	1,1	inf,inf	inf,inf	0.45352,1.71029	0.000131911	0.000264356
3	chr15:44331155:C:T	44331155	NA,T	NA,C	NA,1	NA,inf	NA,inf	NA,0.769754	0.000131899	0.000263371
3	chr15:42078502:T:C	42078502	NA,C	NA,T	NA,1	NA,inf	NA,inf	NA,0.7604	0.000131869	0.000263394
3	chr15:42958303:T:A	42958303	NA,A	NA,T	NA,1	NA,-inf	NA,inf	NA,0.75826	0.000131819	0.000263058
3	chr15:44072592:G:A	44072592	NA,A	NA,G	NA,1	NA,inf	NA,inf	NA,0.74843	0.000131573	0.000262748
3	chr15:44258451:T:C	44258451	NA,C	NA,T	NA,1	NA,inf	NA,inf	NA,0.75742	0.000131514	0.000262536
3	chr15:43936969:T:C	43936969	NA,C	NA,T	NA,1	NA,inf	NA,inf	NA,0.749837	0.000131468	0.000262545
3	chr15:43516259:G:A	43516259	NA,A	NA,G	NA,1	NA,inf	NA,inf	NA,0.775563	0.000131312	0.000262223
3	chr15:42993741:G:A	42993741	NA,A	NA,G	NA,1	NA,-inf	NA,inf	NA,0.833224	0.00013127	0.000261903
3	chr15:44122435:G:A	44122435	NA,A	NA,G	NA,1	NA,-inf	NA,inf	NA,0.717078	0.000131241	0.000261913
3	chr15:43962793:C:T	43962793	NA,T	NA,C	NA,1	NA,-inf	NA,inf	NA,0.733507	0.000131145	0.000261813
3	chr15:43796812:CTT:C	43796812	NA,C	NA,CTT	NA,1	NA,inf	NA,inf	NA,0.777121	0.000130947	0.000261494
3	chr15:42395267:G:A	42395267	NA,A	NA,G	NA,1	NA,-inf	NA,inf	NA,0.730165	0.000130878	0.000261247
3	chr15:44143561:A:G	44143561	NA,G	NA,A	NA,1	NA,inf	NA,inf	NA,0.729217	0.00013077	0.000261246
3	chr15:43738901:C:G	43738901	NA,G	NA,C	NA,1	NA,-inf	NA,inf	NA,0.786284	0.000130742	0.000260828
3	chr15:41935849:C:CA	41935849	NA,CA	NA,C	NA,1	NA,-inf	NA,inf	NA,0.719577	0.000130502	0.00026043
3	chr15:42711673:C:T	42711673	NA,T	NA,C	NA,1	NA,inf	NA,inf	NA,0.74951	0.000130446	0.000260479
3	chr15:41911105:C:T	41911105	NA,T	NA,C	NA,1	NA,inf	NA,inf	NA,0.741881	0.000130407	0.000260436
3	chr15:43989756:ACAGGGACAG:A	43989756	NA,A	NA,ACAGGGACAG	NA,1	NA,inf	NA,inf	NA,0.741913	0.000130323	0.000260252
3	chr15:44550771:A:C	44550771	NA,C	NA,A	NA,1	NA,inf	NA,inf	NA,0.746566	0.000130295	0.000260295
3	chr15:43298279:C:T	43298279	NA,T	NA,C	NA,1	NA,-inf	NA,inf	NA,0.830255	0.000130178	0.00025939
3	chr15:43968264:A:G	43968264	G,NA	A,NA	1,NA	-inf,NA	inf,NA	1.01466,NA	0.000130052	0.00025985
3	chr15:42984738:T:C	42984738	NA,C	NA,T	NA,1	NA,-inf	NA,inf	NA,0.793194	0.00013003	0.000259388
3	chr15:43979521:C:T	43979521	NA,T	NA,C	NA,1	NA,inf	NA,inf	NA,0.739751	0.00012988	0.000259369
3	chr15:43990431:G:T	43990431	NA,T	NA,G	NA,1	NA,inf	NA,inf	NA,0.739556	0.000129846	0.0002593
3	chr15:44140025:T:C	44140025	NA,C	NA,T	NA,1	NA,inf	NA,inf	NA,0.768028	0.000129816	0.000259267
3	chr15:42128008:G:A	42128008	NA,A	NA,G	NA,1	NA,-inf	NA,inf	NA,0.733345	0.000129771	0.000258972
3	chr15:43101772:A:G	43101772	NA,G	NA,A	NA,1	NA,-inf	NA,inf	NA,0.820652	0.00012972	0.000258522
3	chr15:44680449:A:G	44680449	NA,G	NA,A	NA,1	NA,-inf	NA,inf	NA,0.746994	0.000129702	0.000258854
3	chr15:44179774:T:C	44179774	NA,C	NA,T	NA,1	NA,inf	NA,inf	NA,0.72554	0.000129645	0.000259009
3	chr15:43265492:C:T	43265492	NA,T	NA,C	NA,1	NA,inf	NA,inf	NA,0.761807	0.000129546	0.000258726
3	chr15:42650064:C:T	42650064	T,NA	C,NA	1,NA	-inf,NA	inf,NA	0.951868,NA	0.000129499	0.000258709
3	chr15:41936914:TCCAGGA:T	41936914	NA,T	NA,TCCAGGA	NA,1	NA,-inf	NA,inf	NA,0.71455	0.000129492	0.000258416
3	chr15:42865627:G:A	42865627	NA,A	NA,G	NA,1	NA,inf	NA,inf	NA,0.739607	0.000129238	0.0002581
3	chr15:42090771:G:A	42090771	NA,A	NA,G	NA,1	NA,-inf	NA,inf	NA,0.749419	0.000129187	0.00025779
3	chr15:42447070:C:G	42447070	NA,G	NA,C	NA,1	NA,inf	NA,inf	NA,0.737226	0.000129162	0.000257909
3	chr15:42025090:G:A	42025090	NA,A	NA,G	NA,1	NA,-inf	NA,inf	NA,0.717623	0.000129152	0.000257739
3	chr15:43851206:G:A	43851206	NA,A	NA,G	NA,1	NA,inf	NA,inf	NA,0.741471	0.000128921	0.000257457
3	chr15:43315795:G:A	43315795	A,A	G,G	1,1	inf,-inf	inf,inf	2.55636,0.0596162	0.000128866	0.000259623
3	chr15:43357521:C:T	43357521	T,T	C,C	1,1	inf,inf	inf,inf	2.57248,0.0154288	0.000128851	0.000259598
3	chr15:41992671:T:G	41992671	NA,G	NA,T	NA,1	NA,inf	NA,inf	NA,0.758665	0.000128839	0.000257309
3	chr15:41914818:C:T	41914818	T,T	C,C	1,1	-inf,-inf	inf,inf	1.36655,0.761239	0.000128823	0.000257629
3	chr15:43906973:G:C	43906973	NA,C	NA,G	NA,1	NA,-inf	NA,inf	NA,0.72147	0.000128808	0.00025714
3	chr15:42460632:A:G	42460632	G,G	A,A	1,1	-inf,inf	inf,inf	1.31552,1.66169	0.000128549	0.000257935
3	chr15:42361580:G:T	42361580	NA,T	NA,G	NA,1	NA,inf	NA,inf	NA,0.761015	0.000128543	0.000256614
3	chr15:42593605:C:A	42593605	NA,A	NA,C	NA,1	NA,inf	NA,inf	NA,0.74471	0.000128494	0.000256583
3	chr15:42391059:C:T	42391059	NA,T	NA,C	NA,1	NA,-inf	NA,inf	NA,0.718143	0.000128408	0.00025632
3	chr15:44748903:T:C	44748903	C,NA	T,NA	1,NA	-inf,NA	inf,NA	0.954712,NA	0.000128252	0.000256208
3	chr15:42761324:T:C	42761324	C,C	T,T	1,1	inf,inf	inf,inf	0.325787,1.82491	0.000128217	0.000256214
3	chr15:42130553:TG:T	42130553	NA,T	NA,TG	NA,1	NA,inf	NA,inf	NA,0.743172	0.000127982	0.000255502
3	chr15:42740815:A:G	42740815	G,G	A,A	1,1	inf,inf	inf,inf	0.254835,1.86003	0.000127961	0.000255691
3	chr15:41971169:T:G	41971169	NA,G	NA,T	NA,1	NA,-inf	NA,inf	NA,0.707297	0.000127933	0.000255301
3	chr15:42120813:C:T	42120813	NA,T	NA,C	NA,1	NA,inf	NA,inf	NA,0.778401	0.000127933	0.000255459
3	chr15:43011980:G:A	43011980	NA,A	NA,G	NA,1	NA,-inf	NA,inf	NA,0.802709	0.000127872	0.000255111
3	chr15:42090712:G:A	42090712	A,A	G,G	1,1	inf,-inf	inf,inf	0.0167964,1.8269	0.00012774	0.00025547
3	chr15:44113768:A:C	44113768	NA,C	NA,A	NA,1	NA,-inf	NA,inf	NA,0.722274	0.000127676	0.000254835
3	chr15:42009921:T:C	42009921	C,C	T,T	1,1	-inf,-inf	inf,inf	1.50372,0.936385	0.000127665	0.000255202
3	chr15:42432199:C:T	42432199	NA,T	NA,C	NA,1	NA,inf	NA,inf	NA,0.729392	0.000127619	0.000254828
3	chr15:42397788:C:T	42397788	NA,T	NA,C	NA,1	NA,inf	NA,inf	NA,0.753695	0.000127612	0.00025481
3	chr15:42130557:A:T	42130557	NA,T	NA,A	NA,1	NA,inf	NA,inf	NA,0.741167	0.000127595	0.00025473
3	chr15:43890161:G:A	43890161	NA,A	NA,G	NA,1	NA,inf	NA,inf	NA,0.740044	0.000127522	0.000254785
3	chr15:42432596:G:C	42432596	NA,C	NA,G	NA,1	NA,inf	NA,inf	NA,0.72849	0.000127441	0.000254472
3	chr15:42102484:C:T	42102484	NA,T	NA,C	NA,1	NA,inf	NA,inf	NA,0.740779	0.00012744	0.000254432
3	chr15:41950561:C:T	41950561	NA,T	NA,C	NA,1	NA,-inf	NA,inf	NA,0.702805	0.00012736	0.000254196
3	chr15:43215607:G:GGCC	43215607	NA,GGCC	NA,G	NA,1	NA,-inf	NA,inf	NA,0.814815	0.000127309	0.000253658
3	chr15:43993255:C:T	43993255	NA,T	NA,C	NA,1	NA,inf	NA,inf	NA,0.73666	0.000127101	0.000253813
3	chr15:44375270:C:T	44375270	NA,T	NA,C	NA,1	NA,-inf	NA,inf	NA,0.738289	0.000127058	0.000253583
3	chr15:43142092:A:G	43142092	NA,G	NA,A	NA,1	NA,-inf	NA,inf	NA,0.807234	0.000127028	0.000253098
3	chr15:43449496:C:T	43449496	NA,T	NA,C	NA,1	NA,inf	NA,inf	NA,0.737909	0.00012701	0.00025362
3	chr15:42080007:A:C	42080007	C,C	A,A	1,1	-inf,inf	inf,inf	1.35832,0.396218	0.000126999	0.000253248
3	chr15:43317679:G:A	43317679	A,A	G,G	1,1	inf,-inf	inf,inf	2.54534,0.0591826	0.000126741	0.000255334
3	chr15:43467356:G:A	43467356	A,A	G,G	1,1	inf,inf	inf,inf	2.55611,0.0353484	0.000126371	0.000254577
3	chr15:42289317:C:G	42289317	NA,G	NA,C	NA,1	NA,inf	NA,inf	NA,0.72926	0.000126153	0.000251927
3	chr15:41911380:T:C	41911380	NA,C	NA,T	NA,1	NA,inf	NA,inf	NA,0.720062	0.000126022	0.000251681
3	chr15:42469534:CA:C	42469534	NA,C	NA,CA	NA,1	NA,-inf	NA,inf	NA,0.709954	0.000125928	0.000251331
3	chr15:42997595:G:A	42997595	NA,A	NA,G	NA,1	NA,-inf	NA,inf	NA,0.809723	0.000125917	0.000250896
3	chr15:41983270:C:A	41983270	A,A	C,C	1,1	inf,inf	inf,inf	0.263741,1.79491	0.000125911	0.000252092
3	chr15:43408452:GC:G	43408452	NA,G	NA,GC	NA,1	NA,-inf	NA,inf	NA,0.678814	0.000125864	0.000251124
3	chr15:43321171:T:C	43321171	C,C	T,T	1,1	inf,-inf	inf,inf	2.53626,0.0890339	0.000125839	0.000253512
3	chr15:43011820:G:A	43011820	NA,A	NA,G	NA,1	NA,-inf	NA,inf	NA,0.803938	0.000125624	0.000250643
3	chr15:42597148:T:G	42597148	NA,G	NA,T	NA,1	NA,-inf	NA,inf	NA,0.769524	0.000125392	0.000249994
3	chr15:41943118:C:T	41943118	T,T	C,C	1,1	-inf,-inf	inf,inf	1.17362,0.960457	0.000125315	0.000250669
3	chr15:42032961:G:A	42032961	NA,A	NA,G	NA,1	NA,-inf	NA,inf	NA,0.702527	0.000125311	0.000250114
3	chr15:42494252:G:A	42494252	NA,A	NA,G	NA,1	NA,-inf	NA,inf	NA,0.774896	0.000125307	0.000249814
3	chr15:42599759:A:C	42599759	NA,C	NA,A	NA,1	NA,inf	NA,inf	NA,0.755824	0.000125016	0.00024973
3	chr15:42750530:T:C	42750530	C,C	T,T	1,1	inf,inf	inf,inf	0.313248,1.82035	0.000124988	0.00024977
3	chr15:42728846:G:A	42728846	NA,A	NA,G	NA,1	NA,inf	NA,inf	NA,0.721009	0.000124976	0.00024957
3	chr15:42719904:T:G	42719904	NA,G	NA,T	NA,1	NA,inf	NA,inf	NA,0.730015	0.000124846	0.0002493
3	chr15:42011662:C:T	42011662	NA,T	NA,C	NA,1	NA,-inf	NA,inf	NA,0.706131	0.000124664	0.00024877
3	chr15:42948589:C:A	42948589	NA,A	NA,C	NA,1	NA,-inf	NA,inf	NA,0.776831	0.000124564	0.000248761
3	chr15:44545031:C:T	44545031	NA,T	NA,C	NA,1	NA,inf	NA,inf	NA,0.71414	0.000124501	0.000248609
3	chr15:42089944:T:G	42089944	NA,G	NA,T	NA,1	NA,-inf	NA,inf	NA,0.690256	0.000124264	0.000248045
3	chr15:42578300:G:T	42578300	NA,T	NA,G	NA,1	NA,inf	NA,inf	NA,0.750271	0.000124163	0.000248024
3	chr15:42728718:T:A	42728718	NA,A	NA,T	NA,1	NA,inf	NA,inf	NA,0.716759	0.000124163	0.000247946
3	chr15:43049470:G:A	43049470	NA,A	NA,G	NA,1	NA,-inf	NA,inf	NA,0.802411	0.000123998	0.000247074
3	chr15:42154998:A:G	42154998	NA,G	NA,A	NA,1	NA,-inf	NA,inf	NA,0.697098	0.000123906	0.000247272
3	chr15:43952736:C:T	43952736	NA,T	NA,C	NA,1	NA,inf	NA,inf	NA,0.709803	0.000123882	0.000247395
3	chr15:43370164:C:T	43370164	T,T	C,C	1,1	inf,inf	inf,inf	2.52912,0.0501548	0.000123806	0.0002494
3	chr15:42066126:A:T	42066126	NA,T	NA,A	NA,1	NA,-inf	NA,inf	NA,0.69669	0.000123783	0.000247134
3	chr15:43831501:C:T	43831501	NA,T	NA,C	NA,1	NA,inf	NA,inf	NA,0.71468	0.00012372	0.00024707
3	chr15:42369973:A:G	42369973	NA,G	NA,A	NA,1	NA,-inf	NA,inf	NA,0.691735	0.000123707	0.000246896
3	chr15:42141511:G:A	42141511	NA,A	NA,G	NA,1	NA,inf	NA,inf	NA,0.718102	0.000123661	0.000246964
3	chr15:42591874:A:T	42591874	NA,T	NA,A	NA,1	NA,-inf	NA,inf	NA,0.766122	0.000123598	0.000246409
3	chr15:42140443:G:A	42140443	NA,A	NA,G	NA,1	NA,inf	NA,inf	NA,0.756188	0.000123584	0.000246777
3	chr15:41974368:G:A	41974368	NA,A	NA,G	NA,1	NA,-inf	NA,inf	NA,0.684624	0.000123441	0.000246335
3	chr15:43257808:G:A	43257808	NA,A	NA,G	NA,1	NA,inf	NA,inf	NA,0.729786	0.000123378	0.000246405
3	chr15:42582627:T:A	42582627	NA,A	NA,T	NA,1	NA,-inf	NA,inf	NA,0.761831	0.000123266	0.000245751
3	chr15:42319437:T:C	42319437	NA,C	NA,T	NA,1	NA,inf	NA,inf	NA,0.729381	0.000123193	0.00024604
3	chr15:43215893:C:T	43215893	NA,T	NA,C	NA,1	NA,-inf	NA,inf	NA,0.791606	0.000123059	0.000245202
3	chr15:43213390:C:T	43213390	NA,T	NA,C	NA,1	NA,-inf	NA,inf	NA,0.791408	0.000123016	0.000245116
3	chr15:41925961:C:T	41925961	NA,T	NA,C	NA,1	NA,inf	NA,inf	NA,0.709105	0.00012289	0.00024541
3	chr15:44331439:A:G	44331439	NA,G	NA,A	NA,1	NA,-inf	NA,inf	NA,0.716745	0.000122807	0.000245105
3	chr15:41990044:G:A	41990044	A,A	G,G	1,1	inf,inf	inf,inf	0.337478,1.64627	0.000122792	0.000244809
3	chr15:43276596:G:A	43276596	NA,A	NA,G	NA,1	NA,-inf	NA,inf	NA,0.781333	0.000122714	0.000244532
3	chr15:43781524:AAAAC:A	43781524	NA,A	NA,AAAAC	NA,1	NA,-inf	NA,inf	NA,0.744075	0.000122674	0.000244741
3	chr15:42591685:G:A	42591685	NA,A	NA,G	NA,1	NA,-inf	NA,inf	NA,0.754794	0.000122668	0.000244566
3	chr15:44306560:G:T	44306560	NA,T	NA,G	NA,1	NA,inf	NA,inf	NA,0.698215	0.00012262	0.000244872
3	chr15:41925062:A:C	41925062	NA,C	NA,A	NA,1	NA,-inf	NA,inf	NA,0.675986	0.000122587	0.000244614
3	chr15:42702748:T:C	42702748	NA,C	NA,T	NA,1	NA,-inf	NA,inf	NA,0.734176	0.000122567	0.000244569
3	chr15:41975446:G:A	41975446	NA,A	NA,G	NA,1	NA,-inf	NA,inf	NA,0.675254	0.000122521	0.000244505
3	chr15:44290960:C:T	44290960	NA,T	NA,C	NA,1	NA,inf	NA,inf	NA,0.720404	0.000122348	0.0002443
3	chr15:42510732:C:T	42510732	NA,T	NA,C	NA,1	NA,inf	NA,inf	NA,0.71096	0.000122054	0.000243719
3	chr15:43624463:T:C	43624463	NA,C	NA,T	NA,1	NA,inf	NA,inf	NA,0.74433	0.00012192	0.000243506
3	chr15:43803202:A:T	43803202	NA,T	NA,A	NA,1	NA,inf	NA,inf	NA,0.704727	0.000121848	0.000243332
3	chr15:44278983:G:C	44278983	NA,C	NA,G	NA,1	NA,inf	NA,inf	NA,0.678754	0.000121712	0.000243336
3	chr15:42247926:T:G	42247926	NA,G	NA,T	NA,1	NA,inf	NA,inf	NA,0.711592	0.000121652	0.000242919
3	chr15:43723527:G:A	43723527	NA,A	NA,G	NA,1	NA,inf	NA,inf	NA,0.70664	0.000121472	0.000242604
3	chr15:42687263:C:T	42687263	NA,T	NA,C	NA,1	NA,inf	NA,inf	NA,0.681297	0.000121458	0.00024264
3	chr15:43968957:T:C	43968957	C,NA	T,NA	1,NA	inf,NA	inf,NA	1.15356,NA	0.000121283	0.000241898
3	chr15:43294709:T:A	43294709	A,A	T,T	1,1	inf,inf	inf,inf	0.49521,0.300111	0.000121249	0.000244998
3	chr15:42078694:C:T	42078694	NA,T	NA,C	NA,1	NA,inf	NA,inf	NA,0.705636	0.000121246	0.000242171
3	chr15:42026839:G:C	42026839	NA,C	NA,G	NA,1	NA,-inf	NA,inf	NA,0.676463	0.000121143	0.000241761
3	chr15:42650924:A:G	42650924	NA,G	NA,A	NA,1	NA,-inf	NA,inf	NA,0.707286	0.00012106	0.000241629
3	chr15:42200322:T:A	42200322	NA,A	NA,T	NA,1	NA,inf	NA,inf	NA,0.736068	0.000121016	0.000241755
3	chr15:43626551:C:T	43626551	NA,T	NA,C	NA,1	NA,inf	NA,inf	NA,0.723771	0.000120959	0.000241565
3	chr15:43788838:C:G	43788838	NA,G	NA,C	NA,1	NA,-inf	NA,inf	NA,0.732955	0.000120686	0.000240775
3	chr15:42952016:C:T	42952016	NA,T	NA,C	NA,1	NA,-inf	NA,inf	NA,0.700533	0.000120616	0.000240709
3	chr15:43818757:T:C	43818757	NA,C	NA,T	NA,1	NA,-inf	NA,inf	NA,0.734143	0.000120587	0.000240573
3	chr15:43321482:AAAAGT:A	43321482	A,A	AAAAGT,AAAAGT	1,1	inf,-inf	inf,inf	2.52018,0.0290764	0.000120561	0.000242864
3	chr15:44466687:A:G	44466687	NA,G	NA,A	NA,1	NA,inf	NA,inf	NA,0.677282	0.000120525	0.000240754
3	chr15:44380095:C:T	44380095	NA,T	NA,C	NA,1	NA,inf	NA,inf	NA,0.715034	0.0001205	0.00024066
3	chr15:44261741:C:A	44261741	NA,A	NA,C	NA,1	NA,inf	NA,inf	NA,0.697749	0.000120417	0.00024047
3	chr15:43748702:TAAAG:T	43748702	NA,T	NA,TAAAG	NA,1	NA,inf	NA,inf	NA,0.700836	0.000120411	0.000240485
3	chr15:42363902:C:A	42363902	NA,A	NA,C	NA,1	NA,-inf	NA,inf	NA,0.67415	0.000120378	0.000240253
3	chr15:42141313:C:T	42141313	NA,T	NA,C	NA,1	NA,inf	NA,inf	NA,0.738471	0.000120344	0.000240307
3	chr15:43353048:T:C	43353048	C,C	T,T	1,1	inf,inf	inf,inf	0.393901,0.560153	0.000120255	0.000243268
3	chr15:43885311:T:G	43885311	NA,G	NA,T	NA,1	NA,inf	NA,inf	NA,0.702532	0.00012024	0.000240229
3	chr15:43392942:A:C	43392942	C,C	A,A	1,1	inf,inf	inf,inf	0.194994,1.11688	0.000120152	0.000243071
3	chr15:42576159:T:C	42576159	NA,C	NA,T	NA,1	NA,-inf	NA,inf	NA,0.694256	0.000120098	0.0002398
3	chr15:41942524:C:T	41942524	NA,T	NA,C	NA,1	NA,-inf	NA,inf	NA,0.669889	0.000120069	0.000239634
3	chr15:42534310:T:C	42534310	NA,C	NA,T	NA,1	NA,-inf	NA,inf	NA,0.66993	0.000120053	0.000239615
3	chr15:42533551:A:G	42533551	NA,G	NA,A	NA,1	NA,-inf	NA,inf	NA,0.66959	0.000119991	0.000239492
3	chr15:42506065:C:T	42506065	NA,T	NA,C	NA,1	NA,inf	NA,inf	NA,0.733563	0.000119889	0.000239423
3	chr15:43096130:G:T	43096130	NA,T	NA,G	NA,1	NA,-inf	NA,inf	NA,0.770643	0.000119679	0.000238487
3	chr15:42112979:A:G	42112979	NA,G	NA,A	NA,1	NA,inf	NA,inf	NA,0.699741	0.000119655	0.000238882
3	chr15:42529589:T:C	42529589	NA,C	NA,T	NA,1	NA,-inf	NA,inf	NA,0.667632	0.000119628	0.000238768
3	chr15:43545580:T:G	43545580	NA,G	NA,T	NA,1	NA,inf	NA,inf	NA,0.71549	0.000119593	0.000238827
3	chr15:44689898:T:C	44689898	NA,C	NA,T	NA,1	NA,inf	NA,inf	NA,0.699825	0.000119577	0.000238782
3	chr15:42702004:A:C	42702004	NA,C	NA,A	NA,1	NA,-inf	NA,inf	NA,0.717255	0.00011955	0.000238534
3	chr15:44692712:A:G	44692712	NA,G	NA,A	NA,1	NA,inf	NA,inf	NA,0.699626	0.000119541	0.00023871
3	chr15:43631757:A:C	43631757	C,C	A,A	1,1	inf,inf	inf,inf	0.213472,0.858264	0.000119535	0.000241539
3	chr15:43069783:C:T	43069783	NA,T	NA,C	NA,1	NA,-inf	NA,inf	NA,0.744945	0.000119517	0.00023849
3	chr15:44488088:T:C	44488088	NA,C	NA,T	NA,1	NA,-inf	NA,inf	NA,0.671655	0.000119492	0.000238527
3	chr15:44347231:A:G	44347231	NA,G	NA,A	NA,1	NA,-inf	NA,inf	NA,0.66834	0.000119469	0.000238446
3	chr15:43890390:A:G	43890390	NA,G	NA,A	NA,1	NA,inf	NA,inf	NA,0.701661	0.000119154	0.000238069
3	chr15:42151986:C:T	42151986	NA,T	NA,C	NA,1	NA,-inf	NA,inf	NA,0.671816	0.000119099	0.000237684
3	chr15:42000335:G:A	42000335	NA,A	NA,G	NA,1	NA,-inf	NA,inf	NA,0.658281	0.000118969	0.000237411
3	chr15:42525185:G:A	42525185	NA,A	NA,G	NA,1	NA,-inf	NA,inf	NA,0.665835	0.000118941	0.000237412
3	chr15:43823944:G:A	43823944	NA,A	NA,G	NA,1	NA,-inf	NA,inf	NA,0.721838	0.000118805	0.000237026
3	chr15:43790978:C:CAGGAT	43790978	NA,CAGGAT	NA,C	NA,1	NA,inf	NA,inf	NA,0.691695	0.000118719	0.000237107
3	chr15:41914546:G:A	41914546	NA,A	NA,G	NA,1	NA,-inf	NA,inf	NA,0.668801	0.000118694	0.000236924
3	chr15:43824237:ATATATAT:A	43824237	NA,A	NA,ATATATAT	NA,1	NA,-inf	NA,inf	NA,0.721137	0.000118681	0.000236779
3	chr15:43653788:AC:A	43653788	A,NA	AC,NA	1,NA	inf,NA	inf,NA	1.19006,NA	0.000118495	0.000237002
3	chr15:43250504:T:A	43250504	A,NA	T,NA	1,NA	-inf,NA	inf,NA	0.839886,NA	0.000118466	0.000236832
3	chr15:43765667:T:A	43765667	NA,A	NA,T	NA,1	NA,-inf	NA,inf	NA,0.720489	0.000118456	0.000236329
3	chr15:44625976:G:A	44625976	NA,A	NA,G	NA,1	NA,inf	NA,inf	NA,0.693315	0.000118396	0.000236423
3	chr15:42730054:G:A	42730054	NA,A	NA,G	NA,1	NA,inf	NA,inf	NA,0.724148	0.000118386	0.000236411
3	chr15:43722951:G:A	43722951	NA,A	NA,G	NA,1	NA,inf	NA,inf	NA,0.684487	0.000118279	0.000236204
3	chr15:42601438:G:A	42601438	NA,A	NA,G	NA,1	NA,-inf	NA,inf	NA,0.735888	0.000118227	0.000235711
3	chr15:42907139:C:A	42907139	NA,A	NA,C	NA,1	NA,-inf	NA,inf	NA,0.741156	0.000118167	0.000235763
3	chr15:44021276:T:C	44021276	NA,C	NA,T	NA,1	NA,-inf	NA,inf	NA,0.666216	0.00011807	0.000235669
3	chr15:42900286:C:T	42900286	NA,T	NA,C	NA,1	NA,inf	NA,inf	NA,0.686465	0.000117995	0.000235614
3	chr15:42548697:C:T	42548697	NA,T	NA,C	NA,1	NA,-inf	NA,inf	NA,0.65872	0.000117975	0.000235469
3	chr15:44289113:C:T	44289113	NA,T	NA,C	NA,1	NA,inf	NA,inf	NA,0.657097	0.000117871	0.000235646
3	chr15:43780252:G:C	43780252	NA,C	NA,G	NA,1	NA,-inf	NA,inf	NA,0.717009	0.000117838	0.000235097
3	chr15:42471452:G:A	42471452	A,NA	G,NA	1,NA	-inf,NA	inf,NA	0.911624,NA	0.000117822	0.000235191
3	chr15:43781892:TTC:T	43781892	T,NA	TTC,NA	1,NA	-inf,NA	inf,NA	0.223308,NA	0.000117734	0.000236925
3	chr15:43395186:G:A	43395186	NA,A	NA,G	NA,1	NA,-inf	NA,inf	NA,0.752188	0.00011773	0.000234639
3	chr15:42615089:A:T	42615089	NA,T	NA,A	NA,1	NA,-inf	NA,inf	NA,0.733497	0.000117722	0.000234702
3	chr15:42199818:C:T	42199818	NA,T	NA,C	NA,1	NA,-inf	NA,inf	NA,0.659594	0.000117703	0.000234915
3	chr15:44670448:C:T	44670448	NA,T	NA,C	NA,1	NA,inf	NA,inf	NA,0.689479	0.00011768	0.000234993
3	chr15:42884810:G:A	42884810	NA,A	NA,G	NA,1	NA,-inf	NA,inf	NA,0.737843	0.00011765	0.000234735
3	chr15:42285147:A:G	42285147	NA,G	NA,A	NA,1	NA,-inf	NA,inf	NA,0.6592	0.000117646	0.000234802
3	chr15:43299107:T:C	43299107	NA,C	NA,T	NA,1	NA,inf	NA,inf	NA,0.674433	0.000117624	0.000234837
3	chr15:42189071:T:C	42189071	NA,C	NA,T	NA,1	NA,-inf	NA,inf	NA,0.715617	0.000117619	0.00023454
3	chr15:42982370:C:T	42982370	NA,T	NA,C	NA,1	NA,-inf	NA,inf	NA,0.765583	0.000117578	0.0002343
3	chr15:42278177:G:A	42278177	NA,A	NA,G	NA,1	NA,inf	NA,inf	NA,0.688549	0.000117506	0.000234639
3	chr15:43124503:C:T	43124503	NA,T	NA,C	NA,1	NA,inf	NA,inf	NA,0.693081	0.000117502	0.000234641
3	chr15:42646932:G:A	42646932	NA,A	NA,G	NA,1	NA,inf	NA,inf	NA,0.686885	0.000117416	0.000234459
3	chr15:43216006:C:T	43216006	NA,T	NA,C	NA,1	NA,inf	NA,inf	NA,0.678352	0.000117406	0.000234291
3	chr15:43552713:A:C	43552713	NA,C	NA,A	NA,1	NA,inf	NA,inf	NA,0.703087	0.000117356	0.000234362
3	chr15:44691481:A:C	44691481	NA,C	NA,A	NA,1	NA,inf	NA,inf	NA,0.68738	0.000117348	0.000234331
3	chr15:42469802:C:T	42469802	T,NA	C,NA	1,NA	-inf,NA	inf,NA	0.907884,NA	0.00011729	0.000234128
3	chr15:43180955:T:C	43180955	NA,C	NA,T	NA,1	NA,-inf	NA,inf	NA,0.75589	0.000117274	0.000233684
3	chr15:42285898:T:C	42285898	NA,C	NA,T	NA,1	NA,inf	NA,inf	NA,0.686851	0.000117222	0.000234072
3	chr15:41924490:C:T	41924490	NA,T	NA,C	NA,1	NA,-inf	NA,inf	NA,0.647367	0.000117208	0.000233882
3	chr15:43860396:C:CTT	43860396	NA,CTT	NA,C	NA,1	NA,inf	NA,inf	NA,0.679041	0.000117201	0.000234049
3	chr15:43814904:C:G	43814904	NA,G	NA,C	NA,1	NA,inf	NA,inf	NA,0.679041	0.000117201	0.000234049
3	chr15:43867372:C:T	43867372	NA,T	NA,C	NA,1	NA,inf	NA,inf	NA,0.678813	0.00011716	0.000233969
3	chr15:44158848:CTCAG:C	44158848	NA,C	NA,CTCAG	NA,1	NA,inf	NA,inf	NA,0.700975	0.00011715	0.000233967
3	chr15:43066218:T:C	43066218	NA,C	NA,T	NA,1	NA,inf	NA,inf	NA,0.68146	0.000117125	0.000233746
3	chr15:42199002:G:A	42199002	NA,A	NA,G	NA,1	NA,inf	NA,inf	NA,0.686331	0.000117098	0.000233824
3	chr15:42254473:T:C	42254473	NA,C	NA,T	NA,1	NA,-inf	NA,inf	NA,0.655962	0.000117071	0.000233655
3	chr15:42403320:G:A	42403320	NA,A	NA,G	NA,1	NA,-inf	NA,inf	NA,0.666976	0.000117068	0.000233392
3	chr15:42390507:T:A	42390507	A,NA	T,NA	1,NA	-inf,NA	inf,NA	1.29661,NA	0.000117031	0.00023362
3	chr15:42831473:T:C	42831473	C,C	T,T	1,1	inf,inf	inf,inf	1.007,1.49444	0.00011698	0.000233832
3	chr15:43820520:T:G	43820520	NA,G	NA,T	NA,1	NA,inf	NA,inf	NA,0.677584	0.000116943	0.000233535
3	chr15:43828817:C:G	43828817	NA,G	NA,C	NA,1	NA,inf	NA,inf	NA,0.677563	0.000116939	0.000233527
3	chr15:43436765:G:C	43436765	NA,C	NA,G	NA,1	NA,-inf	NA,inf	NA,0.631803	0.000116922	0.000233289
3	chr15:42240241:T:C	42240241	NA,C	NA,T	NA,1	NA,-inf	NA,inf	NA,0.654543	0.000116818	0.00023315
3	chr15:42831798:C:T	42831798	NA,T	NA,C	NA,1	NA,inf	NA,inf	NA,0.678613	0.000116711	0.000233039
3	chr15:42397040:A:G	42397040	NA,G	NA,A	NA,1	NA,-inf	NA,inf	NA,0.66476	0.000116683	0.000232623
3	chr15:44349627:A:G	44349627	NA,G	NA,A	NA,1	NA,-inf	NA,inf	NA,0.682279	0.000116681	0.000232878
3	chr15:42553571:T:A	42553571	NA,A	NA,T	NA,1	NA,inf	NA,inf	NA,0.708989	0.000116675	0.000233064
3	chr15:44278377:C:T	44278377	NA,T	NA,C	NA,1	NA,inf	NA,inf	NA,0.678572	0.000116571	0.000232711
3	chr15:42398159:G:T	42398159	NA,T	NA,G	NA,1	NA,-inf	NA,inf	NA,0.658465	0.000116516	0.000232528
3	chr15:42090592:T:A	42090592	NA,A	NA,T	NA,1	NA,inf	NA,inf	NA,0.672291	0.000116394	0.000232431
3	chr15:43341299:G:C	43341299	C,C	G,G	1,1	inf,inf	inf,inf	2.51488,0.0077531	0.000116291	0.000234081
3	chr15:42144896:CTAAAA:C	42144896	NA,C	NA,CTAAAA	NA,1	NA,inf	NA,inf	NA,0.677915	0.000116236	0.000232097
3	chr15:43776958:A:G	43776958	NA,G	NA,A	NA,1	NA,inf	NA,inf	NA,0.695479	0.00011621	0.000232069
3	chr15:42406826:G:A	42406826	NA,A	NA,G	NA,1	NA,-inf	NA,inf	NA,0.655608	0.000116182	0.000231904
3	chr15:42110360:A:C	42110360	NA,C	NA,A	NA,1	NA,inf	NA,inf	NA,0.713447	0.000116144	0.000231918
3	chr15:43239822:A:G	43239822	NA,G	NA,A	NA,1	NA,inf	NA,inf	NA,0.673046	0.000116089	0.000231789
3	chr15:42588918:G:A	42588918	NA,A	NA,G	NA,1	NA,-inf	NA,inf	NA,0.723953	0.000116063	0.000231393
3	chr15:42862421:T:C	42862421	NA,C	NA,T	NA,1	NA,inf	NA,inf	NA,0.676462	0.000115985	0.000231593
3	chr15:42384140:G:A	42384140	NA,A	NA,G	NA,1	NA,inf	NA,inf	NA,0.67554	0.000115678	0.000230986
3	chr15:42077507:G:A	42077507	NA,A	NA,G	NA,1	NA,inf	NA,inf	NA,0.666336	0.000115571	0.000230771
3	chr15:43820907:C:T	43820907	NA,T	NA,C	NA,1	NA,inf	NA,inf	NA,0.669725	0.000115569	0.00023079
3	chr15:41996173:C:T	41996173	NA,T	NA,C	NA,1	NA,inf	NA,inf	NA,0.680516	0.000115501	0.000230593
3	chr15:43006842:T:C	43006842	NA,C	NA,T	NA,1	NA,-inf	NA,inf	NA,0.749125	0.000115339	0.000229845
3	chr15:42952346:G:A	42952346	NA,A	NA,G	NA,1	NA,-inf	NA,inf	NA,0.670184	0.000115333	0.00023017
3	chr15:42423501:T:C	42423501	NA,C	NA,T	NA,1	NA,inf	NA,inf	NA,0.686407	0.000115313	0.000230243
3	chr15:44301848:G:A	44301848	NA,A	NA,G	NA,1	NA,-inf	NA,inf	NA,0.668978	0.000115228	0.000229968
3	chr15:43867564:A:ATG	43867564	ATG,NA	A,NA	1,NA	inf,NA	inf,NA	1.27642,NA	0.000115061	0.000230129
3	chr15:42587185:A:C	42587185	NA,C	NA,A	NA,1	NA,-inf	NA,inf	NA,0.711312	0.000115036	0.000229366
3	chr15:44012352:A:C	44012352	NA,C	NA,A	NA,1	NA,inf	NA,inf	NA,0.686635	0.000114986	0.000229673
3	chr15:43109241:T:C	43109241	NA,C	NA,T	NA,1	NA,inf	NA,inf	NA,0.680491	0.000114882	0.000229447
3	chr15:42107444:C:T	42107444	T,T	C,C	1,1	-inf,-inf	inf,inf	0.360371,1.56778	0.000114765	0.000229171
3	chr15:43957873:A:G	43957873	NA,G	NA,A	NA,1	NA,inf	NA,inf	NA,0.659135	0.0001147	0.000229055
3	chr15:42139378:C:G	42139378	NA,G	NA,C	NA,1	NA,inf	NA,inf	NA,0.668125	0.000114653	0.000228972
3	chr15:42411496:C:T	42411496	NA,T	NA,C	NA,1	NA,inf	NA,inf	NA,0.667926	0.000114433	0.000228501
3	chr15:42137206:CT:C	42137206	NA,C	NA,CT	NA,1	NA,inf	NA,inf	NA,0.70384	0.000114367	0.000228372
3	chr15:44421811:G:C	44421811	NA,C	NA,G	NA,1	NA,inf	NA,inf	NA,0.674891	0.000114339	0.000228328
3	chr15:43823735:G:T	43823735	NA,T	NA,G	NA,1	NA,inf	NA,inf	NA,0.667657	0.000114013	0.000227691
3	chr15:43992562:G:A	43992562	NA,A	NA,G	NA,1	NA,inf	NA,inf	NA,0.652727	0.000113653	0.000226966
3	chr15:44685380:G:A	44685380	NA,A	NA,G	NA,1	NA,inf	NA,inf	NA,0.664742	0.000113557	0.000226757
3	chr15:44513537:T:G	44513537	NA,G	NA,T	NA,1	NA,inf	NA,inf	NA,0.659544	0.000113383	0.000226433
3	chr15:42984773:A:T	42984773	NA,T	NA,A	NA,1	NA,inf	NA,inf	NA,0.659459	0.000113356	0.000226228
3	chr15:44056336:C:T	44056336	NA,T	NA,C	NA,1	NA,inf	NA,inf	NA,0.678611	0.000113298	0.00022627
3	chr15:44087354:G:A	44087354	NA,A	NA,G	NA,1	NA,inf	NA,inf	NA,0.651755	0.000113235	0.00022613
3	chr15:43624653:C:T	43624653	T,NA	C,NA	1,NA	inf,NA	inf,NA	1.17046,NA	0.000113213	0.000226435
3	chr15:44263567:C:T	44263567	NA,T	NA,C	NA,1	NA,-inf	NA,inf	NA,0.640218	0.000113179	0.000225915
3	chr15:44708967:C:T	44708967	NA,T	NA,C	NA,1	NA,-inf	NA,inf	NA,0.659642	0.000113081	0.000225697
3	chr15:42652418:G:A	42652418	NA,A	NA,G	NA,1	NA,-inf	NA,inf	NA,0.622131	0.000113005	0.000225549
3	chr15:41929476:T:C	41929476	NA,C	NA,T	NA,1	NA,-inf	NA,inf	NA,0.623094	0.000112931	0.00022535
3	chr15:42994373:C:T	42994373	T,T	C,C	1,1	-inf,-inf	inf,inf	0.943559,1.4709	0.000112918	0.00022572
3	chr15:41977093:A:C	41977093	C,C	A,A	1,1	inf,inf	inf,inf	1.43198,0.579878	0.00011289	0.000225242
3	chr15:43623402:A:C	43623402	NA,C	NA,A	NA,1	NA,inf	NA,inf	NA,0.677739	0.000112862	0.000225393
3	chr15:42317723:G:A	42317723	NA,A	NA,G	NA,1	NA,-inf	NA,inf	NA,0.632864	0.000112811	0.000225166
3	chr15:44154240:T:C	44154240	NA,C	NA,T	NA,1	NA,inf	NA,inf	NA,0.635866	0.000112772	0.000225288
3	chr15:43993497:T:C	43993497	NA,C	NA,T	NA,1	NA,inf	NA,inf	NA,0.647677	0.000112739	0.00022514
3	chr15:43343344:G:T	43343344	NA,T	NA,G	NA,1	NA,-inf	NA,inf	NA,0.608594	0.000112665	0.000224804
3	chr15:43541155:C:T	43541155	NA,T	NA,C	NA,1	NA,-inf	NA,inf	NA,0.699804	0.000112566	0.000224693
3	chr15:42060000:G:T	42060000	NA,T	NA,G	NA,1	NA,-inf	NA,inf	NA,0.643738	0.000112409	0.000224342
3	chr15:44656405:A:G	44656405	NA,G	NA,A	NA,1	NA,-inf	NA,inf	NA,0.639738	0.000112327	0.000224274
3	chr15:43356862:A:G	43356862	NA,G	NA,A	NA,1	NA,-inf	NA,inf	NA,0.606406	0.000112321	0.000224118
3	chr15:44501195:G:A	44501195	A,A	G,G	1,1	-inf,inf	inf,inf	0.643747,1.19268	0.000112259	0.000224296
3	chr15:42558792:T:C	42558792	NA,C	NA,T	NA,1	NA,-inf	NA,inf	NA,0.699816	0.00011221	0.000223728
3	chr15:43959879:T:C	43959879	NA,C	NA,T	NA,1	NA,-inf	NA,inf	NA,0.638726	0.000112135	0.000223754
3	chr15:41934487:T:G	41934487	NA,G	NA,T	NA,1	NA,inf	NA,inf	NA,0.653352	0.000112012	0.000223757
3	chr15:43825359:G:T	43825359	NA,T	NA,G	NA,1	NA,inf	NA,inf	NA,0.668833	0.000111973	0.000223603
3	chr15:44727061:T:C	44727061	C,NA	T,NA	1,NA	inf,NA	inf,NA	1.10827,NA	0.000111951	0.000223745
3	chr15:43042962:G:A	43042962	NA,A	NA,G	NA,1	NA,-inf	NA,inf	NA,0.69415	0.000111943	0.000223331
3	chr15:44697902:T:A	44697902	NA,A	NA,T	NA,1	NA,-inf	NA,inf	NA,0.630648	0.000111888	0.00022339
3	chr15:42656728:A:G	42656728	NA,G	NA,A	NA,1	NA,inf	NA,inf	NA,0.626027	0.000111848	0.000223422
3	chr15:42567563:G:T	42567563	NA,T	NA,G	NA,1	NA,-inf	NA,inf	NA,0.696855	0.000111737	0.000222787
3	chr15:44385137:A:T	44385137	NA,T	NA,A	NA,1	NA,inf	NA,inf	NA,0.627793	0.000111727	0.000223174
3	chr15:42751902:T:C	42751902	NA,C	NA,T	NA,1	NA,inf	NA,inf	NA,0.646302	0.000111646	0.000222948
3	chr15:44281955:C:G	44281955	G,NA	C,NA	1,NA	-inf,NA	inf,NA	0.903845,NA	0.00011164	0.00022301
3	chr15:42643619:CTA:C	42643619	C,C	CTA,CTA	1,1	inf,inf	inf,inf	0.3434,1.68278	0.00011164	0.000223717
3	chr15:42404408:G:T	42404408	NA,T	NA,G	NA,1	NA,-inf	NA,inf	NA,0.635473	0.000111623	0.000222548
3	chr15:44685202:T:C	44685202	NA,C	NA,T	NA,1	NA,inf	NA,inf	NA,0.652855	0.000111586	0.000222819
3	chr15:44678311:G:T	44678311	NA,T	NA,G	NA,1	NA,inf	NA,inf	NA,0.653452	0.000111584	0.00022282
3	chr15:42095005:T:C	42095005	C,C	T,T	1,1	-inf,-inf	inf,inf	1.44718,0.121299	0.000111494	0.000222764
3	chr15:42037247:T:C	42037247	NA,C	NA,T	NA,1	NA,-inf	NA,inf	NA,0.622859	0.000111471	0.000222474
3	chr15:43408732:G:T	43408732	T,T	G,G	1,1	inf,inf	inf,inf	0.27127,0.83543	0.000111384	0.000225154
3	chr15:42520300:C:T	42520300	NA,T	NA,C	NA,1	NA,-inf	NA,inf	NA,0.694213	0.000111358	0.000222034
3	chr15:43094407:A:T	43094407	NA,T	NA,A	NA,1	NA,-inf	NA,inf	NA,0.678064	0.000111351	0.000222151
3	chr15:44180063:AAAAAAAAAAGGC:A	44180063	NA,A	NA,AAAAAAAAAAGGC	NA,1	NA,-inf	NA,inf	NA,0.669906	0.000111312	0.000221963
3	chr15:42565176:T:C	42565176	NA,C	NA,T	NA,1	NA,-inf	NA,inf	NA,0.694165	0.000111304	0.000221924
3	chr15:42498649:T:G	42498649	NA,G	NA,T	NA,1	NA,inf	NA,inf	NA,0.648668	0.000111257	0.000222159
3	chr15:42583078:C:A	42583078	A,A	C,C	1,1	inf,-inf	inf,inf	0.119479,1.78158	0.000111182	0.000223268
3	chr15:44443726:A:T	44443726	T,T	A,A	1,1	-inf,inf	inf,inf	0.631953,1.198	0.000111137	0.000222053
3	chr15:42124638:C:CATCT	42124638	NA,CATCT	NA,C	NA,1	NA,-inf	NA,inf	NA,0.654073	0.000111126	0.000221612
3	chr15:42008749:T:A	42008749	NA,A	NA,T	NA,1	NA,inf	NA,inf	NA,0.646144	0.000111122	0.000221964
3	chr15:42720690:G:A	42720690	NA,A	NA,G	NA,1	NA,inf	NA,inf	NA,0.649531	0.000111122	0.000221891
3	chr15:43248696:C:T	43248696	NA,T	NA,C	NA,1	NA,inf	NA,inf	NA,0.6409	0.000111104	0.000221719
3	chr15:42625208:G:A	42625208	NA,A	NA,G	NA,1	NA,inf	NA,inf	NA,0.631376	0.000111088	0.000221842
3	chr15:44364495:C:T	44364495	NA,T	NA,C	NA,1	NA,inf	NA,inf	NA,0.650323	0.000111086	0.00022182
3	chr15:42528391:G:A	42528391	A,A	G,G	1,1	-inf,inf	inf,inf	2.97797,0.552834	0.000111	0.000221602
3	chr15:44671218:G:A	44671218	NA,A	NA,G	NA,1	NA,-inf	NA,inf	NA,0.648387	0.000110948	0.00022144
3	chr15:42406275:A:G	42406275	NA,G	NA,A	NA,1	NA,-inf	NA,inf	NA,0.630365	0.000110827	0.000220961
3	chr15:43497776:G:A	43497776	NA,A	NA,G	NA,1	NA,inf	NA,inf	NA,0.662403	0.000110813	0.000221283
3	chr15:44285276:T:C	44285276	NA,C	NA,T	NA,1	NA,inf	NA,inf	NA,0.656943	0.000110786	0.000221254
3	chr15:42761332:A:G	42761332	NA,G	NA,A	NA,1	NA,inf	NA,inf	NA,0.642018	0.00011077	0.000221185
3	chr15:44275247:G:A	44275247	NA,A	NA,G	NA,1	NA,-inf	NA,inf	NA,0.671401	0.000110701	0.000220743
3	chr15:44617050:G:T	44617050	NA,T	NA,G	NA,1	NA,inf	NA,inf	NA,0.648246	0.000110685	0.000221022
3	chr15:42418328:C:T	42418328	NA,T	NA,C	NA,1	NA,inf	NA,inf	NA,0.66626	0.000110546	0.000220788
3	chr15:44610390:T:C	44610390	NA,C	NA,T	NA,1	NA,inf	NA,inf	NA,0.635756	0.000110541	0.000220743
3	chr15:42085723:A:G	42085723	NA,G	NA,A	NA,1	NA,inf	NA,inf	NA,0.637973	0.000110517	0.000220694
3	chr15:42643606:TCGGCTGAGG:T	42643606	T,T	TCGGCTGAGG,TCGGCTGAGG	1,1	inf,inf	inf,inf	0.34107,1.67833	0.000110515	0.00022146
3	chr15:44580155:C:T	44580155	NA,T	NA,C	NA,1	NA,-inf	NA,inf	NA,0.619186	0.000110437	0.000220455
3	chr15:42397548:G:T	42397548	NA,T	NA,G	NA,1	NA,-inf	NA,inf	NA,0.628153	0.000110437	0.000220184
3	chr15:43632824:G:C	43632824	NA,C	NA,G	NA,1	NA,-inf	NA,inf	NA,0.67508	0.000110411	0.000220282
3	chr15:41997477:C:T	41997477	T,T	C,C	1,1	-inf,-inf	inf,inf	1.12175,1.21511	0.000110394	0.000220719
3	chr15:44649086:A:G	44649086	NA,G	NA,A	NA,1	NA,inf	NA,inf	NA,0.646293	0.000110367	0.000220387
3	chr15:44279160:C:T	44279160	NA,T	NA,C	NA,1	NA,inf	NA,inf	NA,0.614477	0.000110347	0.000220591
3	chr15:44771225:C:T	44771225	NA,T	NA,C	NA,1	NA,-inf	NA,inf	NA,0.609819	0.000110331	0.000220206
3	chr15:42397501:G:A	42397501	NA,A	NA,G	NA,1	NA,-inf	NA,inf	NA,0.627528	0.000110328	0.000219969
3	chr15:43100662:C:T	43100662	NA,T	NA,C	NA,1	NA,inf	NA,inf	NA,0.628469	0.000110295	0.000220144
3	chr15:42685262:C:T	42685262	NA,T	NA,C	NA,1	NA,inf	NA,inf	NA,0.640628	0.000110261	0.000220061
3	chr15:42410242:T:C	42410242	NA,C	NA,T	NA,1	NA,inf	NA,inf	NA,0.652578	0.00011022	0.000220064
3	chr15:43355429:A:G	43355429	G,G	A,A	1,1	inf,inf	inf,inf	0.361054,0.577756	0.000110211	0.000222907
3	chr15:44085148:C:A	44085148	NA,A	NA,C	NA,1	NA,inf	NA,inf	NA,0.612313	0.000110161	0.000220119
3	chr15:42035021:C:A	42035021	NA,A	NA,C	NA,1	NA,inf	NA,inf	NA,0.629307	0.000110137	0.000219944
3	chr15:42121028:C:G	42121028	NA,G	NA,C	NA,1	NA,-inf	NA,inf	NA,0.61368	0.000110133	0.000219866
3	chr15:44108797:C:T	44108797	T,NA	C,NA	1,NA	inf,NA	inf,NA	1.026,NA	0.000110095	0.000219695
3	chr15:43724698:T:G	43724698	NA,G	NA,T	NA,1	NA,inf	NA,inf	NA,0.674657	0.000110038	0.000219745
3	chr15:43174568:A:G	43174568	NA,G	NA,A	NA,1	NA,inf	NA,inf	NA,0.634776	0.000109989	0.000219496
3	chr15:42643622:G:C	42643622	C,C	G,G	1,1	inf,inf	inf,inf	0.331568,1.68027	0.000109936	0.0002203
3	chr15:44674569:A:T	44674569	NA,T	NA,A	NA,1	NA,-inf	NA,inf	NA,0.641715	0.000109899	0.000219347
3	chr15:44695378:T:G	44695378	NA,G	NA,T	NA,1	NA,inf	NA,inf	NA,0.642466	0.000109881	0.000219416
3	chr15:42683359:G:C	42683359	NA,C	NA,G	NA,1	NA,inf	NA,inf	NA,0.615751	0.000109855	0.000219451
3	chr15:42546433:G:A	42546433	NA,A	NA,G	NA,1	NA,-inf	NA,inf	NA,0.684705	0.00010982	0.000218969
3	chr15:42764806:A:G	42764806	NA,G	NA,A	NA,1	NA,inf	NA,inf	NA,0.634983	0.000109797	0.000219255
3	chr15:44446157:C:G	44446157	NA,G	NA,C	NA,1	NA,inf	NA,inf	NA,0.636109	0.00010969	0.000219048
3	chr15:43134346:A:G	43134346	NA,G	NA,A	NA,1	NA,-inf	NA,inf	NA,0.610049	0.00010969	0.000218953
3	chr15:44467125:G:A	44467125	NA,A	NA,G	NA,1	NA,inf	NA,inf	NA,0.6356	0.000109636	0.00021894
3	chr15:42623845:G:A	42623845	NA,A	NA,G	NA,1	NA,inf	NA,inf	NA,0.621685	0.000109576	0.000218822
3	chr15:42163529:C:T	42163529	NA,T	NA,C	NA,1	NA,-inf	NA,inf	NA,0.61732	0.000109575	0.000218684
3	chr15:42764662:T:C	42764662	NA,C	NA,T	NA,1	NA,inf	NA,inf	NA,0.63347	0.000109552	0.000218765
3	chr15:42946726:A:T	42946726	NA,T	NA,A	NA,1	NA,-inf	NA,inf	NA,0.662685	0.00010951	0.000218484
3	chr15:42801251:G:A	42801251	NA,A	NA,G	NA,1	NA,inf	NA,inf	NA,0.635884	0.000109508	0.000218548
3	chr15:42279142:T:C	42279142	NA,C	NA,T	NA,1	NA,inf	NA,inf	NA,0.653249	0.000109506	0.000218614
3	chr15:42155721:G:A	42155721	A,A	G,G	1,1	-inf,-inf	inf,inf	1.63052,0.34982	0.000109429	0.000218693
3	chr15:43175644:G:A	43175644	NA,A	NA,G	NA,1	NA,-inf	NA,inf	NA,0.707142	0.000109414	0.000218044
3	chr15:43740903:A:T	43740903	T,NA	A,NA	1,NA	inf,NA	inf,NA	1.07417,NA	0.000109303	0.000218374
3	chr15:43869305:TGAAAA:T	43869305	NA,T	NA,TGAAAA	NA,1	NA,inf	NA,inf	NA,0.632308	0.00010927	0.000218211
3	chr15:42132525:C:A	42132525	NA,A	NA,C	NA,1	NA,inf	NA,inf	NA,0.62936	0.000109258	0.000218176
3	chr15:42102783:C:T	42102783	NA,T	NA,C	NA,1	NA,inf	NA,inf	NA,0.638103	0.000109126	0.000217869
3	chr15:42315351:T:A	42315351	NA,A	NA,T	NA,1	NA,inf	NA,inf	NA,0.650763	0.000109126	0.000217853
3	chr15:43160933:AATAAG:A	43160933	A,NA	AATAAG,NA	1,NA	-inf,NA	inf,NA	0.863428,NA	0.000109122	0.000217859
3	chr15:44011607:A:C	44011607	NA,C	NA,A	NA,1	NA,inf	NA,inf	NA,0.650193	0.00010911	0.000217934
3	chr15:43857435:A:G	43857435	NA,G	NA,A	NA,1	NA,inf	NA,inf	NA,0.631274	0.000109104	0.000217878
3	chr15:44112545:C:G	44112545	NA,G	NA,C	NA,1	NA,inf	NA,inf	NA,0.652183	0.000109083	0.000217853
3	chr15:42976687:TCA:T	42976687	NA,T	NA,TCA	NA,1	NA,-inf	NA,inf	NA,0.687544	0.000109066	0.000217616
3	chr15:43999513:T:C	43999513	C,C	T,T	1,1	-inf,-inf	inf,inf	0.229421,1.51665	0.00010905	0.000217328
3	chr15:42132523:G:A	42132523	NA,A	NA,G	NA,1	NA,inf	NA,inf	NA,0.628026	0.000109043	0.000217746
3	chr15:44629136:G:A	44629136	NA,A	NA,G	NA,1	NA,inf	NA,inf	NA,0.637464	0.000109041	0.000217737
3	chr15:44379659:G:A	44379659	NA,A	NA,G	NA,1	NA,-inf	NA,inf	NA,0.608223	0.00010894	0.00021744
3	chr15:41915879:T:G	41915879	NA,G	NA,T	NA,1	NA,inf	NA,inf	NA,0.623538	0.000108923	0.000217508
3	chr15:43033461:T:C	43033461	NA,C	NA,T	NA,1	NA,-inf	NA,inf	NA,0.605427	0.000108896	0.000217369
3	chr15:44371890:T:C	44371890	NA,C	NA,T	NA,1	NA,-inf	NA,inf	NA,0.629786	0.000108849	0.000217241
3	chr15:44709018:C:T	44709018	NA,T	NA,C	NA,1	NA,-inf	NA,inf	NA,0.633821	0.000108847	0.000217248
3	chr15:44355357:G:A	44355357	NA,A	NA,G	NA,1	NA,-inf	NA,inf	NA,0.61009	0.000108833	0.000217254
3	chr15:42398941:T:C	42398941	NA,C	NA,T	NA,1	NA,-inf	NA,inf	NA,0.618285	0.000108829	0.000216983
3	chr15:42386266:C:G	42386266	NA,G	NA,C	NA,1	NA,inf	NA,inf	NA,0.649004	0.000108829	0.000217261
3	chr15:43503095:A:G	43503095	NA,G	NA,A	NA,1	NA,inf	NA,inf	NA,0.630692	0.000108814	0.000217283
3	chr15:43499363:A:G	43499363	NA,G	NA,A	NA,1	NA,inf	NA,inf	NA,0.630609	0.000108801	0.000217257
3	chr15:44642838:C:T	44642838	NA,T	NA,C	NA,1	NA,-inf	NA,inf	NA,0.635678	0.000108777	0.000217106
3	chr15:43435829:G:A	43435829	NA,A	NA,G	NA,1	NA,inf	NA,inf	NA,0.62256	0.00010866	0.000216985
3	chr15:42706650:A:G	42706650	NA,G	NA,A	NA,1	NA,-inf	NA,inf	NA,0.638327	0.000108515	0.000216533
3	chr15:44639580:G:A	44639580	NA,A	NA,G	NA,1	NA,inf	NA,inf	NA,0.634579	0.000108476	0.000216613
3	chr15:42363847:C:T	42363847	NA,T	NA,C	NA,1	NA,inf	NA,inf	NA,0.648211	0.000108446	0.000216503
3	chr15:42538640:T:C	42538640	NA,C	NA,T	NA,1	NA,-inf	NA,inf	NA,0.601379	0.000108184	0.000215932
3	chr15:43254491:GAC:G	43254491	NA,G	NA,GAC	NA,1	NA,inf	NA,inf	NA,0.641271	0.000108179	0.000216046
3	chr15:42029733:T:C	42029733	NA,C	NA,T	NA,1	NA,inf	NA,inf	NA,0.646053	0.000108165	0.000216039
3	chr15:43280499:C:T	43280499	NA,T	NA,C	NA,1	NA,-inf	NA,inf	NA,0.665909	0.000108126	0.000215884
3	chr15:44455774:G:C	44455774	C,C	G,G	1,1	-inf,inf	inf,inf	0.465773,1.31486	0.000108124	0.000216336
3	chr15:42670011:A:T	42670011	T,T	A,A	1,1	inf,inf	inf,inf	0.0281423,1.80317	0.000108122	0.000216003
3	chr15:44422211:T:C	44422211	NA,C	NA,T	NA,1	NA,-inf	NA,inf	NA,0.631361	0.000108091	0.000215736
3	chr15:42370596:A:C	42370596	NA,C	NA,A	NA,1	NA,inf	NA,inf	NA,0.643903	0.000108046	0.000215698
3	chr15:42963434:A:G	42963434	G,NA	A,NA	1,NA	-inf,NA	inf,NA	0.892032,NA	0.000108012	0.000215652
3	chr15:43809122:T:C	43809122	NA,C	NA,T	NA,1	NA,inf	NA,inf	NA,0.64506	0.000107859	0.000215395
3	chr15:43634405:A:G	43634405	NA,G	NA,A	NA,1	NA,inf	NA,inf	NA,0.620297	0.000107844	0.000215238
3	chr15:42729890:C:T	42729890	NA,T	NA,C	NA,1	NA,-inf	NA,inf	NA,0.643643	0.000107844	0.000215208
3	chr15:42028494:C:T	42028494	NA,T	NA,C	NA,1	NA,inf	NA,inf	NA,0.643695	0.000107808	0.000215326
3	chr15:42802518:T:C	42802518	C,NA	T,NA	1,NA	-inf,NA	inf,NA	0.850003,NA	0.000107792	0.000215322
3	chr15:44788488:C:T	44788488	NA,T	NA,C	NA,1	NA,inf	NA,inf	NA,0.636754	0.000107746	0.000215243
3	chr15:44082202:G:A	44082202	NA,A	NA,G	NA,1	NA,-inf	NA,inf	NA,0.592822	0.000107661	0.000214907
3	chr15:44788886:ACACACC:A	44788886	NA,A	NA,ACACACC	NA,1	NA,-inf	NA,inf	NA,0.591555	0.000107596	0.000214745
3	chr15:43042600:C:T	43042600	NA,T	NA,C	NA,1	NA,-inf	NA,inf	NA,0.665401	0.000107468	0.000214407
3	chr15:43400637:G:A	43400637	NA,A	NA,G	NA,1	NA,-inf	NA,inf	NA,0.688555	0.000107464	0.000214205
3	chr15:43639253:T:A	43639253	NA,A	NA,T	NA,1	NA,inf	NA,inf	NA,0.625078	0.000107442	0.000214559
3	chr15:43000340:A:C	43000340	C,NA	A,NA	1,NA	-inf,NA	inf,NA	0.848466,NA	0.000107431	0.000214604
3	chr15:43175860:T:C	43175860	NA,C	NA,T	NA,1	NA,-inf	NA,inf	NA,0.693641	0.000107367	0.000213971
3	chr15:42010666:T:C	42010666	NA,C	NA,T	NA,1	NA,-inf	NA,inf	NA,0.59255	0.000107355	0.000214247
3	chr15:42387226:G:A	42387226	NA,A	NA,G	NA,1	NA,inf	NA,inf	NA,0.63872	0.000107235	0.000214079
3	chr15:44271095:T:G	44271095	NA,G	NA,T	NA,1	NA,-inf	NA,inf	NA,0.604985	0.000107195	0.000213966
3	chr15:44016707:A:G	44016707	G,G	A,A	1,1	inf,-inf	inf,inf	3.01539,1.80904	0.000107112	0.000214912
3	chr15:42858976:G:A	42858976	NA,A	NA,G	NA,1	NA,-inf	NA,inf	NA,0.690289	0.000107093	0.00021345
3	chr15:42115338:A:C	42115338	C,C	A,A	1,1	inf,inf	inf,inf	0.0394425,1.70496	0.000107028	0.000213427
3	chr15:43301593:G:T	43301593	T,NA	G,NA	1,NA	inf,NA	inf,NA	1.03609,NA	0.000106903	0.000213335
3	chr15:44030610:T:C	44030610	NA,C	NA,T	NA,1	NA,inf	NA,inf	NA,0.675803	0.000106897	0.000213598
3	chr15:42385596:ACT:A	42385596	NA,A	NA,ACT	NA,1	NA,inf	NA,inf	NA,0.636572	0.000106882	0.000213376
3	chr15:42028616:A:G	42028616	NA,G	NA,A	NA,1	NA,inf	NA,inf	NA,0.606097	0.000106837	0.00021335
3	chr15:44329347:A:C	44329347	NA,C	NA,A	NA,1	NA,inf	NA,inf	NA,0.597244	0.000106736	0.000213203
3	chr15:44337120:C:G	44337120	NA,G	NA,C	NA,1	NA,inf	NA,inf	NA,0.618375	0.000106684	0.000213051
3	chr15:43300099:G:A	43300099	A,NA	G,NA	1,NA	inf,NA	inf,NA	1.034,NA	0.00010666	0.000212849
3	chr15:44405236:A:T	44405236	NA,T	NA,A	NA,1	NA,-inf	NA,inf	NA,0.621942	0.000106628	0.000212818
3	chr15:43357700:G:A	43357700	NA,A	NA,G	NA,1	NA,inf	NA,inf	NA,0.635661	0.000106624	0.000212918
3	chr15:43355331:A:T	43355331	NA,T	NA,A	NA,1	NA,inf	NA,inf	NA,0.635388	0.000106584	0.000212839
3	chr15:43354149:A:G	43354149	G,G	A,A	1,1	inf,inf	inf,inf	0.354496,0.569872	0.000106535	0.000215453
3	chr15:42405867:C:T	42405867	NA,T	NA,C	NA,1	NA,-inf	NA,inf	NA,0.604163	0.000106532	0.000212408
3	chr15:43898761:G:A	43898761	NA,A	NA,G	NA,1	NA,inf	NA,inf	NA,0.616561	0.000106526	0.000212732
3	chr15:43492627:T:C	43492627	NA,C	NA,T	NA,1	NA,inf	NA,inf	NA,0.652101	0.000106523	0.000212765
3	chr15:42097074:A:G	42097074	NA,G	NA,A	NA,1	NA,inf	NA,inf	NA,0.60533	0.000106478	0.000212604
3	chr15:42346405:T:C	42346405	NA,C	NA,T	NA,1	NA,inf	NA,inf	NA,0.608111	0.000106464	0.000212584
3	chr15:42492595:T:C	42492595	C,C	T,T	1,1	-inf,-inf	inf,inf	0.0592876,1.73925	0.000106361	0.000213082
3	chr15:42836733:A:G	42836733	NA,G	NA,A	NA,1	NA,-inf	NA,inf	NA,0.634745	0.000106338	0.000212237
3	chr15:43208523:G:A	43208523	NA,A	NA,G	NA,1	NA,inf	NA,inf	NA,0.625591	0.000106283	0.000212256
3	chr15:42309566:C:T	42309566	NA,T	NA,C	NA,1	NA,inf	NA,inf	NA,0.632695	0.000106281	0.000212177
3	chr15:42280605:C:T	42280605	NA,T	NA,C	NA,1	NA,inf	NA,inf	NA,0.632473	0.000106249	0.000212112
3	chr15:42684508:C:T	42684508	T,NA	C,NA	1,NA	-inf,NA	inf,NA	0.836157,NA	0.000106237	0.000212194
3	chr15:42936372:C:T	42936372	NA,T	NA,C	NA,1	NA,-inf	NA,inf	NA,0.689164	0.000106219	0.0002117
3	chr15:42082909:G:GGT	42082909	NA,GGT	NA,G	NA,1	NA,inf	NA,inf	NA,0.607684	0.00010611	0.000211885
3	chr15:42972421:T:C	42972421	NA,C	NA,T	NA,1	NA,-inf	NA,inf	NA,0.682609	0.000106056	0.000211617
3	chr15:42020412:G:A	42020412	NA,A	NA,G	NA,1	NA,inf	NA,inf	NA,0.623004	0.000105982	0.000211591
3	chr15:41973313:T:TG	41973313	TG,TG	T,T	1,1	inf,-inf	inf,inf	1.7069,0.0648609	0.000105915	0.000211459
3	chr15:44167817:C:A	44167817	NA,A	NA,C	NA,1	NA,inf	NA,inf	NA,0.597113	0.000105872	0.000211356
3	chr15:44593098:C:A	44593098	NA,A	NA,C	NA,1	NA,inf	NA,inf	NA,0.61679	0.000105801	0.000211266
3	chr15:42415892:G:A	42415892	NA,A	NA,G	NA,1	NA,inf	NA,inf	NA,0.635281	0.00010578	0.000211263
3	chr15:44709555:T:C	44709555	NA,C	NA,T	NA,1	NA,-inf	NA,inf	NA,0.616217	0.000105778	0.000211124
3	chr15:44584785:A:G	44584785	NA,G	NA,A	NA,1	NA,-inf	NA,inf	NA,0.616146	0.000105735	0.000211036
3	chr15:41982338:T:G	41982338	NA,G	NA,T	NA,1	NA,-inf	NA,inf	NA,0.587659	0.00010568	0.00021086
3	chr15:42022504:T:C	42022504	NA,C	NA,T	NA,1	NA,inf	NA,inf	NA,0.614233	0.000105656	0.000210957
3	chr15:42076351:T:G	42076351	NA,G	NA,T	NA,1	NA,inf	NA,inf	NA,0.613175	0.000105645	0.000211004
3	chr15:43368186:G:A	43368186	A,NA	G,NA	1,NA	inf,NA	inf,NA	1.12348,NA	0.000105583	0.000211166
3	chr15:44496226:G:A	44496226	A,A	G,G	1,1	-inf,inf	inf,inf	0.683376,1.10938	0.000105456	0.000210703
3	chr15:44618336:G:A	44618336	NA,A	NA,G	NA,1	NA,-inf	NA,inf	NA,0.61472	0.000105444	0.000210455
3	chr15:42001193:G:A	42001193	NA,A	NA,G	NA,1	NA,-inf	NA,inf	NA,0.577958	0.000105382	0.000210312
3	chr15:42384289:A:G	42384289	NA,G	NA,A	NA,1	NA,inf	NA,inf	NA,0.626693	0.000105376	0.000210368
3	chr15:44597568:G:A	44597568	NA,A	NA,G	NA,1	NA,-inf	NA,inf	NA,0.613658	0.000105354	0.000210276
3	chr15:44064567:C:T	44064567	NA,T	NA,C	NA,1	NA,inf	NA,inf	NA,0.628285	0.000105342	0.000210378
3	chr15:42018575:T:C	42018575	NA,C	NA,T	NA,1	NA,-inf	NA,inf	NA,0.587188	0.000105321	0.000210217
3	chr15:44576857:C:T	44576857	NA,T	NA,C	NA,1	NA,inf	NA,inf	NA,0.613474	0.000105297	0.00021026
3	chr15:41992986:G:A	41992986	NA,A	NA,G	NA,1	NA,-inf	NA,inf	NA,0.585479	0.000105081	0.000209745
3	chr15:42386140:C:T	42386140	NA,T	NA,C	NA,1	NA,inf	NA,inf	NA,0.624571	0.000105054	0.000209726
3	chr15:41928588:A:T	41928588	NA,T	NA,A	NA,1	NA,-inf	NA,inf	NA,0.574852	0.000105031	0.000209592
3	chr15:41926804:C:T	41926804	NA,T	NA,C	NA,1	NA,-inf	NA,inf	NA,0.574849	0.000105015	0.00020956
3	chr15:42709664:G:C	42709664	NA,C	NA,G	NA,1	NA,inf	NA,inf	NA,0.605066	0.000104972	0.00020963
3	chr15:42382234:G:A	42382234	NA,A	NA,G	NA,1	NA,inf	NA,inf	NA,0.623803	0.000104938	0.000209495
3	chr15:42148083:G:A	42148083	NA,A	NA,G	NA,1	NA,-inf	NA,inf	NA,0.648695	0.000104889	0.000209158
3	chr15:41925491:T:C	41925491	NA,C	NA,T	NA,1	NA,-inf	NA,inf	NA,0.57385	0.000104859	0.000209249
3	chr15:42975439:TTC:T	42975439	NA,T	NA,TTC	NA,1	NA,-inf	NA,inf	NA,0.661703	0.000104857	0.000209234
3	chr15:41925512:T:C	41925512	NA,C	NA,T	NA,1	NA,-inf	NA,inf	NA,0.573711	0.000104835	0.000209203
3	chr15:41926713:T:C	41926713	NA,C	NA,T	NA,1	NA,-inf	NA,inf	NA,0.572957	0.000104722	0.000208977
3	chr15:44705431:T:C	44705431	NA,C	NA,T	NA,1	NA,inf	NA,inf	NA,0.609725	0.000104717	0.000209102
3	chr15:42267986:C:G	42267986	NA,G	NA,C	NA,1	NA,-inf	NA,inf	NA,0.599364	0.0001046	0.000208797
3	chr15:44520241:C:T	44520241	NA,T	NA,C	NA,1	NA,inf	NA,inf	NA,0.596595	0.0001044	0.000208468
3	chr15:43116456:C:T	43116456	NA,T	NA,C	NA,1	NA,-inf	NA,inf	NA,0.576899	0.000104395	0.000208386
3	chr15:44308522:C:T	44308522	NA,T	NA,C	NA,1	NA,inf	NA,inf	NA,0.577317	0.000104356	0.000208603
3	chr15:42015794:T:G	42015794	NA,G	NA,T	NA,1	NA,inf	NA,inf	NA,0.614433	0.000104344	0.000208357
3	chr15:43823376:ACTTT:A	43823376	NA,A	NA,ACTTT	NA,1	NA,-inf	NA,inf	NA,0.592784	0.000104303	0.000208219
3	chr15:44581286:AG:A	44581286	NA,A	NA,AG	NA,1	NA,inf	NA,inf	NA,0.606846	0.000104283	0.000208235
3	chr15:42496656:G:T	42496656	NA,T	NA,G	NA,1	NA,inf	NA,inf	NA,0.621208	0.000104276	0.000208165
3	chr15:42378490:G:C	42378490	NA,C	NA,G	NA,1	NA,inf	NA,inf	NA,0.619235	0.000104248	0.000208117
3	chr15:44343663:T:TAA	44343663	NA,TAA	NA,T	NA,1	NA,inf	NA,inf	NA,0.605432	0.000104237	0.00020818
3	chr15:44048517:A:T	44048517	NA,T	NA,A	NA,1	NA,inf	NA,inf	NA,0.594906	0.000104232	0.00020815
3	chr15:43992665:G:A	43992665	NA,A	NA,G	NA,1	NA,inf	NA,inf	NA,0.57361	0.000104154	0.000208109
3	chr15:43113164:G:A	43113164	NA,A	NA,G	NA,1	NA,inf	NA,inf	NA,0.598115	0.000104063	0.000207803
3	chr15:41996621:C:T	41996621	NA,T	NA,C	NA,1	NA,-inf	NA,inf	NA,0.589753	0.000104044	0.000207641
3	chr15:44694982:G:A	44694982	NA,A	NA,G	NA,1	NA,-inf	NA,inf	NA,0.604805	0.000104033	0.00020764
3	chr15:41939155:C:T	41939155	T,T	C,C	1,1	-inf,inf	inf,inf	1.35833,0.485185	0.000104007	0.000207738
3	chr15:42245956:T:C	42245956	NA,C	NA,T	NA,1	NA,-inf	NA,inf	NA,0.582184	0.000104006	0.000207573
3	chr15:41995789:T:C	41995789	C,C	T,T	1,1	inf,inf	inf,inf	1.02732,1.25781	0.000103953	0.000207854
3	chr15:44657040:C:A	44657040	NA,A	NA,C	NA,1	NA,-inf	NA,inf	NA,0.604154	0.000103902	0.00020738
3	chr15:43827323:A:G	43827323	NA,G	NA,A	NA,1	NA,-inf	NA,inf	NA,0.570779	0.000103883	0.000207362
3	chr15:42973492:C:A	42973492	NA,A	NA,C	NA,1	NA,-inf	NA,inf	NA,0.636575	0.000103873	0.000207256
3	chr15:43722813:T:C	43722813	NA,C	NA,T	NA,1	NA,-inf	NA,inf	NA,0.588999	0.000103817	0.00020725
3	chr15:43837609:G:A	43837609	NA,A	NA,G	NA,1	NA,-inf	NA,inf	NA,0.570219	0.000103797	0.000207191
3	chr15:42572455:T:G	42572455	NA,G	NA,T	NA,1	NA,-inf	NA,inf	NA,0.573285	0.000103732	0.000207048
3	chr15:44388362:T:A	44388362	NA,A	NA,T	NA,1	NA,inf	NA,inf	NA,0.603291	0.000103722	0.000207114
3	chr15:43061066:T:C	43061066	NA,C	NA,T	NA,1	NA,-inf	NA,inf	NA,0.599294	0.000103656	0.000206881
3	chr15:43199423:A:G	43199423	NA,G	NA,A	NA,1	NA,inf	NA,inf	NA,0.596388	0.000103651	0.000206955
3	chr15:42650979:C:T	42650979	NA,T	NA,C	NA,1	NA,inf	NA,inf	NA,0.614487	0.000103632	0.000206945
3	chr15:42983068:A:G	42983068	NA,G	NA,A	NA,1	NA,-inf	NA,inf	NA,0.672721	0.000103615	0.000206516
3	chr15:44503115:T:G	44503115	G,G	T,T	1,1	-inf,inf	inf,inf	0.638675,1.1494	0.000103591	0.000206976
3	chr15:42409205:C:T	42409205	NA,T	NA,C	NA,1	NA,inf	NA,inf	NA,0.629034	0.000103495	0.0002067
3	chr15:43960888:A:G	43960888	NA,G	NA,A	NA,1	NA,-inf	NA,inf	NA,0.584261	0.000103445	0.000206423
3	chr15:42013579:G:C	42013579	NA,C	NA,G	NA,1	NA,-inf	NA,inf	NA,0.570524	0.000103438	0.000206405
3	chr15:44354693:T:C	44354693	NA,C	NA,T	NA,1	NA,inf	NA,inf	NA,0.569833	0.000103378	0.000206647
3	chr15:42965670:T:C	42965670	NA,C	NA,T	NA,1	NA,-inf	NA,inf	NA,0.670952	0.000103363	0.000206013
3	chr15:43106767:T:G	43106767	NA,G	NA,T	NA,1	NA,inf	NA,inf	NA,0.614326	0.000103293	0.000206261
3	chr15:42002089:C:T	42002089	NA,T	NA,C	NA,1	NA,-inf	NA,inf	NA,0.562727	0.000103271	0.000206078
3	chr15:43356246:G:A	43356246	A,A	G,G	1,1	inf,inf	inf,inf	0.354114,0.545796	0.000103261	0.000208811
3	chr15:42305736:A:G	42305736	NA,G	NA,A	NA,1	NA,inf	NA,inf	NA,0.611627	0.000103118	0.000205863
3	chr15:42415847:C:G	42415847	NA,G	NA,C	NA,1	NA,inf	NA,inf	NA,0.617266	0.000103099	0.000205907
3	chr15:42568402:C:G	42568402	NA,G	NA,C	NA,1	NA,-inf	NA,inf	NA,0.569038	0.000103086	0.00020576
3	chr15:42326455:C:G	42326455	NA,G	NA,C	NA,1	NA,inf	NA,inf	NA,0.611083	0.000103024	0.000205675
3	chr15:43971855:C:T	43971855	NA,T	NA,C	NA,1	NA,inf	NA,inf	NA,0.587542	0.000103022	0.000205732
3	chr15:44314093:C:T	44314093	NA,T	NA,C	NA,1	NA,inf	NA,inf	NA,0.568508	0.000103012	0.000205912
3	chr15:42370540:A:C	42370540	NA,C	NA,A	NA,1	NA,inf	NA,inf	NA,0.608559	0.000102961	0.000205562
3	chr15:44331468:G:C	44331468	NA,C	NA,G	NA,1	NA,inf	NA,inf	NA,0.567897	0.00010293	0.000205749
3	chr15:42359702:G:C	42359702	C,NA	G,NA	1,NA	-inf,NA	inf,NA	0.850559,NA	0.000102926	0.000205543
3	chr15:43897719:A:G	43897719	NA,G	NA,A	NA,1	NA,inf	NA,inf	NA,0.567615	0.000102851	0.000205528
3	chr15:42932337:G:A	42932337	NA,A	NA,G	NA,1	NA,inf	NA,inf	NA,0.59568	0.000102844	0.000205358
3	chr15:42279102:A:G	42279102	NA,G	NA,A	NA,1	NA,-inf	NA,inf	NA,0.575164	0.000102811	0.000205196
3	chr15:42398672:C:T	42398672	NA,T	NA,C	NA,1	NA,-inf	NA,inf	NA,0.573548	0.000102799	0.000205158
3	chr15:44351404:G:A	44351404	NA,A	NA,G	NA,1	NA,inf	NA,inf	NA,0.566797	0.000102776	0.000205441
3	chr15:42699583:T:C	42699583	NA,C	NA,T	NA,1	NA,inf	NA,inf	NA,0.579939	0.000102722	0.000205095
3	chr15:41999850:C:A	41999850	NA,A	NA,C	NA,1	NA,-inf	NA,inf	NA,0.56089	0.000102705	0.000204965
3	chr15:44151008:C:T	44151008	NA,T	NA,C	NA,1	NA,inf	NA,inf	NA,0.57577	0.000102628	0.00020488
3	chr15:42198401:A:T	42198401	NA,T	NA,A	NA,1	NA,inf	NA,inf	NA,0.583478	0.000102627	0.000204977
3	chr15:42770738:T:C	42770738	C,NA	T,NA	1,NA	inf,NA	inf,NA	0.775682,NA	0.000102605	0.000205101
3	chr15:43619401:C:T	43619401	NA,T	NA,C	NA,1	NA,inf	NA,inf	NA,0.610551	0.000102539	0.000204773
3	chr15:43844347:G:T	43844347	NA,T	NA,G	NA,1	NA,-inf	NA,inf	NA,0.577875	0.000102537	0.000204697
3	chr15:44615289:G:A	44615289	NA,A	NA,G	NA,1	NA,-inf	NA,inf	NA,0.568792	0.000102519	0.000204655
3	chr15:42077760:G:C	42077760	NA,C	NA,G	NA,1	NA,inf	NA,inf	NA,0.591464	0.00010248	0.000204679
3	chr15:42687887:C:T	42687887	NA,T	NA,C	NA,1	NA,inf	NA,inf	NA,0.601188	0.000102479	0.000204641
3	chr15:42760278:C:A	42760278	NA,A	NA,C	NA,1	NA,inf	NA,inf	NA,0.593847	0.000102437	0.000204548
3	chr15:43849495:A:G	43849495	NA,G	NA,A	NA,1	NA,inf	NA,inf	NA,0.588015	0.000102432	0.000204553
3	chr15:42450266:A:G	42450266	NA,G	NA,A	NA,1	NA,inf	NA,inf	NA,0.593285	0.00010241	0.00020468
3	chr15:42020047:A:G	42020047	NA,G	NA,A	NA,1	NA,inf	NA,inf	NA,0.601359	0.000102409	0.000204491
3	chr15:44343531:A:C	44343531	NA,C	NA,A	NA,1	NA,inf	NA,inf	NA,0.563413	0.000102406	0.000204701
3	chr15:43274039:G:A	43274039	NA,A	NA,G	NA,1	NA,-inf	NA,inf	NA,0.603125	0.000102364	0.000204331
3	chr15:44740431:C:G	44740431	G,NA	C,NA	1,NA	-inf,NA	inf,NA	0.830465,NA	0.000102325	0.000204239
3	chr15:44288635:G:A	44288635	NA,A	NA,G	NA,1	NA,-inf	NA,inf	NA,0.594252	0.000102311	0.000204203
3	chr15:42904360:T:C	42904360	C,C	T,T	1,1	inf,inf	inf,inf	0.734672,1.57342	0.00010225	0.000204351
3	chr15:43395603:T:C	43395603	NA,C	NA,T	NA,1	NA,inf	NA,inf	NA,0.579469	0.000102235	0.000204112
3	chr15:43346327:G:A	43346327	A,A	G,G	1,1	inf,inf	inf,inf	0.34242,0.573266	0.000102235	0.000206736
3	chr15:43277471:C:A	43277471	NA,A	NA,C	NA,1	NA,-inf	NA,inf	NA,0.625595	0.00010214	0.000203933
3	chr15:44710756:T:C	44710756	C,C	T,T	1,1	inf,-inf	inf,inf	1.47878,0.631359	0.00010202	0.000203488
3	chr15:44726707:C:T	44726707	NA,T	NA,C	NA,1	NA,-inf	NA,inf	NA,0.594557	0.000101886	0.000203206
3	chr15:44371038:T:C	44371038	NA,C	NA,T	NA,1	NA,-inf	NA,inf	NA,0.589862	0.000101846	0.000203278
3	chr15:43826824:A:G	43826824	NA,G	NA,A	NA,1	NA,inf	NA,inf	NA,0.603651	0.000101824	0.000203338
3	chr15:44292388:G:C	44292388	NA,C	NA,G	NA,1	NA,-inf	NA,inf	NA,0.589331	0.000101769	0.000203124
3	chr15:42381517:C:T	42381517	NA,T	NA,C	NA,1	NA,inf	NA,inf	NA,0.601999	0.000101726	0.000203083
3	chr15:42272328:CAG:C	42272328	NA,C	NA,CAG	NA,1	NA,-inf	NA,inf	NA,0.567117	0.000101711	0.000202996
3	chr15:42874184:A:T	42874184	NA,T	NA,A	NA,1	NA,inf	NA,inf	NA,0.588921	0.000101672	0.000203022
3	chr15:43597536:T:C	43597536	NA,C	NA,T	NA,1	NA,inf	NA,inf	NA,0.583249	0.000101661	0.000203027
3	chr15:44429318:C:T	44429318	NA,T	NA,C	NA,1	NA,-inf	NA,inf	NA,0.588602	0.000101608	0.0002028
3	chr15:44741932:A:G	44741932	NA,G	NA,A	NA,1	NA,inf	NA,inf	NA,0.571026	0.000101586	0.000202858
3	chr15:42405281:T:G	42405281	NA,G	NA,T	NA,1	NA,-inf	NA,inf	NA,0.573466	0.000101573	0.000202659
3	chr15:42671103:C:G	42671103	NA,G	NA,C	NA,1	NA,inf	NA,inf	NA,0.601685	0.000101558	0.000202804
3	chr15:44357797:A:G	44357797	NA,G	NA,A	NA,1	NA,-inf	NA,inf	NA,0.564403	0.000101549	0.000202693
3	chr15:42729430:C:T	42729430	T,T	C,C	1,1	inf,inf	inf,inf	0.095081,1.79953	0.000101498	0.000203877
3	chr15:42088604:C:T	42088604	T,T	C,C	1,1	-inf,-inf	inf,inf	0.0602795,1.69219	0.000101459	0.000202889
3	chr15:43398102:T:C	43398102	NA,C	NA,T	NA,1	NA,-inf	NA,inf	NA,0.647235	0.000101446	0.000202225
3	chr15:42514645:T:C	42514645	NA,C	NA,T	NA,1	NA,inf	NA,inf	NA,0.606861	0.000101438	0.000202615
3	chr15:43060562:C:T	43060562	NA,T	NA,C	NA,1	NA,-inf	NA,inf	NA,0.554174	0.000101386	0.000202384
3	chr15:44187165:G:A	44187165	NA,A	NA,G	NA,1	NA,-inf	NA,inf	NA,0.566905	0.000101344	0.000202293
3	chr15:44260422:C:A	44260422	NA,A	NA,C	NA,1	NA,-inf	NA,inf	NA,0.56372	0.000101343	0.000202291
3	chr15:44461511:C:A	44461511	NA,A	NA,C	NA,1	NA,inf	NA,inf	NA,0.586816	0.000101296	0.00020227
3	chr15:42364829:G:A	42364829	NA,A	NA,G	NA,1	NA,-inf	NA,inf	NA,0.62489	0.000101267	0.000201941
3	chr15:43267574:T:G	43267574	NA,G	NA,T	NA,1	NA,inf	NA,inf	NA,0.597574	0.000101263	0.000202201
3	chr15:42076308:G:T	42076308	T,T	G,G	1,1	-inf,-inf	inf,inf	0.110119,1.68848	0.00010124	0.000202528
3	chr15:44326597:A:G	44326597	NA,G	NA,A	NA,1	NA,-inf	NA,inf	NA,0.585385	0.000101197	0.000201982
3	chr15:42012920:T:C	42012920	NA,C	NA,T	NA,1	NA,inf	NA,inf	NA,0.57483	0.000101176	0.000202071
3	chr15:42571231:C:T	42571231	NA,T	NA,C	NA,1	NA,-inf	NA,inf	NA,0.556204	0.000101172	0.00020194
3	chr15:44327042:CT:C	44327042	NA,C	NA,CT	NA,1	NA,-inf	NA,inf	NA,0.584688	0.000101103	0.000201795
3	chr15:42417033:C:T	42417033	NA,T	NA,C	NA,1	NA,inf	NA,inf	NA,0.56994	0.000101103	0.000201937
3	chr15:44600762:T:C	44600762	NA,C	NA,T	NA,1	NA,-inf	NA,inf	NA,0.584469	0.000101025	0.000201637
3	chr15:42301305:C:T	42301305	NA,T	NA,C	NA,1	NA,inf	NA,inf	NA,0.597028	0.000101004	0.000201642
3	chr15:44428645:A:G	44428645	NA,G	NA,A	NA,1	NA,-inf	NA,inf	NA,0.583582	0.000100902	0.000201392
3	chr15:44362577:T:C	44362577	NA,C	NA,T	NA,1	NA,-inf	NA,inf	NA,0.58325	0.000100902	0.000201393
3	chr15:43403033:A:G	43403033	G,G	A,A	1,1	inf,-inf	inf,inf	2.41093,0.0247604	0.000100892	0.000203168
3	chr15:44074060:T:A	44074060	A,A	T,T	1,1	inf,-inf	inf,inf	2.93896,1.78331	0.000100891	0.000202701
3	chr15:44655870:A:G	44655870	NA,G	NA,A	NA,1	NA,-inf	NA,inf	NA,0.583375	0.000100867	0.000201323
3	chr15:44477635:A:G	44477635	G,G	A,A	1,1	-inf,inf	inf,inf	0.555102,1.22895	0.000100859	0.000201515
3	chr15:43845420:G:A	43845420	NA,A	NA,G	NA,1	NA,inf	NA,inf	NA,0.626203	0.000100828	0.000201571
3	chr15:43205922:C:T	43205922	NA,T	NA,C	NA,1	NA,-inf	NA,inf	NA,0.64959	0.000100808	0.000200924
3	chr15:44047285:G:C	44047285	NA,C	NA,G	NA,1	NA,-inf	NA,inf	NA,0.597386	0.000100794	0.000201128
3	chr15:42804246:ACCAG:A	42804246	NA,A	NA,ACCAG	NA,1	NA,inf	NA,inf	NA,0.5791	0.000100768	0.000201116
3	chr15:44077104:T:G	44077104	NA,G	NA,T	NA,1	NA,inf	NA,inf	NA,0.569196	0.000100706	0.000201096
3	chr15:44169692:C:T	44169692	T,T	C,C	1,1	inf,-inf	inf,inf	2.19886,1.77612	0.000100702	0.000202009
3	chr15:44332827:G:C	44332827	C,NA	G,NA	1,NA	inf,NA	inf,NA	0.920842,NA	0.000100664	0.000201041
3	chr15:43321363:G:A	43321363	A,A	G,G	1,1	inf,-inf	inf,inf	2.3982,0.0728825	0.00010064	0.000202671
3	chr15:43265806:A:G	43265806	G,G	A,A	1,1	inf,inf	inf,inf	2.15329,0.574398	0.000100571	0.000202145
3	chr15:43743096:G:C	43743096	NA,C	NA,G	NA,1	NA,inf	NA,inf	NA,0.577942	0.000100475	0.000200638
3	chr15:42381962:G:A	42381962	NA,A	NA,G	NA,1	NA,inf	NA,inf	NA,0.59319	0.000100466	0.000200568
3	chr15:44754728:C:T	44754728	NA,T	NA,C	NA,1	NA,inf	NA,inf	NA,0.554757	0.000100436	0.000200584
3	chr15:43311126:A:T	43311126	NA,T	NA,A	NA,1	NA,inf	NA,inf	NA,0.568321	0.000100402	0.000200493
3	chr15:43206678:T:C	43206678	NA,C	NA,T	NA,1	NA,-inf	NA,inf	NA,0.646046	0.000100324	0.000199962
3	chr15:42979801:A:G	42979801	NA,G	NA,A	NA,1	NA,-inf	NA,inf	NA,0.585659	0.000100284	0.000200262
3	chr15:42981739:C:T	42981739	NA,T	NA,C	NA,1	NA,-inf	NA,inf	NA,0.608748	0.000100258	0.000200047
3	chr15:43512903:A:G	43512903	NA,G	NA,A	NA,1	NA,-inf	NA,inf	NA,0.546208	0.000100242	0.000200096
3	chr15:42260609:T:C	42260609	NA,C	NA,T	NA,1	NA,-inf	NA,inf	NA,0.556541	0.000100187	0.000199955
3	chr15:42407415:A:G	42407415	NA,G	NA,A	NA,1	NA,-inf	NA,inf	NA,0.561348	0.000100147	0.000199691
3	chr15:43541564:A:G	43541564	NA,G	NA,A	NA,1	NA,inf	NA,inf	NA,0.566444	0.000100102	0.000199895
3	chr15:42146716:G:A	42146716	NA,A	NA,G	NA,1	NA,inf	NA,inf	NA,0.565589	0.000100097	0.000199933
3	chr15:42635251:A:C	42635251	NA,C	NA,A	NA,1	NA,inf	NA,inf	NA,0.589511	0.000100083	0.000199855
3	chr15:44166419:T:G	44166419	NA,G	NA,T	NA,1	NA,inf	NA,inf	NA,0.558335	0.000100058	0.000199752
3	chr15:42463357:C:T	42463357	T,NA	C,NA	1,NA	-inf,NA	inf,NA	1.03675,NA	0.000100035	0.000199557
3	chr15:42947732:G:A	42947732	NA,A	NA,G	NA,1	NA,-inf	NA,inf	NA,0.624182	0.000100032	0.000199602
3	chr15:44455494:G:A	44455494	NA,A	NA,G	NA,1	NA,-inf	NA,inf	NA,0.598269	9.99963e-05	0.000199419
3	chr15:44310952:G:A	44310952	NA,A	NA,G	NA,1	NA,-inf	NA,inf	NA,0.598063	9.9959e-05	0.000199345
3	chr15:44240283:A:C	44240283	NA,C	NA,A	NA,1	NA,inf	NA,inf	NA,0.585816	9.99286e-05	0.00019954
3	chr15:43126627:A:C	43126627	C,NA	A,NA	1,NA	-inf,NA	inf,NA	0.822312,NA	9.97399e-05	0.000199217
3	chr15:42872405:G:C	42872405	C,NA	G,NA	1,NA	inf,NA	inf,NA	1.06634,NA	9.97127e-05	0.000199454
3	chr15:42804388:C:T	42804388	NA,T	NA,C	NA,1	NA,-inf	NA,inf	NA,0.543074	9.96947e-05	0.000199008
3	chr15:44689988:G:A	44689988	NA,A	NA,G	NA,1	NA,inf	NA,inf	NA,0.575229	9.96667e-05	0.000199017
3	chr15:44770019:C:A	44770019	NA,A	NA,C	NA,1	NA,-inf	NA,inf	NA,0.572309	9.965e-05	0.000198862
3	chr15:42873237:G:A	42873237	A,NA	G,NA	1,NA	inf,NA	inf,NA	1.06484,NA	9.96273e-05	0.000199282
3	chr15:44309221:G:A	44309221	NA,A	NA,G	NA,1	NA,inf	NA,inf	NA,0.581215	9.95875e-05	0.000198861
3	chr15:44228322:G:A	44228322	NA,A	NA,G	NA,1	NA,inf	NA,inf	NA,0.578169	9.95351e-05	0.000198762
3	chr15:42942394:C:T	42942394	NA,T	NA,C	NA,1	NA,-inf	NA,inf	NA,0.620459	9.95293e-05	0.000198599
3	chr15:43648281:G:A	43648281	NA,A	NA,G	NA,1	NA,-inf	NA,inf	NA,0.599306	9.95037e-05	0.000198538
3	chr15:43770911:A:C	43770911	NA,C	NA,A	NA,1	NA,inf	NA,inf	NA,0.566983	9.94831e-05	0.000198662
3	chr15:43822861:G:A	43822861	NA,A	NA,G	NA,1	NA,-inf	NA,inf	NA,0.559717	9.94736e-05	0.00019858
3	chr15:44297706:C:T	44297706	NA,T	NA,C	NA,1	NA,-inf	NA,inf	NA,0.573268	9.94699e-05	0.000198536
3	chr15:42187848:C:T	42187848	NA,T	NA,C	NA,1	NA,inf	NA,inf	NA,0.586279	9.94688e-05	0.000198578
3	chr15:43112538:T:C	43112538	NA,C	NA,T	NA,1	NA,inf	NA,inf	NA,0.565842	9.93482e-05	0.000198387
3	chr15:42399055:G:T	42399055	NA,T	NA,G	NA,1	NA,-inf	NA,inf	NA,0.555642	9.93176e-05	0.00019804
3	chr15:43162843:A:C	43162843	NA,C	NA,A	NA,1	NA,inf	NA,inf	NA,0.565532	9.93042e-05	0.000198299
3	chr15:44498637:C:T	44498637	NA,T	NA,C	NA,1	NA,inf	NA,inf	NA,0.572341	9.92512e-05	0.000198184
3	chr15:43604951:G:A	43604951	NA,A	NA,G	NA,1	NA,inf	NA,inf	NA,0.577674	9.92276e-05	0.000198159
3	chr15:43159762:C:T	43159762	NA,T	NA,C	NA,1	NA,inf	NA,inf	NA,0.564987	9.92021e-05	0.000198094
3	chr15:44422952:T:C	44422952	NA,C	NA,T	NA,1	NA,inf	NA,inf	NA,0.572254	9.91962e-05	0.000198074
3	chr15:43279551:G:C	43279551	NA,C	NA,G	NA,1	NA,-inf	NA,inf	NA,0.604346	9.9169e-05	0.000198002
3	chr15:43557690:A:G	43557690	NA,G	NA,A	NA,1	NA,inf	NA,inf	NA,0.559831	9.90686e-05	0.000197706
3	chr15:42182824:A:C	42182824	NA,C	NA,A	NA,1	NA,inf	NA,inf	NA,0.558353	9.90072e-05	0.000197744
3	chr15:42235160:T:A	42235160	NA,A	NA,T	NA,1	NA,inf	NA,inf	NA,0.56462	9.89935e-05	0.000197668
3	chr15:43322114:T:C	43322114	C,C	T,T	1,1	inf,-inf	inf,inf	2.39062,0.0572804	9.89873e-05	0.000199338
3	chr15:44434546:A:G	44434546	NA,G	NA,A	NA,1	NA,inf	NA,inf	NA,0.554072	9.8935e-05	0.000197554
3	chr15:43367145:G:A	43367145	NA,A	NA,G	NA,1	NA,inf	NA,inf	NA,0.5564	9.89293e-05	0.000197512
3	chr15:44262321:A:G	44262321	NA,G	NA,A	NA,1	NA,inf	NA,inf	NA,0.578276	9.8808e-05	0.000197305
3	chr15:44354823:T:G	44354823	NA,G	NA,T	NA,1	NA,inf	NA,inf	NA,0.576959	9.87781e-05	0.000197268
3	chr15:41916999:C:G	41916999	NA,G	NA,C	NA,1	NA,-inf	NA,inf	NA,0.530106	9.87505e-05	0.000197062
3	chr15:44167196:G:A	44167196	NA,A	NA,G	NA,1	NA,-inf	NA,inf	NA,0.548949	9.87408e-05	0.000197099
3	chr15:42699618:T:C	42699618	C,C	T,T	1,1	inf,-inf	inf,inf	0.654676,1.38977	9.86811e-05	0.000197142
3	chr15:44320851:G:C	44320851	NA,C	NA,G	NA,1	NA,-inf	NA,inf	NA,0.544764	9.86663e-05	0.000196941
3	chr15:42418128:G:A	42418128	NA,A	NA,G	NA,1	NA,inf	NA,inf	NA,0.556328	9.86463e-05	0.000196974
3	chr15:42377047:A:C	42377047	NA,C	NA,A	NA,1	NA,inf	NA,inf	NA,0.578249	9.86275e-05	0.00019691
3	chr15:42419473:C:T	42419473	NA,T	NA,C	NA,1	NA,inf	NA,inf	NA,0.58613	9.86183e-05	0.000196961
3	chr15:43801560:G:A	43801560	NA,A	NA,G	NA,1	NA,inf	NA,inf	NA,0.582317	9.85888e-05	0.000196883
3	chr15:43196904:G:C	43196904	NA,C	NA,G	NA,1	NA,inf	NA,inf	NA,0.573083	9.85437e-05	0.000196777
3	chr15:44757650:G:A	44757650	NA,A	NA,G	NA,1	NA,-inf	NA,inf	NA,0.576505	9.8453e-05	0.000196508
3	chr15:43645704:G:A	43645704	NA,A	NA,G	NA,1	NA,inf	NA,inf	NA,0.595836	9.84275e-05	0.000196593
3	chr15:44274679:T:C	44274679	NA,C	NA,T	NA,1	NA,inf	NA,inf	NA,0.577781	9.84206e-05	0.000196596
3	chr15:43879456:A:T	43879456	NA,T	NA,A	NA,1	NA,inf	NA,inf	NA,0.559461	9.83763e-05	0.000196453
3	chr15:41912496:A:G	41912496	G,G	A,A	1,1	-inf,-inf	inf,inf	1.34793,0.755877	9.8347e-05	0.000196592
3	chr15:44292228:C:T	44292228	NA,T	NA,C	NA,1	NA,inf	NA,inf	NA,0.536401	9.82951e-05	0.000196476
3	chr15:42961396:T:C	42961396	NA,C	NA,T	NA,1	NA,-inf	NA,inf	NA,0.524557	9.82935e-05	0.000196176
3	chr15:42749246:A:C	42749246	NA,C	NA,A	NA,1	NA,inf	NA,inf	NA,0.563101	9.82816e-05	0.000196245
3	chr15:42640607:G:A	42640607	NA,A	NA,G	NA,1	NA,-inf	NA,inf	NA,0.533978	9.82747e-05	0.000196169
3	chr15:43800658:G:A	43800658	NA,A	NA,G	NA,1	NA,inf	NA,inf	NA,0.579772	9.82423e-05	0.000196191
3	chr15:43160101:T:C	43160101	NA,C	NA,T	NA,1	NA,inf	NA,inf	NA,0.557093	9.82395e-05	0.000196058
3	chr15:44259461:T:G	44259461	NA,G	NA,T	NA,1	NA,-inf	NA,inf	NA,0.563899	9.8235e-05	0.000196072
3	chr15:43883584:C:G	43883584	NA,G	NA,C	NA,1	NA,inf	NA,inf	NA,0.557505	9.82013e-05	0.000196169
3	chr15:43294302:C:T	43294302	NA,T	NA,C	NA,1	NA,inf	NA,inf	NA,0.552044	9.81571e-05	0.000196008
3	chr15:43862494:TTTTTTTTGTTTTTTG:T	43862494	NA,T	NA,TTTTTTTTGTTTTTTG	NA,1	NA,inf	NA,inf	NA,0.576799	9.815e-05	0.000195997
3	chr15:43743054:C:T	43743054	NA,T	NA,C	NA,1	NA,inf	NA,inf	NA,0.554447	9.81058e-05	0.000195907
3	chr15:44516965:G:T	44516965	NA,T	NA,G	NA,1	NA,inf	NA,inf	NA,0.564137	9.80953e-05	0.000195878
3	chr15:42153377:T:G	42153377	NA,G	NA,T	NA,1	NA,-inf	NA,inf	NA,0.537618	9.80941e-05	0.00019579
3	chr15:42153960:G:C	42153960	NA,C	NA,G	NA,1	NA,inf	NA,inf	NA,0.576623	9.80662e-05	0.000196152
3	chr15:43408725:T:C	43408725	NA,C	NA,T	NA,1	NA,inf	NA,inf	NA,0.55145	9.8008e-05	0.000195711
3	chr15:44518941:A:C	44518941	NA,C	NA,A	NA,1	NA,inf	NA,inf	NA,0.584553	9.80064e-05	0.000195785
3	chr15:44422804:G:A	44422804	NA,A	NA,G	NA,1	NA,inf	NA,inf	NA,0.563397	9.79936e-05	0.000195674
3	chr15:42721308:G:C	42721308	C,C	G,G	1,1	inf,inf	inf,inf	0.30539,1.64576	9.79553e-05	0.000195871
3	chr15:42050392:G:A	42050392	NA,A	NA,G	NA,1	NA,inf	NA,inf	NA,0.563041	9.79406e-05	0.000195541
3	chr15:43001290:G:C	43001290	NA,C	NA,G	NA,1	NA,inf	NA,inf	NA,0.560535	9.78726e-05	0.000195429
3	chr15:42924436:CTCTT:C	42924436	NA,C	NA,CTCTT	NA,1	NA,inf	NA,inf	NA,0.562153	9.78644e-05	0.000195417
3	chr15:43952397:G:A	43952397	NA,A	NA,G	NA,1	NA,-inf	NA,inf	NA,0.54554	9.77813e-05	0.000195127
3	chr15:43282189:G:T	43282189	NA,T	NA,G	NA,1	NA,inf	NA,inf	NA,0.566575	9.77763e-05	0.000195251
3	chr15:44365505:T:G	44365505	NA,G	NA,T	NA,1	NA,inf	NA,inf	NA,0.536791	9.77412e-05	0.000195229
3	chr15:42726361:C:T	42726361	T,T	C,C	1,1	inf,inf	inf,inf	0.540031,1.53346	9.76877e-05	0.000195222
3	chr15:41997783:T:C	41997783	NA,C	NA,T	NA,1	NA,-inf	NA,inf	NA,0.516187	9.76516e-05	0.000194829
3	chr15:44438057:G:C	44438057	NA,C	NA,G	NA,1	NA,inf	NA,inf	NA,0.56089	9.76483e-05	0.000194985
3	chr15:43043277:T:A	43043277	NA,A	NA,T	NA,1	NA,-inf	NA,inf	NA,0.529757	9.74397e-05	0.000194505
3	chr15:42411208:T:C	42411208	C,C	T,T	1,1	-inf,-inf	inf,inf	2.35382,0.324128	9.74326e-05	0.000194718
3	chr15:43378752:C:T	43378752	NA,T	NA,C	NA,1	NA,inf	NA,inf	NA,0.57166	9.73956e-05	0.000194487
3	chr15:42895452:T:C	42895452	C,NA	T,NA	1,NA	inf,NA	inf,NA	1.01727,NA	9.73536e-05	0.00019464
3	chr15:44166436:G:T	44166436	T,T	G,G	1,1	inf,-inf	inf,inf	2.19345,1.75649	9.7311e-05	0.000195203
3	chr15:43072875:T:C	43072875	NA,C	NA,T	NA,1	NA,-inf	NA,inf	NA,0.554332	9.7233e-05	0.000194065
3	chr15:44395250:C:T	44395250	NA,T	NA,C	NA,1	NA,-inf	NA,inf	NA,0.578047	9.72145e-05	0.000193878
3	chr15:44441647:C:T	44441647	NA,T	NA,C	NA,1	NA,inf	NA,inf	NA,0.557708	9.72138e-05	0.000194117
3	chr15:44190931:G:C	44190931	NA,C	NA,G	NA,1	NA,-inf	NA,inf	NA,0.570328	9.72037e-05	0.000193971
3	chr15:41948006:C:T	41948006	NA,T	NA,C	NA,1	NA,inf	NA,inf	NA,0.551353	9.71954e-05	0.000194092
3	chr15:42247823:A:G	42247823	NA,G	NA,A	NA,1	NA,inf	NA,inf	NA,0.545457	9.71666e-05	0.000194066
3	chr15:43073435:A:G	43073435	NA,G	NA,A	NA,1	NA,-inf	NA,inf	NA,0.553688	9.71451e-05	0.00019389
3	chr15:43071116:G:C	43071116	NA,C	NA,G	NA,1	NA,-inf	NA,inf	NA,0.55367	9.71433e-05	0.000193886
3	chr15:43073346:C:T	43073346	NA,T	NA,C	NA,1	NA,-inf	NA,inf	NA,0.553671	9.7143e-05	0.000193885
3	chr15:42002062:T:C	42002062	NA,C	NA,T	NA,1	NA,-inf	NA,inf	NA,0.513551	9.70697e-05	0.000193703
3	chr15:44494846:G:A	44494846	NA,A	NA,G	NA,1	NA,-inf	NA,inf	NA,0.55594	9.70049e-05	0.000193616
3	chr15:42705764:A:G	42705764	NA,G	NA,A	NA,1	NA,inf	NA,inf	NA,0.556868	9.69838e-05	0.000193656
3	chr15:43820751:G:A	43820751	NA,A	NA,G	NA,1	NA,inf	NA,inf	NA,0.568159	9.68821e-05	0.000193466
3	chr15:42215832:T:G	42215832	NA,G	NA,T	NA,1	NA,-inf	NA,inf	NA,0.592691	9.68749e-05	0.000193193
3	chr15:43414649:T:C	43414649	NA,C	NA,T	NA,1	NA,inf	NA,inf	NA,0.543275	9.68285e-05	0.000193357
3	chr15:44096618:G:T	44096618	NA,T	NA,G	NA,1	NA,-inf	NA,inf	NA,0.558069	9.68174e-05	0.000193101
3	chr15:43008935:TG:T	43008935	NA,T	NA,TG	NA,1	NA,inf	NA,inf	NA,0.547011	9.68155e-05	0.000193327
3	chr15:42140196:T:C	42140196	NA,C	NA,T	NA,1	NA,inf	NA,inf	NA,0.567805	9.6757e-05	0.000193219
3	chr15:44460397:C:T	44460397	NA,T	NA,C	NA,1	NA,inf	NA,inf	NA,0.55459	9.67437e-05	0.000193179
3	chr15:44448795:G:A	44448795	NA,A	NA,G	NA,1	NA,inf	NA,inf	NA,0.55411	9.6725e-05	0.000193141
3	chr15:43140279:C:T	43140279	NA,T	NA,C	NA,1	NA,inf	NA,inf	NA,0.55261	9.66414e-05	0.000192987
3	chr15:42335431:A:C	42335431	NA,C	NA,A	NA,1	NA,inf	NA,inf	NA,0.565208	9.66029e-05	0.000192857
3	chr15:43482625:G:A	43482625	NA,A	NA,G	NA,1	NA,inf	NA,inf	NA,0.541011	9.65339e-05	0.000192768
3	chr15:43449549:T:C	43449549	NA,C	NA,T	NA,1	NA,inf	NA,inf	NA,0.547215	9.64742e-05	0.000192661
3	chr15:42296346:T:C	42296346	NA,C	NA,T	NA,1	NA,inf	NA,inf	NA,0.540005	9.6465e-05	0.000192666
3	chr15:42312657:T:G	42312657	NA,G	NA,T	NA,1	NA,inf	NA,inf	NA,0.539957	9.64586e-05	0.000192653
3	chr15:42282925:G:A	42282925	NA,A	NA,G	NA,1	NA,inf	NA,inf	NA,0.539722	9.64258e-05	0.000192587
3	chr15:43365365:A:G	43365365	NA,G	NA,A	NA,1	NA,inf	NA,inf	NA,0.539997	9.64231e-05	0.000192547
3	chr15:42386088:G:A	42386088	NA,A	NA,G	NA,1	NA,inf	NA,inf	NA,0.563401	9.63447e-05	0.000192341
3	chr15:43174754:A:C	43174754	NA,C	NA,A	NA,1	NA,inf	NA,inf	NA,0.556371	9.63242e-05	0.000192345
3	chr15:43352438:A:G	43352438	NA,G	NA,A	NA,1	NA,-inf	NA,inf	NA,0.608795	9.62531e-05	0.000191886
3	chr15:43081992:A:T	43081992	NA,T	NA,A	NA,1	NA,inf	NA,inf	NA,0.532204	9.62503e-05	0.000192197
3	chr15:43189627:C:A	43189627	NA,A	NA,C	NA,1	NA,inf	NA,inf	NA,0.556186	9.62487e-05	0.000192194
3	chr15:43086079:T:C	43086079	NA,C	NA,T	NA,1	NA,inf	NA,inf	NA,0.542582	9.62333e-05	0.000192165
3	chr15:43886376:G:A	43886376	NA,A	NA,G	NA,1	NA,-inf	NA,inf	NA,0.526362	9.61945e-05	0.000192047
3	chr15:42747348:A:C	42747348	NA,C	NA,A	NA,1	NA,inf	NA,inf	NA,0.540504	9.6119e-05	0.000191943
3	chr15:43297712:A:T	43297712	NA,T	NA,A	NA,1	NA,inf	NA,inf	NA,0.562222	9.6111e-05	0.000191924
3	chr15:42861707:C:A	42861707	NA,A	NA,C	NA,1	NA,inf	NA,inf	NA,0.543577	9.61087e-05	0.000191897
3	chr15:43510811:C:T	43510811	NA,T	NA,C	NA,1	NA,inf	NA,inf	NA,0.537968	9.61047e-05	0.000191911
3	chr15:43557008:G:A	43557008	NA,A	NA,G	NA,1	NA,inf	NA,inf	NA,0.537968	9.61047e-05	0.000191911
3	chr15:43332244:C:T	43332244	NA,T	NA,C	NA,1	NA,inf	NA,inf	NA,0.560783	9.60726e-05	0.000191848
3	chr15:44387716:G:A	44387716	NA,A	NA,G	NA,1	NA,inf	NA,inf	NA,0.549008	9.60425e-05	0.000191778
3	chr15:44522507:C:T	44522507	NA,T	NA,C	NA,1	NA,inf	NA,inf	NA,0.548736	9.60016e-05	0.000191697
3	chr15:42645267:T:G	42645267	NA,G	NA,T	NA,1	NA,-inf	NA,inf	NA,0.514092	9.59805e-05	0.000191586
3	chr15:43546354:T:C	43546354	NA,C	NA,T	NA,1	NA,inf	NA,inf	NA,0.53691	9.59622e-05	0.000191626
3	chr15:43853821:G:A	43853821	NA,A	NA,G	NA,1	NA,inf	NA,inf	NA,0.542711	9.59574e-05	0.000191598
3	chr15:43288621:A:G	43288621	G,G	A,A	1,1	inf,inf	inf,inf	0.301939,0.685128	9.59561e-05	0.000193684
3	chr15:43520382:G:A	43520382	NA,A	NA,G	NA,1	NA,inf	NA,inf	NA,0.536854	9.59543e-05	0.000191611
3	chr15:44440363:T:G	44440363	NA,G	NA,T	NA,1	NA,-inf	NA,inf	NA,0.568179	9.59026e-05	0.000191264
3	chr15:44478184:T:C	44478184	C,C	T,T	1,1	-inf,inf	inf,inf	0.544711,1.21078	9.58857e-05	0.000191577
3	chr15:42223156:G:A	42223156	NA,A	NA,G	NA,1	NA,inf	NA,inf	NA,0.57214	9.58391e-05	0.000191436
3	chr15:44367374:C:T	44367374	NA,T	NA,C	NA,1	NA,-inf	NA,inf	NA,0.567728	9.5839e-05	0.000191137
3	chr15:42119315:G:C	42119315	NA,C	NA,G	NA,1	NA,inf	NA,inf	NA,0.52344	9.58335e-05	0.000191255
3	chr15:43543060:C:T	43543060	NA,T	NA,C	NA,1	NA,inf	NA,inf	NA,0.535914	9.58273e-05	0.000191357
3	chr15:43875461:T:C	43875461	NA,C	NA,T	NA,1	NA,-inf	NA,inf	NA,0.532862	9.57778e-05	0.000191201
3	chr15:42327182:T:A	42327182	NA,A	NA,T	NA,1	NA,-inf	NA,inf	NA,0.524506	9.57028e-05	0.000191008
3	chr15:42266281:T:A	42266281	NA,A	NA,T	NA,1	NA,inf	NA,inf	NA,0.534309	9.56712e-05	0.000191079
3	chr15:44510698:T:A	44510698	NA,A	NA,T	NA,1	NA,inf	NA,inf	NA,0.53084	9.56671e-05	0.000191005
3	chr15:44007886:C:T	44007886	NA,T	NA,C	NA,1	NA,inf	NA,inf	NA,0.534276	9.56163e-05	0.000190943
3	chr15:41923582:T:C	41923582	NA,C	NA,T	NA,1	NA,-inf	NA,inf	NA,0.509709	9.5568e-05	0.000190722
3	chr15:44427209:C:T	44427209	NA,T	NA,C	NA,1	NA,-inf	NA,inf	NA,0.545109	9.5561e-05	0.000190736
3	chr15:44771453:T:C	44771453	NA,C	NA,T	NA,1	NA,inf	NA,inf	NA,0.529999	9.55502e-05	0.000190816
3	chr15:43420441:G:A	43420441	NA,A	NA,G	NA,1	NA,inf	NA,inf	NA,0.574236	9.55475e-05	0.000190835
3	chr15:44326187:G:T	44326187	NA,T	NA,G	NA,1	NA,inf	NA,inf	NA,0.544471	9.54352e-05	0.000190566
3	chr15:44040829:T:A	44040829	NA,A	NA,T	NA,1	NA,inf	NA,inf	NA,0.532638	9.53669e-05	0.000190445
3	chr15:44445897:A:G	44445897	NA,G	NA,A	NA,1	NA,inf	NA,inf	NA,0.543919	9.53594e-05	0.000190414
3	chr15:43109690:C:T	43109690	T,NA	C,NA	1,NA	-inf,NA	inf,NA	0.79759,NA	9.53497e-05	0.000190446
3	chr15:42177459:CT:C	42177459	NA,C	NA,CT	NA,1	NA,inf	NA,inf	NA,0.531577	9.53223e-05	0.000190382
3	chr15:42654340:AGAAACACACCTTAGAATCACAGACACAGGTT:A	42654340	NA,A	NA,AGAAACACACCTTAGAATCACAGACACAGGTT	NA,1	NA,-inf	NA,inf	NA,0.508322	9.52565e-05	0.00019014
3	chr15:43385798:T:C	43385798	NA,C	NA,T	NA,1	NA,inf	NA,inf	NA,0.52579	9.52258e-05	0.000190079
3	chr15:43227978:T:C	43227978	C,NA	T,NA	1,NA	-inf,NA	inf,NA	0.795461,NA	9.51867e-05	0.000190122
3	chr15:42037985:C:T	42037985	NA,T	NA,C	NA,1	NA,inf	NA,inf	NA,0.538114	9.51863e-05	0.000190066
3	chr15:44314194:G:A	44314194	NA,A	NA,G	NA,1	NA,-inf	NA,inf	NA,0.562347	9.51451e-05	0.000189755
3	chr15:44261323:G:A	44261323	NA,A	NA,G	NA,1	NA,inf	NA,inf	NA,0.551026	9.51385e-05	0.000189976
3	chr15:44233082:A:G	44233082	NA,G	NA,A	NA,1	NA,inf	NA,inf	NA,0.544647	9.51044e-05	0.00018988
3	chr15:44359054:G:A	44359054	NA,A	NA,G	NA,1	NA,inf	NA,inf	NA,0.541755	9.50694e-05	0.000189835
3	chr15:42338420:A:G	42338420	NA,G	NA,A	NA,1	NA,-inf	NA,inf	NA,0.519532	9.50221e-05	0.00018965
3	chr15:44135447:T:C	44135447	NA,C	NA,T	NA,1	NA,-inf	NA,inf	NA,0.515818	9.50058e-05	0.000189656
3	chr15:42210099:G:T	42210099	NA,T	NA,G	NA,1	NA,inf	NA,inf	NA,0.528908	9.49632e-05	0.000189664
3	chr15:42211480:C:T	42211480	T,NA	C,NA	1,NA	-inf,NA	inf,NA	0.796081,NA	9.49231e-05	0.000189564
3	chr15:44202750:C:T	44202750	T,T	C,C	1,1	-inf,-inf	inf,inf	0.445638,1.5036	9.4894e-05	0.00018968
3	chr15:44504738:G:A	44504738	NA,A	NA,G	NA,1	NA,inf	NA,inf	NA,0.540355	9.48897e-05	0.000189476
3	chr15:42212780:G:A	42212780	NA,A	NA,G	NA,1	NA,-inf	NA,inf	NA,0.517202	9.48821e-05	0.0001894
3	chr15:42005935:A:G	42005935	NA,G	NA,A	NA,1	NA,-inf	NA,inf	NA,0.516154	9.48606e-05	0.000189336
3	chr15:44373864:G:A	44373864	NA,A	NA,G	NA,1	NA,inf	NA,inf	NA,0.539991	9.48368e-05	0.00018937
3	chr15:43859197:GCCCCAGAC:G	43859197	NA,G	NA,GCCCCAGAC	NA,1	NA,-inf	NA,inf	NA,0.525661	9.48239e-05	0.000189298
3	chr15:42280218:A:G	42280218	NA,G	NA,A	NA,1	NA,-inf	NA,inf	NA,0.518039	9.48236e-05	0.000189254
3	chr15:42333616:G:A	42333616	NA,A	NA,G	NA,1	NA,-inf	NA,inf	NA,0.517835	9.4795e-05	0.000189197
3	chr15:44008226:G:C	44008226	NA,C	NA,G	NA,1	NA,inf	NA,inf	NA,0.527542	9.47177e-05	0.000189149
3	chr15:43287518:C:T	43287518	NA,T	NA,C	NA,1	NA,inf	NA,inf	NA,0.540498	9.4709e-05	0.000189117
3	chr15:42322284:G:C	42322284	NA,C	NA,G	NA,1	NA,-inf	NA,inf	NA,0.516986	9.46947e-05	0.000188996
3	chr15:42114419:G:A	42114419	A,A	G,G	1,1	-inf,-inf	inf,inf	0.249558,1.64668	9.46704e-05	0.000189268
3	chr15:44363060:T:G	44363060	NA,G	NA,T	NA,1	NA,inf	NA,inf	NA,0.538379	9.46254e-05	0.000188948
3	chr15:44635424:A:G	44635424	NA,G	NA,A	NA,1	NA,-inf	NA,inf	NA,0.526447	9.46239e-05	0.000188928
3	chr15:44520080:C:CATCCT	44520080	NA,CATCCT	NA,C	NA,1	NA,inf	NA,inf	NA,0.538106	9.45893e-05	0.000188876
3	chr15:44026155:A:T	44026155	NA,T	NA,A	NA,1	NA,inf	NA,inf	NA,0.526669	9.45796e-05	0.000188872
3	chr15:43469984:C:T	43469984	NA,T	NA,C	NA,1	NA,inf	NA,inf	NA,0.526056	9.45436e-05	0.000188793
3	chr15:44475112:C:T	44475112	NA,T	NA,C	NA,1	NA,inf	NA,inf	NA,0.537691	9.45351e-05	0.000188768
3	chr15:43779762:G:C	43779762	NA,C	NA,G	NA,1	NA,inf	NA,inf	NA,0.550806	9.44626e-05	0.000188639
3	chr15:42424733:C:T	42424733	NA,T	NA,C	NA,1	NA,inf	NA,inf	NA,0.5222	9.44593e-05	0.000188664
3	chr15:43276429:C:T	43276429	NA,T	NA,C	NA,1	NA,inf	NA,inf	NA,0.534394	9.44568e-05	0.000188608
3	chr15:41956100:G:A	41956100	A,A	G,G	1,1	-inf,-inf	inf,inf	1.54942,0.112759	9.44481e-05	0.00018863
3	chr15:43182291:C:T	43182291	NA,T	NA,C	NA,1	NA,inf	NA,inf	NA,0.54213	9.4433e-05	0.000188568
3	chr15:44410852:G:A	44410852	NA,A	NA,G	NA,1	NA,inf	NA,inf	NA,0.536672	9.43927e-05	0.000188483
3	chr15:41926846:C:T	41926846	NA,T	NA,C	NA,1	NA,-inf	NA,inf	NA,0.50838	9.43843e-05	0.000188398
3	chr15:42341499:G:C	42341499	NA,C	NA,G	NA,1	NA,-inf	NA,inf	NA,0.527509	9.43815e-05	0.000188403
3	chr15:42305045:A:C	42305045	NA,C	NA,A	NA,1	NA,inf	NA,inf	NA,0.523682	9.43709e-05	0.000188289
3	chr15:42935141:G:A	42935141	A,A	G,G	1,1	-inf,-inf	inf,inf	0.674378,1.56309	9.43035e-05	0.000188461
3	chr15:43443535:T:C	43443535	NA,C	NA,T	NA,1	NA,inf	NA,inf	NA,0.52383	9.42501e-05	0.000188207
3	chr15:43173188:T:C	43173188	NA,C	NA,T	NA,1	NA,inf	NA,inf	NA,0.528509	9.42489e-05	0.000188202
3	chr15:44513597:T:C	44513597	NA,C	NA,T	NA,1	NA,-inf	NA,inf	NA,0.529707	9.4178e-05	0.00018797
3	chr15:42042402:T:C	42042402	NA,C	NA,T	NA,1	NA,inf	NA,inf	NA,0.534815	9.41571e-05	0.000187987
3	chr15:42798091:C:T	42798091	NA,T	NA,C	NA,1	NA,inf	NA,inf	NA,0.527569	9.41381e-05	0.000187981
3	chr15:43197558:G:T	43197558	NA,T	NA,G	NA,1	NA,inf	NA,inf	NA,0.540087	9.41226e-05	0.000187948
3	chr15:44416740:T:G	44416740	NA,G	NA,T	NA,1	NA,-inf	NA,inf	NA,0.511529	9.4105e-05	0.000187837
3	chr15:43167391:C:T	43167391	NA,T	NA,C	NA,1	NA,inf	NA,inf	NA,0.526879	9.40283e-05	0.000187762
3	chr15:43418478:T:C	43418478	C,C	T,T	1,1	inf,inf	inf,inf	0.313556,0.769947	9.39894e-05	0.000189932
3	chr15:44526916:C:T	44526916	NA,T	NA,C	NA,1	NA,inf	NA,inf	NA,0.533366	9.39764e-05	0.000187652
3	chr15:44444237:T:TA	44444237	NA,TA	NA,T	NA,1	NA,inf	NA,inf	NA,0.533232	9.39585e-05	0.000187616
3	chr15:44468615:G:T	44468615	NA,T	NA,G	NA,1	NA,inf	NA,inf	NA,0.53313	9.39457e-05	0.000187591
3	chr15:44478812:T:C	44478812	NA,C	NA,T	NA,1	NA,-inf	NA,inf	NA,0.532594	9.39255e-05	0.000187472
3	chr15:44457984:C:G	44457984	NA,G	NA,C	NA,1	NA,inf	NA,inf	NA,0.532956	9.39228e-05	0.000187545
3	chr15:44468075:G:A	44468075	NA,A	NA,G	NA,1	NA,inf	NA,inf	NA,0.532954	9.39224e-05	0.000187544
3	chr15:44438600:A:G	44438600	NA,G	NA,A	NA,1	NA,inf	NA,inf	NA,0.532944	9.39214e-05	0.000187542
3	chr15:44435826:C:T	44435826	NA,T	NA,C	NA,1	NA,-inf	NA,inf	NA,0.552826	9.39153e-05	0.000187305
3	chr15:44479856:CTA:C	44479856	NA,C	NA,CTA	NA,1	NA,inf	NA,inf	NA,0.532839	9.39084e-05	0.000187516
3	chr15:44503143:T:A	44503143	NA,A	NA,T	NA,1	NA,inf	NA,inf	NA,0.532789	9.39015e-05	0.000187503
3	chr15:44469129:G:A	44469129	NA,A	NA,G	NA,1	NA,inf	NA,inf	NA,0.532789	9.39015e-05	0.000187503
3	chr15:44509053:T:C	44509053	NA,C	NA,T	NA,1	NA,inf	NA,inf	NA,0.532789	9.39015e-05	0.000187503
3	chr15:44518818:G:A	44518818	NA,A	NA,G	NA,1	NA,inf	NA,inf	NA,0.532789	9.39015e-05	0.000187503
3	chr15:44528085:T:C	44528085	NA,C	NA,T	NA,1	NA,inf	NA,inf	NA,0.532789	9.39015e-05	0.000187503
3	chr15:42780737:G:A	42780737	NA,A	NA,G	NA,1	NA,inf	NA,inf	NA,0.525886	9.38938e-05	0.000187493
3	chr15:44435085:C:T	44435085	NA,T	NA,C	NA,1	NA,inf	NA,inf	NA,0.532701	9.38905e-05	0.000187481
3	chr15:44460506:T:G	44460506	NA,G	NA,T	NA,1	NA,inf	NA,inf	NA,0.53247	9.38592e-05	0.000187418
3	chr15:43782141:G:A	43782141	NA,A	NA,G	NA,1	NA,inf	NA,inf	NA,0.546093	9.38551e-05	0.000187426
3	chr15:44436886:G:C	44436886	NA,C	NA,G	NA,1	NA,inf	NA,inf	NA,0.532404	9.38514e-05	0.000187403
3	chr15:44007871:C:T	44007871	NA,T	NA,C	NA,1	NA,inf	NA,inf	NA,0.520869	9.38491e-05	0.000187413
3	chr15:43361751:T:C	43361751	NA,C	NA,T	NA,1	NA,inf	NA,inf	NA,0.520574	9.38356e-05	0.000187379
3	chr15:42756249:A:G	42756249	NA,G	NA,A	NA,1	NA,inf	NA,inf	NA,0.52632	9.38072e-05	0.000187312
3	chr15:44510869:G:A	44510869	NA,A	NA,G	NA,1	NA,inf	NA,inf	NA,0.532051	9.38058e-05	0.000187311
3	chr15:44457704:C:T	44457704	NA,T	NA,C	NA,1	NA,inf	NA,inf	NA,0.531926	9.379e-05	0.00018728
3	chr15:44000610:C:T	44000610	T,NA	C,NA	1,NA	-inf,NA	inf,NA	0.762124,NA	9.37835e-05	0.000187148
3	chr15:43339021:T:C	43339021	NA,C	NA,T	NA,1	NA,inf	NA,inf	NA,0.520155	9.37809e-05	0.00018727
3	chr15:43387007:G:A	43387007	NA,A	NA,G	NA,1	NA,inf	NA,inf	NA,0.520155	9.37809e-05	0.00018727
3	chr15:42237100:T:A	42237100	NA,A	NA,T	NA,1	NA,inf	NA,inf	NA,0.520021	9.37787e-05	0.000187298
3	chr15:43853216:G:T	43853216	NA,T	NA,G	NA,1	NA,inf	NA,inf	NA,0.560403	9.3742e-05	0.000187235
3	chr15:43368740:G:A	43368740	NA,A	NA,G	NA,1	NA,inf	NA,inf	NA,0.519854	9.37419e-05	0.000187192
3	chr15:44658845:T:C	44658845	NA,C	NA,T	NA,1	NA,inf	NA,inf	NA,0.489858	9.37343e-05	0.000187236
3	chr15:43001448:G:C	43001448	NA,C	NA,G	NA,1	NA,-inf	NA,inf	NA,0.527897	9.37189e-05	0.000187054
3	chr15:44530492:C:T	44530492	NA,T	NA,C	NA,1	NA,inf	NA,inf	NA,0.531601	9.37109e-05	0.000187125
3	chr15:44460507:A:G	44460507	NA,G	NA,A	NA,1	NA,inf	NA,inf	NA,0.531145	9.36886e-05	0.000187077
3	chr15:43874204:C:A	43874204	NA,A	NA,C	NA,1	NA,-inf	NA,inf	NA,0.516584	9.36292e-05	0.000186913
3	chr15:44533019:TG:T	44533019	NA,T	NA,TG	NA,1	NA,inf	NA,inf	NA,0.529801	9.35495e-05	0.0001868
3	chr15:42702622:G:A	42702622	NA,A	NA,G	NA,1	NA,inf	NA,inf	NA,0.527763	9.3524e-05	0.000186742
3	chr15:43398283:A:T	43398283	NA,T	NA,A	NA,1	NA,inf	NA,inf	NA,0.546586	9.34996e-05	0.00018678
3	chr15:44488671:T:C	44488671	NA,C	NA,T	NA,1	NA,inf	NA,inf	NA,0.529522	9.34787e-05	0.000186658
3	chr15:44473514:C:A	44473514	NA,A	NA,C	NA,1	NA,inf	NA,inf	NA,0.529456	9.34712e-05	0.000186643
3	chr15:42481067:T:C	42481067	NA,C	NA,T	NA,1	NA,-inf	NA,inf	NA,0.567638	9.34505e-05	0.000186367
3	chr15:44535982:G:A	44535982	NA,A	NA,G	NA,1	NA,inf	NA,inf	NA,0.528833	9.34237e-05	0.000186549
3	chr15:43139930:C:T	43139930	T,NA	C,NA	1,NA	-inf,NA	inf,NA	0.785777,NA	9.34067e-05	0.000186565
3	chr15:44473238:G:A	44473238	NA,A	NA,G	NA,1	NA,inf	NA,inf	NA,0.528565	9.33567e-05	0.000186415
3	chr15:43156886:T:C	43156886	NA,C	NA,T	NA,1	NA,inf	NA,inf	NA,0.533464	9.33275e-05	0.00018636
3	chr15:43031707:A:G	43031707	NA,G	NA,A	NA,1	NA,-inf	NA,inf	NA,0.524748	9.33119e-05	0.000186242
3	chr15:44300521:T:C	44300521	NA,C	NA,T	NA,1	NA,-inf	NA,inf	NA,0.505109	9.32664e-05	0.000186165
3	chr15:42503057:G:C	42503057	NA,C	NA,G	NA,1	NA,-inf	NA,inf	NA,0.498872	9.32541e-05	0.000186143
3	chr15:42738572:C:T	42738572	NA,T	NA,C	NA,1	NA,-inf	NA,inf	NA,0.49606	9.32533e-05	0.000186151
3	chr15:43209644:G:A	43209644	NA,A	NA,G	NA,1	NA,inf	NA,inf	NA,0.528016	9.3253e-05	0.000186205
3	chr15:44005001:G:C	44005001	NA,C	NA,G	NA,1	NA,inf	NA,inf	NA,0.516174	9.32292e-05	0.000186175
3	chr15:43409225:A:G	43409225	NA,G	NA,A	NA,1	NA,inf	NA,inf	NA,0.522713	9.31943e-05	0.00018608
3	chr15:44034372:T:C	44034372	C,NA	T,NA	1,NA	-inf,NA	inf,NA	0.762706,NA	9.31536e-05	0.000185892
3	chr15:44744670:T:C	44744670	C,C	T,T	1,1	inf,-inf	inf,inf	1.44122,0.634576	9.31461e-05	0.000186387
3	chr15:44446446:G:A	44446446	NA,A	NA,G	NA,1	NA,inf	NA,inf	NA,0.526768	9.31259e-05	0.000185954
3	chr15:43487007:C:T	43487007	NA,T	NA,C	NA,1	NA,inf	NA,inf	NA,0.515159	9.31216e-05	0.000185953
3	chr15:43263758:A:G	43263758	NA,G	NA,A	NA,1	NA,inf	NA,inf	NA,0.524526	9.3088e-05	0.000185884
3	chr15:44096809:G:A	44096809	NA,A	NA,G	NA,1	NA,-inf	NA,inf	NA,0.497215	9.30508e-05	0.000185725
3	chr15:42303189:G:A	42303189	NA,A	NA,G	NA,1	NA,-inf	NA,inf	NA,0.504417	9.30417e-05	0.000185699
3	chr15:43428085:T:C	43428085	NA,C	NA,T	NA,1	NA,inf	NA,inf	NA,0.514367	9.30192e-05	0.000185749
3	chr15:43421843:C:A	43421843	NA,A	NA,C	NA,1	NA,inf	NA,inf	NA,0.514367	9.30192e-05	0.000185749
3	chr15:42583816:T:C	42583816	C,C	T,T	1,1	inf,-inf	inf,inf	0.073537,1.63022	9.29509e-05	0.000186635
3	chr15:43838883:G:C	43838883	NA,C	NA,G	NA,1	NA,inf	NA,inf	NA,0.537775	9.29184e-05	0.000185546
3	chr15:42397834:T:G	42397834	NA,G	NA,T	NA,1	NA,-inf	NA,inf	NA,0.50483	9.29155e-05	0.000185282
3	chr15:43379347:A:G	43379347	G,G	A,A	1,1	inf,-inf	inf,inf	2.24218,0.223706	9.28943e-05	0.00018694
3	chr15:43490690:T:A	43490690	NA,A	NA,T	NA,1	NA,inf	NA,inf	NA,0.513109	9.28576e-05	0.000185426
3	chr15:44481625:G:A	44481625	NA,A	NA,G	NA,1	NA,inf	NA,inf	NA,0.524704	9.28456e-05	0.000185393
3	chr15:43458673:G:A	43458673	NA,A	NA,G	NA,1	NA,-inf	NA,inf	NA,0.476967	9.28394e-05	0.000185262
3	chr15:44407365:A:G	44407365	NA,G	NA,A	NA,1	NA,inf	NA,inf	NA,0.524161	9.28031e-05	0.000185309
3	chr15:43435687:C:T	43435687	NA,T	NA,C	NA,1	NA,inf	NA,inf	NA,0.512489	9.27774e-05	0.000185265
3	chr15:42082788:G:C	42082788	NA,C	NA,G	NA,1	NA,inf	NA,inf	NA,0.517077	9.27542e-05	0.000185244
3	chr15:44709617:G:T	44709617	NA,T	NA,G	NA,1	NA,inf	NA,inf	NA,0.527032	9.27485e-05	0.000185199
3	chr15:43442979:C:A	43442979	NA,A	NA,C	NA,1	NA,inf	NA,inf	NA,0.511909	9.27055e-05	0.000185122
3	chr15:43408327:A:G	43408327	NA,G	NA,A	NA,1	NA,inf	NA,inf	NA,0.53438	9.26769e-05	0.000185067
3	chr15:42266164:G:A	42266164	NA,A	NA,G	NA,1	NA,-inf	NA,inf	NA,0.501584	9.26734e-05	0.000184965
3	chr15:41927016:C:A	41927016	A,NA	C,NA	1,NA	inf,NA	inf,NA	0.873321,NA	9.26644e-05	0.000185071
3	chr15:43394353:A:T	43394353	NA,T	NA,A	NA,1	NA,inf	NA,inf	NA,0.511442	9.26627e-05	0.000185037
3	chr15:42087961:G:A	42087961	A,A	G,G	1,1	inf,inf	inf,inf	0.745596,0.962579	9.2651e-05	0.000184969
3	chr15:43116488:C:T	43116488	NA,T	NA,C	NA,1	NA,inf	NA,inf	NA,0.515941	9.26457e-05	0.000185001
3	chr15:44241989:C:A	44241989	NA,A	NA,C	NA,1	NA,inf	NA,inf	NA,0.531316	9.26402e-05	0.000184986
3	chr15:44488777:C:T	44488777	NA,T	NA,C	NA,1	NA,inf	NA,inf	NA,0.522961	9.26295e-05	0.000184962
3	chr15:44493267:G:C	44493267	NA,C	NA,G	NA,1	NA,inf	NA,inf	NA,0.522961	9.26295e-05	0.000184962
3	chr15:44530491:G:C	44530491	NA,C	NA,G	NA,1	NA,inf	NA,inf	NA,0.522732	9.25758e-05	0.000184858
3	chr15:44771266:G:A	44771266	NA,A	NA,G	NA,1	NA,inf	NA,inf	NA,0.530186	9.25434e-05	0.000184822
3	chr15:43395078:T:C	43395078	NA,C	NA,T	NA,1	NA,inf	NA,inf	NA,0.510619	9.25375e-05	0.000184787
3	chr15:43603438:G:A	43603438	NA,A	NA,G	NA,1	NA,inf	NA,inf	NA,0.513043	9.24879e-05	0.0001846
3	chr15:44482523:GTAT:G	44482523	NA,G	NA,GTAT	NA,1	NA,inf	NA,inf	NA,0.521774	9.24793e-05	0.000184662
3	chr15:42977690:T:C	42977690	NA,C	NA,T	NA,1	NA,-inf	NA,inf	NA,0.496146	9.24678e-05	0.000184584
3	chr15:44423009:C:A	44423009	NA,A	NA,C	NA,1	NA,inf	NA,inf	NA,0.5217	9.2467e-05	0.000184638
3	chr15:41998982:A:G	41998982	NA,G	NA,A	NA,1	NA,-inf	NA,inf	NA,0.497481	9.24335e-05	0.000184493
3	chr15:42001440:G:T	42001440	NA,T	NA,G	NA,1	NA,-inf	NA,inf	NA,0.497481	9.24335e-05	0.000184493
3	chr15:42000816:T:C	42000816	NA,C	NA,T	NA,1	NA,-inf	NA,inf	NA,0.497481	9.24335e-05	0.000184493
3	chr15:42264877:C:T	42264877	NA,T	NA,C	NA,1	NA,inf	NA,inf	NA,0.509535	9.24252e-05	0.000184594
3	chr15:43322661:A:G	43322661	NA,G	NA,A	NA,1	NA,-inf	NA,inf	NA,0.493287	9.24186e-05	0.000184474
3	chr15:44395412:A:G	44395412	NA,G	NA,A	NA,1	NA,inf	NA,inf	NA,0.520681	9.23623e-05	0.000184428
3	chr15:42942225:G:T	42942225	NA,T	NA,G	NA,1	NA,-inf	NA,inf	NA,0.495254	9.23527e-05	0.000184355
3	chr15:42571548:C:T	42571548	NA,T	NA,C	NA,1	NA,-inf	NA,inf	NA,0.492244	9.23373e-05	0.00018431
3	chr15:44048433:A:G	44048433	NA,G	NA,A	NA,1	NA,-inf	NA,inf	NA,0.483308	9.2307e-05	0.000184264
3	chr15:43798920:C:T	43798920	NA,T	NA,C	NA,1	NA,inf	NA,inf	NA,0.541214	9.23019e-05	0.000184398
3	chr15:43951683:T:C	43951683	NA,C	NA,T	NA,1	NA,-inf	NA,inf	NA,0.500393	9.23004e-05	0.000184251
3	chr15:43852751:A:T	43852751	NA,T	NA,A	NA,1	NA,-inf	NA,inf	NA,0.557038	9.22839e-05	0.000184217
3	chr15:42466980:A:C	42466980	NA,C	NA,A	NA,1	NA,inf	NA,inf	NA,0.520567	9.22676e-05	0.000184172
3	chr15:42106015:G:A	42106015	NA,A	NA,G	NA,1	NA,inf	NA,inf	NA,0.519349	9.22631e-05	0.000184205
3	chr15:42721525:T:C	42721525	C,C	T,T	1,1	inf,inf	inf,inf	0.0900153,1.73237	9.22414e-05	0.000185242
3	chr15:43937372:G:C	43937372	C,C	G,G	1,1	inf,-inf	inf,inf	2.01314,0.0202294	9.22404e-05	0.000185136
3	chr15:43204514:T:C	43204514	NA,C	NA,T	NA,1	NA,-inf	NA,inf	NA,0.49056	9.2229e-05	0.000184106
3	chr15:43552372:T:A	43552372	NA,A	NA,T	NA,1	NA,inf	NA,inf	NA,0.508407	9.22263e-05	0.000184165
3	chr15:42707143:T:TA	42707143	TA,TA	T,T	1,1	inf,inf	inf,inf	0.297687,1.65409	9.22136e-05	0.000184258
3	chr15:44392549:G:A	44392549	NA,A	NA,G	NA,1	NA,inf	NA,inf	NA,0.519304	9.21891e-05	0.000184082
3	chr15:43203539:T:A	43203539	NA,A	NA,T	NA,1	NA,-inf	NA,inf	NA,0.469565	9.2176e-05	0.000183942
3	chr15:43356667:C:T	43356667	NA,T	NA,C	NA,1	NA,inf	NA,inf	NA,0.507524	9.21627e-05	0.000184037
3	chr15:42106758:C:G	42106758	NA,G	NA,C	NA,1	NA,inf	NA,inf	NA,0.518471	9.21518e-05	0.000183983
3	chr15:43166561:T:C	43166561	NA,C	NA,T	NA,1	NA,-inf	NA,inf	NA,0.554729	9.21496e-05	0.000183848
3	chr15:44390995:A:G	44390995	NA,G	NA,A	NA,1	NA,inf	NA,inf	NA,0.51893	9.21414e-05	0.000183987
3	chr15:42266888:G:A	42266888	NA,A	NA,G	NA,1	NA,inf	NA,inf	NA,0.530145	9.20889e-05	0.000183846
3	chr15:42336332:A:C	42336332	NA,C	NA,A	NA,1	NA,inf	NA,inf	NA,0.529861	9.20362e-05	0.000183741
3	chr15:42279580:A:G	42279580	NA,G	NA,A	NA,1	NA,inf	NA,inf	NA,0.505862	9.20178e-05	0.000183779
3	chr15:44112747:C:T	44112747	NA,T	NA,C	NA,1	NA,-inf	NA,inf	NA,0.481204	9.20034e-05	0.000183647
3	chr15:42192569:T:G	42192569	NA,G	NA,T	NA,1	NA,-inf	NA,inf	NA,0.553977	9.19612e-05	0.000183405
3	chr15:41915843:G:A	41915843	A,A	G,G	1,1	-inf,-inf	inf,inf	1.30245,0.60528	9.19543e-05	0.000183842
3	chr15:44472526:T:C	44472526	NA,C	NA,T	NA,1	NA,inf	NA,inf	NA,0.517207	9.19105e-05	0.000183527
3	chr15:42156062:G:A	42156062	NA,A	NA,G	NA,1	NA,inf	NA,inf	NA,0.528373	9.19027e-05	0.000183474
3	chr15:44471904:A:G	44471904	NA,G	NA,A	NA,1	NA,inf	NA,inf	NA,0.501837	9.1876e-05	0.000183439
3	chr15:42585392:A:G	42585392	NA,G	NA,A	NA,1	NA,-inf	NA,inf	NA,0.478153	9.18509e-05	0.000183343
3	chr15:42672656:GGGACAGAGGGGCATGCAGTGC:G	42672656	NA,G	NA,GGGACAGAGGGGCATGCAGTGC	NA,1	NA,inf	NA,inf	NA,0.489997	9.18013e-05	0.000183364
3	chr15:43951148:T:C	43951148	NA,C	NA,T	NA,1	NA,inf	NA,inf	NA,0.507087	9.17987e-05	0.000183305
3	chr15:42480603:A:G	42480603	G,G	A,A	1,1	-inf,inf	inf,inf	3.20012,0.531631	9.17482e-05	0.000183142
3	chr15:44373481:C:T	44373481	NA,T	NA,C	NA,1	NA,inf	NA,inf	NA,0.515911	9.17409e-05	0.000183188
3	chr15:42207187:C:T	42207187	NA,T	NA,C	NA,1	NA,-inf	NA,inf	NA,0.552044	9.17332e-05	0.00018295
3	chr15:42697880:T:C	42697880	NA,C	NA,T	NA,1	NA,inf	NA,inf	NA,0.5121	9.16867e-05	0.000183072
3	chr15:42429447:A:G	42429447	NA,G	NA,A	NA,1	NA,inf	NA,inf	NA,0.529869	9.16825e-05	0.000183109
3	chr15:44774738:C:T	44774738	NA,T	NA,C	NA,1	NA,inf	NA,inf	NA,0.498521	9.16393e-05	0.000182993
3	chr15:44382996:A:G	44382996	NA,G	NA,A	NA,1	NA,inf	NA,inf	NA,0.514734	9.16163e-05	0.000182939
3	chr15:42270278:A:G	42270278	NA,G	NA,A	NA,1	NA,-inf	NA,inf	NA,0.535322	9.16129e-05	0.000183036
3	chr15:44422535:G:A	44422535	NA,A	NA,G	NA,1	NA,inf	NA,inf	NA,0.514726	9.16087e-05	0.000182924
3	chr15:43071672:C:T	43071672	NA,T	NA,C	NA,1	NA,inf	NA,inf	NA,0.514149	9.16051e-05	0.000182917
3	chr15:44099374:T:C	44099374	NA,C	NA,T	NA,1	NA,inf	NA,inf	NA,0.503094	9.15718e-05	0.000182941
3	chr15:44647365:T:C	44647365	NA,C	NA,T	NA,1	NA,-inf	NA,inf	NA,0.513413	9.15649e-05	0.000182762
3	chr15:42513844:G:A	42513844	NA,A	NA,G	NA,1	NA,-inf	NA,inf	NA,0.551904	9.15203e-05	0.000182521
3	chr15:44376867:A:G	44376867	NA,G	NA,A	NA,1	NA,inf	NA,inf	NA,0.513978	9.15125e-05	0.000182732
3	chr15:44589348:A:G	44589348	NA,G	NA,A	NA,1	NA,inf	NA,inf	NA,0.477473	9.15096e-05	0.000182791
3	chr15:44408949:C:T	44408949	NA,T	NA,C	NA,1	NA,inf	NA,inf	NA,0.513796	9.14894e-05	0.000182686
3	chr15:44376868:G:T	44376868	NA,T	NA,G	NA,1	NA,inf	NA,inf	NA,0.513551	9.14591e-05	0.000182625
3	chr15:43506381:G:C	43506381	NA,C	NA,G	NA,1	NA,inf	NA,inf	NA,0.502055	9.1453e-05	0.000182621
3	chr15:42081080:T:C	42081080	NA,C	NA,T	NA,1	NA,inf	NA,inf	NA,0.50657	9.14137e-05	0.000182566
3	chr15:44416543:A:C	44416543	NA,C	NA,A	NA,1	NA,inf	NA,inf	NA,0.512918	9.13917e-05	0.00018249
3	chr15:44483877:T:G	44483877	G,G	T,T	1,1	-inf,inf	inf,inf	0.581234,1.14047	9.13895e-05	0.000182594
3	chr15:44429959:T:G	44429959	NA,G	NA,T	NA,1	NA,inf	NA,inf	NA,0.51291	9.13797e-05	0.000182466
3	chr15:42270248:T:C	42270248	NA,C	NA,T	NA,1	NA,inf	NA,inf	NA,0.524137	9.13679e-05	0.000182406
3	chr15:44348566:C:T	44348566	NA,T	NA,C	NA,1	NA,inf	NA,inf	NA,0.512484	9.13266e-05	0.00018236
3	chr15:44347514:C:T	44347514	NA,T	NA,C	NA,1	NA,inf	NA,inf	NA,0.512413	9.13175e-05	0.000182342
3	chr15:44183130:A:G	44183130	G,G	A,A	1,1	-inf,-inf	inf,inf	0.305205,1.67059	9.13161e-05	0.000183105
3	chr15:44717248:C:A	44717248	NA,A	NA,C	NA,1	NA,inf	NA,inf	NA,0.501867	9.12992e-05	0.000182314
3	chr15:43413376:A:G	43413376	NA,G	NA,A	NA,1	NA,inf	NA,inf	NA,0.524049	9.12898e-05	0.000182295
3	chr15:42266700:G:C	42266700	NA,C	NA,G	NA,1	NA,inf	NA,inf	NA,0.500499	9.12832e-05	0.000182312
3	chr15:44421699:C:T	44421699	NA,T	NA,C	NA,1	NA,inf	NA,inf	NA,0.511955	9.12611e-05	0.00018223
3	chr15:43961316:A:C	43961316	NA,C	NA,A	NA,1	NA,-inf	NA,inf	NA,0.495751	9.12591e-05	0.000182118
3	chr15:43516358:G:A	43516358	NA,A	NA,G	NA,1	NA,inf	NA,inf	NA,0.521715	9.12413e-05	0.000182202
3	chr15:43010236:CA:C	43010236	C,NA	CA,NA	1,NA	inf,NA	inf,NA	1.04703,NA	9.12349e-05	0.000182216
3	chr15:42243335:G:A	42243335	NA,A	NA,G	NA,1	NA,inf	NA,inf	NA,0.497361	9.11345e-05	0.000182017
3	chr15:42082475:T:C	42082475	NA,C	NA,T	NA,1	NA,inf	NA,inf	NA,0.504279	9.11342e-05	0.000182008
3	chr15:44485488:T:C	44485488	NA,C	NA,T	NA,1	NA,-inf	NA,inf	NA,0.510446	9.11201e-05	0.000181875
3	chr15:44457344:C:T	44457344	NA,T	NA,C	NA,1	NA,inf	NA,inf	NA,0.510819	9.11193e-05	0.000181947
3	chr15:43092023:T:TTG	43092023	NA,TTG	NA,T	NA,1	NA,-inf	NA,inf	NA,0.53537	9.10968e-05	0.000181767
3	chr15:43965158:C:A	43965158	NA,A	NA,C	NA,1	NA,-inf	NA,inf	NA,0.494281	9.10603e-05	0.000181721
3	chr15:44327771:T:C	44327771	NA,C	NA,T	NA,1	NA,inf	NA,inf	NA,0.510198	9.10433e-05	0.000181795
3	chr15:44474268:A:G	44474268	NA,G	NA,A	NA,1	NA,-inf	NA,inf	NA,0.509484	9.1001e-05	0.000181637
3	chr15:44474396:C:T	44474396	NA,T	NA,C	NA,1	NA,-inf	NA,inf	NA,0.509287	9.0977e-05	0.000181589
3	chr15:44487596:T:C	44487596	NA,C	NA,T	NA,1	NA,inf	NA,inf	NA,0.509608	9.0975e-05	0.000181658
3	chr15:44742345:AC:A	44742345	NA,A	NA,AC	NA,1	NA,-inf	NA,inf	NA,0.529261	9.0963e-05	0.000181431
3	chr15:42005928:A:G	42005928	NA,G	NA,A	NA,1	NA,-inf	NA,inf	NA,0.494284	9.08993e-05	0.000181417
3	chr15:42712894:C:T	42712894	NA,T	NA,C	NA,1	NA,-inf	NA,inf	NA,0.524528	9.08977e-05	0.000181394
3	chr15:44445086:C:T	44445086	NA,T	NA,C	NA,1	NA,inf	NA,inf	NA,0.508735	9.08782e-05	0.000181464
3	chr15:44243133:A:G	44243133	NA,G	NA,A	NA,1	NA,inf	NA,inf	NA,0.516929	9.08649e-05	0.00018144
3	chr15:43297385:G:A	43297385	NA,A	NA,G	NA,1	NA,inf	NA,inf	NA,0.51285	9.08223e-05	0.000181362
3	chr15:43723015:G:A	43723015	NA,A	NA,G	NA,1	NA,inf	NA,inf	NA,0.49903	9.08123e-05	0.000181341
3	chr15:44433432:G:A	44433432	NA,A	NA,G	NA,1	NA,inf	NA,inf	NA,0.508259	9.0795e-05	0.000181299
3	chr15:43952493:G:A	43952493	NA,A	NA,G	NA,1	NA,-inf	NA,inf	NA,0.492183	9.07909e-05	0.000181184
3	chr15:44570958:T:C	44570958	NA,C	NA,T	NA,1	NA,-inf	NA,inf	NA,0.507206	9.0788e-05	0.000181213
3	chr15:44035775:T:A	44035775	NA,A	NA,T	NA,1	NA,inf	NA,inf	NA,0.504075	9.07812e-05	0.000181285
3	chr15:43743506:G:A	43743506	NA,A	NA,G	NA,1	NA,-inf	NA,inf	NA,0.494099	9.07651e-05	0.000181198
3	chr15:43051378:A:G	43051378	NA,G	NA,A	NA,1	NA,-inf	NA,inf	NA,0.487192	9.07372e-05	0.000181148
3	chr15:42270078:A:G	42270078	NA,G	NA,A	NA,1	NA,inf	NA,inf	NA,0.519558	9.07295e-05	0.000181134
3	chr15:44449807:A:G	44449807	NA,G	NA,A	NA,1	NA,-inf	NA,inf	NA,0.507244	9.07251e-05	0.000181086
3	chr15:42263562:T:C	42263562	NA,C	NA,T	NA,1	NA,inf	NA,inf	NA,0.519048	9.07192e-05	0.000181112
3	chr15:43200723:C:T	43200723	NA,T	NA,C	NA,1	NA,inf	NA,inf	NA,0.506144	9.07078e-05	0.000181121
3	chr15:41977809:T:A	41977809	NA,A	NA,T	NA,1	NA,-inf	NA,inf	NA,0.476753	9.07035e-05	0.000181038
3	chr15:44227443:G:A	44227443	NA,A	NA,G	NA,1	NA,-inf	NA,inf	NA,0.508307	9.07008e-05	0.000181042
3	chr15:44179028:C:T	44179028	NA,T	NA,C	NA,1	NA,-inf	NA,inf	NA,0.470082	9.06803e-05	0.000181019
3	chr15:43178485:A:G	43178485	NA,G	NA,A	NA,1	NA,inf	NA,inf	NA,0.505465	9.06243e-05	0.000180954
3	chr15:44007779:G:T	44007779	NA,T	NA,G	NA,1	NA,inf	NA,inf	NA,0.495498	9.06192e-05	0.000180962
3	chr15:42826737:C:T	42826737	NA,T	NA,C	NA,1	NA,inf	NA,inf	NA,0.50229	9.0575e-05	0.000180852
3	chr15:44680982:A:G	44680982	NA,G	NA,A	NA,1	NA,inf	NA,inf	NA,0.505606	9.05495e-05	0.00018081
3	chr15:42217582:A:G	42217582	NA,G	NA,A	NA,1	NA,inf	NA,inf	NA,0.517408	9.05382e-05	0.000180751
3	chr15:44045801:T:G	44045801	NA,G	NA,T	NA,1	NA,inf	NA,inf	NA,0.485442	9.05307e-05	0.000180882
3	chr15:44496419:C:T	44496419	NA,T	NA,C	NA,1	NA,-inf	NA,inf	NA,0.52551	9.04259e-05	0.000180355
3	chr15:42968834:A:G	42968834	NA,G	NA,A	NA,1	NA,-inf	NA,inf	NA,0.469305	9.04044e-05	0.000180452
3	chr15:43558179:C:T	43558179	NA,T	NA,C	NA,1	NA,inf	NA,inf	NA,0.491734	9.03775e-05	0.000180439
3	chr15:42082957:C:A	42082957	NA,A	NA,C	NA,1	NA,inf	NA,inf	NA,0.498141	9.03741e-05	0.000180489
3	chr15:42255765:A:G	42255765	NA,G	NA,A	NA,1	NA,inf	NA,inf	NA,0.528538	9.03686e-05	0.000180504
3	chr15:42564443:T:C	42564443	NA,C	NA,T	NA,1	NA,-inf	NA,inf	NA,0.541986	9.03468e-05	0.000180186
3	chr15:44109016:AAAAT:A	44109016	NA,A	NA,AAAAT	NA,1	NA,-inf	NA,inf	NA,0.432714	9.03277e-05	0.000180231
3	chr15:44132633:T:G	44132633	NA,G	NA,T	NA,1	NA,inf	NA,inf	NA,0.478111	9.02817e-05	0.000180324
3	chr15:42081094:G:A	42081094	NA,A	NA,G	NA,1	NA,inf	NA,inf	NA,0.494077	9.02685e-05	0.000180255
3	chr15:44478379:G:A	44478379	NA,A	NA,G	NA,1	NA,inf	NA,inf	NA,0.503759	9.02306e-05	0.000180174
3	chr15:42361505:G:A	42361505	NA,A	NA,G	NA,1	NA,-inf	NA,inf	NA,0.477498	9.02301e-05	0.000180082
3	chr15:44371714:A:C	44371714	NA,C	NA,A	NA,1	NA,inf	NA,inf	NA,0.503493	9.02202e-05	0.000180151
3	chr15:42455787:T:A	42455787	A,NA	T,NA	1,NA	-inf,NA	inf,NA	0.834041,NA	9.01953e-05	0.000180089
3	chr15:41921412:T:C	41921412	NA,C	NA,T	NA,1	NA,-inf	NA,inf	NA,0.466264	9.01654e-05	0.000179935
3	chr15:44342128:A:C	44342128	NA,C	NA,A	NA,1	NA,-inf	NA,inf	NA,0.471407	9.0147e-05	0.000179933
3	chr15:42267420:C:T	42267420	NA,T	NA,C	NA,1	NA,inf	NA,inf	NA,0.514313	9.01401e-05	0.000179956
3	chr15:43068249:C:T	43068249	NA,T	NA,C	NA,1	NA,inf	NA,inf	NA,0.49502	9.01263e-05	0.000179969
3	chr15:43186688:TA:T	43186688	NA,T	NA,TA	NA,1	NA,inf	NA,inf	NA,0.50832	9.01232e-05	0.000179961
3	chr15:42091631:C:T	42091631	T,T	C,C	1,1	-inf,inf	inf,inf	0.562578,1.38371	9.00893e-05	0.000179737
3	chr15:43740859:G:A	43740859	NA,A	NA,G	NA,1	NA,inf	NA,inf	NA,0.492996	9.00659e-05	0.000179851
3	chr15:44383417:C:G	44383417	NA,G	NA,C	NA,1	NA,inf	NA,inf	NA,0.502107	9.00554e-05	0.000179822
3	chr15:42379325:G:A	42379325	A,NA	G,NA	1,NA	-inf,NA	inf,NA	0.830513,NA	9.00366e-05	0.00017977
3	chr15:42025063:G:A	42025063	NA,A	NA,G	NA,1	NA,inf	NA,inf	NA,0.508662	9.00287e-05	0.000179768
3	chr15:42975754:C:T	42975754	NA,T	NA,C	NA,1	NA,-inf	NA,inf	NA,0.529258	9.00206e-05	0.000179632
3	chr15:44620368:A:G	44620368	NA,G	NA,A	NA,1	NA,-inf	NA,inf	NA,0.477118	9.00167e-05	0.0001797
3	chr15:43750347:A:G	43750347	NA,G	NA,A	NA,1	NA,inf	NA,inf	NA,0.492554	9.00023e-05	0.000179724
3	chr15:43132833:T:C	43132833	NA,C	NA,T	NA,1	NA,inf	NA,inf	NA,0.495004	8.99869e-05	0.000179691
3	chr15:44037234:G:A	44037234	NA,A	NA,G	NA,1	NA,inf	NA,inf	NA,0.49007	8.99516e-05	0.000179628
3	chr15:43106590:C:T	43106590	NA,T	NA,C	NA,1	NA,-inf	NA,inf	NA,0.543796	8.99228e-05	0.0001793
3	chr15:43165123:CTAT:C	43165123	NA,C	NA,CTAT	NA,1	NA,inf	NA,inf	NA,0.505681	8.98647e-05	0.000179445
3	chr15:44538135:TTTG:T	44538135	NA,T	NA,TTTG	NA,1	NA,-inf	NA,inf	NA,0.500136	8.98562e-05	0.000179353
3	chr15:43402885:T:A	43402885	A,A	T,T	1,1	inf,inf	inf,inf	0.210147,0.873078	8.98377e-05	0.000181496
3	chr15:44441241:C:T	44441241	T,NA	C,NA	1,NA	-inf,NA	inf,NA	0.819843,NA	8.98342e-05	0.000179441
3	chr15:42608193:G:C	42608193	NA,C	NA,G	NA,1	NA,-inf	NA,inf	NA,0.537225	8.97603e-05	0.000179016
3	chr15:44495671:C:T	44495671	NA,T	NA,C	NA,1	NA,-inf	NA,inf	NA,0.498647	8.96947e-05	0.00017903
3	chr15:42175840:C:T	42175840	NA,T	NA,C	NA,1	NA,inf	NA,inf	NA,0.509645	8.96e-05	0.000178878
3	chr15:44681519:A:G	44681519	NA,G	NA,A	NA,1	NA,-inf	NA,inf	NA,0.518726	8.95676e-05	0.000178646
3	chr15:42360346:A:G	42360346	NA,G	NA,A	NA,1	NA,-inf	NA,inf	NA,0.476685	8.9553e-05	0.000178738
3	chr15:42705149:C:T	42705149	T,T	C,C	1,1	inf,inf	inf,inf	0.260959,1.65559	8.95462e-05	0.000178924
3	chr15:44098298:G:A	44098298	NA,A	NA,G	NA,1	NA,inf	NA,inf	NA,0.486601	8.95168e-05	0.000178833
3	chr15:43017691:T:G	43017691	NA,G	NA,T	NA,1	NA,inf	NA,inf	NA,0.496701	8.94515e-05	0.000178616
3	chr15:43805896:A:G	43805896	G,NA	A,NA	1,NA	-inf,NA	inf,NA	0.768993,NA	8.93243e-05	0.000178449
3	chr15:43444366:G:A	43444366	NA,A	NA,G	NA,1	NA,inf	NA,inf	NA,0.490495	8.93032e-05	0.00017831
3	chr15:42073263:T:C	42073263	NA,C	NA,T	NA,1	NA,-inf	NA,inf	NA,0.492882	8.92831e-05	0.000178192
3	chr15:43318209:G:T	43318209	NA,T	NA,G	NA,1	NA,inf	NA,inf	NA,0.483835	8.92336e-05	0.000178188
3	chr15:43316629:G:A	43316629	NA,A	NA,G	NA,1	NA,inf	NA,inf	NA,0.483794	8.92287e-05	0.000178178
3	chr15:43411088:A:G	43411088	NA,G	NA,A	NA,1	NA,inf	NA,inf	NA,0.483748	8.92211e-05	0.000178162
3	chr15:42202993:C:T	42202993	T,T	C,C	1,1	-inf,-inf	inf,inf	1.53873,0.00915184	8.92132e-05	0.000178046
3	chr15:43443515:AG:A	43443515	NA,A	NA,AG	NA,1	NA,inf	NA,inf	NA,0.483951	8.92125e-05	0.000178042
3	chr15:44259330:G:A	44259330	NA,A	NA,G	NA,1	NA,inf	NA,inf	NA,0.5034	8.91858e-05	0.000178088
3	chr15:44713212:T:C	44713212	NA,C	NA,T	NA,1	NA,inf	NA,inf	NA,0.491086	8.91737e-05	0.000178027
3	chr15:42029694:A:T	42029694	T,T	A,A	1,1	-inf,-inf	inf,inf	1.26929,0.716807	8.91562e-05	0.000178157
3	chr15:43475999:T:C	43475999	NA,C	NA,T	NA,1	NA,inf	NA,inf	NA,0.489605	8.91503e-05	0.000178023
3	chr15:42318368:G:A	42318368	A,A	G,G	1,1	-inf,-inf	inf,inf	1.69661,0.0852657	8.91502e-05	0.000178219
3	chr15:42478232:T:G	42478232	NA,G	NA,T	NA,1	NA,-inf	NA,inf	NA,0.473935	8.91318e-05	0.000177903
3	chr15:43488220:G:A	43488220	NA,A	NA,G	NA,1	NA,-inf	NA,inf	NA,0.464302	8.91185e-05	0.000177911
3	chr15:44124332:T:C	44124332	NA,C	NA,T	NA,1	NA,-inf	NA,inf	NA,0.458252	8.91163e-05	0.0001779
3	chr15:43152984:C:G	43152984	NA,G	NA,C	NA,1	NA,inf	NA,inf	NA,0.499402	8.9112e-05	0.000177942
3	chr15:42119236:A:G	42119236	G,G	A,A	1,1	-inf,-inf	inf,inf	0.0235679,1.60414	8.91003e-05	0.000177774
3	chr15:44529647:T:C	44529647	NA,C	NA,T	NA,1	NA,-inf	NA,inf	NA,0.493615	8.90747e-05	0.000177794
3	chr15:42516575:C:T	42516575	NA,T	NA,C	NA,1	NA,inf	NA,inf	NA,0.481514	8.90702e-05	0.000177843
3	chr15:41999824:C:T	41999824	NA,T	NA,C	NA,1	NA,-inf	NA,inf	NA,0.461289	8.90611e-05	0.000177745
3	chr15:44537866:A:G	44537866	NA,G	NA,A	NA,1	NA,-inf	NA,inf	NA,0.493357	8.90437e-05	0.000177732
3	chr15:44547192:GGA:G	44547192	NA,G	NA,GGA	NA,1	NA,-inf	NA,inf	NA,0.493357	8.90437e-05	0.000177732
3	chr15:42764016:G:A	42764016	NA,A	NA,G	NA,1	NA,inf	NA,inf	NA,0.491366	8.90361e-05	0.000177782
3	chr15:42954496:A:C	42954496	NA,C	NA,A	NA,1	NA,-inf	NA,inf	NA,0.458549	8.90315e-05	0.000177714
3	chr15:44437951:A:G	44437951	NA,G	NA,A	NA,1	NA,inf	NA,inf	NA,0.493381	8.89987e-05	0.000177712
3	chr15:44388909:G:A	44388909	NA,A	NA,G	NA,1	NA,inf	NA,inf	NA,0.493188	8.89909e-05	0.000177695
3	chr15:43037977:A:T	43037977	NA,T	NA,A	NA,1	NA,-inf	NA,inf	NA,0.498571	8.89699e-05	0.000177665
3	chr15:44219086:A:T	44219086	T,NA	A,NA	1,NA	-inf,NA	inf,NA	0.779744,NA	8.89582e-05	0.000177701
3	chr15:43123743:T:C	43123743	NA,C	NA,T	NA,1	NA,inf	NA,inf	NA,0.497875	8.89493e-05	0.000177617
3	chr15:43204073:C:T	43204073	T,NA	C,NA	1,NA	-inf,NA	inf,NA	0.782307,NA	8.89477e-05	0.000177599
3	chr15:42490391:T:C	42490391	NA,C	NA,T	NA,1	NA,-inf	NA,inf	NA,0.472464	8.89012e-05	0.000177443
3	chr15:43906297:A:G	43906297	NA,G	NA,A	NA,1	NA,inf	NA,inf	NA,0.502664	8.88961e-05	0.000177545
3	chr15:42255560:C:T	42255560	NA,T	NA,C	NA,1	NA,inf	NA,inf	NA,0.503478	8.88478e-05	0.000177376
3	chr15:42333025:T:A	42333025	NA,A	NA,T	NA,1	NA,-inf	NA,inf	NA,0.471257	8.88055e-05	0.000177248
3	chr15:43029242:C:T	43029242	NA,T	NA,C	NA,1	NA,-inf	NA,inf	NA,0.517429	8.88041e-05	0.000177196
3	chr15:42136310:C:A	42136310	NA,A	NA,C	NA,1	NA,-inf	NA,inf	NA,0.474512	8.87875e-05	0.000177139
3	chr15:42707342:A:G	42707342	G,G	A,A	1,1	inf,inf	inf,inf	0.285942,1.6383	8.87718e-05	0.00017738
3	chr15:43540607:G:A	43540607	NA,A	NA,G	NA,1	NA,inf	NA,inf	NA,0.481475	8.87572e-05	0.00017724
3	chr15:43178418:C:T	43178418	NA,T	NA,C	NA,1	NA,inf	NA,inf	NA,0.518701	8.87503e-05	0.000177284
3	chr15:41911479:T:G	41911479	NA,G	NA,T	NA,1	NA,-inf	NA,inf	NA,0.454745	8.87402e-05	0.000177095
3	chr15:42458183:T:G	42458183	NA,G	NA,T	NA,1	NA,inf	NA,inf	NA,0.490195	8.872e-05	0.000177163
3	chr15:43138349:G:A	43138349	NA,A	NA,G	NA,1	NA,inf	NA,inf	NA,0.496003	8.8709e-05	0.000177137
3	chr15:43837747:C:T	43837747	NA,T	NA,C	NA,1	NA,-inf	NA,inf	NA,0.477355	8.87067e-05	0.000177088
3	chr15:42050017:C:G	42050017	NA,G	NA,C	NA,1	NA,-inf	NA,inf	NA,0.478236	8.86898e-05	0.000177021
3	chr15:44572908:T:C	44572908	NA,C	NA,T	NA,1	NA,inf	NA,inf	NA,0.484648	8.86841e-05	0.000177093
3	chr15:42579493:C:T	42579493	NA,T	NA,C	NA,1	NA,-inf	NA,inf	NA,0.453031	8.8662e-05	0.00017698
3	chr15:43153594:T:C	43153594	NA,C	NA,T	NA,1	NA,-inf	NA,inf	NA,0.534383	8.86497e-05	0.000176762
3	chr15:44583346:T:C	44583346	NA,C	NA,T	NA,1	NA,inf	NA,inf	NA,0.489984	8.86374e-05	0.00017699
3	chr15:44158391:T:C	44158391	C,C	T,T	1,1	inf,-inf	inf,inf	2.17253,1.70291	8.86363e-05	0.000177784
3	chr15:43970633:T:C	43970633	NA,C	NA,T	NA,1	NA,-inf	NA,inf	NA,0.47365	8.86109e-05	0.000176836
3	chr15:44024597:TC:T	44024597	NA,T	NA,TC	NA,1	NA,inf	NA,inf	NA,0.501268	8.86018e-05	0.000176941
3	chr15:44431754:T:C	44431754	NA,C	NA,T	NA,1	NA,inf	NA,inf	NA,0.489962	8.85909e-05	0.000176897
3	chr15:42213770:T:C	42213770	NA,C	NA,T	NA,1	NA,inf	NA,inf	NA,0.500858	8.85558e-05	0.000176793
3	chr15:42264770:A:G	42264770	NA,G	NA,A	NA,1	NA,inf	NA,inf	NA,0.500964	8.8555e-05	0.000176791
3	chr15:42064707:A:T	42064707	NA,T	NA,A	NA,1	NA,inf	NA,inf	NA,0.492906	8.85371e-05	0.000176789
3	chr15:42261642:T:TC	42261642	NA,TC	NA,T	NA,1	NA,inf	NA,inf	NA,0.500702	8.85194e-05	0.000176721
3	chr15:42337871:G:A	42337871	NA,A	NA,G	NA,1	NA,-inf	NA,inf	NA,0.480562	8.85115e-05	0.000176687
3	chr15:44631310:T:C	44631310	NA,C	NA,T	NA,1	NA,-inf	NA,inf	NA,0.488092	8.84885e-05	0.000176624
3	chr15:42110625:T:C	42110625	NA,C	NA,T	NA,1	NA,inf	NA,inf	NA,0.483866	8.84681e-05	0.000176669
3	chr15:43440069:G:C	43440069	NA,C	NA,G	NA,1	NA,inf	NA,inf	NA,0.477715	8.84627e-05	0.000176546
3	chr15:43753972:G:C	43753972	NA,C	NA,G	NA,1	NA,inf	NA,inf	NA,0.479587	8.84522e-05	0.000176628
3	chr15:42307432:T:C	42307432	NA,C	NA,T	NA,1	NA,inf	NA,inf	NA,0.476321	8.84466e-05	0.000176476
3	chr15:44616453:C:T	44616453	NA,T	NA,C	NA,1	NA,-inf	NA,inf	NA,0.487468	8.84148e-05	0.000176477
3	chr15:41996825:T:G	41996825	NA,G	NA,T	NA,1	NA,-inf	NA,inf	NA,0.45567	8.84019e-05	0.000176434
3	chr15:42660715:C:T	42660715	NA,T	NA,C	NA,1	NA,inf	NA,inf	NA,0.480568	8.83807e-05	0.000176479
3	chr15:44518192:T:C	44518192	NA,C	NA,T	NA,1	NA,-inf	NA,inf	NA,0.508569	8.8368e-05	0.000176255
3	chr15:43791611:T:C	43791611	NA,C	NA,T	NA,1	NA,inf	NA,inf	NA,0.482191	8.8351e-05	0.000176427
3	chr15:43640503:A:G	43640503	NA,G	NA,A	NA,1	NA,inf	NA,inf	NA,0.476958	8.83492e-05	0.000176407
3	chr15:42668192:A:AC	42668192	NA,AC	NA,A	NA,1	NA,inf	NA,inf	NA,0.48012	8.83283e-05	0.000176374
3	chr15:43373800:C:T	43373800	NA,T	NA,C	NA,1	NA,inf	NA,inf	NA,0.475555	8.83044e-05	0.000176329
3	chr15:43304395:A:T	43304395	NA,T	NA,A	NA,1	NA,-inf	NA,inf	NA,0.5454	8.83031e-05	0.000176059
3	chr15:44136224:ATGT:A	44136224	A,A	ATGT,ATGT	1,1	inf,-inf	inf,inf	1.95249,1.65386	8.82931e-05	0.000177055
3	chr15:43140377:T:G	43140377	NA,G	NA,T	NA,1	NA,inf	NA,inf	NA,0.492472	8.82929e-05	0.000176306
3	chr15:42340067:G:C	42340067	NA,C	NA,G	NA,1	NA,inf	NA,inf	NA,0.474983	8.82891e-05	0.000176332
3	chr15:44734305:C:T	44734305	NA,T	NA,C	NA,1	NA,-inf	NA,inf	NA,0.486853	8.8286e-05	0.000176193
3	chr15:44459309:C:T	44459309	T,NA	C,NA	1,NA	inf,NA	inf,NA	0.917021,NA	8.82328e-05	0.000176132
3	chr15:44552270:CAG:C	44552270	NA,C	NA,CAG	NA,1	NA,-inf	NA,inf	NA,0.486278	8.82042e-05	0.000176057
3	chr15:42610441:T:C	42610441	NA,C	NA,T	NA,1	NA,-inf	NA,inf	NA,0.44888	8.8174e-05	0.000176005
3	chr15:44433274:C:T	44433274	NA,T	NA,C	NA,1	NA,-inf	NA,inf	NA,0.486211	8.81695e-05	0.000175986
3	chr15:41917604:C:G	41917604	NA,G	NA,C	NA,1	NA,inf	NA,inf	NA,0.474975	8.81649e-05	0.000176061
3	chr15:42268208:T:C	42268208	NA,C	NA,T	NA,1	NA,inf	NA,inf	NA,0.497523	8.81555e-05	0.000175994
3	chr15:42196187:C:T	42196187	NA,T	NA,C	NA,1	NA,inf	NA,inf	NA,0.497398	8.81467e-05	0.000175977
3	chr15:42237777:C:T	42237777	NA,T	NA,C	NA,1	NA,-inf	NA,inf	NA,0.464986	8.81261e-05	0.000175892
3	chr15:42786504:A:G	42786504	NA,G	NA,A	NA,1	NA,-inf	NA,inf	NA,0.440846	8.80912e-05	0.00017583
3	chr15:42639439:C:T	42639439	NA,T	NA,C	NA,1	NA,inf	NA,inf	NA,0.478025	8.80414e-05	0.000175802
3	chr15:44331516:T:C	44331516	NA,C	NA,T	NA,1	NA,inf	NA,inf	NA,0.484926	8.80012e-05	0.00017572
3	chr15:42319425:G:T	42319425	T,T	G,G	1,1	-inf,-inf	inf,inf	1.68781,0.0882587	8.79902e-05	0.0001759
3	chr15:44099215:C:A	44099215	NA,A	NA,C	NA,1	NA,inf	NA,inf	NA,0.473654	8.79804e-05	0.000175761
3	chr15:44632593:C:T	44632593	NA,T	NA,C	NA,1	NA,-inf	NA,inf	NA,0.483709	8.79712e-05	0.000175592
3	chr15:42215423:C:A	42215423	NA,A	NA,C	NA,1	NA,-inf	NA,inf	NA,0.463519	8.79558e-05	0.000175552
3	chr15:43176778:G:A	43176778	A,NA	G,NA	1,NA	inf,NA	inf,NA	0.986737,NA	8.79281e-05	0.000175663
3	chr15:42938705:G:A	42938705	A,NA	G,NA	1,NA	inf,NA	inf,NA	0.997593,NA	8.79242e-05	0.000175351
3	chr15:41919465:C:T	41919465	NA,T	NA,C	NA,1	NA,-inf	NA,inf	NA,0.447943	8.79017e-05	0.000175423
3	chr15:42270672:A:G	42270672	NA,G	NA,A	NA,1	NA,inf	NA,inf	NA,0.47304	8.78861e-05	0.000175482
3	chr15:44101187:A:C	44101187	NA,C	NA,A	NA,1	NA,inf	NA,inf	NA,0.472161	8.78004e-05	0.000175401
3	chr15:42283219:G:A	42283219	NA,A	NA,G	NA,1	NA,inf	NA,inf	NA,0.470667	8.779e-05	0.000175167
3	chr15:44136784:C:T	44136784	T,T	C,C	1,1	inf,-inf	inf,inf	1.82252,1.6285	8.7784e-05	0.000176053
3	chr15:44366303:A:AC	44366303	NA,AC	NA,A	NA,1	NA,inf	NA,inf	NA,0.487644	8.77634e-05	0.000175263
3	chr15:43240207:C:T	43240207	NA,T	NA,C	NA,1	NA,-inf	NA,inf	NA,0.526208	8.7741e-05	0.000174952
3	chr15:42092092:T:C	42092092	C,C	T,T	1,1	-inf,-inf	inf,inf	0.0524304,1.6134	8.77018e-05	0.000175366
3	chr15:44265329:C:T	44265329	T,NA	C,NA	1,NA	-inf,NA	inf,NA	0.749628,NA	8.76781e-05	0.000175091
3	chr15:44347337:T:A	44347337	NA,A	NA,T	NA,1	NA,inf	NA,inf	NA,0.482083	8.76688e-05	0.000175056
3	chr15:44024335:G:C	44024335	C,C	G,G	1,1	inf,inf	inf,inf	1.82837,0.0290524	8.75996e-05	0.000175547
3	chr15:44548638:T:G	44548638	NA,G	NA,T	NA,1	NA,-inf	NA,inf	NA,0.500145	8.75638e-05	0.000174653
3	chr15:43092864:G:A	43092864	NA,A	NA,G	NA,1	NA,-inf	NA,inf	NA,0.505019	8.75619e-05	0.000174718
3	chr15:43973525:A:T	43973525	NA,T	NA,A	NA,1	NA,inf	NA,inf	NA,0.463108	8.75117e-05	0.000174818
3	chr15:44349314:G:A	44349314	NA,A	NA,G	NA,1	NA,inf	NA,inf	NA,0.483829	8.74828e-05	0.000174668
3	chr15:42596015:A:G	42596015	NA,G	NA,A	NA,1	NA,-inf	NA,inf	NA,0.515491	8.74759e-05	0.000174465
3	chr15:42034652:C:T	42034652	NA,T	NA,C	NA,1	NA,-inf	NA,inf	NA,0.451609	8.74409e-05	0.000174502
3	chr15:42387805:C:T	42387805	NA,T	NA,C	NA,1	NA,inf	NA,inf	NA,0.476937	8.73883e-05	0.000174524
3	chr15:42150801:G:T	42150801	T,T	G,G	1,1	-inf,inf	inf,inf	0.642101,1.23957	8.73576e-05	0.000174325
3	chr15:42967615:T:G	42967615	NA,G	NA,T	NA,1	NA,-inf	NA,inf	NA,0.50586	8.7332e-05	0.000174273
3	chr15:42229713:G:A	42229713	NA,A	NA,G	NA,1	NA,inf	NA,inf	NA,0.465998	8.73308e-05	0.000174365
3	chr15:42455497:C:T	42455497	NA,T	NA,C	NA,1	NA,inf	NA,inf	NA,0.477725	8.72651e-05	0.000174382
3	chr15:43418369:G:A	43418369	NA,A	NA,G	NA,1	NA,inf	NA,inf	NA,0.473229	8.72131e-05	0.000174162
3	chr15:44189460:C:G	44189460	NA,G	NA,C	NA,1	NA,-inf	NA,inf	NA,0.468195	8.71931e-05	0.000174048
3	chr15:43080102:A:C	43080102	NA,C	NA,A	NA,1	NA,inf	NA,inf	NA,0.470196	8.71846e-05	0.000174091
3	chr15:42485701:C:T	42485701	NA,T	NA,C	NA,1	NA,inf	NA,inf	NA,0.46274	8.71704e-05	0.000174102
3	chr15:43601996:T:C	43601996	NA,C	NA,T	NA,1	NA,-inf	NA,inf	NA,0.518248	8.71179e-05	0.000173727
3	chr15:44237568:G:A	44237568	NA,A	NA,G	NA,1	NA,-inf	NA,inf	NA,0.446305	8.70754e-05	0.000173806
3	chr15:42000062:T:C	42000062	NA,C	NA,T	NA,1	NA,-inf	NA,inf	NA,0.444497	8.70543e-05	0.000173742
3	chr15:44471055:A:G	44471055	NA,G	NA,A	NA,1	NA,-inf	NA,inf	NA,0.495318	8.7054e-05	0.000173637
3	chr15:41925481:T:C	41925481	NA,C	NA,T	NA,1	NA,inf	NA,inf	NA,0.465225	8.70222e-05	0.000173779
3	chr15:43754122:G:A	43754122	NA,A	NA,G	NA,1	NA,inf	NA,inf	NA,0.467328	8.70124e-05	0.000173752
3	chr15:42238085:C:T	42238085	NA,T	NA,C	NA,1	NA,-inf	NA,inf	NA,0.455433	8.7004e-05	0.000173653
3	chr15:42886009:T:A	42886009	NA,A	NA,T	NA,1	NA,-inf	NA,inf	NA,0.519209	8.6999e-05	0.000173478
3	chr15:42988659:C:T	42988659	NA,T	NA,C	NA,1	NA,-inf	NA,inf	NA,0.503245	8.69891e-05	0.000173586
3	chr15:44085249:T:C	44085249	NA,C	NA,T	NA,1	NA,inf	NA,inf	NA,0.465393	8.69623e-05	0.000173657
3	chr15:43133530:C:G	43133530	NA,G	NA,C	NA,1	NA,inf	NA,inf	NA,0.457689	8.69361e-05	0.000173593
3	chr15:42965625:C:T	42965625	NA,T	NA,C	NA,1	NA,-inf	NA,inf	NA,0.518724	8.69253e-05	0.000173464
3	chr15:43723501:A:G	43723501	NA,G	NA,A	NA,1	NA,inf	NA,inf	NA,0.466065	8.69071e-05	0.000173541
3	chr15:44482195:G:T	44482195	T,NA	G,NA	1,NA	-inf,NA	inf,NA	0.733418,NA	8.69026e-05	0.000173649
3	chr15:42222795:G:C	42222795	NA,C	NA,G	NA,1	NA,-inf	NA,inf	NA,0.462675	8.68887e-05	0.000173433
3	chr15:42197276:G:A	42197276	NA,A	NA,G	NA,1	NA,-inf	NA,inf	NA,0.454496	8.68858e-05	0.000173417
3	chr15:43398229:A:G	43398229	G,NA	A,NA	1,NA	-inf,NA	inf,NA	0.733659,NA	8.68782e-05	0.000173579
3	chr15:42243985:A:G	42243985	NA,G	NA,A	NA,1	NA,inf	NA,inf	NA,0.48422	8.67899e-05	0.000173265
3	chr15:43147110:C:T	43147110	NA,T	NA,C	NA,1	NA,inf	NA,inf	NA,0.478914	8.67319e-05	0.000173188
3	chr15:42817253:TAG:T	42817253	NA,T	NA,TAG	NA,1	NA,inf	NA,inf	NA,0.472632	8.67201e-05	0.000173156
3	chr15:44001693:G:A	44001693	NA,A	NA,G	NA,1	NA,inf	NA,inf	NA,0.462848	8.67096e-05	0.000173154
3	chr15:43295767:A:G	43295767	NA,G	NA,A	NA,1	NA,inf	NA,inf	NA,0.485803	8.67092e-05	0.000173144
3	chr15:43258957:A:T	43258957	NA,T	NA,A	NA,1	NA,inf	NA,inf	NA,0.471004	8.66899e-05	0.000173098
3	chr15:43081437:A:G	43081437	NA,G	NA,A	NA,1	NA,inf	NA,inf	NA,0.483886	8.66684e-05	0.000173058
3	chr15:43108523:G:A	43108523	NA,A	NA,G	NA,1	NA,inf	NA,inf	NA,0.465481	8.66339e-05	0.000172906
3	chr15:42436843:T:C	42436843	NA,C	NA,T	NA,1	NA,-inf	NA,inf	NA,0.445118	8.66253e-05	0.000172899
3	chr15:43135157:A:G	43135157	NA,G	NA,A	NA,1	NA,inf	NA,inf	NA,0.470917	8.66231e-05	0.000172967
3	chr15:42289140:G:A	42289140	NA,A	NA,G	NA,1	NA,inf	NA,inf	NA,0.460512	8.66042e-05	0.000172802
3	chr15:42786655:T:C	42786655	NA,C	NA,T	NA,1	NA,inf	NA,inf	NA,0.466212	8.65975e-05	0.000172923
3	chr15:43847405:C:T	43847405	NA,T	NA,C	NA,1	NA,inf	NA,inf	NA,0.485266	8.65768e-05	0.000172882
3	chr15:44021855:G:A	44021855	NA,A	NA,G	NA,1	NA,inf	NA,inf	NA,0.452687	8.65725e-05	0.000172966
3	chr15:41999375:C:T	41999375	NA,T	NA,C	NA,1	NA,-inf	NA,inf	NA,0.440403	8.65698e-05	0.000172776
3	chr15:42122371:A:G	42122371	NA,G	NA,A	NA,1	NA,inf	NA,inf	NA,0.456785	8.65555e-05	0.000172856
3	chr15:42214897:GAAA:G	42214897	NA,G	NA,GAAA	NA,1	NA,inf	NA,inf	NA,0.459852	8.65421e-05	0.000172817
3	chr15:43267839:T:C	43267839	NA,C	NA,T	NA,1	NA,inf	NA,inf	NA,0.469674	8.65374e-05	0.000172793
3	chr15:41929640:T:TA	41929640	NA,TA	NA,T	NA,1	NA,inf	NA,inf	NA,0.461549	8.65253e-05	0.00017279
3	chr15:44347815:G:A	44347815	NA,A	NA,G	NA,1	NA,inf	NA,inf	NA,0.471994	8.65045e-05	0.000172731
3	chr15:43314452:A:G	43314452	NA,G	NA,A	NA,1	NA,-inf	NA,inf	NA,0.417165	8.64882e-05	0.000172579
3	chr15:42165208:T:C	42165208	NA,C	NA,T	NA,1	NA,inf	NA,inf	NA,0.460685	8.64544e-05	0.000172663
3	chr15:42203738:A:C	42203738	NA,C	NA,A	NA,1	NA,inf	NA,inf	NA,0.482565	8.64525e-05	0.000172594
3	chr15:42325087:A:C	42325087	NA,C	NA,A	NA,1	NA,inf	NA,inf	NA,0.458975	8.64177e-05	0.000172593
3	chr15:43142392:T:G	43142392	NA,G	NA,T	NA,1	NA,-inf	NA,inf	NA,0.423675	8.64155e-05	0.000172455
3	chr15:43014907:C:T	43014907	NA,T	NA,C	NA,1	NA,-inf	NA,inf	NA,0.443201	8.64043e-05	0.000172472
3	chr15:42116223:C:T	42116223	NA,T	NA,C	NA,1	NA,inf	NA,inf	NA,0.468117	8.63969e-05	0.000172535
3	chr15:43129481:T:C	43129481	NA,C	NA,T	NA,1	NA,-inf	NA,inf	NA,0.513767	8.63586e-05	0.000172201
3	chr15:44250691:G:A	44250691	NA,A	NA,G	NA,1	NA,inf	NA,inf	NA,0.474192	8.63305e-05	0.000172368
3	chr15:42257020:A:G	42257020	NA,G	NA,A	NA,1	NA,inf	NA,inf	NA,0.481501	8.63222e-05	0.000172335
3	chr15:44339408:G:A	44339408	NA,A	NA,G	NA,1	NA,inf	NA,inf	NA,0.470315	8.63123e-05	0.000172347
3	chr15:42280814:C:T	42280814	NA,T	NA,C	NA,1	NA,inf	NA,inf	NA,0.458672	8.63077e-05	0.000172372
3	chr15:43100444:T:C	43100444	NA,C	NA,T	NA,1	NA,inf	NA,inf	NA,0.4698	8.62995e-05	0.000172322
3	chr15:42184367:C:G	42184367	NA,G	NA,C	NA,1	NA,inf	NA,inf	NA,0.480523	8.62256e-05	0.000172142
3	chr15:44420207:G:A	44420207	A,NA	G,NA	1,NA	-inf,NA	inf,NA	0.758923,NA	8.62059e-05	0.000172198
3	chr15:43036887:C:G	43036887	G,NA	C,NA	1,NA	-inf,NA	inf,NA	0.74375,NA	8.61879e-05	0.000172144
3	chr15:44021697:A:G	44021697	NA,G	NA,A	NA,1	NA,-inf	NA,inf	NA,0.480015	8.61778e-05	0.000171988
3	chr15:43966569:A:T	43966569	NA,T	NA,A	NA,1	NA,-inf	NA,inf	NA,0.453651	8.61724e-05	0.000171972
3	chr15:43632173:T:G	43632173	NA,G	NA,T	NA,1	NA,-inf	NA,inf	NA,0.455293	8.61667e-05	0.00017202
3	chr15:42607619:G:A	42607619	A,NA	G,NA	1,NA	-inf,NA	inf,NA	0.80453,NA	8.60872e-05	0.000171891
3	chr15:42991255:G:A	42991255	NA,A	NA,G	NA,1	NA,-inf	NA,inf	NA,0.440773	8.60713e-05	0.000171819
3	chr15:42329425:C:T	42329425	NA,T	NA,C	NA,1	NA,inf	NA,inf	NA,0.455698	8.60455e-05	0.000171849
3	chr15:44345854:A:C	44345854	NA,C	NA,A	NA,1	NA,-inf	NA,inf	NA,0.48805	8.60429e-05	0.000171623
3	chr15:42191605:C:T	42191605	NA,T	NA,C	NA,1	NA,inf	NA,inf	NA,0.478473	8.59897e-05	0.000171671
3	chr15:42345216:A:C	42345216	NA,C	NA,A	NA,1	NA,-inf	NA,inf	NA,0.44668	8.59777e-05	0.000171605
3	chr15:44580292:A:C	44580292	NA,C	NA,A	NA,1	NA,-inf	NA,inf	NA,0.485789	8.5951e-05	0.00017144
3	chr15:42720319:A:G	42720319	G,G	A,A	1,1	inf,inf	inf,inf	0.110382,1.70234	8.59406e-05	0.00017259
3	chr15:43289132:T:G	43289132	NA,G	NA,T	NA,1	NA,inf	NA,inf	NA,0.454987	8.59201e-05	0.00017157
3	chr15:44264951:T:C	44264951	NA,C	NA,T	NA,1	NA,-inf	NA,inf	NA,0.445313	8.59195e-05	0.00017151
3	chr15:43430204:T:C	43430204	NA,C	NA,T	NA,1	NA,inf	NA,inf	NA,0.477108	8.59017e-05	0.000171537
3	chr15:44620487:A:C	44620487	NA,C	NA,A	NA,1	NA,-inf	NA,inf	NA,0.465599	8.58903e-05	0.00017144
3	chr15:41945205:C:G	41945205	G,G	C,C	1,1	inf,-inf	inf,inf	1.24189,0.450842	8.58597e-05	0.000171476
3	chr15:43982777:T:C	43982777	NA,C	NA,T	NA,1	NA,inf	NA,inf	NA,0.448228	8.58575e-05	0.000171511
3	chr15:43631983:A:C	43631983	NA,C	NA,A	NA,1	NA,-inf	NA,inf	NA,0.439244	8.58126e-05	0.000171291
3	chr15:42179116:T:G	42179116	NA,G	NA,T	NA,1	NA,inf	NA,inf	NA,0.454769	8.5776e-05	0.000171269
3	chr15:42179115:C:G	42179115	NA,G	NA,C	NA,1	NA,inf	NA,inf	NA,0.454769	8.5776e-05	0.000171269
3	chr15:44316532:A:G	44316532	NA,G	NA,A	NA,1	NA,inf	NA,inf	NA,0.450789	8.5761e-05	0.000171245
3	chr15:44323129:AACTC:A	44323129	NA,A	NA,AACTC	NA,1	NA,inf	NA,inf	NA,0.450765	8.57538e-05	0.00017123
3	chr15:43960810:A:G	43960810	NA,G	NA,A	NA,1	NA,-inf	NA,inf	NA,0.44989	8.57391e-05	0.000171108
3	chr15:42202336:T:A	42202336	NA,A	NA,T	NA,1	NA,inf	NA,inf	NA,0.4762	8.57371e-05	0.000171167
3	chr15:43269063:G:A	43269063	NA,A	NA,G	NA,1	NA,inf	NA,inf	NA,0.46286	8.56698e-05	0.000171068
3	chr15:44299759:A:G	44299759	NA,G	NA,A	NA,1	NA,inf	NA,inf	NA,0.468388	8.56678e-05	0.000171045
3	chr15:42447519:C:T	42447519	NA,T	NA,C	NA,1	NA,inf	NA,inf	NA,0.450227	8.5644e-05	0.000171051
3	chr15:42192123:T:C	42192123	C,NA	T,NA	1,NA	-inf,NA	inf,NA	1.09386,NA	8.5632e-05	0.000170933
3	chr15:43854907:T:C	43854907	NA,C	NA,T	NA,1	NA,-inf	NA,inf	NA,0.497844	8.56139e-05	0.000171066
3	chr15:44078435:T:C	44078435	NA,C	NA,T	NA,1	NA,inf	NA,inf	NA,0.453486	8.56097e-05	0.000170955
3	chr15:42256038:A:C	42256038	NA,C	NA,A	NA,1	NA,inf	NA,inf	NA,0.45178	8.55969e-05	0.000170794
3	chr15:44618600:G:A	44618600	NA,A	NA,G	NA,1	NA,inf	NA,inf	NA,0.450063	8.55926e-05	0.000170919
3	chr15:43549266:C:T	43549266	NA,T	NA,C	NA,1	NA,inf	NA,inf	NA,0.454191	8.55653e-05	0.000170865
3	chr15:43634504:G:A	43634504	NA,A	NA,G	NA,1	NA,-inf	NA,inf	NA,0.449976	8.55463e-05	0.000170782
3	chr15:43044661:G:A	43044661	NA,A	NA,G	NA,1	NA,-inf	NA,inf	NA,0.433696	8.5538e-05	0.000170765
3	chr15:44369897:T:A	44369897	NA,A	NA,T	NA,1	NA,inf	NA,inf	NA,0.448647	8.55187e-05	0.000170761
3	chr15:42708134:C:A	42708134	NA,A	NA,C	NA,1	NA,inf	NA,inf	NA,0.463985	8.55053e-05	0.000170734
3	chr15:42266426:C:G	42266426	NA,G	NA,C	NA,1	NA,inf	NA,inf	NA,0.4507	8.54757e-05	0.000170552
3	chr15:42092094:A:C	42092094	C,C	A,A	1,1	-inf,-inf	inf,inf	0.0538579,1.59888	8.54677e-05	0.000170898
3	chr15:42284466:T:C	42284466	NA,C	NA,T	NA,1	NA,inf	NA,inf	NA,0.450401	8.54496e-05	0.0001705
3	chr15:43530672:G:A	43530672	NA,A	NA,G	NA,1	NA,inf	NA,inf	NA,0.452944	8.54415e-05	0.000170617
3	chr15:44294678:C:T	44294678	NA,T	NA,C	NA,1	NA,-inf	NA,inf	NA,0.481024	8.53861e-05	0.000170313
3	chr15:43109846:T:C	43109846	NA,C	NA,T	NA,1	NA,-inf	NA,inf	NA,0.504607	8.53789e-05	0.000170251
3	chr15:42337181:C:T	42337181	NA,T	NA,C	NA,1	NA,inf	NA,inf	NA,0.449753	8.53604e-05	0.000170479
3	chr15:42380849:C:T	42380849	NA,T	NA,C	NA,1	NA,-inf	NA,inf	NA,0.449308	8.53313e-05	0.000170264
3	chr15:44594358:G:A	44594358	NA,A	NA,G	NA,1	NA,-inf	NA,inf	NA,0.480141	8.53297e-05	0.000170203
3	chr15:42714819:G:A	42714819	NA,A	NA,G	NA,1	NA,inf	NA,inf	NA,0.462462	8.53247e-05	0.000170373
3	chr15:41997645:G:A	41997645	NA,A	NA,G	NA,1	NA,-inf	NA,inf	NA,0.429637	8.532e-05	0.000170283
3	chr15:41997883:A:C	41997883	NA,C	NA,A	NA,1	NA,-inf	NA,inf	NA,0.429637	8.532e-05	0.000170283
3	chr15:43281223:G:A	43281223	A,A	G,G	1,1	inf,inf	inf,inf	0.239989,0.748449	8.52726e-05	0.000172076
3	chr15:44026064:G:A	44026064	NA,A	NA,G	NA,1	NA,inf	NA,inf	NA,0.440993	8.52607e-05	0.000170344
3	chr15:43291143:G:A	43291143	NA,A	NA,G	NA,1	NA,inf	NA,inf	NA,0.448584	8.52015e-05	0.000170135
3	chr15:42126687:C:T	42126687	NA,T	NA,C	NA,1	NA,inf	NA,inf	NA,0.450258	8.51871e-05	0.000170101
3	chr15:42238035:G:A	42238035	NA,A	NA,G	NA,1	NA,inf	NA,inf	NA,0.450404	8.51651e-05	0.000169951
3	chr15:43873632:T:G	43873632	NA,G	NA,T	NA,1	NA,inf	NA,inf	NA,0.45724	8.51616e-05	0.000170047
3	chr15:42407341:T:G	42407341	NA,G	NA,T	NA,1	NA,-inf	NA,inf	NA,0.449046	8.51377e-05	0.000169821
3	chr15:44751147:G:A	44751147	NA,A	NA,G	NA,1	NA,inf	NA,inf	NA,0.444901	8.51085e-05	0.000169961
3	chr15:42146182:G:A	42146182	NA,A	NA,G	NA,1	NA,inf	NA,inf	NA,0.447057	8.50812e-05	0.000169927
3	chr15:42330729:T:C	42330729	NA,C	NA,T	NA,1	NA,inf	NA,inf	NA,0.447119	8.50786e-05	0.000169917
3	chr15:42237421:T:C	42237421	NA,C	NA,T	NA,1	NA,inf	NA,inf	NA,0.470144	8.50656e-05	0.000169826
3	chr15:43926853:G:C	43926853	NA,C	NA,G	NA,1	NA,inf	NA,inf	NA,0.456697	8.50655e-05	0.000169856
3	chr15:43061406:G:A	43061406	NA,A	NA,G	NA,1	NA,-inf	NA,inf	NA,0.424186	8.50447e-05	0.000169757
3	chr15:42685462:C:T	42685462	NA,T	NA,C	NA,1	NA,inf	NA,inf	NA,0.443189	8.50392e-05	0.000169813
3	chr15:42324917:C:T	42324917	NA,T	NA,C	NA,1	NA,inf	NA,inf	NA,0.446778	8.50333e-05	0.000169827
3	chr15:44124383:T:C	44124383	NA,C	NA,T	NA,1	NA,-inf	NA,inf	NA,0.424112	8.50116e-05	0.000169693
3	chr15:44359082:G:A	44359082	A,NA	G,NA	1,NA	inf,NA	inf,NA	0.855285,NA	8.49725e-05	0.00016957
3	chr15:44553521:C:T	44553521	NA,T	NA,C	NA,1	NA,inf	NA,inf	NA,0.457636	8.49408e-05	0.000169608
3	chr15:43251209:G:A	43251209	NA,A	NA,G	NA,1	NA,inf	NA,inf	NA,0.455914	8.4899e-05	0.000169529
3	chr15:43745125:C:T	43745125	T,NA	C,NA	1,NA	inf,NA	inf,NA	0.993019,NA	8.48883e-05	0.000169774
3	chr15:44075092:A:C	44075092	C,C	A,A	1,1	inf,-inf	inf,inf	2.94039,1.6855	8.48743e-05	0.000170499
3	chr15:43079595:C:T	43079595	NA,T	NA,C	NA,1	NA,inf	NA,inf	NA,0.449801	8.48629e-05	0.000169454
3	chr15:42407374:C:G	42407374	NA,G	NA,C	NA,1	NA,-inf	NA,inf	NA,0.438022	8.48607e-05	0.000169242
3	chr15:42110520:A:G	42110520	NA,G	NA,A	NA,1	NA,inf	NA,inf	NA,0.45485	8.48575e-05	0.000169428
3	chr15:42013837:G:A	42013837	NA,A	NA,G	NA,1	NA,inf	NA,inf	NA,0.453657	8.48494e-05	0.000169423
3	chr15:43418410:G:A	43418410	NA,A	NA,G	NA,1	NA,inf	NA,inf	NA,0.44738	8.48314e-05	0.000169399
3	chr15:42966913:C:T	42966913	NA,T	NA,C	NA,1	NA,-inf	NA,inf	NA,0.479612	8.48134e-05	0.00016924
3	chr15:42315719:A:G	42315719	NA,G	NA,A	NA,1	NA,-inf	NA,inf	NA,0.434593	8.48047e-05	0.000169285
3	chr15:42321680:C:T	42321680	NA,T	NA,C	NA,1	NA,-inf	NA,inf	NA,0.432934	8.48006e-05	0.000169283
3	chr15:42465961:T:A	42465961	NA,A	NA,T	NA,1	NA,inf	NA,inf	NA,0.451285	8.47897e-05	0.00016921
3	chr15:44001677:G:A	44001677	NA,A	NA,G	NA,1	NA,inf	NA,inf	NA,0.445547	8.47567e-05	0.000169253
3	chr15:43972759:G:C	43972759	C,C	G,G	1,1	inf,inf	inf,inf	0.834538,0.826414	8.47519e-05	0.000169711
3	chr15:42164601:C:T	42164601	NA,T	NA,C	NA,1	NA,inf	NA,inf	NA,0.478209	8.47457e-05	0.000169268
3	chr15:42207858:C:G	42207858	NA,G	NA,C	NA,1	NA,inf	NA,inf	NA,0.466929	8.47272e-05	0.00016915
3	chr15:44085676:T:C	44085676	NA,C	NA,T	NA,1	NA,inf	NA,inf	NA,0.445585	8.47116e-05	0.000169161
3	chr15:42132986:T:C	42132986	NA,C	NA,T	NA,1	NA,inf	NA,inf	NA,0.453338	8.46828e-05	0.000169111
3	chr15:43922088:G:C	43922088	C,C	G,G	1,1	-inf,inf	inf,inf	0.913237,1.55653	8.46758e-05	0.000170244
3	chr15:43513792:A:G	43513792	NA,G	NA,A	NA,1	NA,inf	NA,inf	NA,0.464916	8.46564e-05	0.00016905
3	chr15:43983579:C:G	43983579	NA,G	NA,C	NA,1	NA,inf	NA,inf	NA,0.437367	8.46425e-05	0.000169083
3	chr15:42047622:T:C	42047622	C,C	T,T	1,1	inf,inf	inf,inf	0.872214,1.07574	8.46417e-05	0.000168913
3	chr15:41995108:G:A	41995108	NA,A	NA,G	NA,1	NA,-inf	NA,inf	NA,0.4235	8.46358e-05	0.000168921
3	chr15:42041457:C:T	42041457	NA,T	NA,C	NA,1	NA,inf	NA,inf	NA,0.448883	8.45983e-05	0.000168936
3	chr15:42334900:T:C	42334900	NA,C	NA,T	NA,1	NA,inf	NA,inf	NA,0.442748	8.45848e-05	0.000168931
3	chr15:42810574:G:A	42810574	NA,A	NA,G	NA,1	NA,inf	NA,inf	NA,0.453783	8.45608e-05	0.000168849
3	chr15:42143488:C:G	42143488	NA,G	NA,C	NA,1	NA,-inf	NA,inf	NA,0.430605	8.45431e-05	0.000168782
3	chr15:42863989:C:T	42863989	NA,T	NA,C	NA,1	NA,-inf	NA,inf	NA,0.512193	8.45417e-05	0.000168562
3	chr15:42096809:G:T	42096809	T,T	G,G	1,1	-inf,inf	inf,inf	0.298651,1.48921	8.45387e-05	0.000168568
3	chr15:44045668:G:A	44045668	NA,A	NA,G	NA,1	NA,-inf	NA,inf	NA,0.419144	8.45311e-05	0.000168746
3	chr15:43996976:A:G	43996976	NA,G	NA,A	NA,1	NA,inf	NA,inf	NA,0.443005	8.44793e-05	0.000168698
3	chr15:42137656:A:G	42137656	NA,G	NA,A	NA,1	NA,inf	NA,inf	NA,0.447677	8.44749e-05	0.000168683
3	chr15:42642134:G:A	42642134	NA,A	NA,G	NA,1	NA,inf	NA,inf	NA,0.446896	8.44586e-05	0.000168647
3	chr15:44599118:A:G	44599118	NA,G	NA,A	NA,1	NA,inf	NA,inf	NA,0.414152	8.44306e-05	0.000168643
3	chr15:42565857:G:T	42565857	NA,T	NA,G	NA,1	NA,-inf	NA,inf	NA,0.426443	8.44277e-05	0.000168534
3	chr15:43162934:A:G	43162934	NA,G	NA,A	NA,1	NA,inf	NA,inf	NA,0.480559	8.44272e-05	0.000168581
3	chr15:43229635:A:G	43229635	G,NA	A,NA	1,NA	-inf,NA	inf,NA	0.660975,NA	8.44133e-05	0.000168727
3	chr15:43029915:C:A	43029915	A,A	C,C	1,1	-inf,-inf	inf,inf	0.54774,1.56067	8.43991e-05	0.000168577
3	chr15:43374493:T:C	43374493	NA,C	NA,T	NA,1	NA,-inf	NA,inf	NA,0.489668	8.43792e-05	0.000168269
3	chr15:42669703:T:C	42669703	NA,C	NA,T	NA,1	NA,-inf	NA,inf	NA,0.419845	8.43762e-05	0.000168424
3	chr15:43899900:C:T	43899900	NA,T	NA,C	NA,1	NA,-inf	NA,inf	NA,0.427614	8.43661e-05	0.000168417
3	chr15:42434698:G:A	42434698	A,A	G,G	1,1	-inf,inf	inf,inf	1.578,0.106964	8.4343e-05	0.00016832
3	chr15:43298862:G:A	43298862	NA,A	NA,G	NA,1	NA,inf	NA,inf	NA,0.450578	8.43316e-05	0.000168396
3	chr15:42796975:T:C	42796975	NA,C	NA,T	NA,1	NA,inf	NA,inf	NA,0.45186	8.43142e-05	0.000168363
3	chr15:43337207:T:C	43337207	C,C	T,T	1,1	inf,inf	inf,inf	0.297138,0.599636	8.43081e-05	0.000170362
3	chr15:42819137:T:C	42819137	C,C	T,T	1,1	inf,inf	inf,inf	1.03941,1.29355	8.42988e-05	0.000168579
3	chr15:43261224:G:A	43261224	NA,A	NA,G	NA,1	NA,inf	NA,inf	NA,0.450433	8.42911e-05	0.000168315
3	chr15:43832046:C:T	43832046	NA,T	NA,C	NA,1	NA,-inf	NA,inf	NA,0.438729	8.42899e-05	0.000168273
3	chr15:43298085:G:C	43298085	NA,C	NA,G	NA,1	NA,inf	NA,inf	NA,0.450098	8.42795e-05	0.000168292
3	chr15:44028575:C:T	44028575	NA,T	NA,C	NA,1	NA,inf	NA,inf	NA,0.440507	8.42702e-05	0.000168281
3	chr15:42658687:C:T	42658687	T,T	C,C	1,1	inf,inf	inf,inf	0.141256,1.69842	8.41962e-05	0.000169092
3	chr15:41945793:G:A	41945793	A,A	G,G	1,1	inf,-inf	inf,inf	1.56458,0.122471	8.41955e-05	0.0001681
3	chr15:43633076:G:A	43633076	NA,A	NA,G	NA,1	NA,-inf	NA,inf	NA,0.437683	8.41886e-05	0.000168071
3	chr15:44542978:CTATTT:C	44542978	NA,C	NA,CTATTT	NA,1	NA,inf	NA,inf	NA,0.450572	8.41696e-05	0.000168069
3	chr15:44182478:T:C	44182478	C,C	T,T	1,1	-inf,-inf	inf,inf	0.27794,1.6356	8.4163e-05	0.000168747
3	chr15:44263125:A:C	44263125	NA,C	NA,A	NA,1	NA,-inf	NA,inf	NA,0.449875	8.41536e-05	0.000167974
3	chr15:42371973:A:T	42371973	NA,T	NA,A	NA,1	NA,-inf	NA,inf	NA,0.474495	8.41515e-05	0.000167852
3	chr15:44043846:A:G	44043846	G,G	A,A	1,1	inf,-inf	inf,inf	2.22909,1.56687	8.41505e-05	0.000168702
3	chr15:42195125:C:T	42195125	NA,T	NA,C	NA,1	NA,-inf	NA,inf	NA,0.430398	8.4148e-05	0.000167955
3	chr15:42885183:A:T	42885183	NA,T	NA,A	NA,1	NA,inf	NA,inf	NA,0.444439	8.41473e-05	0.000168028
3	chr15:43833518:A:G	43833518	NA,G	NA,A	NA,1	NA,inf	NA,inf	NA,0.442015	8.41337e-05	0.000168005
3	chr15:42557844:G:A	42557844	NA,A	NA,G	NA,1	NA,-inf	NA,inf	NA,0.413636	8.40818e-05	0.000167838
3	chr15:44260019:T:C	44260019	NA,C	NA,T	NA,1	NA,inf	NA,inf	NA,0.457326	8.4061e-05	0.000167862
3	chr15:42192853:A:G	42192853	NA,G	NA,A	NA,1	NA,inf	NA,inf	NA,0.460649	8.40363e-05	0.000167771
3	chr15:44087179:T:C	44087179	NA,C	NA,T	NA,1	NA,inf	NA,inf	NA,0.431667	8.40294e-05	0.000167886
3	chr15:42239231:G:T	42239231	NA,T	NA,G	NA,1	NA,inf	NA,inf	NA,0.460438	8.40168e-05	0.000167733
3	chr15:44596428:A:C	44596428	NA,C	NA,A	NA,1	NA,inf	NA,inf	NA,0.410425	8.40103e-05	0.000167803
3	chr15:44657509:C:T	44657509	NA,T	NA,C	NA,1	NA,-inf	NA,inf	NA,0.437781	8.39916e-05	0.000167698
3	chr15:44466720:G:A	44466720	A,NA	G,NA	1,NA	-inf,NA	inf,NA	0.780809,NA	8.39635e-05	0.000167713
3	chr15:42203737:C:T	42203737	NA,T	NA,C	NA,1	NA,inf	NA,inf	NA,0.45985	8.3951e-05	0.000167601
3	chr15:44001670:G:A	44001670	NA,A	NA,G	NA,1	NA,inf	NA,inf	NA,0.438157	8.39416e-05	0.000167624
3	chr15:44342342:G:A	44342342	NA,A	NA,G	NA,1	NA,inf	NA,inf	NA,0.452126	8.39275e-05	0.00016757
3	chr15:42172308:G:C	42172308	NA,C	NA,G	NA,1	NA,inf	NA,inf	NA,0.459404	8.39013e-05	0.000167502
3	chr15:43117997:T:C	43117997	NA,C	NA,T	NA,1	NA,-inf	NA,inf	NA,0.490574	8.38645e-05	0.000167236
3	chr15:44074400:T:C	44074400	NA,C	NA,T	NA,1	NA,inf	NA,inf	NA,0.437682	8.3848e-05	0.000167437
3	chr15:43995402:G:A	43995402	NA,A	NA,G	NA,1	NA,-inf	NA,inf	NA,0.413721	8.38452e-05	0.000167366
3	chr15:43769717:G:A	43769717	NA,A	NA,G	NA,1	NA,-inf	NA,inf	NA,0.464906	8.37397e-05	0.000167164
3	chr15:42333215:C:G	42333215	NA,G	NA,C	NA,1	NA,inf	NA,inf	NA,0.436077	8.37374e-05	0.000167218
3	chr15:42266218:A:T	42266218	NA,T	NA,A	NA,1	NA,inf	NA,inf	NA,0.434956	8.3728e-05	0.000167068
3	chr15:42175411:A:G	42175411	NA,G	NA,A	NA,1	NA,inf	NA,inf	NA,0.457498	8.3685e-05	0.000167071
3	chr15:43065047:T:G	43065047	NA,G	NA,T	NA,1	NA,inf	NA,inf	NA,0.439132	8.35988e-05	0.000166932
3	chr15:43281231:A:T	43281231	T,T	A,A	1,1	inf,inf	inf,inf	0.238887,0.737173	8.35497e-05	0.000168592
3	chr15:42997200:G:A	42997200	NA,A	NA,G	NA,1	NA,inf	NA,inf	NA,0.438545	8.35215e-05	0.000166777
3	chr15:44088354:T:A	44088354	NA,A	NA,T	NA,1	NA,-inf	NA,inf	NA,0.410478	8.35072e-05	0.000166704
3	chr15:42237253:C:T	42237253	NA,T	NA,C	NA,1	NA,inf	NA,inf	NA,0.455623	8.34957e-05	0.000166692
3	chr15:44499311:A:G	44499311	NA,G	NA,A	NA,1	NA,inf	NA,inf	NA,0.43041	8.34903e-05	0.00016671
3	chr15:44489748:G:A	44489748	NA,A	NA,G	NA,1	NA,inf	NA,inf	NA,0.430369	8.3485e-05	0.000166699
3	chr15:43780887:C:T	43780887	NA,T	NA,C	NA,1	NA,-inf	NA,inf	NA,0.430596	8.34479e-05	0.000166592
3	chr15:43599037:G:C	43599037	C,C	G,G	1,1	-inf,inf	inf,inf	2.14342,1.70805	8.34475e-05	0.00016754
3	chr15:43779798:T:C	43779798	NA,C	NA,T	NA,1	NA,inf	NA,inf	NA,0.472148	8.34414e-05	0.000166652
3	chr15:43389139:C:T	43389139	T,NA	C,NA	1,NA	inf,NA	inf,NA	0.979952,NA	8.34355e-05	0.000166864
3	chr15:44523726:T:C	44523726	NA,C	NA,T	NA,1	NA,inf	NA,inf	NA,0.443939	8.34034e-05	0.000166538
3	chr15:44506577:G:A	44506577	NA,A	NA,G	NA,1	NA,inf	NA,inf	NA,0.429524	8.33929e-05	0.000166516
3	chr15:44032097:G:A	44032097	NA,A	NA,G	NA,1	NA,inf	NA,inf	NA,0.432776	8.33885e-05	0.00016652
3	chr15:43409324:C:T	43409324	T,NA	C,NA	1,NA	-inf,NA	inf,NA	0.701815,NA	8.33756e-05	0.00016658
3	chr15:43442288:G:A	43442288	NA,A	NA,G	NA,1	NA,inf	NA,inf	NA,0.433593	8.33579e-05	0.000166365
3	chr15:42281330:G:A	42281330	NA,A	NA,G	NA,1	NA,inf	NA,inf	NA,0.431445	8.33573e-05	0.000166329
3	chr15:43249636:G:A	43249636	NA,A	NA,G	NA,1	NA,-inf	NA,inf	NA,0.442871	8.33555e-05	0.000166399
3	chr15:42717250:T:C	42717250	C,C	T,T	1,1	inf,inf	inf,inf	0.130744,1.68948	8.33055e-05	0.000167296
3	chr15:42323864:G:A	42323864	NA,A	NA,G	NA,1	NA,inf	NA,inf	NA,0.429159	8.32996e-05	0.000166364
3	chr15:43973106:A:T	43973106	NA,T	NA,A	NA,1	NA,inf	NA,inf	NA,0.429624	8.32566e-05	0.000166253
3	chr15:44387007:T:G	44387007	NA,G	NA,T	NA,1	NA,inf	NA,inf	NA,0.427882	8.32248e-05	0.00016618
3	chr15:44503177:A:G	44503177	NA,G	NA,A	NA,1	NA,inf	NA,inf	NA,0.441991	8.32082e-05	0.000166148
3	chr15:44714127:C:G	44714127	NA,G	NA,C	NA,1	NA,-inf	NA,inf	NA,0.413154	8.32016e-05	0.000166078
3	chr15:41911644:G:A	41911644	NA,A	NA,G	NA,1	NA,-inf	NA,inf	NA,0.406826	8.3171e-05	0.000165987
3	chr15:43873086:A:G	43873086	NA,G	NA,A	NA,1	NA,inf	NA,inf	NA,0.439078	8.3168e-05	0.000166066
3	chr15:42422621:CTA:C	42422621	NA,C	NA,CTA	NA,1	NA,-inf	NA,inf	NA,0.414867	8.31382e-05	0.000165942
3	chr15:43067388:C:T	43067388	NA,T	NA,C	NA,1	NA,inf	NA,inf	NA,0.434767	8.31282e-05	0.000165993
3	chr15:42301303:T:C	42301303	C,C	T,T	1,1	-inf,-inf	inf,inf	1.65344,0.109108	8.31245e-05	0.000166182
3	chr15:43847123:G:C	43847123	NA,C	NA,G	NA,1	NA,inf	NA,inf	NA,0.4535	8.31024e-05	0.000165943
3	chr15:43247835:A:G	43247835	NA,G	NA,A	NA,1	NA,inf	NA,inf	NA,0.444811	8.30664e-05	0.000165868
3	chr15:44743290:C:T	44743290	NA,T	NA,C	NA,1	NA,inf	NA,inf	NA,0.446125	8.30458e-05	0.000165842
3	chr15:42013286:C:T	42013286	NA,T	NA,C	NA,1	NA,inf	NA,inf	NA,0.433441	8.30415e-05	0.000165823
3	chr15:42378102:C:T	42378102	NA,T	NA,C	NA,1	NA,-inf	NA,inf	NA,0.428099	8.3007e-05	0.00016563
3	chr15:43631519:G:A	43631519	NA,A	NA,G	NA,1	NA,inf	NA,inf	NA,0.448931	8.29598e-05	0.000165668
3	chr15:44766823:T:C	44766823	NA,C	NA,T	NA,1	NA,inf	NA,inf	NA,0.445747	8.29585e-05	0.000165672
3	chr15:44181291:G:A	44181291	A,A	G,G	1,1	-inf,-inf	inf,inf	0.374693,1.57527	8.29404e-05	0.000166274
3	chr15:42172790:C:A	42172790	NA,A	NA,C	NA,1	NA,inf	NA,inf	NA,0.450208	8.29211e-05	0.000165545
3	chr15:44182531:A:G	44182531	G,G	A,A	1,1	inf,inf	inf,inf	0.185476,1.6638	8.29092e-05	0.000166195
3	chr15:41911985:C:A	41911985	NA,A	NA,C	NA,1	NA,-inf	NA,inf	NA,0.404054	8.28789e-05	0.000165405
3	chr15:44274734:A:G	44274734	NA,G	NA,A	NA,1	NA,-inf	NA,inf	NA,0.437288	8.2851e-05	0.000165376
3	chr15:44297719:G:A	44297719	NA,A	NA,G	NA,1	NA,-inf	NA,inf	NA,0.408853	8.2819e-05	0.000165311
3	chr15:42254697:G:C	42254697	NA,C	NA,G	NA,1	NA,inf	NA,inf	NA,0.426377	8.28066e-05	0.000165231
3	chr15:44052738:A:G	44052738	NA,G	NA,A	NA,1	NA,inf	NA,inf	NA,0.428179	8.28017e-05	0.000165347
3	chr15:42707443:C:G	42707443	G,G	C,C	1,1	inf,inf	inf,inf	0.312994,1.58463	8.2775e-05	0.000165399
3	chr15:43893017:T:C	43893017	NA,C	NA,T	NA,1	NA,inf	NA,inf	NA,0.43157	8.27362e-05	0.000165212
3	chr15:43922083:T:A	43922083	A,A	T,T	1,1	-inf,inf	inf,inf	0.923837,1.54849	8.26973e-05	0.00016626
3	chr15:41937654:C:T	41937654	T,T	C,C	1,1	inf,inf	inf,inf	1.57659,0.0898258	8.26842e-05	0.00016507
3	chr15:43848745:CCTGA:C	43848745	NA,C	NA,CCTGA	NA,1	NA,inf	NA,inf	NA,0.449214	8.2662e-05	0.000165063
3	chr15:41945512:C:T	41945512	NA,T	NA,C	NA,1	NA,inf	NA,inf	NA,0.419343	8.26588e-05	0.000165059
3	chr15:42473642:C:A	42473642	NA,A	NA,C	NA,1	NA,inf	NA,inf	NA,0.461897	8.26365e-05	0.000165061
3	chr15:42090043:G:A	42090043	A,A	G,G	1,1	-inf,-inf	inf,inf	0.050538,1.58076	8.2633e-05	0.000165227
3	chr15:43388467:G:A	43388467	A,NA	G,NA	1,NA	-inf,NA	inf,NA	0.70419,NA	8.26112e-05	0.000165051
3	chr15:44458695:A:G	44458695	NA,G	NA,A	NA,1	NA,inf	NA,inf	NA,0.436175	8.25922e-05	0.000164918
3	chr15:44032680:A:G	44032680	NA,G	NA,A	NA,1	NA,inf	NA,inf	NA,0.424947	8.25841e-05	0.000164913
3	chr15:43970402:G:A	43970402	NA,A	NA,G	NA,1	NA,-inf	NA,inf	NA,0.419625	8.25013e-05	0.00016465
3	chr15:42371202:TA:T	42371202	NA,T	NA,TA	NA,1	NA,inf	NA,inf	NA,0.426602	8.2487e-05	0.000164721
3	chr15:43701518:C:T	43701518	NA,T	NA,C	NA,1	NA,inf	NA,inf	NA,0.442603	8.24809e-05	0.000164704
3	chr15:43046253:A:C	43046253	NA,C	NA,A	NA,1	NA,inf	NA,inf	NA,0.429172	8.24772e-05	0.000164691
3	chr15:43551133:A:C	43551133	NA,C	NA,A	NA,1	NA,inf	NA,inf	NA,0.425362	8.24107e-05	0.000164564
3	chr15:42277339:T:C	42277339	NA,C	NA,T	NA,1	NA,inf	NA,inf	NA,0.422024	8.23386e-05	0.000164298
3	chr15:41929387:A:G	41929387	G,G	A,A	1,1	inf,inf	inf,inf	1.37695,0.458474	8.23284e-05	0.000164352
3	chr15:44716236:T:C	44716236	NA,C	NA,T	NA,1	NA,inf	NA,inf	NA,0.439161	8.23274e-05	0.000164407
3	chr15:42385761:G:A	42385761	NA,A	NA,G	NA,1	NA,-inf	NA,inf	NA,0.420254	8.23076e-05	0.000164264
3	chr15:42296456:A:G	42296456	NA,G	NA,A	NA,1	NA,inf	NA,inf	NA,0.421521	8.22964e-05	0.000164214
3	chr15:42090714:T:C	42090714	C,NA	T,NA	1,NA	-inf,NA	inf,NA	0.960368,NA	8.22836e-05	0.000164219
3	chr15:44225151:C:T	44225151	T,NA	C,NA	1,NA	-inf,NA	inf,NA	0.662799,NA	8.2279e-05	0.00016445
3	chr15:42460548:G:C	42460548	NA,C	NA,G	NA,1	NA,inf	NA,inf	NA,0.458412	8.22768e-05	0.000164342
3	chr15:42724349:T:C	42724349	C,C	T,T	1,1	inf,inf	inf,inf	0.123624,1.67944	8.22747e-05	0.000165218
3	chr15:44769186:C:G	44769186	NA,G	NA,C	NA,1	NA,inf	NA,inf	NA,0.438816	8.22717e-05	0.000164299
3	chr15:42250929:T:G	42250929	NA,G	NA,T	NA,1	NA,inf	NA,inf	NA,0.421337	8.22704e-05	0.000164162
3	chr15:43795267:C:T	43795267	NA,T	NA,C	NA,1	NA,-inf	NA,inf	NA,0.419581	8.22615e-05	0.000164224
3	chr15:42060949:GT:G	42060949	NA,G	NA,GT	NA,1	NA,inf	NA,inf	NA,0.436466	8.22499e-05	0.000164232
3	chr15:44143065:T:C	44143065	C,C	T,T	1,1	inf,-inf	inf,inf	1.9246,1.60823	8.2205e-05	0.000164838
3	chr15:43079183:C:T	43079183	NA,T	NA,C	NA,1	NA,-inf	NA,inf	NA,0.455678	8.21586e-05	0.000163947
3	chr15:42115389:C:A	42115389	NA,A	NA,C	NA,1	NA,inf	NA,inf	NA,0.428596	8.20886e-05	0.000163929
3	chr15:43851642:A:T	43851642	NA,T	NA,A	NA,1	NA,inf	NA,inf	NA,0.428302	8.20624e-05	0.000163863
3	chr15:44483152:G:A	44483152	NA,A	NA,G	NA,1	NA,inf	NA,inf	NA,0.430887	8.20515e-05	0.000163837
3	chr15:42011917:T:C	42011917	NA,C	NA,T	NA,1	NA,-inf	NA,inf	NA,0.408995	8.20503e-05	0.000163774
3	chr15:43696836:G:A	43696836	NA,A	NA,G	NA,1	NA,inf	NA,inf	NA,0.422582	8.20496e-05	0.00016384
3	chr15:43063125:T:C	43063125	NA,C	NA,T	NA,1	NA,-inf	NA,inf	NA,0.394989	8.20239e-05	0.000163717
3	chr15:43523375:C:G	43523375	NA,G	NA,C	NA,1	NA,inf	NA,inf	NA,0.440103	8.20107e-05	0.000163766
3	chr15:44330469:C:T	44330469	NA,T	NA,C	NA,1	NA,inf	NA,inf	NA,0.423285	8.19144e-05	0.000163585
3	chr15:42008583:AC:A	42008583	NA,A	NA,AC	NA,1	NA,-inf	NA,inf	NA,0.416214	8.19008e-05	0.000163466
3	chr15:42819060:T:C	42819060	NA,C	NA,T	NA,1	NA,inf	NA,inf	NA,0.429026	8.18889e-05	0.000163513
3	chr15:42673985:A:C	42673985	NA,C	NA,A	NA,1	NA,inf	NA,inf	NA,0.422233	8.18744e-05	0.000163485
3	chr15:42080625:A:C	42080625	NA,C	NA,A	NA,1	NA,inf	NA,inf	NA,0.423031	8.18567e-05	0.000163473
3	chr15:43093037:G:C	43093037	C,NA	G,NA	1,NA	-inf,NA	inf,NA	0.714341,NA	8.18412e-05	0.000163461
3	chr15:42193685:C:T	42193685	NA,T	NA,C	NA,1	NA,-inf	NA,inf	NA,0.409011	8.18373e-05	0.000163345
3	chr15:44075263:T:C	44075263	NA,C	NA,T	NA,1	NA,inf	NA,inf	NA,0.418665	8.18156e-05	0.000163378
3	chr15:44601853:C:G	44601853	NA,G	NA,C	NA,1	NA,inf	NA,inf	NA,0.427882	8.18068e-05	0.000163344
3	chr15:42066805:G:A	42066805	NA,A	NA,G	NA,1	NA,inf	NA,inf	NA,0.431764	8.17904e-05	0.000163316
3	chr15:42640959:AC:A	42640959	NA,A	NA,AC	NA,1	NA,-inf	NA,inf	NA,0.426806	8.179e-05	0.000163267
3	chr15:44332257:A:G	44332257	NA,G	NA,A	NA,1	NA,inf	NA,inf	NA,0.421826	8.17695e-05	0.000163295
3	chr15:42254819:C:A	42254819	NA,A	NA,C	NA,1	NA,inf	NA,inf	NA,0.415979	8.17069e-05	0.000163038
3	chr15:42417287:G:A	42417287	NA,A	NA,G	NA,1	NA,-inf	NA,inf	NA,0.401336	8.17052e-05	0.000163083
3	chr15:44375280:A:C	44375280	NA,C	NA,A	NA,1	NA,inf	NA,inf	NA,0.427586	8.16945e-05	0.000163125
3	chr15:42658549:C:G	42658549	NA,G	NA,C	NA,1	NA,-inf	NA,inf	NA,0.39533	8.16785e-05	0.000163041
3	chr15:42461191:T:C	42461191	NA,C	NA,T	NA,1	NA,inf	NA,inf	NA,0.423552	8.16675e-05	0.000163081
3	chr15:43736521:T:C	43736521	NA,C	NA,T	NA,1	NA,inf	NA,inf	NA,0.454642	8.16509e-05	0.000163074
3	chr15:42323268:A:C	42323268	NA,C	NA,A	NA,1	NA,inf	NA,inf	NA,0.415436	8.16475e-05	0.00016292
3	chr15:42842664:T:C	42842664	NA,C	NA,T	NA,1	NA,inf	NA,inf	NA,0.425348	8.15891e-05	0.000162927
3	chr15:44744741:C:T	44744741	NA,T	NA,C	NA,1	NA,-inf	NA,inf	NA,0.426947	8.15802e-05	0.000162817
3	chr15:44216327:C:T	44216327	NA,T	NA,C	NA,1	NA,-inf	NA,inf	NA,0.427973	8.15727e-05	0.000162825
3	chr15:42365253:T:C	42365253	NA,C	NA,T	NA,1	NA,-inf	NA,inf	NA,0.414321	8.15714e-05	0.000162768
3	chr15:42147676:G:A	42147676	A,A	G,G	1,1	-inf,inf	inf,inf	0.138696,1.52805	8.15564e-05	0.000162861
3	chr15:43842765:G:T	43842765	NA,T	NA,G	NA,1	NA,-inf	NA,inf	NA,0.443496	8.15338e-05	0.000162704
3	chr15:43997755:T:C	43997755	C,C	T,T	1,1	inf,-inf	inf,inf	2.33349,1.57552	8.15258e-05	0.000163444
3	chr15:44425028:A:G	44425028	NA,G	NA,A	NA,1	NA,inf	NA,inf	NA,0.425924	8.15224e-05	0.000162781
3	chr15:42419460:G:C	42419460	NA,C	NA,G	NA,1	NA,inf	NA,inf	NA,0.412913	8.14845e-05	0.000162698
3	chr15:44309710:T:G	44309710	NA,G	NA,T	NA,1	NA,inf	NA,inf	NA,0.424532	8.14607e-05	0.00016266
3	chr15:42719997:T:C	42719997	C,C	T,T	1,1	inf,inf	inf,inf	0.122255,1.67521	8.14597e-05	0.000163584
3	chr15:44069344:G:A	44069344	NA,A	NA,G	NA,1	NA,inf	NA,inf	NA,0.415133	8.14534e-05	0.000162654
3	chr15:42246204:A:T	42246204	NA,T	NA,A	NA,1	NA,inf	NA,inf	NA,0.413704	8.14091e-05	0.000162442
3	chr15:42373143:A:G	42373143	NA,G	NA,A	NA,1	NA,inf	NA,inf	NA,0.413099	8.14057e-05	0.000162579
3	chr15:44732210:T:C	44732210	NA,C	NA,T	NA,1	NA,-inf	NA,inf	NA,0.425141	8.13526e-05	0.000162363
3	chr15:42944414:C:T	42944414	T,T	C,C	1,1	-inf,-inf	inf,inf	0.836187,1.37106	8.13372e-05	0.000162575
3	chr15:42678578:C:T	42678578	NA,T	NA,C	NA,1	NA,-inf	NA,inf	NA,0.466737	8.13252e-05	0.000162183
3	chr15:43104906:C:T	43104906	NA,T	NA,C	NA,1	NA,-inf	NA,inf	NA,0.464663	8.13232e-05	0.000162178
3	chr15:44352182:C:T	44352182	NA,T	NA,C	NA,1	NA,inf	NA,inf	NA,0.423726	8.12965e-05	0.00016233
3	chr15:43079830:T:C	43079830	C,C	T,T	1,1	-inf,-inf	inf,inf	0.693764,1.45915	8.12872e-05	0.00016244
3	chr15:43852859:G:C	43852859	NA,C	NA,G	NA,1	NA,inf	NA,inf	NA,0.427082	8.12804e-05	0.000162308
3	chr15:42053130:C:G	42053130	NA,G	NA,C	NA,1	NA,-inf	NA,inf	NA,0.4003	8.12634e-05	0.000162218
3	chr15:42259552:A:G	42259552	NA,G	NA,A	NA,1	NA,inf	NA,inf	NA,0.412405	8.12506e-05	0.000162271
3	chr15:43280553:G:A	43280553	NA,A	NA,G	NA,1	NA,inf	NA,inf	NA,0.426746	8.12429e-05	0.000162237
3	chr15:43639267:C:T	43639267	NA,T	NA,C	NA,1	NA,inf	NA,inf	NA,0.427708	8.12416e-05	0.000162231
3	chr15:44232554:C:T	44232554	NA,T	NA,C	NA,1	NA,inf	NA,inf	NA,0.424757	8.11877e-05	0.000162096
3	chr15:42315515:A:T	42315515	NA,T	NA,A	NA,1	NA,inf	NA,inf	NA,0.416227	8.11861e-05	0.000162107
3	chr15:42150583:C:T	42150583	NA,T	NA,C	NA,1	NA,inf	NA,inf	NA,0.410717	8.1184e-05	0.000162118
3	chr15:44418016:G:A	44418016	NA,A	NA,G	NA,1	NA,inf	NA,inf	NA,0.421606	8.11811e-05	0.000162103
3	chr15:43879365:A:T	43879365	NA,T	NA,A	NA,1	NA,inf	NA,inf	NA,0.41972	8.11642e-05	0.000162064
3	chr15:42632369:C:T	42632369	NA,T	NA,C	NA,1	NA,inf	NA,inf	NA,0.427509	8.11406e-05	0.000162026
3	chr15:44421946:G:A	44421946	NA,A	NA,G	NA,1	NA,inf	NA,inf	NA,0.421855	8.1106e-05	0.00016195
3	chr15:42384084:A:G	42384084	NA,G	NA,A	NA,1	NA,-inf	NA,inf	NA,0.396324	8.10736e-05	0.000161842
3	chr15:44681211:G:A	44681211	NA,A	NA,G	NA,1	NA,inf	NA,inf	NA,0.408068	8.10654e-05	0.000161855
3	chr15:44446321:A:G	44446321	NA,G	NA,A	NA,1	NA,inf	NA,inf	NA,0.421267	8.1044e-05	0.000161826
3	chr15:42245003:T:C	42245003	NA,C	NA,T	NA,1	NA,inf	NA,inf	NA,0.410266	8.1043e-05	0.000161823
3	chr15:42318090:C:T	42318090	NA,T	NA,C	NA,1	NA,inf	NA,inf	NA,0.40934	8.10236e-05	0.000161676
3	chr15:42063437:C:T	42063437	NA,T	NA,C	NA,1	NA,-inf	NA,inf	NA,0.399529	8.10221e-05	0.000161731
3	chr15:43888616:A:G	43888616	NA,G	NA,A	NA,1	NA,inf	NA,inf	NA,0.454313	8.10192e-05	0.000161877
3	chr15:42725228:T:G	42725228	G,G	T,T	1,1	inf,inf	inf,inf	0.0954996,1.66046	8.10083e-05	0.000162659
3	chr15:42041950:C:T	42041950	T,T	C,C	1,1	inf,inf	inf,inf	0.938965,0.986532	8.0986e-05	0.000161622
3	chr15:42630714:A:G	42630714	NA,G	NA,A	NA,1	NA,-inf	NA,inf	NA,0.418033	8.09613e-05	0.000161613
3	chr15:43473864:G:A	43473864	NA,A	NA,G	NA,1	NA,inf	NA,inf	NA,0.422688	8.08925e-05	0.000161533
3	chr15:42728756:C:T	42728756	NA,T	NA,C	NA,1	NA,inf	NA,inf	NA,0.418071	8.08722e-05	0.000161477
3	chr15:44082762:A:C	44082762	NA,C	NA,A	NA,1	NA,-inf	NA,inf	NA,0.43666	8.08585e-05	0.000161293
3	chr15:43168014:C:T	43168014	NA,T	NA,C	NA,1	NA,-inf	NA,inf	NA,0.460107	8.08575e-05	0.000161246
3	chr15:42253784:C:T	42253784	NA,T	NA,C	NA,1	NA,inf	NA,inf	NA,0.407658	8.08436e-05	0.000161317
3	chr15:44128046:G:A	44128046	A,A	G,G	1,1	inf,-inf	inf,inf	1.98606,1.61308	8.08326e-05	0.000162098
3	chr15:44057528:G:A	44057528	NA,A	NA,G	NA,1	NA,inf	NA,inf	NA,0.409141	8.08186e-05	0.000161386
3	chr15:43818828:C:T	43818828	NA,T	NA,C	NA,1	NA,inf	NA,inf	NA,0.410665	8.0812e-05	0.000161371
3	chr15:43855305:T:C	43855305	NA,C	NA,T	NA,1	NA,inf	NA,inf	NA,0.422478	8.08117e-05	0.000161372
3	chr15:43046299:C:A	43046299	NA,A	NA,C	NA,1	NA,inf	NA,inf	NA,0.412723	8.0805e-05	0.000161352
3	chr15:43040908:A:C	43040908	NA,C	NA,A	NA,1	NA,inf	NA,inf	NA,0.412723	8.0805e-05	0.000161352
3	chr15:42229367:C:CA	42229367	NA,CA	NA,C	NA,1	NA,inf	NA,inf	NA,0.411598	8.07657e-05	0.000161276
3	chr15:43930636:A:G	43930636	NA,G	NA,A	NA,1	NA,inf	NA,inf	NA,0.40376	8.07603e-05	0.000161239
3	chr15:42089634:T:A	42089634	A,A	T,T	1,1	-inf,-inf	inf,inf	0.0563405,1.56692	8.07513e-05	0.000161464
3	chr15:42371634:C:T	42371634	NA,T	NA,C	NA,1	NA,-inf	NA,inf	NA,0.406482	8.07425e-05	0.000161116
3	chr15:42040454:T:C	42040454	NA,C	NA,T	NA,1	NA,inf	NA,inf	NA,0.412943	8.07285e-05	0.000161204
3	chr15:42576445:T:A	42576445	NA,A	NA,T	NA,1	NA,-inf	NA,inf	NA,0.390682	8.06995e-05	0.000161089
3	chr15:42262496:C:T	42262496	NA,T	NA,C	NA,1	NA,inf	NA,inf	NA,0.406232	8.06986e-05	0.000161028
3	chr15:44093734:G:A	44093734	NA,A	NA,G	NA,1	NA,-inf	NA,inf	NA,0.393009	8.06702e-05	0.000161028
3	chr15:42373301:C:G	42373301	NA,G	NA,C	NA,1	NA,-inf	NA,inf	NA,0.405641	8.06595e-05	0.00016095
3	chr15:43068086:A:G	43068086	NA,G	NA,A	NA,1	NA,inf	NA,inf	NA,0.417496	8.06591e-05	0.000161059
3	chr15:44131648:T:C	44131648	C,C	T,T	1,1	inf,-inf	inf,inf	1.9279,1.59805	8.06408e-05	0.000161698
3	chr15:41990170:G:A	41990170	NA,A	NA,G	NA,1	NA,inf	NA,inf	NA,0.410141	8.06377e-05	0.00016103
3	chr15:43602920:T:C	43602920	C,C	T,T	1,1	-inf,inf	inf,inf	1.99062,1.75063	8.05837e-05	0.000161498
3	chr15:44433080:T:A	44433080	NA,A	NA,T	NA,1	NA,inf	NA,inf	NA,0.402494	8.05469e-05	0.000160833
3	chr15:42202329:A:C	42202329	NA,C	NA,A	NA,1	NA,inf	NA,inf	NA,0.42693	8.05424e-05	0.000160797
3	chr15:44611501:T:C	44611501	NA,C	NA,T	NA,1	NA,-inf	NA,inf	NA,0.433568	8.0473e-05	0.000160527
3	chr15:42377934:T:C	42377934	NA,C	NA,T	NA,1	NA,-inf	NA,inf	NA,0.40374	8.04629e-05	0.000160558
3	chr15:42371402:A:G	42371402	NA,G	NA,A	NA,1	NA,inf	NA,inf	NA,0.406952	8.04526e-05	0.000160657
3	chr15:41937068:T:C	41937068	NA,C	NA,T	NA,1	NA,-inf	NA,inf	NA,0.38669	8.04135e-05	0.000160502
3	chr15:42730705:C:T	42730705	NA,T	NA,C	NA,1	NA,inf	NA,inf	NA,0.405631	8.04106e-05	0.000160557
3	chr15:43461717:G:A	43461717	NA,A	NA,G	NA,1	NA,inf	NA,inf	NA,0.418978	8.03767e-05	0.000160508
3	chr15:44036376:G:C	44036376	NA,C	NA,G	NA,1	NA,inf	NA,inf	NA,0.404374	8.03723e-05	0.000160495
3	chr15:42460000:T:A	42460000	NA,A	NA,T	NA,1	NA,inf	NA,inf	NA,0.439636	8.03714e-05	0.000160534
3	chr15:42363844:ACTCGCGCCAGAT:A	42363844	NA,A	NA,ACTCGCGCCAGAT	NA,1	NA,inf	NA,inf	NA,0.402993	8.03633e-05	0.000160497
3	chr15:42838380:A:G	42838380	G,NA	A,NA	1,NA	-inf,NA	inf,NA	0.708584,NA	8.03555e-05	0.00016049
3	chr15:42882373:C:A	42882373	A,NA	C,NA	1,NA	-inf,NA	inf,NA	0.724079,NA	8.03431e-05	0.000160412
3	chr15:43881817:T:C	43881817	NA,C	NA,T	NA,1	NA,inf	NA,inf	NA,0.446895	8.03404e-05	0.000160519
3	chr15:42374662:C:G	42374662	NA,G	NA,C	NA,1	NA,inf	NA,inf	NA,0.405833	8.0339e-05	0.00016043
3	chr15:42747456:C:T	42747456	T,T	C,C	1,1	inf,inf	inf,inf	0.317756,1.55969	8.03139e-05	0.000160468
3	chr15:42666474:A:G	42666474	NA,G	NA,A	NA,1	NA,inf	NA,inf	NA,0.406955	8.02964e-05	0.000160335
3	chr15:42179508:C:T	42179508	NA,T	NA,C	NA,1	NA,inf	NA,inf	NA,0.424167	8.02499e-05	0.000160213
3	chr15:42724764:T:C	42724764	C,NA	T,NA	1,NA	inf,NA	inf,NA	0.915728,NA	8.02399e-05	0.00016047
3	chr15:44258746:CA:C	44258746	NA,C	NA,CA	NA,1	NA,inf	NA,inf	NA,0.403878	8.02272e-05	0.000160136
3	chr15:44724120:T:C	44724120	NA,C	NA,T	NA,1	NA,inf	NA,inf	NA,0.404322	8.02179e-05	0.00016018
3	chr15:43437494:T:C	43437494	NA,C	NA,T	NA,1	NA,-inf	NA,inf	NA,0.449674	8.02125e-05	0.000160123
3	chr15:42327749:G:A	42327749	NA,A	NA,G	NA,1	NA,inf	NA,inf	NA,0.401132	8.01846e-05	0.000160003
3	chr15:42972019:C:T	42972019	T,T	C,C	1,1	-inf,-inf	inf,inf	0.729936,1.43147	8.0176e-05	0.000160231
3	chr15:44015432:G:A	44015432	NA,A	NA,G	NA,1	NA,-inf	NA,inf	NA,0.391944	8.01705e-05	0.000160037
3	chr15:44138134:G:A	44138134	A,A	G,G	1,1	inf,-inf	inf,inf	2.01258,1.60918	8.01562e-05	0.000160726
3	chr15:44260117:G:T	44260117	NA,T	NA,G	NA,1	NA,inf	NA,inf	NA,0.40304	8.01427e-05	0.000159968
3	chr15:42305128:G:A	42305128	NA,A	NA,G	NA,1	NA,inf	NA,inf	NA,0.400544	8.01269e-05	0.000159888
3	chr15:42173181:C:T	42173181	NA,T	NA,C	NA,1	NA,-inf	NA,inf	NA,0.403633	8.00894e-05	0.000159912
3	chr15:44131631:G:A	44131631	A,A	G,G	1,1	inf,-inf	inf,inf	1.94669,1.59776	8.00735e-05	0.00016056
3	chr15:43011258:G:A	43011258	NA,A	NA,G	NA,1	NA,inf	NA,inf	NA,0.407659	8.00466e-05	0.000159828
3	chr15:42842289:G:A	42842289	NA,A	NA,G	NA,1	NA,inf	NA,inf	NA,0.405678	8.00174e-05	0.000159766
3	chr15:43058781:C:T	43058781	NA,T	NA,C	NA,1	NA,inf	NA,inf	NA,0.404007	7.99953e-05	0.000159737
3	chr15:42312988:C:T	42312988	NA,T	NA,C	NA,1	NA,inf	NA,inf	NA,0.399211	7.99927e-05	0.000159621
3	chr15:42304205:G:C	42304205	C,C	G,G	1,1	-inf,-inf	inf,inf	1.63915,0.0733896	7.99755e-05	0.00015987
3	chr15:44752588:G:T	44752588	NA,T	NA,G	NA,1	NA,inf	NA,inf	NA,0.396195	7.99447e-05	0.000159645
3	chr15:44739285:C:T	44739285	NA,T	NA,C	NA,1	NA,inf	NA,inf	NA,0.396177	7.99428e-05	0.000159641
3	chr15:44418112:G:A	44418112	NA,A	NA,G	NA,1	NA,-inf	NA,inf	NA,0.40586	7.99321e-05	0.000159551
3	chr15:44445134:C:A	44445134	NA,A	NA,C	NA,1	NA,-inf	NA,inf	NA,0.38126	7.9916e-05	0.000159518
3	chr15:42620421:C:T	42620421	NA,T	NA,C	NA,1	NA,inf	NA,inf	NA,0.40164	7.99153e-05	0.000159577
3	chr15:41986821:C:G	41986821	NA,G	NA,C	NA,1	NA,inf	NA,inf	NA,0.396991	7.99083e-05	0.000159563
3	chr15:44725934:A:G	44725934	NA,G	NA,A	NA,1	NA,inf	NA,inf	NA,0.415177	7.98777e-05	0.000159513
3	chr15:42269860:T:C	42269860	NA,C	NA,T	NA,1	NA,-inf	NA,inf	NA,0.416155	7.98686e-05	0.000159563
3	chr15:43054472:A:G	43054472	NA,G	NA,A	NA,1	NA,-inf	NA,inf	NA,0.449663	7.98584e-05	0.000159262
3	chr15:42319974:G:A	42319974	A,A	G,G	1,1	-inf,-inf	inf,inf	1.63617,0.0826336	7.9854e-05	0.000159631
3	chr15:44420744:T:C	44420744	NA,C	NA,T	NA,1	NA,inf	NA,inf	NA,0.409018	7.98225e-05	0.000159387
3	chr15:44054984:A:C	44054984	NA,C	NA,A	NA,1	NA,inf	NA,inf	NA,0.399217	7.981e-05	0.000159372
3	chr15:44695181:C:T	44695181	NA,T	NA,C	NA,1	NA,inf	NA,inf	NA,0.399558	7.97687e-05	0.000159283
3	chr15:43080617:C:A	43080617	NA,A	NA,C	NA,1	NA,inf	NA,inf	NA,0.402746	7.97608e-05	0.000159266
3	chr15:42927362:T:C	42927362	NA,C	NA,T	NA,1	NA,inf	NA,inf	NA,0.402078	7.97479e-05	0.000159243
3	chr15:43642161:G:A	43642161	NA,A	NA,G	NA,1	NA,inf	NA,inf	NA,0.412895	7.97425e-05	0.000159237
3	chr15:42275826:C:T	42275826	NA,T	NA,C	NA,1	NA,inf	NA,inf	NA,0.397362	7.97277e-05	0.000159196
3	chr15:42988586:A:T	42988586	NA,T	NA,A	NA,1	NA,inf	NA,inf	NA,0.404465	7.9716e-05	0.000159167
3	chr15:43034657:G:A	43034657	NA,A	NA,G	NA,1	NA,inf	NA,inf	NA,0.402544	7.96991e-05	0.00015913
3	chr15:44709386:A:T	44709386	NA,T	NA,A	NA,1	NA,inf	NA,inf	NA,0.398059	7.96949e-05	0.000159122
3	chr15:43832486:C:T	43832486	NA,T	NA,C	NA,1	NA,inf	NA,inf	NA,0.40796	7.96942e-05	0.000159128
3	chr15:44612301:A:C	44612301	NA,C	NA,A	NA,1	NA,inf	NA,inf	NA,0.393524	7.9679e-05	0.000159107
3	chr15:43292177:A:G	43292177	NA,G	NA,A	NA,1	NA,inf	NA,inf	NA,0.405455	7.96668e-05	0.000159079
3	chr15:42150582:A:C	42150582	NA,C	NA,A	NA,1	NA,inf	NA,inf	NA,0.395496	7.96382e-05	0.000159031
3	chr15:42634685:A:G	42634685	NA,G	NA,A	NA,1	NA,inf	NA,inf	NA,0.415628	7.96047e-05	0.000158991
3	chr15:42638586:A:G	42638586	NA,G	NA,A	NA,1	NA,inf	NA,inf	NA,0.367289	7.95998e-05	0.000158975
3	chr15:44406055:T:C	44406055	NA,C	NA,T	NA,1	NA,inf	NA,inf	NA,0.392927	7.95943e-05	0.00015893
3	chr15:43073562:T:C	43073562	NA,C	NA,T	NA,1	NA,-inf	NA,inf	NA,0.446158	7.95254e-05	0.000158599
3	chr15:44739592:C:T	44739592	NA,T	NA,C	NA,1	NA,-inf	NA,inf	NA,0.405351	7.95192e-05	0.000158706
3	chr15:42982842:C:T	42982842	NA,T	NA,C	NA,1	NA,inf	NA,inf	NA,0.40048	7.94943e-05	0.000158721
3	chr15:44605696:T:C	44605696	NA,C	NA,T	NA,1	NA,-inf	NA,inf	NA,0.376951	7.94927e-05	0.000158673
3	chr15:42337582:A:G	42337582	NA,G	NA,A	NA,1	NA,-inf	NA,inf	NA,0.393652	7.9433e-05	0.000158505
3	chr15:44751774:C:T	44751774	NA,T	NA,C	NA,1	NA,inf	NA,inf	NA,0.410659	7.94294e-05	0.000158618
3	chr15:42378308:A:G	42378308	NA,G	NA,A	NA,1	NA,-inf	NA,inf	NA,0.393383	7.94207e-05	0.00015848
3	chr15:42418249:G:A	42418249	NA,A	NA,G	NA,1	NA,inf	NA,inf	NA,0.408005	7.94113e-05	0.000158638
3	chr15:44134392:A:G	44134392	G,G	A,A	1,1	inf,-inf	inf,inf	1.94049,1.59121	7.93907e-05	0.00015919
3	chr15:42344698:G:A	42344698	NA,A	NA,G	NA,1	NA,-inf	NA,inf	NA,0.393249	7.93883e-05	0.000158416
3	chr15:42249632:A:C	42249632	NA,C	NA,A	NA,1	NA,inf	NA,inf	NA,0.392987	7.93643e-05	0.000158368
3	chr15:42744633:A:T	42744633	NA,T	NA,A	NA,1	NA,inf	NA,inf	NA,0.415045	7.93584e-05	0.000158463
3	chr15:42012446:T:C	42012446	NA,C	NA,T	NA,1	NA,-inf	NA,inf	NA,0.381582	7.93515e-05	0.000158357
3	chr15:43196518:C:CCT	43196518	NA,CCT	NA,C	NA,1	NA,inf	NA,inf	NA,0.401709	7.93502e-05	0.000158436
3	chr15:42136532:C:T	42136532	NA,T	NA,C	NA,1	NA,inf	NA,inf	NA,0.398171	7.93461e-05	0.000158438
3	chr15:43813775:G:T	43813775	NA,T	NA,G	NA,1	NA,-inf	NA,inf	NA,0.391181	7.9326e-05	0.000158363
3	chr15:43842768:A:G	43842768	NA,G	NA,A	NA,1	NA,inf	NA,inf	NA,0.401294	7.93228e-05	0.000158386
3	chr15:43603497:C:A	43603497	NA,A	NA,C	NA,1	NA,inf	NA,inf	NA,0.395093	7.92964e-05	0.000158341
3	chr15:42359878:C:T	42359878	NA,T	NA,C	NA,1	NA,inf	NA,inf	NA,0.391808	7.92514e-05	0.000158275
3	chr15:42345746:G:A	42345746	NA,A	NA,G	NA,1	NA,inf	NA,inf	NA,0.391808	7.92514e-05	0.000158275
3	chr15:42511979:G:A	42511979	NA,A	NA,G	NA,1	NA,-inf	NA,inf	NA,0.384369	7.9203e-05	0.000158093
3	chr15:42141442:A:G	42141442	NA,G	NA,A	NA,1	NA,inf	NA,inf	NA,0.389757	7.91852e-05	0.000158144
3	chr15:43360358:C:T	43360358	NA,T	NA,C	NA,1	NA,-inf	NA,inf	NA,0.440484	7.91794e-05	0.00015806
3	chr15:43239063:G:A	43239063	NA,A	NA,G	NA,1	NA,inf	NA,inf	NA,0.406854	7.91769e-05	0.000158101
3	chr15:42313896:A:G	42313896	G,G	A,A	1,1	-inf,-inf	inf,inf	1.63096,0.0849037	7.91399e-05	0.000158205
3	chr15:42838641:T:C	42838641	NA,C	NA,T	NA,1	NA,inf	NA,inf	NA,0.413645	7.91394e-05	0.000158026
3	chr15:42149513:G:A	42149513	NA,A	NA,G	NA,1	NA,inf	NA,inf	NA,0.4126	7.91382e-05	0.000158216
3	chr15:42265953:T:C	42265953	NA,C	NA,T	NA,1	NA,inf	NA,inf	NA,0.390626	7.91318e-05	0.000158016
3	chr15:42973205:C:T	42973205	NA,T	NA,C	NA,1	NA,-inf	NA,inf	NA,0.36722	7.91316e-05	0.000157946
3	chr15:42388292:G:C	42388292	NA,C	NA,G	NA,1	NA,inf	NA,inf	NA,0.390288	7.90969e-05	0.000157966
3	chr15:42369514:A:C	42369514	NA,C	NA,A	NA,1	NA,inf	NA,inf	NA,0.390259	7.9094e-05	0.00015796
3	chr15:42297995:G:A	42297995	NA,A	NA,G	NA,1	NA,inf	NA,inf	NA,0.389978	7.90738e-05	0.000157789
3	chr15:44079765:T:C	44079765	NA,C	NA,T	NA,1	NA,inf	NA,inf	NA,0.387766	7.90497e-05	0.000157794
3	chr15:42736428:G:A	42736428	A,A	G,G	1,1	inf,inf	inf,inf	0.571982,1.37424	7.90494e-05	0.000157999
3	chr15:43074013:T:C	43074013	NA,C	NA,T	NA,1	NA,-inf	NA,inf	NA,0.368104	7.90387e-05	0.000157773
3	chr15:42368303:A:G	42368303	NA,G	NA,A	NA,1	NA,inf	NA,inf	NA,0.389664	7.90361e-05	0.000157845
3	chr15:43081755:G:A	43081755	NA,A	NA,G	NA,1	NA,inf	NA,inf	NA,0.394216	7.90261e-05	0.000157801
3	chr15:42650850:A:G	42650850	NA,G	NA,A	NA,1	NA,-inf	NA,inf	NA,0.374719	7.9013e-05	0.000157726
3	chr15:42379588:A:G	42379588	NA,G	NA,A	NA,1	NA,inf	NA,inf	NA,0.389261	7.89962e-05	0.000157765
3	chr15:43142870:A:G	43142870	NA,G	NA,A	NA,1	NA,inf	NA,inf	NA,0.383652	7.89764e-05	0.000157697
3	chr15:43365057:C:G	43365057	NA,G	NA,C	NA,1	NA,-inf	NA,inf	NA,0.435113	7.89708e-05	0.00015749
3	chr15:44558524:G:A	44558524	NA,A	NA,G	NA,1	NA,-inf	NA,inf	NA,0.412749	7.89699e-05	0.000157536
3	chr15:44397262:G:A	44397262	NA,A	NA,G	NA,1	NA,inf	NA,inf	NA,0.386618	7.89612e-05	0.000157665
3	chr15:43294892:C:G	43294892	NA,G	NA,C	NA,1	NA,inf	NA,inf	NA,0.413677	7.89593e-05	0.000157683
3	chr15:43243067:A:G	43243067	NA,G	NA,A	NA,1	NA,inf	NA,inf	NA,0.404784	7.89555e-05	0.000157658
3	chr15:43764731:G:A	43764731	NA,A	NA,G	NA,1	NA,inf	NA,inf	NA,0.412447	7.89462e-05	0.000157647
3	chr15:42267121:G:A	42267121	NA,A	NA,G	NA,1	NA,inf	NA,inf	NA,0.38919	7.89248e-05	0.000157625
3	chr15:42264433:T:C	42264433	NA,C	NA,T	NA,1	NA,inf	NA,inf	NA,0.38919	7.89248e-05	0.000157625
3	chr15:43961728:T:G	43961728	NA,G	NA,T	NA,1	NA,-inf	NA,inf	NA,0.380845	7.89174e-05	0.000157539
3	chr15:43646245:A:G	43646245	NA,G	NA,A	NA,1	NA,-inf	NA,inf	NA,0.38631	7.88821e-05	0.000157479
3	chr15:44722057:C:T	44722057	NA,T	NA,C	NA,1	NA,inf	NA,inf	NA,0.384872	7.88648e-05	0.000157481
3	chr15:43844343:T:C	43844343	NA,C	NA,T	NA,1	NA,-inf	NA,inf	NA,0.431422	7.88524e-05	0.000157543
3	chr15:42411275:A:G	42411275	NA,G	NA,A	NA,1	NA,inf	NA,inf	NA,0.393348	7.88391e-05	0.00015743
3	chr15:43604742:C:G	43604742	NA,G	NA,C	NA,1	NA,inf	NA,inf	NA,0.408411	7.88283e-05	0.000157418
3	chr15:43312944:T:TAG	43312944	NA,TAG	NA,T	NA,1	NA,-inf	NA,inf	NA,0.347793	7.88202e-05	0.000157289
3	chr15:42088998:G:A	42088998	A,A	G,G	1,1	-inf,-inf	inf,inf	0.0572086,1.55266	7.87887e-05	0.000157539
3	chr15:43044370:C:T	43044370	NA,T	NA,C	NA,1	NA,inf	NA,inf	NA,0.392689	7.87822e-05	0.000157311
3	chr15:44047324:A:G	44047324	NA,G	NA,A	NA,1	NA,-inf	NA,inf	NA,0.36487	7.87082e-05	0.000157115
3	chr15:42022602:G:A	42022602	NA,A	NA,G	NA,1	NA,-inf	NA,inf	NA,0.373279	7.86565e-05	0.000157014
3	chr15:43823105:G:A	43823105	NA,A	NA,G	NA,1	NA,inf	NA,inf	NA,0.388519	7.86097e-05	0.000156972
3	chr15:42981225:T:C	42981225	NA,C	NA,T	NA,1	NA,inf	NA,inf	NA,0.392187	7.85509e-05	0.000156841
3	chr15:42648757:T:C	42648757	NA,C	NA,T	NA,1	NA,-inf	NA,inf	NA,0.432805	7.85477e-05	0.000156654
3	chr15:44313387:T:G	44313387	NA,G	NA,T	NA,1	NA,inf	NA,inf	NA,0.389552	7.85318e-05	0.000156828
3	chr15:44771396:C:A	44771396	NA,A	NA,C	NA,1	NA,inf	NA,inf	NA,0.395575	7.85096e-05	0.000156757
3	chr15:44182708:T:C	44182708	C,C	T,T	1,1	inf,inf	inf,inf	1.41361,0.81725	7.8507e-05	0.000157416
3	chr15:43946336:A:C	43946336	NA,C	NA,A	NA,1	NA,inf	NA,inf	NA,0.367001	7.85009e-05	0.000156798
3	chr15:42074409:A:G	42074409	NA,G	NA,A	NA,1	NA,inf	NA,inf	NA,0.390845	7.84889e-05	0.000156746
3	chr15:43486348:C:T	43486348	NA,T	NA,C	NA,1	NA,inf	NA,inf	NA,0.397874	7.84622e-05	0.000156679
3	chr15:44352704:G:A	44352704	NA,A	NA,G	NA,1	NA,inf	NA,inf	NA,0.388546	7.84561e-05	0.000156677
3	chr15:42130892:A:G	42130892	G,G	A,A	1,1	inf,-inf	inf,inf	0.0389664,1.4211	7.84513e-05	0.0001564
3	chr15:44145494:G:T	44145494	T,T	G,G	1,1	-inf,inf	inf,inf	1.89552,1.57998	7.8444e-05	0.000157305
3	chr15:44342406:G:A	44342406	NA,A	NA,G	NA,1	NA,inf	NA,inf	NA,0.394965	7.84429e-05	0.000156631
3	chr15:43441532:A:G	43441532	G,NA	A,NA	1,NA	inf,NA	inf,NA	0.848336,NA	7.83776e-05	0.000156419
3	chr15:43091999:T:C	43091999	NA,C	NA,T	NA,1	NA,inf	NA,inf	NA,0.389183	7.8352e-05	0.000156443
3	chr15:44335196:G:A	44335196	NA,A	NA,G	NA,1	NA,inf	NA,inf	NA,0.387447	7.83432e-05	0.000156451
3	chr15:44589829:G:A	44589829	NA,A	NA,G	NA,1	NA,inf	NA,inf	NA,0.38614	7.8334e-05	0.000156413
3	chr15:44775575:A:T	44775575	T,NA	A,NA	1,NA	inf,NA	inf,NA	0.906105,NA	7.82662e-05	0.000156182
3	chr15:42175277:G:A	42175277	NA,A	NA,G	NA,1	NA,inf	NA,inf	NA,0.374153	7.82424e-05	0.000156239
3	chr15:42720566:T:G	42720566	NA,G	NA,T	NA,1	NA,-inf	NA,inf	NA,0.333178	7.8238e-05	0.000156124
3	chr15:43865603:C:T	43865603	NA,T	NA,C	NA,1	NA,inf	NA,inf	NA,0.387928	7.82312e-05	0.000156216
3	chr15:44315263:A:G	44315263	NA,G	NA,A	NA,1	NA,inf	NA,inf	NA,0.386373	7.8225e-05	0.000156215
3	chr15:42320503:C:T	42320503	T,T	C,C	1,1	-inf,-inf	inf,inf	1.62617,0.0760541	7.82168e-05	0.000156354
3	chr15:43004292:G:A	43004292	NA,A	NA,G	NA,1	NA,inf	NA,inf	NA,0.375543	7.81838e-05	0.000156114
3	chr15:42887165:G:T	42887165	T,NA	G,NA	1,NA	inf,NA	inf,NA	0.626427,NA	7.81707e-05	0.000156241
3	chr15:42813351:G:A	42813351	A,A	G,G	1,1	-inf,-inf	inf,inf	0.841462,0.795086	7.81646e-05	0.000156478
3	chr15:43898539:C:T	43898539	NA,T	NA,C	NA,1	NA,inf	NA,inf	NA,0.389021	7.81646e-05	0.000156091
3	chr15:43166154:T:C	43166154	NA,C	NA,T	NA,1	NA,-inf	NA,inf	NA,0.36593	7.81631e-05	0.000156034
3	chr15:44309669:A:T	44309669	NA,T	NA,A	NA,1	NA,inf	NA,inf	NA,0.385604	7.8152e-05	0.000156069
3	chr15:44168604:A:G	44168604	G,G	A,A	1,1	-inf,-inf	inf,inf	0.199649,1.62003	7.81285e-05	0.000156632
3	chr15:43407067:C:A	43407067	NA,A	NA,C	NA,1	NA,inf	NA,inf	NA,0.403495	7.81101e-05	0.000156014
3	chr15:42643759:T:C	42643759	NA,C	NA,T	NA,1	NA,inf	NA,inf	NA,0.385718	7.80796e-05	0.000155908
3	chr15:42572223:C:T	42572223	NA,T	NA,C	NA,1	NA,-inf	NA,inf	NA,0.365317	7.8079e-05	0.000155861
3	chr15:43919715:G:A	43919715	A,A	G,G	1,1	-inf,inf	inf,inf	1.41341,1.64796	7.80664e-05	0.000156883
3	chr15:44643698:A:G	44643698	NA,G	NA,A	NA,1	NA,-inf	NA,inf	NA,0.408389	7.80571e-05	0.000155715
3	chr15:43280129:T:G	43280129	NA,G	NA,T	NA,1	NA,inf	NA,inf	NA,0.382432	7.80546e-05	0.000155788
3	chr15:42414089:T:C	42414089	NA,C	NA,T	NA,1	NA,inf	NA,inf	NA,0.393575	7.80269e-05	0.000155869
3	chr15:42586942:T:C	42586942	NA,C	NA,T	NA,1	NA,-inf	NA,inf	NA,0.367805	7.79784e-05	0.000155657
3	chr15:44136675:T:TA	44136675	TA,TA	T,T	1,1	-inf,inf	inf,inf	1.9395,1.58049	7.79112e-05	0.000156221
3	chr15:42281266:G:A	42281266	NA,A	NA,G	NA,1	NA,-inf	NA,inf	NA,0.364871	7.79078e-05	0.000155524
3	chr15:44120486:A:C	44120486	NA,C	NA,A	NA,1	NA,inf	NA,inf	NA,0.396774	7.78949e-05	0.000155546
3	chr15:43860541:G:A	43860541	NA,A	NA,G	NA,1	NA,inf	NA,inf	NA,0.420945	7.78847e-05	0.000155607
3	chr15:44363201:G:A	44363201	NA,A	NA,G	NA,1	NA,inf	NA,inf	NA,0.388547	7.78207e-05	0.000155389
3	chr15:44270379:C:G	44270379	NA,G	NA,C	NA,1	NA,-inf	NA,inf	NA,0.368104	7.77945e-05	0.000155295
3	chr15:43969115:T:C	43969115	NA,C	NA,T	NA,1	NA,-inf	NA,inf	NA,0.372887	7.77785e-05	0.00015523
3	chr15:42322270:G:C	42322270	C,C	G,G	1,1	-inf,-inf	inf,inf	1.62095,0.0855483	7.77759e-05	0.000155477
3	chr15:42392257:A:G	42392257	G,G	A,A	1,1	-inf,inf	inf,inf	1.44898,0.100528	7.77531e-05	0.000155121
3	chr15:42661419:G:T	42661419	NA,T	NA,G	NA,1	NA,inf	NA,inf	NA,0.359294	7.77303e-05	0.000155252
3	chr15:43419678:C:G	43419678	G,G	C,C	1,1	inf,inf	inf,inf	0.291177,0.657881	7.7726e-05	0.000156991
3	chr15:44181010:T:C	44181010	NA,C	NA,T	NA,1	NA,-inf	NA,inf	NA,0.401496	7.76342e-05	0.000154871
3	chr15:44182989:G:A	44182989	A,A	G,G	1,1	-inf,-inf	inf,inf	1.16686,1.09833	7.76178e-05	0.000155837
3	chr15:43866534:AGT:A	43866534	NA,A	NA,AGT	NA,1	NA,inf	NA,inf	NA,0.388928	7.7553e-05	0.000154862
3	chr15:44276928:G:T	44276928	NA,T	NA,G	NA,1	NA,inf	NA,inf	NA,0.358085	7.75277e-05	0.00015492
3	chr15:42281161:G:T	42281161	NA,T	NA,G	NA,1	NA,inf	NA,inf	NA,0.374342	7.75065e-05	0.000154791
3	chr15:44356859:T:C	44356859	NA,C	NA,T	NA,1	NA,inf	NA,inf	NA,0.379004	7.74945e-05	0.000154757
3	chr15:42636669:A:G	42636669	NA,G	NA,A	NA,1	NA,inf	NA,inf	NA,0.378894	7.74856e-05	0.000154722
3	chr15:42706519:C:T	42706519	NA,T	NA,C	NA,1	NA,inf	NA,inf	NA,0.382413	7.74176e-05	0.000154579
3	chr15:43858903:T:A	43858903	NA,A	NA,T	NA,1	NA,inf	NA,inf	NA,0.378345	7.74131e-05	0.00015458
3	chr15:43079561:T:C	43079561	C,C	T,T	1,1	-inf,-inf	inf,inf	0.691051,1.43235	7.74015e-05	0.000154675
3	chr15:44433496:C:T	44433496	NA,T	NA,C	NA,1	NA,-inf	NA,inf	NA,0.353262	7.73999e-05	0.000154503
3	chr15:42287750:T:C	42287750	C,C	T,T	1,1	-inf,-inf	inf,inf	1.61823,0.0855744	7.73909e-05	0.000154707
3	chr15:44514306:C:G	44514306	NA,G	NA,C	NA,1	NA,inf	NA,inf	NA,0.386176	7.7384e-05	0.000154539
3	chr15:42068095:G:A	42068095	NA,A	NA,G	NA,1	NA,-inf	NA,inf	NA,0.363047	7.73838e-05	0.000154471
3	chr15:41987965:G:A	41987965	NA,A	NA,G	NA,1	NA,inf	NA,inf	NA,0.37083	7.73799e-05	0.00015451
3	chr15:43959022:G:A	43959022	NA,A	NA,G	NA,1	NA,-inf	NA,inf	NA,0.413279	7.73779e-05	0.000154467
3	chr15:43246450:A:G	43246450	NA,G	NA,A	NA,1	NA,inf	NA,inf	NA,0.387352	7.73474e-05	0.000154447
3	chr15:42361383:A:G	42361383	NA,G	NA,A	NA,1	NA,-inf	NA,inf	NA,0.406104	7.7345e-05	0.000154295
3	chr15:42897626:A:G	42897626	NA,G	NA,A	NA,1	NA,inf	NA,inf	NA,0.414518	7.73413e-05	0.000154453
3	chr15:42472103:A:C	42472103	NA,C	NA,A	NA,1	NA,-inf	NA,inf	NA,0.371014	7.73372e-05	0.000154332
3	chr15:42286296:T:G	42286296	NA,G	NA,T	NA,1	NA,inf	NA,inf	NA,0.372356	7.73194e-05	0.000154417
3	chr15:43074825:T:C	43074825	NA,C	NA,T	NA,1	NA,inf	NA,inf	NA,0.376258	7.73133e-05	0.00015438
3	chr15:44430170:C:T	44430170	NA,T	NA,C	NA,1	NA,inf	NA,inf	NA,0.351645	7.73066e-05	0.000154475
3	chr15:44767853:C:T	44767853	NA,T	NA,C	NA,1	NA,inf	NA,inf	NA,0.388243	7.72964e-05	0.00015436
3	chr15:42007424:C:T	42007424	NA,T	NA,C	NA,1	NA,inf	NA,inf	NA,0.391611	7.72916e-05	0.00015438
3	chr15:44143758:C:T	44143758	T,T	C,C	1,1	inf,-inf	inf,inf	2.0458,1.59378	7.72778e-05	0.000154949
3	chr15:42089727:T:G	42089727	G,G	T,T	1,1	-inf,-inf	inf,inf	0.0611291,1.54127	7.72641e-05	0.000154489
3	chr15:44433948:C:T	44433948	T,T	C,C	1,1	-inf,inf	inf,inf	0.494281,1.09853	7.72477e-05	0.000154531
3	chr15:43652911:C:A	43652911	NA,A	NA,C	NA,1	NA,-inf	NA,inf	NA,0.369768	7.72447e-05	0.000154211
3	chr15:41914492:G:C	41914492	NA,C	NA,G	NA,1	NA,-inf	NA,inf	NA,0.349556	7.72444e-05	0.000154166
3	chr15:42347059:TG:T	42347059	NA,T	NA,TG	NA,1	NA,-inf	NA,inf	NA,0.370688	7.72094e-05	0.000154072
3	chr15:42315338:A:T	42315338	T,T	A,A	1,1	-inf,-inf	inf,inf	1.61794,0.0812557	7.72027e-05	0.000154329
3	chr15:42302391:A:G	42302391	G,G	A,A	1,1	-inf,-inf	inf,inf	1.61545,0.0906606	7.71907e-05	0.000154309
3	chr15:42297798:C:T	42297798	T,T	C,C	1,1	-inf,-inf	inf,inf	1.61769,0.0807335	7.71566e-05	0.000154237
3	chr15:42475259:C:G	42475259	NA,G	NA,C	NA,1	NA,-inf	NA,inf	NA,0.368945	7.71437e-05	0.000153946
3	chr15:43315759:C:T	43315759	NA,T	NA,C	NA,1	NA,inf	NA,inf	NA,0.39922	7.71361e-05	0.000154039
3	chr15:42163236:C:G	42163236	NA,G	NA,C	NA,1	NA,inf	NA,inf	NA,0.368776	7.71335e-05	0.000154025
3	chr15:44187643:T:C	44187643	NA,C	NA,T	NA,1	NA,inf	NA,inf	NA,0.357122	7.70827e-05	0.000153949
3	chr15:42738663:C:T	42738663	T,T	C,C	1,1	inf,inf	inf,inf	0.103991,1.63529	7.70823e-05	0.000154768
3	chr15:42296527:T:G	42296527	G,G	T,T	1,1	-inf,-inf	inf,inf	1.5993,0.137083	7.70453e-05	0.000154037
3	chr15:42308850:A:G	42308850	G,G	A,A	1,1	-inf,-inf	inf,inf	1.61801,0.0755678	7.70392e-05	0.000154
3	chr15:43099405:G:A	43099405	NA,A	NA,G	NA,1	NA,-inf	NA,inf	NA,0.34973	7.70336e-05	0.000153769
3	chr15:42124436:A:C	42124436	NA,C	NA,A	NA,1	NA,inf	NA,inf	NA,0.368062	7.70221e-05	0.000153818
3	chr15:43626258:G:A	43626258	NA,A	NA,G	NA,1	NA,inf	NA,inf	NA,0.383757	7.69641e-05	0.000153687
3	chr15:43840154:C:T	43840154	NA,T	NA,C	NA,1	NA,inf	NA,inf	NA,0.376215	7.69384e-05	0.000153629
3	chr15:44620431:T:C	44620431	NA,C	NA,T	NA,1	NA,inf	NA,inf	NA,0.364728	7.69275e-05	0.000153611
3	chr15:42490698:G:C	42490698	C,NA	G,NA	1,NA	inf,NA	inf,NA	0.850468,NA	7.69089e-05	0.000153465
3	chr15:43303958:TAATAGAA:T	43303958	NA,T	NA,TAATAGAA	NA,1	NA,inf	NA,inf	NA,0.37448	7.69049e-05	0.000153566
3	chr15:44179653:C:T	44179653	NA,T	NA,C	NA,1	NA,-inf	NA,inf	NA,0.393697	7.69041e-05	0.000153417
3	chr15:42369959:A:G	42369959	NA,G	NA,A	NA,1	NA,-inf	NA,inf	NA,0.366922	7.68925e-05	0.00015344
3	chr15:44509407:A:G	44509407	NA,G	NA,A	NA,1	NA,inf	NA,inf	NA,0.347261	7.68764e-05	0.000153614
3	chr15:43100236:A:G	43100236	NA,G	NA,A	NA,1	NA,inf	NA,inf	NA,0.377756	7.6831e-05	0.000153413
3	chr15:44723001:G:A	44723001	NA,A	NA,G	NA,1	NA,-inf	NA,inf	NA,0.381538	7.67869e-05	0.000153254
3	chr15:44306929:G:A	44306929	A,NA	G,NA	1,NA	-inf,NA	inf,NA	0.725724,NA	7.67631e-05	0.000153328
3	chr15:44496507:G:A	44496507	A,A	G,G	1,1	-inf,inf	inf,inf	0.505023,1.08527	7.67452e-05	0.000153519
3	chr15:44364078:G:A	44364078	A,NA	G,NA	1,NA	inf,NA	inf,NA	0.822822,NA	7.67374e-05	0.000153115
3	chr15:42392725:A:G	42392725	NA,G	NA,A	NA,1	NA,inf	NA,inf	NA,0.38009	7.67043e-05	0.000153181
3	chr15:42147871:T:C	42147871	C,C	T,T	1,1	-inf,inf	inf,inf	0.60322,1.19435	7.6701e-05	0.000153056
3	chr15:41941475:T:A	41941475	A,A	T,T	1,1	-inf,inf	inf,inf	1.24826,0.400376	7.66991e-05	0.000153173
3	chr15:42347055:T:A	42347055	NA,A	NA,T	NA,1	NA,-inf	NA,inf	NA,0.364941	7.66728e-05	0.000153002
3	chr15:43274386:A:G	43274386	NA,G	NA,A	NA,1	NA,inf	NA,inf	NA,0.37701	7.65926e-05	0.000152951
3	chr15:43181490:T:C	43181490	NA,C	NA,T	NA,1	NA,inf	NA,inf	NA,0.373827	7.65514e-05	0.000152855
3	chr15:42473105:G:A	42473105	NA,A	NA,G	NA,1	NA,-inf	NA,inf	NA,0.362389	7.6536e-05	0.000152735
3	chr15:42316936:G:A	42316936	A,A	G,G	1,1	-inf,-inf	inf,inf	1.61956,0.0478337	7.65336e-05	0.000152976
3	chr15:42835769:T:C	42835769	NA,C	NA,T	NA,1	NA,inf	NA,inf	NA,0.363695	7.65189e-05	0.000152803
3	chr15:42964241:G:A	42964241	NA,A	NA,G	NA,1	NA,inf	NA,inf	NA,0.370586	7.65039e-05	0.000152754
3	chr15:42296092:C:T	42296092	T,T	C,C	1,1	-inf,-inf	inf,inf	1.60657,0.104751	7.65038e-05	0.000152942
3	chr15:42127669:C:T	42127669	NA,T	NA,C	NA,1	NA,inf	NA,inf	NA,0.363399	7.64721e-05	0.000152714
3	chr15:42674896:G:A	42674896	NA,A	NA,G	NA,1	NA,inf	NA,inf	NA,0.3672	7.64716e-05	0.000152696
3	chr15:44505377:C:T	44505377	NA,T	NA,C	NA,1	NA,inf	NA,inf	NA,0.342721	7.64558e-05	0.000152773
3	chr15:43290686:C:T	43290686	NA,T	NA,C	NA,1	NA,inf	NA,inf	NA,0.372746	7.64539e-05	0.000152656
3	chr15:44751194:C:T	44751194	NA,T	NA,C	NA,1	NA,-inf	NA,inf	NA,0.373872	7.6436e-05	0.000152557
3	chr15:42305426:G:A	42305426	A,A	G,G	1,1	-inf,-inf	inf,inf	1.6059,0.104884	7.64309e-05	0.000152796
3	chr15:42649271:A:G	42649271	G,G	A,A	1,1	inf,inf	inf,inf	0.329314,1.48822	7.64257e-05	0.000153201
3	chr15:41955686:G:A	41955686	NA,A	NA,G	NA,1	NA,inf	NA,inf	NA,0.373241	7.64216e-05	0.00015262
3	chr15:43765022:C:G	43765022	G,NA	C,NA	1,NA	inf,NA	inf,NA	0.808161,NA	7.642e-05	0.000152511
3	chr15:43853223:CTCT:C	43853223	NA,C	NA,CTCT	NA,1	NA,-inf	NA,inf	NA,0.387404	7.63674e-05	0.000152405
3	chr15:43250034:C:T	43250034	NA,T	NA,C	NA,1	NA,inf	NA,inf	NA,0.322933	7.63607e-05	0.000152388
3	chr15:44336366:C:T	44336366	NA,T	NA,C	NA,1	NA,inf	NA,inf	NA,0.374829	7.6357e-05	0.000152475
3	chr15:42683421:A:G	42683421	NA,G	NA,A	NA,1	NA,-inf	NA,inf	NA,0.342789	7.63482e-05	0.0001524
3	chr15:44143652:G:A	44143652	A,A	G,G	1,1	inf,-inf	inf,inf	2.00361,1.58055	7.63246e-05	0.000153037
3	chr15:42709134:G:A	42709134	A,A	G,G	1,1	inf,inf	inf,inf	0.253483,1.56796	7.63118e-05	0.000152477
3	chr15:42469324:T:C	42469324	NA,C	NA,T	NA,1	NA,-inf	NA,inf	NA,0.359798	7.62991e-05	0.000152262
3	chr15:43189421:T:G	43189421	NA,G	NA,T	NA,1	NA,inf	NA,inf	NA,0.372134	7.62906e-05	0.000152331
3	chr15:43275189:A:T	43275189	NA,T	NA,A	NA,1	NA,-inf	NA,inf	NA,0.369339	7.62902e-05	0.000152288
3	chr15:43032131:C:T	43032131	NA,T	NA,C	NA,1	NA,-inf	NA,inf	NA,0.337856	7.62811e-05	0.000152259
3	chr15:44324481:A:G	44324481	NA,G	NA,A	NA,1	NA,inf	NA,inf	NA,0.370949	7.62707e-05	0.000152295
3	chr15:43326521:T:G	43326521	NA,G	NA,T	NA,1	NA,-inf	NA,inf	NA,0.407523	7.62651e-05	0.000152113
3	chr15:42364785:A:G	42364785	NA,G	NA,A	NA,1	NA,inf	NA,inf	NA,0.360428	7.62564e-05	0.000152294
3	chr15:43061524:CACACACACATATACACATACACATACAT:C	43061524	NA,C	NA,CACACACACATATACACATACACATACAT	NA,1	NA,inf	NA,inf	NA,0.37106	7.62265e-05	0.000152206
3	chr15:42000712:A:G	42000712	NA,G	NA,A	NA,1	NA,-inf	NA,inf	NA,0.341703	7.62132e-05	0.000152116
3	chr15:42125925:G:T	42125925	NA,T	NA,G	NA,1	NA,-inf	NA,inf	NA,0.350656	7.62107e-05	0.000152131
3	chr15:42314695:G:A	42314695	NA,A	NA,G	NA,1	NA,inf	NA,inf	NA,0.359845	7.61999e-05	0.00015216
3	chr15:42966818:G:T	42966818	NA,T	NA,G	NA,1	NA,inf	NA,inf	NA,0.366978	7.6177e-05	0.000152101
3	chr15:43639385:C:T	43639385	T,NA	C,NA	1,NA	inf,NA	inf,NA	0.801614,NA	7.61672e-05	0.000152007
3	chr15:44763915:G:A	44763915	NA,A	NA,G	NA,1	NA,inf	NA,inf	NA,0.370764	7.61514e-05	0.000152049
3	chr15:44547162:A:G	44547162	NA,G	NA,A	NA,1	NA,inf	NA,inf	NA,0.350418	7.61476e-05	0.000152153
3	chr15:42095125:C:T	42095125	NA,T	NA,C	NA,1	NA,inf	NA,inf	NA,0.355923	7.60978e-05	0.000151956
3	chr15:42153789:A:G	42153789	NA,G	NA,A	NA,1	NA,inf	NA,inf	NA,0.380389	7.60756e-05	0.000152092
3	chr15:41968732:G:A	41968732	NA,A	NA,G	NA,1	NA,-inf	NA,inf	NA,0.351873	7.60724e-05	0.000151865
3	chr15:41911967:C:T	41911967	NA,T	NA,C	NA,1	NA,-inf	NA,inf	NA,0.336857	7.60691e-05	0.000151823
3	chr15:44057760:A:C	44057760	NA,C	NA,A	NA,1	NA,inf	NA,inf	NA,0.351357	7.60666e-05	0.000151958
3	chr15:44778660:A:AT	44778660	AT,NA	A,NA	1,NA	-inf,NA	inf,NA	0.680463,NA	7.60639e-05	0.00015192
3	chr15:42473475:C:T	42473475	NA,T	NA,C	NA,1	NA,-inf	NA,inf	NA,0.357085	7.60463e-05	0.000151758
3	chr15:42343445:A:G	42343445	NA,G	NA,A	NA,1	NA,-inf	NA,inf	NA,0.357828	7.60196e-05	0.0001517
3	chr15:44724378:A:G	44724378	NA,G	NA,A	NA,1	NA,inf	NA,inf	NA,0.355351	7.60086e-05	0.000151782
3	chr15:44506109:A:G	44506109	NA,G	NA,A	NA,1	NA,inf	NA,inf	NA,0.368944	7.59977e-05	0.000151749
3	chr15:43755072:TC:T	43755072	NA,T	NA,TC	NA,1	NA,-inf	NA,inf	NA,0.342651	7.59849e-05	0.000151683
3	chr15:41922265:T:C	41922265	NA,C	NA,T	NA,1	NA,-inf	NA,inf	NA,0.337437	7.59783e-05	0.000151645
3	chr15:42315002:C:T	42315002	T,T	C,C	1,1	-inf,-inf	inf,inf	1.6117,0.0691042	7.59738e-05	0.000151867
3	chr15:44699874:C:T	44699874	NA,T	NA,C	NA,1	NA,-inf	NA,inf	NA,0.381643	7.59737e-05	0.000151565
3	chr15:43290849:T:C	43290849	C,C	T,T	1,1	inf,inf	inf,inf	0.250202,0.643956	7.59633e-05	0.000153244
3	chr15:42316850:A:G	42316850	G,G	A,A	1,1	-inf,-inf	inf,inf	1.60633,0.0856117	7.59342e-05	0.000151795
3	chr15:42021704:C:A	42021704	NA,A	NA,C	NA,1	NA,-inf	NA,inf	NA,0.344637	7.5922e-05	0.000151552
3	chr15:42172545:C:G	42172545	NA,G	NA,C	NA,1	NA,inf	NA,inf	NA,0.380736	7.58944e-05	0.000151732
3	chr15:42479560:G:A	42479560	NA,A	NA,G	NA,1	NA,-inf	NA,inf	NA,0.339141	7.588e-05	0.000151463
3	chr15:44726291:A:C	44726291	NA,C	NA,A	NA,1	NA,inf	NA,inf	NA,0.372425	7.5859e-05	0.000151486
3	chr15:42305179:C:T	42305179	T,T	C,C	1,1	-inf,-inf	inf,inf	1.60433,0.0953003	7.58382e-05	0.000151607
3	chr15:43271304:T:A	43271304	NA,A	NA,T	NA,1	NA,inf	NA,inf	NA,0.36864	7.57966e-05	0.000151348
3	chr15:42151108:AG:A	42151108	NA,A	NA,AG	NA,1	NA,inf	NA,inf	NA,0.356453	7.57898e-05	0.000151356
3	chr15:42000606:C:T	42000606	NA,T	NA,C	NA,1	NA,-inf	NA,inf	NA,0.336832	7.57593e-05	0.00015121
3	chr15:42313069:A:G	42313069	G,G	A,A	1,1	-inf,-inf	inf,inf	1.60601,0.0866831	7.57529e-05	0.000151433
3	chr15:42731865:C:T	42731865	T,T	C,C	1,1	inf,inf	inf,inf	0.112285,1.62789	7.57491e-05	0.000152091
3	chr15:44163473:A:G	44163473	NA,G	NA,A	NA,1	NA,-inf	NA,inf	NA,0.333401	7.57241e-05	0.000151171
3	chr15:44674191:T:C	44674191	NA,C	NA,T	NA,1	NA,-inf	NA,inf	NA,0.367746	7.57144e-05	0.000151205
3	chr15:42133796:T:C	42133796	NA,C	NA,T	NA,1	NA,inf	NA,inf	NA,0.349152	7.56907e-05	0.000151142
3	chr15:44678822:T:C	44678822	NA,C	NA,T	NA,1	NA,-inf	NA,inf	NA,0.377869	7.56385e-05	0.000150898
3	chr15:42336599:A:G	42336599	NA,G	NA,A	NA,1	NA,inf	NA,inf	NA,0.353569	7.56251e-05	0.000151017
3	chr15:43439147:A:G	43439147	NA,G	NA,A	NA,1	NA,inf	NA,inf	NA,0.374246	7.56242e-05	0.000151008
3	chr15:42297789:T:C	42297789	C,C	T,T	1,1	-inf,-inf	inf,inf	1.60931,0.0680368	7.56158e-05	0.000151151
3	chr15:42309248:C:G	42309248	G,G	C,C	1,1	-inf,-inf	inf,inf	1.6053,0.085499	7.56147e-05	0.000151156
3	chr15:44434221:G:A	44434221	NA,A	NA,G	NA,1	NA,-inf	NA,inf	NA,0.377499	7.56081e-05	0.000150836
3	chr15:42000575:A:C	42000575	NA,C	NA,A	NA,1	NA,-inf	NA,inf	NA,0.33518	7.56069e-05	0.000150906
3	chr15:42645215:C:T	42645215	NA,T	NA,C	NA,1	NA,-inf	NA,inf	NA,0.362305	7.55979e-05	0.000150911
3	chr15:44726548:A:G	44726548	NA,G	NA,A	NA,1	NA,inf	NA,inf	NA,0.350495	7.55733e-05	0.000150913
3	chr15:43295678:T:C	43295678	NA,C	NA,T	NA,1	NA,-inf	NA,inf	NA,0.399393	7.55699e-05	0.000150855
3	chr15:42116050:T:A	42116050	NA,A	NA,T	NA,1	NA,inf	NA,inf	NA,0.361655	7.55652e-05	0.000150898
3	chr15:43068742:T:C	43068742	NA,C	NA,T	NA,1	NA,inf	NA,inf	NA,0.357937	7.55314e-05	0.00015077
3	chr15:42049310:T:C	42049310	NA,C	NA,T	NA,1	NA,inf	NA,inf	NA,0.362761	7.55107e-05	0.000150794
3	chr15:42234263:C:T	42234263	NA,T	NA,C	NA,1	NA,inf	NA,inf	NA,0.361012	7.54992e-05	0.000150749
3	chr15:42792551:G:A	42792551	NA,A	NA,G	NA,1	NA,-inf	NA,inf	NA,0.334906	7.54947e-05	0.000150695
3	chr15:44727653:T:C	44727653	NA,C	NA,T	NA,1	NA,inf	NA,inf	NA,0.349248	7.54429e-05	0.000150653
3	chr15:42316595:A:C	42316595	C,C	A,A	1,1	-inf,-inf	inf,inf	1.60589,0.0777976	7.54407e-05	0.000150805
3	chr15:42227801:T:C	42227801	NA,C	NA,T	NA,1	NA,inf	NA,inf	NA,0.362916	7.54399e-05	0.00015065
3	chr15:44327775:T:G	44327775	NA,G	NA,T	NA,1	NA,inf	NA,inf	NA,0.355908	7.54207e-05	0.000150613
3	chr15:42321449:C:G	42321449	G,G	C,C	1,1	-inf,-inf	inf,inf	1.60605,0.0763492	7.54173e-05	0.000150757
3	chr15:42312534:A:G	42312534	G,G	A,A	1,1	-inf,-inf	inf,inf	1.6057,0.0777976	7.54149e-05	0.000150753
3	chr15:42289716:T:C	42289716	NA,C	NA,T	NA,1	NA,inf	NA,inf	NA,0.351625	7.54129e-05	0.000150608
3	chr15:42271508:T:C	42271508	NA,C	NA,T	NA,1	NA,inf	NA,inf	NA,0.351595	7.54033e-05	0.000150588
3	chr15:42321443:C:T	42321443	T,T	C,C	1,1	-inf,-inf	inf,inf	1.60592,0.0762099	7.5395e-05	0.000150713
3	chr15:42227848:G:C	42227848	NA,C	NA,G	NA,1	NA,inf	NA,inf	NA,0.353178	7.53803e-05	0.000150518
3	chr15:42266072:T:C	42266072	NA,C	NA,T	NA,1	NA,inf	NA,inf	NA,0.350509	7.53598e-05	0.000150482
3	chr15:43137474:G:A	43137474	NA,A	NA,G	NA,1	NA,inf	NA,inf	NA,0.360648	7.53579e-05	0.000150471
3	chr15:44760507:A:T	44760507	NA,T	NA,A	NA,1	NA,-inf	NA,inf	NA,0.361026	7.53385e-05	0.000150368
3	chr15:41932334:C:T	41932334	NA,T	NA,C	NA,1	NA,inf	NA,inf	NA,0.355197	7.53355e-05	0.000150431
3	chr15:42295536:C:T	42295536	T,T	C,C	1,1	-inf,-inf	inf,inf	1.60467,0.0794109	7.53259e-05	0.000150576
3	chr15:41913664:AACAGCTGGAGGT:A	41913664	NA,A	NA,AACAGCTGGAGGT	NA,1	NA,-inf	NA,inf	NA,0.329227	7.53221e-05	0.000150332
3	chr15:42316785:G:A	42316785	A,A	G,G	1,1	-inf,-inf	inf,inf	1.60449,0.0797646	7.53132e-05	0.000150551
3	chr15:42316228:T:C	42316228	C,C	T,T	1,1	-inf,-inf	inf,inf	1.60531,0.0759161	7.53016e-05	0.000150526
3	chr15:44419881:T:G	44419881	NA,G	NA,T	NA,1	NA,-inf	NA,inf	NA,0.374418	7.52914e-05	0.000150205
3	chr15:42414272:T:C	42414272	NA,C	NA,T	NA,1	NA,inf	NA,inf	NA,0.363518	7.52743e-05	0.000150365
3	chr15:42317405:T:A	42317405	A,A	T,T	1,1	-inf,-inf	inf,inf	1.6049,0.0763465	7.52628e-05	0.000150448
3	chr15:42316560:T:C	42316560	C,C	T,T	1,1	-inf,-inf	inf,inf	1.60524,0.0742992	7.52447e-05	0.000150412
3	chr15:42360717:A:G	42360717	NA,G	NA,A	NA,1	NA,inf	NA,inf	NA,0.348774	7.52246e-05	0.000150229
3	chr15:42312813:G:A	42312813	A,A	G,G	1,1	-inf,-inf	inf,inf	1.60574,0.0713717	7.52242e-05	0.000150369
3	chr15:44313408:T:C	44313408	NA,C	NA,T	NA,1	NA,inf	NA,inf	NA,0.359164	7.52164e-05	0.00015019
3	chr15:42419143:C:T	42419143	NA,T	NA,C	NA,1	NA,inf	NA,inf	NA,0.362505	7.5198e-05	0.000150213
3	chr15:42313593:G:A	42313593	A,A	G,G	1,1	-inf,-inf	inf,inf	1.60397,0.0781226	7.51781e-05	0.00015028
3	chr15:42917788:A:G	42917788	NA,G	NA,A	NA,1	NA,inf	NA,inf	NA,0.385095	7.5171e-05	0.000150096
3	chr15:42302120:C:T	42302120	T,T	C,C	1,1	-inf,-inf	inf,inf	1.60441,0.0742145	7.51281e-05	0.000150178
3	chr15:44143782:G:A	44143782	A,A	G,G	1,1	inf,-inf	inf,inf	1.98776,1.56871	7.51231e-05	0.000150626
3	chr15:42320475:A:G	42320475	G,G	A,A	1,1	-inf,-inf	inf,inf	1.60338,0.0780619	7.51092e-05	0.000150142
3	chr15:43989370:G:A	43989370	NA,A	NA,G	NA,1	NA,-inf	NA,inf	NA,0.350603	7.50766e-05	0.000149841
3	chr15:42312368:T:C	42312368	NA,C	NA,T	NA,1	NA,inf	NA,inf	NA,0.347431	7.50728e-05	0.000149909
3	chr15:44137873:A:T	44137873	NA,T	NA,A	NA,1	NA,-inf	NA,inf	NA,0.373962	7.50462e-05	0.000149716
3	chr15:43251466:A:G	43251466	NA,G	NA,A	NA,1	NA,-inf	NA,inf	NA,0.357385	7.50418e-05	0.000149806
3	chr15:43080580:T:C	43080580	NA,C	NA,T	NA,1	NA,-inf	NA,inf	NA,0.396048	7.50387e-05	0.000149668
3	chr15:42191001:A:G	42191001	NA,G	NA,A	NA,1	NA,inf	NA,inf	NA,0.346649	7.50191e-05	0.000149802
3	chr15:44625828:C:T	44625828	NA,T	NA,C	NA,1	NA,inf	NA,inf	NA,0.348687	7.50167e-05	0.000149783
3	chr15:41994519:TTA:T	41994519	NA,T	NA,TTA	NA,1	NA,-inf	NA,inf	NA,0.336896	7.4995e-05	0.000149701
3	chr15:44368486:C:G	44368486	NA,G	NA,C	NA,1	NA,inf	NA,inf	NA,0.350708	7.49609e-05	0.000149695
3	chr15:43306808:G:A	43306808	A,NA	G,NA	1,NA	inf,NA	inf,NA	0.845152,NA	7.49576e-05	0.000149741
3	chr15:43934193:T:C	43934193	NA,C	NA,T	NA,1	NA,-inf	NA,inf	NA,0.386434	7.49553e-05	0.000149632
3	chr15:42313224:A:G	42313224	NA,G	NA,A	NA,1	NA,-inf	NA,inf	NA,0.342298	7.49521e-05	0.000149601
3	chr15:42425954:T:TC	42425954	NA,TC	NA,T	NA,1	NA,-inf	NA,inf	NA,0.332989	7.49449e-05	0.000149595
3	chr15:43998989:G:A	43998989	NA,A	NA,G	NA,1	NA,-inf	NA,inf	NA,0.32353	7.49434e-05	0.000149597
3	chr15:42988453:C:G	42988453	NA,G	NA,C	NA,1	NA,inf	NA,inf	NA,0.36821	7.49407e-05	0.00014967
3	chr15:43979200:G:A	43979200	NA,A	NA,G	NA,1	NA,-inf	NA,inf	NA,0.34305	7.48791e-05	0.000149445
3	chr15:43813863:A:G	43813863	NA,G	NA,A	NA,1	NA,inf	NA,inf	NA,0.316549	7.487e-05	0.000149421
3	chr15:44679480:G:A	44679480	NA,A	NA,G	NA,1	NA,-inf	NA,inf	NA,0.368778	7.48447e-05	0.000149316
3	chr15:42708779:A:G	42708779	G,G	A,A	1,1	inf,inf	inf,inf	0.271978,1.54791	7.48284e-05	0.000149514
3	chr15:42421588:T:C	42421588	NA,C	NA,T	NA,1	NA,-inf	NA,inf	NA,0.332467	7.48258e-05	0.000149373
3	chr15:41953542:T:C	41953542	NA,C	NA,T	NA,1	NA,inf	NA,inf	NA,0.355292	7.48204e-05	0.000149421
3	chr15:44688285:A:T	44688285	NA,T	NA,A	NA,1	NA,-inf	NA,inf	NA,0.372775	7.48106e-05	0.000149249
3	chr15:42155791:C:T	42155791	T,T	C,C	1,1	-inf,-inf	inf,inf	1.44733,0.0905776	7.47665e-05	0.000149252
3	chr15:44303832:T:G	44303832	NA,G	NA,T	NA,1	NA,inf	NA,inf	NA,0.353726	7.47345e-05	0.000149227
3	chr15:43064565:C:G	43064565	NA,G	NA,C	NA,1	NA,inf	NA,inf	NA,0.353661	7.47318e-05	0.000149227
3	chr15:44679518:G:A	44679518	NA,A	NA,G	NA,1	NA,-inf	NA,inf	NA,0.357996	7.47211e-05	0.000149059
3	chr15:42705348:T:A	42705348	A,A	T,T	1,1	inf,inf	inf,inf	0.0580556,1.59689	7.47201e-05	0.00015
3	chr15:43044472:A:G	43044472	NA,G	NA,A	NA,1	NA,-inf	NA,inf	NA,0.390165	7.46843e-05	0.000149156
3	chr15:42845403:C:T	42845403	NA,T	NA,C	NA,1	NA,inf	NA,inf	NA,0.349053	7.46495e-05	0.000149053
3	chr15:44130040:C:G	44130040	G,G	C,C	1,1	inf,-inf	inf,inf	1.97593,1.56349	7.46368e-05	0.000149649
3	chr15:44493101:G:C	44493101	NA,C	NA,G	NA,1	NA,-inf	NA,inf	NA,0.336023	7.46334e-05	0.000148962
3	chr15:43512149:C:A	43512149	NA,A	NA,C	NA,1	NA,-inf	NA,inf	NA,0.386033	7.46307e-05	0.000148864
3	chr15:44620934:G:A	44620934	NA,A	NA,G	NA,1	NA,inf	NA,inf	NA,0.343852	7.45932e-05	0.000148938
3	chr15:43025942:A:G	43025942	G,G	A,A	1,1	-inf,-inf	inf,inf	0.681237,1.41489	7.45871e-05	0.000149045
3	chr15:42291031:C:T	42291031	T,T	C,C	1,1	-inf,-inf	inf,inf	1.60596,0.0424276	7.45759e-05	0.00014906
3	chr15:43251071:T:C	43251071	NA,C	NA,T	NA,1	NA,inf	NA,inf	NA,0.304038	7.45671e-05	0.000148812
3	chr15:42232124:T:C	42232124	NA,C	NA,T	NA,1	NA,inf	NA,inf	NA,0.341495	7.4565e-05	0.000148895
3	chr15:43491802:C:T	43491802	NA,T	NA,C	NA,1	NA,inf	NA,inf	NA,0.30438	7.45574e-05	0.000148785
3	chr15:42104744:C:A	42104744	NA,A	NA,C	NA,1	NA,inf	NA,inf	NA,0.341064	7.45546e-05	0.000148871
3	chr15:42356863:G:A	42356863	NA,A	NA,G	NA,1	NA,inf	NA,inf	NA,0.348004	7.45471e-05	0.000148859
3	chr15:42032863:G:A	42032863	A,A	G,G	1,1	-inf,-inf	inf,inf	1.21651,0.668054	7.45414e-05	0.000148949
3	chr15:43631202:T:C	43631202	NA,C	NA,T	NA,1	NA,inf	NA,inf	NA,0.34945	7.45395e-05	0.000148834
3	chr15:44402583:G:A	44402583	NA,A	NA,G	NA,1	NA,-inf	NA,inf	NA,0.365778	7.45293e-05	0.000148687
3	chr15:42419607:G:A	42419607	NA,A	NA,G	NA,1	NA,inf	NA,inf	NA,0.354463	7.44986e-05	0.000148815
3	chr15:42568831:G:T	42568831	NA,T	NA,G	NA,1	NA,inf	NA,inf	NA,0.345392	7.44857e-05	0.000148728
3	chr15:44164892:T:C	44164892	NA,C	NA,T	NA,1	NA,-inf	NA,inf	NA,0.319697	7.44733e-05	0.000148674
3	chr15:43005303:C:T	43005303	NA,T	NA,C	NA,1	NA,inf	NA,inf	NA,0.347287	7.44525e-05	0.000148655
3	chr15:42484201:G:A	42484201	A,A	G,G	1,1	-inf,inf	inf,inf	1.64297,0.0762722	7.44415e-05	0.000148689
3	chr15:42688192:C:T	42688192	T,T	C,C	1,1	inf,inf	inf,inf	0.161498,1.58543	7.44253e-05	0.000148688
3	chr15:44124870:C:T	44124870	T,T	C,C	1,1	inf,-inf	inf,inf	2.01656,1.5672	7.44178e-05	0.000149211
3	chr15:43078649:T:C	43078649	NA,C	NA,T	NA,1	NA,inf	NA,inf	NA,0.377467	7.44133e-05	0.000148598
3	chr15:44681893:G:A	44681893	NA,A	NA,G	NA,1	NA,-inf	NA,inf	NA,0.363599	7.44043e-05	0.000148439
3	chr15:43301094:C:T	43301094	NA,T	NA,C	NA,1	NA,inf	NA,inf	NA,0.347538	7.44035e-05	0.000148575
3	chr15:43018056:G:A	43018056	NA,A	NA,G	NA,1	NA,inf	NA,inf	NA,0.344711	7.4374e-05	0.000148461
3	chr15:42280790:C:T	42280790	NA,T	NA,C	NA,1	NA,inf	NA,inf	NA,0.339759	7.43659e-05	0.000148516
3	chr15:43977194:G:A	43977194	NA,A	NA,G	NA,1	NA,inf	NA,inf	NA,0.329745	7.43442e-05	0.000148532
3	chr15:42478717:G:A	42478717	NA,A	NA,G	NA,1	NA,inf	NA,inf	NA,0.367945	7.43425e-05	0.000148471
3	chr15:42733672:A:C	42733672	NA,C	NA,A	NA,1	NA,inf	NA,inf	NA,0.358903	7.43242e-05	0.000148408
3	chr15:42315523:G:A	42315523	A,A	G,G	1,1	-inf,-inf	inf,inf	1.59639,0.0826038	7.43219e-05	0.00014857
3	chr15:42538460:G:A	42538460	NA,A	NA,G	NA,1	NA,inf	NA,inf	NA,0.334204	7.43075e-05	0.000148401
3	chr15:43924815:G:A	43924815	NA,A	NA,G	NA,1	NA,inf	NA,inf	NA,0.344866	7.43016e-05	0.000148374
3	chr15:43736279:C:T	43736279	NA,T	NA,C	NA,1	NA,inf	NA,inf	NA,0.346917	7.42983e-05	0.000148352
3	chr15:42721846:A:G	42721846	G,G	A,A	1,1	inf,inf	inf,inf	0.129687,1.62546	7.4272e-05	0.000149134
3	chr15:42017508:C:T	42017508	NA,T	NA,C	NA,1	NA,-inf	NA,inf	NA,0.326194	7.42691e-05	0.000148253
3	chr15:44780686:G:A	44780686	NA,A	NA,G	NA,1	NA,inf	NA,inf	NA,0.354428	7.42644e-05	0.000148302
3	chr15:42017874:T:C	42017874	NA,C	NA,T	NA,1	NA,-inf	NA,inf	NA,0.32601	7.42527e-05	0.000148221
3	chr15:43543729:C:G	43543729	NA,G	NA,C	NA,1	NA,inf	NA,inf	NA,0.34605	7.42392e-05	0.000148234
3	chr15:43942795:T:C	43942795	NA,C	NA,T	NA,1	NA,inf	NA,inf	NA,0.323011	7.42373e-05	0.000148275
3	chr15:44091476:C:T	44091476	NA,T	NA,C	NA,1	NA,inf	NA,inf	NA,0.332043	7.42283e-05	0.000148285
3	chr15:43708522:AC:A	43708522	NA,A	NA,AC	NA,1	NA,inf	NA,inf	NA,0.339941	7.42217e-05	0.000148205
3	chr15:44730930:G:T	44730930	NA,T	NA,G	NA,1	NA,inf	NA,inf	NA,0.348747	7.42164e-05	0.000148186
3	chr15:42136314:G:C	42136314	NA,C	NA,G	NA,1	NA,inf	NA,inf	NA,0.342985	7.42164e-05	0.000148193
3	chr15:43220361:G:A	43220361	NA,A	NA,G	NA,1	NA,inf	NA,inf	NA,0.347443	7.42153e-05	0.000148189
3	chr15:44690304:G:A	44690304	NA,A	NA,G	NA,1	NA,-inf	NA,inf	NA,0.361067	7.41848e-05	0.000148002
3	chr15:43742295:C:T	43742295	NA,T	NA,C	NA,1	NA,inf	NA,inf	NA,0.352128	7.41755e-05	0.000148117
3	chr15:44628489:T:C	44628489	NA,C	NA,T	NA,1	NA,inf	NA,inf	NA,0.340851	7.41329e-05	0.000148023
3	chr15:42375407:A:G	42375407	NA,G	NA,A	NA,1	NA,inf	NA,inf	NA,0.336453	7.41254e-05	0.000148036
3	chr15:44312846:C:T	44312846	NA,T	NA,C	NA,1	NA,inf	NA,inf	NA,0.341088	7.41222e-05	0.000148019
3	chr15:42096779:C:T	42096779	NA,T	NA,C	NA,1	NA,inf	NA,inf	NA,0.34205	7.41176e-05	0.000148004
3	chr15:43086602:A:G	43086602	NA,G	NA,A	NA,1	NA,inf	NA,inf	NA,0.343306	7.40826e-05	0.000147918
3	chr15:42315063:A:G	42315063	G,G	A,A	1,1	-inf,-inf	inf,inf	1.5933,0.0879097	7.40778e-05	0.000148084
3	chr15:44652143:G:A	44652143	NA,A	NA,G	NA,1	NA,inf	NA,inf	NA,0.339614	7.40646e-05	0.000147887
3	chr15:44294019:A:AT	44294019	AT,NA	A,NA	1,NA	inf,NA	inf,NA	0.809186,NA	7.40628e-05	0.000147846
3	chr15:44719681:C:T	44719681	NA,T	NA,C	NA,1	NA,inf	NA,inf	NA,0.342177	7.40491e-05	0.000147865
3	chr15:42721967:G:A	42721967	A,A	G,G	1,1	inf,inf	inf,inf	0.120721,1.62151	7.4019e-05	0.000148623
3	chr15:42730578:C:T	42730578	NA,T	NA,C	NA,1	NA,inf	NA,inf	NA,0.353129	7.40167e-05	0.000147803
3	chr15:42434495:C:T	42434495	NA,T	NA,C	NA,1	NA,-inf	NA,inf	NA,0.343521	7.40074e-05	0.000147715
3	chr15:43397790:A:C	43397790	NA,C	NA,A	NA,1	NA,inf	NA,inf	NA,0.339896	7.39946e-05	0.000147753
3	chr15:44433192:A:G	44433192	G,NA	A,NA	1,NA	-inf,NA	inf,NA	0.673018,NA	7.39929e-05	0.000147798
3	chr15:44156148:A:G	44156148	NA,G	NA,A	NA,1	NA,inf	NA,inf	NA,0.346791	7.39809e-05	0.000147733
3	chr15:42276432:G:A	42276432	NA,A	NA,G	NA,1	NA,inf	NA,inf	NA,0.331627	7.39506e-05	0.000147518
3	chr15:44634415:C:T	44634415	NA,T	NA,C	NA,1	NA,-inf	NA,inf	NA,0.3629	7.39363e-05	0.000147506
3	chr15:44299424:C:G	44299424	NA,G	NA,C	NA,1	NA,inf	NA,inf	NA,0.34432	7.39303e-05	0.000147621
3	chr15:42296201:G:A	42296201	A,A	G,G	1,1	-inf,-inf	inf,inf	1.56185,0.173168	7.39255e-05	0.000147812
3	chr15:42269865:A:G	42269865	NA,G	NA,A	NA,1	NA,-inf	NA,inf	NA,0.350605	7.39239e-05	0.000147674
3	chr15:44508806:C:G	44508806	NA,G	NA,C	NA,1	NA,inf	NA,inf	NA,0.315806	7.39172e-05	0.000147692
3	chr15:41955089:A:AATCT	41955089	NA,AATCT	NA,A	NA,1	NA,inf	NA,inf	NA,0.344649	7.39034e-05	0.000147589
3	chr15:44464730:A:G	44464730	NA,G	NA,A	NA,1	NA,inf	NA,inf	NA,0.315568	7.39013e-05	0.00014766
3	chr15:41953457:C:T	41953457	NA,T	NA,C	NA,1	NA,inf	NA,inf	NA,0.344444	7.38869e-05	0.000147556
3	chr15:44294597:C:T	44294597	NA,T	NA,C	NA,1	NA,inf	NA,inf	NA,0.343698	7.38775e-05	0.000147516
3	chr15:42112073:T:G	42112073	NA,G	NA,T	NA,1	NA,inf	NA,inf	NA,0.341928	7.38422e-05	0.000147456
3	chr15:44302918:C:T	44302918	NA,T	NA,C	NA,1	NA,inf	NA,inf	NA,0.343231	7.38378e-05	0.000147436
3	chr15:42156461:C:A	42156461	NA,A	NA,C	NA,1	NA,-inf	NA,inf	NA,0.333264	7.38145e-05	0.00014731
3	chr15:44172576:C:A	44172576	NA,A	NA,C	NA,1	NA,-inf	NA,inf	NA,0.359173	7.38122e-05	0.000147258
3	chr15:41933297:T:C	41933297	NA,C	NA,T	NA,1	NA,inf	NA,inf	NA,0.337688	7.38111e-05	0.000147386
3	chr15:43859764:T:C	43859764	NA,C	NA,T	NA,1	NA,-inf	NA,inf	NA,0.357255	7.37727e-05	0.000147232
3	chr15:42075103:T:C	42075103	NA,C	NA,T	NA,1	NA,-inf	NA,inf	NA,0.365962	7.37671e-05	0.000147179
3	chr15:42907386:T:G	42907386	NA,G	NA,T	NA,1	NA,inf	NA,inf	NA,0.339415	7.37444e-05	0.000147244
3	chr15:44506142:G:A	44506142	NA,A	NA,G	NA,1	NA,inf	NA,inf	NA,0.313679	7.37128e-05	0.000147285
3	chr15:42755335:G:A	42755335	NA,A	NA,G	NA,1	NA,inf	NA,inf	NA,0.341367	7.37095e-05	0.000147175
3	chr15:44038271:C:T	44038271	NA,T	NA,C	NA,1	NA,-inf	NA,inf	NA,0.323045	7.37012e-05	0.000147127
3	chr15:41910946:G:T	41910946	NA,T	NA,G	NA,1	NA,-inf	NA,inf	NA,0.317025	7.36994e-05	0.000147129
3	chr15:42659526:T:TTTTTG	42659526	NA,TTTTTG	NA,T	NA,1	NA,inf	NA,inf	NA,0.336897	7.36907e-05	0.000147098
3	chr15:41954359:T:C	41954359	NA,C	NA,T	NA,1	NA,inf	NA,inf	NA,0.342064	7.3686e-05	0.000147154
3	chr15:42539178:G:A	42539178	NA,A	NA,G	NA,1	NA,inf	NA,inf	NA,0.345448	7.3685e-05	0.000147111
3	chr15:41969539:T:G	41969539	NA,G	NA,T	NA,1	NA,inf	NA,inf	NA,0.34201	7.36765e-05	0.000147141
3	chr15:42320813:G:A	42320813	A,A	G,G	1,1	-inf,-inf	inf,inf	1.5916,0.0818827	7.366e-05	0.000147246
3	chr15:42133284:C:G	42133284	NA,G	NA,C	NA,1	NA,-inf	NA,inf	NA,0.314081	7.36139e-05	0.000146953
3	chr15:43028616:G:A	43028616	NA,A	NA,G	NA,1	NA,inf	NA,inf	NA,0.337161	7.36127e-05	0.000146983
3	chr15:43128912:G:A	43128912	A,NA	G,NA	1,NA	-inf,NA	inf,NA	0.678822,NA	7.36062e-05	0.000147031
3	chr15:44284374:G:C	44284374	NA,C	NA,G	NA,1	NA,inf	NA,inf	NA,0.340203	7.35756e-05	0.000146912
3	chr15:44239550:A:G	44239550	NA,G	NA,A	NA,1	NA,inf	NA,inf	NA,0.33127	7.35661e-05	0.000146846
3	chr15:43905837:G:A	43905837	NA,A	NA,G	NA,1	NA,-inf	NA,inf	NA,0.319268	7.35654e-05	0.000146861
3	chr15:42369875:T:C	42369875	NA,C	NA,T	NA,1	NA,inf	NA,inf	NA,0.329767	7.35577e-05	0.000146902
3	chr15:44516251:A:C	44516251	NA,C	NA,A	NA,1	NA,-inf	NA,inf	NA,0.317512	7.35417e-05	0.000146796
3	chr15:42252981:G:T	42252981	NA,T	NA,G	NA,1	NA,inf	NA,inf	NA,0.329581	7.35332e-05	0.000146834
3	chr15:44457401:C:T	44457401	NA,T	NA,C	NA,1	NA,inf	NA,inf	NA,0.311255	7.35222e-05	0.000146902
3	chr15:42522263:C:G	42522263	NA,G	NA,C	NA,1	NA,inf	NA,inf	NA,0.364502	7.351e-05	0.000146817
3	chr15:42371099:A:G	42371099	NA,G	NA,A	NA,1	NA,inf	NA,inf	NA,0.329679	7.35005e-05	0.000146768
3	chr15:42124262:T:A	42124262	NA,A	NA,T	NA,1	NA,-inf	NA,inf	NA,0.312385	7.34858e-05	0.000146697
3	chr15:44161321:G:C	44161321	NA,C	NA,G	NA,1	NA,-inf	NA,inf	NA,0.341645	7.3484e-05	0.000146686
3	chr15:42157564:G:A	42157564	NA,A	NA,G	NA,1	NA,inf	NA,inf	NA,0.329814	7.3483e-05	0.000146748
3	chr15:44363212:G:C	44363212	NA,C	NA,G	NA,1	NA,inf	NA,inf	NA,0.342779	7.34771e-05	0.000146735
3	chr15:44081196:A:C	44081196	NA,C	NA,A	NA,1	NA,-inf	NA,inf	NA,0.308197	7.34574e-05	0.000146646
3	chr15:44732891:C:T	44732891	NA,T	NA,C	NA,1	NA,-inf	NA,inf	NA,0.338642	7.34459e-05	0.000146593
3	chr15:41933561:C:T	41933561	NA,T	NA,C	NA,1	NA,inf	NA,inf	NA,0.333128	7.34273e-05	0.00014662
3	chr15:43841453:C:T	43841453	NA,T	NA,C	NA,1	NA,-inf	NA,inf	NA,0.32672	7.3417e-05	0.00014657
3	chr15:43953353:C:T	43953353	NA,T	NA,C	NA,1	NA,inf	NA,inf	NA,0.336722	7.3412e-05	0.000146584
3	chr15:42070441:G:A	42070441	NA,A	NA,G	NA,1	NA,-inf	NA,inf	NA,0.324582	7.3402e-05	0.000146526
3	chr15:42430877:T:A	42430877	NA,A	NA,T	NA,1	NA,-inf	NA,inf	NA,0.315484	7.33987e-05	0.000146509
3	chr15:43449800:C:A	43449800	NA,A	NA,C	NA,1	NA,inf	NA,inf	NA,0.361276	7.33466e-05	0.000146455
3	chr15:42350739:A:T	42350739	NA,T	NA,A	NA,1	NA,inf	NA,inf	NA,0.327379	7.3313e-05	0.000146413
3	chr15:41912305:A:G	41912305	G,NA	A,NA	1,NA	-inf,NA	inf,NA	0.757958,NA	7.32781e-05	0.000146304
3	chr15:44387532:G:GT	44387532	NA,GT	NA,G	NA,1	NA,inf	NA,inf	NA,0.307452	7.32739e-05	0.000146405
3	chr15:44119695:A:G	44119695	NA,G	NA,A	NA,1	NA,inf	NA,inf	NA,0.332454	7.32695e-05	0.000146353
3	chr15:42478192:C:T	42478192	NA,T	NA,C	NA,1	NA,-inf	NA,inf	NA,0.308858	7.32685e-05	0.000146257
3	chr15:42849662:T:C	42849662	NA,C	NA,T	NA,1	NA,-inf	NA,inf	NA,0.303491	7.32664e-05	0.000146243
3	chr15:43362908:T:G	43362908	NA,G	NA,T	NA,1	NA,inf	NA,inf	NA,0.336668	7.3265e-05	0.000146288
3	chr15:42415882:C:T	42415882	NA,T	NA,C	NA,1	NA,inf	NA,inf	NA,0.339819	7.32632e-05	0.000146344
3	chr15:44752210:G:T	44752210	NA,T	NA,G	NA,1	NA,inf	NA,inf	NA,0.33742	7.32608e-05	0.000146278
3	chr15:42092385:C:A	42092385	NA,A	NA,C	NA,1	NA,inf	NA,inf	NA,0.322806	7.32553e-05	0.00014628
3	chr15:43041678:G:A	43041678	NA,A	NA,G	NA,1	NA,-inf	NA,inf	NA,0.35112	7.32058e-05	0.000146095
3	chr15:43952186:C:T	43952186	NA,T	NA,C	NA,1	NA,-inf	NA,inf	NA,0.310887	7.31831e-05	0.00014609
3	chr15:42291863:A:G	42291863	G,G	A,A	1,1	-inf,-inf	inf,inf	1.59387,0.0379902	7.31498e-05	0.000146207
3	chr15:42567171:G:A	42567171	NA,A	NA,G	NA,1	NA,-inf	NA,inf	NA,0.331765	7.31424e-05	0.000146007
3	chr15:43400558:C:T	43400558	NA,T	NA,C	NA,1	NA,inf	NA,inf	NA,0.344677	7.31307e-05	0.000146028
3	chr15:43288786:C:T	43288786	NA,T	NA,C	NA,1	NA,-inf	NA,inf	NA,0.287584	7.31212e-05	0.000145928
3	chr15:44236986:G:A	44236986	NA,A	NA,G	NA,1	NA,inf	NA,inf	NA,0.358721	7.31128e-05	0.000146021
3	chr15:44550319:T:C	44550319	NA,C	NA,T	NA,1	NA,inf	NA,inf	NA,0.328029	7.30873e-05	0.000145935
3	chr15:44428889:T:A	44428889	A,NA	T,NA	1,NA	inf,NA	inf,NA	0.621164,NA	7.30816e-05	0.000146032
3	chr15:44284610:C:G	44284610	NA,G	NA,C	NA,1	NA,inf	NA,inf	NA,0.334208	7.30729e-05	0.000145909
3	chr15:43253380:C:T	43253380	T,NA	C,NA	1,NA	-inf,NA	inf,NA	0.649124,NA	7.30692e-05	0.000145941
3	chr15:43529912:T:A	43529912	NA,A	NA,T	NA,1	NA,-inf	NA,inf	NA,0.351433	7.3069e-05	0.000145897
3	chr15:41930429:A:ATT	41930429	NA,ATT	NA,A	NA,1	NA,-inf	NA,inf	NA,0.314318	7.3066e-05	0.000145858
3	chr15:43540077:A:G	43540077	NA,G	NA,A	NA,1	NA,inf	NA,inf	NA,0.340568	7.30389e-05	0.000145878
3	chr15:42655574:A:G	42655574	NA,G	NA,A	NA,1	NA,-inf	NA,inf	NA,0.369738	7.30358e-05	0.000145681
3	chr15:42658021:C:G	42658021	G,G	C,C	1,1	inf,inf	inf,inf	0.119745,1.611	7.30196e-05	0.000146615
3	chr15:43443122:G:A	43443122	NA,A	NA,G	NA,1	NA,-inf	NA,inf	NA,0.287076	7.29986e-05	0.000145677
3	chr15:41955377:C:T	41955377	NA,T	NA,C	NA,1	NA,inf	NA,inf	NA,0.333535	7.29743e-05	0.000145732
3	chr15:43343585:CTCTG:C	43343585	NA,C	NA,CTCTG	NA,1	NA,inf	NA,inf	NA,0.332565	7.29649e-05	0.000145701
3	chr15:42461914:G:A	42461914	NA,A	NA,G	NA,1	NA,-inf	NA,inf	NA,0.305339	7.29556e-05	0.000145633
3	chr15:43488522:G:A	43488522	NA,A	NA,G	NA,1	NA,-inf	NA,inf	NA,0.286398	7.29502e-05	0.000145581
3	chr15:44282762:G:A	44282762	NA,A	NA,G	NA,1	NA,inf	NA,inf	NA,0.332558	7.29338e-05	0.000145631
3	chr15:42222744:G:C	42222744	NA,C	NA,G	NA,1	NA,inf	NA,inf	NA,0.322202	7.29189e-05	0.000145607
3	chr15:44039533:G:C	44039533	NA,C	NA,G	NA,1	NA,inf	NA,inf	NA,0.321938	7.29135e-05	0.000145597
3	chr15:42279444:C:T	42279444	NA,T	NA,C	NA,1	NA,inf	NA,inf	NA,0.322655	7.28999e-05	0.000145586
3	chr15:42603871:G:A	42603871	A,NA	G,NA	1,NA	-inf,NA	inf,NA	0.667507,NA	7.28988e-05	0.000145573
3	chr15:42710561:A:G	42710561	G,NA	A,NA	1,NA	-inf,NA	inf,NA	0.610428,NA	7.28934e-05	0.000145588
3	chr15:42430111:T:C	42430111	NA,C	NA,T	NA,1	NA,-inf	NA,inf	NA,0.309384	7.28825e-05	0.000145479
3	chr15:44719044:C:T	44719044	NA,T	NA,C	NA,1	NA,inf	NA,inf	NA,0.328211	7.28799e-05	0.000145529
3	chr15:44601792:C:T	44601792	NA,T	NA,C	NA,1	NA,inf	NA,inf	NA,0.323991	7.2879e-05	0.000145523
3	chr15:42524403:C:T	42524403	NA,T	NA,C	NA,1	NA,inf	NA,inf	NA,0.356529	7.28614e-05	0.000145521
3	chr15:44673747:CT:C	44673747	NA,C	NA,CT	NA,1	NA,-inf	NA,inf	NA,0.333934	7.28076e-05	0.000145398
3	chr15:44281795:A:G	44281795	NA,G	NA,A	NA,1	NA,inf	NA,inf	NA,0.330952	7.28037e-05	0.000145371
3	chr15:44658115:C:T	44658115	NA,T	NA,C	NA,1	NA,inf	NA,inf	NA,0.324269	7.27978e-05	0.000145358
3	chr15:44494433:C:CTT	44494433	CTT,NA	C,NA	1,NA	inf,NA	inf,NA	0.791076,NA	7.27719e-05	0.000145206
3	chr15:44464983:G:A	44464983	NA,A	NA,G	NA,1	NA,inf	NA,inf	NA,0.334098	7.27705e-05	0.000145306
3	chr15:44106904:C:T	44106904	NA,T	NA,C	NA,1	NA,-inf	NA,inf	NA,0.345813	7.27633e-05	0.000145169
3	chr15:43408275:C:T	43408275	NA,T	NA,C	NA,1	NA,inf	NA,inf	NA,0.330589	7.27541e-05	0.000145276
3	chr15:42067153:T:C	42067153	NA,C	NA,T	NA,1	NA,-inf	NA,inf	NA,0.344703	7.2743e-05	0.000145143
3	chr15:41952761:G:A	41952761	NA,A	NA,G	NA,1	NA,inf	NA,inf	NA,0.330826	7.27255e-05	0.000145235
3	chr15:42800758:T:TG	42800758	NA,TG	NA,T	NA,1	NA,inf	NA,inf	NA,0.331323	7.27229e-05	0.000145207
3	chr15:44093886:G:A	44093886	NA,A	NA,G	NA,1	NA,-inf	NA,inf	NA,0.351618	7.27107e-05	0.00014506
3	chr15:43731221:ATC:A	43731221	NA,A	NA,ATC	NA,1	NA,inf	NA,inf	NA,0.334517	7.26997e-05	0.00014517
3	chr15:44432532:G:A	44432532	NA,A	NA,G	NA,1	NA,inf	NA,inf	NA,0.300248	7.26575e-05	0.000145171
3	chr15:44242846:T:C	44242846	NA,C	NA,T	NA,1	NA,inf	NA,inf	NA,0.320471	7.26531e-05	0.000145024
3	chr15:42256984:C:T	42256984	T,T	C,C	1,1	-inf,-inf	inf,inf	1.12736,0.460894	7.26408e-05	0.000145211
3	chr15:42368777:C:T	42368777	NA,T	NA,C	NA,1	NA,-inf	NA,inf	NA,0.304087	7.26369e-05	0.000144981
3	chr15:44459266:G:A	44459266	NA,A	NA,G	NA,1	NA,inf	NA,inf	NA,0.299709	7.26311e-05	0.000145119
3	chr15:44308009:G:T	44308009	NA,T	NA,G	NA,1	NA,inf	NA,inf	NA,0.32858	7.26238e-05	0.000145012
3	chr15:44560720:G:A	44560720	NA,A	NA,G	NA,1	NA,-inf	NA,inf	NA,0.30381	7.26181e-05	0.000144963
3	chr15:43745801:C:G	43745801	NA,G	NA,C	NA,1	NA,inf	NA,inf	NA,0.333384	7.26075e-05	0.000144986
3	chr15:44574272:G:A	44574272	NA,A	NA,G	NA,1	NA,inf	NA,inf	NA,0.315377	7.25985e-05	0.000144965
3	chr15:42533503:T:TAAG	42533503	NA,TAAG	NA,T	NA,1	NA,inf	NA,inf	NA,0.34825	7.2598e-05	0.000144999
3	chr15:44491147:G:C	44491147	NA,C	NA,G	NA,1	NA,inf	NA,inf	NA,0.306459	7.25876e-05	0.000145033
3	chr15:42876642:T:C	42876642	NA,C	NA,T	NA,1	NA,inf	NA,inf	NA,0.325242	7.25804e-05	0.000144919
3	chr15:42738462:G:C	42738462	C,C	G,G	1,1	inf,inf	inf,inf	0.0963308,1.5977	7.25429e-05	0.00014564
3	chr15:42975207:T:C	42975207	NA,C	NA,T	NA,1	NA,inf	NA,inf	NA,0.328141	7.25323e-05	0.000144828
3	chr15:44447928:C:T	44447928	NA,T	NA,C	NA,1	NA,inf	NA,inf	NA,0.331119	7.25228e-05	0.000144828
3	chr15:42186564:G:A	42186564	A,A	G,G	1,1	-inf,inf	inf,inf	0.72884,1.04292	7.25204e-05	0.000144715
3	chr15:42092167:AT:A	42092167	NA,A	NA,AT	NA,1	NA,inf	NA,inf	NA,0.313882	7.25107e-05	0.000144792
3	chr15:43965262:T:C	43965262	NA,C	NA,T	NA,1	NA,inf	NA,inf	NA,0.32935	7.25089e-05	0.000144801
3	chr15:42806455:A:G	42806455	NA,G	NA,A	NA,1	NA,-inf	NA,inf	NA,0.36194	7.25065e-05	0.000144642
3	chr15:44008903:G:A	44008903	NA,A	NA,G	NA,1	NA,-inf	NA,inf	NA,0.297598	7.25005e-05	0.000144728
3	chr15:43966087:A:C	43966087	NA,C	NA,A	NA,1	NA,-inf	NA,inf	NA,0.316055	7.24992e-05	0.000144702
3	chr15:43412253:C:T	43412253	NA,T	NA,C	NA,1	NA,-inf	NA,inf	NA,0.281104	7.24982e-05	0.00014468
3	chr15:41954805:T:A	41954805	NA,A	NA,T	NA,1	NA,inf	NA,inf	NA,0.327594	7.24875e-05	0.00014476
3	chr15:43906852:T:C	43906852	NA,C	NA,T	NA,1	NA,inf	NA,inf	NA,0.320422	7.24763e-05	0.000144673
3	chr15:43951175:C:CT	43951175	NA,CT	NA,C	NA,1	NA,-inf	NA,inf	NA,0.303763	7.24691e-05	0.000144668
3	chr15:43248472:G:A	43248472	NA,A	NA,G	NA,1	NA,inf	NA,inf	NA,0.331989	7.24625e-05	0.000144691
3	chr15:43760349:C:T	43760349	NA,T	NA,C	NA,1	NA,inf	NA,inf	NA,0.331047	7.24186e-05	0.000144608
3	chr15:43054337:C:T	43054337	NA,T	NA,C	NA,1	NA,-inf	NA,inf	NA,0.287611	7.24155e-05	0.000144539
3	chr15:42836209:T:C	42836209	NA,C	NA,T	NA,1	NA,-inf	NA,inf	NA,0.29343	7.24124e-05	0.00014454
3	chr15:43985140:G:C	43985140	NA,C	NA,G	NA,1	NA,-inf	NA,inf	NA,0.313681	7.23846e-05	0.00014447
3	chr15:41950494:G:A	41950494	NA,A	NA,G	NA,1	NA,inf	NA,inf	NA,0.326104	7.23732e-05	0.000144531
3	chr15:44078137:A:G	44078137	NA,G	NA,A	NA,1	NA,-inf	NA,inf	NA,0.295481	7.23696e-05	0.000144475
3	chr15:42556100:C:T	42556100	T,NA	C,NA	1,NA	inf,NA	inf,NA	0.816632,NA	7.23503e-05	0.000144372
3	chr15:44172259:T:G	44172259	NA,G	NA,T	NA,1	NA,-inf	NA,inf	NA,0.295016	7.23466e-05	0.000144429
3	chr15:43394858:C:T	43394858	NA,T	NA,C	NA,1	NA,inf	NA,inf	NA,0.335071	7.23432e-05	0.000144455
3	chr15:44359266:T:C	44359266	NA,C	NA,T	NA,1	NA,inf	NA,inf	NA,0.319893	7.23378e-05	0.000144443
3	chr15:42002118:T:C	42002118	NA,C	NA,T	NA,1	NA,inf	NA,inf	NA,0.317264	7.23373e-05	0.000144436
3	chr15:42098877:C:G	42098877	G,G	C,C	1,1	-inf,inf	inf,inf	0.226516,1.44693	7.23365e-05	0.000144264
3	chr15:42175331:C:A	42175331	NA,A	NA,C	NA,1	NA,-inf	NA,inf	NA,0.346779	7.23331e-05	0.000144312
3	chr15:44132118:T:G	44132118	G,G	T,T	1,1	-inf,inf	inf,inf	1.95714,1.54113	7.23203e-05	0.000145002
3	chr15:44243805:G:C	44243805	NA,C	NA,G	NA,1	NA,inf	NA,inf	NA,0.323059	7.2319e-05	0.000144408
3	chr15:43649303:G:C	43649303	NA,C	NA,G	NA,1	NA,inf	NA,inf	NA,0.322945	7.23162e-05	0.000144394
3	chr15:41950187:A:AC	41950187	NA,AC	NA,A	NA,1	NA,inf	NA,inf	NA,0.325356	7.23129e-05	0.000144411
3	chr15:42313285:ACT:A	42313285	A,A	ACT,ACT	1,1	-inf,-inf	inf,inf	1.58207,0.0792135	7.23127e-05	0.000144551
3	chr15:42095596:G:A	42095596	NA,A	NA,G	NA,1	NA,inf	NA,inf	NA,0.329364	7.2293e-05	0.000144363
3	chr15:42799770:A:G	42799770	NA,G	NA,A	NA,1	NA,inf	NA,inf	NA,0.319905	7.22849e-05	0.000144293
3	chr15:43422932:T:A	43422932	NA,A	NA,T	NA,1	NA,-inf	NA,inf	NA,0.278532	7.22738e-05	0.000144232
3	chr15:43984406:C:T	43984406	NA,T	NA,C	NA,1	NA,-inf	NA,inf	NA,0.311939	7.2243e-05	0.000144188
3	chr15:41956339:C:T	41956339	NA,T	NA,C	NA,1	NA,inf	NA,inf	NA,0.324708	7.22399e-05	0.000144273
3	chr15:44235470:C:T	44235470	NA,T	NA,C	NA,1	NA,-inf	NA,inf	NA,0.303479	7.21982e-05	0.000144135
3	chr15:44523048:G:A	44523048	A,NA	G,NA	1,NA	-inf,NA	inf,NA	0.62319,NA	7.2169e-05	0.000144203
3	chr15:42081493:G:A	42081493	NA,A	NA,G	NA,1	NA,inf	NA,inf	NA,0.317291	7.21643e-05	0.000144111
3	chr15:44301766:G:A	44301766	NA,A	NA,G	NA,1	NA,inf	NA,inf	NA,0.322947	7.21624e-05	0.00014409
3	chr15:42830862:G:A	42830862	NA,A	NA,G	NA,1	NA,inf	NA,inf	NA,0.322556	7.21558e-05	0.000144072
3	chr15:44781053:A:G	44781053	NA,G	NA,A	NA,1	NA,inf	NA,inf	NA,0.31093	7.21474e-05	0.000144069
3	chr15:42393740:C:T	42393740	NA,T	NA,C	NA,1	NA,inf	NA,inf	NA,0.326712	7.21379e-05	0.000144058
3	chr15:43540554:G:A	43540554	NA,A	NA,G	NA,1	NA,inf	NA,inf	NA,0.314753	7.21091e-05	0.000143988
3	chr15:44778968:G:C	44778968	NA,C	NA,G	NA,1	NA,inf	NA,inf	NA,0.328244	7.21067e-05	0.000143991
3	chr15:44608477:C:T	44608477	T,NA	C,NA	1,NA	-inf,NA	inf,NA	0.827768,NA	7.20687e-05	0.00014398
3	chr15:44127566:T:C	44127566	NA,C	NA,T	NA,1	NA,-inf	NA,inf	NA,0.333072	7.20596e-05	0.00014377
3	chr15:42287901:A:G	42287901	NA,G	NA,A	NA,1	NA,inf	NA,inf	NA,0.311957	7.20564e-05	0.000143884
3	chr15:42360144:T:TG	42360144	NA,TG	NA,T	NA,1	NA,inf	NA,inf	NA,0.31149	7.20532e-05	0.000143892
3	chr15:44240031:A:G	44240031	NA,G	NA,A	NA,1	NA,-inf	NA,inf	NA,0.301513	7.20368e-05	0.000143813
3	chr15:42292711:C:T	42292711	NA,T	NA,C	NA,1	NA,inf	NA,inf	NA,0.312936	7.2014e-05	0.000143725
3	chr15:42810400:A:C	42810400	NA,C	NA,A	NA,1	NA,inf	NA,inf	NA,0.309748	7.20131e-05	0.000143798
3	chr15:42379661:T:C	42379661	NA,C	NA,T	NA,1	NA,-inf	NA,inf	NA,0.299147	7.20085e-05	0.000143751
3	chr15:43785360:C:T	43785360	T,NA	C,NA	1,NA	inf,NA	inf,NA	0.979136,NA	7.2008e-05	0.000143971
3	chr15:43625034:T:A	43625034	NA,A	NA,T	NA,1	NA,inf	NA,inf	NA,0.35034	7.20073e-05	0.000143853
3	chr15:41950530:C:T	41950530	NA,T	NA,C	NA,1	NA,inf	NA,inf	NA,0.321499	7.20007e-05	0.000143787
3	chr15:43871728:A:G	43871728	NA,G	NA,A	NA,1	NA,inf	NA,inf	NA,0.318468	7.19996e-05	0.000143761
3	chr15:44509699:G:C	44509699	C,C	G,G	1,1	-inf,inf	inf,inf	0.447534,1.10932	7.19931e-05	0.000144015
3	chr15:42791672:G:A	42791672	NA,A	NA,G	NA,1	NA,inf	NA,inf	NA,0.309856	7.19909e-05	0.000143759
3	chr15:44366929:A:G	44366929	NA,G	NA,A	NA,1	NA,inf	NA,inf	NA,0.324188	7.19803e-05	0.000143723
3	chr15:43356610:G:A	43356610	NA,A	NA,G	NA,1	NA,-inf	NA,inf	NA,0.274903	7.19628e-05	0.000143613
3	chr15:44327032:G:A	44327032	NA,A	NA,G	NA,1	NA,inf	NA,inf	NA,0.314962	7.19527e-05	0.000143685
3	chr15:42380704:C:T	42380704	NA,T	NA,C	NA,1	NA,-inf	NA,inf	NA,0.298308	7.1923e-05	0.000143578
3	chr15:43730132:G:A	43730132	NA,A	NA,G	NA,1	NA,-inf	NA,inf	NA,0.353388	7.19223e-05	0.000143579
3	chr15:44762376:C:A	44762376	NA,A	NA,C	NA,1	NA,inf	NA,inf	NA,0.320941	7.19184e-05	0.000143597
3	chr15:43327753:T:G	43327753	NA,G	NA,T	NA,1	NA,-inf	NA,inf	NA,0.363816	7.18969e-05	0.000143407
3	chr15:42020085:G:A	42020085	NA,A	NA,G	NA,1	NA,inf	NA,inf	NA,0.306456	7.18961e-05	0.000143566
3	chr15:42722279:G:A	42722279	A,A	G,G	1,1	inf,inf	inf,inf	0.134273,1.60773	7.18898e-05	0.000144346
3	chr15:42707787:A:G	42707787	NA,G	NA,A	NA,1	NA,inf	NA,inf	NA,0.313935	7.18575e-05	0.000143481
3	chr15:43135404:C:T	43135404	NA,T	NA,C	NA,1	NA,inf	NA,inf	NA,0.318666	7.18562e-05	0.000143475
3	chr15:43999417:G:C	43999417	NA,C	NA,G	NA,1	NA,inf	NA,inf	NA,0.300214	7.1853e-05	0.000143548
3	chr15:42183976:A:G	42183976	NA,G	NA,A	NA,1	NA,inf	NA,inf	NA,0.322469	7.18483e-05	0.000143497
3	chr15:42319448:A:G	42319448	G,G	A,A	1,1	-inf,-inf	inf,inf	1.58262,0.0604487	7.18454e-05	0.000143609
3	chr15:43008335:G:A	43008335	NA,A	NA,G	NA,1	NA,inf	NA,inf	NA,0.315086	7.18376e-05	0.000143439
3	chr15:42002674:C:T	42002674	NA,T	NA,C	NA,1	NA,inf	NA,inf	NA,0.312795	7.18256e-05	0.000143421
3	chr15:44309738:G:C	44309738	NA,C	NA,G	NA,1	NA,inf	NA,inf	NA,0.313183	7.18065e-05	0.000143393
3	chr15:42295891:T:C	42295891	C,C	T,T	1,1	-inf,-inf	inf,inf	1.57855,0.0773825	7.1804e-05	0.000143533
3	chr15:42517159:A:G	42517159	NA,G	NA,A	NA,1	NA,inf	NA,inf	NA,0.343111	7.18019e-05	0.000143403
3	chr15:43316850:C:T	43316850	NA,T	NA,C	NA,1	NA,inf	NA,inf	NA,0.327744	7.1783e-05	0.000143336
3	chr15:42416122:A:G	42416122	NA,G	NA,A	NA,1	NA,inf	NA,inf	NA,0.311392	7.17733e-05	0.000143314
3	chr15:44018592:G:A	44018592	A,A	G,G	1,1	inf,-inf	inf,inf	2.09817,1.44525	7.17639e-05	0.00014386
3	chr15:42530021:G:C	42530021	NA,C	NA,G	NA,1	NA,inf	NA,inf	NA,0.342304	7.17424e-05	0.000143284
3	chr15:44777602:T:A	44777602	NA,A	NA,T	NA,1	NA,inf	NA,inf	NA,0.30738	7.17412e-05	0.000143239
3	chr15:44152107:G:A	44152107	NA,A	NA,G	NA,1	NA,-inf	NA,inf	NA,0.331761	7.17409e-05	0.000143135
3	chr15:42534110:A:G	42534110	NA,G	NA,A	NA,1	NA,inf	NA,inf	NA,0.342279	7.17399e-05	0.00014328
3	chr15:43801815:T:G	43801815	NA,G	NA,T	NA,1	NA,inf	NA,inf	NA,0.313716	7.17381e-05	0.000143252
3	chr15:42301334:T:C	42301334	C,C	T,T	1,1	-inf,-inf	inf,inf	1.57789,0.0784284	7.17368e-05	0.0001434
3	chr15:42274960:C:T	42274960	NA,T	NA,C	NA,1	NA,inf	NA,inf	NA,0.308257	7.17247e-05	0.000143238
3	chr15:42273744:C:T	42273744	NA,T	NA,C	NA,1	NA,inf	NA,inf	NA,0.308257	7.17247e-05	0.000143238
3	chr15:42123659:G:C	42123659	NA,C	NA,G	NA,1	NA,-inf	NA,inf	NA,0.290947	7.16936e-05	0.00014312
3	chr15:44665706:TTAA:T	44665706	NA,T	NA,TTAA	NA,1	NA,inf	NA,inf	NA,0.313564	7.16706e-05	0.000143117
3	chr15:43428372:G:A	43428372	NA,A	NA,G	NA,1	NA,-inf	NA,inf	NA,0.271245	7.16681e-05	0.000143025
3	chr15:44764364:T:C	44764364	NA,C	NA,T	NA,1	NA,-inf	NA,inf	NA,0.291322	7.16607e-05	0.000143048
3	chr15:42379888:G:A	42379888	NA,A	NA,G	NA,1	NA,-inf	NA,inf	NA,0.295056	7.16561e-05	0.000143047
3	chr15:43230174:A:G	43230174	NA,G	NA,A	NA,1	NA,inf	NA,inf	NA,0.316189	7.16529e-05	0.000143072
3	chr15:43010754:C:T	43010754	NA,T	NA,C	NA,1	NA,inf	NA,inf	NA,0.313155	7.1634e-05	0.000143032
3	chr15:44208237:T:A	44208237	NA,A	NA,T	NA,1	NA,-inf	NA,inf	NA,0.286308	7.16161e-05	0.000142971
3	chr15:43763726:A:G	43763726	NA,G	NA,A	NA,1	NA,inf	NA,inf	NA,0.320906	7.16149e-05	0.000143003
3	chr15:42622712:A:G	42622712	NA,G	NA,A	NA,1	NA,-inf	NA,inf	NA,0.301845	7.16149e-05	0.000142957
3	chr15:44636518:C:T	44636518	NA,T	NA,C	NA,1	NA,-inf	NA,inf	NA,0.286903	7.16043e-05	0.000142946
3	chr15:44490657:A:G	44490657	NA,G	NA,A	NA,1	NA,inf	NA,inf	NA,0.294386	7.1596e-05	0.000143048
3	chr15:43994601:TTTTA:T	43994601	NA,T	NA,TTTTA	NA,1	NA,inf	NA,inf	NA,0.296977	7.15899e-05	0.000143022
3	chr15:43099139:C:A	43099139	NA,A	NA,C	NA,1	NA,inf	NA,inf	NA,0.314791	7.15649e-05	0.000142893
3	chr15:41921539:T:G	41921539	NA,G	NA,T	NA,1	NA,inf	NA,inf	NA,0.30245	7.15552e-05	0.000142871
3	chr15:42368932:G:C	42368932	NA,C	NA,G	NA,1	NA,inf	NA,inf	NA,0.316452	7.15535e-05	0.000142886
3	chr15:42688243:A:G	42688243	NA,G	NA,A	NA,1	NA,-inf	NA,inf	NA,0.287927	7.15338e-05	0.000142797
3	chr15:43877636:C:T	43877636	NA,T	NA,C	NA,1	NA,-inf	NA,inf	NA,0.327478	7.15282e-05	0.000142758
3	chr15:44470427:G:A	44470427	NA,A	NA,G	NA,1	NA,inf	NA,inf	NA,0.318424	7.1524e-05	0.000142812
3	chr15:44005433:T:C	44005433	NA,C	NA,T	NA,1	NA,-inf	NA,inf	NA,0.295869	7.15195e-05	0.00014278
3	chr15:44473707:A:G	44473707	NA,G	NA,A	NA,1	NA,inf	NA,inf	NA,0.318118	7.14996e-05	0.000142763
3	chr15:43912200:C:T	43912200	NA,T	NA,C	NA,1	NA,inf	NA,inf	NA,0.31214	7.14966e-05	0.000142769
3	chr15:44418206:C:T	44418206	NA,T	NA,C	NA,1	NA,inf	NA,inf	NA,0.313868	7.14821e-05	0.000142732
3	chr15:42812501:G:A	42812501	NA,A	NA,G	NA,1	NA,inf	NA,inf	NA,0.32535	7.14729e-05	0.000142714
3	chr15:42722456:G:A	42722456	NA,A	NA,G	NA,1	NA,-inf	NA,inf	NA,0.259996	7.14662e-05	0.000142624
3	chr15:44359829:G:A	44359829	NA,A	NA,G	NA,1	NA,inf	NA,inf	NA,0.317667	7.1464e-05	0.000142692
3	chr15:42515799:G:C	42515799	NA,C	NA,G	NA,1	NA,inf	NA,inf	NA,0.338532	7.14507e-05	0.000142701
3	chr15:44446400:G:A	44446400	NA,A	NA,G	NA,1	NA,inf	NA,inf	NA,0.317331	7.14381e-05	0.00014264
3	chr15:44718789:G:C	44718789	NA,C	NA,G	NA,1	NA,inf	NA,inf	NA,0.315057	7.14141e-05	0.000142608
3	chr15:42393840:A:G	42393840	NA,G	NA,A	NA,1	NA,inf	NA,inf	NA,0.317364	7.13992e-05	0.000142582
3	chr15:43337416:G:A	43337416	NA,A	NA,G	NA,1	NA,inf	NA,inf	NA,0.322843	7.13986e-05	0.000142568
3	chr15:44556592:C:T	44556592	NA,T	NA,C	NA,1	NA,-inf	NA,inf	NA,0.32629	7.13436e-05	0.000142342
3	chr15:44469610:G:T	44469610	NA,T	NA,G	NA,1	NA,inf	NA,inf	NA,0.316089	7.13408e-05	0.000142446
3	chr15:42017490:C:T	42017490	NA,T	NA,C	NA,1	NA,-inf	NA,inf	NA,0.325408	7.13397e-05	0.000142355
3	chr15:44458400:A:G	44458400	NA,G	NA,A	NA,1	NA,inf	NA,inf	NA,0.3158	7.13188e-05	0.000142402
3	chr15:42673513:C:A	42673513	NA,A	NA,C	NA,1	NA,-inf	NA,inf	NA,0.347763	7.13168e-05	0.00014226
3	chr15:42275597:A:G	42275597	G,NA	A,NA	1,NA	-inf,NA	inf,NA	0.628902,NA	7.13145e-05	0.000142364
3	chr15:44085552:T:C	44085552	NA,C	NA,T	NA,1	NA,inf	NA,inf	NA,0.30338	7.12812e-05	0.000142336
3	chr15:43110474:A:G	43110474	NA,G	NA,A	NA,1	NA,inf	NA,inf	NA,0.311141	7.12499e-05	0.000142265
3	chr15:43974291:G:A	43974291	NA,A	NA,G	NA,1	NA,-inf	NA,inf	NA,0.27741	7.12459e-05	0.000142234
3	chr15:44029980:T:C	44029980	NA,C	NA,T	NA,1	NA,inf	NA,inf	NA,0.301402	7.12419e-05	0.00014225
3	chr15:43905534:G:C	43905534	NA,C	NA,G	NA,1	NA,-inf	NA,inf	NA,0.295854	7.12341e-05	0.000142205
3	chr15:42701732:C:T	42701732	T,T	C,C	1,1	inf,inf	inf,inf	0.258552,1.52477	7.11948e-05	0.000142252
3	chr15:44658364:C:T	44658364	NA,T	NA,C	NA,1	NA,inf	NA,inf	NA,0.286995	7.11855e-05	0.000142169
3	chr15:43753816:G:A	43753816	NA,A	NA,G	NA,1	NA,inf	NA,inf	NA,0.306622	7.11689e-05	0.00014211
3	chr15:41914692:C:T	41914692	NA,T	NA,C	NA,1	NA,-inf	NA,inf	NA,0.283374	7.11518e-05	0.000142031
3	chr15:44388761:C:T	44388761	NA,T	NA,C	NA,1	NA,inf	NA,inf	NA,0.282965	7.11509e-05	0.000142156
3	chr15:42975053:C:T	42975053	NA,T	NA,C	NA,1	NA,inf	NA,inf	NA,0.321504	7.114e-05	0.000142054
3	chr15:42754482:G:A	42754482	NA,A	NA,G	NA,1	NA,-inf	NA,inf	NA,0.343528	7.11231e-05	0.000141888
3	chr15:41930997:T:C	41930997	NA,C	NA,T	NA,1	NA,inf	NA,inf	NA,0.304076	7.1121e-05	0.000142019
3	chr15:44533002:C:T	44533002	NA,T	NA,C	NA,1	NA,-inf	NA,inf	NA,0.28442	7.11202e-05	0.000141969
3	chr15:44626051:T:G	44626051	NA,G	NA,T	NA,1	NA,inf	NA,inf	NA,0.301755	7.11068e-05	0.000141976
3	chr15:42828437:C:T	42828437	NA,T	NA,C	NA,1	NA,-inf	NA,inf	NA,0.343434	7.10828e-05	0.000141807
3	chr15:44310508:A:C	44310508	NA,C	NA,A	NA,1	NA,inf	NA,inf	NA,0.312279	7.10742e-05	0.000141919
3	chr15:44347963:G:A	44347963	NA,A	NA,G	NA,1	NA,inf	NA,inf	NA,0.303426	7.10536e-05	0.000141889
3	chr15:42307470:A:G	42307470	NA,G	NA,A	NA,1	NA,inf	NA,inf	NA,0.2991	7.10491e-05	0.000141865
3	chr15:43146693:G:A	43146693	NA,A	NA,G	NA,1	NA,inf	NA,inf	NA,0.311939	7.10472e-05	0.000141872
3	chr15:44636186:T:C	44636186	NA,C	NA,T	NA,1	NA,inf	NA,inf	NA,0.302682	7.1039e-05	0.000141845
3	chr15:42183935:C:T	42183935	NA,T	NA,C	NA,1	NA,inf	NA,inf	NA,0.300835	7.10303e-05	0.000141762
3	chr15:42543545:A:C	42543545	NA,C	NA,A	NA,1	NA,inf	NA,inf	NA,0.312281	7.10115e-05	0.000141774
3	chr15:44152106:A:T	44152106	NA,T	NA,A	NA,1	NA,-inf	NA,inf	NA,0.322222	7.10053e-05	0.00014167
3	chr15:42109131:C:T	42109131	NA,T	NA,C	NA,1	NA,inf	NA,inf	NA,0.299383	7.10046e-05	0.000141782
3	chr15:43879564:C:T	43879564	NA,T	NA,C	NA,1	NA,-inf	NA,inf	NA,0.320362	7.09982e-05	0.000141701
3	chr15:42521107:G:A	42521107	NA,A	NA,G	NA,1	NA,inf	NA,inf	NA,0.328191	7.09828e-05	0.00014178
3	chr15:42995529:G:A	42995529	NA,A	NA,G	NA,1	NA,inf	NA,inf	NA,0.304345	7.09683e-05	0.000141702
3	chr15:44474364:G:A	44474364	NA,A	NA,G	NA,1	NA,inf	NA,inf	NA,0.310854	7.09402e-05	0.000141646
3	chr15:44685121:C:T	44685121	NA,T	NA,C	NA,1	NA,-inf	NA,inf	NA,0.319864	7.09398e-05	0.000141538
3	chr15:44389522:T:C	44389522	NA,C	NA,T	NA,1	NA,inf	NA,inf	NA,0.30228	7.09374e-05	0.000141658
3	chr15:44472952:C:T	44472952	NA,T	NA,C	NA,1	NA,-inf	NA,inf	NA,0.29404	7.09284e-05	0.000141574
3	chr15:44172708:C:T	44172708	NA,T	NA,C	NA,1	NA,inf	NA,inf	NA,0.306411	7.09209e-05	0.000141612
3	chr15:43489468:T:G	43489468	NA,G	NA,T	NA,1	NA,-inf	NA,inf	NA,0.338387	7.09105e-05	0.000141456
3	chr15:42181128:G:A	42181128	NA,A	NA,G	NA,1	NA,-inf	NA,inf	NA,0.298826	7.08821e-05	0.000141467
3	chr15:42541921:G:A	42541921	NA,A	NA,G	NA,1	NA,inf	NA,inf	NA,0.310395	7.08818e-05	0.000141515
3	chr15:43202969:T:A	43202969	NA,A	NA,T	NA,1	NA,inf	NA,inf	NA,0.306271	7.0878e-05	0.000141524
3	chr15:44432402:C:G	44432402	NA,G	NA,C	NA,1	NA,inf	NA,inf	NA,0.279344	7.08677e-05	0.000141589
3	chr15:42568101:C:T	42568101	T,NA	C,NA	1,NA	inf,NA	inf,NA	0.761443,NA	7.08404e-05	0.000141386
3	chr15:41938378:G:A	41938378	NA,A	NA,G	NA,1	NA,inf	NA,inf	NA,0.300814	7.08223e-05	0.000141417
3	chr15:42277801:C:G	42277801	NA,G	NA,C	NA,1	NA,inf	NA,inf	NA,0.296724	7.08195e-05	0.000141429
3	chr15:43786945:A:G	43786945	NA,G	NA,A	NA,1	NA,inf	NA,inf	NA,0.310598	7.08163e-05	0.000141408
3	chr15:42595470:T:G	42595470	NA,G	NA,T	NA,1	NA,inf	NA,inf	NA,0.290712	7.08138e-05	0.00014142
3	chr15:43260983:G:A	43260983	NA,A	NA,G	NA,1	NA,inf	NA,inf	NA,0.298522	7.08136e-05	0.000141388
3	chr15:44403671:C:G	44403671	NA,G	NA,C	NA,1	NA,-inf	NA,inf	NA,0.319134	7.08041e-05	0.000141268
3	chr15:44214664:T:A	44214664	NA,A	NA,T	NA,1	NA,-inf	NA,inf	NA,0.276181	7.08023e-05	0.000141347
3	chr15:42190866:GTCCAGACTTTGCATA:G	42190866	NA,G	NA,GTCCAGACTTTGCATA	NA,1	NA,-inf	NA,inf	NA,0.285828	7.07969e-05	0.000141327
3	chr15:42416028:G:A	42416028	NA,A	NA,G	NA,1	NA,inf	NA,inf	NA,0.308897	7.07897e-05	0.000141398
3	chr15:42256382:C:T	42256382	NA,T	NA,C	NA,1	NA,-inf	NA,inf	NA,0.285551	7.07724e-05	0.000141278
3	chr15:42361518:A:G	42361518	NA,G	NA,A	NA,1	NA,inf	NA,inf	NA,0.295748	7.07654e-05	0.000141322
3	chr15:42385932:G:C	42385932	NA,C	NA,G	NA,1	NA,inf	NA,inf	NA,0.295173	7.07262e-05	0.000141243
3	chr15:44456140:G:A	44456140	NA,A	NA,G	NA,1	NA,inf	NA,inf	NA,0.277393	7.07194e-05	0.000141292
3	chr15:42130373:C:T	42130373	NA,T	NA,C	NA,1	NA,inf	NA,inf	NA,0.294257	7.06999e-05	0.000141187
3	chr15:43708860:AC:A	43708860	NA,A	NA,AC	NA,1	NA,-inf	NA,inf	NA,0.293153	7.06909e-05	0.000141129
3	chr15:42562537:A:G	42562537	NA,G	NA,A	NA,1	NA,inf	NA,inf	NA,0.308009	7.06901e-05	0.000141132
3	chr15:44420304:C:A	44420304	NA,A	NA,C	NA,1	NA,inf	NA,inf	NA,0.276839	7.06686e-05	0.00014119
3	chr15:44259300:T:C	44259300	NA,C	NA,T	NA,1	NA,-inf	NA,inf	NA,0.297121	7.06631e-05	0.00014099
3	chr15:44392898:G:C	44392898	NA,C	NA,G	NA,1	NA,inf	NA,inf	NA,0.30726	7.06581e-05	0.000141083
3	chr15:44733118:G:A	44733118	NA,A	NA,G	NA,1	NA,-inf	NA,inf	NA,0.308075	7.06433e-05	0.000141001
3	chr15:42568561:TAAC:T	42568561	NA,T	NA,TAAC	NA,1	NA,inf	NA,inf	NA,0.3072	7.06177e-05	0.000140988
3	chr15:44261573:T:TC	44261573	NA,TC	NA,T	NA,1	NA,inf	NA,inf	NA,0.303444	7.06097e-05	0.000140953
3	chr15:42282693:A:G	42282693	G,G	A,A	1,1	-inf,-inf	inf,inf	1.56618,0.0865225	7.05758e-05	0.000141081
3	chr15:42380088:G:A	42380088	A,NA	G,NA	1,NA	inf,NA	inf,NA	0.78536,NA	7.0573e-05	0.000140815
3	chr15:42291301:A:C	42291301	NA,C	NA,A	NA,1	NA,inf	NA,inf	NA,0.292962	7.05564e-05	0.000140888
3	chr15:44617002:C:T	44617002	NA,T	NA,C	NA,1	NA,inf	NA,inf	NA,0.268482	7.05524e-05	0.000140904
3	chr15:44718428:C:CT	44718428	NA,CT	NA,C	NA,1	NA,inf	NA,inf	NA,0.303667	7.05393e-05	0.00014086
3	chr15:42785543:C:T	42785543	NA,T	NA,C	NA,1	NA,inf	NA,inf	NA,0.312468	7.05381e-05	0.000140847
3	chr15:42668476:A:G	42668476	NA,G	NA,A	NA,1	NA,-inf	NA,inf	NA,0.33753	7.05375e-05	0.000140708
3	chr15:44349228:C:T	44349228	NA,T	NA,C	NA,1	NA,inf	NA,inf	NA,0.275288	7.05318e-05	0.000140918
3	chr15:44460045:A:G	44460045	NA,G	NA,A	NA,1	NA,inf	NA,inf	NA,0.280587	7.05194e-05	0.000140893
3	chr15:44394722:T:C	44394722	NA,C	NA,T	NA,1	NA,inf	NA,inf	NA,0.274772	7.0507e-05	0.000140867
3	chr15:44198259:G:T	44198259	NA,T	NA,G	NA,1	NA,-inf	NA,inf	NA,0.27227	7.05034e-05	0.00014075
3	chr15:42530500:C:T	42530500	NA,T	NA,C	NA,1	NA,inf	NA,inf	NA,0.325866	7.04918e-05	0.000140785
3	chr15:43047399:C:T	43047399	NA,T	NA,C	NA,1	NA,inf	NA,inf	NA,0.301096	7.04916e-05	0.000140749
3	chr15:42304279:G:A	42304279	NA,A	NA,G	NA,1	NA,-inf	NA,inf	NA,0.280009	7.04803e-05	0.000140701
3	chr15:42500351:C:CA	42500351	NA,CA	NA,C	NA,1	NA,-inf	NA,inf	NA,0.279747	7.04705e-05	0.000140682
3	chr15:44675649:A:G	44675649	NA,G	NA,A	NA,1	NA,-inf	NA,inf	NA,0.305129	7.04519e-05	0.000140558
3	chr15:43958589:T:C	43958589	NA,C	NA,T	NA,1	NA,-inf	NA,inf	NA,0.277944	7.04366e-05	0.000140609
3	chr15:43166850:G:C	43166850	NA,C	NA,G	NA,1	NA,inf	NA,inf	NA,0.311728	7.04254e-05	0.000140621
3	chr15:43140993:T:C	43140993	NA,C	NA,T	NA,1	NA,inf	NA,inf	NA,0.303823	7.04247e-05	0.000140628
3	chr15:42291989:T:G	42291989	NA,G	NA,T	NA,1	NA,-inf	NA,inf	NA,0.279283	7.0424e-05	0.000140589
3	chr15:44133359:A:G	44133359	G,G	A,A	1,1	-inf,inf	inf,inf	1.98719,1.53061	7.04228e-05	0.000141194
3	chr15:44497526:C:T	44497526	NA,T	NA,C	NA,1	NA,inf	NA,inf	NA,0.273572	7.04208e-05	0.000140694
3	chr15:42564674:A:G	42564674	NA,G	NA,A	NA,1	NA,inf	NA,inf	NA,0.304473	7.04192e-05	0.000140591
3	chr15:44421360:G:A	44421360	NA,A	NA,G	NA,1	NA,inf	NA,inf	NA,0.273579	7.04159e-05	0.000140685
3	chr15:42022367:C:T	42022367	T,T	C,C	1,1	-inf,-inf	inf,inf	1.08767,0.769651	7.03986e-05	0.000140679
3	chr15:42321005:C:T	42321005	T,T	C,C	1,1	-inf,-inf	inf,inf	1.56617,0.0851893	7.03923e-05	0.000140714
3	chr15:44567184:TATTAAAA:T	44567184	NA,T	NA,TATTAAAA	NA,1	NA,-inf	NA,inf	NA,0.296717	7.03788e-05	0.000140427
3	chr15:42319900:A:G	42319900	G,G	A,A	1,1	-inf,-inf	inf,inf	1.56957,0.0669198	7.03515e-05	0.000140625
3	chr15:44355317:C:T	44355317	NA,T	NA,C	NA,1	NA,inf	NA,inf	NA,0.272622	7.03432e-05	0.000140539
3	chr15:42413398:C:T	42413398	NA,T	NA,C	NA,1	NA,inf	NA,inf	NA,0.302553	7.03173e-05	0.000140453
3	chr15:44440179:TTTTG:T	44440179	NA,T	NA,TTTTG	NA,1	NA,inf	NA,inf	NA,0.272219	7.0304e-05	0.000140461
3	chr15:41996144:C:T	41996144	NA,T	NA,C	NA,1	NA,inf	NA,inf	NA,0.293335	7.02996e-05	0.000140373
3	chr15:44539995:C:A	44539995	NA,A	NA,C	NA,1	NA,-inf	NA,inf	NA,0.292688	7.02756e-05	0.00014032
3	chr15:44237315:C:T	44237315	T,NA	C,NA	1,NA	inf,NA	inf,NA	0.772069,NA	7.02751e-05	0.000140224
3	chr15:44581266:G:T	44581266	NA,T	NA,G	NA,1	NA,inf	NA,inf	NA,0.292759	7.02693e-05	0.000140308
3	chr15:42494152:T:C	42494152	NA,C	NA,T	NA,1	NA,inf	NA,inf	NA,0.322797	7.02658e-05	0.000140333
3	chr15:42378842:T:G	42378842	NA,G	NA,T	NA,1	NA,inf	NA,inf	NA,0.289093	7.02572e-05	0.000140306
3	chr15:44292070:T:G	44292070	NA,G	NA,T	NA,1	NA,-inf	NA,inf	NA,0.318874	7.02555e-05	0.000140174
3	chr15:42142947:G:A	42142947	NA,A	NA,G	NA,1	NA,inf	NA,inf	NA,0.294878	7.02464e-05	0.000140265
3	chr15:44450572:TA:T	44450572	NA,T	NA,TA	NA,1	NA,inf	NA,inf	NA,0.271198	7.02381e-05	0.000140329
3	chr15:42413399:G:A	42413399	NA,A	NA,G	NA,1	NA,inf	NA,inf	NA,0.30137	7.02313e-05	0.000140281
3	chr15:42366330:G:T	42366330	NA,T	NA,G	NA,1	NA,-inf	NA,inf	NA,0.289691	7.02207e-05	0.000140149
3	chr15:42505687:C:T	42505687	NA,T	NA,C	NA,1	NA,inf	NA,inf	NA,0.321833	7.01999e-05	0.000140202
3	chr15:44474418:A:C	44474418	NA,C	NA,A	NA,1	NA,inf	NA,inf	NA,0.269752	7.01993e-05	0.000140252
3	chr15:43198138:G:A	43198138	NA,A	NA,G	NA,1	NA,inf	NA,inf	NA,0.296262	7.01963e-05	0.000140157
3	chr15:42539204:C:T	42539204	NA,T	NA,C	NA,1	NA,inf	NA,inf	NA,0.301681	7.0183e-05	0.000140121
3	chr15:44273389:G:A	44273389	NA,A	NA,G	NA,1	NA,inf	NA,inf	NA,0.296994	7.01582e-05	0.000140086
3	chr15:44557226:G:A	44557226	NA,A	NA,G	NA,1	NA,-inf	NA,inf	NA,0.310569	7.0158e-05	0.000139981
3	chr15:44632036:T:C	44632036	NA,C	NA,T	NA,1	NA,inf	NA,inf	NA,0.290246	7.01547e-05	0.000140076
3	chr15:42788439:A:G	42788439	G,NA	A,NA	1,NA	-inf,NA	inf,NA	0.650602,NA	7.01516e-05	0.000140129
3	chr15:44611727:T:A	44611727	NA,A	NA,T	NA,1	NA,inf	NA,inf	NA,0.26334	7.01486e-05	0.000140097
3	chr15:42384439:A:G	42384439	NA,G	NA,A	NA,1	NA,inf	NA,inf	NA,0.287454	7.01322e-05	0.000140056
3	chr15:42191002:T:C	42191002	NA,C	NA,T	NA,1	NA,-inf	NA,inf	NA,0.289178	7.01305e-05	0.000139968
3	chr15:44493657:G:A	44493657	NA,A	NA,G	NA,1	NA,inf	NA,inf	NA,0.269678	7.01194e-05	0.000140091
3	chr15:42441959:T:C	42441959	NA,C	NA,T	NA,1	NA,-inf	NA,inf	NA,0.275765	7.01178e-05	0.000139973
3	chr15:42668185:G:T	42668185	NA,T	NA,G	NA,1	NA,-inf	NA,inf	NA,0.331387	7.01076e-05	0.000139853
3	chr15:43851857:C:T	43851857	NA,T	NA,C	NA,1	NA,inf	NA,inf	NA,0.299587	7.01034e-05	0.000139983
3	chr15:43406750:G:A	43406750	NA,A	NA,G	NA,1	NA,inf	NA,inf	NA,0.296065	7.0079e-05	0.000139936
3	chr15:43850488:G:A	43850488	NA,A	NA,G	NA,1	NA,-inf	NA,inf	NA,0.322823	7.00426e-05	0.00013992
3	chr15:42196533:A:T	42196533	NA,T	NA,A	NA,1	NA,-inf	NA,inf	NA,0.284417	7.00374e-05	0.000139796
3	chr15:44688017:G:A	44688017	NA,A	NA,G	NA,1	NA,-inf	NA,inf	NA,0.302975	7.00333e-05	0.000139723
3	chr15:44601131:A:G	44601131	NA,G	NA,A	NA,1	NA,inf	NA,inf	NA,0.289545	7.00309e-05	0.000139832
3	chr15:43750004:C:G	43750004	NA,G	NA,C	NA,1	NA,inf	NA,inf	NA,0.284348	7.00283e-05	0.000139815
3	chr15:42501588:T:C	42501588	C,NA	T,NA	1,NA	-inf,NA	inf,NA	0.666325,NA	7.00223e-05	0.000139818
3	chr15:44553308:C:T	44553308	NA,T	NA,C	NA,1	NA,inf	NA,inf	NA,0.267944	6.9997e-05	0.000139846
3	chr15:42513958:T:C	42513958	NA,C	NA,T	NA,1	NA,inf	NA,inf	NA,0.318995	6.99925e-05	0.000139787
3	chr15:44309515:T:C	44309515	C,NA	T,NA	1,NA	-inf,NA	inf,NA	0.61701,NA	6.99883e-05	0.000139803
3	chr15:42529069:A:C	42529069	NA,C	NA,A	NA,1	NA,inf	NA,inf	NA,0.318943	6.99841e-05	0.00013977
3	chr15:43524345:T:C	43524345	NA,C	NA,T	NA,1	NA,inf	NA,inf	NA,0.292862	6.99763e-05	0.000139721
3	chr15:42183238:C:CA	42183238	NA,CA	NA,C	NA,1	NA,-inf	NA,inf	NA,0.287029	6.99757e-05	0.000139659
3	chr15:44296375:A:T	44296375	NA,T	NA,A	NA,1	NA,inf	NA,inf	NA,0.294622	6.99748e-05	0.000139721
3	chr15:43458878:A:G	43458878	NA,G	NA,A	NA,1	NA,-inf	NA,inf	NA,0.250091	6.99678e-05	0.000139636
3	chr15:42483697:A:C	42483697	NA,C	NA,A	NA,1	NA,-inf	NA,inf	NA,0.27309	6.99593e-05	0.000139662
3	chr15:42204263:T:C	42204263	NA,C	NA,T	NA,1	NA,-inf	NA,inf	NA,0.315755	6.99543e-05	0.000139574
3	chr15:44495773:A:G	44495773	NA,G	NA,A	NA,1	NA,inf	NA,inf	NA,0.267544	6.99482e-05	0.000139748
3	chr15:42534028:C:T	42534028	NA,T	NA,C	NA,1	NA,inf	NA,inf	NA,0.31826	6.99337e-05	0.000139669
3	chr15:44008632:C:T	44008632	NA,T	NA,C	NA,1	NA,-inf	NA,inf	NA,0.28757	6.9923e-05	0.000139562
3	chr15:42365646:C:T	42365646	NA,T	NA,C	NA,1	NA,-inf	NA,inf	NA,0.27265	6.99146e-05	0.000139572
3	chr15:44403102:A:G	44403102	NA,G	NA,A	NA,1	NA,-inf	NA,inf	NA,0.264926	6.99112e-05	0.000139567
3	chr15:42438260:G:A	42438260	NA,A	NA,G	NA,1	NA,-inf	NA,inf	NA,0.292061	6.98989e-05	0.00013952
3	chr15:42818709:G:A	42818709	NA,A	NA,G	NA,1	NA,-inf	NA,inf	NA,0.327017	6.98913e-05	0.000139436
3	chr15:44351997:T:G	44351997	NA,G	NA,T	NA,1	NA,inf	NA,inf	NA,0.296507	6.98533e-05	0.000139475
3	chr15:42531596:AAGAAGGGCCAG:A	42531596	NA,A	NA,AAGAAGGGCCAG	NA,1	NA,-inf	NA,inf	NA,0.271677	6.98422e-05	0.000139428
3	chr15:44073252:T:C	44073252	NA,C	NA,T	NA,1	NA,-inf	NA,inf	NA,0.308487	6.98323e-05	0.000139327
3	chr15:44437258:AT:A	44437258	NA,A	NA,AT	NA,1	NA,inf	NA,inf	NA,0.265885	6.98249e-05	0.000139502
3	chr15:42438054:T:G	42438054	NA,G	NA,T	NA,1	NA,-inf	NA,inf	NA,0.290942	6.98047e-05	0.000139332
3	chr15:44772717:GA:G	44772717	NA,G	NA,GA	NA,1	NA,-inf	NA,inf	NA,0.267705	6.97994e-05	0.000139334
3	chr15:42232020:G:A	42232020	NA,A	NA,G	NA,1	NA,-inf	NA,inf	NA,0.274046	6.97916e-05	0.000139325
3	chr15:44520547:T:C	44520547	NA,C	NA,T	NA,1	NA,inf	NA,inf	NA,0.295564	6.97909e-05	0.000139351
3	chr15:42155274:CAT:C	42155274	NA,C	NA,CAT	NA,1	NA,inf	NA,inf	NA,0.282391	6.97783e-05	0.000139334
3	chr15:42238212:C:T	42238212	NA,T	NA,C	NA,1	NA,inf	NA,inf	NA,0.28436	6.97712e-05	0.000139252
3	chr15:42185841:A:T	42185841	NA,T	NA,A	NA,1	NA,-inf	NA,inf	NA,0.284275	6.97631e-05	0.000139236
3	chr15:44291843:G:GA	44291843	NA,GA	NA,G	NA,1	NA,-inf	NA,inf	NA,0.273922	6.97421e-05	0.000139203
3	chr15:44402302:A:G	44402302	NA,G	NA,A	NA,1	NA,inf	NA,inf	NA,0.264555	6.97269e-05	0.000139306
3	chr15:42228328:C:G	42228328	NA,G	NA,C	NA,1	NA,inf	NA,inf	NA,0.283496	6.97043e-05	0.000139119
3	chr15:42214291:TAA:T	42214291	T,T	TAA,TAA	1,1	-inf,inf	inf,inf	0.700578,1.04704	6.96996e-05	0.000139089
3	chr15:44466708:G:A	44466708	NA,A	NA,G	NA,1	NA,inf	NA,inf	NA,0.264098	6.96951e-05	0.000139242
3	chr15:42340046:A:G	42340046	NA,G	NA,A	NA,1	NA,inf	NA,inf	NA,0.281587	6.96806e-05	0.000139138
3	chr15:43034011:G:A	43034011	A,NA	G,NA	1,NA	inf,NA	inf,NA	0.85825,NA	6.96704e-05	0.00013896
3	chr15:43990806:T:C	43990806	NA,C	NA,T	NA,1	NA,-inf	NA,inf	NA,0.279972	6.96599e-05	0.000139037
3	chr15:41922258:G:A	41922258	A,NA	G,NA	1,NA	-inf,NA	inf,NA	0.716678,NA	6.96542e-05	0.000139081
3	chr15:42249881:T:C	42249881	NA,C	NA,T	NA,1	NA,inf	NA,inf	NA,0.282507	6.96522e-05	0.000139015
3	chr15:42888460:C:T	42888460	NA,T	NA,C	NA,1	NA,-inf	NA,inf	NA,0.274432	6.96241e-05	0.000138986
3	chr15:43377666:C:T	43377666	NA,T	NA,C	NA,1	NA,inf	NA,inf	NA,0.310154	6.96135e-05	0.000139035
3	chr15:44431621:A:G	44431621	NA,G	NA,A	NA,1	NA,inf	NA,inf	NA,0.293229	6.9613e-05	0.000138996
3	chr15:42558182:A:G	42558182	G,G	A,A	1,1	-inf,inf	inf,inf	2.68685,0.453948	6.96124e-05	0.000138902
3	chr15:44494371:C:T	44494371	NA,T	NA,C	NA,1	NA,-inf	NA,inf	NA,0.302933	6.96073e-05	0.000138884
3	chr15:42782749:C:T	42782749	NA,T	NA,C	NA,1	NA,inf	NA,inf	NA,0.315829	6.95913e-05	0.000138963
3	chr15:42036868:G:A	42036868	NA,A	NA,G	NA,1	NA,-inf	NA,inf	NA,0.258148	6.95867e-05	0.00013889
3	chr15:42731284:T:C	42731284	C,C	T,T	1,1	inf,inf	inf,inf	0.222864,1.59446	6.9575e-05	0.000139703
3	chr15:42941276:C:T	42941276	NA,T	NA,C	NA,1	NA,inf	NA,inf	NA,0.274592	6.95738e-05	0.000138913
3	chr15:44580040:A:G	44580040	NA,G	NA,A	NA,1	NA,inf	NA,inf	NA,0.282831	6.95709e-05	0.000138911
3	chr15:42503561:G:C	42503561	NA,C	NA,G	NA,1	NA,inf	NA,inf	NA,0.276123	6.95641e-05	0.000138906
3	chr15:42552590:A:G	42552590	G,G	A,A	1,1	-inf,inf	inf,inf	2.31202,0.778801	6.95567e-05	0.000138917
3	chr15:42468449:A:G	42468449	NA,G	NA,A	NA,1	NA,-inf	NA,inf	NA,0.267607	6.95559e-05	0.000138857
3	chr15:44385042:TA:T	44385042	NA,T	NA,TA	NA,1	NA,inf	NA,inf	NA,0.283474	6.95548e-05	0.000138895
3	chr15:43305010:C:T	43305010	NA,T	NA,C	NA,1	NA,inf	NA,inf	NA,0.294424	6.95523e-05	0.000138881
3	chr15:43867498:T:C	43867498	NA,C	NA,T	NA,1	NA,inf	NA,inf	NA,0.286336	6.95335e-05	0.000138836
3	chr15:42247087:C:T	42247087	NA,T	NA,C	NA,1	NA,-inf	NA,inf	NA,0.274581	6.95312e-05	0.000138781
3	chr15:44217302:G:A	44217302	A,A	G,G	1,1	-inf,-inf	inf,inf	0.352176,1.3865	6.95254e-05	0.000138966
3	chr15:41988892:A:G	41988892	NA,G	NA,A	NA,1	NA,-inf	NA,inf	NA,0.271331	6.95252e-05	0.000138781
3	chr15:42262474:T:C	42262474	NA,C	NA,T	NA,1	NA,-inf	NA,inf	NA,0.294683	6.95165e-05	0.000138862
3	chr15:44653882:T:C	44653882	NA,C	NA,T	NA,1	NA,inf	NA,inf	NA,0.28259	6.95098e-05	0.000138791
3	chr15:42100718:T:C	42100718	NA,C	NA,T	NA,1	NA,inf	NA,inf	NA,0.252954	6.95078e-05	0.000138849
3	chr15:43755868:C:T	43755868	NA,T	NA,C	NA,1	NA,inf	NA,inf	NA,0.27377	6.94891e-05	0.000138713
3	chr15:42389728:A:G	42389728	NA,G	NA,A	NA,1	NA,-inf	NA,inf	NA,0.267197	6.94839e-05	0.000138713
3	chr15:43857595:A:G	43857595	NA,G	NA,A	NA,1	NA,inf	NA,inf	NA,0.291164	6.94826e-05	0.000138742
3	chr15:42694872:G:C	42694872	NA,C	NA,G	NA,1	NA,inf	NA,inf	NA,0.262726	6.94767e-05	0.000138756
3	chr15:44706056:T:C	44706056	NA,C	NA,T	NA,1	NA,-inf	NA,inf	NA,0.295597	6.9466e-05	0.000138593
3	chr15:42595934:G:A	42595934	NA,A	NA,G	NA,1	NA,inf	NA,inf	NA,0.281404	6.94592e-05	0.00013869
3	chr15:42672993:A:G	42672993	G,G	A,A	1,1	inf,inf	inf,inf	0.098043,1.57906	6.94427e-05	0.000139418
3	chr15:42320816:C:T	42320816	NA,T	NA,C	NA,1	NA,-inf	NA,inf	NA,0.266331	6.94425e-05	0.00013863
3	chr15:44385710:C:G	44385710	NA,G	NA,C	NA,1	NA,-inf	NA,inf	NA,0.300979	6.94416e-05	0.000138554
3	chr15:44363870:A:G	44363870	NA,G	NA,A	NA,1	NA,inf	NA,inf	NA,0.260683	6.94397e-05	0.000138731
3	chr15:44571146:CTG:C	44571146	NA,C	NA,CTG	NA,1	NA,inf	NA,inf	NA,0.280897	6.94288e-05	0.000138627
3	chr15:42758927:AG:A	42758927	NA,A	NA,AG	NA,1	NA,inf	NA,inf	NA,0.297328	6.94277e-05	0.000138629
3	chr15:44219116:A:G	44219116	NA,G	NA,A	NA,1	NA,-inf	NA,inf	NA,0.264962	6.94241e-05	0.000138593
3	chr15:44579155:C:T	44579155	NA,T	NA,C	NA,1	NA,inf	NA,inf	NA,0.280183	6.93761e-05	0.000138522
3	chr15:44579223:T:A	44579223	NA,A	NA,T	NA,1	NA,inf	NA,inf	NA,0.280177	6.93759e-05	0.000138522
3	chr15:44565420:A:G	44565420	NA,G	NA,A	NA,1	NA,inf	NA,inf	NA,0.279841	6.93495e-05	0.00013847
3	chr15:42352416:T:C	42352416	C,NA	T,NA	1,NA	inf,NA	inf,NA	0.754493,NA	6.93477e-05	0.000138585
3	chr15:42252432:A:G	42252432	G,NA	A,NA	1,NA	inf,NA	inf,NA	0.789308,NA	6.93338e-05	0.000138339
3	chr15:42308047:A:G	42308047	NA,G	NA,A	NA,1	NA,-inf	NA,inf	NA,0.264813	6.93263e-05	0.000138398
3	chr15:42214191:C:CA	42214191	NA,CA	NA,C	NA,1	NA,-inf	NA,inf	NA,0.26468	6.93249e-05	0.000138395
3	chr15:43244863:T:G	43244863	NA,G	NA,T	NA,1	NA,-inf	NA,inf	NA,0.318968	6.93131e-05	0.000138283
3	chr15:44333019:G:A	44333019	NA,A	NA,G	NA,1	NA,-inf	NA,inf	NA,0.306666	6.93105e-05	0.000138367
3	chr15:42536549:G:A	42536549	NA,A	NA,G	NA,1	NA,inf	NA,inf	NA,0.309419	6.93079e-05	0.000138418
3	chr15:44509402:C:T	44509402	NA,T	NA,C	NA,1	NA,-inf	NA,inf	NA,0.288727	6.92963e-05	0.000138363
3	chr15:43769115:G:A	43769115	NA,A	NA,G	NA,1	NA,inf	NA,inf	NA,0.283625	6.92943e-05	0.000138359
3	chr15:43148721:A:G	43148721	NA,G	NA,A	NA,1	NA,inf	NA,inf	NA,0.296108	6.92842e-05	0.000138342
3	chr15:44455699:T:C	44455699	NA,C	NA,T	NA,1	NA,inf	NA,inf	NA,0.258683	6.9283e-05	0.000138417
3	chr15:44638636:G:A	44638636	NA,A	NA,G	NA,1	NA,inf	NA,inf	NA,0.278507	6.92788e-05	0.000138327
3	chr15:42396684:C:G	42396684	NA,G	NA,C	NA,1	NA,inf	NA,inf	NA,0.289112	6.92729e-05	0.000138333
3	chr15:44272134:C:A	44272134	NA,A	NA,C	NA,1	NA,inf	NA,inf	NA,0.279995	6.92619e-05	0.000138309
3	chr15:42471175:C:T	42471175	NA,T	NA,C	NA,1	NA,inf	NA,inf	NA,0.281051	6.92547e-05	0.00013823
3	chr15:44610360:A:C	44610360	NA,C	NA,A	NA,1	NA,-inf	NA,inf	NA,0.287759	6.92461e-05	0.000138281
3	chr15:42322744:G:A	42322744	NA,A	NA,G	NA,1	NA,inf	NA,inf	NA,0.276929	6.92428e-05	0.000138199
3	chr15:42569369:A:G	42569369	G,G	A,A	1,1	-inf,inf	inf,inf	2.81569,0.262055	6.92251e-05	0.000138108
3	chr15:42339369:C:G	42339369	NA,G	NA,C	NA,1	NA,inf	NA,inf	NA,0.275704	6.92197e-05	0.000138218
3	chr15:43877290:T:A	43877290	NA,A	NA,T	NA,1	NA,inf	NA,inf	NA,0.271962	6.92182e-05	0.000138238
3	chr15:41972754:G:A	41972754	A,NA	G,NA	1,NA	inf,NA	inf,NA	0.723456,NA	6.9216e-05	0.000138237
3	chr15:42880082:G:A	42880082	A,A	G,G	1,1	inf,inf	inf,inf	0.999939,1.33298	6.92101e-05	0.000138991
3	chr15:42241574:T:A	42241574	NA,A	NA,T	NA,1	NA,inf	NA,inf	NA,0.27676	6.92055e-05	0.000138124
3	chr15:44175404:C:T	44175404	NA,T	NA,C	NA,1	NA,-inf	NA,inf	NA,0.266487	6.92009e-05	0.000138161
3	chr15:43994304:C:A	43994304	NA,A	NA,C	NA,1	NA,inf	NA,inf	NA,0.267649	6.91868e-05	0.000138199
3	chr15:43172122:T:G	43172122	NA,G	NA,T	NA,1	NA,inf	NA,inf	NA,0.283657	6.91762e-05	0.000138125
3	chr15:42525828:T:C	42525828	C,C	T,T	1,1	-inf,inf	inf,inf	1.60626,0.0516428	6.91743e-05	0.000138174
3	chr15:42462080:T:C	42462080	NA,C	NA,T	NA,1	NA,inf	NA,inf	NA,0.277227	6.91703e-05	0.000138114
3	chr15:42188827:G:A	42188827	NA,A	NA,G	NA,1	NA,inf	NA,inf	NA,0.289208	6.91684e-05	0.000138235
3	chr15:42268601:A:G	42268601	NA,G	NA,A	NA,1	NA,-inf	NA,inf	NA,0.289885	6.91559e-05	0.00013814
3	chr15:43150274:A:G	43150274	NA,G	NA,A	NA,1	NA,-inf	NA,inf	NA,0.315802	6.91485e-05	0.000137958
3	chr15:42383478:A:G	42383478	NA,G	NA,A	NA,1	NA,inf	NA,inf	NA,0.274052	6.91249e-05	0.000138029
3	chr15:44578250:G:C	44578250	NA,C	NA,G	NA,1	NA,-inf	NA,inf	NA,0.279454	6.91116e-05	0.000137903
3	chr15:42266569:C:T	42266569	NA,T	NA,C	NA,1	NA,-inf	NA,inf	NA,0.288998	6.9105e-05	0.000138039
3	chr15:42193101:A:T	42193101	NA,T	NA,A	NA,1	NA,-inf	NA,inf	NA,0.275286	6.91007e-05	0.000137915
3	chr15:42283581:A:G	42283581	NA,G	NA,A	NA,1	NA,inf	NA,inf	NA,0.273032	6.90953e-05	0.00013797
3	chr15:42154686:G:A	42154686	NA,A	NA,G	NA,1	NA,inf	NA,inf	NA,0.274517	6.90936e-05	0.000137977
3	chr15:42156671:A:G	42156671	NA,G	NA,A	NA,1	NA,-inf	NA,inf	NA,0.269521	6.90907e-05	0.000137889
3	chr15:43398329:TA:T	43398329	NA,T	NA,TA	NA,1	NA,-inf	NA,inf	NA,0.313507	6.90866e-05	0.000137825
3	chr15:42237204:T:C	42237204	NA,C	NA,T	NA,1	NA,inf	NA,inf	NA,0.27505	6.90836e-05	0.000137881
3	chr15:44411401:A:C	44411401	NA,C	NA,A	NA,1	NA,inf	NA,inf	NA,0.256013	6.90809e-05	0.000138013
3	chr15:44775867:G:A	44775867	NA,A	NA,G	NA,1	NA,-inf	NA,inf	NA,0.257897	6.90646e-05	0.000137868
3	chr15:43015084:C:T	43015084	NA,T	NA,C	NA,1	NA,inf	NA,inf	NA,0.278547	6.90609e-05	0.000137893
3	chr15:44546637:C:T	44546637	NA,T	NA,C	NA,1	NA,-inf	NA,inf	NA,0.285373	6.90445e-05	0.000137878
3	chr15:42138287:A:G	42138287	NA,G	NA,A	NA,1	NA,-inf	NA,inf	NA,0.261057	6.90395e-05	0.000137813
3	chr15:44456221:C:T	44456221	NA,T	NA,C	NA,1	NA,inf	NA,inf	NA,0.255387	6.90353e-05	0.000137921
3	chr15:44597358:C:T	44597358	NA,T	NA,C	NA,1	NA,inf	NA,inf	NA,0.269533	6.90335e-05	0.000137845
3	chr15:42093299:T:C	42093299	NA,C	NA,T	NA,1	NA,inf	NA,inf	NA,0.276547	6.90328e-05	0.000137842
3	chr15:42154164:A:G	42154164	NA,G	NA,A	NA,1	NA,-inf	NA,inf	NA,0.274256	6.90291e-05	0.000137773
3	chr15:42259883:C:T	42259883	NA,T	NA,C	NA,1	NA,-inf	NA,inf	NA,0.288095	6.90266e-05	0.000137882
3	chr15:42292130:A:G	42292130	NA,G	NA,A	NA,1	NA,inf	NA,inf	NA,0.273022	6.90204e-05	0.000137753
3	chr15:42340853:G:A	42340853	NA,A	NA,G	NA,1	NA,inf	NA,inf	NA,0.272449	6.89973e-05	0.000137774
3	chr15:42498462:G:C	42498462	NA,C	NA,G	NA,1	NA,inf	NA,inf	NA,0.305055	6.89943e-05	0.000137792
3	chr15:43877267:G:A	43877267	NA,A	NA,G	NA,1	NA,inf	NA,inf	NA,0.268858	6.89917e-05	0.000137786
3	chr15:42141778:C:G	42141778	G,NA	C,NA	1,NA	inf,NA	inf,NA	0.73338,NA	6.89916e-05	0.000137711
3	chr15:41930509:C:T	41930509	NA,T	NA,C	NA,1	NA,inf	NA,inf	NA,0.270303	6.89912e-05	0.000137754
3	chr15:42696733:T:A	42696733	NA,A	NA,T	NA,1	NA,inf	NA,inf	NA,0.269339	6.8989e-05	0.000137744
3	chr15:44161730:C:G	44161730	NA,G	NA,C	NA,1	NA,-inf	NA,inf	NA,0.263243	6.89827e-05	0.000137716
3	chr15:42722476:G:GT	42722476	GT,GT	G,G	1,1	inf,inf	inf,inf	0.132681,1.58415	6.89818e-05	0.0001385
3	chr15:42466788:C:T	42466788	NA,T	NA,C	NA,1	NA,inf	NA,inf	NA,0.286072	6.89814e-05	0.000137755
3	chr15:42202952:A:T	42202952	NA,T	NA,A	NA,1	NA,-inf	NA,inf	NA,0.273715	6.89774e-05	0.000137669
3	chr15:43970719:C:CAT	43970719	NA,CAT	NA,C	NA,1	NA,inf	NA,inf	NA,0.279485	6.89769e-05	0.000137736
3	chr15:42824795:C:A	42824795	A,A	C,C	1,1	inf,inf	inf,inf	1.14807,1.29443	6.89756e-05	0.000138639
3	chr15:44459152:C:T	44459152	NA,T	NA,C	NA,1	NA,inf	NA,inf	NA,0.284361	6.89736e-05	0.000137719
3	chr15:43345092:C:T	43345092	T,NA	C,NA	1,NA	inf,NA	inf,NA	0.768262,NA	6.8959e-05	0.000137627
3	chr15:44439892:G:A	44439892	NA,A	NA,G	NA,1	NA,inf	NA,inf	NA,0.254224	6.89507e-05	0.000137752
3	chr15:44227009:C:T	44227009	NA,T	NA,C	NA,1	NA,-inf	NA,inf	NA,0.278606	6.89344e-05	0.000137611
3	chr15:44714453:GTAAGAACA:G	44714453	NA,G	NA,GTAAGAACA	NA,1	NA,inf	NA,inf	NA,0.281899	6.89303e-05	0.000137646
3	chr15:44626289:A:T	44626289	NA,T	NA,A	NA,1	NA,inf	NA,inf	NA,0.274557	6.89291e-05	0.000137631
3	chr15:44765823:C:T	44765823	NA,T	NA,C	NA,1	NA,-inf	NA,inf	NA,0.256058	6.89285e-05	0.000137596
3	chr15:42880097:T:C	42880097	C,C	T,T	1,1	inf,inf	inf,inf	0.751299,1.33046	6.89243e-05	0.000137739
3	chr15:43171106:C:T	43171106	NA,T	NA,C	NA,1	NA,-inf	NA,inf	NA,0.264606	6.89128e-05	0.000137567
3	chr15:42228631:T:C	42228631	NA,C	NA,T	NA,1	NA,inf	NA,inf	NA,0.272563	6.89033e-05	0.000137521
3	chr15:44472350:G:T	44472350	NA,T	NA,G	NA,1	NA,inf	NA,inf	NA,0.283331	6.89005e-05	0.000137573
3	chr15:44582981:C:T	44582981	NA,T	NA,C	NA,1	NA,inf	NA,inf	NA,0.273174	6.88939e-05	0.000137558
3	chr15:43877291:A:T	43877291	NA,T	NA,A	NA,1	NA,inf	NA,inf	NA,0.267467	6.88915e-05	0.000137585
3	chr15:42442933:G:A	42442933	NA,A	NA,G	NA,1	NA,-inf	NA,inf	NA,0.274741	6.88845e-05	0.00013749
3	chr15:43741549:C:T	43741549	NA,T	NA,C	NA,1	NA,inf	NA,inf	NA,0.291253	6.8879e-05	0.000137539
3	chr15:42296988:T:G	42296988	G,NA	T,NA	1,NA	-inf,NA	inf,NA	0.643438,NA	6.88697e-05	0.000137531
3	chr15:43373244:T:C	43373244	NA,C	NA,T	NA,1	NA,inf	NA,inf	NA,0.288653	6.88689e-05	0.000137515
3	chr15:43996430:G:A	43996430	NA,A	NA,G	NA,1	NA,inf	NA,inf	NA,0.263062	6.88595e-05	0.000137544
3	chr15:41959902:G:A	41959902	NA,A	NA,G	NA,1	NA,-inf	NA,inf	NA,0.257394	6.8859e-05	0.000137465
3	chr15:43238144:C:T	43238144	T,NA	C,NA	1,NA	-inf,NA	inf,NA	0.637154,NA	6.885e-05	0.000137471
3	chr15:43728986:T:C	43728986	NA,C	NA,T	NA,1	NA,inf	NA,inf	NA,0.283843	6.88442e-05	0.000137468
3	chr15:44760415:C:G	44760415	NA,G	NA,C	NA,1	NA,-inf	NA,inf	NA,0.254705	6.8833e-05	0.000137406
3	chr15:44403453:C:T	44403453	NA,T	NA,C	NA,1	NA,inf	NA,inf	NA,0.282051	6.88275e-05	0.000137426
3	chr15:44567405:T:C	44567405	NA,C	NA,T	NA,1	NA,-inf	NA,inf	NA,0.275627	6.88263e-05	0.000137335
3	chr15:42218204:T:C	42218204	NA,C	NA,T	NA,1	NA,-inf	NA,inf	NA,0.264581	6.88066e-05	0.000137336
3	chr15:42268622:G:C	42268622	NA,C	NA,G	NA,1	NA,-inf	NA,inf	NA,0.284682	6.87908e-05	0.00013741
3	chr15:42243091:T:C	42243091	NA,C	NA,T	NA,1	NA,inf	NA,inf	NA,0.270894	6.87838e-05	0.000137283
3	chr15:43915467:G:C	43915467	NA,C	NA,G	NA,1	NA,inf	NA,inf	NA,0.276503	6.87642e-05	0.0001373
3	chr15:42546282:G:A	42546282	NA,A	NA,G	NA,1	NA,inf	NA,inf	NA,0.300925	6.87624e-05	0.000137328
3	chr15:44148021:T:G	44148021	G,NA	T,NA	1,NA	inf,NA	inf,NA	0.82115,NA	6.87558e-05	0.000137227
3	chr15:42728236:G:A	42728236	NA,A	NA,G	NA,1	NA,inf	NA,inf	NA,0.282333	6.87511e-05	0.00013729
3	chr15:43030474:G:C	43030474	NA,C	NA,G	NA,1	NA,inf	NA,inf	NA,0.277323	6.87449e-05	0.000137261
3	chr15:43755260:G:A	43755260	NA,A	NA,G	NA,1	NA,inf	NA,inf	NA,0.27586	6.87385e-05	0.000137249
3	chr15:44621321:A:G	44621321	NA,G	NA,A	NA,1	NA,inf	NA,inf	NA,0.270089	6.87382e-05	0.000137246
3	chr15:42745117:T:C	42745117	NA,C	NA,T	NA,1	NA,-inf	NA,inf	NA,0.311105	6.87344e-05	0.000137119
3	chr15:43461231:T:TTC	43461231	NA,TTC	NA,T	NA,1	NA,-inf	NA,inf	NA,0.233788	6.87254e-05	0.000137159
3	chr15:44382794:A:G	44382794	NA,G	NA,A	NA,1	NA,inf	NA,inf	NA,0.280458	6.87204e-05	0.000137212
3	chr15:42318588:T:G	42318588	G,G	T,T	1,1	-inf,-inf	inf,inf	1.55485,0.0739553	6.87123e-05	0.000137351
3	chr15:43031827:C:A	43031827	NA,A	NA,C	NA,1	NA,inf	NA,inf	NA,0.288011	6.87085e-05	0.000137193
3	chr15:42266456:T:C	42266456	NA,C	NA,T	NA,1	NA,-inf	NA,inf	NA,0.283288	6.86914e-05	0.000137211
3	chr15:42588152:A:G	42588152	NA,G	NA,A	NA,1	NA,inf	NA,inf	NA,0.27049	6.86635e-05	0.000137101
3	chr15:43633747:C:A	43633747	NA,A	NA,C	NA,1	NA,inf	NA,inf	NA,0.304308	6.86623e-05	0.000137161
3	chr15:42458609:G:A	42458609	NA,A	NA,G	NA,1	NA,inf	NA,inf	NA,0.281164	6.86389e-05	0.000137071
3	chr15:43308933:G:A	43308933	NA,A	NA,G	NA,1	NA,inf	NA,inf	NA,0.276089	6.86343e-05	0.000137046
3	chr15:43408338:G:A	43408338	NA,A	NA,G	NA,1	NA,inf	NA,inf	NA,0.275997	6.86219e-05	0.000137026
3	chr15:42328803:G:A	42328803	NA,A	NA,G	NA,1	NA,inf	NA,inf	NA,0.268219	6.86158e-05	0.000136949
3	chr15:42139719:T:C	42139719	NA,C	NA,T	NA,1	NA,inf	NA,inf	NA,0.275667	6.86113e-05	0.000137025
3	chr15:42207167:AC:A	42207167	NA,A	NA,AC	NA,1	NA,inf	NA,inf	NA,0.278174	6.86047e-05	0.000137008
3	chr15:43372054:C:T	43372054	NA,T	NA,C	NA,1	NA,inf	NA,inf	NA,0.284843	6.86001e-05	0.000136978
3	chr15:44530509:C:T	44530509	NA,T	NA,C	NA,1	NA,-inf	NA,inf	NA,0.288655	6.8598e-05	0.000136874
3	chr15:44255039:C:G	44255039	NA,G	NA,C	NA,1	NA,-inf	NA,inf	NA,0.256258	6.85944e-05	0.000136937
3	chr15:44105962:G:A	44105962	NA,A	NA,G	NA,1	NA,-inf	NA,inf	NA,0.257738	6.85897e-05	0.000136932
3	chr15:44572696:C:T	44572696	NA,T	NA,C	NA,1	NA,inf	NA,inf	NA,0.268903	6.85881e-05	0.000136947
3	chr15:42370372:A:G	42370372	NA,G	NA,A	NA,1	NA,inf	NA,inf	NA,0.283772	6.85778e-05	0.000136956
3	chr15:42530622:T:A	42530622	NA,A	NA,T	NA,1	NA,inf	NA,inf	NA,0.298852	6.85622e-05	0.000136928
3	chr15:43845312:C:T	43845312	NA,T	NA,C	NA,1	NA,inf	NA,inf	NA,0.242352	6.85567e-05	0.000136797
3	chr15:42510792:C:A	42510792	NA,A	NA,C	NA,1	NA,inf	NA,inf	NA,0.298384	6.85395e-05	0.000136883
3	chr15:44474221:C:T	44474221	NA,T	NA,C	NA,1	NA,inf	NA,inf	NA,0.248339	6.85254e-05	0.000136901
3	chr15:44688516:C:T	44688516	NA,T	NA,C	NA,1	NA,-inf	NA,inf	NA,0.257108	6.85249e-05	0.000136795
3	chr15:42280429:T:C	42280429	NA,C	NA,T	NA,1	NA,-inf	NA,inf	NA,0.25376	6.85209e-05	0.000136791
3	chr15:44664480:C:T	44664480	NA,T	NA,C	NA,1	NA,inf	NA,inf	NA,0.241726	6.85143e-05	0.00013683
3	chr15:44728540:G:T	44728540	T,NA	G,NA	1,NA	inf,NA	inf,NA	0.817921,NA	6.85124e-05	0.000136722
3	chr15:42498784:A:T	42498784	NA,T	NA,A	NA,1	NA,inf	NA,inf	NA,0.297912	6.8507e-05	0.000136818
3	chr15:42612921:T:G	42612921	NA,G	NA,T	NA,1	NA,-inf	NA,inf	NA,0.270928	6.85067e-05	0.000136753
3	chr15:44574473:T:C	44574473	NA,C	NA,T	NA,1	NA,-inf	NA,inf	NA,0.271054	6.84995e-05	0.000136683
3	chr15:44097738:A:G	44097738	NA,G	NA,A	NA,1	NA,-inf	NA,inf	NA,0.252823	6.84974e-05	0.000136738
3	chr15:43746909:G:A	43746909	NA,A	NA,G	NA,1	NA,inf	NA,inf	NA,0.285672	6.84932e-05	0.000136768
3	chr15:43753815:C:T	43753815	NA,T	NA,C	NA,1	NA,inf	NA,inf	NA,0.285674	6.84877e-05	0.000136757
3	chr15:44579473:G:A	44579473	NA,A	NA,G	NA,1	NA,inf	NA,inf	NA,0.267472	6.8476e-05	0.000136727
3	chr15:42502304:A:G	42502304	NA,G	NA,A	NA,1	NA,inf	NA,inf	NA,0.297387	6.84712e-05	0.000136746
3	chr15:43344971:C:T	43344971	NA,T	NA,C	NA,1	NA,inf	NA,inf	NA,0.282906	6.84693e-05	0.000136717
3	chr15:42266153:A:G	42266153	NA,G	NA,A	NA,1	NA,-inf	NA,inf	NA,0.279885	6.84551e-05	0.000136739
3	chr15:42995125:GAT:G	42995125	NA,G	NA,GAT	NA,1	NA,inf	NA,inf	NA,0.284279	6.84497e-05	0.000136676
3	chr15:44383234:T:C	44383234	NA,C	NA,T	NA,1	NA,inf	NA,inf	NA,0.276836	6.84472e-05	0.000136667
3	chr15:44645392:T:C	44645392	NA,C	NA,T	NA,1	NA,inf	NA,inf	NA,0.267387	6.84421e-05	0.000136659
3	chr15:43425996:C:T	43425996	NA,T	NA,C	NA,1	NA,-inf	NA,inf	NA,0.303359	6.84193e-05	0.000136496
3	chr15:43505218:T:A	43505218	A,NA	T,NA	1,NA	inf,NA	inf,NA	0.941095,NA	6.84186e-05	0.000136787
3	chr15:42304668:G:A	42304668	NA,A	NA,G	NA,1	NA,inf	NA,inf	NA,0.270972	6.84151e-05	0.000136616
3	chr15:44526940:C:G	44526940	NA,G	NA,C	NA,1	NA,inf	NA,inf	NA,0.275641	6.8391e-05	0.000136554
3	chr15:43547411:G:A	43547411	NA,A	NA,G	NA,1	NA,inf	NA,inf	NA,0.262914	6.83836e-05	0.000136532
3	chr15:43375048:G:A	43375048	NA,A	NA,G	NA,1	NA,inf	NA,inf	NA,0.281533	6.83733e-05	0.000136525
3	chr15:42512327:C:CTCTTAAGGAGCGCCTGAAAAT	42512327	NA,CTCTTAAGGAGCGCCTGAAAAT	NA,C	NA,1	NA,inf	NA,inf	NA,0.296227	6.83713e-05	0.000136546
3	chr15:42502482:C:T	42502482	NA,T	NA,C	NA,1	NA,inf	NA,inf	NA,0.295837	6.83656e-05	0.000136535
3	chr15:42717201:C:T	42717201	T,T	C,C	1,1	inf,inf	inf,inf	0.335508,1.46295	6.83625e-05	0.00013661
3	chr15:44483190:C:T	44483190	NA,T	NA,C	NA,1	NA,-inf	NA,inf	NA,0.28372	6.83618e-05	0.000136403
3	chr15:43840918:T:A	43840918	NA,A	NA,T	NA,1	NA,-inf	NA,inf	NA,0.285474	6.83591e-05	0.000136436
3	chr15:42316205:T:C	42316205	C,C	T,T	1,1	-inf,-inf	inf,inf	1.55231,0.0732422	6.83573e-05	0.00013664
3	chr15:43404085:C:T	43404085	T,NA	C,NA	1,NA	-inf,NA	inf,NA	0.590935,NA	6.83485e-05	0.00013649
3	chr15:42467111:G:A	42467111	NA,A	NA,G	NA,1	NA,inf	NA,inf	NA,0.264504	6.83168e-05	0.000136427
3	chr15:43174064:A:G	43174064	NA,G	NA,A	NA,1	NA,inf	NA,inf	NA,0.270883	6.83046e-05	0.000136382
3	chr15:42286663:T:C	42286663	C,NA	T,NA	1,NA	inf,NA	inf,NA	0.740436,NA	6.82923e-05	0.000136306
3	chr15:42199650:A:C	42199650	NA,C	NA,A	NA,1	NA,-inf	NA,inf	NA,0.263853	6.82845e-05	0.000136288
3	chr15:44578375:G:A	44578375	NA,A	NA,G	NA,1	NA,-inf	NA,inf	NA,0.284127	6.82804e-05	0.000136241
3	chr15:43751388:C:T	43751388	NA,T	NA,C	NA,1	NA,inf	NA,inf	NA,0.282399	6.82669e-05	0.000136316
3	chr15:42188895:G:GGCAGGGGTT	42188895	NA,GGCAGGGGTT	NA,G	NA,1	NA,-inf	NA,inf	NA,0.249802	6.82321e-05	0.000136214
3	chr15:42143871:C:T	42143871	T,T	C,C	1,1	-inf,inf	inf,inf	1.23153,0.0466171	6.82313e-05	0.000136235
3	chr15:44142958:C:T	44142958	T,T	C,C	1,1	-inf,-inf	inf,inf	0.134616,1.34928	6.82199e-05	0.000136024
3	chr15:44511720:G:T	44511720	NA,T	NA,G	NA,1	NA,inf	NA,inf	NA,0.273153	6.82128e-05	0.000136198
3	chr15:43794980:C:T	43794980	NA,T	NA,C	NA,1	NA,inf	NA,inf	NA,0.274404	6.81911e-05	0.000136164
3	chr15:42472716:G:A	42472716	NA,A	NA,G	NA,1	NA,inf	NA,inf	NA,0.262715	6.81878e-05	0.000136169
3	chr15:42545416:C:T	42545416	NA,T	NA,C	NA,1	NA,inf	NA,inf	NA,0.291886	6.81458e-05	0.000136095
3	chr15:42460985:AAGAAACTTCAAAAAG:A	42460985	NA,A	NA,AAGAAACTTCAAAAAG	NA,1	NA,-inf	NA,inf	NA,0.265363	6.81436e-05	0.000136015
3	chr15:44541723:C:T	44541723	NA,T	NA,C	NA,1	NA,inf	NA,inf	NA,0.27261	6.81196e-05	0.000136015
3	chr15:43739262:C:T	43739262	NA,T	NA,C	NA,1	NA,-inf	NA,inf	NA,0.297631	6.81165e-05	0.000135906
3	chr15:42714759:T:G	42714759	G,G	T,T	1,1	inf,inf	inf,inf	0.242922,1.50729	6.81161e-05	0.000136099
3	chr15:42280318:C:T	42280318	T,NA	C,NA	1,NA	inf,NA	inf,NA	0.738148,NA	6.80975e-05	0.000135917
3	chr15:42530419:T:G	42530419	NA,G	NA,T	NA,1	NA,inf	NA,inf	NA,0.287617	6.80901e-05	0.000135988
3	chr15:42231620:T:A	42231620	NA,A	NA,T	NA,1	NA,-inf	NA,inf	NA,0.247615	6.80866e-05	0.000135924
3	chr15:42242213:G:A	42242213	NA,A	NA,G	NA,1	NA,inf	NA,inf	NA,0.260915	6.808e-05	0.00013588
3	chr15:42571585:T:C	42571585	NA,C	NA,T	NA,1	NA,inf	NA,inf	NA,0.290821	6.80757e-05	0.000135955
3	chr15:42512609:C:A	42512609	NA,A	NA,C	NA,1	NA,inf	NA,inf	NA,0.291373	6.80644e-05	0.000135933
3	chr15:42749954:C:T	42749954	NA,T	NA,C	NA,1	NA,-inf	NA,inf	NA,0.300045	6.8058e-05	0.000135787
3	chr15:42204678:A:T	42204678	NA,T	NA,A	NA,1	NA,-inf	NA,inf	NA,0.247199	6.80383e-05	0.000135824
3	chr15:43410036:A:G	43410036	NA,G	NA,A	NA,1	NA,inf	NA,inf	NA,0.254857	6.80319e-05	0.000135843
3	chr15:44649665:G:GCAGACCA	44649665	NA,GCAGACCA	NA,G	NA,1	NA,inf	NA,inf	NA,0.260046	6.80244e-05	0.000135822
3	chr15:42603866:TC:T	42603866	T,NA	TC,NA	1,NA	-inf,NA	inf,NA	0.626757,NA	6.80171e-05	0.000135823
3	chr15:42475801:T:C	42475801	NA,C	NA,T	NA,1	NA,-inf	NA,inf	NA,0.256712	6.80018e-05	0.000135719
3	chr15:43861167:TG:T	43861167	NA,T	NA,TG	NA,1	NA,inf	NA,inf	NA,0.267118	6.80013e-05	0.000135776
3	chr15:42556746:T:G	42556746	NA,G	NA,T	NA,1	NA,-inf	NA,inf	NA,0.24646	6.79976e-05	0.000135747
3	chr15:42268843:A:C	42268843	NA,C	NA,A	NA,1	NA,-inf	NA,inf	NA,0.273232	6.79975e-05	0.000135823
3	chr15:43035241:TAA:T	43035241	NA,T	NA,TAA	NA,1	NA,inf	NA,inf	NA,0.263336	6.79691e-05	0.000135712
3	chr15:42168053:A:G	42168053	NA,G	NA,A	NA,1	NA,inf	NA,inf	NA,0.272572	6.79673e-05	0.000135829
3	chr15:44502294:A:C	44502294	NA,C	NA,A	NA,1	NA,inf	NA,inf	NA,0.270022	6.79654e-05	0.000135723
3	chr15:44188179:G:A	44188179	NA,A	NA,G	NA,1	NA,-inf	NA,inf	NA,0.248836	6.7952e-05	0.000135659
3	chr15:42480494:G:T	42480494	NA,T	NA,G	NA,1	NA,inf	NA,inf	NA,0.290557	6.7948e-05	0.000135701
3	chr15:42840191:C:T	42840191	NA,T	NA,C	NA,1	NA,inf	NA,inf	NA,0.276025	6.78981e-05	0.000135574
3	chr15:42546343:A:G	42546343	NA,G	NA,A	NA,1	NA,inf	NA,inf	NA,0.28824	6.78963e-05	0.000135596
3	chr15:44404091:T:A	44404091	NA,A	NA,T	NA,1	NA,inf	NA,inf	NA,0.239548	6.78923e-05	0.000135634
3	chr15:43343792:A:G	43343792	NA,G	NA,A	NA,1	NA,inf	NA,inf	NA,0.274068	6.78646e-05	0.000135509
3	chr15:42179275:C:T	42179275	NA,T	NA,C	NA,1	NA,-inf	NA,inf	NA,0.257477	6.78524e-05	0.000135426
3	chr15:42619993:T:C	42619993	NA,C	NA,T	NA,1	NA,-inf	NA,inf	NA,0.296513	6.78509e-05	0.000135367
3	chr15:44210330:C:T	44210330	NA,T	NA,C	NA,1	NA,inf	NA,inf	NA,0.286284	6.78508e-05	0.000135502
3	chr15:42323107:A:G	42323107	G,G	A,A	1,1	-inf,-inf	inf,inf	0.155481,1.43448	6.78489e-05	0.000135891
3	chr15:44354396:A:C	44354396	NA,C	NA,A	NA,1	NA,inf	NA,inf	NA,0.268542	6.78467e-05	0.000135468
3	chr15:43382135:C:A	43382135	NA,A	NA,C	NA,1	NA,inf	NA,inf	NA,0.273538	6.78451e-05	0.00013547
3	chr15:42477046:C:T	42477046	NA,T	NA,C	NA,1	NA,inf	NA,inf	NA,0.257714	6.78415e-05	0.000135477
3	chr15:43168009:AGGCACTC:A	43168009	NA,A	NA,AGGCACTC	NA,1	NA,inf	NA,inf	NA,0.264607	6.7834e-05	0.000135445
3	chr15:43794208:A:G	43794208	NA,G	NA,A	NA,1	NA,inf	NA,inf	NA,0.26268	6.78205e-05	0.000135416
3	chr15:42514511:G:A	42514511	NA,A	NA,G	NA,1	NA,inf	NA,inf	NA,0.258134	6.78074e-05	0.000135392
3	chr15:43178505:C:T	43178505	NA,T	NA,C	NA,1	NA,inf	NA,inf	NA,0.264174	6.78044e-05	0.000135386
3	chr15:42031249:A:G	42031249	NA,G	NA,A	NA,1	NA,inf	NA,inf	NA,0.264096	6.78033e-05	0.000135397
3	chr15:43315360:C:T	43315360	NA,T	NA,C	NA,1	NA,inf	NA,inf	NA,0.262253	6.7803e-05	0.00013538
3	chr15:43163699:G:A	43163699	NA,A	NA,G	NA,1	NA,-inf	NA,inf	NA,0.248596	6.77914e-05	0.000135329
3	chr15:41951141:C:T	41951141	NA,T	NA,C	NA,1	NA,inf	NA,inf	NA,0.26071	6.77901e-05	0.000135363
3	chr15:42255846:T:A	42255846	NA,A	NA,T	NA,1	NA,-inf	NA,inf	NA,0.250143	6.7788e-05	0.000135304
3	chr15:43748428:C:T	43748428	NA,T	NA,C	NA,1	NA,inf	NA,inf	NA,0.27371	6.77751e-05	0.000135335
3	chr15:44433352:A:G	44433352	NA,G	NA,A	NA,1	NA,inf	NA,inf	NA,0.237582	6.77722e-05	0.000135393
3	chr15:43900970:T:C	43900970	C,NA	T,NA	1,NA	-inf,NA	inf,NA	0.598901,NA	6.77457e-05	0.000135337
3	chr15:42545849:A:G	42545849	NA,G	NA,A	NA,1	NA,inf	NA,inf	NA,0.285774	6.77382e-05	0.00013528
3	chr15:44068442:G:A	44068442	NA,A	NA,G	NA,1	NA,inf	NA,inf	NA,0.253526	6.77298e-05	0.000135287
3	chr15:42542898:C:T	42542898	NA,T	NA,C	NA,1	NA,inf	NA,inf	NA,0.285642	6.77281e-05	0.00013526
3	chr15:43426673:G:A	43426673	NA,A	NA,G	NA,1	NA,inf	NA,inf	NA,0.267268	6.77163e-05	0.000135213
3	chr15:42558214:C:T	42558214	NA,T	NA,C	NA,1	NA,-inf	NA,inf	NA,0.259939	6.77148e-05	0.000135177
3	chr15:44642425:A:C	44642425	NA,C	NA,A	NA,1	NA,-inf	NA,inf	NA,0.234976	6.77039e-05	0.000135162
3	chr15:42166836:T:C	42166836	NA,C	NA,T	NA,1	NA,inf	NA,inf	NA,0.268811	6.77021e-05	0.000135297
3	chr15:44071394:T:C	44071394	NA,C	NA,T	NA,1	NA,-inf	NA,inf	NA,0.238595	6.76994e-05	0.00013515
3	chr15:43341216:G:T	43341216	NA,T	NA,G	NA,1	NA,inf	NA,inf	NA,0.271624	6.76942e-05	0.000135169
3	chr15:43120331:C:A	43120331	NA,A	NA,C	NA,1	NA,inf	NA,inf	NA,0.251026	6.76831e-05	0.000135142
3	chr15:42019549:G:A	42019549	NA,A	NA,G	NA,1	NA,inf	NA,inf	NA,0.256177	6.76745e-05	0.000135135
3	chr15:44277897:T:C	44277897	NA,C	NA,T	NA,1	NA,inf	NA,inf	NA,0.262192	6.76685e-05	0.000135115
3	chr15:42549863:A:G	42549863	NA,G	NA,A	NA,1	NA,inf	NA,inf	NA,0.284657	6.7666e-05	0.000135136
3	chr15:43109785:G:A	43109785	NA,A	NA,G	NA,1	NA,inf	NA,inf	NA,0.250858	6.76627e-05	0.000135101
3	chr15:43780228:C:G	43780228	NA,G	NA,C	NA,1	NA,inf	NA,inf	NA,0.254089	6.76618e-05	0.000135055
3	chr15:42502096:T:C	42502096	NA,C	NA,T	NA,1	NA,inf	NA,inf	NA,0.285222	6.76583e-05	0.000135121
3	chr15:42155341:CAT:C	42155341	NA,C	NA,CAT	NA,1	NA,-inf	NA,inf	NA,0.254834	6.76556e-05	0.000135034
3	chr15:42268114:C:T	42268114	NA,T	NA,C	NA,1	NA,-inf	NA,inf	NA,0.268105	6.76512e-05	0.00013513
3	chr15:42879978:CAG:C	42879978	NA,C	NA,CAG	NA,1	NA,inf	NA,inf	NA,0.259439	6.76378e-05	0.000135049
3	chr15:43952660:G:A	43952660	NA,A	NA,G	NA,1	NA,-inf	NA,inf	NA,0.251198	6.76209e-05	0.000134973
3	chr15:42174018:C:T	42174018	NA,T	NA,C	NA,1	NA,-inf	NA,inf	NA,0.244962	6.76207e-05	0.000134982
3	chr15:44404949:T:C	44404949	NA,C	NA,T	NA,1	NA,inf	NA,inf	NA,0.235551	6.76133e-05	0.000135075
3	chr15:44509886:A:G	44509886	NA,G	NA,A	NA,1	NA,-inf	NA,inf	NA,0.2488	6.76008e-05	0.000134935
3	chr15:43916157:C:T	43916157	NA,T	NA,C	NA,1	NA,inf	NA,inf	NA,0.259645	6.75989e-05	0.000134974
3	chr15:42203531:A:AG	42203531	NA,AG	NA,A	NA,1	NA,-inf	NA,inf	NA,0.240604	6.75975e-05	0.000134948
3	chr15:42975139:A:G	42975139	NA,G	NA,A	NA,1	NA,-inf	NA,inf	NA,0.25621	6.75896e-05	0.000134959
3	chr15:44508246:C:A	44508246	NA,A	NA,C	NA,1	NA,-inf	NA,inf	NA,0.27388	6.7589e-05	0.000134864
3	chr15:44740763:T:G	44740763	NA,G	NA,T	NA,1	NA,-inf	NA,inf	NA,0.23704	6.75817e-05	0.00013491
3	chr15:44785761:G:A	44785761	NA,A	NA,G	NA,1	NA,-inf	NA,inf	NA,0.238012	6.75743e-05	0.000134901
3	chr15:42498958:T:A	42498958	NA,A	NA,T	NA,1	NA,inf	NA,inf	NA,0.283934	6.7571e-05	0.000134947
3	chr15:44580976:A:C	44580976	NA,C	NA,A	NA,1	NA,inf	NA,inf	NA,0.254331	6.75215e-05	0.00013482
3	chr15:43016419:A:T	43016419	NA,T	NA,A	NA,1	NA,inf	NA,inf	NA,0.25669	6.75208e-05	0.000134817
3	chr15:42542447:T:C	42542447	C,NA	T,NA	1,NA	inf,NA	inf,NA	0.780328,NA	6.75206e-05	0.000134716
3	chr15:42559174:A:G	42559174	NA,G	NA,A	NA,1	NA,-inf	NA,inf	NA,0.256919	6.75066e-05	0.000134761
3	chr15:42791296:G:C	42791296	NA,C	NA,G	NA,1	NA,inf	NA,inf	NA,0.249486	6.75044e-05	0.000134796
3	chr15:44592560:T:C	44592560	NA,C	NA,T	NA,1	NA,inf	NA,inf	NA,0.253561	6.74956e-05	0.000134768
3	chr15:42793496:G:A	42793496	NA,A	NA,G	NA,1	NA,inf	NA,inf	NA,0.256155	6.74827e-05	0.000134741
3	chr15:43275444:C:T	43275444	NA,T	NA,C	NA,1	NA,inf	NA,inf	NA,0.258275	6.74792e-05	0.000134738
3	chr15:43360045:A:G	43360045	NA,G	NA,A	NA,1	NA,inf	NA,inf	NA,0.254167	6.74784e-05	0.000134737
3	chr15:42722481:A:G	42722481	G,G	A,A	1,1	inf,inf	inf,inf	0.13516,1.57176	6.74776e-05	0.000135476
3	chr15:42233822:G:A	42233822	NA,A	NA,G	NA,1	NA,-inf	NA,inf	NA,0.238723	6.74681e-05	0.00013469
3	chr15:44774942:G:A	44774942	A,NA	G,NA	1,NA	-inf,NA	inf,NA	0.618775,NA	6.74506e-05	0.000134742
3	chr15:41984605:G:A	41984605	NA,A	NA,G	NA,1	NA,inf	NA,inf	NA,0.251427	6.74447e-05	0.000134673
3	chr15:42030924:T:C	42030924	NA,C	NA,T	NA,1	NA,inf	NA,inf	NA,0.25871	6.74425e-05	0.000134677
3	chr15:44172810:GA:G	44172810	NA,G	NA,GA	NA,1	NA,-inf	NA,inf	NA,0.241259	6.7439e-05	0.000134635
3	chr15:44575905:G:A	44575905	NA,A	NA,G	NA,1	NA,-inf	NA,inf	NA,0.255413	6.74357e-05	0.000134565
3	chr15:44056374:C:G	44056374	NA,G	NA,C	NA,1	NA,inf	NA,inf	NA,0.2507	6.74227e-05	0.000134629
3	chr15:42240794:C:T	42240794	NA,T	NA,C	NA,1	NA,-inf	NA,inf	NA,0.237928	6.74136e-05	0.000134581
3	chr15:42268833:A:G	42268833	NA,G	NA,A	NA,1	NA,-inf	NA,inf	NA,0.264427	6.74061e-05	0.00013464
3	chr15:42309539:C:T	42309539	NA,T	NA,C	NA,1	NA,inf	NA,inf	NA,0.249615	6.74018e-05	0.0001346
3	chr15:42314584:A:G	42314584	NA,G	NA,A	NA,1	NA,inf	NA,inf	NA,0.249404	6.73958e-05	0.000134566
3	chr15:42539969:G:T	42539969	NA,T	NA,G	NA,1	NA,inf	NA,inf	NA,0.280649	6.73948e-05	0.000134594
3	chr15:42787303:C:T	42787303	NA,T	NA,C	NA,1	NA,-inf	NA,inf	NA,0.225723	6.73856e-05	0.000134518
3	chr15:43701113:G:T	43701113	NA,T	NA,G	NA,1	NA,inf	NA,inf	NA,0.206547	6.73664e-05	0.000134591
3	chr15:42344379:A:G	42344379	NA,G	NA,A	NA,1	NA,inf	NA,inf	NA,0.24858	6.73657e-05	0.000134528
3	chr15:43251546:A:G	43251546	NA,G	NA,A	NA,1	NA,-inf	NA,inf	NA,0.255328	6.73641e-05	0.000134479
3	chr15:44519729:G:A	44519729	NA,A	NA,G	NA,1	NA,-inf	NA,inf	NA,0.260679	6.73395e-05	0.000134472
3	chr15:42025634:C:G	42025634	NA,G	NA,C	NA,1	NA,-inf	NA,inf	NA,0.274749	6.73359e-05	0.000134372
3	chr15:42836144:AG:A	42836144	NA,A	NA,AG	NA,1	NA,inf	NA,inf	NA,0.253928	6.73326e-05	0.000134441
3	chr15:44342752:A:G	44342752	NA,G	NA,A	NA,1	NA,inf	NA,inf	NA,0.236802	6.73255e-05	0.000134492
3	chr15:42283758:A:G	42283758	NA,G	NA,A	NA,1	NA,-inf	NA,inf	NA,0.243181	6.73238e-05	0.000134379
3	chr15:43985635:A:T	43985635	NA,T	NA,A	NA,1	NA,inf	NA,inf	NA,0.252816	6.73153e-05	0.00013441
3	chr15:44708724:G:A	44708724	NA,A	NA,G	NA,1	NA,-inf	NA,inf	NA,0.275568	6.7309e-05	0.000134307
3	chr15:42194833:A:G	42194833	NA,G	NA,A	NA,1	NA,inf	NA,inf	NA,0.261993	6.73064e-05	0.000134503
3	chr15:42299834:G:A	42299834	NA,A	NA,G	NA,1	NA,inf	NA,inf	NA,0.248136	6.73021e-05	0.000134401
3	chr15:42519433:A:G	42519433	NA,G	NA,A	NA,1	NA,inf	NA,inf	NA,0.279681	6.7296e-05	0.000134397
3	chr15:42302976:C:G	42302976	NA,G	NA,C	NA,1	NA,inf	NA,inf	NA,0.247965	6.72908e-05	0.000134378
3	chr15:42314465:C:G	42314465	NA,G	NA,C	NA,1	NA,inf	NA,inf	NA,0.247965	6.72908e-05	0.000134378
3	chr15:42241397:T:C	42241397	NA,C	NA,T	NA,1	NA,-inf	NA,inf	NA,0.236078	6.72874e-05	0.000134329
3	chr15:42543876:C:T	42543876	NA,T	NA,C	NA,1	NA,inf	NA,inf	NA,0.278874	6.72809e-05	0.000134366
3	chr15:42142271:A:G	42142271	NA,G	NA,A	NA,1	NA,inf	NA,inf	NA,0.252065	6.72808e-05	0.000134349
3	chr15:42960771:A:G	42960771	NA,G	NA,A	NA,1	NA,inf	NA,inf	NA,0.255944	6.72741e-05	0.000134324
3	chr15:43827172:G:A	43827172	NA,A	NA,G	NA,1	NA,inf	NA,inf	NA,0.25934	6.72669e-05	0.000134316
3	chr15:42057400:A:G	42057400	NA,G	NA,A	NA,1	NA,inf	NA,inf	NA,0.247194	6.72566e-05	0.00013429
3	chr15:42030692:G:A	42030692	NA,A	NA,G	NA,1	NA,inf	NA,inf	NA,0.255845	6.72487e-05	0.000134289
3	chr15:44642933:G:A	44642933	NA,A	NA,G	NA,1	NA,inf	NA,inf	NA,0.250222	6.72384e-05	0.000134255
3	chr15:42282281:G:A	42282281	NA,A	NA,G	NA,1	NA,-inf	NA,inf	NA,0.235104	6.72191e-05	0.000134193
3	chr15:42547726:C:G	42547726	NA,G	NA,C	NA,1	NA,inf	NA,inf	NA,0.277861	6.72162e-05	0.000134237
3	chr15:42553741:G:A	42553741	NA,A	NA,G	NA,1	NA,inf	NA,inf	NA,0.277564	6.72036e-05	0.000134212
3	chr15:42306488:G:A	42306488	NA,A	NA,G	NA,1	NA,inf	NA,inf	NA,0.246333	6.71816e-05	0.00013416
3	chr15:43112839:G:A	43112839	A,A	G,G	1,1	inf,-inf	inf,inf	1.02522,0.950895	6.71798e-05	0.000134531
3	chr15:42667545:A:G	42667545	G,G	A,A	1,1	inf,inf	inf,inf	0.166665,1.5735	6.717e-05	0.000134864
3	chr15:44619473:A:G	44619473	NA,G	NA,A	NA,1	NA,-inf	NA,inf	NA,0.227178	6.71571e-05	0.00013407
3	chr15:43728734:C:T	43728734	NA,T	NA,C	NA,1	NA,inf	NA,inf	NA,0.266052	6.71496e-05	0.000134083
3	chr15:42262475:T:C	42262475	NA,C	NA,T	NA,1	NA,-inf	NA,inf	NA,0.260429	6.7143e-05	0.000134114
3	chr15:42306777:G:A	42306777	NA,A	NA,G	NA,1	NA,inf	NA,inf	NA,0.245713	6.71406e-05	0.000134078
3	chr15:42327034:C:T	42327034	NA,T	NA,C	NA,1	NA,inf	NA,inf	NA,0.246687	6.71374e-05	0.000134001
3	chr15:43158552:T:C	43158552	NA,C	NA,T	NA,1	NA,-inf	NA,inf	NA,0.23879	6.71146e-05	0.000133979
3	chr15:44251634:C:G	44251634	NA,G	NA,C	NA,1	NA,-inf	NA,inf	NA,0.274922	6.71135e-05	0.000133982
3	chr15:42563183:A:G	42563183	NA,G	NA,A	NA,1	NA,inf	NA,inf	NA,0.276097	6.71081e-05	0.000134021
3	chr15:44268265:A:G	44268265	NA,G	NA,A	NA,1	NA,inf	NA,inf	NA,0.252355	6.71027e-05	0.000133989
3	chr15:43633916:G:T	43633916	NA,T	NA,G	NA,1	NA,-inf	NA,inf	NA,0.240793	6.70972e-05	0.000133955
3	chr15:43966974:C:A	43966974	NA,A	NA,C	NA,1	NA,-inf	NA,inf	NA,0.243202	6.70822e-05	0.000133899
3	chr15:43203127:G:T	43203127	NA,T	NA,G	NA,1	NA,inf	NA,inf	NA,0.252271	6.70459e-05	0.000133868
3	chr15:41934458:G:A	41934458	NA,A	NA,G	NA,1	NA,inf	NA,inf	NA,0.249142	6.70411e-05	0.000133867
3	chr15:43502869:C:T	43502869	NA,T	NA,C	NA,1	NA,inf	NA,inf	NA,0.250893	6.70306e-05	0.000133838
3	chr15:44086921:A:G	44086921	NA,G	NA,A	NA,1	NA,inf	NA,inf	NA,0.228414	6.70266e-05	0.000133806
3	chr15:43646318:TG:T	43646318	NA,T	NA,TG	NA,1	NA,-inf	NA,inf	NA,0.239669	6.70232e-05	0.000133807
3	chr15:42611614:C:T	42611614	NA,T	NA,C	NA,1	NA,-inf	NA,inf	NA,0.227357	6.70225e-05	0.000133794
3	chr15:42540093:G:C	42540093	NA,C	NA,G	NA,1	NA,inf	NA,inf	NA,0.274647	6.70079e-05	0.000133821
3	chr15:42383792:T:C	42383792	NA,C	NA,T	NA,1	NA,inf	NA,inf	NA,0.260437	6.70028e-05	0.000133806
3	chr15:44135138:A:G	44135138	NA,G	NA,A	NA,1	NA,inf	NA,inf	NA,0.248511	6.70023e-05	0.000133822
3	chr15:42707509:G:A	42707509	NA,A	NA,G	NA,1	NA,-inf	NA,inf	NA,0.229879	6.69937e-05	0.000133738
3	chr15:44274349:G:A	44274349	NA,A	NA,G	NA,1	NA,inf	NA,inf	NA,0.251882	6.69906e-05	0.00013376
3	chr15:42018038:G:A	42018038	NA,A	NA,G	NA,1	NA,inf	NA,inf	NA,0.248665	6.69813e-05	0.000133747
3	chr15:44583436:C:T	44583436	NA,T	NA,C	NA,1	NA,inf	NA,inf	NA,0.220007	6.69744e-05	0.000133753
3	chr15:42566693:C:T	42566693	NA,T	NA,C	NA,1	NA,inf	NA,inf	NA,0.273987	6.6973e-05	0.00013375
3	chr15:44013024:C:A	44013024	A,NA	C,NA	1,NA	inf,NA	inf,NA	0.73868,NA	6.69726e-05	0.00013366
3	chr15:43003854:G:A	43003854	NA,A	NA,G	NA,1	NA,inf	NA,inf	NA,0.247254	6.69703e-05	0.000133719
3	chr15:44556231:A:G	44556231	NA,G	NA,A	NA,1	NA,inf	NA,inf	NA,0.245618	6.69629e-05	0.000133705
3	chr15:43091181:G:A	43091181	NA,A	NA,G	NA,1	NA,inf	NA,inf	NA,0.248491	6.69514e-05	0.00013368
3	chr15:42500113:G:C	42500113	NA,C	NA,G	NA,1	NA,inf	NA,inf	NA,0.274355	6.69477e-05	0.000133701
3	chr15:43186289:C:T	43186289	T,NA	C,NA	1,NA	inf,NA	inf,NA	0.785149,NA	6.69468e-05	0.000133821
3	chr15:43890258:G:T	43890258	NA,T	NA,G	NA,1	NA,inf	NA,inf	NA,0.210583	6.69426e-05	0.000133734
3	chr15:41934101:C:G	41934101	NA,G	NA,C	NA,1	NA,-inf	NA,inf	NA,0.223507	6.69336e-05	0.00013362
3	chr15:44275770:C:T	44275770	NA,T	NA,C	NA,1	NA,inf	NA,inf	NA,0.250976	6.69313e-05	0.000133642
3	chr15:42182172:A:G	42182172	NA,G	NA,A	NA,1	NA,inf	NA,inf	NA,0.25604	6.69266e-05	0.000133742
3	chr15:42108236:A:C	42108236	NA,C	NA,A	NA,1	NA,inf	NA,inf	NA,0.247722	6.69095e-05	0.000133604
3	chr15:42307450:C:T	42307450	NA,T	NA,C	NA,1	NA,inf	NA,inf	NA,0.242155	6.69023e-05	0.000133602
3	chr15:43068276:C:T	43068276	NA,T	NA,C	NA,1	NA,-inf	NA,inf	NA,0.282435	6.68996e-05	0.00013348
3	chr15:42724277:A:G	42724277	G,G	A,A	1,1	inf,inf	inf,inf	0.160718,1.57029	6.6891e-05	0.000134301
3	chr15:43485847:A:G	43485847	NA,G	NA,A	NA,1	NA,inf	NA,inf	NA,0.238134	6.68886e-05	0.000133551
3	chr15:43894938:T:C	43894938	NA,C	NA,T	NA,1	NA,inf	NA,inf	NA,0.248579	6.68701e-05	0.00013352
3	chr15:42611617:G:A	42611617	NA,A	NA,G	NA,1	NA,inf	NA,inf	NA,0.241934	6.68695e-05	0.000133519
3	chr15:43341131:T:G	43341131	NA,G	NA,T	NA,1	NA,-inf	NA,inf	NA,0.207784	6.68515e-05	0.000133424
3	chr15:42750006:A:G	42750006	NA,G	NA,A	NA,1	NA,-inf	NA,inf	NA,0.214608	6.68491e-05	0.000133437
3	chr15:42296946:G:T	42296946	NA,T	NA,G	NA,1	NA,inf	NA,inf	NA,0.241251	6.68446e-05	0.000133486
3	chr15:42430798:C:A	42430798	NA,A	NA,C	NA,1	NA,-inf	NA,inf	NA,0.230713	6.68291e-05	0.000133414
3	chr15:42710338:G:A	42710338	A,A	G,G	1,1	inf,inf	inf,inf	0.0665856,1.54435	6.6825e-05	0.000134145
3	chr15:42252839:C:T	42252839	NA,T	NA,C	NA,1	NA,-inf	NA,inf	NA,0.235888	6.68227e-05	0.00013338
3	chr15:42475692:T:C	42475692	C,NA	T,NA	1,NA	-inf,NA	inf,NA	0.64185,NA	6.68087e-05	0.000133401
3	chr15:44555217:T:C	44555217	NA,C	NA,T	NA,1	NA,inf	NA,inf	NA,0.243162	6.68081e-05	0.000133395
3	chr15:43494275:T:G	43494275	G,NA	T,NA	1,NA	-inf,NA	inf,NA	0.606895,NA	6.6803e-05	0.000133432
3	chr15:43476767:G:A	43476767	NA,A	NA,G	NA,1	NA,inf	NA,inf	NA,0.247356	6.67988e-05	0.000133375
3	chr15:44299025:T:C	44299025	NA,C	NA,T	NA,1	NA,inf	NA,inf	NA,0.234545	6.67978e-05	0.00013341
3	chr15:44612309:T:C	44612309	NA,C	NA,T	NA,1	NA,-inf	NA,inf	NA,0.245757	6.67845e-05	0.000133268
3	chr15:43809024:T:C	43809024	NA,C	NA,T	NA,1	NA,inf	NA,inf	NA,0.247627	6.67842e-05	0.00013335
3	chr15:42768499:C:G	42768499	NA,G	NA,C	NA,1	NA,-inf	NA,inf	NA,0.282448	6.67765e-05	0.000133225
3	chr15:43039039:A:C	43039039	NA,C	NA,A	NA,1	NA,inf	NA,inf	NA,0.245328	6.67732e-05	0.000133324
3	chr15:42468008:C:T	42468008	NA,T	NA,C	NA,1	NA,-inf	NA,inf	NA,0.228176	6.67595e-05	0.000133276
3	chr15:42436199:C:T	42436199	NA,T	NA,C	NA,1	NA,-inf	NA,inf	NA,0.225041	6.67567e-05	0.000133275
3	chr15:42965324:A:G	42965324	NA,G	NA,A	NA,1	NA,inf	NA,inf	NA,0.258817	6.67526e-05	0.000133286
3	chr15:42560135:A:T	42560135	NA,T	NA,A	NA,1	NA,inf	NA,inf	NA,0.240628	6.67497e-05	0.000133276
3	chr15:44165709:C:T	44165709	NA,T	NA,C	NA,1	NA,-inf	NA,inf	NA,0.264017	6.67443e-05	0.00013318
3	chr15:44667214:C:CAT	44667214	NA,CAT	NA,C	NA,1	NA,-inf	NA,inf	NA,0.260665	6.67349e-05	0.000133164
3	chr15:43368116:C:T	43368116	NA,T	NA,C	NA,1	NA,-inf	NA,inf	NA,0.206035	6.67121e-05	0.000133163
3	chr15:43149688:C:T	43149688	NA,T	NA,C	NA,1	NA,inf	NA,inf	NA,0.24737	6.67074e-05	0.000133193
3	chr15:44785970:C:T	44785970	NA,T	NA,C	NA,1	NA,-inf	NA,inf	NA,0.219875	6.66799e-05	0.000133118
3	chr15:43934531:C:T	43934531	NA,T	NA,C	NA,1	NA,inf	NA,inf	NA,0.254507	6.6674e-05	0.000133151
3	chr15:42237130:T:C	42237130	NA,C	NA,T	NA,1	NA,-inf	NA,inf	NA,0.227801	6.66699e-05	0.000133096
3	chr15:44704489:C:A	44704489	NA,A	NA,C	NA,1	NA,-inf	NA,inf	NA,0.230285	6.66666e-05	0.000133087
3	chr15:42554500:T:TC	42554500	NA,TC	NA,T	NA,1	NA,inf	NA,inf	NA,0.26883	6.66479e-05	0.000133101
3	chr15:44582051:T:C	44582051	NA,C	NA,T	NA,1	NA,-inf	NA,inf	NA,0.243287	6.66329e-05	0.000132966
3	chr15:42266603:GC:G	42266603	NA,G	NA,GC	NA,1	NA,-inf	NA,inf	NA,0.228446	6.6623e-05	0.000133
3	chr15:42569491:G:A	42569491	NA,A	NA,G	NA,1	NA,inf	NA,inf	NA,0.268291	6.66155e-05	0.000133036
3	chr15:42552012:T:C	42552012	NA,C	NA,T	NA,1	NA,inf	NA,inf	NA,0.268157	6.65945e-05	0.000132994
3	chr15:44725902:C:T	44725902	NA,T	NA,C	NA,1	NA,inf	NA,inf	NA,0.236717	6.65921e-05	0.000132974
3	chr15:43388790:C:A	43388790	NA,A	NA,C	NA,1	NA,inf	NA,inf	NA,0.254697	6.65809e-05	0.000132945
3	chr15:43859639:G:A	43859639	NA,A	NA,G	NA,1	NA,inf	NA,inf	NA,0.232093	6.65789e-05	0.000132964
3	chr15:44272585:G:A	44272585	NA,A	NA,G	NA,1	NA,inf	NA,inf	NA,0.240336	6.65577e-05	0.000132906
3	chr15:42557825:C:T	42557825	NA,T	NA,C	NA,1	NA,inf	NA,inf	NA,0.267309	6.65541e-05	0.000132913
3	chr15:44535147:C:T	44535147	NA,T	NA,C	NA,1	NA,inf	NA,inf	NA,0.239379	6.65537e-05	0.000132887
3	chr15:43915101:C:T	43915101	NA,T	NA,C	NA,1	NA,inf	NA,inf	NA,0.223431	6.65516e-05	0.000132912
3	chr15:42694273:A:T	42694273	NA,T	NA,A	NA,1	NA,inf	NA,inf	NA,0.217724	6.65278e-05	0.000132856
3	chr15:42307650:A:G	42307650	NA,G	NA,A	NA,1	NA,-inf	NA,inf	NA,0.23089	6.65086e-05	0.000132753
3	chr15:44617412:G:T	44617412	NA,T	NA,G	NA,1	NA,-inf	NA,inf	NA,0.257122	6.65066e-05	0.000132709
3	chr15:42813488:C:T	42813488	NA,T	NA,C	NA,1	NA,inf	NA,inf	NA,0.241302	6.65036e-05	0.000132786
3	chr15:43071120:T:C	43071120	NA,C	NA,T	NA,1	NA,inf	NA,inf	NA,0.254834	6.65026e-05	0.000132787
3	chr15:42288515:T:A	42288515	A,A	T,T	1,1	-inf,-inf	inf,inf	1.53316,0.0862843	6.64968e-05	0.000132926
3	chr15:44664385:C:T	44664385	NA,T	NA,C	NA,1	NA,inf	NA,inf	NA,0.238553	6.64963e-05	0.000132783
3	chr15:44577578:T:C	44577578	NA,C	NA,T	NA,1	NA,-inf	NA,inf	NA,0.24112	6.64939e-05	0.000132689
3	chr15:42193130:T:C	42193130	C,C	T,T	1,1	inf,-inf	inf,inf	1.24393,0.672587	6.64889e-05	0.000132923
3	chr15:43652320:C:G	43652320	NA,G	NA,C	NA,1	NA,-inf	NA,inf	NA,0.225461	6.64872e-05	0.000132734
3	chr15:43754265:G:A	43754265	NA,A	NA,G	NA,1	NA,-inf	NA,inf	NA,0.225606	6.64842e-05	0.000132728
3	chr15:42760460:A:C	42760460	NA,C	NA,A	NA,1	NA,-inf	NA,inf	NA,0.212718	6.64764e-05	0.000132707
3	chr15:42964761:A:G	42964761	NA,G	NA,A	NA,1	NA,inf	NA,inf	NA,0.233127	6.64561e-05	0.000132686
3	chr15:42669483:G:A	42669483	NA,A	NA,G	NA,1	NA,-inf	NA,inf	NA,0.27277	6.64417e-05	0.000132559
3	chr15:42576317:C:G	42576317	NA,G	NA,C	NA,1	NA,inf	NA,inf	NA,0.265155	6.64266e-05	0.000132659
3	chr15:42732801:G:C	42732801	C,C	G,G	1,1	inf,inf	inf,inf	0.141441,1.5598	6.6418e-05	0.00013334
3	chr15:42687825:G:A	42687825	NA,A	NA,G	NA,1	NA,-inf	NA,inf	NA,0.27612	6.64077e-05	0.000132491
3	chr15:42566431:T:G	42566431	NA,G	NA,T	NA,1	NA,inf	NA,inf	NA,0.264815	6.63947e-05	0.000132595
3	chr15:43873084:G:A	43873084	NA,A	NA,G	NA,1	NA,inf	NA,inf	NA,0.229991	6.63942e-05	0.000132594
3	chr15:42145779:G:C	42145779	NA,C	NA,G	NA,1	NA,-inf	NA,inf	NA,0.222145	6.63826e-05	0.000132516
3	chr15:44762189:A:G	44762189	NA,G	NA,A	NA,1	NA,-inf	NA,inf	NA,0.218913	6.6369e-05	0.000132487
3	chr15:44108364:G:A	44108364	NA,A	NA,G	NA,1	NA,inf	NA,inf	NA,0.238559	6.63683e-05	0.000132553
3	chr15:42386614:G:A	42386614	NA,A	NA,G	NA,1	NA,inf	NA,inf	NA,0.250385	6.63645e-05	0.00013253
3	chr15:42573590:C:T	42573590	NA,T	NA,C	NA,1	NA,inf	NA,inf	NA,0.263931	6.6344e-05	0.000132493
3	chr15:43173695:C:T	43173695	NA,T	NA,C	NA,1	NA,inf	NA,inf	NA,0.254604	6.63352e-05	0.000132472
3	chr15:44009093:T:G	44009093	NA,G	NA,T	NA,1	NA,-inf	NA,inf	NA,0.255691	6.6328e-05	0.000132354
3	chr15:44621222:G:A	44621222	NA,A	NA,G	NA,1	NA,-inf	NA,inf	NA,0.253937	6.63098e-05	0.000132317
3	chr15:42574502:G:A	42574502	NA,A	NA,G	NA,1	NA,inf	NA,inf	NA,0.263469	6.63096e-05	0.000132424
3	chr15:43746595:C:T	43746595	NA,T	NA,C	NA,1	NA,-inf	NA,inf	NA,0.225188	6.6289e-05	0.000132364
3	chr15:42809732:T:C	42809732	NA,C	NA,T	NA,1	NA,inf	NA,inf	NA,0.236724	6.6273e-05	0.000132298
3	chr15:42344889:A:G	42344889	NA,G	NA,A	NA,1	NA,-inf	NA,inf	NA,0.23317	6.62565e-05	0.000132245
3	chr15:44659717:G:A	44659717	NA,A	NA,G	NA,1	NA,inf	NA,inf	NA,0.234171	6.62319e-05	0.000132255
3	chr15:43974220:C:A	43974220	NA,A	NA,C	NA,1	NA,inf	NA,inf	NA,0.226362	6.62244e-05	0.000132216
3	chr15:41911727:G:A	41911727	NA,A	NA,G	NA,1	NA,inf	NA,inf	NA,0.230336	6.62209e-05	0.000132226
3	chr15:42030419:C:G	42030419	NA,G	NA,C	NA,1	NA,inf	NA,inf	NA,0.236781	6.62118e-05	0.000132211
3	chr15:42562929:A:G	42562929	NA,G	NA,A	NA,1	NA,-inf	NA,inf	NA,0.229489	6.62074e-05	0.000132164
3	chr15:44594350:C:T	44594350	NA,T	NA,C	NA,1	NA,inf	NA,inf	NA,0.243764	6.62022e-05	0.000132186
3	chr15:42072479:C:A	42072479	NA,A	NA,C	NA,1	NA,-inf	NA,inf	NA,0.260738	6.61958e-05	0.000132096
3	chr15:42701875:T:TC	42701875	NA,TC	NA,T	NA,1	NA,-inf	NA,inf	NA,0.209003	6.61861e-05	0.000132125
3	chr15:42567932:C:T	42567932	NA,T	NA,C	NA,1	NA,inf	NA,inf	NA,0.261401	6.61842e-05	0.000132174
3	chr15:42164886:G:A	42164886	NA,A	NA,G	NA,1	NA,-inf	NA,inf	NA,0.220289	6.61721e-05	0.000132104
3	chr15:43753311:C:T	43753311	NA,T	NA,C	NA,1	NA,inf	NA,inf	NA,0.228819	6.61705e-05	0.000132126
3	chr15:43872981:C:T	43872981	NA,T	NA,C	NA,1	NA,inf	NA,inf	NA,0.22642	6.61653e-05	0.000132136
3	chr15:42550667:C:T	42550667	NA,T	NA,C	NA,1	NA,inf	NA,inf	NA,0.260687	6.61407e-05	0.000132087
3	chr15:42032647:C:T	42032647	T,T	C,C	1,1	-inf,-inf	inf,inf	1.14476,0.668054	6.61309e-05	0.000132144
3	chr15:44244235:C:T	44244235	NA,T	NA,C	NA,1	NA,-inf	NA,inf	NA,0.242037	6.61195e-05	0.000131942
3	chr15:42292901:A:G	42292901	NA,G	NA,A	NA,1	NA,-inf	NA,inf	NA,0.218448	6.61181e-05	0.000131995
3	chr15:43999046:T:C	43999046	C,C	T,T	1,1	inf,-inf	inf,inf	3.75442,1.54854	6.61134e-05	0.000133818
3	chr15:43004579:C:T	43004579	NA,T	NA,C	NA,1	NA,inf	NA,inf	NA,0.234764	6.61125e-05	0.000132005
3	chr15:42312472:C:T	42312472	NA,T	NA,C	NA,1	NA,inf	NA,inf	NA,0.229784	6.61086e-05	0.000132015
```
