## Supplementary material for "Characterization of shared and ancestry-specific signals driving complex traits using multi-ancestry fine-mapping": susiex_nc3.cs80.snp (part 1 of 2)

```
BP	SNP	PIP(CS1)	LogBF(CS1,Pop1)	LogBF(CS1,Pop2)	PIP(CS2)	LogBF(CS2,Pop1)	LogBF(CS2,Pop2)	PIP(CS3)	LogBF(CS3,Pop1)	LogBF(CS3,Pop2)
41909215	chr15:41909215:G:A	1.45368e-09	-2.08401e-10	-1.23083	5.9369e-05	-2.08401e-10	-1.23486	5.95779e-05	-2.08401e-10	-1.23478
41909504	chr15:41909504:T:C	1.43128e-09	-2.08401e-10	-1.24635	5.87991e-05	-2.08401e-10	-1.2445	5.89839e-05	-2.08401e-10	-1.2448
41909674	chr15:41909674:T:C	5.11031e-10	-1.02706	-1.24919	1.91069e-05	-1.12391	-1.24467	1.91725e-05	-1.12367	-1.24492
41910445	chr15:41910445:T:C	1.4144e-09	-2.08401e-10	-1.25822	5.80543e-05	-2.08401e-10	-1.25725	5.82517e-05	-2.08401e-10	-1.25729
41910449	chr15:41910449:T:C	3.66537e-10	-1.43162	-1.17696	1.39772e-05	-1.50355	-1.17765	1.40259e-05	-1.50347	-1.17768
41910572	chr15:41910572:G:GTA	1.41906e-09	-2.08401e-10	-1.25493	5.82532e-05	-2.08401e-10	-1.25383	5.84432e-05	-2.08401e-10	-1.254
41910758	chr15:41910758:G:A	3.43158e-08	-2.08401e-10	1.93068	0.00145732	-2.08401e-10	1.96573	0.00146122	-2.08401e-10	1.96497
41910946	chr15:41910946:G:T	1.80874e-09	-2.08401e-10	-1.01229	7.34333e-05	-2.08401e-10	-1.02225	7.36994e-05	-2.08401e-10	-1.02206
41910980	chr15:41910980:G:A	1.45303e-09	-2.08401e-10	-1.23127	5.92084e-05	-2.08401e-10	-1.23757	5.9425e-05	-2.08401e-10	-1.23734
41911105	chr15:41911105:C:T	3.12686e-09	-2.08401e-10	-0.464897	0.000130043	-2.08401e-10	-0.450761	0.000130407	-2.08401e-10	-0.451399
41911260	chr15:41911260:C:T	1.44732e-09	-2.08401e-10	-1.23521	5.95457e-05	-2.08401e-10	-1.23188	5.97448e-05	-2.08401e-10	-1.23198
41911380	chr15:41911380:T:C	3.02153e-09	-2.08401e-10	-0.499163	0.000125671	-2.08401e-10	-0.484962	0.000126022	-2.08401e-10	-0.4856
41911479	chr15:41911479:T:G	2.20709e-09	-2.08401e-10	-0.813252	8.83601e-05	-2.08401e-10	-0.837208	8.87402e-05	-2.08401e-10	-0.836346
41911644	chr15:41911644:G:A	2.06473e-09	-2.08401e-10	-0.879927	8.28213e-05	-2.08401e-10	-0.901944	8.3171e-05	-2.08401e-10	-0.90116
41911698	chr15:41911698:C:T	2.68202e-10	-1.71545	-1.20549	1.0641e-05	-1.74859	-1.20533	1.06801e-05	-1.74867	-1.205
41911727	chr15:41911727:G:A	1.60218e-09	-2.08401e-10	-1.13356	6.6008e-05	-2.08401e-10	-1.12885	6.62209e-05	-2.08401e-10	-1.12906
41911967	chr15:41911967:C:T	1.8832e-09	-2.08401e-10	-0.971952	7.57573e-05	-2.08401e-10	-0.991095	7.60691e-05	-2.08401e-10	-0.990417
41911985	chr15:41911985:C:A	2.05757e-09	-2.08401e-10	-0.883399	8.25308e-05	-2.08401e-10	-0.905457	8.28789e-05	-2.08401e-10	-0.904679
41912060	chr15:41912060:A:C	2.22498e-10	-1.85287	-1.25489	9.05758e-06	-1.85997	-1.25505	9.08951e-06	-1.85996	-1.25498
41912237	chr15:41912237:A:G	2.70337e-10	-1.7106	-1.20241	1.14878e-05	-1.6718	-1.20555	1.15307e-05	-1.6719	-1.20514
41912305	chr15:41912305:A:G	1.87052e-09	-0.978709	-2.85769e-10	7.30294e-05	-1.02777	-2.85769e-10	7.32781e-05	-1.0278	-2.85769e-10
41912496	chr15:41912496:A:G	3.05105e-09	0.0475615	-0.537003	9.82513e-05	-0.255682	-0.475419	9.8347e-05	-0.255549	-0.478008
41912705	chr15:41912705:A:G	5.15839e-10	-1.01421	-1.25267	1.93558e-05	-1.10233	-1.25331	1.94246e-05	-1.1022	-1.25332
41912753	chr15:41912753:A:G	2.28212e-10	-1.86456	-1.21784	9.33529e-06	-1.86843	-1.2164	9.36889e-06	-1.86842	-1.21624
41913285	chr15:41913285:G:A	5.67929e-10	-0.931585	-1.2391	1.93712e-05	-1.10987	-1.24497	1.94417e-05	-1.10991	-1.24473
41913508	chr15:41913508:C:CT	3.00753e-10	-1.56348	-1.24291	1.1632e-05	-1.62333	-1.24154	1.16745e-05	-1.62322	-1.24143
41913519	chr15:41913519:C:T	4.60728e-10	-1.12561	-1.25426	1.7268e-05	-1.21878	-1.25099	1.7328e-05	-1.21856	-1.25117
41913574	chr15:41913574:G:A	5.62419e-10	-0.923736	-1.2567	1.92548e-05	-1.10289	-1.25798	1.93217e-05	-1.1029	-1.25793
41913664	chr15:41913664:AACAGCTGGAGGT:A	1.86298e-09	-2.08401e-10	-0.982749	7.50133e-05	-2.08401e-10	-1.00096	7.53221e-05	-2.08401e-10	-1.00029
41914253	chr15:41914253:A:C	4.89302e-09	-2.08401e-10	-0.0171163	0.000202762	-2.08401e-10	-0.00659417	0.000203402	-2.08401e-10	-0.00687329
41914267	chr15:41914267:C:T	4.89199e-10	-1.06645	-1.25346	1.83138e-05	-1.16109	-1.24989	1.83774e-05	-1.16085	-1.25008
41914462	chr15:41914462:G:GACGTGTTCCC	5.15166e-10	-1.02935	-1.23884	1.93503e-05	-1.11601	-1.23991	1.94189e-05	-1.11588	-1.23993
41914492	chr15:41914492:G:C	1.91255e-09	-2.08401e-10	-0.956486	7.69255e-05	-2.08401e-10	-0.975792	7.72444e-05	-2.08401e-10	-0.975085
41914546	chr15:41914546:G:A	2.89912e-09	-2.08401e-10	-0.54052	0.000118241	-2.08401e-10	-0.545908	0.000118694	-2.08401e-10	-0.545507
41914692	chr15:41914692:C:T	1.75081e-09	-2.08401e-10	-1.04485	7.08826e-05	-2.08401e-10	-1.0576	7.11518e-05	-2.08401e-10	-1.05724
41914778	chr15:41914778:C:T	1.41812e-09	-2.08401e-10	-1.25559	5.81013e-05	-2.08401e-10	-1.25644	5.83054e-05	-2.08401e-10	-1.25636
41914818	chr15:41914818:C:T	3.26469e-09	0.10392	-0.52568	0.000128818	0.00491017	-0.465135	0.000128823	0.00449491	-0.468111
41914926	chr15:41914926:C:T	4.81222e-10	-1.09124	-1.24511	1.81438e-05	-1.1743	-1.246	1.82081e-05	-1.17418	-1.24601
41915070	chr15:41915070:T:C	3.01904e-10	-1.54593	-1.25665	1.15825e-05	-1.61227	-1.25687	1.16233e-05	-1.61215	-1.2569
41915380	chr15:41915380:T:C	5.02007e-10	-1.036	-1.25807	1.88842e-05	-1.12203	-1.25827	1.89514e-05	-1.12191	-1.25827
41915707	chr15:41915707:G:T	5.04166e-10	-1.04387	-1.2459	1.7587e-05	-1.2016	-1.24986	1.76477e-05	-1.20183	-1.24962
41915843	chr15:41915843:G:A	2.33922e-09	-0.017332	-0.737774	9.18937e-05	-0.106954	-0.691042	9.19543e-05	-0.107331	-0.693436
41915879	chr15:41915879:T:G	2.61534e-09	-2.08401e-10	-0.64353	0.000108594	-2.08401e-10	-0.631011	0.000108923	-2.08401e-10	-0.631421
41915965	chr15:41915965:C:T	1.02822e-09	-1.5771	-2.85769e-10	4.62037e-05	-1.48557	-2.85769e-10	4.63559e-05	-1.48571	-2.85769e-10
41916096	chr15:41916096:A:C	1.43114e-09	-2.08401e-10	-1.24646	5.84462e-05	-2.08401e-10	-1.25052	5.86553e-05	-2.08401e-10	-1.25038
41916446	chr15:41916446:A:T	3.21979e-09	-2.08401e-10	-0.43561	0.000133952	-2.08401e-10	-0.421147	0.000134326	-2.08401e-10	-0.421793
41916584	chr15:41916584:C:T	1.41577e-09	-2.08401e-10	-1.25725	5.80834e-05	-2.08401e-10	-1.25675	5.82826e-05	-2.08401e-10	-1.25676
41916800	chr15:41916800:T:C	1.49656e-09	-2.08401e-10	-1.20176	6.1606e-05	-2.08401e-10	-1.19787	6.17805e-05	-2.08401e-10	-1.19847
41916999	chr15:41916999:C:G	2.46296e-09	-2.08401e-10	-0.703563	9.83185e-05	-2.08401e-10	-0.730417	9.87505e-05	-2.08401e-10	-0.729463
41917207	chr15:41917207:A:G	4.92033e-10	-1.05674	-1.25739	1.85381e-05	-1.14177	-1.25703	1.86041e-05	-1.14165	-1.25703
41917474	chr15:41917474:T:C	4.68282e-10	-1.10601	-1.2576	1.76974e-05	-1.18795	-1.25726	1.77604e-05	-1.18783	-1.25726
41917506	chr15:41917506:T:C	4.61687e-10	-1.11891	-1.25888	1.74413e-05	-1.20096	-1.25883	1.75034e-05	-1.20084	-1.25883
41917604	chr15:41917604:C:G	2.12e-09	-2.08401e-10	-0.853509	8.79015e-05	-2.08401e-10	-0.842412	8.81649e-05	-2.08401e-10	-0.84285
41917725	chr15:41917725:A:T	1.50511e-09	-2.08401e-10	-1.19606	6.19749e-05	-2.08401e-10	-1.1919	6.21486e-05	-2.08401e-10	-1.19253
41917825	chr15:41917825:C:A	4.70253e-10	-1.1021	-1.25731	1.77697e-05	-1.18419	-1.25695	1.7833e-05	-1.18407	-1.25694
41918179	chr15:41918179:T:C	4.82671e-10	-1.07484	-1.25851	1.81918e-05	-1.15934	-1.25832	1.82566e-05	-1.15922	-1.25831
41918195	chr15:41918195:T:C	1.46798e-09	-2.08401e-10	-1.22104	6.03998e-05	-2.08401e-10	-1.21764	6.05759e-05	-2.08401e-10	-1.21816
41918236	chr15:41918236:ACACACACG:A	4.33343e-10	-1.18815	-1.253	1.63599e-05	-1.27433	-1.24946	1.64165e-05	-1.27411	-1.24966
41918238	chr15:41918238:ACACACG:A	1.52043e-09	-2.08401e-10	-1.18594	6.1889e-05	-2.08401e-10	-1.19329	6.21139e-05	-2.08401e-10	-1.19309
41918275	chr15:41918275:A:T	4.44059e-10	-1.15835	-1.25837	1.68017e-05	-1.239	-1.25815	1.68614e-05	-1.23888	-1.25815
41918808	chr15:41918808:C:T	1.57034e-09	-2.08401e-10	-1.15364	6.48244e-05	-2.08401e-10	-1.14695	6.50272e-05	-2.08401e-10	-1.14725
41918821	chr15:41918821:T:C	5.78777e-10	-0.965594	-1.18617	2.16428e-05	-1.06314	-1.18082	2.16994e-05	-1.06335	-1.18142
41919288	chr15:41919288:A:G	2.23246e-10	-1.85199	-1.25242	9.08969e-06	-1.85751	-1.25398	9.1223e-06	-1.85749	-1.25385
41919465	chr15:41919465:C:T	2.18536e-09	-2.08401e-10	-0.823144	8.75266e-05	-2.08401e-10	-0.846686	8.79017e-05	-2.08401e-10	-0.84584
41919794	chr15:41919794:T:C	7.17665e-10	-1.03532	-0.901354	2.70866e-05	-1.13325	-0.88634	2.71341e-05	-1.13349	-0.887773
41919824	chr15:41919824:AGGAG:A	1.7921e-08	1.28105	-2.85769e-10	0.000683335	1.20836	-2.85769e-10	0.000685874	1.20864	-2.85769e-10
41919849	chr15:41919849:C:T	4.38396e-10	-1.17475	-1.25481	1.65162e-05	-1.26254	-1.25175	1.65737e-05	-1.26232	-1.25192
41919918	chr15:41919918:C:T	5.64301e-10	-0.935547	-1.24154	2.10314e-05	-1.03368	-1.23894	2.10928e-05	-1.03389	-1.23924
41919992	chr15:41919992:G:T	4.35993e-10	-1.17979	-1.25526	1.64258e-05	-1.26744	-1.25234	1.64831e-05	-1.26722	-1.25251
41920012	chr15:41920012:T:C	1.53708e-09	-2.08401e-10	-1.17504	6.25141e-05	-2.08401e-10	-1.18324	6.27428e-05	-2.08401e-10	-1.18301
41920176	chr15:41920176:A:G	1.09943e-08	1.69103	-0.898577	0.000446319	1.63542	-0.853015	0.000446538	1.63478	-0.855312
41920585	chr15:41920585:T:C	6.84357e-10	-1.04076	-0.943444	2.58214e-05	-1.1381	-0.929322	2.58689e-05	-1.13835	-0.930669
41920621	chr15:41920621:T:G	4.37315e-10	-1.76673	-0.665293	1.7813e-05	-1.79287	-0.645834	1.7856e-05	-1.79286	-0.646853
41920783	chr15:41920783:A:C	1.4145e-09	-2.08401e-10	-1.25815	5.80599e-05	-2.08401e-10	-1.25715	5.82573e-05	-2.08401e-10	-1.25719
41921019	chr15:41921019:C:T	1.89501e-08	1.33688	-2.85769e-10	0.000706489	1.24168	-2.85769e-10	0.000709765	1.24287	-2.85769e-10
41921110	chr15:41921110:C:G	1.41495e-09	-2.08401e-10	-1.25783	5.80726e-05	-2.08401e-10	-1.25694	5.82701e-05	-2.08401e-10	-1.25697
41921412	chr15:41921412:T:C	2.24341e-09	-2.08401e-10	-0.796929	8.9776e-05	-2.08401e-10	-0.821312	9.01654e-05	-2.08401e-10	-0.820414
41921473	chr15:41921473:C:T	5.10887e-10	-1.08576	-1.19077	1.83679e-05	-1.20757	-1.20045	1.84375e-05	-1.20783	-1.19985
41921474	chr15:41921474:C:T	8.2918e-10	-1.79224	-2.85769e-10	3.42348e-05	-1.78539	-2.85769e-10	3.43473e-05	-1.78554	-2.85769e-10
41921539	chr15:41921539:T:G	1.73347e-09	-2.08401e-10	-1.0548	7.13196e-05	-2.08401e-10	-1.05146	7.15552e-05	-2.08401e-10	-1.05159
41921821	chr15:41921821:G:C	5.91224e-09	-2.08401e-10	0.172099	0.000245514	-2.08401e-10	0.184726	0.000246277	-2.08401e-10	0.184397
41922027	chr15:41922027:C:A	7.07855e-10	-0.774783	-1.17566	2.55207e-05	-0.892868	-1.18627	2.5618e-05	-0.893226	-1.18554
41922258	chr15:41922258:G:A	1.73895e-09	-1.05164	-2.85769e-10	6.94303e-05	-1.07831	-2.85769e-10	6.96542e-05	-1.07852	-2.85769e-10
41922265	chr15:41922265:T:C	1.87723e-09	-2.08401e-10	-0.97513	7.56704e-05	-2.08401e-10	-0.992242	7.59783e-05	-2.08401e-10	-0.991611
41922382	chr15:41922382:T:A	1.46242e-09	-2.08401e-10	-1.22483	5.97753e-05	-2.08401e-10	-1.22804	5.99908e-05	-2.08401e-10	-1.22787
41922484	chr15:41922484:G:A	1.55889e-09	-2.08401e-10	-1.16095	6.42573e-05	-2.08401e-10	-1.15573	6.44278e-05	-2.08401e-10	-1.15651
41922571	chr15:41922571:G:A	5.63083e-10	-1.06222	-1.11703	1.97661e-05	-1.2417	-1.09297	1.9812e-05	-1.24165	-1.09412
41922788	chr15:41922788:GT:G	1.42221e-09	-2.08401e-10	-1.25271	5.83979e-05	-2.08401e-10	-1.25135	5.85864e-05	-2.08401e-10	-1.25156
41923122	chr15:41923122:A:G	5.5175e-10	-1.06961	-1.12997	2.17491e-05	-1.12653	-1.11253	2.18093e-05	-1.1263	-1.11342
41923226	chr15:41923226:C:T	1.45894e-09	-2.08401e-10	-1.22721	5.95934e-05	-2.08401e-10	-1.23108	5.98022e-05	-2.08401e-10	-1.23102
41923273	chr15:41923273:C:T	1.43542e-09	-2.08401e-10	-1.24347	5.87227e-05	-2.08401e-10	-1.2458	5.89281e-05	-2.08401e-10	-1.24574
41923336	chr15:41923336:T:C	1.52412e-09	-2.08401e-10	-1.18351	6.19127e-05	-2.08401e-10	-1.1929	6.21482e-05	-2.08401e-10	-1.19254
41923582	chr15:41923582:T:C	2.37372e-09	-2.08401e-10	-0.740467	9.51609e-05	-2.08401e-10	-0.76306	9.5568e-05	-2.08401e-10	-0.762221
41923820	chr15:41923820:T:G	1.4423e-09	-2.08401e-10	-1.23869	5.90035e-05	-2.08401e-10	-1.24103	5.92255e-05	-2.08401e-10	-1.24071
41923833	chr15:41923833:T:C	4.53583e-10	-1.16564	-1.22987	1.7704e-05	-1.22291	-1.22193	1.77605e-05	-1.22274	-1.22235
41924085	chr15:41924085:G:A	1.45442e-09	-2.08401e-10	-1.23032	5.99273e-05	-2.08401e-10	-1.2255	6.01238e-05	-2.08401e-10	-1.22565
41924103	chr15:41924103:A:G	7.18491e-09	-2.08401e-10	0.367057	0.000298967	-2.08401e-10	0.381703	0.000299896	-2.08401e-10	0.381377
41924350	chr15:41924350:C:A	2.39638e-10	-1.81505	-1.21851	9.46381e-06	-1.86061	-1.21054	9.49343e-06	-1.8606	-1.21086
41924490	chr15:41924490:C:T	2.92089e-09	-2.08401e-10	-0.533039	0.000116684	-2.08401e-10	-0.559156	0.000117208	-2.08401e-10	-0.558108
41925053	chr15:41925053:G:C	2.68477e-10	-1.81495	-1.10497	1.11206e-05	-1.81959	-1.09024	1.11432e-05	-1.81984	-1.09139
41925062	chr15:41925062:A:C	3.0591e-09	-2.08401e-10	-0.486804	0.000122039	-2.08401e-10	-0.51429	0.000122587	-2.08401e-10	-0.51324
41925104	chr15:41925104:C:G	1.002e-09	-1.60293	-2.85769e-10	4.08949e-05	-1.60762	-2.85769e-10	4.10319e-05	-1.60771	-2.85769e-10
41925271	chr15:41925271:A:G	1.48138e-09	-2.08401e-10	-1.21195	6.04677e-05	-2.08401e-10	-1.21652	6.06804e-05	-2.08401e-10	-1.21644
41925481	chr15:41925481:T:C	2.09293e-09	-2.08401e-10	-0.866362	8.67627e-05	-2.08401e-10	-0.855452	8.70222e-05	-2.08401e-10	-0.855896
41925491	chr15:41925491:T:C	2.60738e-09	-2.08401e-10	-0.64658	0.000104399	-2.08401e-10	-0.670412	0.000104859	-2.08401e-10	-0.669447
41925512	chr15:41925512:T:C	2.60676e-09	-2.08401e-10	-0.646818	0.000104376	-2.08401e-10	-0.670631	0.000104835	-2.08401e-10	-0.669667
41925961	chr15:41925961:C:T	2.92286e-09	-2.08401e-10	-0.532363	0.000122533	-2.08401e-10	-0.510252	0.00012289	-2.08401e-10	-0.510769
41926389	chr15:41926389:C:T	9.73103e-10	-0.503149	-1.12904	3.46628e-05	-0.646746	-1.12622	3.47683e-05	-0.646831	-1.12652
41926713	chr15:41926713:T:C	2.60399e-09	-2.08401e-10	-0.647883	0.000104263	-2.08401e-10	-0.671714	0.000104722	-2.08401e-10	-0.670749
41926804	chr15:41926804:C:T	2.61135e-09	-2.08401e-10	-0.645056	0.000104554	-2.08401e-10	-0.668926	0.000105015	-2.08401e-10	-0.667958
41926846	chr15:41926846:C:T	2.3192e-09	-2.08401e-10	-0.763705	9.40198e-05	-2.08401e-10	-0.775124	9.43843e-05	-2.08401e-10	-0.774684
41927016	chr15:41927016:C:A	2.25777e-09	-0.790549	-2.85769e-10	9.24131e-05	-0.79236	-2.85769e-10	9.26644e-05	-0.793074	-2.85769e-10
41927018	chr15:41927018:CA:C	1.41544e-09	-2.08401e-10	-1.25748	5.80065e-05	-2.08401e-10	-1.25807	5.82074e-05	-2.08401e-10	-1.25805
41927542	chr15:41927542:T:C	6.8023e-10	-1.33556	-0.654695	2.66004e-05	-1.38804	-0.649662	2.66955e-05	-1.38796	-0.649603
41927878	chr15:41927878:T:C	3.03349e-10	-1.53891	-1.25889	1.10817e-05	-1.6548	-1.25854	1.11197e-05	-1.65477	-1.25857
41928059	chr15:41928059:C:T	7.03535e-10	-0.816793	-1.13977	2.8218e-05	-0.832561	-1.14611	2.83122e-05	-0.832956	-1.14581
41928418	chr15:41928418:C:T	3.7674e-10	-1.34223	-1.23889	1.48707e-05	-1.38695	-1.23228	1.49186e-05	-1.38682	-1.23263
41928588	chr15:41928588:A:T	2.61215e-09	-2.08401e-10	-0.644752	0.00010457	-2.08401e-10	-0.668773	0.000105031	-2.08401e-10	-0.667806
41928715	chr15:41928715:T:C	1.58971e-09	-2.08401e-10	-1.14138	6.56306e-05	-2.08401e-10	-1.13459	6.58347e-05	-2.08401e-10	-1.13491
41929076	chr15:41929076:T:C	1.44297e-09	-2.08401e-10	-1.23822	5.93583e-05	-2.08401e-10	-1.23504	5.95573e-05	-2.08401e-10	-1.23512
41929313	chr15:41929313:A:T	2.38628e-10	-1.83815	-1.19962	9.33471e-06	-1.86903	-1.21586	9.37378e-06	-1.86903	-1.21511
41929387	chr15:41929387:A:G	2.43999e-09	0.150845	-0.863777	8.20274e-05	-0.0524119	-0.859163	8.23284e-05	-0.0524124	-0.858931
41929476	chr15:41929476:T:C	2.81233e-09	-2.08401e-10	-0.570911	0.000112429	-2.08401e-10	-0.596309	0.000112931	-2.08401e-10	-0.595284
41929630	chr15:41929630:GGGAAGTTGGTAAAAAAA:G	3.2221e-09	-2.08401e-10	-0.434893	0.000131974	-2.08401e-10	-0.436026	0.000132518	-2.08401e-10	-0.43534
41929640	chr15:41929640:T:TA	2.07948e-09	-2.08401e-10	-0.872809	8.62704e-05	-2.08401e-10	-0.861143	8.65253e-05	-2.08401e-10	-0.861622
41929772	chr15:41929772:A:G	1.52278e-09	-2.08401e-10	-1.18439	6.2815e-05	-2.08401e-10	-1.17843	6.30198e-05	-2.08401e-10	-1.17861
41929865	chr15:41929865:C:T	9.9167e-10	-0.400657	-1.21263	3.48523e-05	-0.554234	-1.21328	3.49719e-05	-0.554331	-1.21319
41930191	chr15:41930191:C:T	1.41743e-09	-2.08401e-10	-1.25608	5.80605e-05	-2.08401e-10	-1.25714	5.82614e-05	-2.08401e-10	-1.25712
41930192	chr15:41930192:A:G	8.6443e-10	-0.49481	-1.2558	3.91944e-05	-0.39566	-1.25444	3.92946e-05	-0.39642	-1.25455
41930429	chr15:41930429:A:ATT	1.78293e-09	-2.08401e-10	-1.02667	7.27952e-05	-2.08401e-10	-1.03098	7.3066e-05	-2.08401e-10	-1.0307
41930509	chr15:41930509:C:T	1.6693e-09	-2.08401e-10	-1.09252	6.87659e-05	-2.08401e-10	-1.08792	6.89912e-05	-2.08401e-10	-1.08808
41930997	chr15:41930997:T:C	1.70998e-09	-2.08401e-10	-1.06844	7.09016e-05	-2.08401e-10	-1.05734	7.1121e-05	-2.08401e-10	-1.05768
41931061	chr15:41931061:A:G	5.35147e-10	-1.02053	-1.20961	2.06347e-05	-1.07309	-1.21857	2.0717e-05	-1.07307	-1.21804
41931583	chr15:41931583:A:T	4.46812e-10	-1.83577	-0.574775	1.76683e-05	-1.85366	-0.593195	1.77593e-05	-1.85364	-0.591507
41931605	chr15:41931605:G:A	5.79233e-10	-0.893068	-1.25791	2.91424e-05	-0.689464	-1.25697	2.92371e-05	-0.689633	-1.25699
41931700	chr15:41931700:G:A	1.57213e-09	-2.08401e-10	-1.1525	6.40674e-05	-2.08401e-10	-1.15869	6.42985e-05	-2.08401e-10	-1.15852
41931728	chr15:41931728:A:G	2.69529e-10	-1.72131	-1.19469	1.09588e-05	-1.74908	-1.17541	1.09847e-05	-1.74913	-1.17642
41931985	chr15:41931985:T:C	5.16495e-09	0.512022	-0.475053	0.000194088	0.432903	-0.483222	0.000195055	0.43309	-0.481865
41932066	chr15:41932066:G:A	8.16003e-10	-1.80826	-2.85769e-10	3.45346e-05	-1.77667	-2.85769e-10	3.46503e-05	-1.77675	-2.85769e-10
41932334	chr15:41932334:C:T	1.80717e-09	-2.08401e-10	-1.01316	7.50991e-05	-2.08401e-10	-0.99982	7.53355e-05	-2.08401e-10	-1.00011
41932338	chr15:41932338:C:A	8.11771e-10	-1.81346	-2.85769e-10	3.33926e-05	-1.81029	-2.85769e-10	3.35058e-05	-1.81034	-2.85769e-10
41932365	chr15:41932365:G:A	6.15748e-10	-1.26027	-0.829577	2.85641e-05	-1.10813	-0.858353	2.87096e-05	-1.10819	-0.856636
41932478	chr15:41932478:G:T	7.98647e-09	-1.87012	2.34294	0.000361227	-1.86585	2.43673	0.000363772	-1.86585	2.44032
41932626	chr15:41932626:T:C	6.80706e-10	-1.28225	-0.707301	3.13949e-05	-1.14066	-0.731327	3.15549e-05	-1.14073	-0.729602
41932676	chr15:41932676:C:T	3.47943e-09	-2.08401e-10	-0.358057	0.000147755	-2.08401e-10	-0.323072	0.000148069	-2.08401e-10	-0.32438
41932810	chr15:41932810:C:T	5.58187e-10	-1.26491	-0.923072	2.57594e-05	-1.12098	-0.948851	2.58875e-05	-1.12102	-0.947279
41932857	chr15:41932857:T:C	3.37425e-09	-2.08401e-10	-0.388753	0.00013717	-2.08401e-10	-0.397409	0.000137702	-2.08401e-10	-0.396968
41933062	chr15:41933062:G:T	6.14384e-10	-1.32262	-0.769436	2.79757e-05	-1.18739	-0.799906	2.81223e-05	-1.18744	-0.798059
41933297	chr15:41933297:T:C	1.77155e-09	-2.08401e-10	-1.03307	7.35789e-05	-2.08401e-10	-1.02027	7.38111e-05	-2.08401e-10	-1.02055
41933561	chr15:41933561:C:T	1.76264e-09	-2.08401e-10	-1.03811	7.31961e-05	-2.08401e-10	-1.02549	7.34273e-05	-2.08401e-10	-1.02576
41933927	chr15:41933927:G:A	7.74537e-10	-1.19694	-0.663474	3.62254e-05	-1.04022	-0.688645	3.64126e-05	-1.0403	-0.686841
41934057	chr15:41934057:C:T	1.09589e-08	1.86422	-1.075	0.0005547	2.05466	-1.05487	0.00055629	2.05446	-1.05523
41934058	chr15:41934058:G:A	1.17338e-08	0.857545	-2.85769e-10	0.000430308	0.745873	-2.85769e-10	0.000431465	0.745128	-2.85769e-10
41934101	chr15:41934101:C:G	1.64814e-09	-2.08401e-10	-1.10528	6.66893e-05	-2.08401e-10	-1.11859	6.69336e-05	-2.08401e-10	-1.11836
41934458	chr15:41934458:G:A	1.61213e-09	-2.08401e-10	-1.12737	6.68289e-05	-2.08401e-10	-1.11649	6.70411e-05	-2.08401e-10	-1.11675
41934487	chr15:41934487:T:G	2.6469e-09	-2.08401e-10	-0.631537	0.000111754	-2.08401e-10	-0.602327	0.000112012	-2.08401e-10	-0.603449
41934491	chr15:41934491:T:C	1.62405e-09	-2.08401e-10	-1.12	6.576e-05	-2.08401e-10	-1.13262	6.60003e-05	-2.08401e-10	-1.1324
41935243	chr15:41935243:T:C	4.49438e-10	-1.66859	-0.736094	1.90937e-05	-1.60538	-0.763889	1.91949e-05	-1.6054	-0.762013
41935671	chr15:41935671:C:T	4.32201e-10	-1.74495	-0.698844	1.81254e-05	-1.69387	-0.727441	1.82225e-05	-1.6939	-0.725504
41935823	chr15:41935823:C:T	1.57675e-09	-2.08401e-10	-1.14956	6.42726e-05	-2.08401e-10	-1.1555	6.45145e-05	-2.08401e-10	-1.15517
41935849	chr15:41935849:C:CA	3.24074e-09	-2.08401e-10	-0.429123	0.000129942	-2.08401e-10	-0.451542	0.000130502	-2.08401e-10	-0.450671
41936028	chr15:41936028:C:T	7.40861e-10	-1.18923	-0.715635	3.44328e-05	-1.04019	-0.739435	3.46077e-05	-1.04026	-0.737721
41936398	chr15:41936398:C:G	5.73186e-09	-1.86781	2.00893	0.000258054	-1.85966	2.0942	0.000259838	-1.85966	2.09766
41936440	chr15:41936440:A:T	4.91464e-10	-1.82943	-0.485863	2.12548e-05	-1.81055	-0.451499	2.12918e-05	-1.81062	-0.453119
41936634	chr15:41936634:C:G	5.87478e-10	-1.39271	-0.744132	2.79366e-05	-1.22069	-0.767998	2.80782e-05	-1.22077	-0.766295
41936914	chr15:41936914:TCCAGGA:T	3.21586e-09	-2.08401e-10	-0.436831	0.000128937	-2.08401e-10	-0.459304	0.000129492	-2.08401e-10	-0.45844
41937068	chr15:41937068:T:C	1.97951e-09	-2.08401e-10	-0.922078	8.0093e-05	-2.08401e-10	-0.93544	8.04135e-05	-2.08401e-10	-0.934877
41937372	chr15:41937372:C:T	1.45759e-09	-2.08401e-10	-1.22814	5.96948e-05	-2.08401e-10	-1.22938	5.99027e-05	-2.08401e-10	-1.22934
41937434	chr15:41937434:C:T	7.68435e-10	-1.14892	-0.719402	3.62572e-05	-0.984916	-0.743074	3.64404e-05	-0.985009	-0.741371
41937640	chr15:41937640:G:C	1.0669e-08	1.70439	-0.941971	0.000548377	1.8986	-0.910268	0.000549854	1.89846	-0.910871
41937654	chr15:41937654:C:T	2.1931e-09	0.417153	-1.23676	8.23907e-05	0.327916	-1.23507	8.26842e-05	0.327993	-1.23502
41938197	chr15:41938197:T:C	5.63995e-09	-2.08401e-10	0.12495	0.000228734	-2.08401e-10	0.113932	0.000229652	-2.08401e-10	0.114506
41938378	chr15:41938378:G:A	1.70188e-09	-2.08401e-10	-1.07319	7.05979e-05	-2.08401e-10	-1.06163	7.08223e-05	-2.08401e-10	-1.06189
41939098	chr15:41939098:G:A	5.4128e-10	-1.84434	-0.374401	2.33984e-05	-1.82817	-0.337794	2.34372e-05	-1.82823	-0.339509
41939155	chr15:41939155:C:T	2.24551e-09	0.0970749	-0.893068	0.00010374	0.179007	-0.855744	0.000104007	0.178935	-0.85654
41940110	chr15:41940110:C:T	8.09499e-09	-1.86864	2.35496	0.000361325	-1.87002	2.44117	0.000363907	-1.87002	2.44486
41940363	chr15:41940363:G:T	1.24447e-08	-2.08401e-10	0.916368	0.000544469	-2.08401e-10	0.981182	0.000548318	-2.08401e-10	0.984795
41940631	chr15:41940631:G:A	4.76133e-10	-1.85509	-0.491896	2.04473e-05	-1.84257	-0.458211	2.04838e-05	-1.84262	-0.459807
41940694	chr15:41940694:T:A	9.64517e-09	-2.08401e-10	0.661532	0.000417744	-2.08401e-10	0.716241	0.0004191	-2.08401e-10	0.716049
41940857	chr15:41940857:G:C	7.70744e-10	-1.86532	-2.85769e-10	3.16251e-05	-1.86468	-2.85769e-10	3.1734e-05	-1.86467	-2.85769e-10
41940879	chr15:41940879:C:T	2.66374e-10	-1.81759	-1.11019	1.09055e-05	-1.79492	-1.13444	1.09531e-05	-1.795	-1.13343
41941013	chr15:41941013:C:T	5.95605e-10	-1.27164	-0.851463	2.76375e-05	-1.11997	-0.879483	2.7777e-05	-1.12004	-0.877811
41941475	chr15:41941475:T:A	1.70795e-09	-0.121945	-0.947685	7.64781e-05	-0.0426687	-0.938956	7.66991e-05	-0.0430426	-0.939126
41941714	chr15:41941714:C:T	2.59692e-10	-1.81701	-1.13617	1.09388e-05	-1.78128	-1.14503	1.09837e-05	-1.78131	-1.14434
41942067	chr15:41942067:T:G	5.92237e-10	-1.37167	-0.757106	2.71747e-05	-1.23631	-0.780037	2.73111e-05	-1.23638	-0.778387
41942216	chr15:41942216:C:T	1.45479e-09	-2.08401e-10	-1.23007	5.94825e-05	-2.08401e-10	-1.23295	5.9692e-05	-2.08401e-10	-1.23286
41942226	chr15:41942226:T:C	5.99005e-10	-1.358	-0.759412	2.75123e-05	-1.22168	-0.782317	2.76502e-05	-1.22175	-0.780672
41942325	chr15:41942325:C:T	2.4807e-10	-1.80664	-1.19233	1.02573e-05	-1.78245	-1.2082	1.02982e-05	-1.78254	-1.20756
41942417	chr15:41942417:G:GT	6.1475e-10	-1.3334	-0.758066	2.83444e-05	-1.19323	-0.78097	2.84865e-05	-1.19331	-0.779321
41942455	chr15:41942455:G:A	8.2822e-10	-1.7934	-2.85769e-10	3.31368e-05	-1.81798	-2.85769e-10	3.32549e-05	-1.81786	-2.85769e-10
41942459	chr15:41942459:C:G	5.8487e-10	-1.36735	-0.773944	2.68591e-05	-1.23152	-0.79651	2.69931e-05	-1.23159	-0.794887
41942524	chr15:41942524:C:T	2.96162e-09	-2.08401e-10	-0.51919	0.000119576	-2.08401e-10	-0.534677	0.000120069	-2.08401e-10	-0.533991
41942626	chr15:41942626:A:G	6.10544e-10	-1.33	-0.76833	2.81668e-05	-1.18949	-0.790993	2.83075e-05	-1.18957	-0.789362
41942676	chr15:41942676:T:A	9.01985e-09	1.50348	-0.908979	0.000461054	1.69098	-0.876091	0.000462289	1.69083	-0.876698
41943118	chr15:41943118:C:T	2.89853e-09	-0.299978	-0.240742	0.000125367	-0.327022	-0.160365	0.000125315	-0.327505	-0.163726
41944585	chr15:41944585:G:A	1.55498e-09	-2.08401e-10	-1.16346	6.33322e-05	-2.08401e-10	-1.17024	6.35673e-05	-2.08401e-10	-1.16996
41945205	chr15:41945205:C:G	1.75953e-09	-0.11481	-0.925067	8.56214e-05	0.0262942	-0.894988	8.58597e-05	0.0261578	-0.895502
41945512	chr15:41945512:C:T	2.00644e-09	-2.08401e-10	-0.908566	8.2405e-05	-2.08401e-10	-0.906984	8.26588e-05	-2.08401e-10	-0.907338
41945793	chr15:41945793:G:A	2.2087e-09	0.39556	-1.20808	8.39094e-05	0.322083	-1.21097	8.41955e-05	0.322127	-1.21104
41945890	chr15:41945890:C:A	4.0813e-09	-0.198511	-2.85769e-10	0.000146883	-0.328993	-2.85769e-10	0.00014748	-0.328364	-2.85769e-10
41945943	chr15:41945943:G:A	2.43031e-10	-1.78204	-1.23745	1.02982e-05	-1.74624	-1.24042	1.03333e-05	-1.74631	-1.24038
41946007	chr15:41946007:G:A	1.02688e-08	-2.08401e-10	0.72418	0.00044571	-2.08401e-10	0.781039	0.000448841	-2.08401e-10	0.784608
41947090	chr15:41947090:G:A	1.42221e-09	-2.08401e-10	-1.25272	5.83804e-05	-2.08401e-10	-1.25165	5.85782e-05	-2.08401e-10	-1.2517
41947207	chr15:41947207:T:C	3.68187e-09	0.527572	-0.829078	0.000184518	0.703971	-0.804853	0.000184975	0.703491	-0.80533
41948006	chr15:41948006:C:T	2.31558e-09	-2.08401e-10	-0.765266	9.69035e-05	-2.08401e-10	-0.744914	9.71954e-05	-2.08401e-10	-0.745336
41948018	chr15:41948018:AG:A	4.44585e-10	-1.39859	-1.01695	2.09358e-05	-1.25201	-1.02516	2.10286e-05	-1.25214	-1.02403
41948027	chr15:41948027:C:T	5.11894e-09	-2.08401e-10	0.0280222	0.00021839	-2.08401e-10	0.0676533	0.000218804	-2.08401e-10	0.066116
41948078	chr15:41948078:AC:A	3.79507e-09	-2.08401e-10	-0.271222	0.000151902	-2.08401e-10	-0.295393	0.000152572	-2.08401e-10	-0.294425
41948248	chr15:41948248:G:A	2.2315e-10	-1.8647	-1.24013	9.30805e-06	-1.85457	-1.23318	9.3367e-06	-1.85459	-1.23351
41948272	chr15:41948272:G:A	4.5141e-09	-2.08401e-10	-0.0977195	0.00018966	-2.08401e-10	-0.073397	0.000190205	-2.08401e-10	-0.0739574
41948432	chr15:41948432:A:G	3.50655e-09	-2.08401e-10	-0.350294	0.000147682	-2.08401e-10	-0.323569	0.000148123	-2.08401e-10	-0.324014
41948583	chr15:41948583:T:C	7.25482e-09	0.745408	-0.368668	0.000277085	0.682633	-0.376936	0.000278478	0.682793	-0.375512
41949377	chr15:41949377:T:A	2.1346e-08	2.01031	-0.554372	0.000762209	1.87563	-0.558042	0.000765789	1.87489	-0.556046
41950187	chr15:41950187:A:AC	1.72616e-09	-2.08401e-10	-1.05902	7.21013e-05	-2.08401e-10	-1.04056	7.23129e-05	-2.08401e-10	-1.04106
41950494	chr15:41950494:G:A	1.72754e-09	-2.08401e-10	-1.05823	7.21615e-05	-2.08401e-10	-1.03972	7.23732e-05	-2.08401e-10	-1.04022
41950530	chr15:41950530:C:T	1.71898e-09	-2.08401e-10	-1.0632	7.17897e-05	-2.08401e-10	-1.04489	7.20007e-05	-2.08401e-10	-1.04538
41950561	chr15:41950561:C:T	3.16853e-09	-2.08401e-10	-0.451657	0.000126849	-2.08401e-10	-0.475633	0.00012736	-2.08401e-10	-0.475042
41950690	chr15:41950690:G:A	8.83309e-09	0.900446	-0.326867	0.00033624	0.83441	-0.335215	0.000337943	0.834582	-0.333765
41950900	chr15:41950900:G:A	5.93479e-09	0.364172	-0.188267	0.000228857	0.311172	-0.196704	0.000230023	0.311288	-0.195167
41950980	chr15:41950980:G:A	1.7619e-07	-2.08401e-10	3.56664	0.00805442	-2.08401e-10	3.67535	0.00807898	-2.08401e-10	3.67496
41951141	chr15:41951141:C:T	1.62884e-09	-2.08401e-10	-1.11706	6.75763e-05	-2.08401e-10	-1.10537	6.77901e-05	-2.08401e-10	-1.10564
41951799	chr15:41951799:C:T	1.5339e-08	-2.08401e-10	1.12547	0.000669247	-2.08401e-10	1.18752	0.000674198	-2.08401e-10	1.19146
41952303	chr15:41952303:G:A	1.00783e-08	1.58059	-0.87513	0.000360275	1.43226	-0.864025	0.00036176	1.43297	-0.864045
41952725	chr15:41952725:C:T	7.89431e-09	0.773524	-0.312306	0.0002997	0.704147	-0.319995	0.000301203	0.7043	-0.318574
41952761	chr15:41952761:G:A	1.73486e-09	-2.08401e-10	-1.054	7.25131e-05	-2.08401e-10	-1.03486	7.27255e-05	-2.08401e-10	-1.03537
41953454	chr15:41953454:G:A	4.17244e-10	-1.26937	-1.20963	1.99456e-05	-1.10869	-1.21693	2.00209e-05	-1.10884	-1.21644
41953457	chr15:41953457:C:T	1.76201e-09	-2.08401e-10	-1.03847	7.36725e-05	-2.08401e-10	-1.019	7.38869e-05	-2.08401e-10	-1.01952
41953521	chr15:41953521:T:A	4.05198e-10	-1.47763	-1.03067	1.44952e-05	-1.65115	-0.993664	1.45181e-05	-1.65111	-0.995554
41953542	chr15:41953542:T:C	1.78339e-09	-2.08401e-10	-1.02641	7.46043e-05	-2.08401e-10	-1.00643	7.48204e-05	-2.08401e-10	-1.00697
41954107	chr15:41954107:C:T	1.42709e-09	-2.08401e-10	-1.24929	5.85982e-05	-2.08401e-10	-1.24793	5.8796e-05	-2.08401e-10	-1.24798
41954132	chr15:41954132:G:C	8.17174e-10	-1.80683	-2.85769e-10	3.32856e-05	-1.8135	-2.85769e-10	3.33988e-05	-1.81354	-2.85769e-10
41954359	chr15:41954359:T:C	1.75743e-09	-2.08401e-10	-1.04108	7.34719e-05	-2.08401e-10	-1.02173	7.3686e-05	-2.08401e-10	-1.02225
41954479	chr15:41954479:CTG:C	7.68717e-10	-1.86796	-2.85769e-10	3.19972e-05	-1.85298	-2.85769e-10	3.21042e-05	-1.85307	-2.85769e-10
41954805	chr15:41954805:T:A	1.73e-09	-2.08401e-10	-1.0568	7.22756e-05	-2.08401e-10	-1.03814	7.24875e-05	-2.08401e-10	-1.03864
41954806	chr15:41954806:T:C	1.57412e-08	-2.08401e-10	1.15136	0.000686767	-2.08401e-10	1.21337	0.000691866	-2.08401e-10	1.21733
41954870	chr15:41954870:T:C	1.41495e-09	-2.08401e-10	-1.25783	5.80441e-05	-2.08401e-10	-1.25743	5.82422e-05	-2.08401e-10	-1.25745
41955089	chr15:41955089:A:AATCT	1.76237e-09	-2.08401e-10	-1.03827	7.3689e-05	-2.08401e-10	-1.01878	7.39034e-05	-2.08401e-10	-1.0193
41955274	chr15:41955274:G:C	1.4158e-08	1.04535	-2.85769e-10	0.000538091	0.969399	-2.85769e-10	0.000539993	0.969497	-2.85769e-10
41955360	chr15:41955360:G:C	1.4229e-09	-2.08401e-10	-1.25223	5.8408e-05	-2.08401e-10	-1.25118	5.86055e-05	-2.08401e-10	-1.25123
41955377	chr15:41955377:C:T	1.74114e-09	-2.08401e-10	-1.05038	7.27616e-05	-2.08401e-10	-1.03144	7.29743e-05	-2.08401e-10	-1.03195
41955655	chr15:41955655:C:T	4.31595e-09	-2.08401e-10	-0.142608	0.000172486	-2.08401e-10	-0.168316	0.000173253	-2.08401e-10	-0.167304
41955686	chr15:41955686:G:A	1.82008e-09	-2.08401e-10	-1.00604	7.62027e-05	-2.08401e-10	-0.985232	7.64216e-05	-2.08401e-10	-0.985793
41956100	chr15:41956100:G:A	2.2187e-09	0.413943	-1.22195	9.41884e-05	0.447583	-1.22091	9.44481e-05	0.44705	-1.22106
41956167	chr15:41956167:C:T	4.25392e-09	-2.08401e-10	-0.157084	0.000170045	-2.08401e-10	-0.182565	0.000170801	-2.08401e-10	-0.181563
41956253	chr15:41956253:G:A	1.41845e-09	-2.08401e-10	-1.25536	5.82133e-05	-2.08401e-10	-1.25452	5.84117e-05	-2.08401e-10	-1.25454
41956317	chr15:41956317:CAGG:C	6.54469e-09	0.847659	-0.57393	0.000244504	0.76256	-0.581957	0.000245698	0.762711	-0.580668
41956339	chr15:41956339:C:T	1.72414e-09	-2.08401e-10	-1.0602	7.20366e-05	-2.08401e-10	-1.04145	7.22399e-05	-2.08401e-10	-1.04207
41956516	chr15:41956516:G:A	5.73658e-09	-0.0797425	0.22168	0.000269937	-0.0512025	0.330764	0.000269457	-0.0518594	0.32621
41956628	chr15:41956628:T:C	9.51008e-09	0.967696	-0.32027	0.000369658	0.889208	-0.29526	0.000370994	0.889199	-0.295074
41956633	chr15:41956633:A:G	1.10554e-08	-2.08401e-10	0.797993	0.000478915	-2.08401e-10	0.852893	0.000482331	-2.08401e-10	0.856571
41958107	chr15:41958107:A:AGG	6.32011e-09	0.63942	-0.400608	0.000242433	0.57973	-0.407634	0.000243631	0.579871	-0.406277
41958317	chr15:41958317:T:C	5.64436e-09	0.597773	-0.472043	0.000216813	0.539391	-0.478983	0.000217872	0.539531	-0.477682
41958353	chr15:41958353:A:G	1.13982e-08	0.351815	0.476715	0.000553333	0.401475	0.595857	0.000552078	0.400739	0.590893
41958983	chr15:41958983:C:T	1.29669e-08	-2.08401e-10	0.957475	0.000563858	-2.08401e-10	1.01617	0.000567953	-2.08401e-10	1.01998
41959433	chr15:41959433:T:A	1.01232e-08	1.19525	-0.485346	0.000385334	1.12747	-0.491985	0.000387215	1.12761	-0.490692
41959475	chr15:41959475:C:T	2.54163e-10	-1.86874	-1.10597	1.01468e-05	-1.87017	-1.1313	1.01923e-05	-1.87017	-1.13025
41959815	chr15:41959815:C:T	6.21403e-09	0.716742	-0.494858	0.000239604	0.661995	-0.501638	0.000240771	0.66214	-0.500354
41959892	chr15:41959892:C:T	6.32463e-09	0.665014	-0.425489	0.000242509	0.604836	-0.432426	0.000243702	0.604981	-0.431095
41959893	chr15:41959893:C:G	4.2382e-09	-2.08401e-10	-0.160787	0.00016936	-2.08401e-10	-0.186605	0.00017012	-2.08401e-10	-0.185556
41959902	chr15:41959902:G:A	1.68548e-09	-2.08401e-10	-1.08287	6.86093e-05	-2.08401e-10	-1.0902	6.8859e-05	-2.08401e-10	-1.09
41959958	chr15:41959958:C:T	1.67006e-08	1.66145	-0.450934	0.000598976	1.52856	-0.451971	0.00060197	1.52808	-0.449929
41959981	chr15:41959981:C:G	1.52945e-08	-2.08401e-10	1.12257	0.000667248	-2.08401e-10	1.18453	0.000672185	-2.08401e-10	1.18847
41960290	chr15:41960290:C:T	6.54308e-09	0.705359	-0.431877	0.000250767	0.64476	-0.438866	0.000252	0.644905	-0.437536
41960387	chr15:41960387:T:C	1.41798e-09	-2.08401e-10	-1.25569	5.81725e-05	-2.08401e-10	-1.25522	5.8376e-05	-2.08401e-10	-1.25515
41961556	chr15:41961556:T:C	1.19681e-08	-2.08401e-10	0.877316	0.000519975	-2.08401e-10	0.935152	0.000523711	-2.08401e-10	0.938881
41961758	chr15:41961758:A:G	1.25337e-08	-2.08401e-10	0.923499	0.000544733	-2.08401e-10	0.981666	0.000548672	-2.08401e-10	0.985442
41961870	chr15:41961870:C:T	4.83388e-10	-1.23559	-1.09627	2.00677e-05	-1.20496	-1.11455	2.01617e-05	-1.20486	-1.11342
41961897	chr15:41961897:TAAGAG:T	1.2079e-08	-2.08401e-10	0.88654	0.000524729	-2.08401e-10	0.944253	0.000528508	-2.08401e-10	0.947999
41962245	chr15:41962245:G:A	4.01811e-09	-2.08401e-10	-0.214115	0.000160648	-2.08401e-10	-0.239411	0.000161365	-2.08401e-10	-0.238388
41962516	chr15:41962516:T:C	1.50099e-09	-2.08401e-10	-1.1988	6.17551e-05	-2.08401e-10	-1.19545	6.19582e-05	-2.08401e-10	-1.1956
41962984	chr15:41962984:T:C	1.42048e-09	-2.08401e-10	-1.25393	5.83061e-05	-2.08401e-10	-1.25292	5.85045e-05	-2.08401e-10	-1.25296
41962993	chr15:41962993:C:G	1.49434e-09	-2.08401e-10	-1.20324	6.14958e-05	-2.08401e-10	-1.19966	6.16993e-05	-2.08401e-10	-1.19979
41963790	chr15:41963790:T:G	1.59344e-09	-2.08401e-10	-1.13903	6.47193e-05	-2.08401e-10	-1.14857	6.49538e-05	-2.08401e-10	-1.14838
41964391	chr15:41964391:T:C	1.30842e-08	1.60842	-0.641938	0.000466441	1.47412	-0.647614	0.000468595	1.47338	-0.645702
41964769	chr15:41964769:A:AT	2.74008e-10	-1.67884	-1.22069	1.31702e-05	-1.53868	-1.20199	1.3202e-05	-1.53864	-1.20305
41965076	chr15:41965076:A:T	5.14537e-09	-2.08401e-10	0.0331714	0.000208761	-2.08401e-10	0.0225595	0.000209598	-2.08401e-10	0.0231329
41965731	chr15:41965731:C:T	6.63838e-09	1.41379	-1.12584	0.000242548	1.29482	-1.12225	0.00024346	1.29444	-1.12154
41966164	chr15:41966164:C:T	1.42007e-09	-2.08401e-10	-1.25422	5.80776e-05	-2.08401e-10	-1.25685	5.8281e-05	-2.08401e-10	-1.25678
41966756	chr15:41966756:C:A	7.47974e-09	0.787225	-0.379953	0.00028585	0.723879	-0.387041	0.000287267	0.724024	-0.385672
41966877	chr15:41966877:G:A	4.20969e-09	-2.08401e-10	-0.167536	0.000168224	-2.08401e-10	-0.193333	0.000168977	-2.08401e-10	-0.192294
41967188	chr15:41967188:C:T	5.18494e-09	-2.08401e-10	0.0408319	0.000210424	-2.08401e-10	0.0304959	0.000211266	-2.08401e-10	0.0310581
41968111	chr15:41968111:T:C	5.05635e-09	-2.08401e-10	0.0157187	0.000212674	-2.08401e-10	0.0411327	0.00021328	-2.08401e-10	0.0405459
41968258	chr15:41968258:A:G	9.02123e-09	0.772903	-0.178248	0.000352182	0.69717	-0.151651	0.000353474	0.697172	-0.15142
41968732	chr15:41968732:G:A	1.84906e-09	-2.08401e-10	-0.990249	7.57962e-05	-2.08401e-10	-0.990581	7.60724e-05	-2.08401e-10	-0.990374
41969049	chr15:41969049:G:A	3.60521e-09	-2.08401e-10	-0.322546	0.000144454	-2.08401e-10	-0.345667	0.000145092	-2.08401e-10	-0.344692
41969539	chr15:41969539:T:G	1.75717e-09	-2.08401e-10	-1.04122	7.34677e-05	-2.08401e-10	-1.02178	7.36765e-05	-2.08401e-10	-1.02237
41969583	chr15:41969583:G:A	1.02122e-08	0.701623	0.0170345	0.000399496	0.625613	0.0459619	0.00040097	0.625615	0.0462124
41969653	chr15:41969653:C:A	2.75258e-10	-1.7584	-1.13657	1.18837e-05	-1.68804	-1.15542	1.19327e-05	-1.68821	-1.15457
41970649	chr15:41970649:G:A	2.96398e-10	-1.82447	-0.99651	1.15771e-05	-1.8476	-1.022	1.16293e-05	-1.84761	-1.02093
41970837	chr15:41970837:C:T	2.68715e-08	-2.08401e-10	1.68614	0.00117541	-2.08401e-10	1.75075	0.00118466	-2.08401e-10	1.75515
41971169	chr15:41971169:T:G	3.17436e-09	-2.08401e-10	-0.44982	0.000127381	-2.08401e-10	-0.471448	0.000127933	-2.08401e-10	-0.47055
41971757	chr15:41971757:T:G	1.46273e-09	-2.08401e-10	-1.22462	6.01496e-05	-2.08401e-10	-1.22179	6.03501e-05	-2.08401e-10	-1.2219
41971937	chr15:41971937:C:T	8.58197e-10	-1.75785	-2.85769e-10	3.62945e-05	-1.72696	-2.85769e-10	3.64178e-05	-1.727	-2.85769e-10
41972233	chr15:41972233:A:G	1.30458e-08	1.19903	-0.235487	0.000466718	1.06537	-0.238276	0.000469187	1.06489	-0.235949
41972754	chr15:41972754:G:A	1.75086e-09	-1.04482	-2.85769e-10	6.90236e-05	-1.08418	-2.85769e-10	6.9216e-05	-1.08483	-2.85769e-10
41973313	chr15:41973313:T:TG	2.78257e-09	0.660129	-1.24168	0.000105553	0.583877	-1.2433	0.000105915	0.583899	-1.24332
41973356	chr15:41973356:C:T	3.65939e-09	-2.08401e-10	-0.30763	0.000146591	-2.08401e-10	-0.330985	0.000147236	-2.08401e-10	-0.330023
41973388	chr15:41973388:G:A	1.32028e-08	1.09856	-0.123056	0.000511621	1.00137	-0.0824167	0.000514065	1.00115	-0.0808555
41974064	chr15:41974064:T:A	3.66963e-09	0.0112837	-0.316118	0.000141231	-0.0427676	-0.325467	0.000141946	-0.0426273	-0.323986
41974368	chr15:41974368:G:A	3.06049e-09	-2.08401e-10	-0.486351	0.000122906	-2.08401e-10	-0.507208	0.000123441	-2.08401e-10	-0.5063
41974484	chr15:41974484:G:A	1.50276e-09	-2.08401e-10	-1.19762	6.17419e-05	-2.08401e-10	-1.19567	6.19473e-05	-2.08401e-10	-1.19578
41974756	chr15:41974756:C:A	6.8733e-09	0.743456	-0.420736	0.000261524	0.675481	-0.427584	0.000262808	0.675616	-0.42625
41974935	chr15:41974935:A:C	1.47784e-09	-2.08401e-10	-1.21434	6.07878e-05	-2.08401e-10	-1.21124	6.09897e-05	-2.08401e-10	-1.21135
41975154	chr15:41975154:C:T	6.18073e-09	0.216512	-2.85769e-10	0.00023674	0.148334	-2.85769e-10	0.000237577	0.148433	-2.85769e-10
41975341	chr15:41975341:A:G	9.55e-09	0.651615	-2.85769e-10	0.000316518	0.43875	-2.85769e-10	0.000318026	0.440074	-2.85769e-10
41975446	chr15:41975446:G:A	3.05938e-09	-2.08401e-10	-0.486712	0.000121996	-2.08401e-10	-0.514639	0.000122521	-2.08401e-10	-0.513777
41976274	chr15:41976274:T:C	2.82803e-10	-1.79552	-1.07241	1.22248e-05	-1.73154	-1.08362	1.22782e-05	-1.73159	-1.08264
41976631	chr15:41976631:C:G	4.39624e-09	0.0629506	-0.187126	0.000168884	0.00591946	-0.195338	0.000169721	0.00606761	-0.193971
41977093	chr15:41977093:A:C	2.94206e-09	0.146086	-0.671901	0.000112361	0.081696	-0.678605	0.00011289	0.0818244	-0.677467
41977272	chr15:41977272:A:T	1.51882e-09	-2.08401e-10	-1.18699	6.25302e-05	-2.08401e-10	-1.18298	6.27362e-05	-2.08401e-10	-1.18312
41977809	chr15:41977809:T:A	2.23754e-09	-2.08401e-10	-0.799548	9.03405e-05	-2.08401e-10	-0.815043	9.07035e-05	-2.08401e-10	-0.814463
41977861	chr15:41977861:T:C	1.65883e-09	-0.96224	-0.136571	6.418e-05	-1.08867	-0.068264	6.41995e-05	-1.08888	-0.0711885
41978076	chr15:41978076:C:T	3.58276e-09	0.685669	-1.01446	0.000137185	0.61256	-1.00986	0.000137692	0.612598	-1.00964
41978444	chr15:41978444:T:A	1.42433e-09	-2.08401e-10	-1.25122	5.84576e-05	-2.08401e-10	-1.25033	5.86554e-05	-2.08401e-10	-1.25038
41978499	chr15:41978499:C:T	4.64072e-09	0.588594	-0.658649	0.000295131	1.05298	-0.684185	0.000296236	1.05205	-0.68295
41978532	chr15:41978532:C:T	3.23958e-09	-0.405209	-0.0242728	0.000169079	-0.159857	-0.0284067	0.000169997	-0.159899	-0.0263808
41978715	chr15:41978715:G:A	4.55391e-09	-2.08401e-10	-0.0889401	0.000195167	-2.08401e-10	-0.0447733	0.000195819	-2.08401e-10	-0.0448694
41978944	chr15:41978944:A:G	1.5025e-09	-2.08401e-10	-1.19779	6.10572e-05	-2.08401e-10	-1.20682	6.12838e-05	-2.08401e-10	-1.20654
41979019	chr15:41979019:A:G	1.49714e-09	-1.20137	-2.85769e-10	5.48815e-05	-1.31345	-2.85769e-10	5.50695e-05	-1.31346	-2.85769e-10
41979633	chr15:41979633:C:A	5.57563e-08	-2.08401e-10	2.41606	0.00254228	-2.08401e-10	2.52219	0.0025509	-2.08401e-10	2.52214
41980049	chr15:41980049:T:C	1.42315e-09	-0.518892	-0.733158	5.45797e-05	-0.593884	-0.725084	5.47849e-05	-0.593549	-0.725095
41980168	chr15:41980168:GA:G	3.6747e-10	-1.34737	-1.25867	1.86173e-05	-1.13583	-1.25871	1.86886e-05	-1.13545	-1.25869
41980513	chr15:41980513:G:T	2.78737e-10	-1.85714	-1.02527	1.21692e-05	-1.81505	-1.00467	1.21972e-05	-1.81493	-1.00593
41981061	chr15:41981061:G:C	4.5355e-10	-1.31168	-1.0839	2.29459e-05	-1.09828	-1.08721	2.30245e-05	-1.0979	-1.0876
41982263	chr15:41982263:G:A	1.45876e-09	-0.544223	-0.683115	5.45829e-05	-0.644324	-0.674585	5.47894e-05	-0.643962	-0.674601
41982338	chr15:41982338:T:G	2.59401e-09	-2.08401e-10	-0.651719	0.000105188	-2.08401e-10	-0.662882	0.00010568	-2.08401e-10	-0.66164
41982520	chr15:41982520:G:C	1.51202e-09	-0.504351	-0.687125	5.64891e-05	-0.605957	-0.678624	5.67032e-05	-0.605589	-0.67864
41982861	chr15:41982861:C:T	1.57905e-09	-2.08401e-10	-1.1481	6.51071e-05	-2.08401e-10	-1.1426	6.5321e-05	-2.08401e-10	-1.14275
41982866	chr15:41982866:A:G	2.18111e-10	-1.87006	-1.25762	9.1056e-06	-1.85093	-1.25881	9.13788e-06	-1.85086	-1.25877
41983270	chr15:41983270:C:A	2.82377e-09	-1.71218	1.14533	0.000126194	-1.75868	1.27787	0.000125911	-1.75889	1.27241
41983743	chr15:41983743:C:T	1.52468e-09	-2.08401e-10	-1.18314	6.27002e-05	-2.08401e-10	-1.18026	6.29059e-05	-2.08401e-10	-1.18042
41983978	chr15:41983978:T:C	3.49687e-10	-1.85663	-0.799017	1.58307e-05	-1.80717	-0.749512	1.58458e-05	-1.80701	-0.752148
41984605	chr15:41984605:G:A	1.62735e-09	-2.08401e-10	-1.11797	6.72313e-05	-2.08401e-10	-1.11049	6.74447e-05	-2.08401e-10	-1.11075
41984671	chr15:41984671:G:A	1.44556e-09	-2.08401e-10	-1.23643	5.947e-05	-2.08401e-10	-1.23316	5.96673e-05	-2.08401e-10	-1.23328
41985735	chr15:41985735:T:C	6.82236e-10	-1.81944	-0.167861	2.90118e-05	-1.86377	-0.0871593	2.89927e-05	-1.86381	-0.0912072
41985964	chr15:41985964:C:T	4.27489e-08	-2.08401e-10	2.15042	0.00194465	-2.08401e-10	2.25421	0.00195125	-2.08401e-10	2.25417
41986085	chr15:41986085:G:A	3.61634e-09	-2.08401e-10	-0.319463	0.000151592	-2.08401e-10	-0.297437	0.000152025	-2.08401e-10	-0.298016
41986821	chr15:41986821:C:G	1.92989e-09	-2.08401e-10	-0.947464	7.96588e-05	-2.08401e-10	-0.940877	7.99083e-05	-2.08401e-10	-0.94118
41987151	chr15:41987151:G:T	3.44797e-08	-2.08401e-10	1.93545	0.00156316	-2.08401e-10	2.03583	0.00156843	-2.08401e-10	2.03577
41987965	chr15:41987965:G:A	1.86991e-09	-2.08401e-10	-0.979033	7.71344e-05	-2.08401e-10	-0.97308	7.73799e-05	-2.08401e-10	-0.973332
41988569	chr15:41988569:C:T	7.67672e-10	-1.86932	-2.85769e-10	3.15617e-05	-1.86668	-2.85769e-10	3.16688e-05	-1.86673	-2.85769e-10
41988790	chr15:41988790:G:A	9.16404e-10	-1.56512	-0.127108	3.99444e-05	-1.44611	-0.185032	4.00613e-05	-1.44584	-0.185805
41988892	chr15:41988892:A:G	1.69288e-09	-2.08401e-10	-1.0785	6.92589e-05	-2.08401e-10	-1.08078	6.95252e-05	-2.08401e-10	-1.08037
41989521	chr15:41989521:G:A	3.06119e-10	-1.85081	-0.937895	1.34728e-05	-1.80384	-0.914111	1.34956e-05	-1.80368	-0.916014
41989861	chr15:41989861:A:G	3.23968e-09	-2.08401e-10	-0.42945	0.000135889	-2.08401e-10	-0.406792	0.000136286	-2.08401e-10	-0.407306
41990044	chr15:41990044:G:A	3.38058e-09	-1.61943	1.23255	0.000122028	-1.69326	1.17888	0.000122792	-1.69351	1.18195
41990170	chr15:41990170:G:A	1.93325e-09	-2.08401e-10	-0.945722	8.03965e-05	-2.08401e-10	-0.931658	8.06377e-05	-2.08401e-10	-0.932093
41990658	chr15:41990658:A:G	1.41669e-09	-2.08401e-10	-1.2566	5.81855e-05	-2.08401e-10	-1.25499	5.83831e-05	-2.08401e-10	-1.25503
41990669	chr15:41990669:A:G	1.54839e-09	-2.08401e-10	-1.16771	6.3976e-05	-2.08401e-10	-1.16012	6.41838e-05	-2.08401e-10	-1.16031
41990692	chr15:41990692:C:G	3.18518e-10	-1.4954	-1.2536	1.20292e-05	-1.5758	-1.25549	1.20691e-05	-1.57606	-1.25535
41990994	chr15:41990994:T:C	1.19155e-09	-0.710172	-0.719496	3.82736e-05	-0.940919	-0.732948	3.84629e-05	-0.940306	-0.732058
41991079	chr15:41991079:T:A	7.79831e-09	0.448982	-2.85769e-10	0.000375569	0.609813	-2.85769e-10	0.000376557	0.60901	-2.85769e-10
41991850	chr15:41991850:C:T	1.39084e-09	-0.516725	-0.758294	4.38073e-05	-0.767746	-0.771083	4.40249e-05	-0.767072	-0.770232
41992061	chr15:41992061:C:T	1.52741e-09	-2.08401e-10	-1.18135	6.2307e-05	-2.08401e-10	-1.18656	6.25386e-05	-2.08401e-10	-1.18627
41992076	chr15:41992076:A:G	1.37062e-09	-0.654549	-0.635115	4.37276e-05	-0.891283	-0.649368	4.39471e-05	-0.890644	-0.648429
41992153	chr15:41992153:T:C	7.56831e-10	-0.658947	-1.22459	2.43766e-05	-0.907109	-1.2179	2.44655e-05	-0.90669	-1.2181
41992301	chr15:41992301:G:A	1.48914e-09	-2.08401e-10	-1.20673	6.12694e-05	-2.08401e-10	-1.20335	6.14738e-05	-2.08401e-10	-1.20345
41992408	chr15:41992408:T:C	1.33551e-09	-0.655991	-0.659618	4.27191e-05	-0.890029	-0.673954	4.29322e-05	-0.889417	-0.67302
41992447	chr15:41992447:G:A	5.61167e-09	-2.08401e-10	0.119923	0.000248127	-2.08401e-10	0.195313	0.000248664	-2.08401e-10	0.194042
41992602	chr15:41992602:C:T	1.42043e-09	-2.08401e-10	-1.25397	5.85591e-05	-2.08401e-10	-1.24859	5.87515e-05	-2.08401e-10	-1.24874
41992669	chr15:41992669:CCT:C	1.77635e-09	-0.298162	-0.732202	5.51142e-05	-0.563538	-0.745684	5.53928e-05	-0.56283	-0.744779
41992671	chr15:41992671:T:G	2.97696e-09	-2.08401e-10	-0.514024	0.000128484	-2.08401e-10	-0.462827	0.000128839	-2.08401e-10	-0.463499
41992726	chr15:41992726:C:T	1.19263e-09	-0.714948	-0.713813	3.83864e-05	-0.943875	-0.727051	3.85752e-05	-0.943282	-0.726166
41992986	chr15:41992986:G:A	2.57397e-09	-2.08401e-10	-0.659476	0.000104672	-2.08401e-10	-0.667793	0.000105081	-2.08401e-10	-0.66733
41993297	chr15:41993297:G:A	3.73572e-10	-1.43279	-1.15678	1.6176e-05	-1.36357	-1.17153	1.62365e-05	-1.36392	-1.17087
41993473	chr15:41993473:C:A	1.44131e-09	-2.08401e-10	-1.23937	5.88663e-05	-2.08401e-10	-1.24336	5.90735e-05	-2.08401e-10	-1.24328
41994396	chr15:41994396:C:T	1.13921e-09	-1.47459	-2.85769e-10	5.0061e-05	-1.40539	-2.85769e-10	5.02214e-05	-1.40562	-2.85769e-10
41994519	chr15:41994519:TTA:T	1.82951e-09	-2.08401e-10	-1.00088	7.47094e-05	-2.08401e-10	-1.00502	7.4995e-05	-2.08401e-10	-1.00464
41994573	chr15:41994573:A:G	5.57835e-10	-1.28538	-0.903241	1.85946e-05	-1.47585	-0.919908	1.86696e-05	-1.47559	-0.919574
41995085	chr15:41995085:A:T	1.52345e-09	-2.08401e-10	-1.18395	6.18385e-05	-2.08401e-10	-1.1941	6.20673e-05	-2.08401e-10	-1.19384
41995108	chr15:41995108:G:A	2.09214e-09	-2.08401e-10	-0.866737	8.42902e-05	-2.08401e-10	-0.884364	8.46358e-05	-2.08401e-10	-0.883702
41995161	chr15:41995161:G:A	1.44659e-09	-2.08401e-10	-1.23571	5.94611e-05	-2.08401e-10	-1.23331	5.96624e-05	-2.08401e-10	-1.23336
41995172	chr15:41995172:A:G	1.53304e-09	-2.08401e-10	-1.17767	6.22005e-05	-2.08401e-10	-1.18827	6.24314e-05	-2.08401e-10	-1.18799
41995380	chr15:41995380:G:A	3.26542e-10	-1.85193	-0.87219	1.36418e-05	-1.86995	-0.835538	1.36642e-05	-1.86996	-0.837328
41995408	chr15:41995408:T:C	2.94117e-10	-1.75873	-1.06997	1.195e-05	-1.74938	-1.08852	1.20004e-05	-1.7495	-1.08763
41995578	chr15:41995578:A:G	1.4171e-09	-2.08401e-10	-1.25631	5.80235e-05	-2.08401e-10	-1.25778	5.82245e-05	-2.08401e-10	-1.25775
41995789	chr15:41995789:T:C	3.75197e-09	-0.57693	0.294285	0.000103908	-1.03879	0.363661	0.000103953	-1.03864	0.36052
41996144	chr15:41996144:C:T	1.69083e-09	-2.08401e-10	-1.0797	7.0077e-05	-2.08401e-10	-1.06903	7.02996e-05	-2.08401e-10	-1.06929
41996159	chr15:41996159:C:A	1.44614e-09	-2.08401e-10	-1.23602	5.91546e-05	-2.08401e-10	-1.23847	5.93671e-05	-2.08401e-10	-1.23832
41996173	chr15:41996173:C:T	2.69982e-09	-2.08401e-10	-0.611739	0.000115103	-2.08401e-10	-0.572806	0.000115501	-2.08401e-10	-0.572776
41996621	chr15:41996621:C:T	2.50726e-09	-2.08401e-10	-0.685733	0.000103606	-2.08401e-10	-0.678037	0.000104044	-2.08401e-10	-0.677248
41996632	chr15:41996632:C:T	1.50047e-09	-2.08401e-10	-1.19915	6.13187e-05	-2.08401e-10	-1.20254	6.15398e-05	-2.08401e-10	-1.20238
41996645	chr15:41996645:G:T	1.52422e-09	-2.08401e-10	-1.18344	6.27402e-05	-2.08401e-10	-1.17963	6.29491e-05	-2.08401e-10	-1.17973
41996825	chr15:41996825:T:G	2.18729e-09	-2.08401e-10	-0.82226	8.80377e-05	-2.08401e-10	-0.840864	8.84019e-05	-2.08401e-10	-0.840166
41997127	chr15:41997127:G:A	1.41766e-09	-2.08401e-10	-1.25592	5.80401e-05	-2.08401e-10	-1.2575	5.82413e-05	-2.08401e-10	-1.25747
41997324	chr15:41997324:C:T	5.59161e-09	-0.415283	0.531625	0.000147312	-0.900714	0.574641	0.000147541	-0.900454	0.572501
41997477	chr15:41997477:C:T	4.13462e-09	-0.40932	0.22379	0.000110333	-0.905946	0.290817	0.000110394	-0.905776	0.287776
41997645	chr15:41997645:G:A	2.10906e-09	-2.08401e-10	-0.858685	8.49677e-05	-2.08401e-10	-0.876358	8.532e-05	-2.08401e-10	-0.87565
41997783	chr15:41997783:T:C	2.45701e-09	-2.08401e-10	-0.705979	9.71841e-05	-2.08401e-10	-0.742022	9.76516e-05	-2.08401e-10	-0.740653
41997830	chr15:41997830:T:C	1.31666e-09	-1.52008	0.19025	4.40633e-05	-1.64505	0.11205	4.43846e-05	-1.64489	0.115724
41997883	chr15:41997883:A:C	2.10906e-09	-2.08401e-10	-0.858685	8.49677e-05	-2.08401e-10	-0.876358	8.532e-05	-2.08401e-10	-0.87565
41997999	chr15:41997999:C:T	4.72324e-10	-1.83438	-0.520635	2.05442e-05	-1.84864	-0.447408	2.05376e-05	-1.84881	-0.450996
41998155	chr15:41998155:C:T	1.41501e-09	-2.08401e-10	-1.25779	5.80934e-05	-2.08401e-10	-1.25658	5.82911e-05	-2.08401e-10	-1.25661
41998357	chr15:41998357:C:T	1.57234e-09	-2.08401e-10	-1.15236	6.40953e-05	-2.08401e-10	-1.15826	6.43369e-05	-2.08401e-10	-1.15793
41998507	chr15:41998507:G:A	2.00111e-09	-0.387827	-0.523397	5.29008e-05	-0.887318	-0.462893	5.29469e-05	-0.887227	-0.465543
41998870	chr15:41998870:C:T	2.29685e-10	-1.85895	-1.21702	9.33815e-06	-1.8692	-1.21532	9.36922e-06	-1.8692	-1.21543
41998982	chr15:41998982:A:G	2.25796e-09	-2.08401e-10	-0.790465	9.20661e-05	-2.08401e-10	-0.796123	9.24335e-05	-2.08401e-10	-0.795569
41999375	chr15:41999375:C:T	2.14069e-09	-2.08401e-10	-0.843796	8.62115e-05	-2.08401e-10	-0.861825	8.65698e-05	-2.08401e-10	-0.861108
41999674	chr15:41999674:C:T	1.49876e-09	-2.08401e-10	-1.20029	6.16621e-05	-2.08401e-10	-1.19696	6.18682e-05	-2.08401e-10	-1.19705
41999824	chr15:41999824:C:T	2.20325e-09	-2.08401e-10	-0.814991	8.86897e-05	-2.08401e-10	-0.833486	8.90611e-05	-2.08401e-10	-0.832736
41999850	chr15:41999850:C:A	2.54901e-09	-2.08401e-10	-0.669221	0.000102268	-2.08401e-10	-0.691031	0.000102705	-2.08401e-10	-0.690195
41999872	chr15:41999872:C:T	3.33268e-10	-1.45346	-1.25027	1.28401e-05	-1.51725	-1.24881	1.2878e-05	-1.51751	-1.24903
42000062	chr15:42000062:T:C	2.15298e-09	-2.08401e-10	-0.838072	8.66929e-05	-2.08401e-10	-0.856257	8.70543e-05	-2.08401e-10	-0.855527
42000319	chr15:42000319:C:A	1.44883e-09	-1.53645	0.302279	4.85234e-05	-1.6577	0.221119	4.88828e-05	-1.65755	0.224914
42000334	chr15:42000334:T:C	1.51033e-09	-2.08401e-10	-1.1926	6.21018e-05	-2.08401e-10	-1.18985	6.23057e-05	-2.08401e-10	-1.19001
42000335	chr15:42000335:G:A	2.96017e-09	-2.08401e-10	-0.519679	0.000118453	-2.08401e-10	-0.544114	0.000118969	-2.08401e-10	-0.543192
42000575	chr15:42000575:A:C	1.86375e-09	-2.08401e-10	-0.982334	7.53031e-05	-2.08401e-10	-0.997107	7.56069e-05	-2.08401e-10	-0.996512
42000606	chr15:42000606:C:T	1.86762e-09	-2.08401e-10	-0.98026	7.54548e-05	-2.08401e-10	-0.995095	7.57593e-05	-2.08401e-10	-0.994498
42000694	chr15:42000694:T:G	1.41847e-09	-2.08401e-10	-1.25535	5.83013e-05	-2.08401e-10	-1.25301	5.84981e-05	-2.08401e-10	-1.25307
42000712	chr15:42000712:A:G	1.87917e-09	-2.08401e-10	-0.974098	7.59063e-05	-2.08401e-10	-0.989129	7.62132e-05	-2.08401e-10	-0.988525
42000810	chr15:42000810:G:A	8.4515e-10	-1.77317	-2.85769e-10	3.39716e-05	-1.7931	-2.85769e-10	3.40808e-05	-1.79332	-2.85769e-10
42000816	chr15:42000816:T:C	2.25796e-09	-2.08401e-10	-0.790465	9.20661e-05	-2.08401e-10	-0.796123	9.24335e-05	-2.08401e-10	-0.795569
42000840	chr15:42000840:C:T	1.42047e-09	-2.08401e-10	-1.25393	5.81258e-05	-2.08401e-10	-1.25602	5.8328e-05	-2.08401e-10	-1.25598
42000879	chr15:42000879:G:T	2.38768e-10	-1.86557	-1.17162	9.67529e-06	-1.86996	-1.1791	9.71116e-06	-1.86996	-1.17883
42000891	chr15:42000891:G:A	3.53551e-09	-2.08401e-10	-0.342068	0.000148069	-2.08401e-10	-0.320951	0.000148509	-2.08401e-10	-0.321411
42000905	chr15:42000905:C:T	1.42047e-09	-2.08401e-10	-1.25393	5.81258e-05	-2.08401e-10	-1.25602	5.8328e-05	-2.08401e-10	-1.25598
42001131	chr15:42001131:T:C	1.59299e-08	-2.08401e-10	1.16328	0.000720369	-2.08401e-10	1.26113	0.000722026	-2.08401e-10	1.26
42001193	chr15:42001193:G:A	2.61804e-09	-2.08401e-10	-0.6425	0.000104938	-2.08401e-10	-0.665257	0.000105382	-2.08401e-10	-0.664463
42001440	chr15:42001440:G:T	2.25796e-09	-2.08401e-10	-0.790465	9.20661e-05	-2.08401e-10	-0.796123	9.24335e-05	-2.08401e-10	-0.795569
42001443	chr15:42001443:C:T	1.54991e-09	-2.08401e-10	-1.16673	6.40338e-05	-2.08401e-10	-1.15922	6.42422e-05	-2.08401e-10	-1.1594
42001680	chr15:42001680:C:G	2.47806e-10	-1.77733	-1.2227	1.07389e-05	-1.72248	-1.22227	1.07721e-05	-1.72256	-1.22254
42001920	chr15:42001920:C:T	1.51861e-09	-2.08401e-10	-1.18713	6.16381e-05	-2.08401e-10	-1.19735	6.18642e-05	-2.08401e-10	-1.19712
42002062	chr15:42002062:T:C	2.4369e-09	-2.08401e-10	-0.714201	9.664e-05	-2.08401e-10	-0.747636	9.70697e-05	-2.08401e-10	-0.74663
42002089	chr15:42002089:C:T	2.57037e-09	-2.08401e-10	-0.660874	0.000102815	-2.08401e-10	-0.6857	0.000103271	-2.08401e-10	-0.684699
42002118	chr15:42002118:T:C	1.74227e-09	-2.08401e-10	-1.04974	7.21019e-05	-2.08401e-10	-1.04055	7.23373e-05	-2.08401e-10	-1.04072
42002674	chr15:42002674:C:T	1.72676e-09	-2.08401e-10	-1.05868	7.15989e-05	-2.08401e-10	-1.04755	7.18256e-05	-2.08401e-10	-1.04782
42002753	chr15:42002753:T:C	1.42214e-09	-2.08401e-10	-1.25276	5.84622e-05	-2.08401e-10	-1.25025	5.86595e-05	-2.08401e-10	-1.25031
42003121	chr15:42003121:A:G	1.421e-09	-0.539511	-0.714054	3.71115e-05	-1.04241	-0.66229	3.71736e-05	-1.04181	-0.664652
42003257	chr15:42003257:T:C	1.41355e-09	-2.08401e-10	-1.25882	5.79762e-05	-2.08401e-10	-1.2586	5.81743e-05	-2.08401e-10	-1.25862
42003366	chr15:42003366:C:T	2.28743e-10	-1.86225	-1.21784	9.32505e-06	-1.86999	-1.21594	9.35608e-06	-1.86999	-1.21605
42003420	chr15:42003420:A:C	2.43156e-10	-1.80372	-1.21526	1.01351e-05	-1.79144	-1.21118	1.01654e-05	-1.79143	-1.21164
42003521	chr15:42003521:T:C	3.2383e-09	-2.08401e-10	-0.429876	0.00013183	-2.08401e-10	-0.437115	0.000132366	-2.08401e-10	-0.436489
42003678	chr15:42003678:G:A	1.22328e-09	-0.745821	-0.657565	3.3461e-05	-1.20492	-0.603328	3.35112e-05	-1.20438	-0.605802
42003688	chr15:42003688:C:T	4.0115e-09	-2.08401e-10	-0.215761	0.000172811	-2.08401e-10	-0.166429	0.000173182	-2.08401e-10	-0.167714
42003768	chr15:42003768:T:C	1.3007e-09	-0.686388	-0.655633	3.51337e-05	-1.15812	-0.601346	3.51869e-05	-1.15756	-0.603823
42003877	chr15:42003877:T:TCC	5.60909e-09	-1.85355	1.97301	0.000205076	-1.85051	1.85526	0.000206906	-1.85057	1.86077
42004582	chr15:42004582:C:A	3.73547e-10	-1.39247	-1.19717	1.43836e-05	-1.45893	-1.19361	1.44204e-05	-1.45923	-1.19418
42004754	chr15:42004754:C:A	1.41924e-09	-2.08401e-10	-1.2548	5.84326e-05	-2.08401e-10	-1.25076	5.86289e-05	-2.08401e-10	-1.25083
42004758	chr15:42004758:T:C	1.4135e-09	-2.08401e-10	-1.25885	5.79833e-05	-2.08401e-10	-1.25847	5.81818e-05	-2.08401e-10	-1.25849
42005397	chr15:42005397:G:A	1.12879e-09	-0.234166	-1.24961	2.83434e-05	-0.728727	-1.24551	2.84426e-05	-0.728376	-1.2458
42005628	chr15:42005628:C:T	1.95315e-08	0.675148	0.691958	0.000431584	-0.0128512	0.761684	0.000431807	-0.0126895	0.758609
42005690	chr15:42005690:A:G	1.91395e-08	0.674471	0.67236	0.000423286	-0.0124273	0.741846	0.000423509	-0.0122696	0.738785
42005707	chr15:42005707:C:T	6.4663e-09	-2.08401e-10	0.261679	0.000286237	-2.08401e-10	0.338191	0.000286954	-2.08401e-10	0.337262
42005726	chr15:42005726:T:C	1.15235e-09	-0.214825	-1.2483	2.88481e-05	-0.712643	-1.24394	2.89485e-05	-0.712292	-1.24425
42005835	chr15:42005835:T:A	1.10743e-09	-0.252796	-1.25009	2.78869e-05	-0.744367	-1.2461	2.79846e-05	-0.74402	-1.24639
42005879	chr15:42005879:C:T	1.58465e-09	-2.08401e-10	-1.14456	6.48394e-05	-2.08401e-10	-1.14672	6.50729e-05	-2.08401e-10	-1.14655
42005880	chr15:42005880:A:G	1.13666e-09	-0.228555	-1.24828	2.85016e-05	-0.724751	-1.24392	2.86007e-05	-0.724401	-1.24423
42005928	chr15:42005928:A:G	2.19323e-09	-2.08401e-10	-0.819552	9.0524e-05	-2.08401e-10	-0.813014	9.08993e-05	-2.08401e-10	-0.812307
42005935	chr15:42005935:A:G	2.3169e-09	-2.08401e-10	-0.764696	9.44819e-05	-2.08401e-10	-0.770221	9.48606e-05	-2.08401e-10	-0.769651
42007043	chr15:42007043:C:T	3.49604e-10	-1.50292	-1.15296	1.41659e-05	-1.5188	-1.149	1.42181e-05	-1.51856	-1.14899
42007220	chr15:42007220:G:A	9.351e-10	-0.442491	-1.22954	2.45329e-05	-0.896219	-1.2224	2.46125e-05	-0.895921	-1.22289
42007424	chr15:42007424:C:T	1.82156e-09	-2.08401e-10	-1.00523	7.70923e-05	-2.08401e-10	-0.973626	7.72916e-05	-2.08401e-10	-0.974474
42007905	chr15:42007905:G:A	3.99524e-09	-2.08401e-10	-0.219822	0.00015928	-2.08401e-10	-0.247964	0.00016	-2.08401e-10	-0.246883
42008104	chr15:42008104:C:T	1.6952e-09	-1.07712	-2.85769e-10	6.26594e-05	-1.18091	-2.85769e-10	6.29161e-05	-1.18026	-2.85769e-10
42008105	chr15:42008105:G:A	3.00505e-10	-1.81625	-0.990965	1.27076e-05	-1.81448	-0.961952	1.27358e-05	-1.81421	-0.963429
42008340	chr15:42008340:G:A	1.14899e-09	-0.237755	-1.22828	3.09065e-05	-0.6694	-1.21826	3.10021e-05	-0.669253	-1.21875
42008583	chr15:42008583:AC:A	1.97708e-09	-2.08401e-10	-0.923307	8.15701e-05	-2.08401e-10	-0.917167	8.19008e-05	-2.08401e-10	-0.91655
42008688	chr15:42008688:G:A	1.10646e-09	-0.719473	-0.784291	3.50779e-05	-0.99404	-0.767016	3.51621e-05	-0.994219	-0.767871
42008749	chr15:42008749:T:A	2.63289e-09	-2.08401e-10	-0.636844	0.000110851	-2.08401e-10	-0.61044	0.000111122	-2.08401e-10	-0.611426
42009136	chr15:42009136:T:C	5.43102e-10	-1.87009	-0.345294	2.27928e-05	-1.87011	-0.322078	2.28856e-05	-1.87011	-0.32144
42009299	chr15:42009299:T:C	1.33481e-09	-0.673374	-0.642765	4.21394e-05	-0.958941	-0.618705	4.22302e-05	-0.959127	-0.619798
42009598	chr15:42009598:C:A	1.43226e-09	-2.08401e-10	-1.24567	5.86301e-05	-2.08401e-10	-1.24738	5.88355e-05	-2.08401e-10	-1.24731
42009661	chr15:42009661:T:C	1.54623e-09	-0.523228	-0.645878	4.79962e-05	-0.825239	-0.622269	4.80992e-05	-0.825444	-0.623351
42009696	chr15:42009696:A:G	7.52262e-09	-2.08401e-10	0.412989	0.000334889	-2.08401e-10	0.495171	0.000335944	-2.08401e-10	0.494885
42009921	chr15:42009921:T:C	5.21526e-09	0.260984	-0.21432	0.000127548	-0.303225	-0.166913	0.000127665	-0.303257	-0.169389
42010235	chr15:42010235:A:G	1.54349e-09	-0.565324	-0.605557	4.82733e-05	-0.859054	-0.582696	4.83819e-05	-0.859243	-0.58369
42010322	chr15:42010322:C:T	2.37863e-10	-1.80223	-1.23875	9.64627e-06	-1.81428	-1.23777	9.67566e-06	-1.81445	-1.238
42010508	chr15:42010508:G:A	1.38524e-09	-0.553731	-0.725321	4.31691e-05	-0.849085	-0.704419	4.32692e-05	-0.849282	-0.705336
42010553	chr15:42010553:G:A	1.30214e-09	-0.140626	-1.20029	3.54343e-05	-0.554103	-1.19685	3.55771e-05	-0.553343	-1.19701
42010657	chr15:42010657:T:C	1.19137e-09	-0.222746	-1.20708	3.27172e-05	-0.626881	-1.20385	3.28487e-05	-0.626141	-1.20401
42010666	chr15:42010666:T:C	2.65919e-09	-2.08401e-10	-0.626903	0.000106901	-2.08401e-10	-0.646723	0.000107355	-2.08401e-10	-0.645923
42010851	chr15:42010851:A:G	5.47237e-09	0.0947866	-2.85769e-10	0.000141799	-0.364222	-2.85769e-10	0.000142394	-0.363459	-2.85769e-10
42011288	chr15:42011288:G:A	1.33511e-09	-0.596778	-0.719137	4.18396e-05	-0.886848	-0.697938	4.19365e-05	-0.887039	-0.698863
42011456	chr15:42011456:T:C	1.08935e-09	-0.751429	-0.767911	3.45568e-05	-1.02831	-0.747713	3.46391e-05	-1.02848	-0.748595
42011487	chr15:42011487:C:T	1.31204e-09	-0.109711	-1.22363	3.54817e-05	-0.528666	-1.22095	3.56265e-05	-0.527892	-1.22108
42011539	chr15:42011539:T:G	1.88354e-08	-2.08401e-10	1.33082	0.000821376	-2.08401e-10	1.39235	0.000823913	-2.08401e-10	1.39201
42011591	chr15:42011591:G:A	1.26879e-08	-2.08401e-10	0.935722	0.000572182	-2.08401e-10	1.03083	0.000573801	-2.08401e-10	1.03022
42011662	chr15:42011662:C:T	3.01889e-09	-2.08401e-10	-0.500036	0.000124119	-2.08401e-10	-0.497387	0.000124664	-2.08401e-10	-0.49644
42011805	chr15:42011805:G:A	5.11339e-10	-1.81413	-0.461522	2.14218e-05	-1.82672	-0.427498	2.14593e-05	-1.82688	-0.429024
42011917	chr15:42011917:T:C	2.00291e-09	-2.08401e-10	-0.910327	8.17287e-05	-2.08401e-10	-0.915224	8.20503e-05	-2.08401e-10	-0.914727
42012360	chr15:42012360:C:G	1.23028e-09	-0.18527	-1.21241	3.46725e-05	-0.549054	-1.22363	3.48382e-05	-0.548167	-1.22318
42012446	chr15:42012446:T:C	1.93933e-09	-2.08401e-10	-0.942582	7.90102e-05	-2.08401e-10	-0.949052	7.93515e-05	-2.08401e-10	-0.948172
42012500	chr15:42012500:C:G	5.55644e-09	0.110032	-2.85769e-10	0.000265573	0.263259	-2.85769e-10	0.000266337	0.262702	-2.85769e-10
42012707	chr15:42012707:T:C	1.21297e-08	-2.08401e-10	0.890735	0.000526511	-2.08401e-10	0.947643	0.00052807	-2.08401e-10	0.947171
42012920	chr15:42012920:T:C	2.42519e-09	-2.08401e-10	-0.719017	0.000100902	-2.08401e-10	-0.704481	0.000101176	-2.08401e-10	-0.705193
42013184	chr15:42013184:C:T	3.08038e-10	-1.53065	-1.25181	1.04975e-05	-1.71241	-1.25507	1.05366e-05	-1.71227	-1.25493
42013286	chr15:42013286:C:T	1.98867e-09	-2.08401e-10	-0.917461	8.27868e-05	-2.08401e-10	-0.902361	8.30415e-05	-2.08401e-10	-0.902719
42013500	chr15:42013500:C:A	8.92648e-10	-1.55382	-0.16467	3.92924e-05	-1.52607	-0.121522	3.94641e-05	-1.52584	-0.120825
42013528	chr15:42013528:G:A	3.16157e-10	-1.49773	-1.25871	1.27102e-05	-1.51895	-1.25727	1.27454e-05	-1.51953	-1.25736
42013571	chr15:42013571:G:A	6.38672e-10	-1.24921	-0.804077	2.53328e-05	-1.25348	-0.833051	2.54403e-05	-1.25329	-0.832438
42013579	chr15:42013579:G:C	2.54846e-09	-2.08401e-10	-0.669438	0.000102975	-2.08401e-10	-0.68414	0.000103438	-2.08401e-10	-0.683089
42013654	chr15:42013654:A:AGAG	5.95079e-10	-1.20173	-0.92226	2.40778e-05	-1.19986	-0.937474	2.41638e-05	-1.19957	-0.937635
42013699	chr15:42013699:C:T	1.54828e-09	-2.08401e-10	-1.16778	6.51762e-05	-2.08401e-10	-1.14153	6.54582e-05	-2.08401e-10	-1.14065
42013800	chr15:42013800:T:C	8.38854e-10	-1.39596	-0.384685	3.59444e-05	-1.37598	-0.360679	3.60343e-05	-1.37549	-0.362097
42013809	chr15:42013809:AT:A	8.91741e-10	-1.85645	0.136949	3.47188e-05	-1.85704	0.0856937	3.49311e-05	-1.857	0.0883147
42013817	chr15:42013817:G:A	6.58313e-10	-1.62294	-0.400055	2.78199e-05	-1.61432	-0.378554	2.78855e-05	-1.61395	-0.380002
42013837	chr15:42013837:G:A	2.02148e-09	-2.08401e-10	-0.901094	8.45788e-05	-2.08401e-10	-0.880945	8.48494e-05	-2.08401e-10	-0.881182
42014173	chr15:42014173:T:C	6.43833e-10	-1.62265	-0.422588	2.72961e-05	-1.61074	-0.401142	2.73613e-05	-1.61038	-0.402553
42014188	chr15:42014188:G:A	1.2653e-09	-1.86929	0.499675	5.02868e-05	-1.86909	0.468205	5.05794e-05	-1.8691	0.470589
42014808	chr15:42014808:C:T	3.08811e-10	-1.84525	-0.934702	1.31883e-05	-1.82611	-0.913186	1.32199e-05	-1.826	-0.914333
42014903	chr15:42014903:G:A	3.11409e-10	-1.84761	-0.923967	1.32943e-05	-1.82918	-0.90211	1.33258e-05	-1.82908	-0.903276
42014904	chr15:42014904:G:A	3.11606e-10	-1.84697	-0.923967	1.33056e-05	-1.82834	-0.90211	1.33371e-05	-1.82823	-0.903276
42015469	chr15:42015469:G:A	6.72346e-10	-1.04979	-0.952115	2.25064e-05	-1.23871	-0.966113	2.26052e-05	-1.23836	-0.96552
42015585	chr15:42015585:G:T	2.20576e-10	-1.86285	-1.25358	9.22166e-06	-1.84833	-1.24874	9.25091e-06	-1.84829	-1.24905
42015595	chr15:42015595:A:G	7.81456e-10	-1.86737	0.0158522	2.95364e-05	-1.86788	-0.0651301	2.97491e-05	-1.86786	-0.0613996
42015701	chr15:42015701:C:T	2.2027e-10	-1.86362	-1.25421	9.20145e-06	-1.84967	-1.2496	9.23073e-06	-1.84963	-1.24989
42015794	chr15:42015794:T:G	2.43594e-09	-2.08401e-10	-0.714594	0.000104021	-2.08401e-10	-0.674036	0.000104344	-2.08401e-10	-0.674365
42015818	chr15:42015818:A:C	1.43293e-09	-2.08401e-10	-1.2452	5.87171e-05	-2.08401e-10	-1.2459	5.89219e-05	-2.08401e-10	-1.24585
42015867	chr15:42015867:A:G	4.48703e-10	-1.374	-1.03232	1.9284e-05	-1.34474	-1.01461	1.93342e-05	-1.34447	-1.01572
42016392	chr15:42016392:G:C	1.44507e-09	-2.08401e-10	-1.23677	5.9375e-05	-2.08401e-10	-1.23476	5.95742e-05	-2.08401e-10	-1.23484
42016468	chr15:42016468:G:T	9.16346e-10	-1.69229	-2.85769e-10	3.61906e-05	-1.72983	-2.85769e-10	3.63084e-05	-1.73001	-2.85769e-10
42016525	chr15:42016525:C:T	4.12658e-10	-1.35878	-1.13128	1.64448e-05	-1.40105	-1.11757	1.64677e-05	-1.40184	-1.11882
42016666	chr15:42016666:A:G	4.20469e-10	-1.33503	-1.13629	1.67336e-05	-1.37838	-1.12283	1.6757e-05	-1.37919	-1.12405
42016734	chr15:42016734:G:A	1.45609e-09	-2.08401e-10	-1.22917	5.98962e-05	-2.08401e-10	-1.22602	6.00919e-05	-2.08401e-10	-1.22618
42016767	chr15:42016767:C:T	4.1858e-10	-1.35856	-1.11725	1.6687e-05	-1.40127	-1.10273	1.67093e-05	-1.40205	-1.10405
42016919	chr15:42016919:A:G	5.11082e-10	-1.03254	-1.24361	2.10307e-05	-1.02995	-1.24269	2.11043e-05	-1.03006	-1.24252
42017368	chr15:42017368:C:T	3.76906e-10	-1.46274	-1.11794	1.51278e-05	-1.49992	-1.10217	1.51479e-05	-1.50065	-1.10355
42017418	chr15:42017418:G:A	2.49584e-10	-1.87022	-1.12267	1.0446e-05	-1.86713	-1.10528	1.0471e-05	-1.86712	-1.10633
42017490	chr15:42017490:C:T	1.68152e-09	-2.08401e-10	-1.08523	7.10191e-05	-2.08401e-10	-1.05568	7.13397e-05	-2.08401e-10	-1.05461
42017508	chr15:42017508:C:T	1.81702e-09	-2.08401e-10	-1.00773	7.3988e-05	-2.08401e-10	-1.01473	7.42691e-05	-2.08401e-10	-1.01436
42017546	chr15:42017546:T:C	2.28345e-10	-1.8699	-1.21193	9.35151e-06	-1.86981	-1.21328	9.38462e-06	-1.86982	-1.21317
42017651	chr15:42017651:T:C	1.52085e-09	-2.08401e-10	-1.18566	6.26931e-05	-2.08401e-10	-1.18038	6.28885e-05	-2.08401e-10	-1.1807
42017733	chr15:42017733:C:G	1.42446e-09	-2.08401e-10	-1.25113	5.83177e-05	-2.08401e-10	-1.25272	5.85202e-05	-2.08401e-10	-1.25269
42017874	chr15:42017874:T:C	1.81661e-09	-2.08401e-10	-1.00795	7.39717e-05	-2.08401e-10	-1.01495	7.42527e-05	-2.08401e-10	-1.01458
42018038	chr15:42018038:G:A	1.6101e-09	-2.08401e-10	-1.12863	6.6769e-05	-2.08401e-10	-1.11739	6.69813e-05	-2.08401e-10	-1.11765
42018109	chr15:42018109:G:A	7.89824e-10	-0.592638	-1.24823	2.5314e-05	-0.838165	-1.24911	2.54192e-05	-0.837475	-1.24908
42018329	chr15:42018329:T:C	3.88655e-10	-1.44198	-1.10801	1.55919e-05	-1.48021	-1.09167	1.56116e-05	-1.48096	-1.09309
42018507	chr15:42018507:A:G	7.38512e-10	-0.991458	-0.916585	3.10806e-05	-0.995087	-0.886959	3.11353e-05	-0.995251	-0.888466
42018575	chr15:42018575:T:C	2.57917e-09	-2.08401e-10	-0.657459	0.000104905	-2.08401e-10	-0.665575	0.000105321	-2.08401e-10	-0.665048
42018755	chr15:42018755:G:C	5.01426e-10	-1.05425	-1.24098	2.06079e-05	-1.05293	-1.24003	2.06804e-05	-1.05304	-1.23983
42019382	chr15:42019382:G:C	8.9429e-10	-0.582153	-1.1345	2.86694e-05	-0.830098	-1.1327	2.87865e-05	-0.829383	-1.13277
42019549	chr15:42019549:G:A	1.63061e-09	-2.08401e-10	-1.11597	6.74635e-05	-2.08401e-10	-1.10704	6.76745e-05	-2.08401e-10	-1.10735
42019816	chr15:42019816:G:A	1.4879e-09	-2.08401e-10	-1.20756	6.10896e-05	-2.08401e-10	-1.20629	6.13137e-05	-2.08401e-10	-1.20606
42019895	chr15:42019895:C:T	7.24869e-10	-0.964638	-0.962052	3.04365e-05	-0.968412	-0.934574	3.04932e-05	-0.968579	-0.935977
42019944	chr15:42019944:C:T	3.00821e-10	-1.57535	-1.23081	1.2014e-05	-1.60766	-1.22489	1.20405e-05	-1.60826	-1.22553
42020047	chr15:42020047:A:G	2.39232e-09	-2.08401e-10	-0.732661	0.000102091	-2.08401e-10	-0.692768	0.000102409	-2.08401e-10	-0.693087
42020085	chr15:42020085:G:A	1.74224e-09	-2.08401e-10	-1.04975	7.16734e-05	-2.08401e-10	-1.04651	7.18961e-05	-2.08401e-10	-1.04684
42020116	chr15:42020116:G:A	1.48124e-09	-2.08401e-10	-1.21205	6.04215e-05	-2.08401e-10	-1.21728	6.06351e-05	-2.08401e-10	-1.21718
42020229	chr15:42020229:G:A	1.42797e-09	-2.08401e-10	-1.24867	5.8423e-05	-2.08401e-10	-1.25092	5.86286e-05	-2.08401e-10	-1.25084
42020412	chr15:42020412:G:A	2.48019e-09	-2.08401e-10	-0.696591	0.000105618	-2.08401e-10	-0.658798	0.000105982	-2.08401e-10	-0.658794
42020620	chr15:42020620:CT:C	3.81733e-10	-1.68839	-0.879569	1.53096e-05	-1.70041	-0.889742	1.53704e-05	-1.70037	-0.889246
42020701	chr15:42020701:G:A	1.57858e-09	-2.08401e-10	-1.1484	6.51886e-05	-2.08401e-10	-1.14134	6.53971e-05	-2.08401e-10	-1.14158
42020757	chr15:42020757:C:T	2.7012e-10	-1.7923	-1.12151	1.16229e-05	-1.76299	-1.10265	1.16522e-05	-1.7629	-1.10367
42020954	chr15:42020954:G:A	7.91687e-10	-0.87193	-0.966585	2.63629e-05	-1.09085	-0.95582	2.6475e-05	-1.09021	-0.955652
42021434	chr15:42021434:G:A	1.60821e-09	-2.08401e-10	-1.1298	6.57643e-05	-2.08401e-10	-1.13255	6.59966e-05	-2.08401e-10	-1.13246
42021647	chr15:42021647:G:A	2.74371e-10	-1.79159	-1.10661	1.18199e-05	-1.76204	-1.08681	1.18491e-05	-1.76194	-1.08787
42021701	chr15:42021701:G:A	3.00014e-10	-1.58333	-1.22552	1.32376e-05	-1.51662	-1.21895	1.32809e-05	-1.51725	-1.21848
42021704	chr15:42021704:C:A	1.85787e-09	-2.08401e-10	-0.985495	7.56341e-05	-2.08401e-10	-0.992723	7.5922e-05	-2.08401e-10	-0.992353
42021784	chr15:42021784:G:A	2.87748e-10	-1.63345	-1.21714	1.26591e-05	-1.57047	-1.20978	1.27017e-05	-1.57105	-1.20927
42021820	chr15:42021820:G:A	7.22343e-10	-1.70793	-0.222251	2.7302e-05	-1.72024	-0.291434	2.74841e-05	-1.72024	-0.288213
42022115	chr15:42022115:G:A	1.44613e-09	-2.08401e-10	-1.23603	5.96283e-05	-2.08401e-10	-1.2305	5.98569e-05	-2.08401e-10	-1.2301
42022164	chr15:42022164:C:T	7.31537e-10	-0.894647	-1.02289	2.44363e-05	-1.11111	-1.01145	2.45374e-05	-1.11048	-1.01138
42022345	chr15:42022345:G:A	1.43474e-09	-2.08401e-10	-1.24394	5.90971e-05	-2.08401e-10	-1.23945	5.93196e-05	-2.08401e-10	-1.23912
42022367	chr15:42022367:C:T	2.06138e-09	-0.420852	-0.460696	7.02829e-05	-0.640017	-0.426084	7.03986e-05	-0.63996	-0.427926
42022504	chr15:42022504:T:C	2.49619e-09	-2.08401e-10	-0.690159	0.00010531	-2.08401e-10	-0.661725	0.000105656	-2.08401e-10	-0.661873
42022602	chr15:42022602:G:A	1.92579e-09	-2.08401e-10	-0.949587	7.83622e-05	-2.08401e-10	-0.957287	7.86565e-05	-2.08401e-10	-0.956969
42023075	chr15:42023075:G:A	1.4382e-09	-2.08401e-10	-1.24153	5.92601e-05	-2.08401e-10	-1.23669	5.94846e-05	-2.08401e-10	-1.23634
42023203	chr15:42023203:C:G	3.42983e-10	-1.71369	-0.961308	1.38131e-05	-1.72294	-0.970075	1.38671e-05	-1.7229	-0.969636
42023793	chr15:42023793:G:A	3.10799e-10	-1.70791	-1.06563	1.37868e-05	-1.65228	-1.04264	1.38185e-05	-1.65221	-1.04384
42023989	chr15:42023989:C:T	5.08792e-10	-1.05327	-1.22737	2.09362e-05	-1.05112	-1.22603	2.10109e-05	-1.05124	-1.22578
42024138	chr15:42024138:GGAGCA:G	3.45978e-10	-1.70821	-0.958095	1.55185e-05	-1.6494	-0.927197	1.55487e-05	-1.64933	-0.928751
42024289	chr15:42024289:T:C	1.53094e-09	-2.08401e-10	-1.17905	6.4352e-05	-2.08401e-10	-1.15426	6.46271e-05	-2.08401e-10	-1.15342
42024329	chr15:42024329:A:G	7.45138e-10	-0.888736	-1.01037	3.09087e-05	-0.902387	-0.985204	3.09698e-05	-0.902555	-0.986493
42024578	chr15:42024578:T:C	6.83323e-10	-0.983165	-1.00255	2.85671e-05	-0.989409	-0.976965	2.86231e-05	-0.98957	-0.978274
42024943	chr15:42024943:G:A	7.87927e-10	-1.71757	-0.125703	2.97582e-05	-1.7279	-0.197624	2.99612e-05	-1.72791	-0.194247
42025035	chr15:42025035:C:T	7.05824e-10	-1.44207	-0.511243	2.67421e-05	-1.50951	-0.522879	2.68554e-05	-1.50961	-0.521985
42025052	chr15:42025052:C:T	7.68147e-10	-1.8687	-2.85769e-10	3.14769e-05	-1.86938	-2.85769e-10	3.15851e-05	-1.86937	-2.85769e-10
42025063	chr15:42025063:G:A	2.1127e-09	-2.08401e-10	-0.85696	8.97448e-05	-2.08401e-10	-0.821659	9.00287e-05	-2.08401e-10	-0.821931
42025090	chr15:42025090:G:A	3.18331e-09	-2.08401e-10	-0.447004	0.0001286	-2.08401e-10	-0.461921	0.000129152	-2.08401e-10	-0.461069
42025265	chr15:42025265:C:T	1.25647e-09	-1.37662	-2.85769e-10	4.79354e-05	-1.44878	-2.85769e-10	4.80951e-05	-1.44888	-2.85769e-10
42025634	chr15:42025634:C:G	1.5873e-09	-2.08401e-10	-1.14289	6.70391e-05	-2.08401e-10	-1.11335	6.73359e-05	-2.08401e-10	-1.11237
42025774	chr15:42025774:A:C	1.52895e-09	-2.08401e-10	-1.18035	6.42563e-05	-2.08401e-10	-1.15575	6.45307e-05	-2.08401e-10	-1.15492
42026019	chr15:42026019:T:C	6.37348e-10	-1.43421	-0.62115	2.8927e-05	-1.38719	-0.566668	2.89969e-05	-1.38699	-0.567885
42026324	chr15:42026324:A:G	7.88044e-10	-0.805023	-1.0381	2.60544e-05	-1.03135	-1.02709	2.61631e-05	-1.03069	-1.02702
42026630	chr15:42026630:T:C	7.63012e-10	-0.837921	-1.03749	2.53191e-05	-1.0606	-1.02647	2.54244e-05	-1.05995	-1.02639
42026839	chr15:42026839:G:C	2.98455e-09	-2.08401e-10	-0.511477	0.00012063	-2.08401e-10	-0.525903	0.000121143	-2.08401e-10	-0.525085
42026912	chr15:42026912:G:A	1.09539e-08	0.788767	-2.85769e-10	0.000402975	0.680246	-2.85769e-10	0.000403523	0.678175	-2.85769e-10
42027035	chr15:42027035:T:C	3.07776e-10	-1.70293	-1.08038	1.3702e-05	-1.64299	-1.0581	1.37339e-05	-1.64292	-1.05927
42027086	chr15:42027086:G:T	3.268e-10	-1.70737	-1.01596	1.45381e-05	-1.65031	-0.991547	1.45704e-05	-1.65024	-0.992829
42027339	chr15:42027339:C:T	6.56107e-10	-1.31041	-0.715944	2.98204e-05	-1.25781	-0.665624	2.98957e-05	-1.25759	-0.666753
42027678	chr15:42027678:G:T	1.42917e-09	-2.08401e-10	-1.24783	5.87308e-05	-2.08401e-10	-1.24566	5.89248e-05	-2.08401e-10	-1.2458
42028255	chr15:42028255:G:A	4.35629e-10	-1.72911	-0.706784	1.93459e-05	-1.69027	-0.665879	1.938e-05	-1.69018	-0.667635
42028494	chr15:42028494:C:T	2.4911e-09	-2.08401e-10	-0.692199	0.000107527	-2.08401e-10	-0.640883	0.000107808	-2.08401e-10	-0.641707
42028616	chr15:42028616:A:G	2.58205e-09	-2.08401e-10	-0.656342	0.000106522	-2.08401e-10	-0.650276	0.000106837	-2.08401e-10	-0.650758
42029150	chr15:42029150:G:T	1.53886e-09	-2.08401e-10	-1.17388	6.27986e-05	-2.08401e-10	-1.1787	6.3026e-05	-2.08401e-10	-1.17851
42029153	chr15:42029153:G:A	7.55196e-10	-1.0741	-0.811604	2.84782e-05	-1.20029	-0.769199	2.8524e-05	-1.20077	-0.770543
42029154	chr15:42029154:C:T	1.42397e-09	-2.08401e-10	-1.25147	5.88912e-05	-2.08401e-10	-1.24294	5.91129e-05	-2.08401e-10	-1.24261
42029302	chr15:42029302:C:T	3.98402e-09	-2.08401e-10	-0.222635	0.000160677	-2.08401e-10	-0.239235	0.000161382	-2.08401e-10	-0.238286
42029330	chr15:42029330:A:G	3.94413e-09	-2.08401e-10	-0.232697	0.00015908	-2.08401e-10	-0.249221	0.000159777	-2.08401e-10	-0.248278
42029681	chr15:42029681:A:G	7.22529e-10	-0.872716	-1.05721	3.02564e-05	-0.8747	-1.03422	3.03189e-05	-0.874891	-1.0354
42029694	chr15:42029694:A:T	2.64932e-09	-0.0890287	-0.541594	8.90062e-05	-0.321807	-0.508116	8.91562e-05	-0.32178	-0.509889
42029733	chr15:42029733:T:C	2.49873e-09	-2.08401e-10	-0.689142	0.000107884	-2.08401e-10	-0.637576	0.000108165	-2.08401e-10	-0.638404
42030067	chr15:42030067:A:G	8.35129e-10	-1.78509	-2.85769e-10	3.24888e-05	-1.83773	-2.85769e-10	3.26047e-05	-1.8376	-2.85769e-10
42030359	chr15:42030359:G:A	1.49614e-09	-2.08401e-10	-1.20204	6.1212e-05	-2.08401e-10	-1.20429	6.14261e-05	-2.08401e-10	-1.20423
42030419	chr15:42030419:C:G	1.59224e-09	-2.08401e-10	-1.13979	6.60015e-05	-2.08401e-10	-1.12895	6.62118e-05	-2.08401e-10	-1.1292
42030692	chr15:42030692:G:A	1.61147e-09	-2.08401e-10	-1.12778	6.70434e-05	-2.08401e-10	-1.11329	6.72487e-05	-2.08401e-10	-1.11366
42030711	chr15:42030711:C:T	2.86137e-10	-1.65982	-1.19639	1.147e-05	-1.66309	-1.2158	1.15095e-05	-1.66305	-1.21583
42030924	chr15:42030924:T:C	1.61596e-09	-2.08401e-10	-1.125	6.72369e-05	-2.08401e-10	-1.11041	6.74425e-05	-2.08401e-10	-1.11078
42031074	chr15:42031074:C:A	3.77941e-10	-1.67965	-0.898294	1.45833e-05	-1.68396	-0.954788	1.46342e-05	-1.68393	-0.954762
42031249	chr15:42031249:A:G	1.62413e-09	-2.08401e-10	-1.11995	6.7597e-05	-2.08401e-10	-1.10507	6.78033e-05	-2.08401e-10	-1.10545
42031393	chr15:42031393:G:T	5.86902e-10	-1.84659	-0.291237	2.42941e-05	-1.83638	-0.292013	2.43398e-05	-1.83634	-0.293606
42031401	chr15:42031401:T:C	5.6493e-10	-1.84239	-0.333591	2.34135e-05	-1.83109	-0.334222	2.34585e-05	-1.83105	-0.335782
42031547	chr15:42031547:A:T	9.36968e-10	-1.4502	-0.219835	4.44962e-05	-1.34938	-0.17385	4.45619e-05	-1.34939	-0.175786
42031866	chr15:42031866:T:C	1.50033e-09	-2.08401e-10	-1.19924	6.14652e-05	-2.08401e-10	-1.20016	6.16822e-05	-2.08401e-10	-1.20006
42031954	chr15:42031954:C:A	4.70585e-10	-1.67427	-0.684432	1.97356e-05	-1.6895	-0.646701	1.97781e-05	-1.68968	-0.647801
42032281	chr15:42032281:T:A	5.19349e-10	-1.80357	-0.456535	2.25264e-05	-1.78363	-0.420307	2.25894e-05	-1.78358	-0.420995
42032647	chr15:42032647:C:T	1.96012e-09	-0.319478	-0.612439	6.60153e-05	-0.547581	-0.581161	6.61309e-05	-0.547586	-0.582837
42032863	chr15:42032863:G:A	2.23537e-09	-0.188078	-0.612439	7.44112e-05	-0.427861	-0.581161	7.45414e-05	-0.427867	-0.582837
42032961	chr15:42032961:G:A	3.06805e-09	-2.08401e-10	-0.483885	0.000124817	-2.08401e-10	-0.491784	0.000125311	-2.08401e-10	-0.491264
42033037	chr15:42033037:T:C	3.35705e-10	-1.7552	-0.941246	1.35465e-05	-1.80475	-0.907752	1.35796e-05	-1.80476	-0.908733
42033319	chr15:42033319:A:G	6.30346e-10	-0.80764	-1.25877	2.59307e-05	-0.80472	-1.25848	2.60199e-05	-0.804738	-1.25846
42033410	chr15:42033410:A:G	5.43209e-10	-1.83378	-0.381411	2.34623e-05	-1.81966	-0.343573	2.35268e-05	-1.81962	-0.344297
42033802	chr15:42033802:G:C	1.41481e-09	-2.08401e-10	-1.25793	5.79865e-05	-2.08401e-10	-1.25842	5.81872e-05	-2.08401e-10	-1.25839
42033895	chr15:42033895:A:T	1.75064e-09	-1.04495	-2.85769e-10	5.84916e-05	-1.24975	-2.85769e-10	5.87274e-05	-1.24915	-2.85769e-10
42033916	chr15:42033916:C:A	4.97206e-10	-1.85783	-0.445845	2.10573e-05	-1.86585	-0.405536	2.11101e-05	-1.86586	-0.406442
42034082	chr15:42034082:G:T	4.95001e-10	-1.84148	-0.466636	2.1262e-05	-1.82978	-0.431929	2.13213e-05	-1.82974	-0.432608
42034156	chr15:42034156:G:A	4.42657e-10	-1.55672	-0.863164	1.70687e-05	-1.66107	-0.820308	1.71008e-05	-1.66129	-0.821637
42034341	chr15:42034341:A:G	7.40426e-10	-1.38369	-0.521768	3.25549e-05	-1.34058	-0.495116	3.262e-05	-1.34042	-0.496713
42034384	chr15:42034384:T:C	1.48832e-09	-1.20728	-2.85769e-10	5.1811e-05	-1.37103	-2.85769e-10	5.2017e-05	-1.37049	-2.85769e-10
42034409	chr15:42034409:G:A	1.44768e-09	-2.08401e-10	-1.23496	5.96777e-05	-2.08401e-10	-1.22967	5.98779e-05	-2.08401e-10	-1.22975
42034455	chr15:42034455:A:C	6.55861e-10	-0.775167	-1.25156	2.68973e-05	-0.773364	-1.25324	2.6987e-05	-0.773385	-1.25332
42034495	chr15:42034495:G:A	1.43312e-09	-2.08401e-10	-1.24507	5.89892e-05	-2.08401e-10	-1.24127	5.91876e-05	-2.08401e-10	-1.24135
42034639	chr15:42034639:C:T	5.38058e-10	-0.987988	-1.23673	2.19491e-05	-0.991936	-1.23797	2.20214e-05	-0.991912	-1.23813
42034652	chr15:42034652:C:T	2.15082e-09	-2.08401e-10	-0.839075	8.70667e-05	-2.08401e-10	-0.851955	8.74409e-05	-2.08401e-10	-0.851096
42035021	chr15:42035021:C:A	2.65094e-09	-2.08401e-10	-0.630012	0.000109816	-2.08401e-10	-0.619821	0.000110137	-2.08401e-10	-0.620333
42035155	chr15:42035155:G:A	5.40108e-10	-0.973337	-1.24758	2.20479e-05	-0.976921	-1.24849	2.21217e-05	-0.976895	-1.24861
42035341	chr15:42035341:A:C	1.43341e-09	-2.08401e-10	-1.24487	5.90023e-05	-2.08401e-10	-1.24105	5.92006e-05	-2.08401e-10	-1.24113
42035358	chr15:42035358:C:T	5.73742e-10	-0.906622	-1.25388	2.33518e-05	-0.912637	-1.25532	2.34306e-05	-0.912636	-1.25538
42035389	chr15:42035389:T:C	1.42978e-09	-2.08401e-10	-1.24741	5.90207e-05	-2.08401e-10	-1.24074	5.92152e-05	-2.08401e-10	-1.24088
42036174	chr15:42036174:C:T	4.76356e-10	-1.23183	-1.11468	1.96142e-05	-1.24662	-1.09575	1.96594e-05	-1.24678	-1.09673
42036177	chr15:42036177:G:A	3.1876e-10	-1.51519	-1.23306	1.36023e-05	-1.48121	-1.22718	1.36452e-05	-1.48105	-1.22762
42036346	chr15:42036346:A:G	4.50323e-10	-1.6336	-0.769116	1.80692e-05	-1.72886	-0.695561	1.80835e-05	-1.72918	-0.697882
42036365	chr15:42036365:T:A	4.6507e-10	-1.63733	-0.733168	1.87263e-05	-1.73164	-0.657061	1.87397e-05	-1.73196	-0.659459
42036583	chr15:42036583:C:T	1.47581e-09	-2.08401e-10	-1.21572	6.0915e-05	-2.08401e-10	-1.20915	6.11166e-05	-2.08401e-10	-1.20928
42036868	chr15:42036868:G:A	1.72083e-09	-2.08401e-10	-1.06212	6.93069e-05	-2.08401e-10	-1.08008	6.95867e-05	-2.08401e-10	-1.07949
42036921	chr15:42036921:C:T	4.72763e-10	-1.17085	-1.18323	1.86723e-05	-1.19673	-1.19486	1.87362e-05	-1.19676	-1.19484
42036943	chr15:42036943:A:G	5.44377e-09	-2.08401e-10	0.0895468	0.00023607	-2.08401e-10	0.145501	0.000236758	-2.08401e-10	0.144981
42037105	chr15:42037105:T:A	1.47725e-09	-2.08401e-10	-1.21475	6.09787e-05	-2.08401e-10	-1.20811	6.11804e-05	-2.08401e-10	-1.20823
42037218	chr15:42037218:G:A	1.90425e-09	-0.429838	-0.531	6.38124e-05	-0.665802	-0.496879	6.39167e-05	-0.665755	-0.498723
42037225	chr15:42037225:C:T	5.25891e-09	-2.08401e-10	0.0549979	0.000227891	-2.08401e-10	0.110238	0.000228556	-2.08401e-10	0.109724
42037247	chr15:42037247:T:C	2.74047e-09	-2.08401e-10	-0.596795	0.000111013	-2.08401e-10	-0.608985	0.000111471	-2.08401e-10	-0.608295
42037252	chr15:42037252:T:C	4.59711e-10	-1.24097	-1.14112	1.81384e-05	-1.26924	-1.15136	1.82001e-05	-1.26924	-1.1514
42037371	chr15:42037371:A:C	1.47501e-09	-2.08401e-10	-1.21626	6.08794e-05	-2.08401e-10	-1.20974	6.10809e-05	-2.08401e-10	-1.20986
42037726	chr15:42037726:A:G	5.08186e-10	-1.20526	-1.07657	1.99599e-05	-1.23564	-1.08926	2.00279e-05	-1.23562	-1.08931
42037985	chr15:42037985:C:T	2.26329e-09	-2.08401e-10	-0.788108	9.48862e-05	-2.08401e-10	-0.765951	9.51863e-05	-2.08401e-10	-0.766223
42038100	chr15:42038100:G:T	1.47581e-09	-2.08401e-10	-1.21572	6.0915e-05	-2.08401e-10	-1.20915	6.11166e-05	-2.08401e-10	-1.20928
42038463	chr15:42038463:A:G	2.08353e-08	-2.08401e-10	1.43172	0.000917849	-2.08401e-10	1.5034	0.000921089	-2.08401e-10	1.5035
42038485	chr15:42038485:C:T	6.19478e-10	-1.00022	-1.08358	2.7344e-05	-0.949149	-1.06098	2.7415e-05	-0.948897	-1.06207
42038927	chr15:42038927:G:A	1.4205e-09	-2.08401e-10	-1.25392	5.83449e-05	-2.08401e-10	-1.25226	5.85396e-05	-2.08401e-10	-1.25236
42039065	chr15:42039065:A:G	1.41616e-09	-2.08401e-10	-1.25698	5.80203e-05	-2.08401e-10	-1.25784	5.8222e-05	-2.08401e-10	-1.2578
42039224	chr15:42039224:C:T	1.50548e-09	-2.08401e-10	-1.19581	6.23901e-05	-2.08401e-10	-1.18522	6.259e-05	-2.08401e-10	-1.18545
42039350	chr15:42039350:C:T	4.97982e-10	-1.26709	-1.03503	1.95838e-05	-1.30033	-1.0436	1.96643e-05	-1.30037	-1.04288
42039834	chr15:42039834:T:C	1.45268e-09	-2.08401e-10	-1.23151	5.99976e-05	-2.08401e-10	-1.22433	6.01913e-05	-2.08401e-10	-1.22453
42040170	chr15:42040170:T:C	7.72688e-10	-1.86281	-2.85769e-10	3.25934e-05	-1.83452	-2.85769e-10	3.27027e-05	-1.8346	-2.85769e-10
42040284	chr15:42040284:A:T	1.4546e-09	-1.00378	-0.226417	3.80294e-05	-1.45768	-0.222591	3.82258e-05	-1.45767	-0.220881
42040454	chr15:42040454:T:C	1.93054e-09	-2.08401e-10	-0.947128	8.04805e-05	-2.08401e-10	-0.930614	8.07285e-05	-2.08401e-10	-0.930967
42040551	chr15:42040551:G:A	5.88263e-10	-1.62825	-0.507258	2.44486e-05	-1.65286	-0.469199	2.45302e-05	-1.65275	-0.469408
42040571	chr15:42040571:C:T	1.5144e-09	-2.08401e-10	-1.18991	6.2842e-05	-2.08401e-10	-1.17801	6.30535e-05	-2.08401e-10	-1.17808
42040705	chr15:42040705:T:C	4.66224e-10	-1.1248	-1.24321	1.81172e-05	-1.1827	-1.23907	1.81824e-05	-1.18244	-1.23917
42040827	chr15:42040827:A:G	6.50436e-10	-1.86549	-0.169545	2.75918e-05	-1.86617	-0.134941	2.76322e-05	-1.8662	-0.136882
42040841	chr15:42040841:T:C	3.39694e-10	-1.42611	-1.25852	9.34158e-06	-1.82649	-1.25766	9.37462e-06	-1.82637	-1.25768
42040975	chr15:42040975:A:T	5.80978e-10	-1.75819	-0.38978	2.43105e-05	-1.76768	-0.360038	2.43508e-05	-1.76777	-0.36172
42041063	chr15:42041063:G:A	1.48311e-09	-2.08401e-10	-1.21079	6.08766e-05	-2.08401e-10	-1.20978	6.10979e-05	-2.08401e-10	-1.20958
42041082	chr15:42041082:A:T	1.47121e-09	-2.08401e-10	-1.21884	6.03831e-05	-2.08401e-10	-1.21792	6.06015e-05	-2.08401e-10	-1.21774
42041136	chr15:42041136:A:G	3.18678e-10	-1.49056	-1.25794	9.16783e-06	-1.84625	-1.25668	9.19991e-06	-1.84617	-1.2567
42041227	chr15:42041227:G:A	4.01012e-10	-1.26645	-1.25224	9.71639e-06	-1.7906	-1.25421	9.75218e-06	-1.79042	-1.25415
42041339	chr15:42041339:G:T	3.32486e-10	-1.44792	-1.25817	9.27727e-06	-1.834	-1.25706	9.30993e-06	-1.8339	-1.25708
42041393	chr15:42041393:A:T	3.82396e-10	-1.31304	-1.25318	9.55208e-06	-1.80686	-1.25501	9.58702e-06	-1.80669	-1.25496
42041442	chr15:42041442:C:T	2.60577e-10	-1.77378	-1.176	1.39029e-05	-1.52236	-1.16418	1.39481e-05	-1.52231	-1.16441
42041457	chr15:42041457:C:T	2.02225e-09	-2.08401e-10	-0.900717	8.43432e-05	-2.08401e-10	-0.883735	8.45983e-05	-2.08401e-10	-0.884145
42041599	chr15:42041599:G:A	3.19071e-10	-1.48867	-1.25859	9.1612e-06	-1.84587	-1.25779	9.19332e-06	-1.84578	-1.2578
42041950	chr15:42041950:C:T	2.32546e-09	-0.663663	-0.0973441	8.06401e-05	-0.860479	-0.0681534	8.0986e-05	-0.859738	-0.0680446
42042026	chr15:42042026:G:A	2.64774e-10	-1.75929	-1.17452	1.4352e-05	-1.49218	-1.16257	1.43986e-05	-1.49212	-1.16281
42042142	chr15:42042142:T:C	2.54895e-10	-1.78592	-1.18591	1.34877e-05	-1.5421	-1.17475	1.35317e-05	-1.54205	-1.17497
42042151	chr15:42042151:G:A	1.5228e-09	-2.08401e-10	-1.18438	6.2328e-05	-2.08401e-10	-1.18622	6.25546e-05	-2.08401e-10	-1.18602
42042241	chr15:42042241:G:T	1.00291e-09	-0.628548	-0.973476	3.41581e-05	-0.828144	-0.959485	3.43001e-05	-0.827407	-0.959504
42042402	chr15:42042402:T:C	2.22558e-09	-2.08401e-10	-0.804909	9.38367e-05	-2.08401e-10	-0.777073	9.41571e-05	-2.08401e-10	-0.777094
42042500	chr15:42042500:G:C	1.43629e-09	-2.08401e-10	-1.24286	5.89507e-05	-2.08401e-10	-1.24193	5.91601e-05	-2.08401e-10	-1.24181
42042654	chr15:42042654:G:C	2.71792e-10	-1.78578	-1.12186	1.44295e-05	-1.5426	-1.10675	1.44754e-05	-1.54255	-1.10706
42042657	chr15:42042657:G:GA	2.68556e-10	-1.78845	-1.13117	1.42122e-05	-1.54796	-1.11656	1.42576e-05	-1.54791	-1.11686
42042742	chr15:42042742:T:A	1.53544e-09	-2.08401e-10	-1.17611	6.4508e-05	-2.08401e-10	-1.15184	6.47862e-05	-2.08401e-10	-1.15097
42043072	chr15:42043072:T:C	1.43513e-09	-2.08401e-10	-1.24367	5.89012e-05	-2.08401e-10	-1.24277	5.91102e-05	-2.08401e-10	-1.24266
42043111	chr15:42043111:C:T	3.37294e-10	-1.45047	-1.24126	9.4515e-06	-1.83563	-1.23683	9.48424e-06	-1.83552	-1.2369
42043159	chr15:42043159:G:A	5.69932e-10	-0.975783	-1.19138	3.19773e-05	-0.683356	-1.17025	3.20396e-05	-0.683749	-1.17134
42043820	chr15:42043820:C:T	4.68032e-10	-1.10533	-1.25882	1.81837e-05	-1.16058	-1.25753	1.82334e-05	-1.16121	-1.25759
42044052	chr15:42044052:A:G	6.3901e-10	-0.831798	-1.22096	2.35174e-05	-0.952294	-1.20859	2.35744e-05	-0.952965	-1.20893
42044252	chr15:42044252:G:A	3.52889e-10	-1.40263	-1.2439	9.56156e-06	-1.82108	-1.2398	9.59492e-06	-1.82096	-1.23987
42044333	chr15:42044333:T:C	1.70998e-09	-0.810149	-0.258295	6.00906e-05	-0.992071	-0.230704	6.03446e-05	-0.991384	-0.230604
42044356	chr15:42044356:G:A	3.48827e-10	-1.41407	-1.24404	9.52481e-06	-1.82479	-1.23994	9.55799e-06	-1.82467	-1.24001
42044519	chr15:42044519:G:T	3.30428e-10	-1.46944	-1.24285	9.3847e-06	-1.84094	-1.23861	9.41715e-06	-1.84084	-1.23868
42044700	chr15:42044700:A:G	2.59073e-10	-1.82159	-1.13398	1.32379e-05	-1.61648	-1.11906	1.32799e-05	-1.61644	-1.11937
42044722	chr15:42044722:C:T	6.35277e-10	-0.945807	-1.11281	3.67908e-05	-0.64441	-1.06897	3.68683e-05	-0.644774	-1.06993
42045145	chr15:42045145:G:A	4.40525e-10	-1.16657	-1.25815	1.02426e-05	-1.73337	-1.2587	1.02793e-05	-1.73323	-1.2587
42045911	chr15:42045911:A:G	4.35869e-09	-2.08401e-10	-0.132753	0.000184249	-2.08401e-10	-0.102342	0.000184776	-2.08401e-10	-0.102913
42045952	chr15:42045952:A:AT	2.67838e-10	-1.79336	-1.12894	1.41318e-05	-1.55646	-1.11374	1.41766e-05	-1.55641	-1.11405
42046039	chr15:42046039:G:C	2.65761e-10	-1.79011	-1.13998	1.40478e-05	-1.55024	-1.12592	1.40927e-05	-1.55019	-1.1262
42046331	chr15:42046331:G:T	1.53378e-09	-2.08401e-10	-1.17719	6.30304e-05	-2.08401e-10	-1.17501	6.32639e-05	-2.08401e-10	-1.17474
42046423	chr15:42046423:A:G	1.01039e-09	-0.545816	-1.04877	3.40907e-05	-0.752771	-1.03683	3.42333e-05	-0.752008	-1.03685
42046520	chr15:42046520:G:A	4.2662e-10	-1.42934	-1.02744	1.15724e-05	-1.83184	-1.03816	1.16146e-05	-1.83175	-1.03805
42046960	chr15:42046960:G:A	4.33236e-10	-1.845	-0.596397	1.83293e-05	-1.83991	-0.570221	1.8364e-05	-1.83998	-0.571693
42046973	chr15:42046973:G:T	1.07188e-09	-0.702766	-0.832745	3.69116e-05	-0.894408	-0.815695	3.70657e-05	-0.893685	-0.815682
42047445	chr15:42047445:A:G	1.56554e-09	-2.08401e-10	-1.15669	6.44391e-05	-2.08401e-10	-1.15291	6.46799e-05	-2.08401e-10	-1.15261
42047501	chr15:42047501:G:A	1.01527e-09	-0.694239	-0.895527	3.48806e-05	-0.886907	-0.879793	3.50262e-05	-0.886186	-0.879778
42047557	chr15:42047557:C:T	1.57385e-09	-2.08401e-10	-1.1514	6.42709e-05	-2.08401e-10	-1.15552	6.45002e-05	-2.08401e-10	-1.15539
42047577	chr15:42047577:G:A	9.31568e-10	-0.725459	-0.950352	3.20441e-05	-0.916323	-0.935194	3.21769e-05	-0.915611	-0.935198
42047622	chr15:42047622:T:C	2.39447e-09	-0.780283	0.0485179	8.42757e-05	-0.964968	0.0804321	8.46417e-05	-0.964259	0.0806265
42047628	chr15:42047628:G:A	1.03632e-09	-0.691563	-0.877683	3.55768e-05	-0.885357	-0.861578	3.57255e-05	-0.884632	-0.861562
42047658	chr15:42047658:G:A	1.00323e-09	-0.69805	-0.903651	3.44481e-05	-0.891075	-0.888101	3.45919e-05	-0.890353	-0.888087
42047854	chr15:42047854:A:T	7.2419e-10	-0.870802	-1.05683	4.27736e-05	-0.557129	-1.00558	4.28569e-05	-0.557502	-1.00669
42047896	chr15:42047896:G:C	1.03328e-09	-0.72439	-0.847796	3.55995e-05	-0.915221	-0.831077	3.57478e-05	-0.914508	-0.831061
42047936	chr15:42047936:G:A	1.01931e-09	-0.708117	-0.877683	3.50525e-05	-0.900205	-0.861578	3.51987e-05	-0.899487	-0.861562
42047990	chr15:42047990:T:C	1.06401e-09	-0.709561	-0.833315	3.6633e-05	-0.901468	-0.816211	3.67858e-05	-0.90075	-0.816197
42048026	chr15:42048026:T:A	2.55301e-10	-1.83863	-1.13161	1.16583e-05	-1.72382	-1.13879	1.16979e-05	-1.72365	-1.139
42048036	chr15:42048036:G:A	1.32806e-09	-1.32121	-2.85769e-10	6.24121e-05	-1.18487	-2.85769e-10	6.26246e-05	-1.1849	-2.85769e-10
42048038	chr15:42048038:C:T	6.92507e-10	-1.19012	-0.782238	1.61028e-05	-1.74632	-0.793315	1.61605e-05	-1.74622	-0.793267
42048460	chr15:42048460:T:C	1.06424e-09	-0.708524	-0.834143	3.65416e-05	-0.903057	-0.817121	3.6694e-05	-0.902338	-0.817108
42048489	chr15:42048489:C:T	1.51558e-09	-2.08401e-10	-1.18913	6.22722e-05	-2.08401e-10	-1.18711	6.25017e-05	-2.08401e-10	-1.18687
42048601	chr15:42048601:G:A	1.10719e-09	-0.681848	-0.821256	3.79379e-05	-0.878694	-0.803985	3.80965e-05	-0.877966	-0.803972
42048924	chr15:42048924:A:G	5.79172e-10	-1.56906	-0.582019	1.74256e-05	-1.86408	-0.596607	1.74884e-05	-1.86404	-0.596475
42049093	chr15:42049093:G:C	7.40716e-10	-1.17723	-0.727832	1.70241e-05	-1.74435	-0.739649	1.70854e-05	-1.74424	-0.739589
42049168	chr15:42049168:G:A	1.11245e-09	-0.676789	-0.82157	3.81088e-05	-0.873868	-0.804316	3.82682e-05	-0.873139	-0.804302
42049240	chr15:42049240:G:A	1.09897e-09	-0.676413	-0.834143	3.76373e-05	-0.873513	-0.817121	3.77947e-05	-0.872783	-0.817108
42049310	chr15:42049310:T:C	1.79979e-09	-2.08401e-10	-1.01725	7.5287e-05	-2.08401e-10	-0.997322	7.55107e-05	-2.08401e-10	-0.997784
42049744	chr15:42049744:C:T	1.02003e-09	-0.750949	-0.834143	3.51782e-05	-0.941081	-0.817121	3.53244e-05	-0.940377	-0.817108
42049966	chr15:42049966:T:C	8.79299e-10	-1.48837	-0.245183	2.66485e-05	-1.79108	-0.244813	2.6736e-05	-1.79105	-0.244996
42049975	chr15:42049975:G:A	1.02368e-09	-0.775545	-0.805976	3.54106e-05	-0.963183	-0.788436	3.55576e-05	-0.962483	-0.788421
42050017	chr15:42050017:C:G	2.13471e-09	-2.08401e-10	-0.846596	8.83369e-05	-2.08401e-10	-0.837472	8.86898e-05	-2.08401e-10	-0.836914
42050028	chr15:42050028:T:C	8.88007e-10	-1.48001	-0.243695	2.6791e-05	-1.78724	-0.243325	2.6879e-05	-1.7872	-0.243509
42050186	chr15:42050186:T:A	1.46694e-09	-2.08401e-10	-1.22175	6.02406e-05	-2.08401e-10	-1.22028	6.0458e-05	-2.08401e-10	-1.22011
42050392	chr15:42050392:G:A	2.31249e-09	-2.08401e-10	-0.766603	9.76071e-05	-2.08401e-10	-0.737678	9.79406e-05	-2.08401e-10	-0.737698
42050517	chr15:42050517:A:G	1.53494e-09	-2.08401e-10	-1.17644	6.30787e-05	-2.08401e-10	-1.17425	6.33125e-05	-2.08401e-10	-1.17398
42050829	chr15:42050829:C:T	2.78327e-10	-1.83646	-1.04743	1.29982e-05	-1.69898	-1.05483	1.30436e-05	-1.69883	-1.05493
42050985	chr15:42050985:C:T	6.28466e-10	-1.00678	-1.06262	3.64828e-05	-0.709678	-1.01211	3.65552e-05	-0.710031	-1.01321
42051314	chr15:42051314:T:C	1.46022e-09	-2.08401e-10	-1.22634	6.07983e-05	-2.08401e-10	-1.21107	6.10428e-05	-2.08401e-10	-1.21048
42051362	chr15:42051362:A:G	5.7814e-10	-1.37601	-0.776857	1.50136e-05	-1.81801	-0.791668	1.50694e-05	-1.81793	-0.791464
42051596	chr15:42051596:G:A	6.24387e-10	-0.861832	-1.21408	3.57723e-05	-0.544942	-1.19651	3.58476e-05	-0.545357	-1.19743
42051706	chr15:42051706:T:A	4.52604e-10	-1.83687	-0.560794	1.91801e-05	-1.83093	-0.533826	1.92154e-05	-1.83101	-0.535339
42052234	chr15:42052234:T:C	5.89719e-10	-1.37223	-0.760809	1.52735e-05	-1.81664	-0.775869	1.53303e-05	-1.81657	-0.77566
42052308	chr15:42052308:G:A	9.55659e-10	-1.65028	-2.85769e-10	5.02603e-05	-1.40141	-2.85769e-10	5.04405e-05	-1.40126	-2.85769e-10
42052618	chr15:42052618:A:C	6.16011e-10	-0.870386	-1.21903	3.55578e-05	-0.546324	-1.20115	3.56517e-05	-0.546661	-1.2016
42052848	chr15:42052848:T:C	6.17981e-10	-1.06518	-1.02104	2.36739e-05	-1.168	-0.986255	2.3731e-05	-1.16845	-0.986831
42053130	chr15:42053130:C:G	1.98677e-09	-2.08401e-10	-0.918416	8.09593e-05	-2.08401e-10	-0.924682	8.12634e-05	-2.08401e-10	-0.924364
42053411	chr15:42053411:G:A	5.68931e-10	-1.30875	-0.860171	1.41605e-05	-1.7946	-0.873577	1.42129e-05	-1.7945	-0.873403
42053470	chr15:42053470:C:T	4.63253e-10	-1.82679	-0.547614	1.96529e-05	-1.82021	-0.520197	1.96889e-05	-1.82029	-0.521712
42053872	chr15:42053872:C:T	5.70791e-10	-0.91948	-1.24618	2.08297e-05	-1.03278	-1.24946	2.09081e-05	-1.03226	-1.24966
42054100	chr15:42054100:G:A	1.54394e-09	-2.08401e-10	-1.17059	6.51813e-05	-2.08401e-10	-1.14146	6.54669e-05	-2.08401e-10	-1.14051
42054269	chr15:42054269:G:A	3.7654e-10	-1.86436	-0.717294	1.57891e-05	-1.86316	-0.696148	1.58232e-05	-1.86318	-0.697402
42054628	chr15:42054628:C:T	6.3046e-10	-0.864542	-1.20169	3.61185e-05	-0.549741	-1.18208	3.61909e-05	-0.550156	-1.1831
42054988	chr15:42054988:A:G	1.47456e-09	-2.08401e-10	-1.21657	6.05543e-05	-2.08401e-10	-1.21509	6.07736e-05	-2.08401e-10	-1.2149
42054996	chr15:42054996:G:T	8.06381e-10	-1.08164	-0.738486	3.12614e-05	-1.179	-0.697241	3.13381e-05	-1.17941	-0.697811
42054997	chr15:42054997:T:G	1.4829e-09	-2.08401e-10	-1.21093	6.09025e-05	-2.08401e-10	-1.20936	6.11237e-05	-2.08401e-10	-1.20916
42055328	chr15:42055328:T:C	3.5055e-10	-1.86422	-0.788954	1.53834e-05	-1.77882	-0.806526	1.54428e-05	-1.77873	-0.806189
42055569	chr15:42055569:C:T	1.53095e-09	-2.08401e-10	-1.17904	6.35894e-05	-2.08401e-10	-1.16618	6.38034e-05	-2.08401e-10	-1.16625
42055762	chr15:42055762:G:A	1.49272e-09	-2.08401e-10	-1.20433	6.18694e-05	-2.08401e-10	-1.1936	6.20785e-05	-2.08401e-10	-1.19366
42055892	chr15:42055892:T:C	5.88512e-10	-1.33754	-0.797549	1.47838e-05	-1.80025	-0.824843	1.48443e-05	-1.80014	-0.824307
42056231	chr15:42056231:T:C	7.69913e-10	-1.8664	-2.85769e-10	3.14501e-05	-1.87023	-2.85769e-10	3.15582e-05	-1.87023	-2.85769e-10
42056366	chr15:42056366:G:T	1.58251e-09	-2.08401e-10	-1.14591	6.42223e-05	-2.08401e-10	-1.15628	6.44564e-05	-2.08401e-10	-1.15607
42056457	chr15:42056457:A:G	5.1182e-10	-1.0942	-1.18051	1.9074e-05	-1.19303	-1.17727	1.91447e-05	-1.19253	-1.1775
42056460	chr15:42056460:C:T	5.27316e-10	-1.0657	-1.17918	1.96091e-05	-1.16673	-1.1759	1.96819e-05	-1.16623	-1.17613
42056494	chr15:42056494:C:T	4.91505e-10	-1.14222	-1.17299	1.83887e-05	-1.23731	-1.16958	1.84564e-05	-1.23683	-1.16982
42056750	chr15:42056750:T:C	2.45055e-10	-1.83724	-1.17396	1.18574e-05	-1.66044	-1.18524	1.19032e-05	-1.66036	-1.1849
42056756	chr15:42056756:A:G	5.80432e-10	-0.926855	-1.22205	3.29228e-05	-0.618201	-1.20626	3.29944e-05	-0.61861	-1.20711
42056799	chr15:42056799:T:C	5.56507e-10	-1.39364	-0.797364	1.44997e-05	-1.81971	-0.824791	1.45588e-05	-1.81961	-0.824251
42056978	chr15:42056978:G:A	3.20492e-10	-1.72706	-1.01577	1.61105e-05	-1.51021	-1.02895	1.61724e-05	-1.51005	-1.0287
42057008	chr15:42057008:C:A	3.12023e-08	-2.08401e-10	1.83557	0.00128746	-2.08401e-10	1.8418	0.00129305	-2.08401e-10	1.8427
42057088	chr15:42057088:G:A	3.19984e-08	-2.08401e-10	1.86076	0.00132034	-2.08401e-10	1.86701	0.00132608	-2.08401e-10	1.86792
42057274	chr15:42057274:A:T	7.4525e-10	-0.749935	-1.14903	2.52864e-05	-0.94546	-1.1429	2.53863e-05	-0.944788	-1.14306
42057400	chr15:42057400:A:G	1.62518e-09	-2.08401e-10	-1.1193	6.70366e-05	-2.08401e-10	-1.11339	6.72566e-05	-2.08401e-10	-1.11354
42057552	chr15:42057552:C:T	3.59935e-10	-1.3848	-1.24196	2.30447e-05	-0.934734	-1.24646	2.31266e-05	-0.934745	-1.24633
42058756	chr15:42058756:TA:T	2.84913e-10	-1.82945	-1.03104	1.16413e-05	-1.81676	-1.0473	1.16835e-05	-1.81687	-1.04701
42059140	chr15:42059140:T:C	1.08795e-09	-0.688695	-0.831939	5.63891e-05	-0.378356	-0.907997	5.6741e-05	-0.378927	-0.904635
42059310	chr15:42059310:A:G	1.43034e-09	-2.08401e-10	-1.24701	5.87805e-05	-2.08401e-10	-1.24482	5.89796e-05	-2.08401e-10	-1.24487
42060000	chr15:42060000:G:T	2.70074e-09	-2.08401e-10	-0.6114	0.000111943	-2.08401e-10	-0.600636	0.000112409	-2.08401e-10	-0.599915
42060723	chr15:42060723:C:T	6.32591e-10	-0.803992	-1.25887	2.29883e-05	-0.924792	-1.25885	2.30796e-05	-0.924275	-1.25883
42060949	chr15:42060949:GT:G	1.94475e-09	-2.08401e-10	-0.939792	8.19866e-05	-2.08401e-10	-0.912073	8.22499e-05	-2.08401e-10	-0.912296
42061696	chr15:42061696:G:A	2.71912e-10	-1.79752	-1.10969	1.05028e-05	-1.84401	-1.12298	1.05406e-05	-1.84409	-1.12274
42061845	chr15:42061845:T:A	8.09137e-10	-1.81671	-2.85769e-10	3.2678e-05	-1.83193	-2.85769e-10	3.27917e-05	-1.83188	-2.85769e-10
42061895	chr15:42061895:C:T	1.42092e-09	-2.08401e-10	-1.25362	5.82563e-05	-2.08401e-10	-1.25378	5.84596e-05	-2.08401e-10	-1.25372
42061936	chr15:42061936:G:A	5.10742e-10	-1.83398	-0.442832	2.18384e-05	-1.82372	-0.411241	2.18749e-05	-1.82379	-0.412931
42062049	chr15:42062049:A:T	6.5053e-10	-1.02731	-1.00758	2.47038e-05	-1.12942	-0.982251	2.47585e-05	-1.12999	-0.982902
42062076	chr15:42062076:C:T	2.7573e-10	-1.85281	-1.04045	1.14139e-05	-1.85383	-1.02997	1.1446e-05	-1.85386	-1.03055
42062682	chr15:42062682:A:T	4.95357e-10	-1.87025	-0.437151	2.09644e-05	-1.86982	-0.405979	2.10013e-05	-1.86983	-0.407644
42063375	chr15:42063375:C:T	2.21753e-10	-1.86825	-1.24287	1.05237e-05	-1.71764	-1.24736	1.05586e-05	-1.71782	-1.2473
42063425	chr15:42063425:G:A	2.20787e-10	-1.86888	-1.2466	1.05529e-05	-1.71172	-1.25051	1.05877e-05	-1.7119	-1.25046
42063437	chr15:42063437:C:T	1.97697e-09	-2.08401e-10	-0.92336	8.07137e-05	-2.08401e-10	-0.927721	8.10221e-05	-2.08401e-10	-0.927337
42063508	chr15:42063508:C:T	2.22042e-10	-1.86942	-1.24039	1.06758e-05	-1.70541	-1.24524	1.07112e-05	-1.70559	-1.24518
42063716	chr15:42063716:C:T	2.59914e-10	-1.81906	-1.13327	1.03217e-05	-1.83889	-1.14549	1.03577e-05	-1.83897	-1.14536
42064207	chr15:42064207:A:G	1.41431e-08	1.28241	-0.23811	0.000461741	0.98387	-0.167495	0.000461924	0.982715	-0.169374
42064353	chr15:42064353:C:T	2.38357e-10	-1.86558	-1.17333	1.07777e-05	-1.75779	-1.18336	1.08142e-05	-1.75796	-1.18324
42064707	chr15:42064707:A:T	2.08794e-09	-2.08401e-10	-0.868749	8.82578e-05	-2.08401e-10	-0.838367	8.85371e-05	-2.08401e-10	-0.838637
42064804	chr15:42064804:A:G	2.36171e-10	-1.86713	-1.181	1.07958e-05	-1.74892	-1.19055	1.08322e-05	-1.74909	-1.19044
42065171	chr15:42065171:T:C	5.59986e-10	-1.83609	-0.348682	2.39726e-05	-1.82654	-0.315176	2.40103e-05	-1.82661	-0.316967
42065893	chr15:42065893:G:A	4.3967e-09	-0.124072	-2.85769e-10	0.000180887	-0.120756	-2.85769e-10	0.000181257	-0.122145	-2.85769e-10
42065980	chr15:42065980:C:T	2.30312e-10	-1.86942	-1.20383	1.12242e-05	-1.70602	-1.19454	1.12588e-05	-1.70621	-1.1947
42066126	chr15:42066126:A:T	3.02159e-09	-2.08401e-10	-0.499143	0.000123363	-2.08401e-10	-0.503502	0.000123783	-2.08401e-10	-0.503527
42066382	chr15:42066382:A:G	4.46209e-10	-1.32019	-1.0917	2.63296e-05	-0.97805	-1.06989	2.63457e-05	-0.979727	-1.07103
42066421	chr15:42066421:C:CAG	4.20928e-10	-1.44639	-1.02383	2.42274e-05	-1.13333	-0.997816	2.4241e-05	-1.13488	-0.999138
42066501	chr15:42066501:T:C	1.47461e-09	-2.08401e-10	-1.21653	6.02566e-05	-2.08401e-10	-1.22002	6.04696e-05	-2.08401e-10	-1.21992
42066805	chr15:42066805:G:A	1.935e-09	-2.08401e-10	-0.944819	8.15302e-05	-2.08401e-10	-0.917656	8.17904e-05	-2.08401e-10	-0.9179
42066998	chr15:42066998:A:G	2.24563e-10	-1.8651	-1.23343	1.02857e-05	-1.76062	-1.22725	1.03184e-05	-1.76078	-1.22735
42067153	chr15:42067153:T:C	1.70929e-09	-2.08401e-10	-1.06885	7.24039e-05	-2.08401e-10	-1.03637	7.2743e-05	-2.08401e-10	-1.03513
42067179	chr15:42067179:C:G	2.24796e-10	-1.86702	-1.23047	1.04231e-05	-1.75064	-1.22396	1.04561e-05	-1.75081	-1.22406
42068095	chr15:42068095:G:A	1.88752e-09	-2.08401e-10	-0.96966	7.70914e-05	-2.08401e-10	-0.973637	7.73838e-05	-2.08401e-10	-0.973282
42068824	chr15:42068824:C:T	5.54615e-10	-1.84176	-0.35265	2.37264e-05	-1.83281	-0.319236	2.37639e-05	-1.83287	-0.321024
42068980	chr15:42068980:G:A	5.2905e-10	-1.84671	-0.394889	2.26055e-05	-1.83841	-0.362022	2.26424e-05	-1.83847	-0.363765
42069298	chr15:42069298:C:T	1.45485e-09	-2.08401e-10	-1.23002	6.05579e-05	-2.08401e-10	-1.21503	6.08004e-05	-2.08401e-10	-1.21446
42069401	chr15:42069401:G:A	5.60955e-10	-1.84494	-0.3381	2.39928e-05	-1.83636	-0.304515	2.40305e-05	-1.83642	-0.306313
42069733	chr15:42069733:T:C	6.57775e-09	-1.8227	2.10147	0.00031193	-1.81325	2.2374	0.000311196	-1.81334	2.23171
42069803	chr15:42069803:T:C	5.04337e-09	1.14439	-1.13124	0.000359419	1.67134	-1.10549	0.000359629	1.66986	-1.10685
42069891	chr15:42069891:T:C	5.1103e-10	-1.80757	-0.468678	2.17553e-05	-1.79532	-0.44345	2.17966e-05	-1.79541	-0.444896
42070298	chr15:42070298:A:C	5.93808e-10	-1.81593	-0.310196	2.54825e-05	-1.8044	-0.276239	2.55213e-05	-1.80448	-0.278064
42070411	chr15:42070411:G:A	5.69394e-10	-1.79639	-0.371719	2.44427e-05	-1.7831	-0.339198	2.44813e-05	-1.78319	-0.340955
42070441	chr15:42070441:G:A	1.7781e-09	-2.08401e-10	-1.02938	7.31277e-05	-2.08401e-10	-1.02642	7.3402e-05	-2.08401e-10	-1.02611
42070719	chr15:42070719:C:T	1.42384e-09	-2.08401e-10	-1.25157	5.82903e-05	-2.08401e-10	-1.25319	5.84918e-05	-2.08401e-10	-1.25317
42070814	chr15:42070814:G:C	6.19662e-10	-1.80124	-0.282267	2.66533e-05	-1.78789	-0.247825	2.66929e-05	-1.78799	-0.249674
42070825	chr15:42070825:C:T	3.53192e-09	-2.08401e-10	-0.343083	0.000149012	-2.08401e-10	-0.314599	0.000149412	-2.08401e-10	-0.315353
42070845	chr15:42070845:T:G	6.17388e-10	-1.80945	-0.277729	2.65369e-05	-1.79689	-0.243206	2.65764e-05	-1.79698	-0.245059
42070880	chr15:42070880:T:C	5.81239e-10	-1.80576	-0.34176	2.49654e-05	-1.79278	-0.308361	2.5004e-05	-1.79287	-0.310154
42070965	chr15:42070965:T:C	6.39564e-10	-1.80777	-0.244127	2.75106e-05	-1.79504	-0.20902	2.75507e-05	-1.79513	-0.210904
42071101	chr15:42071101:G:T	1.48661e-09	-2.08401e-10	-1.20843	6.21514e-05	-2.08401e-10	-1.18906	6.24094e-05	-2.08401e-10	-1.18834
42071197	chr15:42071197:C:T	5.84654e-10	-1.79956	-0.342104	2.51206e-05	-1.78631	-0.308628	2.51595e-05	-1.78641	-0.310414
42071571	chr15:42071571:A:G	8.38863e-10	-0.537548	-1.24309	3.14897e-05	-0.622652	-1.24632	3.15601e-05	-0.624036	-1.24613
42071654	chr15:42071654:AT:A	5.63433e-10	-1.76771	-0.410926	2.42487e-05	-1.75146	-0.378803	2.42873e-05	-1.75158	-0.380529
42071689	chr15:42071689:T:C	4.10831e-10	-1.53135	-0.96315	2.36279e-05	-1.20732	-0.948878	2.36969e-05	-1.20708	-0.949637
42071945	chr15:42071945:G:A	4.45187e-10	-1.8486	-0.565591	1.97578e-05	-1.83996	-0.495125	1.9837e-05	-1.84	-0.494505
42071970	chr15:42071970:G:C	2.74078e-10	-1.78959	-1.10967	1.09331e-05	-1.83476	-1.09207	1.09626e-05	-1.83466	-1.09291
42072131	chr15:42072131:A:C	3.57929e-10	-1.40213	-1.23021	1.95835e-05	-1.11809	-1.22585	1.96518e-05	-1.11784	-1.22605
42072164	chr15:42072164:G:A	1.3261e-09	-0.758326	-0.564357	4.68615e-05	-0.949862	-0.521571	4.70819e-05	-0.949041	-0.52113
42072439	chr15:42072439:G:T	2.44811e-10	-1.84609	-1.16611	1.05841e-05	-1.80464	-1.15464	1.06177e-05	-1.80473	-1.15481
42072454	chr15:42072454:G:A	5.17733e-10	-1.00453	-1.2587	1.83158e-05	-1.15217	-1.25869	1.83874e-05	-1.15169	-1.2587
42072479	chr15:42072479:C:A	1.55838e-09	-2.08401e-10	-1.16128	6.59033e-05	-2.08401e-10	-1.13044	6.61958e-05	-2.08401e-10	-1.12944
42072526	chr15:42072526:A:G	2.19919e-10	-1.86595	-1.25347	9.0319e-06	-1.86424	-1.25363	9.06195e-06	-1.86439	-1.25359
42072678	chr15:42072678:G:A	2.46748e-10	-1.83418	-1.17013	1.03687e-05	-1.82093	-1.1589	1.04018e-05	-1.82101	-1.15907
42072949	chr15:42072949:T:C	3.51516e-09	-2.08401e-10	-0.34784	0.00014331	-2.08401e-10	-0.353616	0.000143885	-2.08401e-10	-0.353045
42073081	chr15:42073081:C:T	6.30509e-10	-1.4124	-0.653749	3.94927e-05	-1.03815	-0.604362	3.96409e-05	-1.03781	-0.604387
42073172	chr15:42073172:C:T	4.0616e-10	-1.33974	-1.16619	2.26629e-05	-1.03777	-1.16013	2.27411e-05	-1.03746	-1.16042
42073253	chr15:42073253:C:T	4.37754e-10	-1.26389	-1.16714	2.48933e-05	-0.942927	-1.1611	2.49798e-05	-0.942602	-1.16139
42073263	chr15:42073263:T:C	2.12104e-09	-2.08401e-10	-0.85302	8.89147e-05	-2.08401e-10	-0.830951	8.92831e-05	-2.08401e-10	-0.830247
42073470	chr15:42073470:T:G	2.79067e-10	-1.83138	-1.04985	1.16185e-05	-1.83906	-1.02697	1.1665e-05	-1.83905	-1.02641
42073554	chr15:42073554:C:T	5.2175e-09	-2.08401e-10	0.047092	0.000217193	-2.08401e-10	0.0621565	0.000218105	-2.08401e-10	0.062917
42073591	chr15:42073591:G:A	4.09304e-10	-1.34268	-1.15554	2.28574e-05	-1.03972	-1.14963	2.29366e-05	-1.03941	-1.14992
42073609	chr15:42073609:C:G	5.60801e-09	0.963073	-0.843803	0.000169966	0.663839	-0.846872	0.000170632	0.664087	-0.846639
42073668	chr15:42073668:G:A	1.34481e-09	-0.655435	-0.653238	4.69375e-05	-0.854822	-0.614989	4.71624e-05	-0.853953	-0.61451
42074026	chr15:42074026:G:A	2.34139e-10	-1.85435	-1.20242	9.63158e-06	-1.85076	-1.20283	9.66342e-06	-1.85104	-1.20267
42074409	chr15:42074409:A:G	1.87728e-09	-2.08401e-10	-0.975103	7.82612e-05	-2.08401e-10	-0.958577	7.84889e-05	-2.08401e-10	-0.959101
42075049	chr15:42075049:C:G	2.45603e-10	-1.8405	-1.16847	1.00919e-05	-1.84765	-1.15924	1.0131e-05	-1.84766	-1.1588
42075063	chr15:42075063:A:G	8.65921e-10	-1.74889	-2.85769e-10	3.5324e-05	-1.75407	-2.85769e-10	3.54331e-05	-1.75441	-2.85769e-10
42075103	chr15:42075103:T:C	1.7159e-09	-2.08401e-10	-1.06499	7.34159e-05	-2.08401e-10	-1.02249	7.37671e-05	-2.08401e-10	-1.02115
42075320	chr15:42075320:G:A	7.80552e-10	-1.86422	0.0115399	3.59801e-05	-1.85939	0.123728	3.61267e-05	-1.85942	0.124393
42075398	chr15:42075398:G:A	1.30468e-09	-0.684959	-0.654009	4.56417e-05	-0.881652	-0.616157	4.58595e-05	-0.880792	-0.615684
42075446	chr15:42075446:A:G	1.50739e-09	-2.08401e-10	-1.19455	6.14913e-05	-2.08401e-10	-1.19973	6.17117e-05	-2.08401e-10	-1.19958
42075562	chr15:42075562:G:A	1.49174e-09	-2.08401e-10	-1.20499	6.24047e-05	-2.08401e-10	-1.18499	6.26651e-05	-2.08401e-10	-1.18425
42076277	chr15:42076277:T:G	1.45356e-09	-2.08401e-10	-1.23091	6.04918e-05	-2.08401e-10	-1.21612	6.07334e-05	-2.08401e-10	-1.21557
42076308	chr15:42076308:G:T	2.24896e-09	-1.83811	1.04365	0.000101296	-1.82886	1.12827	0.00010124	-1.82893	1.12436
42076351	chr15:42076351:T:G	2.50023e-09	-2.08401e-10	-0.688545	0.000105367	-2.08401e-10	-0.661176	0.000105645	-2.08401e-10	-0.661974
42076532	chr15:42076532:A:G	8.16407e-10	-1.86503	0.0572643	3.76988e-05	-1.86046	0.171458	3.78528e-05	-1.86049	0.172133
42076600	chr15:42076600:T:C	1.42441e-09	-2.08401e-10	-1.25117	5.82223e-05	-2.08401e-10	-1.25436	5.84242e-05	-2.08401e-10	-1.25433
42077032	chr15:42077032:A:C	1.42198e-09	-2.08401e-10	-1.25288	5.82436e-05	-2.08401e-10	-1.25399	5.8446e-05	-2.08401e-10	-1.25396
42077058	chr15:42077058:A:C	2.29865e-10	-1.86605	-1.20914	9.44396e-06	-1.86911	-1.20414	9.47898e-06	-1.86911	-1.20387
42077076	chr15:42077076:AT:A	4.95114e-10	-1.29252	-1.01537	2.82904e-05	-0.987201	-0.988907	2.83104e-05	-0.988803	-0.990027
42077350	chr15:42077350:G:A	1.03296e-09	-1.86604	0.293543	4.81145e-05	-1.86193	0.416886	4.83141e-05	-1.86196	0.417622
42077507	chr15:42077507:G:A	2.76052e-09	-2.08401e-10	-0.589506	0.00011521	-2.08401e-10	-0.57187	0.000115571	-2.08401e-10	-0.572171
42077593	chr15:42077593:T:C	1.55872e-09	-2.08401e-10	-1.16106	6.44925e-05	-2.08401e-10	-1.15208	6.46933e-05	-2.08401e-10	-1.1524
42077740	chr15:42077740:T:G	3.94871e-09	-2.08401e-10	-0.231536	0.000165538	-2.08401e-10	-0.209426	0.000166024	-2.08401e-10	-0.209929
42077760	chr15:42077760:G:C	2.42925e-09	-2.08401e-10	-0.717344	0.000102208	-2.08401e-10	-0.691624	0.00010248	-2.08401e-10	-0.692393
42078150	chr15:42078150:A:G	1.43374e-09	-2.08401e-10	-1.24464	5.87019e-05	-2.08401e-10	-1.24616	5.89076e-05	-2.08401e-10	-1.24609
42078502	chr15:42078502:T:C	3.10718e-09	-2.08401e-10	-0.471209	0.000131539	-2.08401e-10	-0.439327	0.000131869	-2.08401e-10	-0.440248
42078694	chr15:42078694:C:T	2.86177e-09	-2.08401e-10	-0.553485	0.000120937	-2.08401e-10	-0.523363	0.000121246	-2.08401e-10	-0.524238
42079254	chr15:42079254:G:A	3.74003e-09	-0.285832	-2.85769e-10	3.34289e-05	-1.80921	-2.85769e-10	3.35511e-05	-1.80899	-2.85769e-10
42079314	chr15:42079314:G:A	1.41637e-09	-2.08401e-10	-1.25683	5.81385e-05	-2.08401e-10	-1.2558	5.8336e-05	-2.08401e-10	-1.25584
42079444	chr15:42079444:A:G	3.25254e-09	-2.08401e-10	-0.425491	0.000137764	-2.08401e-10	-0.393091	0.000138108	-2.08401e-10	-0.394023
42079554	chr15:42079554:A:T	5.80295e-10	-1.22536	-0.923787	3.39548e-05	-0.901628	-0.89197	3.39692e-05	-0.903305	-0.893299
42079922	chr15:42079922:C:T	5.34763e-10	-1.85383	-0.377031	2.22283e-05	-1.84733	-0.369937	2.23123e-05	-1.8476	-0.36932
42080007	chr15:42080007:A:C	2.32109e-09	0.0282198	-0.79111	0.000126263	0.389133	-0.869398	0.000126999	0.388012	-0.865894
42080412	chr15:42080412:G:A	3.6416e-10	-1.48622	-1.12887	2.03943e-05	-1.19346	-1.10991	2.0416e-05	-1.1949	-1.11084
42080422	chr15:42080422:C:T	1.52142e-09	-2.08401e-10	-1.18528	6.30975e-05	-2.08401e-10	-1.17395	6.33142e-05	-2.08401e-10	-1.17395
42080450	chr15:42080450:G:A	2.24203e-10	-1.8555	-1.24463	9.22032e-06	-1.85219	-1.24503	9.2502e-06	-1.85246	-1.24495
42080593	chr15:42080593:ATTAAG:A	3.56134e-09	-2.08401e-10	-0.334789	0.000143012	-2.08401e-10	-0.355698	0.000143574	-2.08401e-10	-0.355208
42080625	chr15:42080625:A:C	1.95905e-09	-2.08401e-10	-0.932467	8.16212e-05	-2.08401e-10	-0.91654	8.18567e-05	-2.08401e-10	-0.917089
42080674	chr15:42080674:A:G	2.69806e-10	-1.80269	-1.11229	1.10305e-05	-1.81414	-1.10383	1.10739e-05	-1.81414	-1.10332
42081080	chr15:42081080:T:C	2.18247e-09	-2.08401e-10	-0.82447	9.11585e-05	-2.08401e-10	-0.806029	9.14137e-05	-2.08401e-10	-0.806663
42081094	chr15:42081094:G:A	2.16516e-09	-2.08401e-10	-0.832431	8.99924e-05	-2.08401e-10	-0.818904	9.02685e-05	-2.08401e-10	-0.81927
42081493	chr15:42081493:G:A	1.73435e-09	-2.08401e-10	-1.05429	7.19505e-05	-2.08401e-10	-1.04265	7.21643e-05	-2.08401e-10	-1.04311
42082475	chr15:42082475:T:C	2.17607e-09	-2.08401e-10	-0.827405	9.08795e-05	-2.08401e-10	-0.809095	9.11342e-05	-2.08401e-10	-0.809726
42082788	chr15:42082788:G:C	2.21412e-09	-2.08401e-10	-0.81007	9.24963e-05	-2.08401e-10	-0.79146	9.27542e-05	-2.08401e-10	-0.792107
42082909	chr15:42082909:G:GGT	2.5415e-09	-2.08401e-10	-0.672173	0.000105783	-2.08401e-10	-0.657236	0.00010611	-2.08401e-10	-0.657582
42082957	chr15:42082957:C:A	2.15825e-09	-2.08401e-10	-0.835626	9.01209e-05	-2.08401e-10	-0.817477	9.03741e-05	-2.08401e-10	-0.818101
42082963	chr15:42082963:G:A	1.04698e-09	-1.55901	-2.85769e-10	4.99017e-05	-1.40857	-2.85769e-10	5.00929e-05	-1.40818	-2.85769e-10
42083024	chr15:42083024:G:A	1.42059e-09	-2.08401e-10	-1.25385	5.83207e-05	-2.08401e-10	-1.25267	5.85184e-05	-2.08401e-10	-1.25272
42083077	chr15:42083077:G:A	1.57478e-09	-2.08401e-10	-1.15081	6.428e-05	-2.08401e-10	-1.15538	6.45146e-05	-2.08401e-10	-1.15517
42083508	chr15:42083508:C:T	1.49234e-09	-2.08401e-10	-1.20458	6.20248e-05	-2.08401e-10	-1.19109	6.22806e-05	-2.08401e-10	-1.19041
42083780	chr15:42083780:C:T	1.65611e-08	1.20213	-2.85769e-10	0.000496301	0.888554	-2.85769e-10	0.00049819	0.888922	-2.85769e-10
42084253	chr15:42084253:G:A	3.95701e-10	-1.49961	-1.03241	2.21578e-05	-1.2134	-1.00704	2.2173e-05	-1.21482	-1.00836
42084644	chr15:42084644:GAGCT:G	7.3837e-10	-1.86874	-0.0394906	3.31139e-05	-1.87015	0.0514758	3.32564e-05	-1.87015	0.0523362
42084909	chr15:42084909:C:T	7.05765e-09	-2.08401e-10	0.349186	0.000325901	-2.08401e-10	0.467964	0.00032684	-2.08401e-10	0.467412
42085168	chr15:42085168:C:T	4.44462e-10	-1.82537	-0.590442	1.84617e-05	-1.83222	-0.570715	1.8508e-05	-1.83219	-0.571666
42085456	chr15:42085456:C:T	1.4885e-09	-2.08401e-10	-1.20715	6.04631e-05	-2.08401e-10	-1.2166	6.06396e-05	-2.08401e-10	-1.21711
42085723	chr15:42085723:A:G	2.63563e-09	-2.08401e-10	-0.635803	0.000110187	-2.08401e-10	-0.616453	0.000110517	-2.08401e-10	-0.616892
42086186	chr15:42086186:C:T	5.63461e-10	-1.68476	-0.493823	3.15301e-05	-1.4298	-0.437889	3.16451e-05	-1.42955	-0.437929
42086628	chr15:42086628:G:A	8.59202e-10	-1.86943	0.112755	3.61744e-05	-1.87023	0.139948	3.62525e-05	-1.87022	0.138673
42086641	chr15:42086641:G:A	1.62892e-09	-2.08401e-10	-1.11701	6.58862e-05	-2.08401e-10	-1.1307	6.60544e-05	-2.08401e-10	-1.13158
42086804	chr15:42086804:T:G	7.39865e-10	-1.87024	-0.0359757	3.11528e-05	-1.86984	-0.00988368	3.12216e-05	-1.86985	-0.0110955
42087037	chr15:42087037:G:A	1.43102e-09	-2.08401e-10	-1.24654	5.87797e-05	-2.08401e-10	-1.24483	5.89776e-05	-2.08401e-10	-1.2449
42087233	chr15:42087233:C:A	8.53718e-10	-1.87022	0.107143	3.60031e-05	-1.87001	0.134986	3.60808e-05	-1.87002	0.13372
42087558	chr15:42087558:C:T	1.49854e-09	-2.08401e-10	-1.20043	6.12398e-05	-2.08401e-10	-1.20383	6.14571e-05	-2.08401e-10	-1.20372
42087561	chr15:42087561:G:A	1.50722e-09	-2.08401e-10	-1.19466	6.24497e-05	-2.08401e-10	-1.18427	6.26635e-05	-2.08401e-10	-1.18428
42087827	chr15:42087827:C:T	3.98817e-09	-2.08401e-10	-0.221592	0.000167747	-2.08401e-10	-0.196172	0.000168235	-2.08401e-10	-0.1967
42087854	chr15:42087854:A:G	1.33809e-09	-1.70525	0.391565	5.95244e-05	-1.69207	0.459825	5.95228e-05	-1.69216	0.456463
42087961	chr15:42087961:G:A	1.48505e-09	-1.01736	-0.192113	9.23246e-05	-0.65683	-0.136489	9.2651e-05	-0.657156	-0.136063
42088231	chr15:42088231:G:A	9.0529e-10	-1.86968	0.165257	3.88081e-05	-1.86803	0.20803	3.8859e-05	-1.86805	0.205934
42088604	chr15:42088604:C:T	2.3174e-09	-1.86224	1.09776	0.000101438	-1.8577	1.15851	0.000101459	-1.85776	1.15536
42088626	chr15:42088626:A:G	1.41737e-09	-2.08401e-10	-1.25612	5.81311e-05	-2.08401e-10	-1.25593	5.8328e-05	-2.08401e-10	-1.25598
42088998	chr15:42088998:G:A	1.80476e-09	-1.86318	0.848681	7.87548e-05	-1.85808	0.905786	7.87887e-05	-1.85813	0.902846
42089042	chr15:42089042:C:T	1.0714e-09	-1.28946	-0.246508	4.05677e-05	-1.39137	-0.224281	4.06744e-05	-1.39202	-0.224443
42089319	chr15:42089319:G:A	7.99434e-10	-1.82878	-2.85769e-10	3.45943e-05	-1.77494	-2.85769e-10	3.46993e-05	-1.77534	-2.85769e-10
42089634	chr15:42089634:T:A	1.85168e-09	-1.86348	0.874652	8.07171e-05	-1.85947	0.931796	8.07513e-05	-1.85953	0.928845
42089727	chr15:42089727:T:G	1.7723e-09	-1.862	0.829349	7.7229e-05	-1.85758	0.885722	7.72641e-05	-1.85764	0.882808
42089944	chr15:42089944:T:G	3.07533e-09	-2.08401e-10	-0.481514	0.000123793	-2.08401e-10	-0.500018	0.000124264	-2.08401e-10	-0.499652
42090043	chr15:42090043:G:A	1.89509e-09	-1.86509	0.899427	8.25987e-05	-1.86147	0.956838	8.2633e-05	-1.86152	0.953873
42090194	chr15:42090194:G:A	4.95374e-10	-1.86982	-0.437552	2.08501e-05	-1.86841	-0.412861	2.08984e-05	-1.86843	-0.413954
42090195	chr15:42090195:A:AAAT	4.9349e-10	-1.87019	-0.44099	2.07602e-05	-1.86936	-0.416227	2.08085e-05	-1.86938	-0.417319
42090238	chr15:42090238:G:A	4.87259e-10	-1.86943	-0.454452	2.05145e-05	-1.86768	-0.429813	2.05622e-05	-1.86771	-0.430896
42090283	chr15:42090283:G:A	4.94479e-10	-1.87008	-0.439094	2.08075e-05	-1.86902	-0.414294	2.08558e-05	-1.86904	-0.415387
42090491	chr15:42090491:T:A	4.66016e-10	-1.87023	-0.49823	1.95772e-05	-1.86993	-0.474337	1.96236e-05	-1.86994	-0.47539
42090580	chr15:42090580:T:C	5.01892e-10	-1.86964	-0.424653	2.11294e-05	-1.86806	-0.399901	2.11781e-05	-1.86809	-0.401001
42090592	chr15:42090592:T:A	2.77484e-09	-2.08401e-10	-0.584331	0.000116048	-2.08401e-10	-0.564625	0.000116394	-2.08401e-10	-0.565082
42090666	chr15:42090666:A:G	5.0077e-10	-1.87025	-0.426288	2.10563e-05	-1.86985	-0.401579	2.11052e-05	-1.86986	-0.402677
42090712	chr15:42090712:G:A	2.91767e-09	-1.86685	1.33271	0.000127743	-1.86974	1.40114	0.00012774	-1.86973	1.39767
42090714	chr15:42090714:T:C	2.71073e-09	-0.607708	-2.85769e-10	8.19395e-05	-0.912649	-2.85769e-10	8.22836e-05	-0.911887	-2.85769e-10
42090771	chr15:42090771:G:A	3.03174e-09	-2.08401e-10	-0.49579	0.000128617	-2.08401e-10	-0.461793	0.000129187	-2.08401e-10	-0.460799
42090870	chr15:42090870:A:AAC	5.03627e-10	-1.86999	-0.420858	2.11943e-05	-1.86881	-0.39609	2.12434e-05	-1.86883	-0.397188
42091056	chr15:42091056:T:C	6.17903e-10	-1.86866	-0.21769	2.61003e-05	-1.8664	-0.190277	2.61571e-05	-1.86644	-0.191502
42091198	chr15:42091198:A:G	1.45689e-09	-2.08401e-10	-1.22862	5.95863e-05	-2.08401e-10	-1.2312	5.97964e-05	-2.08401e-10	-1.23111
42091332	chr15:42091332:C:T	9.62978e-09	-2.08401e-10	0.659935	0.000448721	-2.08401e-10	0.787772	0.000449985	-2.08401e-10	0.787156
42091402	chr15:42091402:T:C	9.8079e-09	-2.08401e-10	0.678263	0.000457383	-2.08401e-10	0.806891	0.000458668	-2.08401e-10	0.806267
42091448	chr15:42091448:C:A	4.96451e-10	-1.86945	-0.435751	2.08984e-05	-1.86771	-0.411245	2.09468e-05	-1.86774	-0.412337
42091631	chr15:42091631:C:T	2.44148e-09	-1.29897	0.586652	8.96532e-05	-1.44182	0.619141	9.00893e-05	-1.44148	0.620221
42091666	chr15:42091666:C:T	4.8773e-10	-1.86813	-0.454786	2.05419e-05	-1.86566	-0.430505	2.05895e-05	-1.86569	-0.431585
42091867	chr15:42091867:A:G	2.57501e-10	-1.8594	-1.10226	1.06358e-05	-1.86309	-1.09131	1.06775e-05	-1.86307	-1.09085
42091875	chr15:42091875:G:A	1.46579e-09	-2.08401e-10	-1.22253	5.99356e-05	-2.08401e-10	-1.22536	6.01475e-05	-2.08401e-10	-1.22526
42091887	chr15:42091887:C:G	6.68417e-09	-2.08401e-10	0.294817	0.000308215	-2.08401e-10	0.41217	0.000309114	-2.08401e-10	0.411649
42092031	chr15:42092031:G:A	4.02619e-09	-0.212106	-2.85769e-10	3.37735e-05	-1.79895	-2.85769e-10	3.38976e-05	-1.79871	-2.85769e-10
42092092	chr15:42092092:T:C	2.0094e-09	-1.86459	0.957502	8.76699e-05	-1.86084	1.01579	8.77018e-05	-1.8609	1.01278
42092094	chr15:42092094:A:C	1.95859e-09	-1.8642	0.931496	8.54353e-05	-1.86034	0.989473	8.54677e-05	-1.8604	0.986476
42092167	chr15:42092167:AT:A	1.75723e-09	-2.08401e-10	-1.04119	7.2285e-05	-2.08401e-10	-1.03801	7.25107e-05	-2.08401e-10	-1.03832
42092323	chr15:42092323:G:A	1.01551e-09	-1.8514	0.26186	4.48558e-05	-1.84514	0.329963	4.48649e-05	-1.84523	0.326825
42092385	chr15:42092385:C:A	1.77515e-09	-2.08401e-10	-1.03104	7.30278e-05	-2.08401e-10	-1.02779	7.32553e-05	-2.08401e-10	-1.02811
42093009	chr15:42093009:C:T	2.19651e-10	-1.86513	-1.25551	9.03195e-06	-1.86243	-1.25544	9.0631e-06	-1.8624	-1.25545
42093299	chr15:42093299:T:C	1.6607e-09	-2.08401e-10	-1.09769	6.88127e-05	-2.08401e-10	-1.08724	6.90328e-05	-2.08401e-10	-1.08748
42093432	chr15:42093432:G:T	3.60904e-09	-2.08401e-10	-0.321485	0.000151529	-2.08401e-10	-0.297853	0.000151978	-2.08401e-10	-0.298325
42093804	chr15:42093804:C:T	1.00917e-09	-1.86134	0.265539	4.45032e-05	-1.8568	0.333729	4.45131e-05	-1.85686	0.330586
42093808	chr15:42093808:G:T	1.46431e-09	-2.08401e-10	-1.22354	5.97995e-05	-2.08401e-10	-1.22763	6.00088e-05	-2.08401e-10	-1.22757
42093897	chr15:42093897:G:A	3.12718e-09	-2.08401e-10	-0.464794	0.000133036	-2.08401e-10	-0.428013	0.000133495	-2.08401e-10	-0.427992
42094144	chr15:42094144:C:T	1.15488e-09	-1.85328	0.392357	5.11719e-05	-1.84736	0.463922	5.11746e-05	-1.84744	0.460628
42094282	chr15:42094282:C:T	3.39483e-10	-1.8375	-0.847754	1.4245e-05	-1.82849	-0.833727	1.42786e-05	-1.8286	-0.834695
42094373	chr15:42094373:C:T	1.41455e-09	-2.08401e-10	-1.25812	5.80358e-05	-2.08401e-10	-1.25757	5.82342e-05	-2.08401e-10	-1.25759
42094712	chr15:42094712:G:A	3.70813e-09	-2.08401e-10	-0.294397	0.000156215	-2.08401e-10	-0.267396	0.000156675	-2.08401e-10	-0.267886
42094871	chr15:42094871:AG:A	2.25782e-10	-1.86998	-1.22313	9.24836e-06	-1.86874	-1.22544	9.27766e-06	-1.86875	-1.2257
42095005	chr15:42095005:T:C	1.69455e-09	0.160238	-1.23775	0.00011128	0.62047	-1.22704	0.000111494	0.61925	-1.22734
42095037	chr15:42095037:G:C	7.74686e-10	-1.86022	-2.85769e-10	3.2226e-05	-1.84586	-2.85769e-10	3.23327e-05	-1.84598	-2.85769e-10
42095074	chr15:42095074:C:T	1.00753e-09	-1.86297	0.265539	4.44132e-05	-1.85882	0.333729	4.44233e-05	-1.85888	0.330586
42095125	chr15:42095125:C:T	1.84176e-09	-2.08401e-10	-0.994202	7.58617e-05	-2.08401e-10	-0.989717	7.60978e-05	-2.08401e-10	-0.99004
42095596	chr15:42095596:G:A	1.71777e-09	-2.08401e-10	-1.0639	7.20737e-05	-2.08401e-10	-1.04094	7.2293e-05	-2.08401e-10	-1.04133
42095852	chr15:42095852:GGGTCA:G	1.44703e-09	-2.08401e-10	-1.23541	5.93348e-05	-2.08401e-10	-1.23543	5.95346e-05	-2.08401e-10	-1.2355
42096067	chr15:42096067:C:T	3.87193e-10	-1.31023	-1.24353	1.48182e-05	-1.38286	-1.23991	1.4876e-05	-1.3826	-1.23971
42096072	chr15:42096072:G:A	1.48012e-09	-2.08401e-10	-1.2128	6.03988e-05	-2.08401e-10	-1.21766	6.06113e-05	-2.08401e-10	-1.21758
42096098	chr15:42096098:C:T	3.81679e-09	-2.08401e-10	-0.265515	0.00016075	-2.08401e-10	-0.238781	0.000161206	-2.08401e-10	-0.239375
42096116	chr15:42096116:C:T	5.87958e-10	-1.51648	-0.61954	2.3014e-05	-1.58472	-0.597805	2.31217e-05	-1.58451	-0.596775
42096706	chr15:42096706:A:G	7.55529e-10	-1.48616	-0.3991	3.15037e-05	-1.51764	-0.350888	3.16435e-05	-1.51785	-0.349681
42096779	chr15:42096779:C:T	1.77721e-09	-2.08401e-10	-1.02988	7.38903e-05	-2.08401e-10	-1.01605	7.41176e-05	-2.08401e-10	-1.01641
42096809	chr15:42096809:G:T	2.05271e-09	-1.6664	0.780638	8.40343e-05	-1.69729	0.809887	8.45387e-05	-1.69746	0.812607
42096859	chr15:42096859:C:A	7.92561e-10	-1.83741	-2.85769e-10	3.17931e-05	-1.85938	-2.85769e-10	3.19026e-05	-1.85937	-2.85769e-10
42097074	chr15:42097074:A:G	2.56738e-09	-2.08401e-10	-0.66204	0.000106134	-2.08401e-10	-0.653922	0.000106478	-2.08401e-10	-0.654118
42097096	chr15:42097096:G:A	2.57324e-10	-1.87023	-1.09212	1.06048e-05	-1.87001	-1.08731	1.0645e-05	-1.87001	-1.08695
42097290	chr15:42097290:G:A	1.53758e-09	-2.08401e-10	-1.17471	6.34821e-05	-2.08401e-10	-1.16787	6.36873e-05	-2.08401e-10	-1.16807
42098607	chr15:42098607:C:T	6.98073e-09	-2.08401e-10	0.338228	0.000305258	-2.08401e-10	0.402527	0.000306126	-2.08401e-10	0.401939
42098814	chr15:42098814:C:T	1.41669e-09	-2.08401e-10	-1.2566	5.81345e-05	-2.08401e-10	-1.25587	5.8333e-05	-2.08401e-10	-1.25589
42098815	chr15:42098815:G:A	1.32003e-09	-1.33501	0.00773466	5.80126e-05	-1.33877	0.0808007	5.82944e-05	-1.33935	0.0827936
42098877	chr15:42098877:C:G	1.72418e-09	-1.7428	0.682627	7.19306e-05	-1.76575	0.722825	7.23365e-05	-1.76589	0.725158
42099063	chr15:42099063:T:C	3.59549e-10	-1.7398	-0.888032	1.49391e-05	-1.7111	-0.903545	1.49872e-05	-1.71123	-0.90363
42099316	chr15:42099316:C:T	2.50329e-10	-1.81045	-1.17945	1.05175e-05	-1.79	-1.17559	1.05543e-05	-1.79013	-1.17539
42099340	chr15:42099340:C:A	6.09462e-10	-1.86393	-0.23617	2.65951e-05	-1.85668	-0.181221	2.6615e-05	-1.85675	-0.183834
42099517	chr15:42099517:T:A	5.10945e-10	-1.84617	-0.430251	2.22872e-05	-1.834	-0.380623	2.23087e-05	-1.8341	-0.382983
42099622	chr15:42099622:G:C	2.32156e-10	-1.85972	-1.20555	9.63002e-06	-1.85326	-1.20048	9.66079e-06	-1.85332	-1.20066
42099711	chr15:42099711:C:T	3.60746e-10	-1.62264	-1.00187	1.42534e-05	-1.64178	-1.01986	1.42992e-05	-1.64187	-1.01999
42099955	chr15:42099955:T:C	2.88616e-10	-1.81851	-1.02908	1.21441e-05	-1.79926	-1.02252	1.21887e-05	-1.79938	-1.02217
42099966	chr15:42099966:C:T	2.94036e-10	-1.75243	-1.07654	1.19625e-05	-1.76904	-1.06781	1.20053e-05	-1.76911	-1.0676
42100165	chr15:42100165:C:T	2.717e-10	-1.80289	-1.1051	1.14426e-05	-1.78126	-1.10003	1.14837e-05	-1.78139	-1.09974
42100285	chr15:42100285:T:A	3.07039e-10	-1.77103	-1.01468	1.25202e-05	-1.78663	-1.00466	1.25656e-05	-1.78669	-1.0044
42100296	chr15:42100296:G:A	5.3717e-10	-1.843	-0.383368	2.34852e-05	-1.83017	-0.332091	2.35063e-05	-1.83028	-0.334517
42100513	chr15:42100513:G:A	4.16448e-09	-0.178334	-2.85769e-10	0.000168525	-0.191544	-2.85769e-10	0.000169198	-0.190991	-2.85769e-10
42100579	chr15:42100579:G:A	2.46531e-10	-1.81841	-1.18679	1.03386e-05	-1.79942	-1.18333	1.03751e-05	-1.79954	-1.18311
42100718	chr15:42100718:T:C	1.72828e-09	-2.08401e-10	-1.0578	6.93444e-05	-2.08401e-10	-1.07954	6.95078e-05	-2.08401e-10	-1.08062
42100949	chr15:42100949:G:C	2.566e-10	-1.80719	-1.15797	1.07956e-05	-1.78594	-1.15356	1.08338e-05	-1.78606	-1.15332
42100971	chr15:42100971:T:C	2.3572e-10	-1.82038	-1.22965	9.80115e-06	-1.80031	-1.23581	9.83245e-06	-1.80042	-1.23595
42101174	chr15:42101174:C:T	1.47211e-09	-2.08401e-10	-1.21823	6.15733e-05	-2.08401e-10	-1.1984	6.18273e-05	-2.08401e-10	-1.19771
42101987	chr15:42101987:T:C	7.59341e-10	-1.7439	-0.136329	3.02031e-05	-1.75973	-0.150952	3.03069e-05	-1.75991	-0.150771
42102298	chr15:42102298:T:C	6.27823e-10	-1.71498	-0.355442	2.53716e-05	-1.71418	-0.370821	2.54577e-05	-1.71443	-0.370608
42102484	chr15:42102484:C:T	2.99231e-09	-2.08401e-10	-0.508881	0.000127005	-2.08401e-10	-0.474403	0.00012744	-2.08401e-10	-0.47441
42102783	chr15:42102783:C:T	2.56963e-09	-2.08401e-10	-0.661165	0.000108752	-2.08401e-10	-0.629561	0.000109126	-2.08401e-10	-0.629552
42102874	chr15:42102874:A:T	8.16226e-10	-1.80799	-2.85769e-10	3.30179e-05	-1.82158	-2.85769e-10	3.31325e-05	-1.82154	-2.85769e-10
42103054	chr15:42103054:C:A	3.77988e-09	-2.08401e-10	-0.275233	0.000154699	-2.08401e-10	-0.277151	0.000155331	-2.08401e-10	-0.276501
42103062	chr15:42103062:T:C	2.99668e-10	-1.65206	-1.15795	1.08388e-05	-1.77688	-1.15862	1.0869e-05	-1.77744	-1.15871
42103122	chr15:42103122:T:C	2.90592e-10	-1.66793	-1.17283	1.0541e-05	-1.78959	-1.17377	1.05709e-05	-1.79011	-1.17385
42103124	chr15:42103124:T:G	3.80303e-10	-1.50235	-1.06936	1.34376e-05	-1.6825	-1.03808	1.34501e-05	-1.68338	-1.03969
42103152	chr15:42103152:G:A	1.50588e-09	-2.08401e-10	-1.19555	6.1505e-05	-2.08401e-10	-1.19951	6.17311e-05	-2.08401e-10	-1.19927
42103314	chr15:42103314:G:A	8.23565e-10	-1.7449	-0.0541379	3.25782e-05	-1.75189	-0.0830906	3.27072e-05	-1.75189	-0.0825773
42103346	chr15:42103346:G:A	6.45317e-10	-1.81566	-0.227281	2.87533e-05	-1.8002	-0.159679	2.8763e-05	-1.80031	-0.162658
42103709	chr15:42103709:G:A	1.31892e-09	-1.32811	-2.85769e-10	5.45244e-05	-1.31998	-2.85769e-10	5.47217e-05	-1.3198	-2.85769e-10
42103733	chr15:42103733:A:G	1.41427e-09	-2.08401e-10	-1.25831	5.80023e-05	-2.08401e-10	-1.25815	5.82003e-05	-2.08401e-10	-1.25817
42103944	chr15:42103944:G:A	1.50546e-09	-2.08401e-10	-1.19583	6.3192e-05	-2.08401e-10	-1.17245	6.34611e-05	-2.08401e-10	-1.17163
42103989	chr15:42103989:G:C	1.12683e-09	-1.56726	0.0817461	4.40931e-05	-1.58133	0.0490048	4.42744e-05	-1.58128	0.0496275
42104210	chr15:42104210:C:T	1.42309e-09	-2.08401e-10	-1.2521	5.83843e-05	-2.08401e-10	-1.25158	5.85808e-05	-2.08401e-10	-1.25165
42104292	chr15:42104292:C:T	3.43961e-10	-1.50961	-1.16254	1.43697e-05	-1.48609	-1.16742	1.44114e-05	-1.48686	-1.16717
42104312	chr15:42104312:G:A	9.08198e-10	-1.70535	0.00413512	3.58955e-05	-1.71278	-0.0252343	3.60385e-05	-1.71277	-0.0246975
42104318	chr15:42104318:C:T	8.33315e-10	-1.78727	-2.85769e-10	3.53917e-05	-1.75215	-2.85769e-10	3.55109e-05	-1.75222	-2.85769e-10
42104679	chr15:42104679:C:A	1.10641e-09	-1.61319	0.109378	4.5621e-05	-1.59164	0.0933759	4.57349e-05	-1.59181	0.0926179
42104744	chr15:42104744:C:A	1.79973e-09	-2.08401e-10	-1.01729	7.43201e-05	-2.08401e-10	-1.01025	7.45546e-05	-2.08401e-10	-1.01053
42104813	chr15:42104813:G:A	1.49274e-09	-2.08401e-10	-1.20431	6.10133e-05	-2.08401e-10	-1.20754	6.12363e-05	-2.08401e-10	-1.20732
42105022	chr15:42105022:C:T	3.96116e-10	-1.38303	-1.14795	1.35346e-05	-1.59088	-1.1225	1.35491e-05	-1.59195	-1.12379
42105093	chr15:42105093:G:A	4.13978e-10	-1.23669	-1.25018	1.57542e-05	-1.30977	-1.25175	1.58009e-05	-1.31032	-1.25168
42105190	chr15:42105190:G:A	2.75282e-10	-1.7788	-1.11608	1.16406e-05	-1.75567	-1.10846	1.16693e-05	-1.75583	-1.10927
42105474	chr15:42105474:C:T	9.0599e-10	-1.64903	-0.0546278	3.58128e-05	-1.65637	-0.0839584	3.5953e-05	-1.6564	-0.0834444
42106015	chr15:42106015:G:A	2.18407e-09	-2.08401e-10	-0.823735	9.19483e-05	-2.08401e-10	-0.797402	9.22631e-05	-2.08401e-10	-0.797415
42106138	chr15:42106138:G:A	2.88193e-10	-1.75381	-1.09524	1.22234e-05	-1.7282	-1.08708	1.22526e-05	-1.72838	-1.08795
42106316	chr15:42106316:C:T	1.04232e-09	-1.57097	0.0074896	4.13453e-05	-1.57402	-0.0226465	4.15076e-05	-1.57407	-0.0221115
42106758	chr15:42106758:C:G	2.1815e-09	-2.08401e-10	-0.824913	9.18374e-05	-2.08401e-10	-0.79861	9.21518e-05	-2.08401e-10	-0.798622
42106961	chr15:42106961:G:C	1.41472e-09	-2.08401e-10	-1.258	5.79929e-05	-2.08401e-10	-1.25831	5.81933e-05	-2.08401e-10	-1.25829
42107294	chr15:42107294:GGGC:G	7.94835e-10	-1.83455	-2.85769e-10	3.32329e-05	-1.81509	-2.85769e-10	3.3342e-05	-1.81524	-2.85769e-10
42107444	chr15:42107444:C:T	2.74186e-09	-1.60541	1.00912	0.000114417	-1.57673	0.997948	0.000114765	-1.57694	0.997771
42107556	chr15:42107556:G:A	3.9865e-10	-1.55666	-0.967937	1.46192e-05	-1.65627	-0.980023	1.46746e-05	-1.65678	-0.97916
42107678	chr15:42107678:C:T	1.41628e-09	-2.08401e-10	-1.25689	5.7959e-05	-2.08401e-10	-1.25889	5.81577e-05	-2.08401e-10	-1.2589
42107868	chr15:42107868:T:C	1.05168e-09	-0.898634	-0.655906	3.84694e-05	-1.06014	-0.608624	3.85417e-05	-1.06063	-0.609687
42108236	chr15:42108236:A:C	1.60822e-09	-2.08401e-10	-1.1298	6.6697e-05	-2.08401e-10	-1.11847	6.69095e-05	-2.08401e-10	-1.11872
42108357	chr15:42108357:A:T	3.68445e-10	-1.54249	-1.0609	1.31889e-05	-1.7028	-1.03646	1.3206e-05	-1.70355	-1.03784
42108566	chr15:42108566:T:C	9.6995e-10	-1.51486	-0.120579	3.4842e-05	-1.6878	-0.0800017	3.4862e-05	-1.68865	-0.0820101
42108595	chr15:42108595:C:T	1.17969e-09	-1.43967	-2.85769e-10	5.87901e-05	-1.24466	-2.85769e-10	5.90198e-05	-1.24419	-2.85769e-10
42108673	chr15:42108673:T:A	2.87945e-10	-1.59183	-1.25809	9.5601e-06	-1.80536	-1.25567	9.58765e-06	-1.80573	-1.25585
42109131	chr15:42109131:C:T	1.71303e-09	-2.08401e-10	-1.06666	7.07804e-05	-2.08401e-10	-1.05905	7.10046e-05	-2.08401e-10	-1.05931
42109281	chr15:42109281:G:A	7.84724e-10	-1.84735	-2.85769e-10	3.15321e-05	-1.86762	-2.85769e-10	3.16419e-05	-1.86758	-2.85769e-10
42109363	chr15:42109363:A:G	1.43585e-09	-2.08401e-10	-1.24317	5.87459e-05	-2.08401e-10	-1.24541	5.89517e-05	-2.08401e-10	-1.24534
42109454	chr15:42109454:T:C	3.00844e-10	-1.57381	-1.23228	9.7951e-06	-1.80041	-1.23634	9.82835e-06	-1.80073	-1.23605
42109652	chr15:42109652:C:T	5.37548e-10	-1.86886	-0.356801	2.13536e-05	-1.85486	-0.402551	2.14815e-05	-1.85477	-0.400101
42110028	chr15:42110028:T:C	3.53302e-10	-1.49479	-1.15057	1.1337e-05	-1.7604	-1.13015	1.13593e-05	-1.76084	-1.13119
42110291	chr15:42110291:A:C	9.62269e-10	-1.62772	-0.0156698	3.57385e-05	-1.71473	-0.0276659	3.59142e-05	-1.71442	-0.0265087
42110360	chr15:42110360:A:C	2.60504e-09	-2.08401e-10	-0.647476	0.000115784	-2.08401e-10	-0.566899	0.000116144	-2.08401e-10	-0.567229
42110520	chr15:42110520:A:G	2.01865e-09	-2.08401e-10	-0.902495	8.45756e-05	-2.08401e-10	-0.880983	8.48575e-05	-2.08401e-10	-0.881086
42110625	chr15:42110625:T:C	2.10963e-09	-2.08401e-10	-0.858412	8.82063e-05	-2.08401e-10	-0.838951	8.84681e-05	-2.08401e-10	-0.839417
42110647	chr15:42110647:G:A	8.87722e-10	-1.64793	-0.0760964	3.3117e-05	-1.73076	-0.0878174	3.32784e-05	-1.73046	-0.0866872
42111232	chr15:42111232:G:A	8.80923e-10	-1.64935	-0.0823573	3.2881e-05	-1.73173	-0.0940052	3.30408e-05	-1.73143	-0.0928836
42111483	chr15:42111483:A:G	7.61737e-10	-1.61382	-0.26326	2.82289e-05	-1.70262	-0.275665	2.83655e-05	-1.70229	-0.274594
42111563	chr15:42111563:T:C	8.98064e-10	-1.62014	-0.0922949	3.32764e-05	-1.70784	-0.105938	3.34409e-05	-1.70752	-0.104761
42111694	chr15:42111694:A:G	4.29792e-10	-1.65605	-0.793333	1.77174e-05	-1.6635	-0.780582	1.77964e-05	-1.6641	-0.778964
42111897	chr15:42111897:C:T	6.36668e-10	-1.84598	-0.210448	2.56969e-05	-1.8698	-0.202461	2.57661e-05	-1.86976	-0.203236
42112035	chr15:42112035:G:C	3.51414e-09	-2.08401e-10	-0.348131	0.000155424	-2.08401e-10	-0.272469	0.000156389	-2.08401e-10	-0.26971
42112073	chr15:42112073:T:G	1.76479e-09	-2.08401e-10	-1.03689	7.36175e-05	-2.08401e-10	-1.01975	7.38422e-05	-2.08401e-10	-1.02013
42112316	chr15:42112316:C:T	8.81294e-10	-1.60715	-0.124142	3.2564e-05	-1.69775	-0.137676	3.27246e-05	-1.69741	-0.136517
42112521	chr15:42112521:T:C	8.61682e-10	-1.59222	-0.161576	3.17622e-05	-1.68556	-0.174794	3.19186e-05	-1.68522	-0.173656
42112837	chr15:42112837:C:T	7.55462e-10	-1.7944	-0.0909508	2.98755e-05	-1.86211	-0.0594822	2.99277e-05	-1.86227	-0.0610028
42112881	chr15:42112881:T:C	4.44708e-10	-1.51353	-0.901731	1.61241e-05	-1.61837	-0.919947	1.61983e-05	-1.61804	-0.919111
42112978	chr15:42112978:G:A	5.84665e-10	-1.86669	-0.274952	2.30458e-05	-1.85977	-0.321373	2.31851e-05	-1.85971	-0.318842
42112979	chr15:42112979:A:G	2.81195e-09	-2.08401e-10	-0.571048	0.000119238	-2.08401e-10	-0.537506	0.000119655	-2.08401e-10	-0.537447
42113039	chr15:42113039:A:G	3.14076e-10	-1.55229	-1.21075	1.27743e-05	-1.55827	-1.21293	1.28118e-05	-1.55895	-1.21274
42113171	chr15:42113171:T:C	2.99481e-10	-1.58026	-1.23037	1.2154e-05	-1.58725	-1.23371	1.21898e-05	-1.58792	-1.23354
42113272	chr15:42113272:C:T	5.84643e-10	-1.73232	-0.409358	2.21837e-05	-1.79524	-0.424035	2.2288e-05	-1.79504	-0.422966
42113297	chr15:42113297:T:A	5.95459e-10	-1.73904	-0.384308	2.26297e-05	-1.80015	-0.399218	2.27364e-05	-1.79996	-0.398132
42113318	chr15:42113318:T:C	6.13048e-10	-1.72379	-0.370443	2.32013e-05	-1.78895	-0.385473	2.33113e-05	-1.78874	-0.384378
42113339	chr15:42113339:A:G	1.5209e-09	-2.08401e-10	-1.18563	6.29305e-05	-2.08401e-10	-1.1766	6.31371e-05	-2.08401e-10	-1.17675
42113966	chr15:42113966:T:C	7.4713e-10	-1.7433	-0.153142	2.83364e-05	-1.80317	-0.171309	2.84705e-05	-1.80299	-0.170203
42113986	chr15:42113986:A:G	5.68168e-10	-1.74492	-0.425346	2.15998e-05	-1.80452	-0.441421	2.17016e-05	-1.80434	-0.440331
42114038	chr15:42114038:G:A	5.96297e-10	-1.75756	-0.364385	2.27742e-05	-1.81352	-0.379482	2.28814e-05	-1.81335	-0.378385
42114232	chr15:42114232:C:T	5.94406e-10	-1.40965	-0.715466	1.9732e-05	-1.68218	-0.654209	1.97285e-05	-1.68282	-0.657177
42114419	chr15:42114419:G:A	2.38613e-09	-1.75819	1.02293	9.46043e-05	-1.84754	1.07861	9.46704e-05	-1.84782	1.07617
42114446	chr15:42114446:T:C	6.06867e-10	-1.76636	-0.338009	2.32332e-05	-1.81972	-0.353332	2.33429e-05	-1.81956	-0.352212
42114463	chr15:42114463:A:G	5.88621e-10	-1.7403	-0.394598	2.23793e-05	-1.8011	-0.409387	2.24847e-05	-1.80092	-0.408307
42114729	chr15:42114729:T:C	4.85527e-10	-1.85058	-0.47687	2.13371e-05	-1.84166	-0.416521	2.13522e-05	-1.84173	-0.419175
42114968	chr15:42114968:A:G	6.68334e-10	-1.72856	-0.279328	2.53014e-05	-1.7927	-0.295071	2.54226e-05	-1.7925	-0.293922
42115244	chr15:42115244:A:T	8.68872e-10	-1.74548	-2.85769e-10	3.61965e-05	-1.72967	-2.85769e-10	3.63127e-05	-1.72989	-2.85769e-10
42115338	chr15:42115338:A:C	2.45207e-09	-1.86889	1.16089	0.000106408	-1.84932	1.19797	0.000107028	-1.84919	1.20021
42115389	chr15:42115389:C:A	1.95641e-09	-2.08401e-10	-0.933816	8.18451e-05	-2.08401e-10	-0.913801	8.20886e-05	-2.08401e-10	-0.91426
42115568	chr15:42115568:A:G	3.74205e-10	-1.53346	-1.05442	1.23171e-05	-1.78042	-1.02722	1.23378e-05	-1.78081	-1.02858
42115746	chr15:42115746:G:A	9.37987e-10	-1.57422	-0.0947238	3.44453e-05	-1.67079	-0.108467	3.46165e-05	-1.67043	-0.107295
42115844	chr15:42115844:G:A	1.4201e-09	-2.08401e-10	-1.25419	5.86885e-05	-2.08401e-10	-1.24638	5.88878e-05	-2.08401e-10	-1.24643
42115942	chr15:42115942:T:C	1.51429e-09	-2.08401e-10	-1.18998	6.16843e-05	-2.08401e-10	-1.1966	6.19048e-05	-2.08401e-10	-1.19646
42116050	chr15:42116050:T:A	1.80464e-09	-2.08401e-10	-1.01456	7.53368e-05	-2.08401e-10	-0.996661	7.55652e-05	-2.08401e-10	-0.997063
42116098	chr15:42116098:C:T	3.64334e-10	-1.5969	-1.01771	1.34165e-05	-1.68794	-1.0342	1.34756e-05	-1.6877	-1.03348
42116169	chr15:42116169:C:T	5.35218e-10	-1.84484	-0.385163	2.36209e-05	-1.83513	-0.32137	2.36341e-05	-1.8352	-0.324164
42116223	chr15:42116223:C:T	2.05593e-09	-2.08401e-10	-0.884196	8.61433e-05	-2.08401e-10	-0.862617	8.63969e-05	-2.08401e-10	-0.863107
42116417	chr15:42116417:C:T	3.88411e-10	-1.66998	-0.880635	1.59776e-05	-1.67798	-0.869457	1.60469e-05	-1.67857	-0.867973
42116467	chr15:42116467:T:C	3.73674e-10	-1.52425	-1.06504	1.22329e-05	-1.77578	-1.03872	1.22536e-05	-1.77619	-1.04005
42116496	chr15:42116496:G:C	2.83749e-10	-1.68797	-1.17662	1.15554e-05	-1.6974	-1.17408	1.15971e-05	-1.69797	-1.17334
42116831	chr15:42116831:A:C	5.79405e-10	-1.75773	-0.392944	2.21332e-05	-1.81359	-0.407967	2.22369e-05	-1.81342	-0.406889
42117072	chr15:42117072:A:G	2.95992e-09	-2.08401e-10	-0.519764	0.000132559	-2.08401e-10	-0.431604	0.000132966	-2.08401e-10	-0.431963
42117712	chr15:42117712:T:C	5.32112e-09	-1.80689	1.87365	0.000226547	-1.86539	1.96971	0.000227533	-1.86546	1.9707
42117801	chr15:42117801:G:A	4.12461e-10	-1.47167	-1.01887	1.35484e-05	-1.71904	-0.993325	1.35687e-05	-1.71959	-0.994709
42118086	chr15:42118086:T:C	2.26845e-10	-1.86796	-1.22045	9.31987e-06	-1.87	-1.21648	9.35196e-06	-1.87	-1.21648
42118504	chr15:42118504:C:T	8.31825e-10	-1.23931	-0.549751	2.57814e-05	-1.60147	-0.467501	2.58318e-05	-1.60219	-0.468262
42118656	chr15:42118656:C:T	4.88822e-10	-1.53842	-0.782264	1.80513e-05	-1.63411	-0.791295	1.81271e-05	-1.6338	-0.790853
42118781	chr15:42118781:A:G	2.51048e-10	-1.74958	-1.23746	1.02012e-05	-1.75493	-1.2412	1.02328e-05	-1.75542	-1.24104
42118788	chr15:42118788:A:G	2.40983e-10	-1.81242	-1.21553	9.76809e-06	-1.82479	-1.21471	9.80068e-06	-1.82477	-1.21484
42118824	chr15:42118824:A:G	2.52252e-10	-1.72769	-1.25456	1.02777e-05	-1.7324	-1.25625	1.03088e-05	-1.73288	-1.25619
42118831	chr15:42118831:G:A	2.45579e-10	-1.75042	-1.25864	1.00227e-05	-1.75581	-1.25797	1.00517e-05	-1.75631	-1.258
42118924	chr15:42118924:A:G	1.41359e-09	-2.08401e-10	-1.2588	5.79597e-05	-2.08401e-10	-1.25888	5.81584e-05	-2.08401e-10	-1.25889
42119088	chr15:42119088:T:C	2.82431e-10	-1.73752	-1.13172	1.03338e-05	-1.8666	-1.11661	1.03595e-05	-1.86668	-1.11747
42119108	chr15:42119108:A:C	2.38563e-10	-1.86628	-1.17177	9.69855e-06	-1.86942	-1.17723	9.73493e-06	-1.86941	-1.17693
42119236	chr15:42119236:A:G	1.90314e-09	-1.87015	0.908725	8.86798e-05	-1.81317	0.979572	8.91003e-05	-1.81275	0.980456
42119315	chr15:42119315:G:C	2.34003e-09	-2.08401e-10	-0.75476	9.54285e-05	-2.08401e-10	-0.760251	9.58335e-05	-2.08401e-10	-0.759447
42119347	chr15:42119347:A:G	2.3365e-10	-1.81009	-1.24876	9.46073e-06	-1.82382	-1.24766	9.49189e-06	-1.82391	-1.24771
42119349	chr15:42119349:T:C	4.85441e-09	-2.08401e-10	-0.0250385	0.000202914	-2.08401e-10	-0.00584525	0.000203763	-2.08401e-10	-0.00510217
42119702	chr15:42119702:G:A	3.58093e-10	-1.51114	-1.12075	1.14595e-05	-1.783	-1.09681	1.148e-05	-1.78347	-1.09799
42119761	chr15:42119761:C:T	1.03434e-09	-1.59249	0.0213236	3.85332e-05	-1.68311	0.0159998	3.87176e-05	-1.68275	0.0169894
42119784	chr15:42119784:T:C	3.45166e-10	-1.5433	-1.12536	1.12302e-05	-1.79831	-1.10172	1.1251e-05	-1.79873	-1.10288
42119815	chr15:42119815:C:T	2.50426e-10	-1.73094	-1.25857	1.02056e-05	-1.73785	-1.25784	1.02348e-05	-1.73838	-1.25788
42120290	chr15:42120290:A:G	2.38267e-10	-1.84547	-1.19381	1.08404e-05	-1.76128	-1.17407	1.08704e-05	-1.76097	-1.17504
42120408	chr15:42120408:G:A	1.42929e-09	-1.12214	-0.125609	5.21241e-05	-1.23414	-0.130862	5.24428e-05	-1.23459	-0.127742
42120813	chr15:42120813:C:T	2.85378e-09	-2.08401e-10	-0.556281	0.00012754	-2.08401e-10	-0.470198	0.000127933	-2.08401e-10	-0.470554
42121015	chr15:42121015:C:A	2.78874e-10	-1.83502	-1.0469	1.22125e-05	-1.79495	-1.02122	1.22319e-05	-1.79548	-1.02253
42121028	chr15:42121028:C:G	2.71277e-09	-2.08401e-10	-0.606954	0.000109742	-2.08401e-10	-0.620493	0.000110133	-2.08401e-10	-0.620369
42121103	chr15:42121103:T:C	1.52559e-09	-2.08401e-10	-1.18254	6.28671e-05	-2.08401e-10	-1.17761	6.30724e-05	-2.08401e-10	-1.17778
42121307	chr15:42121307:G:A	1.48559e-09	-2.08401e-10	-1.20912	6.05761e-05	-2.08401e-10	-1.21473	6.07919e-05	-2.08401e-10	-1.2146
42121360	chr15:42121360:G:C	2.95042e-09	-2.08401e-10	-0.522979	0.000132104	-2.08401e-10	-0.435039	0.00013251	-2.08401e-10	-0.435399
42121487	chr15:42121487:A:AGTG	2.87847e-10	-1.79429	-1.05596	1.28198e-05	-1.7368	-1.03084	1.28384e-05	-1.73751	-1.03211
42121686	chr15:42121686:G:C	3.33118e-10	-1.86039	-0.843798	1.39827e-05	-1.8702	-0.810602	1.40315e-05	-1.87019	-0.810562
42121712	chr15:42121712:G:A	4.97611e-10	-1.08441	-1.21845	1.98828e-05	-1.11062	-1.21815	1.99307e-05	-1.11217	-1.21762
42121858	chr15:42121858:G:A	2.44687e-10	-1.86378	-1.14892	9.93506e-06	-1.8701	-1.15246	9.973e-06	-1.87012	-1.15206
42122205	chr15:42122205:A:AC	1.43108e-09	-2.08401e-10	-1.2465	5.86465e-05	-2.08401e-10	-1.2471	5.88529e-05	-2.08401e-10	-1.24702
42122364	chr15:42122364:T:C	1.03136e-09	-1.57405	-2.85769e-10	4.15375e-05	-1.59203	-2.85769e-10	4.16752e-05	-1.59215	-2.85769e-10
42122371	chr15:42122371:A:G	2.09413e-09	-2.08401e-10	-0.865788	8.63061e-05	-2.08401e-10	-0.860729	8.65555e-05	-2.08401e-10	-0.861273
42122574	chr15:42122574:G:A	3.4883e-09	-2.08401e-10	-0.35551	0.000145629	-2.08401e-10	-0.337566	0.000146217	-2.08401e-10	-0.336964
42122822	chr15:42122822:T:C	1.42357e-09	-2.08401e-10	-1.25176	5.83905e-05	-2.08401e-10	-1.25148	5.85886e-05	-2.08401e-10	-1.25152
42122877	chr15:42122877:T:G	3.34993e-09	-2.08401e-10	-0.395987	0.000147961	-2.08401e-10	-0.321683	0.00014887	-2.08401e-10	-0.318987
42123152	chr15:42123152:G:A	7.90359e-10	-1.84019	-2.85769e-10	3.23944e-05	-1.84064	-2.85769e-10	3.25061e-05	-1.84063	-2.85769e-10
42123659	chr15:42123659:G:C	1.76292e-09	-2.08401e-10	-1.03795	7.14303e-05	-2.08401e-10	-1.04991	7.16936e-05	-2.08401e-10	-1.04966
42123780	chr15:42123780:A:C	4.6488e-10	-1.84092	-0.529981	2.09365e-05	-1.71707	-0.560063	2.10593e-05	-1.71675	-0.557965
42123996	chr15:42123996:C:G	3.20331e-09	-2.08401e-10	-0.440741	0.000136085	-2.08401e-10	-0.40535	0.000136562	-2.08401e-10	-0.405279
42124262	chr15:42124262:T:A	1.80806e-09	-2.08401e-10	-1.01267	7.32148e-05	-2.08401e-10	-1.02523	7.34858e-05	-2.08401e-10	-1.02497
42124436	chr15:42124436:A:C	1.85927e-09	-2.08401e-10	-0.98474	7.68002e-05	-2.08401e-10	-0.977422	7.70221e-05	-2.08401e-10	-0.977966
42124471	chr15:42124471:T:G	3.50037e-10	-1.54538	-1.10926	1.70462e-05	-1.41702	-1.06568	1.7043e-05	-1.41867	-1.06765
42124522	chr15:42124522:G:A	7.72155e-10	-1.8635	-2.85769e-10	3.27454e-05	-1.82987	-2.85769e-10	3.28488e-05	-1.83014	-2.85769e-10
42124638	chr15:42124638:C:CATCT	2.59964e-09	-2.08401e-10	-0.649553	0.000110496	-2.08401e-10	-0.613651	0.000111126	-2.08401e-10	-0.611397
42125754	chr15:42125754:A:T	3.55374e-09	-0.336925	-2.85769e-10	3.15917e-05	-1.86574	-2.85769e-10	3.16978e-05	-1.86581	-2.85769e-10
42125795	chr15:42125795:CA:C	1.00026e-09	-1.60466	-2.85769e-10	3.93584e-05	-1.64592	-2.85769e-10	3.95051e-05	-1.64563	-2.85769e-10
42125919	chr15:42125919:A:G	4.47891e-09	-2.08401e-10	-0.105545	0.000188067	-2.08401e-10	-0.0818325	0.000188618	-2.08401e-10	-0.0823341
42125925	chr15:42125925:G:T	1.85858e-09	-2.08401e-10	-0.985115	7.59237e-05	-2.08401e-10	-0.9889	7.62107e-05	-2.08401e-10	-0.988557
42126147	chr15:42126147:G:A	2.65963e-10	-1.75653	-1.17279	1.03698e-05	-1.81072	-1.16901	1.04075e-05	-1.81058	-1.16895
42126306	chr15:42126306:T:C	3.10034e-10	-1.8089	-0.967097	1.33267e-05	-1.79807	-0.930794	1.33542e-05	-1.79799	-0.93224
42126333	chr15:42126333:C:T	1.38915e-09	-1.79606	0.519825	6.16105e-05	-1.73149	0.53369	6.18363e-05	-1.73161	0.534045
42126432	chr15:42126432:C:T	6.45929e-10	-1.74474	-0.297254	2.86612e-05	-1.73354	-0.229543	2.88092e-05	-1.7335	-0.227863
42126687	chr15:42126687:C:T	2.04623e-09	-2.08401e-10	-0.888928	8.49188e-05	-2.08401e-10	-0.876934	8.51871e-05	-2.08401e-10	-0.877209
42126911	chr15:42126911:C:T	6.25328e-10	-1.86978	-0.204621	3.16659e-05	-1.65812	-0.205272	3.18057e-05	-1.65799	-0.204425
42127055	chr15:42127055:T:A	3.45711e-09	-2.08401e-10	-0.364492	0.000143558	-2.08401e-10	-0.351892	0.000144137	-2.08401e-10	-0.351293
42127212	chr15:42127212:G:C	2.26292e-10	-1.86741	-1.22345	9.32047e-06	-1.86873	-1.21769	9.34985e-06	-1.86876	-1.21794
42127669	chr15:42127669:C:T	1.84338e-09	-2.08401e-10	-0.993324	7.62456e-05	-2.08401e-10	-0.984669	7.64721e-05	-2.08401e-10	-0.985133
42128008	chr15:42128008:G:A	3.13496e-09	-2.08401e-10	-0.462309	0.000129214	-2.08401e-10	-0.457155	0.000129771	-2.08401e-10	-0.45629
42128024	chr15:42128024:C:T	4.67807e-09	-2.08401e-10	-0.0620395	0.000196547	-2.08401e-10	-0.0377266	0.000197122	-2.08401e-10	-0.0382344
42128025	chr15:42128025:G:A	3.43206e-10	-1.84652	-0.827827	1.4819e-05	-1.83872	-0.783996	1.48448e-05	-1.83867	-0.785739
42128286	chr15:42128286:T:A	1.564e-09	-2.08401e-10	-1.15768	6.40958e-05	-2.08401e-10	-1.15825	6.43263e-05	-2.08401e-10	-1.15809
42128637	chr15:42128637:C:T	4.67899e-09	-2.08401e-10	-0.0618427	0.000196589	-2.08401e-10	-0.037514	0.000197164	-2.08401e-10	-0.0380221
42128748	chr15:42128748:G:A	6.86066e-10	-1.85654	-0.125169	3.97929e-05	-1.50981	-0.125132	3.99697e-05	-1.50964	-0.124298
42128837	chr15:42128837:G:A	4.14552e-09	-2.08401e-10	-0.182898	0.00017392	-2.08401e-10	-0.160034	0.00017443	-2.08401e-10	-0.160533
42129206	chr15:42129206:C:T	5.97469e-10	-1.8646	-0.255379	2.87608e-05	-1.70406	-0.255562	2.88861e-05	-1.70395	-0.254754
42129521	chr15:42129521:A:ACT	3.39148e-10	-1.42747	-1.25877	1.36903e-05	-1.44333	-1.25861	1.37249e-05	-1.44422	-1.25862
42129526	chr15:42129526:ATTT:A	3.60402e-10	-1.36656	-1.2589	1.45305e-05	-1.38352	-1.25886	1.45666e-05	-1.38447	-1.25886
42129752	chr15:42129752:G:A	1.56194e-09	-2.08401e-10	-1.159	6.40551e-05	-2.08401e-10	-1.15889	6.42851e-05	-2.08401e-10	-1.15873
42129784	chr15:42129784:G:A	9.19845e-10	-1.86751	0.179035	4.67255e-05	-1.66377	0.189426	4.69992e-05	-1.66367	0.191744
42129930	chr15:42129930:C:T	4.31447e-10	-1.82206	-0.623481	1.88742e-05	-1.81095	-0.569879	1.89004e-05	-1.81088	-0.571995
42130373	chr15:42130373:C:T	1.70819e-09	-2.08401e-10	-1.06949	7.04904e-05	-2.08401e-10	-1.06315	7.06999e-05	-2.08401e-10	-1.06362
42130451	chr15:42130451:G:A	5.24931e-10	-1.76188	-0.487532	2.63585e-05	-1.5711	-0.475741	2.65069e-05	-1.5707	-0.473957
42130528	chr15:42130528:C:T	6.37897e-09	0.248081	-2.85769e-10	0.000237409	0.151156	-2.85769e-10	0.000237661	0.148785	-2.85769e-10
42130553	chr15:42130553:TG:T	3.00621e-09	-2.08401e-10	-0.504246	0.000127534	-2.08401e-10	-0.470246	0.000127982	-2.08401e-10	-0.470173
42130557	chr15:42130557:A:T	2.99749e-09	-2.08401e-10	-0.507151	0.000127149	-2.08401e-10	-0.473272	0.000127595	-2.08401e-10	-0.473198
42130892	chr15:42130892:A:G	1.51394e-09	-1.86563	0.67542	7.79533e-05	-1.65818	0.695658	7.84513e-05	-1.65811	0.698525
42130983	chr15:42130983:C:T	1.49399e-09	-2.08401e-10	-1.20347	6.1238e-05	-2.08401e-10	-1.20386	6.14556e-05	-2.08401e-10	-1.20374
42131258	chr15:42131258:C:A	4.25102e-10	-1.78039	-0.679959	1.85861e-05	-1.76711	-0.629101	1.86141e-05	-1.76702	-0.631118
42131432	chr15:42131432:G:C	4.11433e-10	-1.8112	-0.681836	1.79315e-05	-1.80101	-0.631064	1.79583e-05	-1.80093	-0.633076
42131805	chr15:42131805:G:A	4.24584e-10	-1.8495	-0.612077	1.90463e-05	-1.75691	-0.614844	1.91263e-05	-1.75685	-0.614149
42132523	chr15:42132523:G:A	2.60407e-09	-2.08401e-10	-0.647852	0.000108712	-2.08401e-10	-0.629923	0.000109043	-2.08401e-10	-0.630314
42132525	chr15:42132525:C:A	2.60912e-09	-2.08401e-10	-0.645911	0.000108927	-2.08401e-10	-0.627953	0.000109258	-2.08401e-10	-0.628344
42132609	chr15:42132609:G:A	1.0501e-08	-2.08401e-10	0.746543	0.000427712	-2.08401e-10	0.73982	0.00042949	-2.08401e-10	0.740538
42132846	chr15:42132846:A:G	2.99471e-10	-1.69882	-1.11185	1.24127e-05	-1.68453	-1.11538	1.24553e-05	-1.68456	-1.11536
42132872	chr15:42132872:C:A	1.41733e-09	-1.4802	0.224051	4.74058e-05	-1.75557	0.29569	4.75533e-05	-1.7562	0.295996
42132986	chr15:42132986:T:C	2.01497e-09	-2.08401e-10	-0.904323	8.44333e-05	-2.08401e-10	-0.882667	8.46828e-05	-2.08401e-10	-0.883147
42133131	chr15:42133131:A:C	3.65194e-09	-2.08401e-10	-0.309667	0.000155702	-2.08401e-10	-0.270685	0.000156251	-2.08401e-10	-0.270593
42133133	chr15:42133133:GA:GAA	4.08213e-09	-2.08401e-10	-0.198306	0.00017449	-2.08401e-10	-0.156762	0.000175114	-2.08401e-10	-0.156624
42133284	chr15:42133284:C:G	1.81084e-09	-2.08401e-10	-1.01113	7.33432e-05	-2.08401e-10	-1.02348	7.36139e-05	-2.08401e-10	-1.02323
42133673	chr15:42133673:G:A	5.9929e-10	-1.4635	-0.653432	1.96509e-05	-1.71156	-0.628945	1.97299e-05	-1.71179	-0.628135
42133723	chr15:42133723:T:C	6.47331e-09	-2.08401e-10	0.262761	0.000278688	-2.08401e-10	0.311463	0.000279676	-2.08401e-10	0.311573
42133796	chr15:42133796:T:C	1.837e-09	-2.08401e-10	-0.99679	7.54551e-05	-2.08401e-10	-0.995091	7.56907e-05	-2.08401e-10	-0.995404
42134496	chr15:42134496:T:C	7.97514e-10	-1.83118	-2.85769e-10	3.17636e-05	-1.86031	-2.85769e-10	3.18751e-05	-1.86024	-2.85769e-10
42134635	chr15:42134635:G:T	2.37672e-10	-1.85414	-1.18765	9.49644e-06	-1.86631	-1.2014	9.53759e-06	-1.86626	-1.20056
42134765	chr15:42134765:T:A	1.27829e-08	-2.08401e-10	0.94318	0.000556022	-2.08401e-10	1.00218	0.000557212	-2.08401e-10	1.00089
42134903	chr15:42134903:G:A	3.49445e-10	-1.43967	-1.21666	1.28113e-05	-1.54919	-1.21911	1.2852e-05	-1.5496	-1.21896
42136227	chr15:42136227:AT:A	2.99991e-09	-2.08401e-10	-0.506345	0.000134413	-2.08401e-10	-0.41771	0.000134819	-2.08401e-10	-0.418129
42136260	chr15:42136260:C:T	2.24726e-10	-1.85913	-1.23867	9.11515e-06	-1.86253	-1.24617	9.1506e-06	-1.86246	-1.24578
42136306	chr15:42136306:C:T	5.35512e-09	-2.08401e-10	0.0731267	0.000243614	-2.08401e-10	0.176958	0.000244188	-2.08401e-10	0.175878
42136310	chr15:42136310:C:A	2.1495e-09	-2.08401e-10	-0.839689	8.83569e-05	-2.08401e-10	-0.837245	8.87875e-05	-2.08401e-10	-0.835813
42136314	chr15:42136314:G:C	1.77973e-09	-2.08401e-10	-1.02846	7.39807e-05	-2.08401e-10	-1.01482	7.42164e-05	-2.08401e-10	-1.01507
42136400	chr15:42136400:C:T	7.74379e-10	-1.86062	-2.85769e-10	3.25721e-05	-1.83517	-2.85769e-10	3.26773e-05	-1.83538	-2.85769e-10
42136532	chr15:42136532:C:T	1.90031e-09	-2.08401e-10	-0.962909	7.90967e-05	-2.08401e-10	-0.947958	7.93461e-05	-2.08401e-10	-0.94824
42136543	chr15:42136543:G:A	4.46023e-09	-2.08401e-10	-0.109726	0.000201509	-2.08401e-10	-0.0127942	0.000202	-2.08401e-10	-0.0137919
42137206	chr15:42137206:CT:C	2.56433e-09	-2.08401e-10	-0.663227	0.000114015	-2.08401e-10	-0.582296	0.000114367	-2.08401e-10	-0.582645
42137292	chr15:42137292:T:C	5.41419e-10	-1.15229	-1.0662	1.86338e-05	-1.34235	-1.05131	1.86775e-05	-1.34292	-1.05182
42137656	chr15:42137656:A:G	2.01937e-09	-2.08401e-10	-0.902141	8.42135e-05	-2.08401e-10	-0.885274	8.44749e-05	-2.08401e-10	-0.885604
42138287	chr15:42138287:A:G	1.68766e-09	-2.08401e-10	-1.08159	6.87762e-05	-2.08401e-10	-1.08777	6.90395e-05	-2.08401e-10	-1.08738
42138337	chr15:42138337:G:T	5.1928e-10	-1.62774	-0.632492	1.82508e-05	-1.82874	-0.585685	1.82747e-05	-1.82904	-0.587508
42138397	chr15:42138397:G:C	3.83906e-10	-1.63559	-0.926688	1.48953e-05	-1.72879	-0.888797	1.49291e-05	-1.72918	-0.88957
42138673	chr15:42138673:G:A	7.7842e-10	-1.85541	-2.85769e-10	3.17088e-05	-1.86204	-2.85769e-10	3.18184e-05	-1.86201	-2.85769e-10
42138742	chr15:42138742:T:A	3.79509e-09	-2.08401e-10	-0.271218	0.00017169	-2.08401e-10	-0.172941	0.000172196	-2.08401e-10	-0.173428
42138944	chr15:42138944:A:G	4.55438e-10	-1.59556	-0.795864	1.76167e-05	-1.69874	-0.751047	1.76535e-05	-1.69917	-0.751956
42139038	chr15:42139038:G:C	2.69782e-10	-1.6892	-1.22587	1.02621e-05	-1.76956	-1.22062	1.02918e-05	-1.76988	-1.22083
42139378	chr15:42139378:C:G	2.7107e-09	-2.08401e-10	-0.607717	0.00011433	-2.08401e-10	-0.57954	0.000114653	-2.08401e-10	-0.580151
42139660	chr15:42139660:T:C	3.36695e-10	-1.49464	-1.19887	1.26608e-05	-1.58852	-1.1916	1.26934e-05	-1.58907	-1.19191
42139719	chr15:42139719:T:C	1.6429e-09	-2.08401e-10	-1.10846	6.84169e-05	-2.08401e-10	-1.09301	6.86113e-05	-2.08401e-10	-1.0936
42139999	chr15:42139999:T:C	5.16734e-10	-1.55709	-0.708068	1.73379e-05	-1.79544	-0.670292	1.73663e-05	-1.79583	-0.671698
42140157	chr15:42140157:A:G	3.31275e-10	-1.49896	-1.21077	1.15713e-05	-1.67245	-1.19766	1.16037e-05	-1.67282	-1.19791
42140196	chr15:42140196:T:C	2.24508e-09	-2.08401e-10	-0.796184	9.64691e-05	-2.08401e-10	-0.749406	9.6757e-05	-2.08401e-10	-0.749857
42140443	chr15:42140443:G:A	2.7589e-09	-2.08401e-10	-0.590093	0.000123206	-2.08401e-10	-0.504775	0.000123584	-2.08401e-10	-0.505139
42140882	chr15:42140882:G:A	1.41438e-09	-2.08401e-10	-1.25823	5.81289e-05	-2.08401e-10	-1.25597	5.83282e-05	-2.08401e-10	-1.25597
42141184	chr15:42141184:A:T	3.56262e-10	-1.50346	-1.13355	1.15129e-05	-1.75541	-1.11975	1.15539e-05	-1.75579	-1.11925
42141313	chr15:42141313:C:T	2.69017e-09	-2.08401e-10	-0.61532	0.000119975	-2.08401e-10	-0.531348	0.000120344	-2.08401e-10	-0.531706
42141442	chr15:42141442:A:G	1.91277e-09	-2.08401e-10	-0.956376	7.89632e-05	-2.08401e-10	-0.949648	7.91852e-05	-2.08401e-10	-0.950269
42141511	chr15:42141511:G:A	2.91962e-09	-2.08401e-10	-0.533471	0.000123316	-2.08401e-10	-0.503879	0.000123661	-2.08401e-10	-0.504519
42141604	chr15:42141604:A:G	4.26223e-10	-1.65526	-0.802459	1.48363e-05	-1.8393	-0.782251	1.4867e-05	-1.83955	-0.783364
42141778	chr15:42141778:C:G	1.79351e-09	-1.02075	-2.85769e-10	6.87221e-05	-1.08856	-2.85769e-10	6.89916e-05	-1.08807	-2.85769e-10
42142056	chr15:42142056:G:A	2.8499e-10	-1.80174	-1.05849	1.1211e-05	-1.86449	-1.03725	1.12464e-05	-1.86461	-1.0374
42142271	chr15:42142271:A:G	1.61867e-09	-2.08401e-10	-1.12332	6.70714e-05	-2.08401e-10	-1.11287	6.72808e-05	-2.08401e-10	-1.11318
42142307	chr15:42142307:C:A	9.27478e-10	-1.86901	0.188796	4.25279e-05	-1.85478	0.286308	4.24769e-05	-1.85466	0.281561
42142428	chr15:42142428:C:T	3.50896e-10	-1.573	-1.07919	1.2783e-05	-1.67124	-1.09928	1.28374e-05	-1.67131	-1.09838
42142626	chr15:42142626:C:T	1.28122e-09	-1.35711	-2.85769e-10	4.81892e-05	-1.44349	-2.85769e-10	4.83708e-05	-1.44316	-2.85769e-10
42142639	chr15:42142639:T:C	1.58849e-09	-0.722687	-0.419453	3.82925e-05	-1.32518	-0.348194	3.84231e-05	-1.32447	-0.348936
42142707	chr15:42142707:T:C	1.54656e-09	-2.08401e-10	-1.1689	6.36981e-05	-2.08401e-10	-1.16448	6.39062e-05	-2.08401e-10	-1.16464
42142947	chr15:42142947:G:A	1.68572e-09	-2.08401e-10	-1.08273	7.00219e-05	-2.08401e-10	-1.06982	7.02464e-05	-2.08401e-10	-1.07005
42143303	chr15:42143303:G:A	4.33706e-10	-1.51014	-0.930169	1.44136e-05	-1.72229	-0.92816	1.44567e-05	-1.72269	-0.928216
42143419	chr15:42143419:A:C	3.33651e-10	-1.55971	-1.14288	1.20988e-05	-1.6799	-1.14562	1.21464e-05	-1.67989	-1.14513
42143458	chr15:42143458:G:A	1.47683e-09	-2.08401e-10	-1.21503	6.06641e-05	-2.08401e-10	-1.21328	6.08847e-05	-2.08401e-10	-1.21308
42143488	chr15:42143488:C:G	2.06801e-09	-2.08401e-10	-0.878339	8.42439e-05	-2.08401e-10	-0.884913	8.45431e-05	-2.08401e-10	-0.884798
42143628	chr15:42143628:G:T	1.46003e-09	-2.08401e-10	-1.22647	6.01433e-05	-2.08401e-10	-1.2219	6.03485e-05	-2.08401e-10	-1.22192
42143712	chr15:42143712:A:G	1.31572e-09	-1.33054	-2.85769e-10	5.06824e-05	-1.39305	-2.85769e-10	5.08799e-05	-1.39259	-2.85769e-10
42143769	chr15:42143769:C:T	4.02276e-10	-1.50112	-1.01443	1.353e-05	-1.70062	-1.0131	1.35681e-05	-1.70116	-1.01319
42143804	chr15:42143804:C:T	2.71182e-10	-1.67114	-1.23876	9.7856e-06	-1.80819	-1.22952	9.8133e-06	-1.80846	-1.22986
42143845	chr15:42143845:G:A	4.02567e-10	-1.47941	-1.03541	1.35199e-05	-1.68026	-1.0342	1.35575e-05	-1.68084	-1.03428
42143871	chr15:42143871:C:T	1.20208e-09	-0.166234	-1.25464	6.80067e-05	0.154103	-1.25313	6.82313e-05	0.153976	-1.25313
42144401	chr15:42144401:T:C	1.05213e-09	-0.807925	-0.746182	3.61747e-05	-1.07382	-0.656444	3.61745e-05	-1.07489	-0.658812
42144896	chr15:42144896:CTAAAA:C	2.74426e-09	-2.08401e-10	-0.595414	0.000115872	-2.08401e-10	-0.566145	0.000116236	-2.08401e-10	-0.566438
42145025	chr15:42145025:T:C	1.50481e-09	-2.08401e-10	-1.19626	6.24576e-05	-2.08401e-10	-1.18414	6.26576e-05	-2.08401e-10	-1.18437
42145093	chr15:42145093:G:A	4.91843e-09	-0.0119359	-2.85769e-10	0.000213916	0.0469549	-2.85769e-10	0.000214697	0.0471692	-2.85769e-10
42145148	chr15:42145148:A:C	3.32799e-09	-2.08401e-10	-0.402556	0.000145496	-2.08401e-10	-0.338483	0.000145782	-2.08401e-10	-0.339947
42145233	chr15:42145233:T:C	3.68052e-09	0.367051	-0.668923	4.86367e-05	-0.723229	-0.711022	4.89734e-05	-0.72054	-0.710242
42145324	chr15:42145324:A:G	4.11548e-10	-1.23414	-1.25861	1.55005e-05	-1.31931	-1.25845	1.55346e-05	-1.3206	-1.25839
42145513	chr15:42145513:T:C	1.55506e-09	-0.267705	-0.895707	4.12701e-05	-0.729516	-0.868974	4.141e-05	-0.730805	-0.867732
42145779	chr15:42145779:G:C	1.6225e-09	-2.08401e-10	-1.12096	6.6136e-05	-2.08401e-10	-1.12692	6.63826e-05	-2.08401e-10	-1.12662
42146182	chr15:42146182:G:A	2.05024e-09	-2.08401e-10	-0.88697	8.48514e-05	-2.08401e-10	-0.877728	8.50812e-05	-2.08401e-10	-0.878453
42146716	chr15:42146716:G:A	2.40595e-09	-2.08401e-10	-0.726983	9.98429e-05	-2.08401e-10	-0.715031	0.000100097	-2.08401e-10	-0.715916
42146764	chr15:42146764:G:A	3.1983e-07	4.16287	-2.85769e-10	4.7811e-05	-1.45137	-2.85769e-10	4.80279e-05	-1.45028	-2.85769e-10
42146887	chr15:42146887:C:G	2.39721e-10	-1.77492	-1.25829	9.33384e-06	-1.82826	-1.25672	9.3662e-06	-1.82819	-1.25676
42147527	chr15:42147527:A:C	1.49852e-09	-2.08401e-10	-1.20045	6.12597e-05	-2.08401e-10	-1.20351	6.1471e-05	-2.08401e-10	-1.20349
42147676	chr15:42147676:G:A	1.84972e-09	-1.81075	0.820857	8.13089e-05	-1.78787	0.867499	8.15564e-05	-1.78779	0.867028
42147871	chr15:42147871:T:C	1.78432e-09	-1.289	0.263111	7.63593e-05	-1.27325	0.290075	7.6701e-05	-1.27265	0.290508
42147926	chr15:42147926:C:G	1.43848e-09	-2.08401e-10	-1.24134	5.8738e-05	-2.08401e-10	-1.24554	5.89441e-05	-2.08401e-10	-1.24547
42148083	chr15:42148083:G:A	2.34666e-09	-2.08401e-10	-0.751934	0.000104278	-2.08401e-10	-0.671568	0.000104889	-2.08401e-10	-0.669158
42148099	chr15:42148099:G:A	1.83377e-07	3.60662	-2.85769e-10	3.71846e-05	-1.70274	-2.85769e-10	3.73369e-05	-1.70208	-2.85769e-10
42148107	chr15:42148107:A:G	1.50122e-09	-2.08401e-10	-1.19865	6.10727e-05	-2.08401e-10	-1.20656	6.13248e-05	-2.08401e-10	-1.20588
42148481	chr15:42148481:T:C	3.82369e-10	-1.81599	-0.750303	1.52558e-05	-1.85005	-0.743624	1.53483e-05	-1.85013	-0.740919
42148607	chr15:42148607:A:G	1.29643e-09	-1.34531	-2.85769e-10	4.52663e-05	-1.50607	-2.85769e-10	4.54684e-05	-1.50504	-2.85769e-10
42148623	chr15:42148623:C:T	8.98342e-10	-1.71213	-2.85769e-10	3.66542e-05	-1.7171	-2.85769e-10	3.67918e-05	-1.71678	-2.85769e-10
42149513	chr15:42149513:G:A	1.861e-09	-2.08401e-10	-0.98381	7.90818e-05	-2.08401e-10	-0.948146	7.91382e-05	-2.08401e-10	-0.950863
42149988	chr15:42149988:A:G	2.73335e-10	-1.76701	-1.13498	1.21216e-05	-1.70443	-1.11921	1.2151e-05	-1.70408	-1.12057
42150224	chr15:42150224:T:G	2.6548e-10	-1.81698	-1.11416	1.05502e-05	-1.86389	-1.09859	1.05718e-05	-1.86389	-1.09998
42150543	chr15:42150543:A:G	2.60248e-10	-1.75504	-1.196	9.96698e-06	-1.83646	-1.18289	9.9904e-06	-1.83647	-1.18397
42150582	chr15:42150582:A:C	1.92058e-09	-2.08401e-10	-0.952297	7.93967e-05	-2.08401e-10	-0.944172	7.96382e-05	-2.08401e-10	-0.944565
42150583	chr15:42150583:C:T	1.9574e-09	-2.08401e-10	-0.93331	8.09388e-05	-2.08401e-10	-0.924936	8.1184e-05	-2.08401e-10	-0.925341
42150598	chr15:42150598:G:T	1.41888e-09	-2.08401e-10	-1.25505	5.82546e-05	-2.08401e-10	-1.25381	5.84534e-05	-2.08401e-10	-1.25383
42150801	chr15:42150801:G:T	2.01108e-09	-1.23911	0.332854	8.6973e-05	-1.21767	0.364639	8.73576e-05	-1.21699	0.364943
42151100	chr15:42151100:T:G	6.40378e-10	-1.85117	-0.199455	2.8295e-05	-1.87003	-0.105912	2.83315e-05	-1.87003	-0.108049
42151108	chr15:42151108:AG:A	1.82617e-09	-2.08401e-10	-1.0027	7.557e-05	-2.08401e-10	-0.993569	7.57898e-05	-2.08401e-10	-0.994096
42151641	chr15:42151641:C:T	1.41404e-09	-2.08401e-10	-1.25848	5.79683e-05	-2.08401e-10	-1.25873	5.81679e-05	-2.08401e-10	-1.25873
42151966	chr15:42151966:A:T	1.57357e-09	-2.08401e-10	-1.15158	6.3713e-05	-2.08401e-10	-1.16424	6.39526e-05	-2.08401e-10	-1.16392
42151986	chr15:42151986:C:T	2.90514e-09	-2.08401e-10	-0.538445	0.000118596	-2.08401e-10	-0.542905	0.000119099	-2.08401e-10	-0.542106
42152152	chr15:42152152:CT:C	1.41442e-09	-2.08401e-10	-1.25821	5.80255e-05	-2.08401e-10	-1.25775	5.8224e-05	-2.08401e-10	-1.25776
42152200	chr15:42152200:C:G	1.44286e-09	-2.08401e-10	-1.2383	5.89585e-05	-2.08401e-10	-1.2418	5.91634e-05	-2.08401e-10	-1.24176
42152304	chr15:42152304:T:C	7.14558e-09	-2.08401e-10	0.361568	0.000328191	-2.08401e-10	0.474967	0.000330655	-2.08401e-10	0.479016
42152412	chr15:42152412:T:C	1.41812e-09	-2.08401e-10	-1.2556	5.82497e-05	-2.08401e-10	-1.25389	5.84315e-05	-2.08401e-10	-1.2542
42153356	chr15:42153356:G:T	3.3231e-10	-1.48532	-1.2213	1.16705e-05	-1.64424	-1.21733	1.17043e-05	-1.64414	-1.21796
42153377	chr15:42153377:T:G	2.40336e-09	-2.08401e-10	-0.728059	9.77027e-05	-2.08401e-10	-0.7367	9.80941e-05	-2.08401e-10	-0.736131
42153456	chr15:42153456:A:G	1.51344e-09	-2.08401e-10	-1.19054	6.31079e-05	-2.08401e-10	-1.17378	6.32356e-05	-2.08401e-10	-1.17519
42153481	chr15:42153481:T:A	1.41689e-09	-2.08401e-10	-1.25646	5.80852e-05	-2.08401e-10	-1.25672	5.82959e-05	-2.08401e-10	-1.25653
42153526	chr15:42153526:C:G	1.51756e-09	-2.08401e-10	-1.18782	6.33003e-05	-2.08401e-10	-1.17074	6.34268e-05	-2.08401e-10	-1.17217
42153789	chr15:42153789:A:G	1.79171e-09	-2.08401e-10	-1.02176	7.60206e-05	-2.08401e-10	-0.987625	7.60756e-05	-2.08401e-10	-0.990332
42153836	chr15:42153836:A:G	1.45607e-09	-2.08401e-10	-1.22919	5.93615e-05	-2.08401e-10	-1.23498	5.9577e-05	-2.08401e-10	-1.23479
42153960	chr15:42153960:G:C	2.27998e-09	-2.08401e-10	-0.780759	9.80934e-05	-2.08401e-10	-0.732709	9.80662e-05	-2.08401e-10	-0.736416
42154164	chr15:42154164:A:G	1.66369e-09	-2.08401e-10	-1.09589	6.87466e-05	-2.08401e-10	-1.0882	6.90291e-05	-2.08401e-10	-1.08753
42154200	chr15:42154200:G:A	1.57239e-09	-2.08401e-10	-1.15233	6.37671e-05	-2.08401e-10	-1.16339	6.39665e-05	-2.08401e-10	-1.1637
42154686	chr15:42154686:G:A	1.66715e-09	-2.08401e-10	-1.09381	6.88863e-05	-2.08401e-10	-1.08617	6.90936e-05	-2.08401e-10	-1.0866
42154743	chr15:42154743:TC:T	1.59913e-09	-2.08401e-10	-1.13547	6.52571e-05	-2.08401e-10	-1.14029	6.54919e-05	-2.08401e-10	-1.14013
42154880	chr15:42154880:C:T	1.45763e-09	-2.08401e-10	-1.22812	5.95153e-05	-2.08401e-10	-1.2324	5.97226e-05	-2.08401e-10	-1.23235
42154998	chr15:42154998:A:G	3.02459e-09	-2.08401e-10	-0.498151	0.000123378	-2.08401e-10	-0.503373	0.000123906	-2.08401e-10	-0.50254
42155098	chr15:42155098:CACAT:C	3.80121e-10	-1.81048	-0.761716	1.52466e-05	-1.86133	-0.732946	1.52831e-05	-1.8613	-0.734015
42155274	chr15:42155274:CAT:C	1.68566e-09	-2.08401e-10	-1.08277	6.95586e-05	-2.08401e-10	-1.07646	6.97783e-05	-2.08401e-10	-1.07674
42155341	chr15:42155341:CAT:C	1.63119e-09	-2.08401e-10	-1.11561	6.73817e-05	-2.08401e-10	-1.10826	6.76556e-05	-2.08401e-10	-1.10763
42155367	chr15:42155367:T:C	1.10993e-08	-2.08401e-10	0.801959	0.000472346	-2.08401e-10	0.839083	0.00047385	-2.08401e-10	0.838831
42155721	chr15:42155721:G:A	2.11327e-09	0.166512	-1.0232	0.000109274	0.382286	-1.00706	0.000109429	0.381916	-1.0087
42155745	chr15:42155745:T:A	1.55202e-09	-2.08401e-10	-1.16537	6.29403e-05	-2.08401e-10	-1.17644	6.31398e-05	-2.08401e-10	-1.17671
42155791	chr15:42155791:C:T	1.34025e-09	-0.0706019	-1.24147	7.44902e-05	0.229042	-1.237	7.47665e-05	0.229778	-1.23747
42156062	chr15:42156062:G:A	2.14203e-09	-2.08401e-10	-0.843172	9.15777e-05	-2.08401e-10	-0.801441	9.19027e-05	-2.08401e-10	-0.801329
42156461	chr15:42156461:C:A	1.77968e-09	-2.08401e-10	-1.02849	7.3499e-05	-2.08401e-10	-1.02136	7.38145e-05	-2.08401e-10	-1.0205
42156671	chr15:42156671:A:G	1.67472e-09	-2.08401e-10	-1.08928	6.88011e-05	-2.08401e-10	-1.08741	6.90907e-05	-2.08401e-10	-1.08664
42157358	chr15:42157358:G:A	1.06909e-09	-1.53812	-2.85769e-10	3.85217e-05	-1.66741	-2.85769e-10	3.86831e-05	-1.66666	-2.85769e-10
42157443	chr15:42157443:T:C	9.80436e-09	0.677902	-2.85769e-10	0.000345045	0.525045	-2.85769e-10	0.000345492	0.522912	-2.85769e-10
42157445	chr15:42157445:C:T	3.53575e-09	-2.08401e-10	-0.342	0.000158606	-2.08401e-10	-0.252204	0.000159647	-2.08401e-10	-0.249095
42157564	chr15:42157564:G:A	1.77211e-09	-2.08401e-10	-1.03276	7.32691e-05	-2.08401e-10	-1.02449	7.3483e-05	-2.08401e-10	-1.02501
42157982	chr15:42157982:A:T	7.01372e-07	4.94811	-2.85769e-10	3.69772e-05	-1.70833	-2.85769e-10	3.71348e-05	-1.7075	-2.85769e-10
42158549	chr15:42158549:T:C	6.19477e-09	0.21878	-2.85769e-10	0.000274434	0.296082	-2.85769e-10	0.000275559	0.296741	-2.85769e-10
42159562	chr15:42159562:G:A	1.43894e-09	-2.08401e-10	-1.24102	5.9159e-05	-2.08401e-10	-1.2384	5.93595e-05	-2.08401e-10	-1.23845
42159815	chr15:42159815:C:T	1.08168e-09	-1.83886	0.312448	4.83649e-05	-1.86942	0.429569	4.84635e-05	-1.86941	0.428163
42161080	chr15:42161080:A:C	1.47095e-09	-2.08401e-10	-1.21901	6.09634e-05	-2.08401e-10	-1.20836	6.1146e-05	-2.08401e-10	-1.20879
42161653	chr15:42161653:GA:G	1.53837e-09	-0.901183	-0.273022	5.21088e-05	-1.16523	-0.200061	5.2143e-05	-1.16498	-0.203088
42162266	chr15:42162266:A:G	1.47836e-09	-2.08401e-10	-1.21399	6.13091e-05	-2.08401e-10	-1.2027	6.14908e-05	-2.08401e-10	-1.20317
42162503	chr15:42162503:T:C	1.47258e-09	-2.08401e-10	-1.21791	6.10419e-05	-2.08401e-10	-1.20707	6.12243e-05	-2.08401e-10	-1.20751
42162642	chr15:42162642:A:G	1.20793e-09	-1.41602	-2.85769e-10	4.75524e-05	-1.4568	-2.85769e-10	4.77052e-05	-1.45702	-2.85769e-10
42163236	chr15:42163236:C:G	1.86279e-09	-2.08401e-10	-0.982852	7.68952e-05	-2.08401e-10	-0.976186	7.71335e-05	-2.08401e-10	-0.976522
42163529	chr15:42163529:C:T	2.66991e-09	-2.08401e-10	-0.622879	0.000109119	-2.08401e-10	-0.626193	0.000109575	-2.08401e-10	-0.625449
42164601	chr15:42164601:C:T	1.95738e-09	-2.08401e-10	-0.933319	8.45271e-05	-2.08401e-10	-0.881557	8.47457e-05	-2.08401e-10	-0.882404
42164886	chr15:42164886:G:A	1.61511e-09	-2.08401e-10	-1.12552	6.59351e-05	-2.08401e-10	-1.12996	6.61721e-05	-2.08401e-10	-1.1298
42165208	chr15:42165208:T:C	2.0787e-09	-2.08401e-10	-0.873184	8.62139e-05	-2.08401e-10	-0.861798	8.64544e-05	-2.08401e-10	-0.862442
42165384	chr15:42165384:G:A	3.73637e-10	-1.35072	-1.23867	1.2482e-05	-1.56037	-1.23397	1.25241e-05	-1.56024	-1.23416
42166149	chr15:42166149:T:C	3.34009e-10	-1.46145	-1.24006	1.1457e-05	-1.64441	-1.23563	1.14958e-05	-1.64428	-1.23579
42166431	chr15:42166431:C:T	1.41343e-09	-2.08401e-10	-1.25891	5.79799e-05	-2.08401e-10	-1.25853	5.81774e-05	-2.08401e-10	-1.25856
42166836	chr15:42166836:T:C	1.61357e-09	-2.08401e-10	-1.12647	6.75977e-05	-2.08401e-10	-1.10505	6.77021e-05	-2.08401e-10	-1.10694
42167056	chr15:42167056:G:A	2.73723e-08	1.70461	-2.85769e-10	0.0014347	1.95008	-2.85769e-10	0.00143804	1.94898	-2.85769e-10
42167166	chr15:42167166:A:G	2.59438e-10	-1.86091	-1.09326	1.14326e-05	-1.80741	-1.07475	1.14599e-05	-1.80745	-1.07576
42167360	chr15:42167360:G:A	2.1816e-10	-1.86902	-1.25844	8.96876e-06	-1.86601	-1.25887	8.99908e-06	-1.86605	-1.25889
42168053	chr15:42168053:A:G	1.61972e-09	-2.08401e-10	-1.12267	6.78645e-05	-2.08401e-10	-1.10112	6.79673e-05	-2.08401e-10	-1.10303
42168133	chr15:42168133:T:C	3.68325e-09	-2.08401e-10	-0.301129	0.000165613	-2.08401e-10	-0.208973	0.000166712	-2.08401e-10	-0.205793
42168358	chr15:42168358:TGCAGTGTGTAG:T	3.19116e-10	-1.70465	-1.04248	1.19551e-05	-1.81037	-1.0271	1.20003e-05	-1.81029	-1.02684
42169222	chr15:42169222:C:T	1.59839e-09	-2.08401e-10	-1.13593	6.52721e-05	-2.08401e-10	-1.14006	6.55063e-05	-2.08401e-10	-1.13991
42170212	chr15:42170212:A:G	1.41916e-09	-2.08401e-10	-1.25486	5.81737e-05	-2.08401e-10	-1.2552	5.83751e-05	-2.08401e-10	-1.25517
42170484	chr15:42170484:G:A	1.43876e-09	-1.2634	0.0222496	6.26421e-05	-1.23133	0.0501374	6.29172e-05	-1.23062	0.0503821
42170877	chr15:42170877:A:G	4.11922e-09	-2.08401e-10	-0.189262	0.000190563	-2.08401e-10	-0.0686463	0.000191073	-2.08401e-10	-0.0694059
42171025	chr15:42171025:G:A	3.11999e-10	-1.52063	-1.24905	1.08512e-05	-1.68859	-1.24577	1.08881e-05	-1.68849	-1.2459
42171238	chr15:42171238:C:G	1.56505e-09	-2.08401e-10	-1.15701	6.35562e-05	-2.08401e-10	-1.1667	6.37863e-05	-2.08401e-10	-1.16652
42171479	chr15:42171479:T:C	1.52561e-09	-2.08401e-10	-1.18253	6.35793e-05	-2.08401e-10	-1.16634	6.37042e-05	-2.08401e-10	-1.16781
42172178	chr15:42172178:A:G	3.15044e-10	-1.50645	-1.25352	1.09028e-05	-1.67857	-1.25103	1.09403e-05	-1.67847	-1.25113
42172266	chr15:42172266:C:T	3.50128e-09	-2.08401e-10	-0.351798	0.000157061	-2.08401e-10	-0.261997	0.000158089	-2.08401e-10	-0.258898
42172308	chr15:42172308:G:C	1.96391e-09	-2.08401e-10	-0.929989	8.36059e-05	-2.08401e-10	-0.892516	8.39013e-05	-2.08401e-10	-0.892419
42172545	chr15:42172545:C:G	1.7831e-09	-2.08401e-10	-1.02657	7.58414e-05	-2.08401e-10	-0.989985	7.58944e-05	-2.08401e-10	-0.992716
42172743	chr15:42172743:C:T	2.95959e-10	-1.84715	-0.975307	1.33213e-05	-1.77756	-0.951707	1.33514e-05	-1.77763	-0.952802
42172790	chr15:42172790:C:A	1.9421e-09	-2.08401e-10	-0.941154	8.26289e-05	-2.08401e-10	-0.90427	8.29211e-05	-2.08401e-10	-0.904169
42173071	chr15:42173071:A:G	3.54089e-09	-2.08401e-10	-0.340548	0.000162369	-2.08401e-10	-0.228755	0.000162812	-2.08401e-10	-0.229466
42173181	chr15:42173181:C:T	1.92256e-09	-2.08401e-10	-0.95127	7.98274e-05	-2.08401e-10	-0.938762	8.00894e-05	-2.08401e-10	-0.938915
42174018	chr15:42174018:C:T	1.64595e-09	-2.08401e-10	-1.10661	6.73642e-05	-2.08401e-10	-1.10851	6.76207e-05	-2.08401e-10	-1.10814
42174097	chr15:42174097:A:G	7.83802e-10	-1.84852	-2.85769e-10	3.32586e-05	-1.81432	-2.85769e-10	3.33851e-05	-1.81395	-2.85769e-10
42175014	chr15:42175014:C:T	9.17402e-10	-1.69113	-2.85769e-10	3.64028e-05	-1.72398	-2.85769e-10	3.65053e-05	-1.7246	-2.85769e-10
42175277	chr15:42175277:G:A	1.90391e-09	-2.08401e-10	-0.961017	7.80009e-05	-2.08401e-10	-0.961909	7.82424e-05	-2.08401e-10	-0.962247
42175331	chr15:42175331:C:A	1.68814e-09	-2.08401e-10	-1.0813	7.19822e-05	-2.08401e-10	-1.04221	7.23331e-05	-2.08401e-10	-1.04078
42175352	chr15:42175352:G:A	3.22121e-10	-1.47885	-1.25891	1.1047e-05	-1.65783	-1.25864	1.10859e-05	-1.65773	-1.25866
42175411	chr15:42175411:A:G	1.95884e-09	-2.08401e-10	-0.932571	8.3391e-05	-2.08401e-10	-0.895089	8.3685e-05	-2.08401e-10	-0.894999
42175840	chr15:42175840:C:T	2.09045e-09	-2.08401e-10	-0.867547	8.92836e-05	-2.08401e-10	-0.826811	8.96e-05	-2.08401e-10	-0.826703
42175942	chr15:42175942:C:T	1.0139e-08	0.711465	-2.85769e-10	0.000521985	0.939009	-2.85769e-10	0.000522568	0.936696	-2.85769e-10
42176254	chr15:42176254:A:T	1.49549e-09	-2.08401e-10	-1.20247	6.23865e-05	-2.08401e-10	-1.18528	6.2582e-05	-2.08401e-10	-1.18558
42176419	chr15:42176419:A:G	3.82352e-08	1.29217	0.746666	0.000585661	0.117787	0.936326	0.000581587	0.117	0.926702
42176588	chr15:42176588:T:C	4.3232e-10	-1.68337	-0.760143	1.60907e-05	-1.80022	-0.740168	1.61591e-05	-1.80013	-0.739443
42176939	chr15:42176939:G:A	7.97721e-10	-1.83092	-2.85769e-10	3.37627e-05	-1.79927	-2.85769e-10	3.38713e-05	-1.79949	-2.85769e-10
42177370	chr15:42177370:T:A	1.61645e-08	-2.08401e-10	1.17789	0.000746509	-2.08401e-10	1.29678	0.000750793	-2.08401e-10	1.29907
42177459	chr15:42177459:CT:C	2.29085e-09	-2.08401e-10	-0.776002	9.50665e-05	-2.08401e-10	-0.764053	9.53223e-05	-2.08401e-10	-0.764796
42178028	chr15:42178028:T:A	1.48888e-09	-1.2069	-2.85769e-10	5.61715e-05	-1.29022	-2.85769e-10	5.63947e-05	-1.28968	-2.85769e-10
42178138	chr15:42178138:A:G	2.55199e-07	3.93712	-2.85769e-10	3.61533e-05	-1.73086	-2.85769e-10	3.63028e-05	-1.73016	-2.85769e-10
42179115	chr15:42179115:C:G	2.06202e-09	-2.08401e-10	-0.881238	8.54978e-05	-2.08401e-10	-0.870139	8.5776e-05	-2.08401e-10	-0.870319
42179116	chr15:42179116:T:G	2.06202e-09	-2.08401e-10	-0.881238	8.54978e-05	-2.08401e-10	-0.870139	8.5776e-05	-2.08401e-10	-0.870319
42179275	chr15:42179275:C:T	1.63618e-09	-2.08401e-10	-1.11256	6.75766e-05	-2.08401e-10	-1.10537	6.78524e-05	-2.08401e-10	-1.10472
42179434	chr15:42179434:G:A	3.19754e-10	-1.49202	-1.25311	1.1041e-05	-1.66656	-1.25046	1.10791e-05	-1.66644	-1.25056
42179508	chr15:42179508:C:T	1.88269e-09	-2.08401e-10	-0.972223	7.99679e-05	-2.08401e-10	-0.937004	8.02499e-05	-2.08401e-10	-0.936913
42179509	chr15:42179509:G:A	1.42994e-09	-2.08401e-10	-1.24729	5.85999e-05	-2.08401e-10	-1.2479	5.88039e-05	-2.08401e-10	-1.24785
42179635	chr15:42179635:A:T	1.51227e-09	-2.08401e-10	-1.19131	6.23933e-05	-2.08401e-10	-1.18517	6.26297e-05	-2.08401e-10	-1.18482
42179681	chr15:42179681:G:A	1.52633e-09	-2.08401e-10	-1.18206	6.36131e-05	-2.08401e-10	-1.16581	6.3738e-05	-2.08401e-10	-1.16728
42179983	chr15:42179983:C:A	1.54193e-09	-2.08401e-10	-1.17189	6.29572e-05	-2.08401e-10	-1.17617	6.3182e-05	-2.08401e-10	-1.17604
42180131	chr15:42180131:CTG:C	3.15317e-10	-1.50178	-1.25732	1.08975e-05	-1.67428	-1.25582	1.09355e-05	-1.67416	-1.25588
42181002	chr15:42181002:G:C	8.67489e-10	-1.74708	-2.85769e-10	3.28523e-05	-1.82661	-2.85769e-10	3.29705e-05	-1.82645	-2.85769e-10
42181128	chr15:42181128:G:A	1.70755e-09	-2.08401e-10	-1.06986	7.05881e-05	-2.08401e-10	-1.06177	7.08821e-05	-2.08401e-10	-1.06104
42181414	chr15:42181414:G:A	1.54117e-09	-2.08401e-10	-1.17238	6.29801e-05	-2.08401e-10	-1.17581	6.32045e-05	-2.08401e-10	-1.17568
42182172	chr15:42182172:A:G	1.59778e-09	-2.08401e-10	-1.13631	6.68179e-05	-2.08401e-10	-1.11666	6.69266e-05	-2.08401e-10	-1.11846
42182753	chr15:42182753:C:A	8.32008e-09	-2.08401e-10	0.513747	0.000403413	-2.08401e-10	0.681331	0.000404491	-2.08401e-10	0.680571
42182824	chr15:42182824:A:C	2.37854e-09	-2.08401e-10	-0.738438	9.87445e-05	-2.08401e-10	-0.726094	9.90072e-05	-2.08401e-10	-0.726866
42183105	chr15:42183105:TG:T	3.32506e-10	-1.5614	-1.14462	1.17351e-05	-1.71612	-1.13993	1.17809e-05	-1.716	-1.13958
42183238	chr15:42183238:C:CA	1.68608e-09	-2.08401e-10	-1.08252	6.9687e-05	-2.08401e-10	-1.07462	6.99757e-05	-2.08401e-10	-1.07391
42183257	chr15:42183257:T:G	1.42455e-09	-2.08401e-10	-1.25107	5.83819e-05	-2.08401e-10	-1.25162	5.85847e-05	-2.08401e-10	-1.25159
42183544	chr15:42183544:C:A	1.50108e-09	-2.08401e-10	-1.19874	6.19221e-05	-2.08401e-10	-1.19275	6.21556e-05	-2.08401e-10	-1.19242
42183620	chr15:42183620:T:C	1.49759e-09	-2.08401e-10	-1.20107	6.17706e-05	-2.08401e-10	-1.1952	6.20031e-05	-2.08401e-10	-1.19487
42183821	chr15:42183821:G:T	1.57824e-09	-2.08401e-10	-1.14861	6.44639e-05	-2.08401e-10	-1.15252	6.46948e-05	-2.08401e-10	-1.15238
42183935	chr15:42183935:C:T	1.71085e-09	-2.08401e-10	-1.06793	7.07353e-05	-2.08401e-10	-1.05968	7.10303e-05	-2.08401e-10	-1.05895
42183976	chr15:42183976:A:G	1.7104e-09	-2.08401e-10	-1.0682	7.1652e-05	-2.08401e-10	-1.04681	7.18483e-05	-2.08401e-10	-1.0475
42184005	chr15:42184005:T:C	3.49797e-09	-2.08401e-10	-0.352743	0.000157042	-2.08401e-10	-0.262119	0.000158086	-2.08401e-10	-0.25892
42184367	chr15:42184367:C:G	2.01557e-09	-2.08401e-10	-0.904023	8.59216e-05	-2.08401e-10	-0.865194	8.62256e-05	-2.08401e-10	-0.865092
42185122	chr15:42185122:C:T	1.46226e-09	-2.08401e-10	-1.22494	5.95751e-05	-2.08401e-10	-1.23139	5.97704e-05	-2.08401e-10	-1.23155
42185841	chr15:42185841:A:T	1.68092e-09	-2.08401e-10	-1.08558	6.94757e-05	-2.08401e-10	-1.07765	6.97631e-05	-2.08401e-10	-1.07695
42186564	chr15:42186564:G:A	1.64207e-09	-1.10902	5.13931e-05	7.21981e-05	-1.06722	0.0280082	7.25204e-05	-1.06643	0.0282428
42186576	chr15:42186576:A:C	1.47501e-09	-1.21626	-2.85769e-10	5.13985e-05	-1.37902	-2.85769e-10	5.16247e-05	-1.37806	-2.85769e-10
42186617	chr15:42186617:G:A	8.27537e-10	-1.79423	-2.85769e-10	3.32279e-05	-1.81524	-2.85769e-10	3.33293e-05	-1.81562	-2.85769e-10
42187208	chr15:42187208:T:C	4.29422e-10	-1.43264	-1.0176	1.4663e-05	-1.6249	-1.0084	1.47343e-05	-1.62484	-1.00704
42187800	chr15:42187800:C:T	1.48947e-09	-2.08401e-10	-1.2065	6.13985e-05	-2.08401e-10	-1.20124	6.16026e-05	-2.08401e-10	-1.20136
42187839	chr15:42187839:C:T	4.50412e-09	-2.08401e-10	-0.0999324	0.000212006	-2.08401e-10	0.0379869	0.000212619	-2.08401e-10	0.037443
42187848	chr15:42187848:C:T	2.30845e-09	-2.08401e-10	-0.768348	9.91167e-05	-2.08401e-10	-0.722331	9.94688e-05	-2.08401e-10	-0.722215
42187921	chr15:42187921:T:G	1.26606e-09	-1.36902	-2.85769e-10	4.82998e-05	-1.4412	-2.85769e-10	4.84999e-05	-1.4405	-2.85769e-10
42188211	chr15:42188211:T:C	4.22075e-10	-1.4348	-1.0327	1.44324e-05	-1.62521	-1.02394	1.45022e-05	-1.62513	-1.02263
42188381	chr15:42188381:T:C	7.78255e-10	-1.85563	-2.85769e-10	3.15709e-05	-1.86639	-2.85769e-10	3.16809e-05	-1.86634	-2.85769e-10
42188646	chr15:42188646:CCAA:C	1.42399e-09	-2.08401e-10	-1.25146	5.83078e-05	-2.08401e-10	-1.25289	5.8511e-05	-2.08401e-10	-1.25285
42188690	chr15:42188690:C:T	3.83667e-10	-1.47458	-1.08832	1.32563e-05	-1.65404	-1.08012	1.33179e-05	-1.65396	-1.079
42188827	chr15:42188827:G:A	1.64741e-09	-2.08401e-10	-1.10572	6.90699e-05	-2.08401e-10	-1.08351	6.91684e-05	-2.08401e-10	-1.08551
42188895	chr15:42188895:G:GGCAGGGGTT	1.66779e-09	-2.08401e-10	-1.09343	6.79853e-05	-2.08401e-10	-1.09934	6.82321e-05	-2.08401e-10	-1.09914
42189071	chr15:42189071:T:C	2.65706e-09	-2.08401e-10	-0.627704	0.000116932	-2.08401e-10	-0.557038	0.000117619	-2.08401e-10	-0.554608
42189593	chr15:42189593:G:A	1.52093e-09	-2.08401e-10	-1.18561	6.23945e-05	-2.08401e-10	-1.18515	6.26324e-05	-2.08401e-10	-1.18478
42190020	chr15:42190020:G:A	3.80789e-10	-1.51406	-1.05637	1.33071e-05	-1.68293	-1.04739	1.33702e-05	-1.68286	-1.04618
42190866	chr15:42190866:GTCCAGACTTTGCATA:G	1.72817e-09	-2.08401e-10	-1.05787	7.05332e-05	-2.08401e-10	-1.06255	7.07969e-05	-2.08401e-10	-1.06224
42191001	chr15:42191001:A:G	1.81017e-09	-2.08401e-10	-1.0115	7.47869e-05	-2.08401e-10	-1.00399	7.50191e-05	-2.08401e-10	-1.00432
42191002	chr15:42191002:T:C	1.68955e-09	-2.08401e-10	-1.08046	6.98408e-05	-2.08401e-10	-1.07241	7.01305e-05	-2.08401e-10	-1.0717
42191257	chr15:42191257:C:T	4.45673e-10	-1.3707	-1.0424	1.50117e-05	-1.576	-1.0338	1.50838e-05	-1.57593	-1.03251
42191605	chr15:42191605:C:T	2.01021e-09	-2.08401e-10	-0.906689	8.56867e-05	-2.08401e-10	-0.867932	8.59897e-05	-2.08401e-10	-0.867831
42191718	chr15:42191718:G:A	1.02951e-09	-1.57584	-2.85769e-10	4.24273e-05	-1.57084	-2.85769e-10	4.25922e-05	-1.57039	-2.85769e-10
42192123	chr15:42192123:T:C	2.83756e-09	-0.561982	-2.85769e-10	8.53054e-05	-0.872392	-2.85769e-10	8.5632e-05	-0.872	-2.85769e-10
42192569	chr15:42192569:T:G	2.07544e-09	-2.08401e-10	-0.874753	9.14503e-05	-2.08401e-10	-0.802834	9.19612e-05	-2.08401e-10	-0.800692
42192692	chr15:42192692:A:G	4.38353e-10	-1.38734	-1.04232	1.48176e-05	-1.58901	-1.03381	1.48888e-05	-1.58893	-1.03252
42192853	chr15:42192853:A:G	1.96693e-09	-2.08401e-10	-0.928453	8.37402e-05	-2.08401e-10	-0.89091	8.40363e-05	-2.08401e-10	-0.89081
42192887	chr15:42192887:T:C	1.46224e-09	-2.08401e-10	-1.22496	6.01906e-05	-2.08401e-10	-1.22111	6.03933e-05	-2.08401e-10	-1.22118
42193052	chr15:42193052:T:A	9.01787e-10	-1.7083	-2.85769e-10	3.50046e-05	-1.76315	-2.85769e-10	3.50984e-05	-1.7639	-2.85769e-10
42193101	chr15:42193101:A:T	1.6653e-09	-2.08401e-10	-1.09492	6.88174e-05	-2.08401e-10	-1.08717	6.91007e-05	-2.08401e-10	-1.08649
42193130	chr15:42193130:T:C	2.10594e-09	-0.202294	-0.657871	6.64365e-05	-0.521654	-0.600729	6.64889e-05	-0.521868	-0.603156
42193246	chr15:42193246:A:G	4.4495e-10	-1.37251	-1.04221	1.50011e-05	-1.57689	-1.03362	1.50733e-05	-1.57681	-1.03233
42193331	chr15:42193331:T:C	3.30213e-09	-2.08401e-10	-0.410358	0.000147764	-2.08401e-10	-0.323013	0.000148718	-2.08401e-10	-0.320005
42193574	chr15:42193574:C:CT	4.75668e-10	-1.34451	-1.00346	1.59455e-05	-1.55533	-0.994129	1.6024e-05	-1.55524	-0.99273
42193685	chr15:42193685:C:T	1.99249e-09	-2.08401e-10	-0.915541	8.1512e-05	-2.08401e-10	-0.917879	8.18373e-05	-2.08401e-10	-0.917327
42194118	chr15:42194118:C:T	2.97261e-10	-1.83811	-0.979956	1.35339e-05	-1.75674	-0.956685	1.35623e-05	-1.7568	-0.957965
42194135	chr15:42194135:C:T	4.66855e-10	-1.34974	-1.01692	1.56632e-05	-1.55944	-1.00788	1.57397e-05	-1.55936	-1.00652
42194240	chr15:42194240:C:T	2.83908e-10	-1.79373	-1.0703	1.12485e-05	-1.83675	-1.06164	1.12831e-05	-1.83671	-1.06204
42194422	chr15:42194422:C:T	4.27386e-10	-1.8175	-0.637494	2.04288e-05	-1.72067	-0.581007	2.04615e-05	-1.72071	-0.582805
42194558	chr15:42194558:A:C	4.43755e-10	-1.36808	-1.04933	1.4938e-05	-1.57366	-1.04106	1.50096e-05	-1.57358	-1.03979
42194559	chr15:42194559:C:T	4.35227e-10	-1.37806	-1.05875	1.46835e-05	-1.58125	-1.05066	1.47534e-05	-1.58117	-1.04942
42194576	chr15:42194576:T:C	4.34856e-10	-1.37492	-1.06275	1.46586e-05	-1.57876	-1.05484	1.47282e-05	-1.57869	-1.05361
42194661	chr15:42194661:A:G	5.11352e-10	-1.53497	-0.740657	1.96915e-05	-1.64816	-0.690282	1.97392e-05	-1.64704	-0.692413
42194827	chr15:42194827:A:T	4.64327e-08	1.85691	0.376168	0.000632291	0.583824	0.546897	0.000628233	0.582659	0.538193
42194833	chr15:42194833:A:G	1.60604e-09	-2.08401e-10	-1.13115	6.71997e-05	-2.08401e-10	-1.11096	6.73064e-05	-2.08401e-10	-1.1128
42195101	chr15:42195101:T:C	3.89849e-10	-1.40039	-1.14653	1.30372e-05	-1.59633	-1.15449	1.30893e-05	-1.59622	-1.15405
42195125	chr15:42195125:C:T	2.04882e-09	-2.08401e-10	-0.887659	8.38117e-05	-2.08401e-10	-0.890056	8.4148e-05	-2.08401e-10	-0.889482
42195310	chr15:42195310:C:T	2.88085e-10	-1.79158	-1.05784	1.14124e-05	-1.83505	-1.04887	1.14475e-05	-1.83501	-1.04928
42195474	chr15:42195474:C:G	3.48706e-10	-1.49923	-1.15922	1.19638e-05	-1.67027	-1.16647	1.20109e-05	-1.67017	-1.16608
42195976	chr15:42195976:G:T	4.00942e-10	-1.38198	-1.13688	1.33413e-05	-1.58257	-1.1452	1.33948e-05	-1.58246	-1.14473
42196100	chr15:42196100:G:A	6.9191e-09	-2.08401e-10	0.32936	0.000332587	-2.08401e-10	0.488271	0.000333488	-2.08401e-10	0.487549
42196187	chr15:42196187:C:T	2.058e-09	-2.08401e-10	-0.883191	8.78357e-05	-2.08401e-10	-0.843162	8.81467e-05	-2.08401e-10	-0.843056
42196252	chr15:42196252:C:T	3.44569e-10	-1.49197	-1.17842	1.17999e-05	-1.66534	-1.18519	1.1846e-05	-1.66525	-1.18482
42196533	chr15:42196533:A:T	1.69361e-09	-2.08401e-10	-1.07806	6.97617e-05	-2.08401e-10	-1.07354	7.00374e-05	-2.08401e-10	-1.07303
42197203	chr15:42197203:C:T	4.73383e-09	-2.08401e-10	-0.0501911	0.000199678	-2.08401e-10	-0.021922	0.00020033	-2.08401e-10	-0.0220927
42197276	chr15:42197276:G:A	2.11555e-09	-2.08401e-10	-0.855613	8.65362e-05	-2.08401e-10	-0.858066	8.68858e-05	-2.08401e-10	-0.857464
42197531	chr15:42197531:C:T	8.41535e-09	-2.08401e-10	0.525132	0.000358223	-2.08401e-10	0.562526	0.000359834	-2.08401e-10	0.563582
42198401	chr15:42198401:A:T	2.46409e-09	-2.08401e-10	-0.703105	0.000102357	-2.08401e-10	-0.690158	0.000102627	-2.08401e-10	-0.690955
42198616	chr15:42198616:T:C	2.46789e-10	-1.84495	-1.15919	1.09317e-05	-1.76889	-1.15807	1.09565e-05	-1.76892	-1.1592
42198697	chr15:42198697:CCTAA:C	5.24421e-09	-2.08401e-10	0.0521993	0.000249125	-2.08401e-10	0.199326	0.000249837	-2.08401e-10	0.198751
42198741	chr15:42198741:G:A	2.21335e-10	-1.85444	-1.25857	8.93746e-06	-1.8696	-1.25878	8.96806e-06	-1.86958	-1.25881
42199002	chr15:42199002:G:A	2.75011e-09	-2.08401e-10	-0.593286	0.000116737	-2.08401e-10	-0.558707	0.000117098	-2.08401e-10	-0.559046
42199342	chr15:42199342:C:T	1.43674e-09	-2.08401e-10	-1.24255	5.86562e-05	-2.08401e-10	-1.24694	5.88707e-05	-2.08401e-10	-1.24672
42199510	chr15:42199510:C:T	2.26726e-10	-1.83729	-1.25165	1.00457e-05	-1.75726	-1.25422	1.00773e-05	-1.75738	-1.25439
42199650	chr15:42199650:A:C	1.64609e-09	-2.08401e-10	-1.10652	6.8006e-05	-2.08401e-10	-1.09903	6.82845e-05	-2.08401e-10	-1.09838
42199818	chr15:42199818:C:T	2.89067e-09	-2.08401e-10	-0.543437	0.000117223	-2.08401e-10	-0.55455	0.000117703	-2.08401e-10	-0.553895
42199884	chr15:42199884:A:G	1.67018e-08	-2.08401e-10	1.21059	0.000713851	-2.08401e-10	1.25204	0.000717132	-2.08401e-10	1.2532
42200297	chr15:42200297:T:C	1.48032e-09	-2.08401e-10	-1.21267	6.1023e-05	-2.08401e-10	-1.20738	6.12507e-05	-2.08401e-10	-1.20708
42200322	chr15:42200322:T:A	2.72867e-09	-2.08401e-10	-0.601113	0.000120751	-2.08401e-10	-0.524896	0.000121016	-2.08401e-10	-0.526137
42200702	chr15:42200702:T:C	7.39807e-09	-2.08401e-10	0.396294	0.000314495	-2.08401e-10	0.432338	0.000315901	-2.08401e-10	0.433369
42200854	chr15:42200854:G:A	2.88673e-10	-1.86867	-0.978717	1.2487e-05	-1.84801	-0.945935	1.25172e-05	-1.84804	-0.946916
42201120	chr15:42201120:C:G	1.43219e-09	-2.08401e-10	-1.24572	5.84985e-05	-2.08401e-10	-1.24963	5.87108e-05	-2.08401e-10	-1.24943
42201238	chr15:42201238:T:C	7.15032e-09	-2.08401e-10	0.362232	0.000343916	-2.08401e-10	0.521768	0.000344837	-2.08401e-10	0.521012
42201579	chr15:42201579:G:A	1.43477e-09	-2.08401e-10	-1.24392	5.85877e-05	-2.08401e-10	-1.2481	5.88013e-05	-2.08401e-10	-1.2479
42201933	chr15:42201933:G:C	1.52396e-09	-2.08401e-10	-1.18361	6.26548e-05	-2.08401e-10	-1.18099	6.29289e-05	-2.08401e-10	-1.18005
42202282	chr15:42202282:C:T	5.26675e-09	-2.08401e-10	0.0564871	0.000250204	-2.08401e-10	0.203646	0.00025092	-2.08401e-10	0.203076
42202329	chr15:42202329:A:C	1.88956e-09	-2.08401e-10	-0.968582	8.02594e-05	-2.08401e-10	-0.933365	8.05424e-05	-2.08401e-10	-0.933275
42202336	chr15:42202336:T:A	2.00462e-09	-2.08401e-10	-0.90947	8.54349e-05	-2.08401e-10	-0.870875	8.57371e-05	-2.08401e-10	-0.870774
42202338	chr15:42202338:T:C	2.23263e-10	-1.85028	-1.25405	9.77115e-06	-1.7831	-1.2561	9.80239e-06	-1.7832	-1.25623
42202952	chr15:42202952:A:T	1.66218e-09	-2.08401e-10	-1.0968	6.86949e-05	-2.08401e-10	-1.08895	6.89774e-05	-2.08401e-10	-1.08828
42202993	chr15:42202993:C:T	1.55106e-09	0.0927776	-1.25876	8.88388e-05	0.427085	-1.25889	8.92132e-05	0.427871	-1.2589
42203291	chr15:42203291:G:T	7.32524e-09	-2.08401e-10	0.3864	0.000352738	-2.08401e-10	0.547096	0.000353681	-2.08401e-10	0.546336
42203392	chr15:42203392:T:C	6.79847e-09	-2.08401e-10	0.311772	0.000288643	-2.08401e-10	0.346561	0.000289926	-2.08401e-10	0.347566
42203460	chr15:42203460:C:T	2.22479e-10	-1.85749	-1.25036	9.05935e-06	-1.87012	-1.24471	9.08792e-06	-1.87012	-1.245
42203531	chr15:42203531:A:AG	1.65223e-09	-2.08401e-10	-1.1028	6.73534e-05	-2.08401e-10	-1.10868	6.75975e-05	-2.08401e-10	-1.10849
42203564	chr15:42203564:T:C	1.42616e-09	-2.08401e-10	-1.24994	5.82959e-05	-2.08401e-10	-1.2531	5.85052e-05	-2.08401e-10	-1.25294
42203737	chr15:42203737:C:T	1.96505e-09	-2.08401e-10	-0.92941	8.3655e-05	-2.08401e-10	-0.891928	8.3951e-05	-2.08401e-10	-0.891826
42203738	chr15:42203738:A:C	2.02054e-09	-2.08401e-10	-0.901562	8.61473e-05	-2.08401e-10	-0.86257	8.64525e-05	-2.08401e-10	-0.862464
42204263	chr15:42204263:T:C	1.63769e-09	-2.08401e-10	-1.11164	6.96232e-05	-2.08401e-10	-1.07553	6.99543e-05	-2.08401e-10	-1.07422
42204351	chr15:42204351:T:A	1.54032e-09	-2.08401e-10	-1.17294	6.28929e-05	-2.08401e-10	-1.1772	6.31174e-05	-2.08401e-10	-1.17706
42204536	chr15:42204536:A:G	1.4361e-09	-2.08401e-10	-1.24299	5.86338e-05	-2.08401e-10	-1.24732	5.88479e-05	-2.08401e-10	-1.2471
42204678	chr15:42204678:A:T	1.66276e-09	-2.08401e-10	-1.09645	6.77883e-05	-2.08401e-10	-1.10224	6.80383e-05	-2.08401e-10	-1.10199
42204721	chr15:42204721:C:T	1.434e-09	-2.08401e-10	-1.24446	5.85607e-05	-2.08401e-10	-1.24857	5.87739e-05	-2.08401e-10	-1.24836
42204873	chr15:42204873:T:C	1.45113e-09	-2.08401e-10	-1.23258	5.91719e-05	-2.08401e-10	-1.23818	5.93672e-05	-2.08401e-10	-1.23832
42204977	chr15:42204977:C:T	1.43237e-09	-2.08401e-10	-1.24559	5.85047e-05	-2.08401e-10	-1.24952	5.87171e-05	-2.08401e-10	-1.24933
42205190	chr15:42205190:A:C	9.06619e-09	-2.08401e-10	0.599627	0.000439688	-2.08401e-10	0.767437	0.000440947	-2.08401e-10	0.766866
42205193	chr15:42205193:A:G	1.43051e-09	-2.08401e-10	-1.2469	5.8441e-05	-2.08401e-10	-1.25061	5.86525e-05	-2.08401e-10	-1.25043
42205579	chr15:42205579:T:C	1.43275e-09	-2.08401e-10	-1.24533	5.85176e-05	-2.08401e-10	-1.2493	5.87301e-05	-2.08401e-10	-1.24911
42206064	chr15:42206064:C:T	1.74561e-09	-1.04782	-2.85769e-10	6.52326e-05	-1.14067	-2.85769e-10	6.54958e-05	-1.14007	-2.85769e-10
42206210	chr15:42206210:C:T	1.44873e-09	-2.08401e-10	-1.23424	5.90995e-05	-2.08401e-10	-1.23941	5.93129e-05	-2.08401e-10	-1.23923
42206212	chr15:42206212:C:G	1.44849e-09	-2.08401e-10	-1.23441	5.90748e-05	-2.08401e-10	-1.23983	5.92941e-05	-2.08401e-10	-1.23955
42206875	chr15:42206875:T:C	1.43495e-09	-2.08401e-10	-1.2438	5.85935e-05	-2.08401e-10	-1.24801	5.88071e-05	-2.08401e-10	-1.2478
42207167	chr15:42207167:AC:A	1.63852e-09	-2.08401e-10	-1.11113	6.84062e-05	-2.08401e-10	-1.09317	6.86047e-05	-2.08401e-10	-1.0937
42207187	chr15:42207187:C:T	2.07088e-09	-2.08401e-10	-0.876953	9.12235e-05	-2.08401e-10	-0.805317	9.17332e-05	-2.08401e-10	-0.803175
42207357	chr15:42207357:G:A	7.37916e-09	-2.08401e-10	0.393734	0.00031368	-2.08401e-10	0.429744	0.000315082	-2.08401e-10	0.430774
42207590	chr15:42207590:G:T	7.34991e-09	-2.08401e-10	0.389763	0.000353979	-2.08401e-10	0.55061	0.000354925	-2.08401e-10	0.549848
42207858	chr15:42207858:C:G	1.98248e-09	-2.08401e-10	-0.920579	8.44282e-05	-2.08401e-10	-0.882727	8.47272e-05	-2.08401e-10	-0.882623
42208459	chr15:42208459:G:A	5.26302e-09	-2.08401e-10	0.0557799	0.000250016	-2.08401e-10	0.202896	0.000250732	-2.08401e-10	0.202326
42209820	chr15:42209820:C:A	3.77731e-10	-1.32892	-1.24958	1.31302e-05	-1.48853	-1.25518	1.3171e-05	-1.48903	-1.25501
42209832	chr15:42209832:G:C	1.55257e-09	-2.08401e-10	-1.16501	6.38492e-05	-2.08401e-10	-1.16211	6.41354e-05	-2.08401e-10	-1.16106
42209852	chr15:42209852:T:C	5.27167e-09	-2.08401e-10	0.0574223	0.000250451	-2.08401e-10	0.204635	0.000251168	-2.08401e-10	0.204064
42209902	chr15:42209902:G:C	1.48876e-09	-2.08401e-10	-1.20698	6.15379e-05	-2.08401e-10	-1.19898	6.17585e-05	-2.08401e-10	-1.19883
42210084	chr15:42210084:C:T	6.91119e-10	-0.942962	-1.03141	2.18241e-05	-1.2103	-1.02531	2.19373e-05	-1.21011	-1.02376
42210099	chr15:42210099:G:T	2.28224e-09	-2.08401e-10	-0.779768	9.47078e-05	-2.08401e-10	-0.767833	9.49632e-05	-2.08401e-10	-0.76857
42210321	chr15:42210321:A:T	1.58712e-09	-2.08401e-10	-1.14301	6.52941e-05	-2.08401e-10	-1.13973	6.55943e-05	-2.08401e-10	-1.13857
42210698	chr15:42210698:A:T	1.57369e-09	-2.08401e-10	-1.1515	6.47305e-05	-2.08401e-10	-1.1484	6.50253e-05	-2.08401e-10	-1.14728
42211480	chr15:42211480:C:T	1.94874e-09	-0.937742	-2.85769e-10	9.46483e-05	-0.768461	-2.85769e-10	9.49231e-05	-0.768992	-2.85769e-10
42212004	chr15:42212004:C:T	1.56412e-09	-2.08401e-10	-1.1576	6.433e-05	-2.08401e-10	-1.1546	6.46209e-05	-2.08401e-10	-1.15352
42212008	chr15:42212008:GATCTT:G	1.56237e-09	-2.08401e-10	-1.15872	6.42578e-05	-2.08401e-10	-1.15573	6.4548e-05	-2.08401e-10	-1.15465
42212363	chr15:42212363:A:G	3.93978e-09	-2.08401e-10	-0.2338	0.00017774	-2.08401e-10	-0.138307	0.000178939	-2.08401e-10	-0.135017
42212780	chr15:42212780:G:A	2.31489e-09	-2.08401e-10	-0.765565	9.45247e-05	-2.08401e-10	-0.769767	9.48821e-05	-2.08401e-10	-0.769424
42212954	chr15:42212954:T:G	1.47601e-09	-2.08401e-10	-1.21558	6.11094e-05	-2.08401e-10	-1.20596	6.13039e-05	-2.08401e-10	-1.20622
42212978	chr15:42212978:C:T	1.53677e-09	-2.08401e-10	-1.17524	6.40592e-05	-2.08401e-10	-1.15882	6.41825e-05	-2.08401e-10	-1.16033
42213224	chr15:42213224:G:A	1.57059e-09	-2.08401e-10	-1.15348	6.45999e-05	-2.08401e-10	-1.15042	6.48934e-05	-2.08401e-10	-1.14931
42213328	chr15:42213328:C:T	1.58274e-09	-2.08401e-10	-1.14577	6.51051e-05	-2.08401e-10	-1.14263	6.54035e-05	-2.08401e-10	-1.14148
42213367	chr15:42213367:C:T	1.57975e-09	-2.08401e-10	-1.14766	6.49811e-05	-2.08401e-10	-1.14453	6.52782e-05	-2.08401e-10	-1.1434
42213770	chr15:42213770:T:C	2.06718e-09	-2.08401e-10	-0.87874	8.82432e-05	-2.08401e-10	-0.838532	8.85558e-05	-2.08401e-10	-0.838426
42213837	chr15:42213837:T:C	1.57801e-09	-2.08401e-10	-1.14876	6.49088e-05	-2.08401e-10	-1.14565	6.52052e-05	-2.08401e-10	-1.14452
42214191	chr15:42214191:C:CA	1.69528e-09	-2.08401e-10	-1.07708	6.90734e-05	-2.08401e-10	-1.08346	6.93249e-05	-2.08401e-10	-1.08325
42214291	chr15:42214291:TAA:T	1.58025e-09	-1.15314	0.00579653	6.93925e-05	-1.11325	0.0343979	6.96996e-05	-1.11248	0.0346191
42214680	chr15:42214680:T:C	3.91945e-09	-0.238973	-2.85769e-10	0.000174095	-0.159028	-2.85769e-10	0.000174791	-0.15847	-2.85769e-10
42214897	chr15:42214897:GAAA:G	2.08478e-09	-2.08401e-10	-0.870263	8.62804e-05	-2.08401e-10	-0.861027	8.65421e-05	-2.08401e-10	-0.861428
42215053	chr15:42215053:G:A	7.11945e-09	-2.08401e-10	0.357904	0.000342359	-2.08401e-10	0.51723	0.000343276	-2.08401e-10	0.516476
42215174	chr15:42215174:A:G	3.85263e-09	-2.08401e-10	-0.256168	0.000173647	-2.08401e-10	-0.161602	0.000174813	-2.08401e-10	-0.158344
42215423	chr15:42215423:C:A	2.1418e-09	-2.08401e-10	-0.843278	8.76016e-05	-2.08401e-10	-0.84583	8.79558e-05	-2.08401e-10	-0.845224
42215500	chr15:42215500:C:A	1.55531e-09	-2.08401e-10	-1.16325	6.39629e-05	-2.08401e-10	-1.16033	6.42501e-05	-2.08401e-10	-1.15928
42215832	chr15:42215832:T:G	2.17692e-09	-2.08401e-10	-0.827015	9.6325e-05	-2.08401e-10	-0.750901	9.68749e-05	-2.08401e-10	-0.748639
42216329	chr15:42216329:T:C	1.54494e-09	-2.08401e-10	-1.16994	6.35315e-05	-2.08401e-10	-1.16709	6.38145e-05	-2.08401e-10	-1.16608
42216567	chr15:42216567:C:G	3.86544e-09	-2.08401e-10	-0.25285	0.000174259	-2.08401e-10	-0.158087	0.000175428	-2.08401e-10	-0.15483
42217582	chr15:42217582:A:G	2.11134e-09	-2.08401e-10	-0.857603	9.02184e-05	-2.08401e-10	-0.816396	9.05382e-05	-2.08401e-10	-0.816287
42217931	chr15:42217931:TATCTA:T	3.28439e-09	-2.08401e-10	-0.415746	0.000139354	-2.08401e-10	-0.381613	0.000139766	-2.08401e-10	-0.382091
42218204	chr15:42218204:T:C	1.66965e-09	-2.08401e-10	-1.09231	6.85323e-05	-2.08401e-10	-1.09132	6.88066e-05	-2.08401e-10	-1.09076
42218921	chr15:42218921:A:G	1.52191e-09	-2.08401e-10	-1.18496	6.32276e-05	-2.08401e-10	-1.17189	6.34108e-05	-2.08401e-10	-1.17242
42219032	chr15:42219032:A:T	1.51839e-09	-2.08401e-10	-1.18728	6.30685e-05	-2.08401e-10	-1.17441	6.32517e-05	-2.08401e-10	-1.17494
42219341	chr15:42219341:C:T	5.09563e-09	-2.08401e-10	0.0234577	0.000241311	-2.08401e-10	0.167458	0.000241998	-2.08401e-10	0.166868
42219365	chr15:42219365:G:A	1.52279e-09	-2.08401e-10	-1.18438	6.32661e-05	-2.08401e-10	-1.17128	6.34494e-05	-2.08401e-10	-1.17182
42220467	chr15:42220467:G:A	1.41372e-09	-2.08401e-10	-1.2587	5.80129e-05	-2.08401e-10	-1.25796	5.82145e-05	-2.08401e-10	-1.25792
42220731	chr15:42220731:C:T	1.51262e-09	-2.08401e-10	-1.19108	6.28087e-05	-2.08401e-10	-1.17854	6.2992e-05	-2.08401e-10	-1.17905
42220787	chr15:42220787:A:T	2.21209e-10	-1.86831	-1.24527	9.11029e-06	-1.86522	-1.244	9.14352e-06	-1.86519	-1.24383
42221110	chr15:42221110:T:C	2.93079e-10	-1.60354	-1.2287	1.03567e-05	-1.75101	-1.22999	1.03979e-05	-1.75088	-1.22958
42221186	chr15:42221186:T:A	9.34157e-10	-1.67304	-2.85769e-10	3.84282e-05	-1.66984	-2.85769e-10	3.85743e-05	-1.66947	-2.85769e-10
42221762	chr15:42221762:T:A	1.44588e-09	-2.08401e-10	-1.23621	5.94773e-05	-2.08401e-10	-1.23303	5.96782e-05	-2.08401e-10	-1.23309
42221791	chr15:42221791:T:C	1.51421e-09	-2.08401e-10	-1.19003	6.28809e-05	-2.08401e-10	-1.17739	6.30642e-05	-2.08401e-10	-1.17791
42221905	chr15:42221905:C:T	8.399e-10	-1.7794	-2.85769e-10	3.69963e-05	-1.70781	-2.85769e-10	3.7144e-05	-1.70726	-2.85769e-10
42221923	chr15:42221923:A:G	8.24937e-10	-1.79737	-2.85769e-10	3.61392e-05	-1.73125	-2.85769e-10	3.62819e-05	-1.73074	-2.85769e-10
42222276	chr15:42222276:C:T	4.80002e-09	-0.0363044	-2.85769e-10	0.000190935	-0.066694	-2.85769e-10	0.000191663	-0.0663187	-2.85769e-10
42222503	chr15:42222503:G:T	3.90123e-09	-2.08401e-10	-0.243634	0.000175913	-2.08401e-10	-0.148641	0.000177095	-2.08401e-10	-0.14537
42222696	chr15:42222696:T:C	3.98829e-09	-2.08401e-10	-0.221564	0.000180055	-2.08401e-10	-0.125368	0.000181272	-2.08401e-10	-0.12206
42222744	chr15:42222744:G:C	1.76026e-09	-2.08401e-10	-1.03947	7.26919e-05	-2.08401e-10	-1.0324	7.29189e-05	-2.08401e-10	-1.03271
42222795	chr15:42222795:G:C	2.09271e-09	-2.08401e-10	-0.866467	8.65499e-05	-2.08401e-10	-0.857907	8.68887e-05	-2.08401e-10	-0.857432
42223108	chr15:42223108:T:C	1.45951e-09	-2.08401e-10	-1.22682	5.95059e-05	-2.08401e-10	-1.23255	5.97141e-05	-2.08401e-10	-1.23249
42223156	chr15:42223156:G:A	2.19293e-09	-2.08401e-10	-0.819687	9.56034e-05	-2.08401e-10	-0.758421	9.58391e-05	-2.08401e-10	-0.759388
42224720	chr15:42224720:T:A	3.92818e-09	-2.08401e-10	-0.23675	0.000177201	-2.08401e-10	-0.141345	0.000178394	-2.08401e-10	-0.138062
42224914	chr15:42224914:A:G	7.17776e-09	-2.08401e-10	0.366061	0.000345304	-2.08401e-10	0.525797	0.000346229	-2.08401e-10	0.52504
42225640	chr15:42225640:T:C	6.90641e-09	-2.08401e-10	0.327524	0.000331631	-2.08401e-10	0.485394	0.000332522	-2.08401e-10	0.484646
42225863	chr15:42225863:C:T	3.98816e-09	-2.08401e-10	-0.221597	0.000180029	-2.08401e-10	-0.125508	0.000181246	-2.08401e-10	-0.122203
42225939	chr15:42225939:C:T	1.51509e-09	-2.08401e-10	-1.18945	6.29196e-05	-2.08401e-10	-1.17677	6.3103e-05	-2.08401e-10	-1.17729
42226063	chr15:42226063:G:A	1.44837e-09	-2.08401e-10	-1.23449	5.97287e-05	-2.08401e-10	-1.22882	5.99401e-05	-2.08401e-10	-1.22871
42226186	chr15:42226186:G:C	1.48812e-09	-2.08401e-10	-1.20741	6.16957e-05	-2.08401e-10	-1.19641	6.18797e-05	-2.08401e-10	-1.19687
42226626	chr15:42226626:T:C	1.51347e-09	-2.08401e-10	-1.19052	6.28472e-05	-2.08401e-10	-1.17792	6.30305e-05	-2.08401e-10	-1.17844
42226938	chr15:42226938:T:C	1.50801e-09	-2.08401e-10	-1.19414	6.26001e-05	-2.08401e-10	-1.18186	6.27835e-05	-2.08401e-10	-1.18237
42227801	chr15:42227801:T:C	1.79631e-09	-2.08401e-10	-1.01919	7.52137e-05	-2.08401e-10	-0.998295	7.54399e-05	-2.08401e-10	-0.998723
42227848	chr15:42227848:G:C	1.81347e-09	-2.08401e-10	-1.00968	7.51415e-05	-2.08401e-10	-0.999256	7.53803e-05	-2.08401e-10	-0.999513
42228125	chr15:42228125:G:A	6.86283e-09	-2.08401e-10	0.321194	0.00033012	-2.08401e-10	0.480826	0.000330995	-2.08401e-10	0.480044
42228212	chr15:42228212:A:G	6.10561e-10	-1.47765	-0.620651	2.34168e-05	-1.6006	-0.564572	2.3471e-05	-1.59937	-0.566924
42228328	chr15:42228328:C:G	1.67952e-09	-2.08401e-10	-1.08642	6.94173e-05	-2.08401e-10	-1.07849	6.97043e-05	-2.08401e-10	-1.0778
42228562	chr15:42228562:C:T	1.53199e-09	-2.08401e-10	-1.17836	6.36811e-05	-2.08401e-10	-1.16474	6.38643e-05	-2.08401e-10	-1.1653
42228631	chr15:42228631:T:C	1.66064e-09	-2.08401e-10	-1.09772	6.86211e-05	-2.08401e-10	-1.09003	6.89033e-05	-2.08401e-10	-1.08936
42228990	chr15:42228990:G:C	1.53546e-09	-2.08401e-10	-1.17609	6.39947e-05	-2.08401e-10	-1.15983	6.41181e-05	-2.08401e-10	-1.16133
42229190	chr15:42229190:G:A	4.91008e-08	2.28895	-2.85769e-10	0.00271011	2.58611	-2.85769e-10	0.00271434	2.58425	-2.85769e-10
42229367	chr15:42229367:C:CA	1.93573e-09	-2.08401e-10	-0.944439	8.05146e-05	-2.08401e-10	-0.93019	8.07657e-05	-2.08401e-10	-0.930507
42229713	chr15:42229713:G:A	2.10505e-09	-2.08401e-10	-0.860588	8.70398e-05	-2.08401e-10	-0.852264	8.73308e-05	-2.08401e-10	-0.852355
42230116	chr15:42230116:T:G	8.94666e-10	-1.71623	-2.85769e-10	3.5338e-05	-1.75367	-2.85769e-10	3.54274e-05	-1.75457	-2.85769e-10
42230123	chr15:42230123:G:A	5.53372e-09	-2.08401e-10	0.105934	0.000263554	-2.08401e-10	0.255631	0.000264307	-2.08401e-10	0.255052
42230360	chr15:42230360:C:T	3.05256e-10	-1.86881	-0.922723	1.31078e-05	-1.8335	-0.91192	1.31403e-05	-1.83357	-0.912805
42230594	chr15:42230594:G:C	2.95578e-10	-1.68693	-1.13682	1.09393e-05	-1.76678	-1.15949	1.09822e-05	-1.76722	-1.15856
42231620	chr15:42231620:T:A	1.6644e-09	-2.08401e-10	-1.09546	6.78404e-05	-2.08401e-10	-1.10147	6.80866e-05	-2.08401e-10	-1.10128
42231867	chr15:42231867:T:C	1.50689e-09	-2.08401e-10	-1.19488	6.25497e-05	-2.08401e-10	-1.18267	6.27331e-05	-2.08401e-10	-1.18317
42231906	chr15:42231906:A:G	9.25372e-10	-1.68249	-2.85769e-10	4.19146e-05	-1.583	-2.85769e-10	4.20921e-05	-1.5822	-2.85769e-10
42232020	chr15:42232020:G:A	1.70113e-09	-2.08401e-10	-1.07363	6.95362e-05	-2.08401e-10	-1.07678	6.97916e-05	-2.08401e-10	-1.07655
42232124	chr15:42232124:T:C	1.79937e-09	-2.08401e-10	-1.01749	7.43334e-05	-2.08401e-10	-1.01007	7.4565e-05	-2.08401e-10	-1.01039
42232176	chr15:42232176:G:A	1.41343e-09	-2.08401e-10	-1.25891	5.79782e-05	-2.08401e-10	-1.25856	5.81759e-05	-2.08401e-10	-1.25859
42232201	chr15:42232201:G:A	1.51938e-09	-2.08401e-10	-1.18662	6.32628e-05	-2.08401e-10	-1.17133	6.33906e-05	-2.08401e-10	-1.17274
42232646	chr15:42232646:C:T	1.5066e-09	-2.08401e-10	-1.19507	6.12571e-05	-2.08401e-10	-1.20355	6.14528e-05	-2.08401e-10	-1.20379
42232962	chr15:42232962:T:C	1.47724e-09	-2.08401e-10	-1.21475	6.0863e-05	-2.08401e-10	-1.21	6.10662e-05	-2.08401e-10	-1.2101
42233115	chr15:42233115:A:T	1.45508e-09	-2.08401e-10	-1.22987	5.93144e-05	-2.08401e-10	-1.23578	5.95255e-05	-2.08401e-10	-1.23565
42233822	chr15:42233822:G:A	1.649e-09	-2.08401e-10	-1.10476	6.72245e-05	-2.08401e-10	-1.11059	6.74681e-05	-2.08401e-10	-1.1104
42233929	chr15:42233929:C:A	8.64703e-09	-2.08401e-10	0.552291	0.000418338	-2.08401e-10	0.71766	0.000419426	-2.08401e-10	0.716829
42234263	chr15:42234263:C:T	1.8026e-09	-2.08401e-10	-1.0157	7.5254e-05	-2.08401e-10	-0.99776	7.54992e-05	-2.08401e-10	-0.997937
42234846	chr15:42234846:A:G	2.41766e-10	-1.86887	-1.15584	1.00523e-05	-1.8662	-1.14463	1.00816e-05	-1.86624	-1.14511
42235160	chr15:42235160:T:A	2.35673e-09	-2.08401e-10	-0.747652	9.86817e-05	-2.08401e-10	-0.72673	9.89935e-05	-2.08401e-10	-0.727005
42235642	chr15:42235642:A:G	3.56971e-09	-2.08401e-10	-0.332442	0.000160237	-2.08401e-10	-0.241975	0.000161291	-2.08401e-10	-0.238848
42235668	chr15:42235668:T:C	7.72548e-10	-1.86299	-2.85769e-10	3.18318e-05	-1.85816	-2.85769e-10	3.19366e-05	-1.85831	-2.85769e-10
42236478	chr15:42236478:C:T	1.22208e-09	-1.77432	0.369956	5.61889e-05	-1.86775	0.57784	5.58173e-05	-1.86772	0.567748
42236541	chr15:42236541:T:C	8.18831e-10	-1.8048	-2.85769e-10	3.45977e-05	-1.77484	-2.85769e-10	3.47079e-05	-1.77509	-2.85769e-10
42237009	chr15:42237009:C:G	1.50718e-09	-2.08401e-10	-1.19469	6.25624e-05	-2.08401e-10	-1.18246	6.27459e-05	-2.08401e-10	-1.18297
42237100	chr15:42237100:T:A	2.25377e-09	-2.08401e-10	-0.79232	9.35258e-05	-2.08401e-10	-0.780392	9.37787e-05	-2.08401e-10	-0.781121
42237114	chr15:42237114:G:T	1.50831e-09	-2.08401e-10	-1.19394	6.26138e-05	-2.08401e-10	-1.18164	6.27972e-05	-2.08401e-10	-1.18215
42237130	chr15:42237130:T:C	1.62767e-09	-2.08401e-10	-1.11777	6.6429e-05	-2.08401e-10	-1.1225	6.66699e-05	-2.08401e-10	-1.12231
42237204	chr15:42237204:T:C	1.6649e-09	-2.08401e-10	-1.09516	6.88003e-05	-2.08401e-10	-1.08742	6.90836e-05	-2.08401e-10	-1.08674
42237253	chr15:42237253:C:T	1.95487e-09	-2.08401e-10	-0.9346	8.32014e-05	-2.08401e-10	-0.897365	8.34957e-05	-2.08401e-10	-0.897264
42237421	chr15:42237421:T:C	1.98968e-09	-2.08401e-10	-0.91695	8.47656e-05	-2.08401e-10	-0.878739	8.50656e-05	-2.08401e-10	-0.878636
42237777	chr15:42237777:C:T	2.14584e-09	-2.08401e-10	-0.841393	8.7771e-05	-2.08401e-10	-0.843898	8.81261e-05	-2.08401e-10	-0.84329
42237911	chr15:42237911:T:C	1.51174e-09	-2.08401e-10	-1.19166	6.27688e-05	-2.08401e-10	-1.17917	6.29521e-05	-2.08401e-10	-1.17968
42238020	chr15:42238020:T:C	7.67402e-10	-1.86967	-2.85769e-10	3.15359e-05	-1.8675	-2.85769e-10	3.16427e-05	-1.86755	-2.85769e-10
42238035	chr15:42238035:G:A	2.0437e-09	-2.08401e-10	-0.890166	8.47908e-05	-2.08401e-10	-0.878442	8.51651e-05	-2.08401e-10	-0.877467
42238085	chr15:42238085:C:T	2.11864e-09	-2.08401e-10	-0.85415	8.66543e-05	-2.08401e-10	-0.856702	8.7004e-05	-2.08401e-10	-0.856105
42238212	chr15:42238212:C:T	1.68115e-09	-2.08401e-10	-1.08545	6.94838e-05	-2.08401e-10	-1.07754	6.97712e-05	-2.08401e-10	-1.07684
42238492	chr15:42238492:C:T	1.41743e-09	-2.08401e-10	-1.25608	5.82836e-05	-2.08401e-10	-1.25331	5.84792e-05	-2.08401e-10	-1.25339
42238519	chr15:42238519:A:G	1.5193e-09	-2.08401e-10	-1.18667	6.17382e-05	-2.08401e-10	-1.19573	6.19345e-05	-2.08401e-10	-1.19598
42238700	chr15:42238700:T:C	2.32637e-10	-1.86758	-1.19562	9.72683e-06	-1.86029	-1.18346	9.75405e-06	-1.86027	-1.18411
42238884	chr15:42238884:G:A	1.50718e-09	-2.08401e-10	-1.19469	6.25624e-05	-2.08401e-10	-1.18246	6.27459e-05	-2.08401e-10	-1.18297
42239040	chr15:42239040:T:C	1.4994e-09	-2.08401e-10	-1.19986	6.22096e-05	-2.08401e-10	-1.18812	6.23932e-05	-2.08401e-10	-1.1886
42239231	chr15:42239231:G:T	1.96657e-09	-2.08401e-10	-0.928636	8.3721e-05	-2.08401e-10	-0.89114	8.40168e-05	-2.08401e-10	-0.891042
42239257	chr15:42239257:T:C	1.05971e-09	-1.54693	-2.85769e-10	3.84935e-05	-1.66814	-2.85769e-10	3.86509e-05	-1.66749	-2.85769e-10
42239570	chr15:42239570:C:T	1.51212e-09	-2.08401e-10	-1.19141	6.27859e-05	-2.08401e-10	-1.1789	6.29693e-05	-2.08401e-10	-1.17941
42239955	chr15:42239955:A:G	2.38247e-10	-1.85593	-1.18344	9.72282e-06	-1.86983	-1.17433	9.75263e-06	-1.86981	-1.17471
42240189	chr15:42240189:C:T	7.14053e-09	-2.08401e-10	0.360862	0.00034342	-2.08401e-10	0.520326	0.00034434	-2.08401e-10	0.519571
42240241	chr15:42240241:T:C	2.8693e-09	-2.08401e-10	-0.550858	0.000116342	-2.08401e-10	-0.562093	0.000116818	-2.08401e-10	-0.561442
42240475	chr15:42240475:C:T	8.81112e-09	0.571089	-2.85769e-10	0.000311902	0.424061	-2.85769e-10	0.000312324	0.421981	-2.85769e-10
42240547	chr15:42240547:G:C	1.43116e-09	-2.08401e-10	-1.24644	5.89981e-05	-2.08401e-10	-1.24112	5.91924e-05	-2.08401e-10	-1.24127
42240794	chr15:42240794:C:T	1.64764e-09	-2.08401e-10	-1.10558	6.71702e-05	-2.08401e-10	-1.1114	6.74136e-05	-2.08401e-10	-1.11121
42241397	chr15:42241397:T:C	1.6445e-09	-2.08401e-10	-1.10749	6.70446e-05	-2.08401e-10	-1.11327	6.72874e-05	-2.08401e-10	-1.11309
42241574	chr15:42241574:T:A	1.66771e-09	-2.08401e-10	-1.09348	6.89215e-05	-2.08401e-10	-1.08566	6.92055e-05	-2.08401e-10	-1.08498
42241681	chr15:42241681:G:A	1.52079e-09	-2.08401e-10	-1.18569	6.33345e-05	-2.08401e-10	-1.1702	6.34612e-05	-2.08401e-10	-1.17163
42241718	chr15:42241718:C:G	1.52499e-09	-2.08401e-10	-1.18294	6.35272e-05	-2.08401e-10	-1.16716	6.36528e-05	-2.08401e-10	-1.16862
42241945	chr15:42241945:C:T	1.53295e-09	-2.08401e-10	-1.17773	6.37318e-05	-2.08401e-10	-1.16394	6.39163e-05	-2.08401e-10	-1.16448
42242157	chr15:42242157:G:C	3.02382e-10	-1.86286	-0.938133	1.33875e-05	-1.81059	-0.913716	1.34148e-05	-1.81063	-0.91507
42242213	chr15:42242213:G:A	1.6413e-09	-2.08401e-10	-1.10944	6.78028e-05	-2.08401e-10	-1.10203	6.808e-05	-2.08401e-10	-1.10138
42242522	chr15:42242522:A:AG	7.90484e-10	-1.84004	-2.85769e-10	3.15086e-05	-1.86837	-2.85769e-10	3.16167e-05	-1.86837	-2.85769e-10
42243091	chr15:42243091:T:C	1.65784e-09	-2.08401e-10	-1.09941	6.85023e-05	-2.08401e-10	-1.09176	6.87838e-05	-2.08401e-10	-1.09109
42243140	chr15:42243140:C:T	1.41988e-09	-2.08401e-10	-1.25435	5.82678e-05	-2.08401e-10	-1.25358	5.84664e-05	-2.08401e-10	-1.25361
42243335	chr15:42243335:G:A	2.1968e-09	-2.08401e-10	-0.817924	9.08881e-05	-2.08401e-10	-0.809	9.11345e-05	-2.08401e-10	-0.809722
42243388	chr15:42243388:T:C	1.49638e-09	-2.08401e-10	-1.20188	6.11143e-05	-2.08401e-10	-1.20588	6.13329e-05	-2.08401e-10	-1.20574
42243811	chr15:42243811:C:T	2.54425e-10	-1.86082	-1.11286	1.10486e-05	-1.80802	-1.10831	1.10804e-05	-1.80813	-1.10875
42243985	chr15:42243985:A:G	2.03131e-09	-2.08401e-10	-0.896245	8.64808e-05	-2.08401e-10	-0.858707	8.67899e-05	-2.08401e-10	-0.858569
42244794	chr15:42244794:A:C	1.54832e-09	-2.08401e-10	-1.16775	6.32107e-05	-2.08401e-10	-1.17216	6.34371e-05	-2.08401e-10	-1.17201
42245003	chr15:42245003:T:C	1.95162e-09	-2.08401e-10	-0.936268	8.07845e-05	-2.08401e-10	-0.926844	8.1043e-05	-2.08401e-10	-0.927079
42245473	chr15:42245473:T:C	8.44492e-10	-1.77395	-2.85769e-10	3.38571e-05	-1.79648	-2.85769e-10	3.39794e-05	-1.7963	-2.85769e-10
42245956	chr15:42245956:T:C	2.53348e-09	-2.08401e-10	-0.675331	0.000103575	-2.08401e-10	-0.678333	0.000104006	-2.08401e-10	-0.677609
42246204	chr15:42246204:A:T	1.95941e-09	-2.08401e-10	-0.932282	8.1038e-05	-2.08401e-10	-0.923711	8.14091e-05	-2.08401e-10	-0.922572
42246487	chr15:42246487:G:A	1.42849e-09	-2.08401e-10	-1.24831	5.89245e-05	-2.08401e-10	-1.24237	5.91113e-05	-2.08401e-10	-1.24264
42246690	chr15:42246690:T:C	4.73631e-09	-2.08401e-10	-0.0496665	0.000215313	-2.08401e-10	0.0534633	0.000216819	-2.08401e-10	0.0570052
42246972	chr15:42246972:T:C	1.4296e-09	-2.08401e-10	-1.24753	5.89815e-05	-2.08401e-10	-1.24141	5.9168e-05	-2.08401e-10	-1.24168
42247087	chr15:42247087:C:T	1.68696e-09	-2.08401e-10	-1.082	6.92529e-05	-2.08401e-10	-1.08086	6.95312e-05	-2.08401e-10	-1.08028
42247104	chr15:42247104:T:C	3.08265e-10	-1.5404	-1.24132	1.05144e-05	-1.72931	-1.23658	1.0544e-05	-1.72929	-1.23721
42247143	chr15:42247143:A:AT	1.47603e-09	-2.08401e-10	-1.21557	6.03807e-05	-2.08401e-10	-1.21796	6.05728e-05	-2.08401e-10	-1.21821
42247295	chr15:42247295:T:A	1.42973e-09	-2.08401e-10	-1.24744	5.899e-05	-2.08401e-10	-1.24126	5.91771e-05	-2.08401e-10	-1.24152
42247823	chr15:42247823:A:G	2.33378e-09	-2.08401e-10	-0.757438	9.69067e-05	-2.08401e-10	-0.74488	9.71666e-05	-2.08401e-10	-0.745632
42247853	chr15:42247853:T:C	1.42433e-09	-2.08401e-10	-1.25122	5.84905e-05	-2.08401e-10	-1.24976	5.86835e-05	-2.08401e-10	-1.2499
42247926	chr15:42247926:T:G	2.85458e-09	-2.08401e-10	-0.556001	0.000121279	-2.08401e-10	-0.520539	0.000121652	-2.08401e-10	-0.520892
42248041	chr15:42248041:T:G	1.45633e-09	-2.08401e-10	-1.22901	6.01967e-05	-2.08401e-10	-1.22101	6.03911e-05	-2.08401e-10	-1.22122
42248229	chr15:42248229:CAG:C	4.63491e-09	-2.08401e-10	-0.0713083	0.00021864	-2.08401e-10	0.0687959	0.000219272	-2.08401e-10	0.068252
42248406	chr15:42248406:A:G	3.19504e-10	-1.5206	-1.22531	1.08467e-05	-1.71625	-1.21852	1.08749e-05	-1.71623	-1.21937
42248522	chr15:42248522:T:C	1.43465e-09	-2.08401e-10	-1.244	5.92369e-05	-2.08401e-10	-1.23709	5.94223e-05	-2.08401e-10	-1.23739
42248764	chr15:42248764:G:A	6.21965e-09	-2.08401e-10	0.222789	0.000297101	-2.08401e-10	0.375443	0.000297909	-2.08401e-10	0.374727
42249142	chr15:42249142:A:G	1.50297e-09	-2.08401e-10	-1.19748	6.19922e-05	-2.08401e-10	-1.19162	6.21975e-05	-2.08401e-10	-1.19174
42249207	chr15:42249207:T:A	1.58705e-09	-2.08401e-10	-1.14305	6.47537e-05	-2.08401e-10	-1.14804	6.49869e-05	-2.08401e-10	-1.14787
42249321	chr15:42249321:T:C	6.57913e-09	-2.08401e-10	0.278977	0.000315156	-2.08401e-10	0.434438	0.000316008	-2.08401e-10	0.433709
42249632	chr15:42249632:A:C	1.91224e-09	-2.08401e-10	-0.956651	7.90077e-05	-2.08401e-10	-0.949084	7.93643e-05	-2.08401e-10	-0.948011
42249647	chr15:42249647:C:T	3.82318e-10	-1.63556	-0.930864	1.31014e-05	-1.77272	-0.973197	1.31671e-05	-1.77283	-0.97151
42249881	chr15:42249881:T:C	1.67875e-09	-2.08401e-10	-1.08688	6.9366e-05	-2.08401e-10	-1.07923	6.96522e-05	-2.08401e-10	-1.07855
42250260	chr15:42250260:G:A	2.28525e-10	-1.82316	-1.25788	8.94524e-06	-1.86946	-1.25804	8.97536e-06	-1.86945	-1.25812
42250439	chr15:42250439:G:A	1.41534e-09	-2.08401e-10	-1.25756	5.81445e-05	-2.08401e-10	-1.2557	5.83413e-05	-2.08401e-10	-1.25575
42250544	chr15:42250544:T:C	5.23432e-09	-2.08401e-10	0.0503118	0.000248534	-2.08401e-10	0.19695	0.000249247	-2.08401e-10	0.196387
42250929	chr15:42250929:T:G	1.98134e-09	-2.08401e-10	-0.921154	8.18959e-05	-2.08401e-10	-0.91318	8.22704e-05	-2.08401e-10	-0.912048
42251766	chr15:42251766:A:G	3.84305e-09	-2.08401e-10	-0.25866	0.000173212	-2.08401e-10	-0.164114	0.000174373	-2.08401e-10	-0.160862
42252432	chr15:42252432:A:G	2.03237e-09	-0.895725	-2.85769e-10	6.9008e-05	-1.08441	-2.85769e-10	6.93338e-05	-1.08313	-2.85769e-10
42252839	chr15:42252839:C:T	1.62168e-09	-2.08401e-10	-1.12147	6.65599e-05	-2.08401e-10	-1.12053	6.68227e-05	-2.08401e-10	-1.12002
42252981	chr15:42252981:G:T	1.77471e-09	-2.08401e-10	-1.03129	7.3304e-05	-2.08401e-10	-1.02401	7.35332e-05	-2.08401e-10	-1.02432
42253688	chr15:42253688:A:G	5.24281e-09	-2.08401e-10	0.0519319	0.000249	-2.08401e-10	0.198824	0.000249713	-2.08401e-10	0.198255
42253784	chr15:42253784:C:T	1.94739e-09	-2.08401e-10	-0.938438	8.04778e-05	-2.08401e-10	-0.930648	8.08436e-05	-2.08401e-10	-0.929543
42253797	chr15:42253797:C:T	1.44458e-09	-2.08401e-10	-1.23711	5.9728e-05	-2.08401e-10	-1.22883	5.99125e-05	-2.08401e-10	-1.22917
42254086	chr15:42254086:A:G	1.41128e-09	-1.26043	-2.85769e-10	6.3677e-05	-1.16481	-2.85769e-10	6.39102e-05	-1.16458	-2.85769e-10
42254327	chr15:42254327:C:A	1.50786e-09	-2.08401e-10	-1.19424	6.20839e-05	-2.08401e-10	-1.19014	6.22865e-05	-2.08401e-10	-1.19032
42254473	chr15:42254473:T:C	2.87556e-09	-2.08401e-10	-0.548677	0.000116595	-2.08401e-10	-0.559927	0.000117071	-2.08401e-10	-0.559275
42254697	chr15:42254697:G:C	1.99408e-09	-2.08401e-10	-0.914743	8.24288e-05	-2.08401e-10	-0.906694	8.28066e-05	-2.08401e-10	-0.905551
42254819	chr15:42254819:C:A	1.96795e-09	-2.08401e-10	-0.927935	8.13359e-05	-2.08401e-10	-0.920041	8.17069e-05	-2.08401e-10	-0.91892
42255094	chr15:42255094:C:T	1.52339e-09	-2.08401e-10	-1.18399	6.2229e-05	-2.08401e-10	-1.18781	6.24511e-05	-2.08401e-10	-1.18768
42255560	chr15:42255560:C:T	2.0733e-09	-2.08401e-10	-0.875783	8.85341e-05	-2.08401e-10	-0.835241	8.88478e-05	-2.08401e-10	-0.835134
42255677	chr15:42255677:C:T	1.44965e-09	-2.08401e-10	-1.23361	5.91428e-05	-2.08401e-10	-1.23867	5.93493e-05	-2.08401e-10	-1.23862
42255765	chr15:42255765:A:G	2.0756e-09	-2.08401e-10	-0.874674	9.0141e-05	-2.08401e-10	-0.817254	9.03686e-05	-2.08401e-10	-0.818162
42255846	chr15:42255846:T:A	1.64506e-09	-2.08401e-10	-1.10715	6.75194e-05	-2.08401e-10	-1.10621	6.7788e-05	-2.08401e-10	-1.10567
42255905	chr15:42255905:G:T	2.25725e-10	-1.83487	-1.2585	8.93525e-06	-1.87025	-1.25837	8.96652e-06	-1.87025	-1.25831
42256038	chr15:42256038:A:C	2.06026e-09	-2.08401e-10	-0.882093	8.52019e-05	-2.08401e-10	-0.873605	8.55969e-05	-2.08401e-10	-0.87241
42256236	chr15:42256236:G:A	3.12503e-10	-1.86615	-0.90192	1.3536e-05	-1.82213	-0.89115	1.3569e-05	-1.82221	-0.892066
42256382	chr15:42256382:C:T	1.72749e-09	-2.08401e-10	-1.05826	7.05087e-05	-2.08401e-10	-1.06289	7.07724e-05	-2.08401e-10	-1.06259
42256641	chr15:42256641:G:A	2.23821e-10	-1.84298	-1.25886	8.97264e-06	-1.86593	-1.25852	9.00343e-06	-1.86589	-1.25857
42256984	chr15:42256984:C:T	1.08405e-09	-0.635201	-0.88902	7.2574e-05	-0.165211	-0.868812	7.26408e-05	-0.165956	-0.870576
42257020	chr15:42257020:A:G	2.01742e-09	-2.08401e-10	-0.903107	8.60178e-05	-2.08401e-10	-0.864075	8.63222e-05	-2.08401e-10	-0.863973
42257579	chr15:42257579:G:A	1.20878e-09	-1.41531	-2.85769e-10	5.74724e-05	-1.26732	-2.85769e-10	5.76116e-05	-1.26834	-2.85769e-10
42257667	chr15:42257667:T:C	1.52926e-09	-2.08401e-10	-1.18014	6.24516e-05	-2.08401e-10	-1.18424	6.26746e-05	-2.08401e-10	-1.1841
42257715	chr15:42257715:T:C	2.83976e-10	-1.79901	-1.06478	1.11179e-05	-1.85606	-1.05401	1.11462e-05	-1.85606	-1.0549
42258036	chr15:42258036:G:A	1.4204e-09	-2.08401e-10	-1.25399	5.84478e-05	-2.08401e-10	-1.2505	5.86429e-05	-2.08401e-10	-1.25059
42258151	chr15:42258151:A:C	1.42859e-09	-2.08401e-10	-1.24824	5.89307e-05	-2.08401e-10	-1.24227	5.91175e-05	-2.08401e-10	-1.24253
42258822	chr15:42258822:T:TA	1.60184e-09	-2.08401e-10	-1.13377	6.54729e-05	-2.08401e-10	-1.13699	6.5712e-05	-2.08401e-10	-1.13678
42259215	chr15:42259215:T:C	5.26849e-10	-1.83867	-0.407099	2.33858e-05	-1.8643	-0.302199	2.35024e-05	-1.86426	-0.300699
42259381	chr15:42259381:C:T	5.23093e-09	-2.08401e-10	0.0496626	0.00024808	-2.08401e-10	0.19512	0.000248784	-2.08401e-10	0.194524
42259552	chr15:42259552:A:G	1.95674e-09	-2.08401e-10	-0.933647	8.10255e-05	-2.08401e-10	-0.923865	8.12506e-05	-2.08401e-10	-0.924521
42259883	chr15:42259883:C:T	1.64208e-09	-2.08401e-10	-1.10896	6.88583e-05	-2.08401e-10	-1.08658	6.90266e-05	-2.08401e-10	-1.08757
42260325	chr15:42260325:C:G	1.45408e-09	-2.08401e-10	-1.23055	6.01856e-05	-2.08401e-10	-1.2212	6.03689e-05	-2.08401e-10	-1.22158
42260362	chr15:42260362:A:G	7.67917e-10	-1.869	-2.85769e-10	3.21067e-05	-1.84956	-2.85769e-10	3.22114e-05	-1.84974	-2.85769e-10
42260609	chr15:42260609:T:C	2.44004e-09	-2.08401e-10	-0.712913	9.97756e-05	-2.08401e-10	-0.715705	0.000100187	-2.08401e-10	-0.71502
42261642	chr15:42261642:T:TC	2.06597e-09	-2.08401e-10	-0.879325	8.82069e-05	-2.08401e-10	-0.838944	8.85194e-05	-2.08401e-10	-0.838837
42262384	chr15:42262384:A:G	2.25057e-10	-1.83787	-1.25845	9.01042e-06	-1.86367	-1.25658	9.0408e-06	-1.86362	-1.25669
42262474	chr15:42262474:T:C	1.65336e-09	-2.08401e-10	-1.10212	6.93484e-05	-2.08401e-10	-1.07949	6.95165e-05	-2.08401e-10	-1.0805
42262475	chr15:42262475:T:C	1.60038e-09	-2.08401e-10	-1.13469	6.69739e-05	-2.08401e-10	-1.11433	6.7143e-05	-2.08401e-10	-1.11523
42262496	chr15:42262496:C:T	1.94397e-09	-2.08401e-10	-0.940195	8.03339e-05	-2.08401e-10	-0.932438	8.06986e-05	-2.08401e-10	-0.931338
42262821	chr15:42262821:T:C	1.79617e-08	-2.08401e-10	1.28332	0.0008955	-2.08401e-10	1.47875	0.00089796	-2.08401e-10	1.47807
42263562	chr15:42263562:T:C	2.11494e-09	-2.08401e-10	-0.855897	9.03989e-05	-2.08401e-10	-0.814397	9.07192e-05	-2.08401e-10	-0.814291
42263826	chr15:42263826:T:C	7.42111e-09	-2.08401e-10	0.399403	0.000357446	-2.08401e-10	0.560354	0.000358404	-2.08401e-10	0.559603
42263843	chr15:42263843:G:T	7.77663e-10	-1.85639	-2.85769e-10	3.31962e-05	-1.81619	-2.85769e-10	3.33032e-05	-1.8164	-2.85769e-10
42264433	chr15:42264433:T:C	1.90179e-09	-2.08401e-10	-0.962132	7.87041e-05	-2.08401e-10	-0.952933	7.89248e-05	-2.08401e-10	-0.953564
42264557	chr15:42264557:TAAGA:T	2.48148e-10	-1.86642	-1.13223	1.06532e-05	-1.82471	-1.12805	1.06845e-05	-1.8248	-1.12847
42264653	chr15:42264653:A:T	5.13511e-09	-2.08401e-10	0.0311765	0.000243694	-2.08401e-10	0.177282	0.000244392	-2.08401e-10	0.176716
42264770	chr15:42264770:A:G	2.06686e-09	-2.08401e-10	-0.878893	8.82421e-05	-2.08401e-10	-0.838544	8.8555e-05	-2.08401e-10	-0.838436
42264877	chr15:42264877:C:T	2.22162e-09	-2.08401e-10	-0.806689	9.21749e-05	-2.08401e-10	-0.794941	9.24252e-05	-2.08401e-10	-0.795659
42265137	chr15:42265137:C:T	3.06056e-10	-1.54936	-1.23955	1.0489e-05	-1.73373	-1.23458	1.05183e-05	-1.73371	-1.23524
42265235	chr15:42265235:T:C	6.43144e-09	-2.08401e-10	0.256273	0.000307729	-2.08401e-10	0.410591	0.000308564	-2.08401e-10	0.409869
42265619	chr15:42265619:T:C	5.33985e-09	0.0702721	-2.85769e-10	0.000235943	0.144959	-2.85769e-10	0.000236905	0.145601	-2.85769e-10
42265937	chr15:42265937:C:T	7.7372e-10	-1.86147	-2.85769e-10	3.14962e-05	-1.86876	-2.85769e-10	3.16053e-05	-1.86874	-2.85769e-10
42265953	chr15:42265953:T:C	1.90795e-09	-2.08401e-10	-0.958898	7.88888e-05	-2.08401e-10	-0.95059	7.91318e-05	-2.08401e-10	-0.950945
42266072	chr15:42266072:T:C	1.8182e-09	-2.08401e-10	-1.00708	7.51262e-05	-2.08401e-10	-0.99946	7.53598e-05	-2.08401e-10	-0.999785
42266082	chr15:42266082:G:A	2.45729e-10	-1.85743	-1.15103	1.07144e-05	-1.79988	-1.14716	1.07459e-05	-1.79999	-1.14754
42266153	chr15:42266153:A:G	1.6295e-09	-2.08401e-10	-1.11665	6.82866e-05	-2.08401e-10	-1.09492	6.84551e-05	-2.08401e-10	-1.09588
42266163	chr15:42266163:C:T	2.79223e-10	-1.85974	-1.02093	1.15094e-05	-1.87025	-1.00522	1.15416e-05	-1.87025	-1.00585
42266164	chr15:42266164:G:A	2.2568e-09	-2.08401e-10	-0.790977	9.22974e-05	-2.08401e-10	-0.793613	9.26734e-05	-2.08401e-10	-0.792977
42266218	chr15:42266218:A:T	2.01585e-09	-2.08401e-10	-0.903884	8.33446e-05	-2.08401e-10	-0.895646	8.3728e-05	-2.08401e-10	-0.894486
42266254	chr15:42266254:G:A	1.5796e-09	-2.08401e-10	-1.14775	6.52794e-05	-2.08401e-10	-1.13995	6.54931e-05	-2.08401e-10	-1.14011
42266281	chr15:42266281:T:A	2.29874e-09	-2.08401e-10	-0.772565	9.54147e-05	-2.08401e-10	-0.760397	9.56712e-05	-2.08401e-10	-0.761141
42266426	chr15:42266426:C:G	2.0574e-09	-2.08401e-10	-0.883481	8.50816e-05	-2.08401e-10	-0.875019	8.54757e-05	-2.08401e-10	-0.873827
42266456	chr15:42266456:T:C	1.63473e-09	-2.08401e-10	-1.11345	6.8523e-05	-2.08401e-10	-1.09146	6.86914e-05	-2.08401e-10	-1.09244
42266569	chr15:42266569:C:T	1.64414e-09	-2.08401e-10	-1.10771	6.89367e-05	-2.08401e-10	-1.08544	6.9105e-05	-2.08401e-10	-1.08643
42266603	chr15:42266603:GC:G	1.62428e-09	-2.08401e-10	-1.11986	6.63798e-05	-2.08401e-10	-1.12324	6.6623e-05	-2.08401e-10	-1.12301
42266700	chr15:42266700:G:C	2.19451e-09	-2.08401e-10	-0.818965	9.10352e-05	-2.08401e-10	-0.807383	9.12832e-05	-2.08401e-10	-0.808092
42266888	chr15:42266888:G:A	2.14539e-09	-2.08401e-10	-0.841603	9.17636e-05	-2.08401e-10	-0.799413	9.20889e-05	-2.08401e-10	-0.799305
42267121	chr15:42267121:G:A	1.90179e-09	-2.08401e-10	-0.962132	7.87041e-05	-2.08401e-10	-0.952933	7.89248e-05	-2.08401e-10	-0.953564
42267420	chr15:42267420:C:T	2.10198e-09	-2.08401e-10	-0.862048	8.98216e-05	-2.08401e-10	-0.820804	9.01401e-05	-2.08401e-10	-0.820695
42267595	chr15:42267595:T:C	3.46701e-10	-1.41947	-1.24475	1.13795e-05	-1.64635	-1.24046	1.14123e-05	-1.64633	-1.24104
42267805	chr15:42267805:G:A	1.62589e-08	-2.08401e-10	1.18371	0.000807546	-2.08401e-10	1.37537	0.000809776	-2.08401e-10	1.3747
42267986	chr15:42267986:C:G	2.49946e-09	-2.08401e-10	-0.688852	0.000104204	-2.08401e-10	-0.672274	0.0001046	-2.08401e-10	-0.671911
42268098	chr15:42268098:T:A	5.45248e-09	-2.08401e-10	0.0911449	0.000259512	-2.08401e-10	0.240172	0.000260253	-2.08401e-10	0.239594
42268110	chr15:42268110:T:C	1.42292e-09	-2.08401e-10	-1.25221	5.82671e-05	-2.08401e-10	-1.25359	5.84699e-05	-2.08401e-10	-1.25355
42268114	chr15:42268114:C:T	1.61164e-09	-2.08401e-10	-1.12767	6.74822e-05	-2.08401e-10	-1.10676	6.76512e-05	-2.08401e-10	-1.10769
42268208	chr15:42268208:T:C	2.05806e-09	-2.08401e-10	-0.88316	8.78441e-05	-2.08401e-10	-0.843065	8.81555e-05	-2.08401e-10	-0.842957
42268601	chr15:42268601:A:G	1.645e-09	-2.08401e-10	-1.10719	6.89877e-05	-2.08401e-10	-1.0847	6.91559e-05	-2.08401e-10	-1.0857
42268622	chr15:42268622:G:C	1.63697e-09	-2.08401e-10	-1.11208	6.86224e-05	-2.08401e-10	-1.09001	6.87908e-05	-2.08401e-10	-1.09099
42268797	chr15:42268797:A:G	7.78198e-10	-1.8557	-2.85769e-10	3.30939e-05	-1.81928	-2.85769e-10	3.31984e-05	-1.81956	-2.85769e-10
42268833	chr15:42268833:A:G	1.60621e-09	-2.08401e-10	-1.13105	6.7237e-05	-2.08401e-10	-1.11041	6.74061e-05	-2.08401e-10	-1.11132
42268843	chr15:42268843:A:C	1.61933e-09	-2.08401e-10	-1.12291	6.78287e-05	-2.08401e-10	-1.10164	6.79975e-05	-2.08401e-10	-1.10259
42269044	chr15:42269044:C:G	6.54437e-09	-2.08401e-10	0.273679	0.000313419	-2.08401e-10	0.428912	0.000314267	-2.08401e-10	0.428185
42269068	chr15:42269068:G:A	3.80827e-09	-2.08401e-10	-0.267752	0.000158143	-2.08401e-10	-0.255127	0.000158802	-2.08401e-10	-0.2544
42269106	chr15:42269106:C:G	2.22136e-10	-1.85048	-1.25891	8.95295e-06	-1.86843	-1.25822	8.98339e-06	-1.8684	-1.25828
42269660	chr15:42269660:G:A	3.31831e-10	-1.46669	-1.24137	1.10605e-05	-1.67863	-1.23662	1.10917e-05	-1.67861	-1.23725
42269797	chr15:42269797:G:A	3.18471e-10	-1.50915	-1.24	1.07624e-05	-1.70748	-1.23509	1.07925e-05	-1.70746	-1.23575
42269814	chr15:42269814:T:C	3.85504e-09	-2.08401e-10	-0.255543	0.000160096	-2.08401e-10	-0.242856	0.000160764	-2.08401e-10	-0.242125
42269860	chr15:42269860:T:C	1.88464e-09	-2.08401e-10	-0.971191	7.9699e-05	-2.08401e-10	-0.940372	7.98686e-05	-2.08401e-10	-0.941676
42269865	chr15:42269865:A:G	1.75231e-09	-2.08401e-10	-1.04399	7.37534e-05	-2.08401e-10	-1.0179	7.39239e-05	-2.08401e-10	-1.01902
42270078	chr15:42270078:A:G	2.11404e-09	-2.08401e-10	-0.856324	9.04107e-05	-2.08401e-10	-0.814267	9.07295e-05	-2.08401e-10	-0.814177
42270248	chr15:42270248:T:C	2.1299e-09	-2.08401e-10	-0.84885	9.10444e-05	-2.08401e-10	-0.807281	9.13679e-05	-2.08401e-10	-0.807165
42270278	chr15:42270278:A:G	2.11198e-09	-2.08401e-10	-0.857301	9.14291e-05	-2.08401e-10	-0.803065	9.16129e-05	-2.08401e-10	-0.804487
42270490	chr15:42270490:G:A	3.30474e-10	-1.47199	-1.24016	1.10315e-05	-1.68261	-1.23526	1.10624e-05	-1.68259	-1.23591
42270672	chr15:42270672:A:G	2.11194e-09	-2.08401e-10	-0.857319	8.76011e-05	-2.08401e-10	-0.845836	8.78861e-05	-2.08401e-10	-0.846018
42271165	chr15:42271165:T:A	6.55294e-09	-2.08401e-10	0.274989	0.000313837	-2.08401e-10	0.430244	0.000314686	-2.08401e-10	0.429517
42271210	chr15:42271210:A:C	7.70274e-10	-1.86594	-2.85769e-10	3.238e-05	-1.84109	-2.85769e-10	3.24844e-05	-1.8413	-2.85769e-10
42271508	chr15:42271508:T:C	1.81824e-09	-2.08401e-10	-1.00706	7.51887e-05	-2.08401e-10	-0.998629	7.54033e-05	-2.08401e-10	-0.999208
42272171	chr15:42272171:C:T	2.90245e-10	-1.59082	-1.25114	1.00542e-05	-1.76268	-1.24797	1.00846e-05	-1.76264	-1.24841
42272172	chr15:42272172:A:G	1.55084e-09	-2.08401e-10	-1.16613	6.47163e-05	-2.08401e-10	-1.14862	6.48875e-05	-2.08401e-10	-1.1494
42272328	chr15:42272328:CAG:C	2.47668e-09	-2.08401e-10	-0.698007	0.000101293	-2.08401e-10	-0.700613	0.000101711	-2.08401e-10	-0.699922
42273390	chr15:42273390:C:A	5.15603e-10	-1.82695	-0.440388	1.89762e-05	-1.86861	-0.506833	1.90937e-05	-1.8686	-0.504099
42273744	chr15:42273744:C:T	1.73083e-09	-2.08401e-10	-1.05633	7.15165e-05	-2.08401e-10	-1.0487	7.17247e-05	-2.08401e-10	-1.04922
42273917	chr15:42273917:A:G	8.64102e-10	-1.75099	-2.85769e-10	3.47067e-05	-1.7717	-2.85769e-10	3.48374e-05	-1.77137	-2.85769e-10
42274789	chr15:42274789:C:T	3.24053e-10	-1.47805	-1.25372	1.08096e-05	-1.68719	-1.25101	1.08429e-05	-1.68717	-1.25138
42274960	chr15:42274960:C:T	1.73083e-09	-2.08401e-10	-1.05633	7.15165e-05	-2.08401e-10	-1.0487	7.17247e-05	-2.08401e-10	-1.04922
42275525	chr15:42275525:A:G	5.581e-09	-2.08401e-10	0.114442	0.000266021	-2.08401e-10	0.264946	0.000266777	-2.08401e-10	0.264355
42275597	chr15:42275597:A:G	1.56331e-09	-1.15812	-2.85769e-10	7.1053e-05	-1.0552	-2.85769e-10	7.13145e-05	-1.05496	-2.85769e-10
42275826	chr15:42275826:C:T	1.92024e-09	-2.08401e-10	-0.952477	7.94732e-05	-2.08401e-10	-0.943209	7.97277e-05	-2.08401e-10	-0.943442
42276395	chr15:42276395:A:G	1.42249e-09	-2.08401e-10	-1.25251	5.82053e-05	-2.08401e-10	-1.25465	5.84075e-05	-2.08401e-10	-1.25461
42276432	chr15:42276432:G:A	1.78892e-09	-2.08401e-10	-1.02331	7.35707e-05	-2.08401e-10	-1.02038	7.39506e-05	-2.08401e-10	-1.01866
42276768	chr15:42276768:A:G	1.49729e-09	-2.08401e-10	-1.20127	6.11867e-05	-2.08401e-10	-1.2047	6.14037e-05	-2.08401e-10	-1.20459
42277257	chr15:42277257:G:A	6.70965e-09	-2.08401e-10	0.298621	0.000321704	-2.08401e-10	0.455004	0.000322574	-2.08401e-10	0.454273
42277319	chr15:42277319:T:C	1.50714e-09	-2.08401e-10	-1.19471	6.17753e-05	-2.08401e-10	-1.19513	6.20477e-05	-2.08401e-10	-1.19416
42277339	chr15:42277339:T:C	1.98286e-09	-2.08401e-10	-0.920385	8.19646e-05	-2.08401e-10	-0.912342	8.23386e-05	-2.08401e-10	-0.911219
42277343	chr15:42277343:C:A	6.79602e-09	-2.08401e-10	0.311412	0.000326091	-2.08401e-10	0.468548	0.00032697	-2.08401e-10	0.467809
42277463	chr15:42277463:G:A	7.68501e-10	-1.86824	-2.85769e-10	3.21637e-05	-1.84779	-2.85769e-10	3.22683e-05	-1.84797	-2.85769e-10
42277703	chr15:42277703:C:T	3.4721e-09	-2.08401e-10	-0.360165	0.000155813	-2.08401e-10	-0.26997	0.000156834	-2.08401e-10	-0.266874
42277801	chr15:42277801:C:G	1.70944e-09	-2.08401e-10	-1.06876	7.06131e-05	-2.08401e-10	-1.06141	7.08195e-05	-2.08401e-10	-1.06192
42278003	chr15:42278003:A:G	5.27685e-09	1.25764	-1.19923	0.000169688	1.01495	-1.19962	0.000170055	1.01275	-1.19869
42278177	chr15:42278177:G:A	2.75986e-09	-2.08401e-10	-0.589747	0.000117144	-2.08401e-10	-0.555226	0.000117506	-2.08401e-10	-0.55557
42278520	chr15:42278520:A:G	3.34642e-10	-1.44395	-1.25567	1.1046e-05	-1.66315	-1.25342	1.10807e-05	-1.66312	-1.25373
42278938	chr15:42278938:T:C	3.31519e-09	-2.08401e-10	-0.40641	0.000151122	-2.08401e-10	-0.300544	0.000151459	-2.08401e-10	-0.301743
42279054	chr15:42279054:A:G	2.92322e-10	-1.83512	-0.9997	1.17714e-05	-1.86849	-0.984463	1.18311e-05	-1.8685	-0.982835
42279073	chr15:42279073:T:C	2.88934e-10	-1.83448	-1.012	1.1625e-05	-1.86836	-0.997109	1.16835e-05	-1.86836	-0.995519
42279102	chr15:42279102:A:G	2.50119e-09	-2.08401e-10	-0.688157	0.000102393	-2.08401e-10	-0.689812	0.000102811	-2.08401e-10	-0.689167
42279142	chr15:42279142:T:C	2.53188e-09	-2.08401e-10	-0.675964	0.000109118	-2.08401e-10	-0.626202	0.000109506	-2.08401e-10	-0.626078
42279301	chr15:42279301:G:A	1.54152e-09	-2.08401e-10	-1.17216	6.34954e-05	-2.08401e-10	-1.16766	6.36543e-05	-2.08401e-10	-1.16859
42279384	chr15:42279384:G:A	2.23677e-10	-1.84376	-1.25872	8.98203e-06	-1.86614	-1.25727	9.01238e-06	-1.8661	-1.25736
42279444	chr15:42279444:C:T	1.75871e-09	-2.08401e-10	-1.04034	7.26897e-05	-2.08401e-10	-1.03243	7.28999e-05	-2.08401e-10	-1.03297
42279532	chr15:42279532:G:A	3.02886e-10	-1.58333	-1.216	1.0387e-05	-1.75539	-1.22269	1.0431e-05	-1.75536	-1.22191
42279555	chr15:42279555:A:C	3.31453e-10	-1.45034	-1.25886	1.09342e-05	-1.66799	-1.25873	1.09713e-05	-1.66799	-1.25879
42279580	chr15:42279580:A:G	2.21336e-09	-2.08401e-10	-0.810416	9.17677e-05	-2.08401e-10	-0.799368	9.20178e-05	-2.08401e-10	-0.800077
42279686	chr15:42279686:G:T	3.41007e-09	-2.08401e-10	-0.378191	0.000138169	-2.08401e-10	-0.390153	0.000138805	-2.08401e-10	-0.38899
42280218	chr15:42280218:A:G	2.30898e-09	-2.08401e-10	-0.768121	9.44375e-05	-2.08401e-10	-0.77069	9.48236e-05	-2.08401e-10	-0.770041
42280318	chr15:42280318:C:T	1.81801e-09	-1.00718	-2.85769e-10	6.78226e-05	-1.10173	-2.85769e-10	6.80975e-05	-1.10112	-2.85769e-10
42280429	chr15:42280429:T:C	1.67513e-09	-2.08401e-10	-1.08904	6.82728e-05	-2.08401e-10	-1.09512	6.85209e-05	-2.08401e-10	-1.09492
42280605	chr15:42280605:C:T	2.45937e-09	-2.08401e-10	-0.70502	0.000105872	-2.08401e-10	-0.6564	0.000106249	-2.08401e-10	-0.656274
42280790	chr15:42280790:C:T	1.79378e-09	-2.08401e-10	-1.0206	7.41536e-05	-2.08401e-10	-1.01249	7.43659e-05	-2.08401e-10	-1.01306
42280814	chr15:42280814:C:T	2.07725e-09	-2.08401e-10	-0.873882	8.60699e-05	-2.08401e-10	-0.86347	8.63077e-05	-2.08401e-10	-0.86414
42280869	chr15:42280869:C:T	3.3594e-10	-1.43709	-1.25866	1.1031e-05	-1.65903	-1.25889	1.10688e-05	-1.65903	-1.2589
42281161	chr15:42281161:G:T	1.86839e-09	-2.08401e-10	-0.979847	7.72888e-05	-2.08401e-10	-0.97108	7.75065e-05	-2.08401e-10	-0.971697
42281266	chr15:42281266:G:A	1.90903e-09	-2.08401e-10	-0.95833	7.76203e-05	-2.08401e-10	-0.9668	7.79078e-05	-2.08401e-10	-0.966533
42281330	chr15:42281330:G:A	2.0073e-09	-2.08401e-10	-0.908136	8.29764e-05	-2.08401e-10	-0.900073	8.33573e-05	-2.08401e-10	-0.898923
42281344	chr15:42281344:C:T	9.67552e-09	-2.08401e-10	0.664673	0.000478442	-2.08401e-10	0.851906	0.000479905	-2.08401e-10	0.85153
42281436	chr15:42281436:CA:C	3.33133e-10	-1.451	-1.25314	1.10297e-05	-1.66774	-1.25029	1.10635e-05	-1.66772	-1.25069
42281882	chr15:42281882:G:A	3.42947e-10	-1.42125	-1.25386	1.12528e-05	-1.64681	-1.25121	1.12875e-05	-1.64678	-1.25158
42282281	chr15:42282281:G:A	1.64274e-09	-2.08401e-10	-1.10856	6.69765e-05	-2.08401e-10	-1.11429	6.72191e-05	-2.08401e-10	-1.1141
42282312	chr15:42282312:ACT:A	9.97032e-10	-1.6079	-2.85769e-10	4.45098e-05	-1.52292	-2.85769e-10	4.46432e-05	-1.52336	-2.85769e-10
42282326	chr15:42282326:A:G	3.91367e-09	-2.08401e-10	-0.24045	0.000176522	-2.08401e-10	-0.145186	0.000177711	-2.08401e-10	-0.141902
42282331	chr15:42282331:A:T	7.67395e-10	-1.86968	-2.85769e-10	3.1577e-05	-1.8662	-2.85769e-10	3.16847e-05	-1.86623	-2.85769e-10
42282693	chr15:42282693:A:G	2.09029e-09	0.375376	-1.243	7.05081e-05	0.175881	-1.23878	7.05758e-05	0.173912	-1.23928
42282925	chr15:42282925:G:A	2.31722e-09	-2.08401e-10	-0.764559	9.61685e-05	-2.08401e-10	-0.752528	9.64258e-05	-2.08401e-10	-0.753285
42283219	chr15:42283219:G:A	2.11266e-09	-2.08401e-10	-0.856978	8.73821e-05	-2.08401e-10	-0.848339	8.779e-05	-2.08401e-10	-0.847111
42283581	chr15:42283581:A:G	1.66961e-09	-2.08401e-10	-1.09234	6.88776e-05	-2.08401e-10	-1.0863	6.90953e-05	-2.08401e-10	-1.08657
42283758	chr15:42283758:A:G	1.63412e-09	-2.08401e-10	-1.11382	6.70577e-05	-2.08401e-10	-1.11308	6.73238e-05	-2.08401e-10	-1.11255
42283765	chr15:42283765:A:G	1.41519e-09	-2.08401e-10	-1.25766	5.81061e-05	-2.08401e-10	-1.25636	5.83097e-05	-2.08401e-10	-1.25629
42284196	chr15:42284196:G:A	1.45739e-09	-2.08401e-10	-1.22828	5.96288e-05	-2.08401e-10	-1.23049	5.98389e-05	-2.08401e-10	-1.2304
42284378	chr15:42284378:T:A	1.43806e-09	-2.08401e-10	-1.24163	5.9331e-05	-2.08401e-10	-1.2355	5.95251e-05	-2.08401e-10	-1.23566
42284388	chr15:42284388:G:A	1.71042e-08	-2.08401e-10	1.2344	0.00085117	-2.08401e-10	1.42798	0.000853512	-2.08401e-10	1.4273
42284466	chr15:42284466:T:C	2.05697e-09	-2.08401e-10	-0.883692	8.50559e-05	-2.08401e-10	-0.875321	8.54496e-05	-2.08401e-10	-0.874132
42285147	chr15:42285147:A:G	2.88962e-09	-2.08401e-10	-0.543799	0.000117167	-2.08401e-10	-0.555032	0.000117646	-2.08401e-10	-0.554378
42285342	chr15:42285342:G:A	3.32373e-10	-1.45309	-1.25333	1.10043e-05	-1.66981	-1.25054	1.10381e-05	-1.66978	-1.25092
42285777	chr15:42285777:C:T	1.41939e-09	-2.08401e-10	-1.2547	5.81151e-05	-2.08401e-10	-1.2562	5.83247e-05	-2.08401e-10	-1.25603
42285898	chr15:42285898:T:C	2.75371e-09	-2.08401e-10	-0.591977	0.000116861	-2.08401e-10	-0.557644	0.000117222	-2.08401e-10	-0.557987
42286296	chr15:42286296:T:G	1.86396e-09	-2.08401e-10	-0.982223	7.7102e-05	-2.08401e-10	-0.9735	7.73194e-05	-2.08401e-10	-0.974115
42286370	chr15:42286370:G:T	1.49362e-09	0.0550054	-1.25873	2.83258e-05	-0.720231	-1.25462	2.84083e-05	-0.720473	-1.2549
42286371	chr15:42286371:C:G	1.54862e-09	0.0911847	-1.25874	2.91229e-05	-0.692405	-1.2547	2.92077e-05	-0.69265	-1.25498
42286663	chr15:42286663:T:C	1.82455e-09	-1.00359	-2.85769e-10	6.80166e-05	-1.09888	-2.85769e-10	6.82923e-05	-1.09826	-2.85769e-10
42286691	chr15:42286691:C:T	7.43876e-09	0.401779	-2.85769e-10	0.000264995	0.261084	-2.85769e-10	0.000265373	0.259077	-2.85769e-10
42286912	chr15:42286912:G:A	3.26666e-10	-1.46825	-1.25549	1.08604e-05	-1.68026	-1.25324	1.08946e-05	-1.68024	-1.25356
42287488	chr15:42287488:G:A	1.42177e-09	-2.08401e-10	-1.25302	5.81952e-05	-2.08401e-10	-1.25483	5.84073e-05	-2.08401e-10	-1.25462
42287624	chr15:42287624:T:C	1.41352e-09	-2.08401e-10	-1.25884	5.79605e-05	-2.08401e-10	-1.25887	5.81602e-05	-2.08401e-10	-1.25886
42287750	chr15:42287750:T:C	2.30538e-09	0.473701	-1.24338	7.73197e-05	0.268541	-1.23922	7.73909e-05	0.266527	-1.23972
42287751	chr15:42287751:G:A	7.9619e-10	-1.83284	-2.85769e-10	3.20734e-05	-1.8506	-2.85769e-10	3.21862e-05	-1.85052	-2.85769e-10
42287786	chr15:42287786:G:A	2.33711e-10	-1.86345	-1.19515	1.00866e-05	-1.81515	-1.19227	1.01173e-05	-1.81525	-1.19257
42287901	chr15:42287901:A:G	1.73926e-09	-2.08401e-10	-1.05147	7.18314e-05	-2.08401e-10	-1.04431	7.20564e-05	-2.08401e-10	-1.04461
42287908	chr15:42287908:A:C	3.33301e-10	-1.44913	-1.2545	1.09959e-05	-1.66912	-1.25198	1.10302e-05	-1.66909	-1.25233
42287943	chr15:42287943:G:A	1.49468e-09	-2.08401e-10	-1.20301	6.1947e-05	-2.08401e-10	-1.19235	6.21428e-05	-2.08401e-10	-1.19262
42288107	chr15:42288107:C:T	3.65971e-10	-1.36891	-1.24122	1.28881e-05	-1.52331	-1.23901	1.29278e-05	-1.52327	-1.23941
42288293	chr15:42288293:A:G	1.76436e-09	0.208266	-1.24541	5.94605e-05	0.00818748	-1.2415	5.95209e-05	0.00623882	-1.24197
42288515	chr15:42288515:T:A	1.96412e-09	0.313224	-1.2431	6.64312e-05	0.116437	-1.2389	6.64968e-05	0.114493	-1.2394
42288736	chr15:42288736:C:G	6.4555e-09	-2.08401e-10	0.260007	0.000308987	-2.08401e-10	0.41467	0.000309823	-2.08401e-10	0.413941
42289140	chr15:42289140:G:A	2.08443e-09	-2.08401e-10	-0.87043	8.62033e-05	-2.08401e-10	-0.861921	8.66042e-05	-2.08401e-10	-0.860711
42289317	chr15:42289317:C:G	2.98609e-09	-2.08401e-10	-0.510962	0.000125787	-2.08401e-10	-0.484037	0.000126153	-2.08401e-10	-0.484564
42289384	chr15:42289384:C:G	4.2669e-09	-2.08401e-10	-0.154038	0.000193173	-2.08401e-10	-0.0550435	0.000194499	-2.08401e-10	-0.0516319
42289716	chr15:42289716:T:C	1.81864e-09	-2.08401e-10	-1.00684	7.51988e-05	-2.08401e-10	-0.998494	7.54129e-05	-2.08401e-10	-0.999081
42289750	chr15:42289750:C:T	1.57788e-09	-2.08401e-10	-1.14884	6.43926e-05	-2.08401e-10	-1.15363	6.46236e-05	-2.08401e-10	-1.15348
42290819	chr15:42290819:A:G	4.47442e-10	-1.68998	-0.719153	1.80354e-05	-1.75886	-0.667429	1.80719e-05	-1.75809	-0.669615
42291031	chr15:42291031:C:T	2.22342e-09	0.450497	-1.25638	7.44872e-05	0.246527	-1.25453	7.45759e-05	0.244519	-1.25476
42291301	chr15:42291301:A:C	1.70362e-09	-2.08401e-10	-1.07217	7.03349e-05	-2.08401e-10	-1.06536	7.05564e-05	-2.08401e-10	-1.06565
42291708	chr15:42291708:A:G	3.93676e-09	-2.08401e-10	-0.234566	0.000177603	-2.08401e-10	-0.139076	0.000178802	-2.08401e-10	-0.13578
42291775	chr15:42291775:A:G	1.47497e-09	-2.08401e-10	-1.21629	6.10524e-05	-2.08401e-10	-1.2069	6.12473e-05	-2.08401e-10	-1.20714
42291795	chr15:42291795:A:G	7.67394e-10	-1.86968	-2.85769e-10	3.20624e-05	-1.85094	-2.85769e-10	3.21684e-05	-1.85107	-2.85769e-10
42291860	chr15:42291860:T:G	1.48541e-09	-2.08401e-10	-1.20924	6.06744e-05	-2.08401e-10	-1.21311	6.08911e-05	-2.08401e-10	-1.21297
42291863	chr15:42291863:A:G	2.1714e-09	0.427571	-1.25712	7.30602e-05	0.228178	-1.25552	7.31498e-05	0.226178	-1.25573
42291989	chr15:42291989:T:G	1.72238e-09	-2.08401e-10	-1.06122	7.01679e-05	-2.08401e-10	-1.06774	7.0424e-05	-2.08401e-10	-1.06753
42292130	chr15:42292130:A:G	1.66532e-09	-2.08401e-10	-1.09491	6.87359e-05	-2.08401e-10	-1.08836	6.90204e-05	-2.08401e-10	-1.08766
42292173	chr15:42292173:T:C	1.57053e-09	-2.08401e-10	-1.15351	6.47578e-05	-2.08401e-10	-1.14797	6.49552e-05	-2.08401e-10	-1.14836
42292711	chr15:42292711:C:T	1.73454e-09	-2.08401e-10	-1.05419	7.17141e-05	-2.08401e-10	-1.04594	7.2014e-05	-2.08401e-10	-1.0452
42292831	chr15:42292831:C:T	8.64344e-10	-1.75071	-2.85769e-10	3.58175e-05	-1.74019	-2.85769e-10	3.59355e-05	-1.74033	-2.85769e-10
42292864	chr15:42292864:A:G	4.01856e-09	-2.08401e-10	-0.214003	0.000181483	-2.08401e-10	-0.117469	0.000182713	-2.08401e-10	-0.114142
42292901	chr15:42292901:A:G	1.61524e-09	-2.08401e-10	-1.12544	6.58802e-05	-2.08401e-10	-1.13079	6.61181e-05	-2.08401e-10	-1.13062
42293176	chr15:42293176:T:A	1.14041e-09	-1.42708	-0.0464583	4.682e-05	-1.62789	0.15557	4.65185e-05	-1.62808	0.145868
42294009	chr15:42294009:G:C	4.38557e-09	0.94387	-1.07048	0.000149007	0.724075	-1.03871	0.000149041	0.722058	-1.0399
42294038	chr15:42294038:G:A	2.18921e-10	-1.8668	-1.25717	9.02872e-06	-1.86107	-1.25715	9.06021e-06	-1.8611	-1.25706
42295536	chr15:42295536:C:T	2.24096e-09	0.447888	-1.24591	7.52535e-05	0.244263	-1.24203	7.53259e-05	0.242255	-1.24249
42295891	chr15:42295891:T:C	2.13156e-09	0.398597	-1.24667	7.17325e-05	0.19721	-1.2429	7.1804e-05	0.195226	-1.24334
42296092	chr15:42296092:C:T	2.27394e-09	0.451363	-1.23478	7.64418e-05	0.24749	-1.22959	7.65038e-05	0.245477	-1.2302
42296201	chr15:42296201:G:A	2.18269e-09	0.367222	-1.19159	7.38897e-05	0.167222	-1.18328	7.39255e-05	0.165252	-1.18425
42296346	chr15:42296346:T:C	2.31816e-09	-2.08401e-10	-0.76415	9.62076e-05	-2.08401e-10	-0.752121	9.6465e-05	-2.08401e-10	-0.752879
42296450	chr15:42296450:G:A	3.37564e-10	-1.44739	-1.24354	1.1179e-05	-1.66552	-1.23907	1.1211e-05	-1.6655	-1.23967
42296456	chr15:42296456:A:G	1.98212e-09	-2.08401e-10	-0.920761	8.1922e-05	-2.08401e-10	-0.912862	8.22964e-05	-2.08401e-10	-0.911731
42296467	chr15:42296467:A:G	5.3717e-09	-2.08401e-10	0.0762182	0.000255462	-2.08401e-10	0.224446	0.000256191	-2.08401e-10	0.223865
42296527	chr15:42296527:T:G	2.28447e-09	0.437884	-1.21668	7.69957e-05	0.234997	-1.20988	7.70453e-05	0.232999	-1.21066
42296804	chr15:42296804:A:T	8.24152e-10	-1.79833	-2.85769e-10	3.41069e-05	-1.78913	-2.85769e-10	3.42202e-05	-1.78924	-2.85769e-10
42296946	chr15:42296946:G:T	1.61517e-09	-2.08401e-10	-1.12549	6.66446e-05	-2.08401e-10	-1.11925	6.68446e-05	-2.08401e-10	-1.11969
42296988	chr15:42296988:T:G	1.39237e-09	-1.27392	-2.85769e-10	6.86651e-05	-1.08939	-2.85769e-10	6.88697e-05	-1.08984	-2.85769e-10
42297119	chr15:42297119:G:A	2.61744e-08	1.29441	0.365444	0.000339143	-0.0314839	0.539277	0.000337107	-0.032173	0.530514
42297205	chr15:42297205:A:G	1.44888e-09	-2.08401e-10	-1.23413	5.92745e-05	-2.08401e-10	-1.23645	5.94829e-05	-2.08401e-10	-1.23637
42297789	chr15:42297789:T:C	2.25171e-09	0.456659	-1.2499	7.55383e-05	0.25264	-1.24663	7.56158e-05	0.250628	-1.24702
42297798	chr15:42297798:C:T	2.29838e-09	0.472671	-1.24539	7.70838e-05	0.267709	-1.24145	7.71566e-05	0.265692	-1.24191
42297860	chr15:42297860:C:G	1.46955e-09	-2.08401e-10	-1.21997	6.05146e-05	-2.08401e-10	-1.21574	6.07182e-05	-2.08401e-10	-1.21582
42297995	chr15:42297995:G:A	1.9055e-09	-2.08401e-10	-0.960182	7.87191e-05	-2.08401e-10	-0.952744	7.90738e-05	-2.08401e-10	-0.951678
42298069	chr15:42298069:G:A	8.31298e-10	-1.78969	-2.85769e-10	3.42272e-05	-1.78561	-2.85769e-10	3.43422e-05	-1.78568	-2.85769e-10
42298375	chr15:42298375:A:G	2.31143e-10	-1.84952	-1.22012	1.0159e-05	-1.78253	-1.21774	1.01903e-05	-1.78265	-1.21798
42299202	chr15:42299202:G:A	6.45187e-09	-2.08401e-10	0.259445	0.000308807	-2.08401e-10	0.414088	0.000309643	-2.08401e-10	0.41336
42299377	chr15:42299377:A:G	1.69045e-09	0.169942	-1.24987	5.72901e-05	-0.0239002	-1.2466	5.73575e-05	-0.0257613	-1.24699
42299537	chr15:42299537:A:G	1.01316e-09	-1.59185	-2.85769e-10	3.75568e-05	-1.69277	-2.85769e-10	3.77066e-05	-1.69222	-2.85769e-10
42299680	chr15:42299680:G:A	3.87217e-09	-2.08401e-10	-0.25111	0.000174559	-2.08401e-10	-0.156368	0.000175732	-2.08401e-10	-0.153097
42299834	chr15:42299834:G:A	1.62601e-09	-2.08401e-10	-1.1188	6.71014e-05	-2.08401e-10	-1.11242	6.73021e-05	-2.08401e-10	-1.11287
42300139	chr15:42300139:C:T	4.92639e-08	-2.08401e-10	2.29227	0.00247546	-2.08401e-10	2.49555	0.00248803	-2.08401e-10	2.49719
42301042	chr15:42301042:A:G	3.39091e-09	-2.08401e-10	-0.383827	0.000137707	-2.08401e-10	-0.3935	0.000138258	-2.08401e-10	-0.392938
42301093	chr15:42301093:C:T	2.25672e-10	-1.8349	-1.2587	9.01793e-06	-1.86222	-1.2572	9.04854e-06	-1.86216	-1.2573
42301244	chr15:42301244:G:A	2.55839e-10	-1.84942	-1.11871	1.04165e-05	-1.86834	-1.1069	1.04473e-05	-1.86831	-1.1074
42301303	chr15:42301303:T:C	2.49086e-09	0.540498	-1.2328	8.30623e-05	0.328248	-1.22729	8.31245e-05	0.326201	-1.22792
42301305	chr15:42301305:C:T	2.34289e-09	-2.08401e-10	-0.753539	0.000100646	-2.08401e-10	-0.70702	0.000101004	-2.08401e-10	-0.7069
42301334	chr15:42301334:T:C	2.12966e-09	0.397312	-1.24627	7.16658e-05	0.195832	-1.24245	7.17368e-05	0.193848	-1.2429
42301580	chr15:42301580:A:G	4.0547e-09	-2.08401e-10	-0.205049	0.000183169	-2.08401e-10	-0.108222	0.000184413	-2.08401e-10	-0.104881
42301656	chr15:42301656:A:G	1.42873e-09	-2.08401e-10	-1.24814	5.84876e-05	-2.08401e-10	-1.24981	5.86921e-05	-2.08401e-10	-1.24975
42301703	chr15:42301703:C:T	6.8042e-09	-2.08401e-10	0.312615	0.000325358	-2.08401e-10	0.466297	0.000326298	-2.08401e-10	0.465753
42301855	chr15:42301855:C:T	3.9322e-09	-2.08401e-10	-0.235727	0.00017739	-2.08401e-10	-0.140281	0.000178586	-2.08401e-10	-0.136987
42301973	chr15:42301973:G:A	1.59143e-09	-2.08401e-10	-1.14029	6.49315e-05	-2.08401e-10	-1.1453	6.51649e-05	-2.08401e-10	-1.14514
42302120	chr15:42302120:C:T	2.23557e-09	0.447392	-1.24782	7.50535e-05	0.243789	-1.24422	7.51281e-05	0.241781	-1.24465
42302391	chr15:42302391:A:G	2.29777e-09	0.468321	-1.24131	7.71224e-05	0.263613	-1.23685	7.71907e-05	0.261595	-1.23738
42302436	chr15:42302436:A:G	1.4172e-09	-2.08401e-10	-1.25624	5.80455e-05	-2.08401e-10	-1.2574	5.82523e-05	-2.08401e-10	-1.25728
42302908	chr15:42302908:G:A	9.0778e-10	-1.70168	-2.85769e-10	3.70261e-05	-1.70701	-2.85769e-10	3.71469e-05	-1.70718	-2.85769e-10
42302976	chr15:42302976:C:G	1.62574e-09	-2.08401e-10	-1.11896	6.70901e-05	-2.08401e-10	-1.11259	6.72908e-05	-2.08401e-10	-1.11304
42303170	chr15:42303170:T:C	2.42998e-10	-1.84702	-1.1726	9.85734e-06	-1.86743	-1.16298	9.88752e-06	-1.8674	-1.16338
42303189	chr15:42303189:G:A	2.26582e-09	-2.08401e-10	-0.786989	9.26639e-05	-2.08401e-10	-0.78965	9.30417e-05	-2.08401e-10	-0.789011
42304205	chr15:42304205:G:C	2.38702e-09	0.51319	-1.24807	7.98982e-05	0.306651	-1.24453	7.99755e-05	0.304614	-1.24495
42304279	chr15:42304279:G:A	1.72378e-09	-2.08401e-10	-1.06041	7.02239e-05	-2.08401e-10	-1.06694	7.04803e-05	-2.08401e-10	-1.06673
42304668	chr15:42304668:G:A	1.64157e-09	-2.08401e-10	-1.10927	6.82035e-05	-2.08401e-10	-1.09613	6.84151e-05	-2.08401e-10	-1.09647
42305045	chr15:42305045:A:C	2.26828e-09	-2.08401e-10	-0.785905	9.39244e-05	-2.08401e-10	-0.776139	9.43709e-05	-2.08401e-10	-0.774826
42305048	chr15:42305048:T:TG	1.41366e-09	-2.08401e-10	-1.25874	5.79585e-05	-2.08401e-10	-1.2589	5.81578e-05	-2.08401e-10	-1.2589
42305051	chr15:42305051:A:C	1.41366e-09	-2.08401e-10	-1.25874	5.79585e-05	-2.08401e-10	-1.2589	5.81578e-05	-2.08401e-10	-1.2589
42305128	chr15:42305128:G:A	1.93053e-09	-2.08401e-10	-0.947133	7.97657e-05	-2.08401e-10	-0.939536	8.01269e-05	-2.08401e-10	-0.938447
42305179	chr15:42305179:C:T	2.25449e-09	0.447256	-1.23926	7.57724e-05	0.243659	-1.23455	7.58382e-05	0.241651	-1.23511
42305222	chr15:42305222:C:G	1.41413e-09	-2.08401e-10	-1.25841	5.79633e-05	-2.08401e-10	-1.25882	5.81643e-05	-2.08401e-10	-1.25879
42305426	chr15:42305426:G:A	2.27139e-09	0.450209	-1.23474	7.63688e-05	0.246479	-1.22953	7.64309e-05	0.24447	-1.23014
42305501	chr15:42305501:G:A	6.14138e-09	-2.08401e-10	0.210123	0.000275554	-2.08401e-10	0.300156	0.000276943	-2.08401e-10	0.301752
42305534	chr15:42305534:G:A	1.42591e-09	-2.08401e-10	-1.25012	5.86629e-05	-2.08401e-10	-1.24682	5.88726e-05	-2.08401e-10	-1.24668
42305736	chr15:42305736:A:G	2.38982e-09	-2.08401e-10	-0.733706	0.000102753	-2.08401e-10	-0.686304	0.000103118	-2.08401e-10	-0.686182
42306391	chr15:42306391:T:G	1.55335e-09	-2.08401e-10	-1.16451	6.34111e-05	-2.08401e-10	-1.16899	6.36383e-05	-2.08401e-10	-1.16884
42306488	chr15:42306488:G:A	1.62316e-09	-2.08401e-10	-1.12055	6.69811e-05	-2.08401e-10	-1.11422	6.71816e-05	-2.08401e-10	-1.11466
42306754	chr15:42306754:C:T	6.45187e-09	-2.08401e-10	0.259445	0.000308807	-2.08401e-10	0.414088	0.000309643	-2.08401e-10	0.41336
42306777	chr15:42306777:G:A	1.6222e-09	-2.08401e-10	-1.12115	6.69401e-05	-2.08401e-10	-1.11483	6.71406e-05	-2.08401e-10	-1.11527
42306964	chr15:42306964:T:C	1.53171e-09	-2.08401e-10	-1.17854	6.2925e-05	-2.08401e-10	-1.17668	6.31769e-05	-2.08401e-10	-1.17612
42307076	chr15:42307076:A:G	1.41343e-09	-2.08401e-10	-1.25891	5.79742e-05	-2.08401e-10	-1.25863	5.81747e-05	-2.08401e-10	-1.25861
42307177	chr15:42307177:C:G	3.49807e-10	-1.41219	-1.24311	1.14685e-05	-1.64043	-1.23859	1.15012e-05	-1.64041	-1.2392
42307237	chr15:42307237:A:G	7.61474e-09	0.42516	-2.85769e-10	0.000270971	0.283382	-2.85769e-10	0.000271354	0.281366	-2.85769e-10
42307323	chr15:42307323:C:T	1.42468e-09	-2.08401e-10	-1.25098	5.86903e-05	-2.08401e-10	-1.24635	5.88853e-05	-2.08401e-10	-1.24647
42307432	chr15:42307432:T:C	2.12794e-09	-2.08401e-10	-0.84977	8.80355e-05	-2.08401e-10	-0.840889	8.84466e-05	-2.08401e-10	-0.839661
42307450	chr15:42307450:C:T	1.61649e-09	-2.08401e-10	-1.12467	6.67022e-05	-2.08401e-10	-1.11839	6.69023e-05	-2.08401e-10	-1.11883
42307465	chr15:42307465:C:G	2.32938e-10	-1.80416	-1.25775	8.99037e-06	-1.86487	-1.2576	9.02123e-06	-1.86484	-1.25764
42307470	chr15:42307470:A:G	1.71561e-09	-2.08401e-10	-1.06515	7.08193e-05	-2.08401e-10	-1.0585	7.10491e-05	-2.08401e-10	-1.05869
42307572	chr15:42307572:T:G	3.05708e-10	-1.57643	-1.21362	1.06508e-05	-1.75253	-1.20047	1.06744e-05	-1.75254	-1.20167
42307589	chr15:42307589:A:G	3.01782e-10	-1.58183	-1.22115	1.05238e-05	-1.75593	-1.20906	1.05481e-05	-1.75595	-1.21017
42307650	chr15:42307650:A:G	1.61439e-09	-2.08401e-10	-1.12597	6.62472e-05	-2.08401e-10	-1.12524	6.65086e-05	-2.08401e-10	-1.12473
42308029	chr15:42308029:A:G	1.09695e-08	-2.08401e-10	0.790195	0.000545701	-2.08401e-10	0.983442	0.000547361	-2.08401e-10	0.983049
42308047	chr15:42308047:A:G	1.6951e-09	-2.08401e-10	-1.07719	6.90747e-05	-2.08401e-10	-1.08344	6.93263e-05	-2.08401e-10	-1.08324
42308232	chr15:42308232:T:A	1.58838e-09	-2.08401e-10	-1.14221	6.56803e-05	-2.08401e-10	-1.13383	6.58943e-05	-2.08401e-10	-1.13401
42308364	chr15:42308364:T:C	1.4879e-09	-2.08401e-10	-1.20756	6.13869e-05	-2.08401e-10	-1.20143	6.15916e-05	-2.08401e-10	-1.20153
42308850	chr15:42308850:A:G	2.29497e-09	0.473127	-1.24734	7.69643e-05	0.268371	-1.24366	7.70392e-05	0.266351	-1.2441
42309209	chr15:42309209:G:A	1.42325e-09	-2.08401e-10	-1.25198	5.82411e-05	-2.08401e-10	-1.25404	5.84545e-05	-2.08401e-10	-1.25381
42309248	chr15:42309248:C:G	2.24903e-09	0.449085	-1.24351	7.55448e-05	0.245405	-1.23931	7.56147e-05	0.243397	-1.23981
42309284	chr15:42309284:C:T	1.42815e-09	-2.08401e-10	-1.24855	5.88179e-05	-2.08401e-10	-1.24418	5.9014e-05	-2.08401e-10	-1.24428
42309518	chr15:42309518:C:T	1.04023e-08	-2.08401e-10	0.737103	0.000516106	-2.08401e-10	0.927683	0.000517681	-2.08401e-10	0.927301
42309539	chr15:42309539:C:T	1.62838e-09	-2.08401e-10	-1.11734	6.7201e-05	-2.08401e-10	-1.11094	6.74018e-05	-2.08401e-10	-1.11139
42309566	chr15:42309566:C:T	2.46006e-09	-2.08401e-10	-0.704741	0.000105904	-2.08401e-10	-0.656094	0.000106281	-2.08401e-10	-0.655969
42310076	chr15:42310076:A:C	2.44329e-10	-1.85211	-1.16206	9.9522e-06	-1.86904	-1.1518	9.98231e-06	-1.86902	-1.15223
42310885	chr15:42310885:C:T	1.41659e-09	-2.08401e-10	-1.25667	5.80269e-05	-2.08401e-10	-1.25772	5.82329e-05	-2.08401e-10	-1.25761
42311248	chr15:42311248:G:A	3.9322e-09	-2.08401e-10	-0.235727	0.00017739	-2.08401e-10	-0.140281	0.000178586	-2.08401e-10	-0.136987
42311510	chr15:42311510:A:G	5.00174e-10	-1.04184	-1.25589	1.49726e-05	-1.35869	-1.25372	1.502e-05	-1.35865	-1.25402
42311640	chr15:42311640:C:T	4.00986e-09	-2.08401e-10	-0.216169	0.000181101	-2.08401e-10	-0.119574	0.000182329	-2.08401e-10	-0.116248
42311796	chr15:42311796:A:G	4.05787e-09	-2.08401e-10	-0.204267	0.000183341	-2.08401e-10	-0.107283	0.000184587	-2.08401e-10	-0.10394
42312368	chr15:42312368:T:C	1.81108e-09	-2.08401e-10	-1.011	7.48404e-05	-2.08401e-10	-1.00327	7.50728e-05	-2.08401e-10	-1.0036
42312472	chr15:42312472:C:T	1.5978e-09	-2.08401e-10	-1.1363	6.59096e-05	-2.08401e-10	-1.13034	6.61086e-05	-2.08401e-10	-1.13076
42312534	chr15:42312534:A:G	2.24399e-09	0.449837	-1.24651	7.53419e-05	0.246124	-1.24272	7.54149e-05	0.244115	-1.24317
42312657	chr15:42312657:T:G	2.31801e-09	-2.08401e-10	-0.764215	9.62011e-05	-2.08401e-10	-0.752188	9.64586e-05	-2.08401e-10	-0.752946
42312813	chr15:42312813:G:A	2.23898e-09	0.449914	-1.24882	7.51484e-05	0.246197	-1.24536	7.52242e-05	0.244188	-1.24577
42312850	chr15:42312850:G:A	2.64769e-10	-1.85012	-1.08371	1.0818e-05	-1.86834	-1.06907	1.08488e-05	-1.86832	-1.06969
42312988	chr15:42312988:C:T	1.92734e-09	-2.08401e-10	-0.948787	7.96323e-05	-2.08401e-10	-0.94121	7.99927e-05	-2.08401e-10	-0.940124
42313069	chr15:42313069:A:G	2.25317e-09	0.450418	-1.243	7.56835e-05	0.246679	-1.23875	7.57529e-05	0.24467	-1.23925
42313224	chr15:42313224:A:G	1.81525e-09	-2.08401e-10	-1.0087	7.46523e-05	-2.08401e-10	-1.00579	7.49521e-05	-2.08401e-10	-1.00521
42313285	chr15:42313285:ACT:A	2.14716e-09	0.405198	-1.24598	7.22418e-05	0.2035	-1.24211	7.23127e-05	0.201511	-1.24257
42313593	chr15:42313593:G:A	2.23687e-09	0.446538	-1.24639	7.51053e-05	0.24284	-1.24258	7.51781e-05	0.240832	-1.24303
42313896	chr15:42313896:A:G	2.35995e-09	0.497454	-1.24374	7.90687e-05	0.291262	-1.23957	7.91399e-05	0.289226	-1.24007
42314172	chr15:42314172:G:A	3.9322e-09	-2.08401e-10	-0.235727	0.00017739	-2.08401e-10	-0.140281	0.000178586	-2.08401e-10	-0.136987
42314465	chr15:42314465:C:G	1.62574e-09	-2.08401e-10	-1.11896	6.70901e-05	-2.08401e-10	-1.11259	6.72908e-05	-2.08401e-10	-1.11304
42314584	chr15:42314584:A:G	1.62813e-09	-2.08401e-10	-1.11749	6.71728e-05	-2.08401e-10	-1.11136	6.73958e-05	-2.08401e-10	-1.11148
42314695	chr15:42314695:G:A	1.83806e-09	-2.08401e-10	-0.996216	7.59645e-05	-2.08401e-10	-0.988363	7.61999e-05	-2.08401e-10	-0.988699
42315002	chr15:42315002:C:T	2.26271e-09	0.461195	-1.24956	7.58966e-05	0.256972	-1.24623	7.59738e-05	0.254958	-1.24663
42315063	chr15:42315063:A:G	2.2008e-09	0.426406	-1.24251	7.40096e-05	0.223748	-1.23818	7.40778e-05	0.22175	-1.23869
42315338	chr15:42315338:A:T	2.29953e-09	0.472973	-1.24519	7.71303e-05	0.268085	-1.24122	7.72027e-05	0.266066	-1.24169
42315351	chr15:42315351:T:A	2.52374e-09	-2.08401e-10	-0.679183	0.000108737	-2.08401e-10	-0.6297	0.000109126	-2.08401e-10	-0.629558
42315515	chr15:42315515:A:T	1.94414e-09	-2.08401e-10	-0.940107	8.09254e-05	-2.08401e-10	-0.925102	8.11861e-05	-2.08401e-10	-0.925315
42315523	chr15:42315523:G:A	2.20883e-09	0.432202	-1.24466	7.42515e-05	0.229448	-1.24062	7.43219e-05	0.227445	-1.2411
42315719	chr15:42315719:A:G	2.06973e-09	-2.08401e-10	-0.877505	8.44858e-05	-2.08401e-10	-0.882045	8.48047e-05	-2.08401e-10	-0.881708
42316006	chr15:42316006:G:A	1.41909e-09	-2.08401e-10	-1.25491	5.8106e-05	-2.08401e-10	-1.25636	5.83152e-05	-2.08401e-10	-1.2562
42316205	chr15:42316205:T:C	2.02616e-09	0.349392	-1.24817	6.82857e-05	0.149688	-1.24462	6.83573e-05	0.147729	-1.24504
42316228	chr15:42316228:T:C	2.24072e-09	0.449092	-1.24722	7.52278e-05	0.245412	-1.24352	7.53016e-05	0.243404	-1.24396
42316479	chr15:42316479:A:G	1.42147e-09	-0.0714251	-1.18181	4.89341e-05	-0.255694	-1.17246	4.89657e-05	-0.257419	-1.17352
42316514	chr15:42316514:G:A	7.86809e-09	1.22296	-0.765069	0.000271475	0.99013	-0.70489	0.00027141	0.98805	-0.706479
42316560	chr15:42316560:T:C	2.2392e-09	0.448975	-1.24778	7.51702e-05	0.245301	-1.24417	7.52447e-05	0.243292	-1.24461
42316595	chr15:42316595:A:C	2.24479e-09	0.450194	-1.24651	7.53676e-05	0.246465	-1.24272	7.54407e-05	0.244456	-1.24317
42316698	chr15:42316698:C:G	1.83945e-09	-0.995457	-2.85769e-10	6.24495e-05	-1.18427	-2.85769e-10	6.27352e-05	-1.18314	-2.85769e-10
42316785	chr15:42316785:G:A	2.24052e-09	0.447549	-1.24577	7.5241e-05	0.243939	-1.24187	7.53132e-05	0.241931	-1.24233
42316850	chr15:42316850:A:G	2.25395e-09	0.451236	-1.24348	7.58639e-05	0.249576	-1.23926	7.59342e-05	0.247569	-1.23976
42316936	chr15:42316936:G:A	2.28321e-09	0.476071	-1.25542	7.6446e-05	0.271184	-1.25323	7.65336e-05	0.269163	-1.25349
42316954	chr15:42316954:CAA:C	3.83265e-09	-2.08401e-10	-0.261369	0.000172695	-2.08401e-10	-0.167099	0.000173854	-2.08401e-10	-0.163845
42317405	chr15:42317405:T:A	2.2395e-09	0.44833	-1.247	7.51891e-05	0.244684	-1.24331	7.52628e-05	0.242676	-1.24375
42317723	chr15:42317723:G:A	2.76545e-09	-2.08401e-10	-0.587723	0.000112365	-2.08401e-10	-0.596876	0.000112811	-2.08401e-10	-0.596345
42317840	chr15:42317840:TAGTG:T	1.29685e-09	-1.34499	-2.85769e-10	4.41839e-05	-1.53027	-2.85769e-10	4.43572e-05	-1.52978	-2.85769e-10
42317936	chr15:42317936:G:A	9.86698e-09	-2.08401e-10	0.684269	0.000488353	-2.08401e-10	0.87241	0.000489846	-2.08401e-10	0.872032
42317937	chr15:42317937:G:A	1.46233e-09	-1.20416	-0.0207383	6.42212e-05	-1.16385	0.00755261	6.45037e-05	-1.1631	0.00776815
42318090	chr15:42318090:C:T	1.95183e-09	-2.08401e-10	-0.936156	8.06568e-05	-2.08401e-10	-0.928426	8.10236e-05	-2.08401e-10	-0.927319
42318329	chr15:42318329:G:A	1.46955e-09	-2.08401e-10	-1.21997	6.05146e-05	-2.08401e-10	-1.21574	6.07182e-05	-2.08401e-10	-1.21582
42318368	chr15:42318368:G:A	2.67474e-09	0.622523	-1.24359	8.90743e-05	0.410251	-1.23941	8.91502e-05	0.408168	-1.2399
42318588	chr15:42318588:T:G	2.03595e-09	0.353936	-1.2479	6.86411e-05	0.154575	-1.24431	6.87123e-05	0.15261	-1.24474
42319425	chr15:42319425:G:T	2.63542e-09	0.606466	-1.24235	8.79153e-05	0.395752	-1.23801	8.79902e-05	0.393688	-1.23852
42319437	chr15:42319437:T:C	2.84998e-09	-2.08401e-10	-0.557615	0.00012286	-2.08401e-10	-0.507585	0.000123193	-2.08401e-10	-0.508309
42319448	chr15:42319448:A:G	2.13708e-09	0.406695	-1.25218	7.17663e-05	0.204119	-1.24933	7.18454e-05	0.202137	-1.24968
42319900	chr15:42319900:A:G	2.08817e-09	0.381612	-1.25025	7.02765e-05	0.180855	-1.24705	7.03515e-05	0.178877	-1.24743
42319974	chr15:42319974:G:A	2.38173e-09	0.507547	-1.24465	7.9781e-05	0.301258	-1.2406	7.9854e-05	0.299223	-1.24108
42320005	chr15:42320005:G:A	8.51449e-10	-1.76574	-2.85769e-10	3.54054e-05	-1.75176	-2.85769e-10	3.55178e-05	-1.75202	-2.85769e-10
42320475	chr15:42320475:A:G	2.23432e-09	0.445419	-1.24641	7.50366e-05	0.241951	-1.2426	7.51092e-05	0.239941	-1.24306
42320503	chr15:42320503:C:T	2.3314e-09	0.488686	-1.24714	7.81414e-05	0.283337	-1.24345	7.82168e-05	0.281313	-1.24389
42320813	chr15:42320813:G:A	2.18835e-09	0.423174	-1.24495	7.35895e-05	0.220816	-1.24094	7.366e-05	0.218819	-1.24142
42320816	chr15:42320816:C:T	1.69807e-09	-2.08401e-10	-1.07544	6.91906e-05	-2.08401e-10	-1.08176	6.94425e-05	-2.08401e-10	-1.08156
42321005	chr15:42321005:C:T	2.08769e-09	0.374765	-1.24363	7.0325e-05	0.173945	-1.23945	7.03923e-05	0.171967	-1.23994
42321145	chr15:42321145:T:C	3.68385e-09	-2.08401e-10	-0.300968	0.000154562	-2.08401e-10	-0.278032	0.000155055	-2.08401e-10	-0.278279
42321416	chr15:42321416:A:G	3.849e-09	-2.08401e-10	-0.257113	0.000173449	-2.08401e-10	-0.162747	0.000174613	-2.08401e-10	-0.159484
42321443	chr15:42321443:C:T	2.2436e-09	0.450253	-1.2471	7.53212e-05	0.246521	-1.24339	7.5395e-05	0.244512	-1.24383
42321449	chr15:42321449:C:G	2.24427e-09	0.450502	-1.24705	7.53436e-05	0.246759	-1.24333	7.54173e-05	0.24475	-1.24377
42321536	chr15:42321536:C:G	1.42112e-09	-1.17003	-0.0834505	6.24358e-05	-1.12866	-0.0558317	6.27111e-05	-1.1279	-0.0556239
42321680	chr15:42321680:C:T	2.07419e-09	-2.08401e-10	-0.875356	8.44876e-05	-2.08401e-10	-0.882025	8.48006e-05	-2.08401e-10	-0.881756
42322007	chr15:42322007:G:A	9.99503e-09	-2.08401e-10	0.697162	0.000495007	-2.08401e-10	0.885943	0.00049652	-2.08401e-10	0.885564
42322270	chr15:42322270:G:C	2.31682e-09	0.478672	-1.2434	7.77052e-05	0.273529	-1.23924	7.77759e-05	0.271507	-1.23973
42322284	chr15:42322284:G:C	2.3061e-09	-2.08401e-10	-0.769366	9.43077e-05	-2.08401e-10	-0.772066	9.46947e-05	-2.08401e-10	-0.771401
42322678	chr15:42322678:A:G	3.47479e-10	-1.52477	-1.13721	1.21723e-05	-1.69559	-1.12387	1.21961e-05	-1.69557	-1.12537
42322744	chr15:42322744:G:A	1.66914e-09	-2.08401e-10	-1.09262	6.89591e-05	-2.08401e-10	-1.08512	6.92428e-05	-2.08401e-10	-1.08444
42322774	chr15:42322774:C:A	3.05676e-10	-1.61842	-1.17174	1.10369e-05	-1.75733	-1.16005	1.10599e-05	-1.75737	-1.16136
42322824	chr15:42322824:T:C	3.88777e-09	-2.08401e-10	-0.247089	0.000175266	-2.08401e-10	-0.152324	0.000176445	-2.08401e-10	-0.149052
42322827	chr15:42322827:T:C	2.25649e-10	-1.8642	-1.2295	9.71021e-06	-1.81804	-1.22741	9.74067e-06	-1.81813	-1.22762
42323071	chr15:42323071:A:G	1.55007e-09	-2.08401e-10	-1.16663	6.43299e-05	-2.08401e-10	-1.1546	6.44644e-05	-2.08401e-10	-1.15595
42323107	chr15:42323107:A:G	1.33013e-09	-1.8076	0.487957	6.80453e-05	-1.71685	0.618398	6.78489e-05	-1.71755	0.612777
42323212	chr15:42323212:T:C	2.34013e-10	-1.86999	-1.18731	9.89656e-06	-1.84221	-1.18423	9.92686e-06	-1.84228	-1.18454
42323213	chr15:42323213:A:C	1.52597e-09	-2.08401e-10	-1.1823	6.32576e-05	-2.08401e-10	-1.17141	6.33967e-05	-2.08401e-10	-1.17265
42323268	chr15:42323268:A:C	1.96647e-09	-2.08401e-10	-0.928686	8.12767e-05	-2.08401e-10	-0.92077	8.16475e-05	-2.08401e-10	-0.919648
42323294	chr15:42323294:A:G	3.13476e-10	-1.57644	-1.18852	1.11522e-05	-1.7289	-1.17809	1.11769e-05	-1.72894	-1.17928
42323864	chr15:42323864:G:A	2.0122e-09	-2.08401e-10	-0.905699	8.30695e-05	-2.08401e-10	-0.898951	8.32996e-05	-2.08401e-10	-0.899616
42324142	chr15:42324142:A:G	3.79768e-10	-1.32376	-1.24936	1.2131e-05	-1.57708	-1.24579	1.21671e-05	-1.57705	-1.24628
42324418	chr15:42324418:A:G	1.57445e-09	-2.08401e-10	-1.15102	6.48944e-05	-2.08401e-10	-1.14587	6.50917e-05	-2.08401e-10	-1.14626
42324622	chr15:42324622:C:T	2.89213e-10	-1.6464	-1.19912	1.09646e-05	-1.72693	-1.19703	1.10032e-05	-1.72686	-1.19702
42324799	chr15:42324799:G:A	1.44456e-09	-2.08401e-10	-1.23712	5.96425e-05	-2.08401e-10	-1.23026	5.98367e-05	-2.08401e-10	-1.23044
42324880	chr15:42324880:C:T	2.84034e-10	-1.68542	-1.17817	1.08633e-05	-1.75748	-1.17576	1.09015e-05	-1.75742	-1.17574
42324917	chr15:42324917:C:T	2.04867e-09	-2.08401e-10	-0.887736	8.47988e-05	-2.08401e-10	-0.878347	8.50333e-05	-2.08401e-10	-0.879016
42325087	chr15:42325087:A:C	2.08166e-09	-2.08401e-10	-0.87176	8.61807e-05	-2.08401e-10	-0.862183	8.64177e-05	-2.08401e-10	-0.862866
42325118	chr15:42325118:A:G	6.22062e-09	-2.08401e-10	0.222945	0.000278333	-2.08401e-10	0.31019	0.000278927	-2.08401e-10	0.308892
42325323	chr15:42325323:T:C	5.24577e-10	-1.51507	-0.735016	1.82173e-05	-1.71203	-0.704224	1.83366e-05	-1.71197	-0.70119
42325433	chr15:42325433:A:G	5.93718e-09	-2.08401e-10	0.176309	0.000282963	-2.08401e-10	0.326688	0.000283737	-2.08401e-10	0.325988
42325445	chr15:42325445:C:T	2.86784e-10	-1.6585	-1.19545	1.08947e-05	-1.73702	-1.19333	1.09331e-05	-1.73695	-1.19332
42325446	chr15:42325446:A:G	1.52795e-09	-2.08401e-10	-1.181	6.33475e-05	-2.08401e-10	-1.16999	6.34862e-05	-2.08401e-10	-1.17124
42325583	chr15:42325583:A:G	2.83691e-10	-1.66959	-1.19521	1.08028e-05	-1.74573	-1.19309	1.08409e-05	-1.74566	-1.19308
42325621	chr15:42325621:CCTGCCT:C	2.75029e-10	-1.8373	-1.05851	1.11569e-05	-1.86378	-1.04278	1.11885e-05	-1.86373	-1.04344
42325629	chr15:42325629:CTTAGTTCTGTATGT:C	2.76106e-10	-1.84103	-1.05087	1.12279e-05	-1.86537	-1.03486	1.12594e-05	-1.86533	-1.03553
42326065	chr15:42326065:G:A	2.87811e-10	-1.64836	-1.20202	1.09121e-05	-1.72875	-1.20001	1.09505e-05	-1.72867	-1.2
42326333	chr15:42326333:T:A	4.32182e-10	-1.65453	-0.789305	1.72695e-05	-1.72852	-0.741161	1.73091e-05	-1.72762	-0.743203
42326455	chr15:42326455:C:G	2.38743e-09	-2.08401e-10	-0.73471	0.000102659	-2.08401e-10	-0.687213	0.000103024	-2.08401e-10	-0.687095
42326503	chr15:42326503:TC:T	1.41344e-09	-2.08401e-10	-1.2589	5.79636e-05	-2.08401e-10	-1.25881	5.81622e-05	-2.08401e-10	-1.25882
42326605	chr15:42326605:A:G	3.63189e-09	-2.08401e-10	-0.315173	0.000163173	-2.08401e-10	-0.223821	0.000164253	-2.08401e-10	-0.220652
42326826	chr15:42326826:C:G	3.00319e-10	-1.58396	-1.22388	1.12411e-05	-1.67659	-1.22247	1.12808e-05	-1.6765	-1.22245
42327034	chr15:42327034:C:T	1.61968e-09	-2.08401e-10	-1.12269	6.68666e-05	-2.08401e-10	-1.11593	6.71374e-05	-2.08401e-10	-1.11532
42327174	chr15:42327174:C:G	2.51556e-10	-1.86327	-1.12174	1.09279e-05	-1.81457	-1.11273	1.0959e-05	-1.81465	-1.11324
42327182	chr15:42327182:T:A	2.33063e-09	-2.08401e-10	-0.758785	9.53115e-05	-2.08401e-10	-0.761478	9.57028e-05	-2.08401e-10	-0.760812
42327248	chr15:42327248:C:T	8.35839e-10	-1.78206	-0.00218352	3.58851e-05	-1.83135	0.0930477	3.6091e-05	-1.83132	0.0953089
42327738	chr15:42327738:T:C	8.60672e-10	-1.75497	-2.85769e-10	3.74339e-05	-1.69605	-2.85769e-10	3.75618e-05	-1.69607	-2.85769e-10
42327749	chr15:42327749:G:A	1.93185e-09	-2.08401e-10	-0.946445	7.98229e-05	-2.08401e-10	-0.938819	8.01846e-05	-2.08401e-10	-0.937727
42328067	chr15:42328067:A:T	3.15664e-10	-1.50157	-1.25644	1.16175e-05	-1.60959	-1.25653	1.16584e-05	-1.60954	-1.2565
42328160	chr15:42328160:G:C	3.08854e-10	-1.52262	-1.25719	1.14011e-05	-1.62765	-1.25727	1.14411e-05	-1.62761	-1.25724
42328283	chr15:42328283:C:G	4.72543e-10	-1.53138	-0.823171	1.64569e-05	-1.7225	-0.795382	1.65605e-05	-1.72244	-0.792593
42328553	chr15:42328553:T:C	2.35629e-10	-1.87021	-1.18022	9.9025e-06	-1.849	-1.17684	9.93267e-06	-1.84906	-1.17717
42328754	chr15:42328754:C:T	1.58558e-09	-2.08401e-10	-1.14398	6.53644e-05	-2.08401e-10	-1.13865	6.55624e-05	-2.08401e-10	-1.13906
42328803	chr15:42328803:G:A	1.65439e-09	-2.08401e-10	-1.10149	6.8336e-05	-2.08401e-10	-1.09419	6.86158e-05	-2.08401e-10	-1.09354
42329206	chr15:42329206:T:G	4.02608e-09	-2.08401e-10	-0.212134	0.000181826	-2.08401e-10	-0.115577	0.000183059	-2.08401e-10	-0.11225
42329425	chr15:42329425:C:T	2.07287e-09	-2.08401e-10	-0.875993	8.58089e-05	-2.08401e-10	-0.866506	8.60455e-05	-2.08401e-10	-0.867183
42329581	chr15:42329581:G:T	2.42895e-10	-1.86951	-1.15054	1.01463e-05	-1.85476	-1.14676	1.01767e-05	-1.85481	-1.14715
42329603	chr15:42329603:C:T	2.44508e-10	-1.86958	-1.14386	1.0383e-05	-1.83847	-1.13999	1.04138e-05	-1.83854	-1.14038
42330221	chr15:42330221:C:T	1.58255e-09	-2.08401e-10	-1.14589	6.52353e-05	-2.08401e-10	-1.14063	6.54331e-05	-2.08401e-10	-1.14103
42330346	chr15:42330346:G:A	2.95492e-10	-1.65909	-1.16495	1.12434e-05	-1.73636	-1.16249	1.12831e-05	-1.73629	-1.16247
42330729	chr15:42330729:T:C	2.04991e-09	-2.08401e-10	-0.887128	8.48437e-05	-2.08401e-10	-0.877818	8.50786e-05	-2.08401e-10	-0.878484
42331045	chr15:42331045:C:T	2.89874e-10	-1.67582	-1.16741	1.10686e-05	-1.74959	-1.16493	1.11076e-05	-1.74952	-1.16492
42331801	chr15:42331801:T:A	1.84176e-08	-2.08401e-10	1.30838	0.000785132	-2.08401e-10	1.34722	0.000788688	-2.08401e-10	1.34831
42332501	chr15:42332501:C:T	1.53463e-09	-2.08401e-10	-1.17664	6.36234e-05	-2.08401e-10	-1.16565	6.37609e-05	-2.08401e-10	-1.16692
42332619	chr15:42332619:G:A	2.20211e-10	-1.85939	-1.25871	8.94578e-06	-1.87023	-1.25722	8.97565e-06	-1.87023	-1.25732
42333025	chr15:42333025:T:A	2.16061e-09	-2.08401e-10	-0.834534	8.8448e-05	-2.08401e-10	-0.836214	8.88055e-05	-2.08401e-10	-0.835611
42333140	chr15:42333140:C:A	3.30849e-09	-2.08401e-10	-0.408434	0.000139677	-2.08401e-10	-0.379295	0.000139998	-2.08401e-10	-0.380428
42333215	chr15:42333215:C:G	2.01482e-09	-2.08401e-10	-0.904396	8.34859e-05	-2.08401e-10	-0.893951	8.37374e-05	-2.08401e-10	-0.894373
42333606	chr15:42333606:T:G	5.41012e-09	-2.08401e-10	0.0833463	0.000257385	-2.08401e-10	0.231946	0.000258118	-2.08401e-10	0.231358
42333616	chr15:42333616:G:A	2.30823e-09	-2.08401e-10	-0.768443	9.44083e-05	-2.08401e-10	-0.771	9.4795e-05	-2.08401e-10	-0.770343
42333754	chr15:42333754:C:T	2.97713e-10	-1.61696	-1.19959	1.04412e-05	-1.78057	-1.1923	1.04669e-05	-1.78048	-1.19337
42334375	chr15:42334375:C:T	4.14981e-09	-2.08401e-10	-0.181862	0.00018766	-2.08401e-10	-0.0839983	0.000188941	-2.08401e-10	-0.0806234
42334622	chr15:42334622:C:T	2.35097e-10	-1.85834	-1.19434	9.57238e-06	-1.86846	-1.19129	9.60223e-06	-1.86848	-1.19159
42334764	chr15:42334764:AAT:A	9.80106e-09	-2.08401e-10	0.677565	0.00047675	-2.08401e-10	0.848364	0.000478102	-2.08401e-10	0.847764
42334900	chr15:42334900:T:C	2.03801e-09	-2.08401e-10	-0.892954	8.43512e-05	-2.08401e-10	-0.88364	8.45848e-05	-2.08401e-10	-0.884304
42335279	chr15:42335279:C:G	3.72322e-10	-1.34305	-1.24987	1.19579e-05	-1.5908	-1.24644	1.19936e-05	-1.59077	-1.24691
42335431	chr15:42335431:A:C	2.2452e-09	-2.08401e-10	-0.796132	9.62611e-05	-2.08401e-10	-0.751564	9.66029e-05	-2.08401e-10	-0.751451
42335570	chr15:42335570:G:A	4.10227e-09	-2.08401e-10	-0.193384	0.000185469	-2.08401e-10	-0.0957389	0.00018673	-2.08401e-10	-0.0923978
42335821	chr15:42335821:C:T	2.35574e-10	-1.86054	-1.19012	9.62277e-06	-1.86748	-1.18701	9.65263e-06	-1.8675	-1.18732
42335973	chr15:42335973:C:G	1.44705e-09	-2.08401e-10	-1.2354	5.93514e-05	-2.08401e-10	-1.23515	5.95679e-05	-2.08401e-10	-1.23494
42336332	chr15:42336332:A:C	2.14384e-09	-2.08401e-10	-0.842326	9.17111e-05	-2.08401e-10	-0.799985	9.20362e-05	-2.08401e-10	-0.799877
42336599	chr15:42336599:A:G	1.82433e-09	-2.08401e-10	-1.00371	7.53957e-05	-2.08401e-10	-0.995879	7.56251e-05	-2.08401e-10	-0.996271
42336863	chr15:42336863:C:T	1.41701e-09	-2.08401e-10	-1.25638	5.81741e-05	-2.08401e-10	-1.25519	5.83695e-05	-2.08401e-10	-1.25527
42336874	chr15:42336874:G:A	5.19647e-10	-1.50646	-0.753069	1.79924e-05	-1.70544	-0.723236	1.81096e-05	-1.70538	-0.720237
42337176	chr15:42337176:A:G	2.21552e-10	-1.85334	-1.25868	8.95495e-06	-1.86928	-1.25714	8.98499e-06	-1.86926	-1.25724
42337181	chr15:42337181:C:T	2.05627e-09	-2.08401e-10	-0.884032	8.51243e-05	-2.08401e-10	-0.874516	8.53604e-05	-2.08401e-10	-0.875177
42337582	chr15:42337582:A:G	1.91394e-09	-2.08401e-10	-0.955762	7.90761e-05	-2.08401e-10	-0.948219	7.9433e-05	-2.08401e-10	-0.947145
42337799	chr15:42337799:C:T	1.42364e-09	-2.08401e-10	-1.25171	5.849e-05	-2.08401e-10	-1.24977	5.86839e-05	-2.08401e-10	-1.24989
42337800	chr15:42337800:G:A	1.28353e-09	-1.35531	-2.85769e-10	4.66271e-05	-1.47645	-2.85769e-10	4.67119e-05	-1.47806	-2.85769e-10
42337871	chr15:42337871:G:A	2.11994e-09	-2.08401e-10	-0.853537	8.81817e-05	-2.08401e-10	-0.839229	8.85115e-05	-2.08401e-10	-0.838927
42337975	chr15:42337975:C:T	2.40417e-10	-1.86201	-1.16829	9.84654e-06	-1.86664	-1.16487	9.87661e-06	-1.86667	-1.16522
42338420	chr15:42338420:A:G	2.31377e-09	-2.08401e-10	-0.766046	9.46343e-05	-2.08401e-10	-0.768609	9.50221e-05	-2.08401e-10	-0.76795
42338698	chr15:42338698:G:A	2.85293e-10	-1.61638	-1.24278	1.07017e-05	-1.70517	-1.24306	1.07399e-05	-1.70513	-1.24297
42338973	chr15:42338973:A:G	2.75962e-10	-1.64272	-1.2497	1.04072e-05	-1.72623	-1.2499	1.0444e-05	-1.7262	-1.24983
42339032	chr15:42339032:G:A	2.98602e-10	-1.56549	-1.24808	1.11038e-05	-1.66305	-1.24829	1.11432e-05	-1.66301	-1.24822
42339369	chr15:42339369:C:G	1.67089e-09	-2.08401e-10	-1.09157	6.90017e-05	-2.08401e-10	-1.0845	6.92197e-05	-2.08401e-10	-1.08477
42339475	chr15:42339475:G:A	2.96995e-10	-1.57349	-1.24548	1.10593e-05	-1.66964	-1.24572	1.10987e-05	-1.6696	-1.24564
42339575	chr15:42339575:A:G	2.81903e-10	-1.62713	-1.24399	1.05971e-05	-1.7138	-1.24425	1.06348e-05	-1.71376	-1.24416
42339730	chr15:42339730:T:C	2.77082e-10	-1.64289	-1.24548	1.04526e-05	-1.72605	-1.24573	1.04897e-05	-1.72602	-1.24565
42339778	chr15:42339778:G:A	3.01766e-10	-1.55829	-1.24474	1.12068e-05	-1.65711	-1.24499	1.12468e-05	-1.65707	-1.24491
42340046	chr15:42340046:A:G	1.68245e-09	-2.08401e-10	-1.08467	6.9461e-05	-2.08401e-10	-1.07786	6.96806e-05	-2.08401e-10	-1.07814
42340064	chr15:42340064:G:A	3.03822e-10	-1.55534	-1.2409	1.12744e-05	-1.65491	-1.24118	1.13147e-05	-1.65487	-1.24109
42340067	chr15:42340067:G:C	2.12621e-09	-2.08401e-10	-0.850585	8.80485e-05	-2.08401e-10	-0.840741	8.82891e-05	-2.08401e-10	-0.841442
42340132	chr15:42340132:A:G	2.88304e-10	-1.60972	-1.23895	1.0801e-05	-1.69974	-1.23925	1.08396e-05	-1.6997	-1.23915
42340301	chr15:42340301:T:C	2.98951e-10	-1.56729	-1.24511	1.11205e-05	-1.66448	-1.24535	1.11601e-05	-1.66444	-1.24527
42340440	chr15:42340440:C:T	4.03387e-09	-2.08401e-10	-0.210199	0.000182183	-2.08401e-10	-0.113619	0.000183419	-2.08401e-10	-0.110286
42340464	chr15:42340464:C:T	2.95504e-10	-1.58305	-1.24095	1.10211e-05	-1.67759	-1.24123	1.10605e-05	-1.67755	-1.24113
42340565	chr15:42340565:C:T	1.56894e-09	-2.08401e-10	-1.15453	6.46613e-05	-2.08401e-10	-1.14947	6.48582e-05	-2.08401e-10	-1.14986
42340590	chr15:42340590:T:C	2.97274e-10	-1.57637	-1.24166	1.10755e-05	-1.67192	-1.24197	1.11151e-05	-1.67188	-1.24188
42340853	chr15:42340853:G:A	1.66595e-09	-2.08401e-10	-1.09453	6.87796e-05	-2.08401e-10	-1.08772	6.89973e-05	-2.08401e-10	-1.08799
42340931	chr15:42340931:A:C	2.73104e-10	-1.71675	-1.18608	1.05162e-05	-1.78168	-1.18403	1.05531e-05	-1.78162	-1.18402
42341131	chr15:42341131:T:C	3.16934e-09	-2.08401e-10	-0.451403	0.000141844	-2.08401e-10	-0.363904	0.000142769	-2.08401e-10	-0.360829
42341140	chr15:42341140:T:TA	3.34109e-10	-1.48271	-1.2185	1.22228e-05	-1.5964	-1.21893	1.22671e-05	-1.59635	-1.21879
42341499	chr15:42341499:G:C	2.25789e-09	-2.08401e-10	-0.790494	9.40277e-05	-2.08401e-10	-0.77504	9.43815e-05	-2.08401e-10	-0.774714
42341760	chr15:42341760:C:T	2.2129e-10	-1.86327	-1.24994	9.06553e-06	-1.86999	-1.24416	9.09392e-06	-1.87	-1.24445
42341839	chr15:42341839:C:T	1.57311e-09	-2.08401e-10	-1.15187	6.48383e-05	-2.08401e-10	-1.14673	6.50355e-05	-2.08401e-10	-1.14713
42342187	chr15:42342187:G:A	2.87689e-10	-1.72552	-1.12528	1.11145e-05	-1.78793	-1.12245	1.11535e-05	-1.78787	-1.12243
42342906	chr15:42342906:TTC:T	2.76587e-10	-1.75648	-1.13368	1.07673e-05	-1.81114	-1.13097	1.0805e-05	-1.8111	-1.13095
42342909	chr15:42342909:T:A	2.73932e-10	-1.75791	-1.14189	1.06665e-05	-1.81225	-1.13927	1.07038e-05	-1.81221	-1.13925
42342926	chr15:42342926:A:G	2.87382e-10	-1.61556	-1.2363	1.07794e-05	-1.70436	-1.23663	1.0818e-05	-1.70432	-1.23653
42342962	chr15:42342962:A:G	2.82644e-10	-1.62288	-1.24562	1.06196e-05	-1.71005	-1.24588	1.06574e-05	-1.71001	-1.2458
42343197	chr15:42343197:C:T	2.79108e-10	-1.74978	-1.13131	1.08448e-05	-1.80638	-1.12857	1.08828e-05	-1.80633	-1.12855
42343198	chr15:42343198:T:C	2.80205e-10	-1.63296	-1.2442	1.05463e-05	-1.71838	-1.24447	1.05838e-05	-1.71835	-1.24438
42343410	chr15:42343410:A:G	2.82022e-10	-1.62447	-1.24622	1.05975e-05	-1.71154	-1.24647	1.06351e-05	-1.7115	-1.24639
42343445	chr15:42343445:A:G	1.83279e-09	-2.08401e-10	-0.999088	7.5684e-05	-2.08401e-10	-0.992062	7.60196e-05	-2.08401e-10	-0.991067
42343486	chr15:42343486:G:A	2.27721e-10	-1.87008	-1.21448	9.61479e-06	-1.84329	-1.21203	9.64473e-06	-1.84336	-1.21229
42343617	chr15:42343617:C:A	2.9979e-10	-1.56368	-1.24591	1.11452e-05	-1.66146	-1.24616	1.11849e-05	-1.66142	-1.24608
42343962	chr15:42343962:A:G	2.73682e-10	-1.74319	-1.15752	1.06119e-05	-1.80157	-1.15509	1.0649e-05	-1.80152	-1.15507
42344065	chr15:42344065:G:A	2.8095e-10	-1.62394	-1.25057	1.05557e-05	-1.71119	-1.25077	1.05931e-05	-1.71115	-1.25071
42344114	chr15:42344114:C:G	2.79838e-10	-1.62681	-1.25166	1.05201e-05	-1.71349	-1.25185	1.05573e-05	-1.71345	-1.25179
42344178	chr15:42344178:T:G	2.99844e-10	-1.55752	-1.25189	1.11353e-05	-1.65642	-1.25208	1.11747e-05	-1.65638	-1.25202
42344191	chr15:42344191:T:C	2.86182e-10	-1.60535	-1.25071	1.07135e-05	-1.69622	-1.25091	1.07514e-05	-1.69618	-1.25084
42344374	chr15:42344374:C:T	3.86104e-09	-2.08401e-10	-0.25399	0.000174016	-2.08401e-10	-0.159484	0.000175184	-2.08401e-10	-0.156222
42344379	chr15:42344379:A:G	1.62832e-09	-2.08401e-10	-1.11738	6.71653e-05	-2.08401e-10	-1.11147	6.73657e-05	-2.08401e-10	-1.11192
42344386	chr15:42344386:T:C	2.83659e-10	-1.61163	-1.25328	1.06324e-05	-1.70127	-1.25345	1.06699e-05	-1.70123	-1.2534
42344463	chr15:42344463:A:T	4.12596e-09	-2.08401e-10	-0.187627	0.000186523	-2.08401e-10	-0.0900748	0.000187795	-2.08401e-10	-0.08671
42344698	chr15:42344698:G:A	1.91277e-09	-2.08401e-10	-0.956373	7.90318e-05	-2.08401e-10	-0.948779	7.93883e-05	-2.08401e-10	-0.947708
42344880	chr15:42344880:T:C	2.83303e-10	-1.616	-1.25017	1.06276e-05	-1.70479	-1.25038	1.06652e-05	-1.70476	-1.25031
42344887	chr15:42344887:C:T	2.84371e-10	-1.61146	-1.25094	1.06585e-05	-1.70113	-1.25114	1.06962e-05	-1.70109	-1.25108
42344889	chr15:42344889:A:G	1.59895e-09	-2.08401e-10	-1.13558	6.59912e-05	-2.08401e-10	-1.12911	6.62565e-05	-2.08401e-10	-1.12852
42344904	chr15:42344904:A:C	2.87312e-10	-1.60271	-1.2494	1.07508e-05	-1.69403	-1.24962	1.07888e-05	-1.69399	-1.24955
42345086	chr15:42345086:C:T	2.79397e-10	-1.6333	-1.24674	1.05175e-05	-1.7186	-1.24699	1.05548e-05	-1.71856	-1.24691
42345216	chr15:42345216:A:C	2.09332e-09	-2.08401e-10	-0.866177	8.56328e-05	-2.08401e-10	-0.86856	8.59777e-05	-2.08401e-10	-0.867971
42345246	chr15:42345246:C:A	8.99938e-10	-1.27442	-0.43594	3.91489e-05	-1.23828	-0.412976	3.93169e-05	-1.23757	-0.412833
42345256	chr15:42345256:T:C	2.30731e-10	-1.87022	-1.20121	9.7313e-06	-1.8449	-1.19839	9.76116e-06	-1.84496	-1.19869
42345465	chr15:42345465:T:A	2.81529e-10	-1.62004	-1.2524	1.05699e-05	-1.70803	-1.25258	1.06072e-05	-1.708	-1.25253
42345511	chr15:42345511:T:C	2.73266e-10	-1.65237	-1.24987	1.0323e-05	-1.73417	-1.25008	1.03595e-05	-1.73414	-1.25002
42345577	chr15:42345577:T:C	4.92508e-10	-1.5917	-0.721468	1.75864e-05	-1.76107	-0.690432	1.77024e-05	-1.76102	-0.687336
42345745	chr15:42345745:T:C	2.78119e-10	-1.63469	-1.24994	1.04712e-05	-1.71985	-1.25015	1.05082e-05	-1.71982	-1.25008
42345746	chr15:42345746:G:A	1.91118e-09	-2.08401e-10	-0.957202	7.9028e-05	-2.08401e-10	-0.948827	7.92514e-05	-2.08401e-10	-0.949434
42345891	chr15:42345891:G:A	2.82553e-10	-1.61921	-1.24961	1.06071e-05	-1.70728	-1.24982	1.06447e-05	-1.70724	-1.24976
42345958	chr15:42345958:G:A	2.82441e-10	-1.61627	-1.25294	1.05963e-05	-1.70502	-1.25311	1.06337e-05	-1.70498	-1.25305
42345987	chr15:42345987:C:T	2.2925e-10	-1.86116	-1.21671	9.36608e-06	-1.86718	-1.21435	9.39573e-06	-1.86721	-1.2146
42345993	chr15:42345993:T:C	2.81024e-10	-1.62393	-1.25031	1.05591e-05	-1.71113	-1.25052	1.05964e-05	-1.71109	-1.25045
42346178	chr15:42346178:T:C	2.71515e-10	-1.65209	-1.25657	1.02627e-05	-1.73345	-1.25666	1.02986e-05	-1.73342	-1.25663
42346405	chr15:42346405:T:C	2.55635e-09	-2.08401e-10	-0.666346	0.000106128	-2.08401e-10	-0.653979	0.000106464	-2.08401e-10	-0.654251
42346408	chr15:42346408:G:A	2.20452e-10	-1.86119	-1.25581	8.99159e-06	-1.87023	-1.25211	9.02066e-06	-1.87024	-1.25231
42346509	chr15:42346509:G:A	4.03446e-09	-2.08401e-10	-0.210053	0.000182202	-2.08401e-10	-0.113514	0.000183438	-2.08401e-10	-0.110183
42346662	chr15:42346662:A:G	2.70771e-10	-1.75939	-1.15202	1.05462e-05	-1.81333	-1.14952	1.05831e-05	-1.81329	-1.14951
42346698	chr15:42346698:A:G	2.77207e-10	-1.63696	-1.25096	1.04421e-05	-1.72162	-1.25116	1.0479e-05	-1.72159	-1.2511
42346745	chr15:42346745:C:T	4.16082e-09	-2.08401e-10	-0.179214	0.000188197	-2.08401e-10	-0.0811417	0.000189482	-2.08401e-10	-0.0777641
42346846	chr15:42346846:A:G	2.84119e-10	-1.61931	-1.24398	1.00052e-05	-1.77942	-1.23611	1.00319e-05	-1.77943	-1.23686
42346931	chr15:42346931:A:G	1.4395e-09	-2.08401e-10	-1.24063	5.92092e-05	-2.08401e-10	-1.23755	5.94097e-05	-2.08401e-10	-1.2376
42347055	chr15:42347055:T:A	1.84828e-09	-2.08401e-10	-0.99067	7.63331e-05	-2.08401e-10	-0.983523	7.66728e-05	-2.08401e-10	-0.982512
42347059	chr15:42347059:TG:T	1.86102e-09	-2.08401e-10	-0.9838	7.68663e-05	-2.08401e-10	-0.976561	7.72094e-05	-2.08401e-10	-0.975538
42347445	chr15:42347445:A:AT	2.72173e-10	-1.74737	-1.15887	1.05653e-05	-1.80459	-1.15646	1.06023e-05	-1.80454	-1.15645
42347634	chr15:42347634:T:C	4.97641e-10	-1.59102	-0.711778	1.77669e-05	-1.76076	-0.680532	1.78845e-05	-1.76071	-0.677409
42347797	chr15:42347797:A:G	2.87252e-10	-1.60241	-1.24991	1.07481e-05	-1.69378	-1.25012	1.07861e-05	-1.69374	-1.25006
42348000	chr15:42348000:G:A	2.69986e-10	-1.75559	-1.15872	1.05037e-05	-1.8106	-1.1563	1.05405e-05	-1.81055	-1.15629
42348408	chr15:42348408:T:C	2.83476e-10	-1.61169	-1.25387	1.06267e-05	-1.70123	-1.25402	1.06642e-05	-1.7012	-1.25397
42348609	chr15:42348609:T:C	2.68357e-10	-1.75469	-1.16567	1.04391e-05	-1.80973	-1.16334	1.04756e-05	-1.80968	-1.16333
42348664	chr15:42348664:G:A	2.8674e-10	-1.60355	-1.25056	1.07307e-05	-1.69476	-1.25076	1.07687e-05	-1.69472	-1.25069
42348696	chr15:42348696:G:A	2.74467e-10	-1.73634	-1.16151	1.06217e-05	-1.7966	-1.15913	1.06589e-05	-1.79655	-1.15911
42348832	chr15:42348832:T:C	2.95815e-10	-1.57105	-1.25189	1.10121e-05	-1.66756	-1.25208	1.1051e-05	-1.66751	-1.25202
42349065	chr15:42349065:A:G	3.17867e-10	-1.50299	-1.24805	1.16453e-05	-1.61545	-1.24828	1.16869e-05	-1.61539	-1.24821
42349557	chr15:42349557:CTCAAA:C	5.51218e-10	-1.47526	-0.725287	1.8923e-05	-1.68386	-0.694393	1.9048e-05	-1.68379	-0.691306
42349805	chr15:42349805:T:C	6.12862e-10	-1.50043	-0.594114	2.12374e-05	-1.70259	-0.560277	2.13847e-05	-1.70253	-0.556857
42350107	chr15:42350107:C:T	3.10653e-10	-1.51553	-1.25847	1.14201e-05	-1.62473	-1.25852	1.146e-05	-1.62469	-1.25851
42350210	chr15:42350210:A:G	6.03472e-09	1.35671	-1.16411	6.17786e-05	-0.0344202	-1.16065	6.19085e-05	-0.0347602	-1.16164
42350696	chr15:42350696:A:G	1.57787e-09	-2.08401e-10	-1.14885	6.49567e-05	-2.08401e-10	-1.14491	6.52228e-05	-2.08401e-10	-1.14425
42350739	chr15:42350739:A:T	1.76894e-09	-2.08401e-10	-1.03454	7.31035e-05	-2.08401e-10	-1.02675	7.3313e-05	-2.08401e-10	-1.02732
42350743	chr15:42350743:A:G	2.85714e-10	-1.59908	-1.25861	1.06783e-05	-1.69174	-1.25867	1.07155e-05	-1.69171	-1.25866
42350972	chr15:42350972:G:A	2.67222e-10	-1.74878	-1.17582	1.03735e-05	-1.80575	-1.17363	1.04098e-05	-1.8057	-1.17361
42351201	chr15:42351201:T:C	5.28935e-09	-2.08401e-10	0.0607693	0.000241522	-2.08401e-10	0.168333	0.00024325	-2.08401e-10	0.172032
42351208	chr15:42351208:C:T	2.98978e-10	-1.55925	-1.25306	1.11065e-05	-1.65788	-1.25322	1.11457e-05	-1.65783	-1.25317
42351331	chr15:42351331:T:C	2.99005e-10	-1.59288	-1.21934	1.04708e-05	-1.76314	-1.2069	1.04946e-05	-1.76316	-1.20804
42351340	chr15:42351340:A:G	2.27057e-10	-1.86927	-1.21821	9.64122e-06	-1.83671	-1.21587	9.67127e-06	-1.83678	-1.21611
42351722	chr15:42351722:A:G	2.7211e-10	-1.65371	-1.25276	1.02852e-05	-1.73499	-1.25294	1.03214e-05	-1.73496	-1.25288
42351812	chr15:42351812:A:G	2.79545e-10	-1.62844	-1.25108	1.05176e-05	-1.71431	-1.25127	1.05547e-05	-1.71428	-1.25121
42351907	chr15:42351907:A:G	2.26522e-10	-1.87012	-1.21972	9.56092e-06	-1.84352	-1.21743	9.59084e-06	-1.84358	-1.21767
42352416	chr15:42352416:T:C	1.69162e-09	-1.07924	-2.85769e-10	6.92406e-05	-1.08104	-2.85769e-10	6.93477e-05	-1.08293	-2.85769e-10
42352495	chr15:42352495:C:T	2.29624e-10	-1.8629	-1.21334	9.4097e-06	-1.86602	-1.21087	9.43935e-06	-1.86604	-1.21113
42353248	chr15:42353248:C:T	1.56505e-09	-2.08401e-10	-1.15701	6.44979e-05	-2.08401e-10	-1.152	6.46947e-05	-2.08401e-10	-1.15238
42353281	chr15:42353281:A:G	2.2788e-10	-1.86822	-1.21564	9.71686e-06	-1.83154	-1.21323	9.74702e-06	-1.83162	-1.21348
42353289	chr15:42353289:A:G	4.12596e-09	-2.08401e-10	-0.187627	0.000186523	-2.08401e-10	-0.0900748	0.000187795	-2.08401e-10	-0.08671
42353570	chr15:42353570:G:A	3.60743e-10	-1.40587	-1.21864	1.17386e-05	-1.6361	-1.21965	1.17897e-05	-1.63605	-1.21878
42353694	chr15:42353694:A:G	2.27439e-10	-1.86979	-1.21601	9.62941e-06	-1.8402	-1.21361	9.6594e-06	-1.84027	-1.21386
42353858	chr15:42353858:T:C	8.7534e-10	-1.73807	-2.85769e-10	3.71966e-05	-1.70241	-2.85769e-10	3.73083e-05	-1.70284	-2.85769e-10
42353999	chr15:42353999:A:G	2.82339e-10	-1.61862	-1.25095	1.05967e-05	-1.70693	-1.25115	1.06342e-05	-1.7069	-1.25109
42354200	chr15:42354200:TC:T	4.10097e-09	-2.08401e-10	-0.193703	0.000185348	-2.08401e-10	-0.0963949	0.00018661	-2.08401e-10	-0.0930393
42354716	chr15:42354716:T:C	4.12834e-09	-2.08401e-10	-0.187051	0.00018664	-2.08401e-10	-0.0894448	0.000187913	-2.08401e-10	-0.0860786
42354780	chr15:42354780:T:C	2.25577e-10	-1.8701	-1.22392	9.52214e-06	-1.84329	-1.22172	9.55204e-06	-1.84336	-1.22194
42355176	chr15:42355176:A:G	2.67137e-10	-1.67919	-1.24573	1.00961e-05	-1.76102	-1.24546	1.0132e-05	-1.76099	-1.24537
42355348	chr15:42355348:C:T	1.56361e-09	-2.08401e-10	-1.15793	6.44373e-05	-2.08401e-10	-1.15294	6.4634e-05	-2.08401e-10	-1.15332
42355764	chr15:42355764:T:C	2.79764e-10	-1.63106	-1.24768	1.05262e-05	-1.71686	-1.24791	1.05635e-05	-1.71682	-1.24783
42355944	chr15:42355944:C:T	2.77969e-10	-1.71275	-1.17242	1.06984e-05	-1.77837	-1.17016	1.0736e-05	-1.77831	-1.17015
42356297	chr15:42356297:A:G	1.5659e-09	-2.08401e-10	-1.15646	6.45343e-05	-2.08401e-10	-1.15143	6.47311e-05	-2.08401e-10	-1.15182
42356328	chr15:42356328:T:C	1.56158e-09	-2.08401e-10	-1.15922	6.43516e-05	-2.08401e-10	-1.15427	6.45481e-05	-2.08401e-10	-1.15465
42356642	chr15:42356642:T:C	2.76882e-10	-1.71683	-1.17226	1.06666e-05	-1.7815	-1.17001	1.0704e-05	-1.78144	-1.17
42356725	chr15:42356725:A:G	8.57223e-10	-1.28386	-0.475119	3.72539e-05	-1.24795	-0.452921	3.74136e-05	-1.24725	-0.452774
42356817	chr15:42356817:G:A	2.93518e-10	-1.57775	-1.25299	1.09388e-05	-1.67315	-1.25316	1.09775e-05	-1.6731	-1.25311
42356823	chr15:42356823:T:C	2.95812e-10	-1.56921	-1.25375	1.10077e-05	-1.66613	-1.25391	1.10465e-05	-1.66608	-1.25386
42356863	chr15:42356863:G:A	1.78543e-09	-2.08401e-10	-1.02527	7.43153e-05	-2.08401e-10	-1.01031	7.45471e-05	-2.08401e-10	-1.01063
42357522	chr15:42357522:A:G	2.93996e-10	-1.57592	-1.25319	1.09535e-05	-1.67161	-1.25335	1.09922e-05	-1.67157	-1.2533
42357620	chr15:42357620:G:A	2.96082e-10	-1.57015	-1.25189	1.1019e-05	-1.66692	-1.25208	1.1058e-05	-1.66688	-1.25202
42357726	chr15:42357726:A:T	3.43197e-10	-1.4232	-1.25118	1.12675e-05	-1.64864	-1.24806	1.13015e-05	-1.64862	-1.2485
42358063	chr15:42358063:A:G	2.96262e-10	-1.56692	-1.25452	1.10198e-05	-1.6643	-1.25464	1.10586e-05	-1.66426	-1.25459
42358125	chr15:42358125:G:A	1.43189e-09	-2.08401e-10	-1.24593	5.88614e-05	-2.08401e-10	-1.24344	5.90588e-05	-2.08401e-10	-1.24353
42358173	chr15:42358173:A:G	2.31224e-10	-1.83397	-1.23533	9.20343e-06	-1.86218	-1.23687	9.23614e-06	-1.86213	-1.23681
42358247	chr15:42358247:C:A	4.12711e-09	-2.08401e-10	-0.187348	0.000186576	-2.08401e-10	-0.0897879	0.000187849	-2.08401e-10	-0.0864225
42358475	chr15:42358475:C:T	1.56542e-09	-2.08401e-10	-1.15677	6.45141e-05	-2.08401e-10	-1.15175	6.47108e-05	-2.08401e-10	-1.15213
42358571	chr15:42358571:A:G	2.72834e-10	-1.73734	-1.16647	1.05635e-05	-1.79702	-1.1642	1.06006e-05	-1.79697	-1.16418
42358639	chr15:42358639:T:G	1.55997e-09	-2.08401e-10	-1.16026	6.42829e-05	-2.08401e-10	-1.15533	6.44794e-05	-2.08401e-10	-1.15571
42358711	chr15:42358711:A:G	2.9336e-10	-1.57686	-1.25442	1.09312e-05	-1.67245	-1.25456	1.09697e-05	-1.6724	-1.25452
42358905	chr15:42358905:A:G	2.94843e-10	-1.57405	-1.25218	1.09783e-05	-1.67034	-1.25237	1.10172e-05	-1.67029	-1.25231
42358949	chr15:42358949:T:C	2.92257e-10	-1.57976	-1.25528	1.08961e-05	-1.6748	-1.25542	1.09345e-05	-1.67476	-1.25538
42359043	chr15:42359043:C:G	8.14424e-10	-1.8102	-2.85769e-10	3.47272e-05	-1.77111	-2.85769e-10	3.48363e-05	-1.7714	-2.85769e-10
42359165	chr15:42359165:A:G	1.52793e-09	-2.08401e-10	-1.18101	6.29276e-05	-2.08401e-10	-1.17664	6.31225e-05	-2.08401e-10	-1.17698
42359192	chr15:42359192:C:T	1.5763e-09	-2.08401e-10	-1.14984	6.49717e-05	-2.08401e-10	-1.14468	6.5169e-05	-2.08401e-10	-1.14508
42359398	chr15:42359398:T:C	2.93151e-10	-1.57962	-1.25237	1.09347e-05	-1.67413	-1.25256	1.09733e-05	-1.67409	-1.2525
42359484	chr15:42359484:A:C	7.68038e-10	-1.86884	-2.85769e-10	3.15878e-05	-1.86586	-2.85769e-10	3.16951e-05	-1.8659	-2.85769e-10
42359675	chr15:42359675:G:T	1.55375e-09	-2.08401e-10	-1.16425	6.36221e-05	-2.08401e-10	-1.16567	6.38494e-05	-2.08401e-10	-1.16553
42359702	chr15:42359702:G:C	2.1361e-09	-0.845943	-2.85769e-10	0.000102626	-0.687535	-2.85769e-10	0.000102926	-0.688052	-2.85769e-10
42359878	chr15:42359878:C:T	1.91118e-09	-2.08401e-10	-0.957202	7.9028e-05	-2.08401e-10	-0.948827	7.92514e-05	-2.08401e-10	-0.949434
42360144	chr15:42360144:T:TG	1.74023e-09	-2.08401e-10	-1.05091	7.18423e-05	-2.08401e-10	-1.04416	7.20532e-05	-2.08401e-10	-1.04465
42360346	chr15:42360346:A:G	2.18094e-09	-2.08401e-10	-0.825172	8.91907e-05	-2.08401e-10	-0.827853	8.9553e-05	-2.08401e-10	-0.827229
42360497	chr15:42360497:T:C	2.96459e-10	-1.56938	-1.25139	1.10274e-05	-1.66666	-1.25158	1.10664e-05	-1.66662	-1.25152
42360498	chr15:42360498:A:T	2.91734e-10	-1.58545	-1.25139	1.08824e-05	-1.6799	-1.25158	1.09209e-05	-1.67986	-1.25152
42360567	chr15:42360567:A:G	2.92694e-10	-1.5756	-1.25795	1.08972e-05	-1.67198	-1.25814	1.09353e-05	-1.67194	-1.25812
42360640	chr15:42360640:T:C	2.84214e-10	-1.60498	-1.25797	1.06492e-05	-1.69542	-1.25773	1.06859e-05	-1.69538	-1.25775
42360717	chr15:42360717:A:G	1.81573e-09	-2.08401e-10	-1.00844	7.50086e-05	-2.08401e-10	-1.00103	7.52246e-05	-2.08401e-10	-1.00158
42361263	chr15:42361263:A:C	3.27923e-10	-1.46918	-1.25072	1.08969e-05	-1.6858	-1.24434	1.09281e-05	-1.68577	-1.24495
42361383	chr15:42361383:A:G	1.79308e-09	-2.08401e-10	-1.02099	7.69537e-05	-2.08401e-10	-0.975425	7.7345e-05	-2.08401e-10	-0.973784
42361388	chr15:42361388:T:C	1.41876e-09	-2.08401e-10	-1.25515	5.80864e-05	-2.08401e-10	-1.2567	5.82907e-05	-2.08401e-10	-1.25662
42361415	chr15:42361415:G:C	3.14971e-09	-2.08401e-10	-0.457616	0.000136914	-2.08401e-10	-0.399278	0.000137405	-2.08401e-10	-0.399126
42361505	chr15:42361505:G:A	2.21135e-09	-2.08401e-10	-0.811322	8.98575e-05	-2.08401e-10	-0.820404	9.02301e-05	-2.08401e-10	-0.819696
42361518	chr15:42361518:A:G	1.70867e-09	-2.08401e-10	-1.06921	7.05595e-05	-2.08401e-10	-1.06217	7.07654e-05	-2.08401e-10	-1.06269
42361561	chr15:42361561:GC:G	3.96624e-09	-2.08401e-10	-0.227108	0.000178977	-2.08401e-10	-0.13137	0.000180186	-2.08401e-10	-0.128067
42361580	chr15:42361580:G:T	2.95224e-09	-2.08401e-10	-0.52236	0.000128085	-2.08401e-10	-0.465932	0.000128543	-2.08401e-10	-0.465799
42361604	chr15:42361604:A:G	1.46128e-09	-2.08401e-10	-1.22562	5.96278e-05	-2.08401e-10	-1.23051	5.98498e-05	-2.08401e-10	-1.23022
42361828	chr15:42361828:C:G	1.44651e-09	-2.08401e-10	-1.23577	5.90785e-05	-2.08401e-10	-1.23976	5.92954e-05	-2.08401e-10	-1.23953
42361869	chr15:42361869:T:C	3.67639e-09	-2.08401e-10	-0.302995	0.000149301	-2.08401e-10	-0.312663	0.000149881	-2.08401e-10	-0.312216
42362046	chr15:42362046:G:A	1.45306e-09	-2.08401e-10	-1.23126	5.93226e-05	-2.08401e-10	-1.23564	5.95418e-05	-2.08401e-10	-1.23538
42362907	chr15:42362907:A:G	1.44826e-09	-2.08401e-10	-1.23457	5.91436e-05	-2.08401e-10	-1.23866	5.93611e-05	-2.08401e-10	-1.23842
42362977	chr15:42362977:T:C	2.99414e-09	-2.08401e-10	-0.508269	0.000134721	-2.08401e-10	-0.415426	0.000135137	-2.08401e-10	-0.41577
42363360	chr15:42363360:G:C	1.45015e-09	-2.08401e-10	-1.23326	5.92145e-05	-2.08401e-10	-1.23746	5.94327e-05	-2.08401e-10	-1.23721
42363540	chr15:42363540:C:T	1.41343e-09	-2.08401e-10	-1.25891	5.79814e-05	-2.08401e-10	-1.25851	5.81795e-05	-2.08401e-10	-1.25853
42363544	chr15:42363544:T:C	1.53352e-09	-2.08401e-10	-1.17736	6.25429e-05	-2.08401e-10	-1.18278	6.2787e-05	-2.08401e-10	-1.18231
42363790	chr15:42363790:C:T	1.44789e-09	-2.08401e-10	-1.23482	5.91301e-05	-2.08401e-10	-1.23889	5.93475e-05	-2.08401e-10	-1.23865
42363844	chr15:42363844:ACTCGCGCCAGAT:A	1.93746e-09	-2.08401e-10	-0.943548	8.01377e-05	-2.08401e-10	-0.934883	8.03633e-05	-2.08401e-10	-0.935501
42363847	chr15:42363847:C:T	2.50264e-09	-2.08401e-10	-0.68758	0.000108066	-2.08401e-10	-0.63589	0.000108446	-2.08401e-10	-0.635806
42363902	chr15:42363902:C:A	2.9572e-09	-2.08401e-10	-0.520682	0.000119886	-2.08401e-10	-0.532086	0.000120378	-2.08401e-10	-0.531421
42364029	chr15:42364029:T:C	3.74545e-09	-2.08401e-10	-0.284385	0.000168566	-2.08401e-10	-0.191299	0.000169691	-2.08401e-10	-0.18808
42364211	chr15:42364211:GCTAC:G	1.44715e-09	-2.08401e-10	-1.23533	5.91026e-05	-2.08401e-10	-1.23935	5.93198e-05	-2.08401e-10	-1.23912
42364501	chr15:42364501:T:C	4.72342e-10	-1.18898	-1.16599	1.93865e-05	-1.20731	-1.14674	1.94188e-05	-1.20862	-1.1472
42364510	chr15:42364510:G:A	3.97394e-09	-2.08401e-10	-0.225167	0.000179356	-2.08401e-10	-0.129255	0.000180569	-2.08401e-10	-0.125945
42364650	chr15:42364650:C:T	1.41371e-09	-2.08401e-10	-1.25871	5.80078e-05	-2.08401e-10	-1.25805	5.82094e-05	-2.08401e-10	-1.25801
42364741	chr15:42364741:C:T	3.30677e-10	-1.55422	-1.15732	1.1338e-05	-1.73657	-1.1539	1.13922e-05	-1.73653	-1.15259
42364785	chr15:42364785:A:G	1.83978e-09	-2.08401e-10	-0.995279	7.60414e-05	-2.08401e-10	-0.987351	7.62564e-05	-2.08401e-10	-0.987957
42364829	chr15:42364829:G:A	2.26777e-09	-2.08401e-10	-0.786129	0.000100682	-2.08401e-10	-0.706663	0.000101267	-2.08401e-10	-0.704297
42364857	chr15:42364857:C:G	1.22612e-09	-1.55583	0.154759	5.3021e-05	-1.72058	0.372636	5.26453e-05	-1.72072	0.362241
42365010	chr15:42365010:G:T	1.45241e-09	-2.08401e-10	-1.2317	5.92989e-05	-2.08401e-10	-1.23604	5.9518e-05	-2.08401e-10	-1.23578
42365253	chr15:42365253:T:C	1.96562e-09	-2.08401e-10	-0.92912	8.12015e-05	-2.08401e-10	-0.921695	8.15714e-05	-2.08401e-10	-0.920581
42365364	chr15:42365364:C:T	3.29024e-10	-1.55872	-1.15783	1.1299e-05	-1.7395	-1.15442	1.1353e-05	-1.73946	-1.15312
42365646	chr15:42365646:C:T	1.70971e-09	-2.08401e-10	-1.0686	6.96606e-05	-2.08401e-10	-1.07499	6.99146e-05	-2.08401e-10	-1.07478
42365656	chr15:42365656:C:T	1.44779e-09	-2.08401e-10	-1.23489	5.91262e-05	-2.08401e-10	-1.23895	5.93436e-05	-2.08401e-10	-1.23872
42365675	chr15:42365675:T:C	1.45126e-09	-2.08401e-10	-1.23249	5.92559e-05	-2.08401e-10	-1.23676	5.94745e-05	-2.08401e-10	-1.23651
42365782	chr15:42365782:T:C	1.46507e-09	-2.08401e-10	-1.22302	5.97759e-05	-2.08401e-10	-1.22803	5.99992e-05	-2.08401e-10	-1.22773
42365860	chr15:42365860:G:A	1.44902e-09	-2.08401e-10	-1.23404	5.91721e-05	-2.08401e-10	-1.23818	5.93899e-05	-2.08401e-10	-1.23793
42365959	chr15:42365959:A:G	3.37789e-10	-1.4782	-1.21206	1.13404e-05	-1.68647	-1.20379	1.13682e-05	-1.68645	-1.20479
42366131	chr15:42366131:G:A	5.84004e-09	-2.08401e-10	0.159813	0.000278565	-2.08401e-10	0.311021	0.000279348	-2.08401e-10	0.310399
42366294	chr15:42366294:G:A	1.4582e-09	-2.08401e-10	-1.22772	5.95161e-05	-2.08401e-10	-1.23238	5.97371e-05	-2.08401e-10	-1.23211
42366330	chr15:42366330:G:T	1.69286e-09	-2.08401e-10	-1.07851	6.99316e-05	-2.08401e-10	-1.07111	7.02207e-05	-2.08401e-10	-1.07042
42366798	chr15:42366798:C:T	3.721e-09	-2.08401e-10	-0.290933	0.000167456	-2.08401e-10	-0.197909	0.000168572	-2.08401e-10	-0.194698
42366838	chr15:42366838:TTC:T	1.48339e-09	-2.08401e-10	-1.21059	6.15951e-05	-2.08401e-10	-1.19805	6.17959e-05	-2.08401e-10	-1.19822
42366990	chr15:42366990:T:C	4.74309e-10	-1.16413	-1.18669	1.94178e-05	-1.18286	-1.16958	1.94507e-05	-1.18419	-1.16999
42367018	chr15:42367018:G:C	3.9893e-09	-2.08401e-10	-0.221309	0.000180087	-2.08401e-10	-0.125188	0.000181307	-2.08401e-10	-0.12187
42367042	chr15:42367042:T:C	4.95766e-10	-1.13707	-1.16951	2.03297e-05	-1.15596	-1.15058	2.03628e-05	-1.15732	-1.15103
42367070	chr15:42367070:T:C	4.71109e-10	-1.18885	-1.16874	1.93304e-05	-1.20723	-1.14972	1.93628e-05	-1.20854	-1.15017
42367152	chr15:42367152:G:A	2.65597e-10	-1.86826	-1.06244	1.10854e-05	-1.84956	-1.06345	1.11205e-05	-1.84967	-1.06361
42367542	chr15:42367542:A:G	4.89077e-10	-1.14441	-1.17575	2.00443e-05	-1.16322	-1.15746	2.00773e-05	-1.16457	-1.1579
42368276	chr15:42368276:A:G	6.02161e-09	-2.08401e-10	0.190429	0.000288119	-2.08401e-10	0.344745	0.000288935	-2.08401e-10	0.344142
42368303	chr15:42368303:A:G	1.90597e-09	-2.08401e-10	-0.959937	7.88129e-05	-2.08401e-10	-0.951553	7.90361e-05	-2.08401e-10	-0.952154
42368777	chr15:42368777:C:T	1.78274e-09	-2.08401e-10	-1.02678	7.23475e-05	-2.08401e-10	-1.03715	7.26369e-05	-2.08401e-10	-1.03659
42368932	chr15:42368932:G:C	1.70763e-09	-2.08401e-10	-1.06982	7.13358e-05	-2.08401e-10	-1.05123	7.15535e-05	-2.08401e-10	-1.05161
42369034	chr15:42369034:T:C	4.46373e-10	-1.24105	-1.17047	1.8326e-05	-1.25867	-1.15164	1.83577e-05	-1.25992	-1.15209
42369165	chr15:42369165:T:C	4.68232e-10	-1.18719	-1.17653	1.91983e-05	-1.2055	-1.15831	1.92307e-05	-1.20681	-1.15874
42369500	chr15:42369500:A:G	5.0078e-10	-1.13488	-1.16163	2.055e-05	-1.15382	-1.14195	2.0583e-05	-1.15518	-1.14242
42369514	chr15:42369514:A:C	1.90733e-09	-2.08401e-10	-0.959224	7.88706e-05	-2.08401e-10	-0.95082	7.9094e-05	-2.08401e-10	-0.951422
42369787	chr15:42369787:G:A	3.65525e-09	-2.08401e-10	-0.308762	0.000158955	-2.08401e-10	-0.25001	0.000159395	-2.08401e-10	-0.250671
42369845	chr15:42369845:G:A	3.91066e-09	-2.08401e-10	-0.24122	0.000176328	-2.08401e-10	-0.146281	0.000177518	-2.08401e-10	-0.142987
42369875	chr15:42369875:T:C	1.77578e-09	-2.08401e-10	-1.03069	7.33475e-05	-2.08401e-10	-1.02342	7.35577e-05	-2.08401e-10	-1.02399
42369950	chr15:42369950:G:T	4.67351e-10	-1.19604	-1.16956	1.91782e-05	-1.21424	-1.15062	1.92104e-05	-1.21554	-1.15107
42369959	chr15:42369959:A:G	1.85434e-09	-2.08401e-10	-0.987395	7.65517e-05	-2.08401e-10	-0.980663	7.68925e-05	-2.08401e-10	-0.979651
42369973	chr15:42369973:A:G	3.03985e-09	-2.08401e-10	-0.493116	0.0001232	-2.08401e-10	-0.504817	0.000123707	-2.08401e-10	-0.50414
42369976	chr15:42369976:C:G	4.32449e-10	-1.22789	-1.21533	1.76562e-05	-1.24567	-1.20187	1.76885e-05	-1.24695	-1.20219
42370162	chr15:42370162:T:C	4.74379e-10	-1.17871	-1.17197	1.9457e-05	-1.19714	-1.15328	1.94895e-05	-1.19846	-1.15372
42370163	chr15:42370163:G:A	4.75033e-10	-1.18368	-1.16561	1.94964e-05	-1.20211	-1.14629	1.95287e-05	-1.20342	-1.14675
42370372	chr15:42370372:A:G	1.62864e-09	-2.08401e-10	-1.11718	6.83809e-05	-2.08401e-10	-1.09354	6.85778e-05	-2.08401e-10	-1.09409
42370487	chr15:42370487:T:C	1.49521e-09	-2.08401e-10	-1.20266	6.16295e-05	-2.08401e-10	-1.19749	6.1836e-05	-2.08401e-10	-1.19757
42370540	chr15:42370540:A:C	2.39299e-09	-2.08401e-10	-0.732382	0.000102609	-2.08401e-10	-0.687704	0.000102961	-2.08401e-10	-0.687706
42370576	chr15:42370576:G:A	3.73295e-09	-2.08401e-10	-0.287726	0.00015157	-2.08401e-10	-0.29758	0.000152156	-2.08401e-10	-0.29715
42370596	chr15:42370596:A:C	2.49983e-09	-2.08401e-10	-0.688704	0.000107661	-2.08401e-10	-0.63964	0.000108046	-2.08401e-10	-0.639504
42371047	chr15:42371047:AGTT:A	6.59578e-07	4.88667	-2.85769e-10	3.58953e-05	-1.73802	-2.85769e-10	3.60459e-05	-1.73727	-2.85769e-10
42371099	chr15:42371099:A:G	1.77297e-09	-2.08401e-10	-1.03227	7.32712e-05	-2.08401e-10	-1.02446	7.35005e-05	-2.08401e-10	-1.02477
42371127	chr15:42371127:A:G	4.49689e-10	-1.22112	-1.183	1.84325e-05	-1.23909	-1.16542	1.84645e-05	-1.24037	-1.16584
42371202	chr15:42371202:TA:T	1.97979e-09	-2.08401e-10	-0.921937	8.22388e-05	-2.08401e-10	-0.909002	8.2487e-05	-2.08401e-10	-0.909418
42371266	chr15:42371266:A:T	1.41434e-09	-2.08401e-10	-1.25827	5.81306e-05	-2.08401e-10	-1.25594	5.83276e-05	-2.08401e-10	-1.25598
42371402	chr15:42371402:A:G	1.9319e-09	-2.08401e-10	-0.94642	8.02093e-05	-2.08401e-10	-0.93399	8.04526e-05	-2.08401e-10	-0.934391
42371478	chr15:42371478:G:A	4.51241e-10	-1.22686	-1.17382	1.85141e-05	-1.24483	-1.15526	1.85459e-05	-1.2461	-1.15571
42371634	chr15:42371634:C:T	1.94544e-09	-2.08401e-10	-0.939436	8.03777e-05	-2.08401e-10	-0.931893	8.07425e-05	-2.08401e-10	-0.930795
42371773	chr15:42371773:G:A	1.46831e-09	-2.08401e-10	-1.22081	5.9919e-05	-2.08401e-10	-1.22564	6.01309e-05	-2.08401e-10	-1.22553
42371959	chr15:42371959:A:G	1.24534e-06	5.52224	-2.85769e-10	3.93916e-05	-1.64508	-2.85769e-10	3.9566e-05	-1.64409	-2.85769e-10
42371973	chr15:42371973:A:T	1.93847e-09	-2.08401e-10	-0.943027	8.37056e-05	-2.08401e-10	-0.891323	8.41515e-05	-2.08401e-10	-0.88944
42371994	chr15:42371994:A:C	4.59821e-10	-1.17611	-1.20574	1.8741e-05	-1.19685	-1.19106	1.87725e-05	-1.19826	-1.19141
42372690	chr15:42372690:A:T	4.48587e-10	-1.21347	-1.19311	1.8363e-05	-1.23162	-1.17667	1.83953e-05	-1.2329	-1.17707
42372709	chr15:42372709:G:A	1.41522e-09	-2.08401e-10	-1.25764	5.82026e-05	-2.08401e-10	-1.2547	5.83993e-05	-2.08401e-10	-1.25475
42372940	chr15:42372940:G:A	3.95896e-09	-2.08401e-10	-0.228944	0.000178656	-2.08401e-10	-0.133165	0.000179864	-2.08401e-10	-0.12986
42373017	chr15:42373017:A:C	4.47265e-10	-1.24355	-1.16598	1.83762e-05	-1.26098	-1.1466	1.84077e-05	-1.26223	-1.14706
42373143	chr15:42373143:A:G	1.9624e-09	-2.08401e-10	-0.930758	8.11781e-05	-2.08401e-10	-0.921984	8.14057e-05	-2.08401e-10	-0.922614
42373172	chr15:42373172:G:T	1.41514e-09	-2.08401e-10	-1.25769	5.81962e-05	-2.08401e-10	-1.25481	5.8393e-05	-2.08401e-10	-1.25486
42373301	chr15:42373301:C:G	1.94355e-09	-2.08401e-10	-0.940412	8.02953e-05	-2.08401e-10	-0.932918	8.06595e-05	-2.08401e-10	-0.931822
42373420	chr15:42373420:A:G	4.5114e-10	-1.21977	-1.18113	1.84954e-05	-1.23775	-1.16335	1.85274e-05	-1.23903	-1.16378
42373507	chr15:42373507:A:T	4.19526e-09	-2.08401e-10	-0.17097	0.000170232	-2.08401e-10	-0.181466	0.000170895	-2.08401e-10	-0.181009
42373510	chr15:42373510:T:C	4.18621e-09	-2.08401e-10	-0.173129	0.000169866	-2.08401e-10	-0.183618	0.000170528	-2.08401e-10	-0.183162
42373648	chr15:42373648:GGA:G	1.41383e-09	-2.08401e-10	-1.25862	5.80812e-05	-2.08401e-10	-1.25679	5.82784e-05	-2.08401e-10	-1.25683
42373693	chr15:42373693:C:T	4.51573e-10	-1.22275	-1.1772	1.85216e-05	-1.2407	-1.15899	1.85535e-05	-1.24197	-1.15943
42374102	chr15:42374102:G:A	3.33761e-09	-2.08401e-10	-0.399672	0.000135687	-2.08401e-10	-0.408281	0.000136211	-2.08401e-10	-0.407851
42374154	chr15:42374154:A:G	4.20659e-10	-1.27442	-1.19644	1.72256e-05	-1.29178	-1.18045	1.7257e-05	-1.293	-1.18084
42374186	chr15:42374186:AT:A	3.18027e-10	-1.60101	-1.14953	1.10876e-05	-1.76676	-1.14604	1.11411e-05	-1.76673	-1.14469
42374541	chr15:42374541:G:A	3.8695e-09	-2.08401e-10	-0.2518	0.000157265	-2.08401e-10	-0.260694	0.000157873	-2.08401e-10	-0.260271
42374576	chr15:42374576:A:G	4.53826e-10	-1.22007	-1.1749	1.86149e-05	-1.23819	-1.15648	1.86469e-05	-1.23946	-1.15692
42374591	chr15:42374591:A:G	4.53583e-10	-1.22162	-1.17388	1.86112e-05	-1.23954	-1.15533	1.86431e-05	-1.24081	-1.15577
42374596	chr15:42374596:G:A	1.41711e-09	-2.08401e-10	-1.25631	5.83318e-05	-2.08401e-10	-1.25248	5.85282e-05	-2.08401e-10	-1.25255
42374662	chr15:42374662:C:G	1.92922e-09	-2.08401e-10	-0.94781	8.0096e-05	-2.08401e-10	-0.935403	8.0339e-05	-2.08401e-10	-0.935804
42375073	chr15:42375073:C:G	1.45404e-09	-2.08401e-10	-1.23058	5.98588e-05	-2.08401e-10	-1.22664	6.00593e-05	-2.08401e-10	-1.22673
42375160	chr15:42375160:G:C	4.77071e-10	-1.16983	-1.17518	1.95612e-05	-1.18832	-1.15676	1.95938e-05	-1.18964	-1.1572
42375322	chr15:42375322:T:C	1.42305e-09	-2.08401e-10	-1.25212	5.86803e-05	-2.08401e-10	-1.24653	5.88744e-05	-2.08401e-10	-1.24665
42375407	chr15:42375407:A:G	1.78916e-09	-2.08401e-10	-1.02318	7.39139e-05	-2.08401e-10	-1.01573	7.41254e-05	-2.08401e-10	-1.0163
42375883	chr15:42375883:C:G	4.06676e-09	-2.08401e-10	-0.20208	0.00018375	-2.08401e-10	-0.105052	0.000184999	-2.08401e-10	-0.10171
42375940	chr15:42375940:A:C	8.78002e-10	-1.73503	-2.85769e-10	3.64624e-05	-1.72235	-2.85769e-10	3.65773e-05	-1.72263	-2.85769e-10
42376319	chr15:42376319:A:G	4.79296e-10	-1.17001	-1.17035	1.96604e-05	-1.18856	-1.15147	1.96929e-05	-1.18988	-1.15191
42376443	chr15:42376443:C:T	8.07443e-10	-1.81881	-2.85769e-10	3.26242e-05	-1.83357	-2.85769e-10	3.27402e-05	-1.83346	-2.85769e-10
42376586	chr15:42376586:T:C	3.89931e-09	-2.08401e-10	-0.244126	0.000175838	-2.08401e-10	-0.149064	0.000177022	-2.08401e-10	-0.145783
42376997	chr15:42376997:G:T	1.45248e-09	-2.08401e-10	-1.23165	5.9305e-05	-2.08401e-10	-1.23594	5.95234e-05	-2.08401e-10	-1.23569
42377047	chr15:42377047:A:C	2.29594e-09	-2.08401e-10	-0.773781	9.82901e-05	-2.08401e-10	-0.730705	9.86275e-05	-2.08401e-10	-0.730709
42377068	chr15:42377068:G:T	6.06086e-09	-2.08401e-10	0.196927	0.000290088	-2.08401e-10	0.351555	0.000290907	-2.08401e-10	0.350946
42377934	chr15:42377934:T:C	1.9388e-09	-2.08401e-10	-0.942855	8.00999e-05	-2.08401e-10	-0.935355	8.04629e-05	-2.08401e-10	-0.934262
42378102	chr15:42378102:C:T	1.99922e-09	-2.08401e-10	-0.912168	8.26282e-05	-2.08401e-10	-0.904278	8.3007e-05	-2.08401e-10	-0.903134
42378308	chr15:42378308:A:G	1.91399e-09	-2.08401e-10	-0.955736	7.9064e-05	-2.08401e-10	-0.948371	7.94207e-05	-2.08401e-10	-0.9473
42378320	chr15:42378320:G:A	1.54229e-09	-2.08401e-10	-1.17166	6.39641e-05	-2.08401e-10	-1.16031	6.41677e-05	-2.08401e-10	-1.16056
42378490	chr15:42378490:G:C	2.41495e-09	-2.08401e-10	-0.723247	0.000103878	-2.08401e-10	-0.675416	0.000104248	-2.08401e-10	-0.675287
42378842	chr15:42378842:T:G	1.69666e-09	-2.08401e-10	-1.07627	7.00521e-05	-2.08401e-10	-1.06939	7.02572e-05	-2.08401e-10	-1.0699
42379110	chr15:42379110:G:A	2.7482e-10	-1.86487	-1.0317	1.13479e-05	-1.85688	-1.03272	1.13839e-05	-1.85697	-1.03289
42379126	chr15:42379126:A:G	3.85755e-09	-2.08401e-10	-0.254893	0.000173868	-2.08401e-10	-0.160331	0.000175036	-2.08401e-10	-0.157066
42379140	chr15:42379140:C:T	1.41609e-09	-2.08401e-10	-1.25703	5.8036e-05	-2.08401e-10	-1.25757	5.82327e-05	-2.08401e-10	-1.25761
42379141	chr15:42379141:G:A	6.16231e-09	-2.08401e-10	0.213526	0.000295205	-2.08401e-10	0.369041	0.000296038	-2.08401e-10	0.36843
42379325	chr15:42379325:G:A	1.84151e-09	-0.994341	-2.85769e-10	8.97396e-05	-0.821717	-2.85769e-10	9.00366e-05	-0.821843	-2.85769e-10
42379360	chr15:42379360:G:A	2.38148e-10	-1.80246	-1.23733	9.1939e-06	-1.86654	-1.23355	9.23021e-06	-1.86651	-1.23307
42379393	chr15:42379393:A:C	1.53764e-09	-2.08401e-10	-1.17468	6.42328e-05	-2.08401e-10	-1.15611	6.44268e-05	-2.08401e-10	-1.15653
42379588	chr15:42379588:A:G	1.90501e-09	-2.08401e-10	-0.960439	7.87731e-05	-2.08401e-10	-0.952058	7.89962e-05	-2.08401e-10	-0.952659
42379661	chr15:42379661:T:C	1.76179e-09	-2.08401e-10	-1.0386	7.17457e-05	-2.08401e-10	-1.0455	7.20085e-05	-2.08401e-10	-1.04528
42379888	chr15:42379888:G:A	1.75256e-09	-2.08401e-10	-1.04385	7.13947e-05	-2.08401e-10	-1.05041	7.16561e-05	-2.08401e-10	-1.05018
42379977	chr15:42379977:A:G	5.90315e-09	-2.08401e-10	0.170561	0.000282149	-2.08401e-10	0.323806	0.000282949	-2.08401e-10	0.323208
42380047	chr15:42380047:C:T	4.35633e-10	-1.86357	-0.572308	1.82419e-05	-1.86992	-0.544982	1.83262e-05	-1.86993	-0.543795
42380088	chr15:42380088:G:A	2.07307e-09	-0.875896	-2.85769e-10	7.02447e-05	-1.06664	-2.85769e-10	7.0573e-05	-1.06541	-2.85769e-10
42380475	chr15:42380475:A:G	2.89294e-10	-1.66003	-1.18521	1.02944e-05	-1.80254	-1.18449	1.03417e-05	-1.80251	-1.18337
42380704	chr15:42380704:C:T	1.75921e-09	-2.08401e-10	-1.04006	7.1658e-05	-2.08401e-10	-1.04672	7.1923e-05	-2.08401e-10	-1.04646
42380756	chr15:42380756:T:A	7.86782e-10	-1.84473	-2.85769e-10	3.2797e-05	-1.82829	-2.85769e-10	3.28987e-05	-1.82863	-2.85769e-10
42380849	chr15:42380849:C:T	2.05426e-09	-2.08401e-10	-0.88501	8.49375e-05	-2.08401e-10	-0.876713	8.53313e-05	-2.08401e-10	-0.875517
42380959	chr15:42380959:G:A	1.5601e-09	-2.08401e-10	-1.16017	6.52599e-05	-2.08401e-10	-1.14025	6.54551e-05	-2.08401e-10	-1.1407
42381233	chr15:42381233:T:C	3.98987e-09	-2.08401e-10	-0.221167	0.000180137	-2.08401e-10	-0.124912	0.000181356	-2.08401e-10	-0.121596
42381370	chr15:42381370:A:G	1.56192e-09	-2.08401e-10	-1.15901	6.53433e-05	-2.08401e-10	-1.13897	6.55386e-05	-2.08401e-10	-1.13942
42381517	chr15:42381517:C:T	2.3591e-09	-2.08401e-10	-0.746644	0.000101365	-2.08401e-10	-0.699905	0.000101726	-2.08401e-10	-0.699778
42381773	chr15:42381773:C:T	1.4211e-09	-2.08401e-10	-1.25349	5.84042e-05	-2.08401e-10	-1.25124	5.8602e-05	-2.08401e-10	-1.25129
42381962	chr15:42381962:G:A	2.33114e-09	-2.08401e-10	-0.758569	0.00010011	-2.08401e-10	-0.712362	0.000100466	-2.08401e-10	-0.712236
42382234	chr15:42382234:G:A	2.43039e-09	-2.08401e-10	-0.716872	0.000104565	-2.08401e-10	-0.668819	0.000104938	-2.08401e-10	-0.668688
42382836	chr15:42382836:T:C	2.67995e-10	-1.86352	-1.05819	1.10317e-05	-1.85877	-1.05909	1.10669e-05	-1.85885	-1.05925
42383478	chr15:42383478:A:G	1.66925e-09	-2.08401e-10	-1.09255	6.89068e-05	-2.08401e-10	-1.08587	6.91249e-05	-2.08401e-10	-1.08614
42383792	chr15:42383792:T:C	1.59389e-09	-2.08401e-10	-1.13875	6.68063e-05	-2.08401e-10	-1.11683	6.70028e-05	-2.08401e-10	-1.11733
42384084	chr15:42384084:A:G	1.98769e-09	-2.08401e-10	-0.91795	8.07726e-05	-2.08401e-10	-0.926991	8.10736e-05	-2.08401e-10	-0.926702
42384140	chr15:42384140:G:A	2.72807e-09	-2.08401e-10	-0.601331	0.000115319	-2.08401e-10	-0.570926	0.000115678	-2.08401e-10	-0.571252
42384239	chr15:42384239:G:A	2.86269e-10	-1.86603	-0.989722	1.18606e-05	-1.85486	-0.99055	1.18979e-05	-1.85495	-0.990745
42384289	chr15:42384289:A:G	2.44013e-09	-2.08401e-10	-0.712874	0.000105001	-2.08401e-10	-0.664658	0.000105376	-2.08401e-10	-0.664528
42384439	chr15:42384439:A:G	1.69367e-09	-2.08401e-10	-1.07803	6.99273e-05	-2.08401e-10	-1.07117	7.01322e-05	-2.08401e-10	-1.07168
42384975	chr15:42384975:T:A	2.90469e-10	-1.85775	-0.983432	1.18234e-05	-1.86426	-0.984287	1.1861e-05	-1.86432	-0.984482
42385056	chr15:42385056:A:G	1.4194e-09	-2.08401e-10	-1.25469	5.84734e-05	-2.08401e-10	-1.25006	5.86696e-05	-2.08401e-10	-1.25014
42385525	chr15:42385525:C:T	1.59965e-09	-2.08401e-10	-1.13514	6.5279e-05	-2.08401e-10	-1.13996	6.55188e-05	-2.08401e-10	-1.13972
42385596	chr15:42385596:ACT:A	2.47349e-09	-2.08401e-10	-0.699295	0.000106502	-2.08401e-10	-0.650462	0.000106882	-2.08401e-10	-0.650329
42385761	chr15:42385761:G:A	1.98592e-09	-2.08401e-10	-0.918845	8.19613e-05	-2.08401e-10	-0.912381	8.23076e-05	-2.08401e-10	-0.911596
42385932	chr15:42385932:G:C	1.70786e-09	-2.08401e-10	-1.06968	7.05203e-05	-2.08401e-10	-1.06273	7.07262e-05	-2.08401e-10	-1.06324
42386025	chr15:42386025:T:C	3.85757e-09	-2.08401e-10	-0.254889	0.000173898	-2.08401e-10	-0.160162	0.000175065	-2.08401e-10	-0.156899
42386088	chr15:42386088:G:A	2.23909e-09	-2.08401e-10	-0.798857	9.60034e-05	-2.08401e-10	-0.754246	9.63447e-05	-2.08401e-10	-0.754127
42386140	chr15:42386140:C:T	2.43297e-09	-2.08401e-10	-0.715812	0.000104681	-2.08401e-10	-0.667714	0.000105054	-2.08401e-10	-0.667583
42386266	chr15:42386266:C:G	2.51675e-09	-2.08401e-10	-0.681959	0.000108441	-2.08401e-10	-0.63242	0.000108829	-2.08401e-10	-0.632286
42386317	chr15:42386317:A:C	1.41344e-09	-2.08401e-10	-1.2589	5.79767e-05	-2.08401e-10	-1.25859	5.81774e-05	-2.08401e-10	-1.25856
42386411	chr15:42386411:A:G	3.00901e-10	-1.84914	-0.956757	1.20871e-05	-1.86917	-0.957327	1.21254e-05	-1.8692	-0.957562
42386412	chr15:42386412:T:C	5.89359e-09	-2.08401e-10	0.16894	0.000281251	-2.08401e-10	0.32062	0.000282041	-2.08401e-10	0.319995
42386614	chr15:42386614:G:A	1.57997e-09	-2.08401e-10	-1.14752	6.61683e-05	-2.08401e-10	-1.12643	6.63645e-05	-2.08401e-10	-1.1269
42387017	chr15:42387017:T:G	1.41817e-09	-2.08401e-10	-1.25556	5.80484e-05	-2.08401e-10	-1.25735	5.82497e-05	-2.08401e-10	-1.25732
42387058	chr15:42387058:C:T	3.88609e-09	-2.08401e-10	-0.247521	0.000175247	-2.08401e-10	-0.15243	0.000176426	-2.08401e-10	-0.149156
42387216	chr15:42387216:A:G	9.02124e-10	-1.70793	-2.85769e-10	3.4636e-05	-1.77374	-2.85769e-10	3.47673e-05	-1.77338	-2.85769e-10
42387225	chr15:42387225:C:T	2.00777e-06	5.99985	-2.85769e-10	4.14061e-05	-1.5952	-2.85769e-10	4.1595e-05	-1.59408	-2.85769e-10
42387226	chr15:42387226:G:A	2.48176e-09	-2.08401e-10	-0.695959	0.000106853	-2.08401e-10	-0.64717	0.000107235	-2.08401e-10	-0.647037
42387591	chr15:42387591:T:C	2.73341e-10	-1.64447	-1.25749	9.65077e-06	-1.79505	-1.25654	9.68662e-06	-1.79494	-1.25638
42387805	chr15:42387805:C:T	2.07882e-09	-2.08401e-10	-0.873125	8.71411e-05	-2.08401e-10	-0.851101	8.73883e-05	-2.08401e-10	-0.851698
42388149	chr15:42388149:A:G	4.09557e-10	-1.32023	-1.17738	1.68013e-05	-1.33802	-1.15916	1.68323e-05	-1.33917	-1.15959
42388217	chr15:42388217:C:T	4.70449e-09	-2.08401e-10	-0.0564073	0.000213942	-2.08401e-10	0.0470751	0.000215441	-2.08401e-10	0.0506301
42388292	chr15:42388292:G:C	1.9074e-09	-2.08401e-10	-0.959186	7.88736e-05	-2.08401e-10	-0.950783	7.90969e-05	-2.08401e-10	-0.951385
42388712	chr15:42388712:C:T	3.28705e-10	-1.45881	-1.25871	1.10606e-05	-1.65651	-1.25873	1.10993e-05	-1.6564	-1.25878
42388859	chr15:42388859:G:A	3.52191e-10	-1.84164	-0.806869	1.41637e-05	-1.86986	-0.79809	1.42183e-05	-1.86988	-0.797652
42389001	chr15:42389001:G:A	7.50859e-10	-1.55177	-0.339691	3.44312e-05	-1.58223	-0.197435	3.43368e-05	-1.5832	-0.20264
42389411	chr15:42389411:G:A	3.72957e-10	-1.82109	-0.770132	1.63221e-05	-1.8133	-0.712807	1.63482e-05	-1.8128	-0.715144
42389728	chr15:42389728:A:G	1.69852e-09	-2.08401e-10	-1.07517	6.92318e-05	-2.08401e-10	-1.08117	6.94839e-05	-2.08401e-10	-1.08096
42389833	chr15:42389833:A:T	1.41824e-09	-2.08401e-10	-1.25551	5.83307e-05	-2.08401e-10	-1.2525	5.85262e-05	-2.08401e-10	-1.25259
42390152	chr15:42390152:C:T	1.4968e-09	-2.08401e-10	-1.20159	6.1315e-05	-2.08401e-10	-1.2026	6.15677e-05	-2.08401e-10	-1.20192
42390507	chr15:42390507:T:A	3.9829e-09	-0.222916	-2.85769e-10	0.000116598	-0.559895	-2.85769e-10	0.000117031	-0.559617	-2.85769e-10
42391059	chr15:42391059:C:T	3.14487e-09	-2.08401e-10	-0.459152	0.000127925	-2.08401e-10	-0.467184	0.000128408	-2.08401e-10	-0.466846
42391152	chr15:42391152:C:T	3.27532e-09	-2.08401e-10	-0.41851	0.000142534	-2.08401e-10	-0.359049	0.000143044	-2.08401e-10	-0.358905
42391432	chr15:42391432:G:A	1.08597e-09	-1.52246	-2.85769e-10	4.45027e-05	-1.52308	-2.85769e-10	4.46795e-05	-1.52254	-2.85769e-10
42391589	chr15:42391589:G:A	5.03303e-07	4.93798	-0.321717	2.8774e-05	-1.70635	-0.252809	2.89795e-05	-1.70542	-0.250051
42391775	chr15:42391775:G:A	1.41404e-09	-2.08401e-10	-1.25848	5.8065e-05	-2.08401e-10	-1.25707	5.8262e-05	-2.08401e-10	-1.25711
42391843	chr15:42391843:G:A	7.7901e-10	-1.85466	-2.85769e-10	3.19723e-05	-1.85376	-2.85769e-10	3.20812e-05	-1.85379	-2.85769e-10
42392035	chr15:42392035:C:T	3.09617e-09	-2.08401e-10	-0.474758	0.000134484	-2.08401e-10	-0.417183	0.000134965	-2.08401e-10	-0.417043
42392190	chr15:42392190:G:C	3.87214e-09	-2.08401e-10	-0.251117	0.000157297	-2.08401e-10	-0.260491	0.0001579	-2.08401e-10	-0.260099
42392191	chr15:42392191:A:G	3.16069e-09	0.711937	-1.16607	3.7146e-05	-0.540044	-1.16373	3.72286e-05	-0.540325	-1.16466
42392257	chr15:42392257:A:G	1.37544e-09	-0.0702637	-1.21589	7.73722e-05	0.25234	-1.22234	7.77531e-05	0.25321	-1.22173
42392452	chr15:42392452:G:A	1.50859e-09	-2.08401e-10	-1.19375	6.21227e-05	-2.08401e-10	-1.18952	6.23255e-05	-2.08401e-10	-1.18969
42392482	chr15:42392482:C:G	2.6131e-10	-1.69178	-1.25519	1.03772e-05	-1.72674	-1.25227	1.04028e-05	-1.72741	-1.25257
42392725	chr15:42392725:A:G	1.8186e-09	-2.08401e-10	-1.00686	7.64812e-05	-2.08401e-10	-0.981584	7.67043e-05	-2.08401e-10	-0.982101
42392920	chr15:42392920:C:T	3.56919e-09	-2.08401e-10	-0.332587	0.000155802	-2.08401e-10	-0.270041	0.000156361	-2.08401e-10	-0.269889
42393201	chr15:42393201:A:G	3.22424e-09	-2.08401e-10	-0.43423	0.000140247	-2.08401e-10	-0.375223	0.000140748	-2.08401e-10	-0.375087
42393256	chr15:42393256:T:C	4.32789e-10	-1.62598	-0.816446	1.83069e-05	-1.60892	-0.802427	1.83797e-05	-1.60839	-0.802418
42393436	chr15:42393436:C:T	6.17358e-10	-1.39064	-0.696596	2.585e-05	-1.38736	-0.678962	2.5958e-05	-1.38655	-0.67903
42393680	chr15:42393680:G:A	1.50229e-09	-2.08401e-10	-1.19793	6.18604e-05	-2.08401e-10	-1.19375	6.20625e-05	-2.08401e-10	-1.19392
42393740	chr15:42393740:C:T	1.71564e-09	-2.08401e-10	-1.06514	7.19236e-05	-2.08401e-10	-1.04303	7.21379e-05	-2.08401e-10	-1.04348
42393840	chr15:42393840:A:G	1.69898e-09	-2.08401e-10	-1.07489	7.11863e-05	-2.08401e-10	-1.05333	7.13992e-05	-2.08401e-10	-1.05377
42395065	chr15:42395065:G:A	7.84924e-10	-1.84709	-2.85769e-10	3.31848e-05	-1.81654	-2.85769e-10	3.33012e-05	-1.81647	-2.85769e-10
42395078	chr15:42395078:A:C	4.85165e-09	-2.08401e-10	-0.0256058	0.000228781	-2.08401e-10	0.114136	0.000229432	-2.08401e-10	0.113546
42395120	chr15:42395120:T:C	7.84195e-10	-1.84802	-2.85769e-10	3.25275e-05	-1.83654	-2.85769e-10	3.26338e-05	-1.83671	-2.85769e-10
42395267	chr15:42395267:G:A	3.20626e-09	-2.08401e-10	-0.43982	0.000130383	-2.08401e-10	-0.44815	0.000130878	-2.08401e-10	-0.447797
42396420	chr15:42396420:T:C	1.01646e-09	-1.14402	-0.444581	4.35709e-05	-1.12106	-0.423182	4.37599e-05	-1.1201	-0.42324
42396482	chr15:42396482:C:T	8.10564e-10	-1.21047	-0.604485	3.44348e-05	-1.1925	-0.587063	3.45844e-05	-1.19161	-0.587049
42396574	chr15:42396574:A:G	3.43212e-10	-1.60406	-1.07027	1.31563e-05	-1.70218	-1.03954	1.31971e-05	-1.70119	-1.04087
42396684	chr15:42396684:C:G	1.651e-09	-2.08401e-10	-1.10354	6.90632e-05	-2.08401e-10	-1.08361	6.92729e-05	-2.08401e-10	-1.084
42396795	chr15:42396795:A:G	1.49727e-09	-2.08401e-10	-1.20128	6.1644e-05	-2.08401e-10	-1.19725	6.18457e-05	-2.08401e-10	-1.19742
42397040	chr15:42397040:A:G	2.81602e-09	-2.08401e-10	-0.5696	0.000115951	-2.08401e-10	-0.56546	0.000116683	-2.08401e-10	-0.5626
42397120	chr15:42397120:C:T	8.46499e-10	-1.20491	-0.566659	3.60452e-05	-1.18523	-0.548628	3.62021e-05	-1.18432	-0.548616
42397458	chr15:42397458:G:A	1.74815e-08	-2.08401e-10	1.25621	0.000808915	-2.08401e-10	1.37706	0.000813619	-2.08401e-10	1.37943
42397501	chr15:42397501:G:A	2.66341e-09	-2.08401e-10	-0.625318	0.000109649	-2.08401e-10	-0.62134	0.000110328	-2.08401e-10	-0.618597
42397548	chr15:42397548:G:T	2.66613e-09	-2.08401e-10	-0.624296	0.000109757	-2.08401e-10	-0.620363	0.000110437	-2.08401e-10	-0.617618
42397555	chr15:42397555:A:T	1.59503e-09	-2.08401e-10	-1.13803	6.4966e-05	-2.08401e-10	-1.14477	6.52065e-05	-2.08401e-10	-1.1445
42397788	chr15:42397788:C:T	2.94323e-09	-2.08401e-10	-0.525418	0.000127212	-2.08401e-10	-0.472775	0.000127612	-2.08401e-10	-0.473066
42397834	chr15:42397834:T:G	2.25652e-09	-2.08401e-10	-0.7911	9.23732e-05	-2.08401e-10	-0.792793	9.29155e-05	-2.08401e-10	-0.790368
42397963	chr15:42397963:G:A	1.45162e-09	-2.08401e-10	-1.23225	5.96954e-05	-2.08401e-10	-1.22937	5.98937e-05	-2.08401e-10	-1.22949
42398098	chr15:42398098:TATATTTTTGGGGTACATATGTACCC:T	1.56161e-09	-2.08401e-10	-1.15921	6.31382e-05	-2.08401e-10	-1.1733	6.34009e-05	-2.08401e-10	-1.17258
42398159	chr15:42398159:G:T	2.83759e-09	-2.08401e-10	-0.561969	0.000116022	-2.08401e-10	-0.564846	0.000116516	-2.08401e-10	-0.56403
42398300	chr15:42398300:A:G	1.41557e-09	-2.08401e-10	-1.25739	5.81009e-05	-2.08401e-10	-1.25645	5.82995e-05	-2.08401e-10	-1.25647
42398670	chr15:42398670:C:T	7.68564e-10	-1.86816	-2.85769e-10	3.14496e-05	-1.87024	-2.85769e-10	3.15575e-05	-1.87025	-2.85769e-10
42398672	chr15:42398672:C:T	2.50633e-09	-2.08401e-10	-0.686106	0.000102367	-2.08401e-10	-0.690061	0.000102799	-2.08401e-10	-0.689287
42398726	chr15:42398726:A:G	5.75108e-09	-2.08401e-10	0.144462	0.000262262	-2.08401e-10	0.250714	0.000264206	-2.08401e-10	0.254669
42398934	chr15:42398934:G:A	1.48555e-09	-2.08401e-10	-1.20914	6.11436e-05	-2.08401e-10	-1.2054	6.13444e-05	-2.08401e-10	-1.20555
42398941	chr15:42398941:T:C	2.62758e-09	-2.08401e-10	-0.638863	0.000108163	-2.08401e-10	-0.63499	0.000108829	-2.08401e-10	-0.632279
42399016	chr15:42399016:C:T	4.34224e-10	-1.30379	-1.13533	1.8255e-05	-1.28291	-1.13127	1.8331e-05	-1.28207	-1.1314
42399055	chr15:42399055:G:T	2.39902e-09	-2.08401e-10	-0.729865	9.873e-05	-2.08401e-10	-0.72624	9.93176e-05	-2.08401e-10	-0.723737
42399059	chr15:42399059:A:G	1.41374e-09	-2.08401e-10	-1.25869	5.79589e-05	-2.08401e-10	-1.2589	5.81579e-05	-2.08401e-10	-1.2589
42399466	chr15:42399466:C:G	3.25465e-10	-1.85205	-0.875377	1.39536e-05	-1.86239	-0.820496	1.39776e-05	-1.86254	-0.822065
42399713	chr15:42399713:C:T	5.21762e-09	-2.08401e-10	0.0471163	0.00023734	-2.08401e-10	0.150865	0.000239037	-2.08401e-10	0.154557
42400195	chr15:42400195:C:T	2.81898e-10	-1.61594	-1.2552	1.05127e-05	-1.71435	-1.2517	1.05389e-05	-1.71513	-1.25185
42400307	chr15:42400307:T:C	1.49191e-09	-2.08401e-10	-1.20487	6.14155e-05	-2.08401e-10	-1.20097	6.16168e-05	-2.08401e-10	-1.20112
42401143	chr15:42401143:G:A	1.48e-09	-2.08401e-10	-1.21288	6.08949e-05	-2.08401e-10	-1.20948	6.10948e-05	-2.08401e-10	-1.20963
42401635	chr15:42401635:G:A	3.38251e-09	-2.08401e-10	-0.386309	0.000147399	-2.08401e-10	-0.325485	0.000147927	-2.08401e-10	-0.325338
42401984	chr15:42401984:G:GA	5.46452e-09	-2.08401e-10	0.09335	0.000248371	-2.08401e-10	0.196293	0.000250155	-2.08401e-10	0.200022
42402268	chr15:42402268:T:C	1.45874e-09	-2.08401e-10	-1.22735	5.93308e-05	-2.08401e-10	-1.2355	5.9552e-05	-2.08401e-10	-1.23521
42402407	chr15:42402407:A:T	1.68869e-08	-2.08401e-10	1.22161	0.000720191	-2.08401e-10	1.26089	0.000723456	-2.08401e-10	1.26198
42402746	chr15:42402746:T:C	5.20134e-10	-1.01351	-1.24508	1.31671e-05	-1.51025	-1.23066	1.32047e-05	-1.51013	-1.23136
42402761	chr15:42402761:G:A	3.30512e-09	-2.08401e-10	-0.409452	0.000134432	-2.08401e-10	-0.417572	0.00013494	-2.08401e-10	-0.417226
42403320	chr15:42403320:G:A	2.82511e-09	-2.08401e-10	-0.566379	0.000116334	-2.08401e-10	-0.562164	0.000117068	-2.08401e-10	-0.5593
42403324	chr15:42403324:G:A	3.33454e-09	-2.08401e-10	-0.400592	0.000145229	-2.08401e-10	-0.340316	0.000145749	-2.08401e-10	-0.34017
42403677	chr15:42403677:C:T	4.13273e-10	-1.33514	-1.15343	1.73695e-05	-1.31431	-1.14961	1.74416e-05	-1.31348	-1.14972
42404408	chr15:42404408:G:T	2.69398e-09	-2.08401e-10	-0.613906	0.000110934	-2.08401e-10	-0.609693	0.000111623	-2.08401e-10	-0.606931
42405281	chr15:42405281:T:G	2.44653e-09	-2.08401e-10	-0.710253	0.000101094	-2.08401e-10	-0.702577	0.000101573	-2.08401e-10	-0.701284
42405404	chr15:42405404:G:A	1.49646e-09	-2.08401e-10	-1.20182	6.20777e-05	-2.08401e-10	-1.19024	6.22803e-05	-2.08401e-10	-1.19041
42405867	chr15:42405867:C:T	2.57123e-09	-2.08401e-10	-0.66054	0.000105885	-2.08401e-10	-0.656278	0.000106532	-2.08401e-10	-0.653616
42406086	chr15:42406086:G:A	3.22886e-09	-2.08401e-10	-0.432795	0.000133781	-2.08401e-10	-0.422423	0.000134659	-2.08401e-10	-0.419315
42406093	chr15:42406093:C:T	1.41827e-09	-2.08401e-10	-1.25549	5.83315e-05	-2.08401e-10	-1.25249	5.85269e-05	-2.08401e-10	-1.25257
42406275	chr15:42406275:A:G	2.67611e-09	-2.08401e-10	-0.62056	0.000110144	-2.08401e-10	-0.616842	0.000110827	-2.08401e-10	-0.614089
42406555	chr15:42406555:T:G	1.18745e-09	-1.43311	-2.85769e-10	4.5836e-05	-1.49356	-2.85769e-10	4.60291e-05	-1.49279	-2.85769e-10
42406826	chr15:42406826:G:A	2.83397e-09	-2.08401e-10	-0.563246	0.000115733	-2.08401e-10	-0.567346	0.000116182	-2.08401e-10	-0.566904
42407341	chr15:42407341:T:G	2.04532e-09	-2.08401e-10	-0.889371	8.46887e-05	-2.08401e-10	-0.879647	8.51377e-05	-2.08401e-10	-0.877789
42407374	chr15:42407374:C:G	2.06133e-09	-2.08401e-10	-0.881573	8.43861e-05	-2.08401e-10	-0.883227	8.48607e-05	-2.08401e-10	-0.881048
42407415	chr15:42407415:A:G	2.41922e-09	-2.08401e-10	-0.721479	9.95519e-05	-2.08401e-10	-0.71795	0.000100147	-2.08401e-10	-0.715422
42407923	chr15:42407923:G:C	1.45019e-09	-2.08401e-10	-1.23323	5.90325e-05	-2.08401e-10	-1.24054	5.92507e-05	-2.08401e-10	-1.24028
42408023	chr15:42408023:A:G	2.89574e-10	-1.64933	-1.19494	1.21057e-05	-1.63259	-1.19236	1.21525e-05	-1.63208	-1.19244
42408354	chr15:42408354:G:A	1.45059e-09	-2.08401e-10	-1.23295	5.90438e-05	-2.08401e-10	-1.24035	5.92621e-05	-2.08401e-10	-1.24009
42409005	chr15:42409005:G:C	5.51152e-10	-0.960316	-1.24035	1.3392e-05	-1.48132	-1.24265	1.34271e-05	-1.48201	-1.24277
42409205	chr15:42409205:C:T	2.35168e-09	-2.08401e-10	-0.749795	0.000103214	-2.08401e-10	-0.681828	0.000103495	-2.08401e-10	-0.682538
42409268	chr15:42409268:C:A	4.92477e-09	-2.08401e-10	-0.0106485	0.000210953	-2.08401e-10	0.0330067	0.000211657	-2.08401e-10	0.0329068
42409422	chr15:42409422:C:G	4.20125e-09	-2.08401e-10	-0.169545	0.000184322	-2.08401e-10	-0.101946	0.00018498	-2.08401e-10	-0.101809
42409490	chr15:42409490:T:C	6.14986e-10	-1.3855	-0.705581	1.9362e-05	-1.72465	-0.630668	1.93684e-05	-1.72458	-0.633842
42409902	chr15:42409902:C:T	5.6369e-09	-2.08401e-10	0.124408	0.000245749	-2.08401e-10	0.185681	0.000246519	-2.08401e-10	0.185378
42410242	chr15:42410242:T:C	2.56647e-09	-2.08401e-10	-0.662395	0.000109853	-2.08401e-10	-0.619484	0.00011022	-2.08401e-10	-0.619578
42410787	chr15:42410787:C:T	1.57539e-09	-2.08401e-10	-1.15042	6.43819e-05	-2.08401e-10	-1.1538	6.46095e-05	-2.08401e-10	-1.1537
42410952	chr15:42410952:G:A	1.57655e-09	-2.08401e-10	-1.14969	6.42377e-05	-2.08401e-10	-1.15604	6.44753e-05	-2.08401e-10	-1.15578
42411011	chr15:42411011:GA:G	6.04801e-10	-1.08478	-1.023	3.66782e-05	-0.71004	-1.00641	3.67264e-05	-0.710703	-1.00786
42411155	chr15:42411155:G:C	1.47394e-09	-2.08401e-10	-1.21699	5.98834e-05	-2.08401e-10	-1.22623	6.01097e-05	-2.08401e-10	-1.22589
42411158	chr15:42411158:G:A	1.48639e-08	1.09401	-2.85769e-10	0.000518365	0.93205	-2.85769e-10	0.000518958	0.929764	-2.85769e-10
42411173	chr15:42411173:C:G	1.45002e-09	-2.08401e-10	-1.23335	5.90373e-05	-2.08401e-10	-1.24046	5.92554e-05	-2.08401e-10	-1.2402
42411208	chr15:42411208:T:C	1.09427e-08	1.81679	-1.02904	9.72836e-05	0.284132	-1.02513	9.74326e-05	0.28372	-1.02662
42411275	chr15:42411275:A:G	1.88816e-09	-2.08401e-10	-0.96932	7.8595e-05	-2.08401e-10	-0.954321	7.88391e-05	-2.08401e-10	-0.95465
42411339	chr15:42411339:T:C	1.51729e-09	-2.08401e-10	-1.188	6.24961e-05	-2.08401e-10	-1.18352	6.26997e-05	-2.08401e-10	-1.1837
42411496	chr15:42411496:C:T	2.70085e-09	-2.08401e-10	-0.61136	0.000114078	-2.08401e-10	-0.581747	0.000114433	-2.08401e-10	-0.582068
42411907	chr15:42411907:C:T	1.4011e-09	-1.26767	-2.85769e-10	4.85191e-05	-1.43667	-2.85769e-10	4.87321e-05	-1.43572	-2.85769e-10
42412809	chr15:42412809:A:C	2.88684e-10	-1.58883	-1.25852	1.36392e-05	-1.44696	-1.25872	1.36904e-05	-1.44663	-1.25873
42412993	chr15:42412993:A:G	3.94658e-10	-1.35104	-1.18362	1.66032e-05	-1.32977	-1.17927	1.66729e-05	-1.32902	-1.17925
42413173	chr15:42413173:T:C	1.35304e-09	-1.43668	0.134104	5.86042e-05	-1.41183	0.164003	5.87982e-05	-1.41108	0.163129
42413266	chr15:42413266:A:C	6.38288e-10	-1.10555	-0.948341	2.00761e-05	-1.41	-0.909101	2.01876e-05	-1.40919	-0.907798
42413398	chr15:42413398:C:T	1.67619e-09	-2.08401e-10	-1.0884	7.01395e-05	-2.08401e-10	-1.06814	7.03173e-05	-2.08401e-10	-1.06904
42413399	chr15:42413399:G:A	1.6743e-09	-2.08401e-10	-1.08953	7.00534e-05	-2.08401e-10	-1.06937	7.02313e-05	-2.08401e-10	-1.07027
42413659	chr15:42413659:G:A	1.41472e-09	-2.08401e-10	-1.25799	5.81157e-05	-2.08401e-10	-1.25619	5.83121e-05	-2.08401e-10	-1.25625
42413824	chr15:42413824:A:T	1.41648e-09	-2.08401e-10	-1.25675	5.81703e-05	-2.08401e-10	-1.25525	5.83744e-05	-2.08401e-10	-1.25518
42413849	chr15:42413849:T:TA	1.47087e-09	-2.08401e-10	-1.21907	6.06837e-05	-2.08401e-10	-1.21295	6.08843e-05	-2.08401e-10	-1.21308
42414089	chr15:42414089:T:C	1.85068e-09	-2.08401e-10	-0.989373	7.78466e-05	-2.08401e-10	-0.963889	7.80269e-05	-2.08401e-10	-0.965005
42414272	chr15:42414272:T:C	1.78806e-09	-2.08401e-10	-1.02379	7.5095e-05	-2.08401e-10	-0.999876	7.52743e-05	-2.08401e-10	-1.00092
42415063	chr15:42415063:G:C	1.4211e-09	-2.08401e-10	-1.25349	5.82289e-05	-2.08401e-10	-1.25425	5.84357e-05	-2.08401e-10	-1.25413
42415645	chr15:42415645:G:C	2.77088e-10	-1.68333	-1.20502	1.01411e-05	-1.81089	-1.19114	1.01626e-05	-1.81093	-1.19241
42415692	chr15:42415692:T:A	5.57058e-09	-2.08401e-10	0.112574	0.000262442	-2.08401e-10	0.251402	0.000264419	-2.08401e-10	0.255474
42415847	chr15:42415847:C:G	2.37152e-09	-2.08401e-10	-0.741396	0.000102817	-2.08401e-10	-0.685683	0.000103099	-2.08401e-10	-0.686373
42415882	chr15:42415882:C:T	1.74284e-09	-2.08401e-10	-1.04941	7.30844e-05	-2.08401e-10	-1.02701	7.32632e-05	-2.08401e-10	-1.028
42415892	chr15:42415892:G:A	2.43009e-09	-2.08401e-10	-0.716998	0.000105492	-2.08401e-10	-0.659997	0.00010578	-2.08401e-10	-0.660702
42416028	chr15:42416028:G:A	1.68669e-09	-2.08401e-10	-1.08216	7.06121e-05	-2.08401e-10	-1.06143	7.07897e-05	-2.08401e-10	-1.06235
42416122	chr15:42416122:A:G	1.72691e-09	-2.08401e-10	-1.05859	7.15445e-05	-2.08401e-10	-1.04831	7.17733e-05	-2.08401e-10	-1.04855
42416193	chr15:42416193:C:G	1.41925e-09	-2.08401e-10	-1.2548	5.82832e-05	-2.08401e-10	-1.25332	5.84819e-05	-2.08401e-10	-1.25334
42416912	chr15:42416912:TTTAAACCA:T	1.41487e-09	-2.08401e-10	-1.25789	5.79639e-05	-2.08401e-10	-1.25881	5.81637e-05	-2.08401e-10	-1.2588
42417033	chr15:42417033:C:T	2.43891e-09	-2.08401e-10	-0.713375	0.000100842	-2.08401e-10	-0.705072	0.000101103	-2.08401e-10	-0.705923
42417034	chr15:42417034:G:A	1.4199e-09	-2.08401e-10	-1.25434	5.83081e-05	-2.08401e-10	-1.25289	5.85068e-05	-2.08401e-10	-1.25292
42417287	chr15:42417287:G:A	2.00573e-09	-2.08401e-10	-0.908919	8.13826e-05	-2.08401e-10	-0.919468	8.17052e-05	-2.08401e-10	-0.918941
42417798	chr15:42417798:A:C	3.63766e-09	-2.08401e-10	-0.313585	0.000158921	-2.08401e-10	-0.250223	0.000159502	-2.08401e-10	-0.250003
42418021	chr15:42418021:G:C	3.91997e-10	-1.41819	-1.12324	2.30308e-05	-1.07429	-1.10751	2.30701e-05	-1.07454	-1.10898
42418128	chr15:42418128:G:A	2.36736e-09	-2.08401e-10	-0.74315	9.83354e-05	-2.08401e-10	-0.730245	9.86463e-05	-2.08401e-10	-0.730518
42418249	chr15:42418249:G:A	1.88201e-09	-2.08401e-10	-0.972587	7.92308e-05	-2.08401e-10	-0.946263	7.94113e-05	-2.08401e-10	-0.947418
42418328	chr15:42418328:C:T	2.53265e-09	-2.08401e-10	-0.675658	0.000110252	-2.08401e-10	-0.615863	0.000110546	-2.08401e-10	-0.61663
42418421	chr15:42418421:C:T	4.83548e-10	-1.1838	-1.14773	1.46743e-05	-1.48023	-1.1523	1.47251e-05	-1.47955	-1.15296
42418510	chr15:42418510:C:T	4.01229e-09	-2.08401e-10	-0.215564	0.00017585	-2.08401e-10	-0.148999	0.000176493	-2.08401e-10	-0.148778
42418659	chr15:42418659:G:A	1.42543e-09	-2.08401e-10	-1.25046	5.8475e-05	-2.08401e-10	-1.25003	5.86782e-05	-2.08401e-10	-1.24999
42419087	chr15:42419087:G:A	5.54091e-09	1.23797	-1.13074	0.000287969	1.48683	-1.14261	0.000289448	1.48727	-1.14135
42419143	chr15:42419143:C:T	1.78663e-09	-2.08401e-10	-1.0246	7.50191e-05	-2.08401e-10	-1.00089	7.5198e-05	-2.08401e-10	-1.00193
42419444	chr15:42419444:A:G	5.19178e-09	1.28241	-1.24026	0.000290537	1.5835	-1.2304	0.000291851	1.58463	-1.23045
42419460	chr15:42419460:G:C	1.96607e-09	-2.08401e-10	-0.928887	8.12182e-05	-2.08401e-10	-0.92149	8.14845e-05	-2.08401e-10	-0.921646
42419473	chr15:42419473:C:T	2.2722e-09	-2.08401e-10	-0.784179	9.83501e-05	-2.08401e-10	-0.730096	9.86183e-05	-2.08401e-10	-0.730803
42419607	chr15:42419607:G:A	1.77077e-09	-2.08401e-10	-1.03351	7.43199e-05	-2.08401e-10	-1.01025	7.44986e-05	-2.08401e-10	-1.01128
42419674	chr15:42419674:G:A	5.48526e-09	-2.08401e-10	0.0971391	0.000257279	-2.08401e-10	0.231532	0.000259146	-2.08401e-10	0.235331
42419882	chr15:42419882:G:A	6.35198e-09	1.18396	-0.940122	0.00034241	1.45381	-0.936426	0.000343648	1.45451	-0.936956
42419994	chr15:42419994:T:A	1.4136e-09	-2.08401e-10	-1.25879	5.79582e-05	-2.08401e-10	-1.25891	5.81573e-05	-2.08401e-10	-1.25891
42420375	chr15:42420375:A:G	1.4137e-09	-2.08401e-10	-1.25872	5.80028e-05	-2.08401e-10	-1.25814	5.8204e-05	-2.08401e-10	-1.2581
42420592	chr15:42420592:A:G	4.685e-09	-2.08401e-10	-0.0605599	0.000219756	-2.08401e-10	0.073888	0.000220381	-2.08401e-10	0.0733002
42421343	chr15:42421343:C:T	6.21244e-09	-2.08401e-10	0.221628	0.000295216	-2.08401e-10	0.369078	0.000297425	-2.08401e-10	0.373104
42421588	chr15:42421588:T:C	1.83088e-09	-2.08401e-10	-1.00013	7.45514e-05	-2.08401e-10	-1.00714	7.48258e-05	-2.08401e-10	-1.0069
42421830	chr15:42421830:A:G	1.01845e-09	-1.58664	-2.85769e-10	3.77607e-05	-1.68736	-2.85769e-10	3.79113e-05	-1.68681	-2.85769e-10
42422621	chr15:42422621:CTA:C	2.04086e-09	-2.08401e-10	-0.891554	8.28088e-05	-2.08401e-10	-0.902095	8.31382e-05	-2.08401e-10	-0.901555
42423462	chr15:42423462:G:C	3.53983e-09	-2.08401e-10	-0.340846	0.00015464	-2.08401e-10	-0.277532	0.000155207	-2.08401e-10	-0.277301
42423501	chr15:42423501:T:C	2.66863e-09	-2.08401e-10	-0.623359	0.00011494	-2.08401e-10	-0.574216	0.000115313	-2.08401e-10	-0.574408
42423554	chr15:42423554:T:A	9.76187e-09	-2.08401e-10	0.673558	0.000444868	-2.08401e-10	0.779148	0.000446425	-2.08401e-10	0.779212
42423746	chr15:42423746:A:G	3.92686e-10	-1.40953	-1.13014	2.31444e-05	-1.0618	-1.11508	2.31847e-05	-1.06206	-1.11651
42423830	chr15:42423830:G:C	1.43486e-09	-2.08401e-10	-1.24386	5.91828e-05	-2.08401e-10	-1.238	5.93768e-05	-2.08401e-10	-1.23816
42423864	chr15:42423864:T:C	5.07164e-09	-2.08401e-10	0.0187393	0.000236405	-2.08401e-10	0.146918	0.0002381	-2.08401e-10	0.150634
42424670	chr15:42424670:G:A	5.07004e-09	-2.08401e-10	0.0184227	0.00023899	-2.08401e-10	0.157791	0.000239666	-2.08401e-10	0.157186
42424700	chr15:42424700:G:A	2.20253e-10	-1.86555	-1.25235	8.96497e-06	-1.86902	-1.25629	8.99683e-06	-1.86904	-1.25615
42424733	chr15:42424733:C:T	2.27946e-09	-2.08401e-10	-0.780989	9.42111e-05	-2.08401e-10	-0.773091	9.44593e-05	-2.08401e-10	-0.77389
42424759	chr15:42424759:C:T	4.90445e-09	-2.08401e-10	-0.0147818	0.000206891	-2.08401e-10	0.013561	0.000207469	-2.08401e-10	0.0129241
42425169	chr15:42425169:C:T	3.99348e-09	-2.08401e-10	-0.220261	0.000175163	-2.08401e-10	-0.152912	0.000175807	-2.08401e-10	-0.152672
42425277	chr15:42425277:C:G	1.41347e-09	-2.08401e-10	-1.25888	5.79663e-05	-2.08401e-10	-1.25877	5.81651e-05	-2.08401e-10	-1.25877
42425524	chr15:42425524:C:T	6.23266e-09	1.48364	-1.25876	0.000341483	1.77352	-1.25886	0.000342888	1.77419	-1.25884
42425807	chr15:42425807:T:G	2.95188e-09	-2.08401e-10	-0.522483	0.000131784	-2.08401e-10	-0.437468	0.000132599	-2.08401e-10	-0.434728
42425954	chr15:42425954:T:TC	1.8354e-09	-2.08401e-10	-0.997662	7.46542e-05	-2.08401e-10	-1.00576	7.49449e-05	-2.08401e-10	-1.00531
42426250	chr15:42426250:C:G	1.54905e-09	-2.08401e-10	-1.16728	6.36826e-05	-2.08401e-10	-1.16472	6.38705e-05	-2.08401e-10	-1.1652
42426545	chr15:42426545:G:A	1.42519e-09	-2.08401e-10	-1.25062	5.8698e-05	-2.08401e-10	-1.24622	5.8891e-05	-2.08401e-10	-1.24637
42426551	chr15:42426551:T:C	2.74083e-10	-1.66321	-1.23603	1.44519e-05	-1.41922	-1.22859	1.44922e-05	-1.41917	-1.22928
42426719	chr15:42426719:T:C	8.99846e-09	1.40015	-0.808027	0.000480746	1.66176	-0.805053	0.00048342	1.66241	-0.803587
42426807	chr15:42426807:T:C	5.19628e-09	-2.08401e-10	0.0430178	0.000245043	-2.08401e-10	0.182805	0.000245735	-2.08401e-10	0.182196
42426933	chr15:42426933:G:A	7.85296e-10	-1.84662	-2.85769e-10	3.2607e-05	-1.8341	-2.85769e-10	3.27162e-05	-1.83419	-2.85769e-10
42427591	chr15:42427591:T:A	1.56313e-09	-2.08401e-10	-1.15824	6.42747e-05	-2.08401e-10	-1.15546	6.44818e-05	-2.08401e-10	-1.15568
42427661	chr15:42427661:A:G	1.4145e-09	-2.08401e-10	-1.25815	5.80238e-05	-2.08401e-10	-1.25778	5.82221e-05	-2.08401e-10	-1.25779
42428090	chr15:42428090:G:C	8.87403e-09	1.35345	-0.775248	0.000473432	1.61353	-0.772148	0.000476087	1.61417	-0.770633
42428815	chr15:42428815:G:C	3.8347e-09	-2.08401e-10	-0.260835	0.000167834	-2.08401e-10	-0.195656	0.000168448	-2.08401e-10	-0.195434
42428827	chr15:42428827:G:A	2.64093e-08	-2.08401e-10	1.66879	0.00125094	-2.08401e-10	1.81302	0.00125876	-2.08401e-10	1.81582
42428833	chr15:42428833:G:A	1.16591e-08	-2.08401e-10	0.851164	0.000540878	-2.08401e-10	0.974565	0.000544021	-2.08401e-10	0.976928
42428845	chr15:42428845:G:C	6.85765e-09	-2.08401e-10	0.32044	0.000312339	-2.08401e-10	0.42546	0.000314043	-2.08401e-10	0.427469
42429049	chr15:42429049:G:A	7.75858e-10	-1.85871	-2.85769e-10	3.16029e-05	-1.86538	-2.85769e-10	3.1711e-05	-1.8654	-2.85769e-10
42429447	chr15:42429447:A:G	2.1289e-09	-2.08401e-10	-0.849322	9.1433e-05	-2.08401e-10	-0.803023	9.16825e-05	-2.08401e-10	-0.803727
42430111	chr15:42430111:T:C	1.78387e-09	-2.08401e-10	-1.02614	7.26003e-05	-2.08401e-10	-1.03366	7.28825e-05	-2.08401e-10	-1.03321
42430441	chr15:42430441:G:A	1.42264e-09	-2.08401e-10	-1.25241	5.83038e-05	-2.08401e-10	-1.25296	5.85074e-05	-2.08401e-10	-1.25291
42430798	chr15:42430798:C:A	1.63068e-09	-2.08401e-10	-1.11593	6.65874e-05	-2.08401e-10	-1.12011	6.68291e-05	-2.08401e-10	-1.11992
42430850	chr15:42430850:C:T	1.45224e-09	-2.08401e-10	-1.23182	5.95855e-05	-2.08401e-10	-1.23122	5.97737e-05	-2.08401e-10	-1.23149
42430877	chr15:42430877:T:A	1.79665e-09	-2.08401e-10	-1.019	7.3114e-05	-2.08401e-10	-1.02661	7.33987e-05	-2.08401e-10	-1.02615
42431209	chr15:42431209:A:G	6.53794e-09	1.43641	-1.16371	0.000349516	1.70388	-1.16596	0.000351122	1.70455	-1.16547
42431618	chr15:42431618:T:C	1.58425e-08	-2.08401e-10	1.15777	0.000785558	-2.08401e-10	1.34777	0.000787731	-2.08401e-10	1.3471
42432199	chr15:42432199:C:T	3.05312e-09	-2.08401e-10	-0.488762	0.000127222	-2.08401e-10	-0.472695	0.000127619	-2.08401e-10	-0.47301
42432383	chr15:42432383:T:C	5.46894e-09	-2.08401e-10	0.0941591	0.000255979	-2.08401e-10	0.226465	0.000257839	-2.08401e-10	0.230278
42432440	chr15:42432440:C:A	5.5754e-09	1.28318	-1.16974	0.000296444	1.54418	-1.17095	0.000297803	1.54483	-1.17046
42432441	chr15:42432441:C:T	6.78647e-09	1.49701	-1.18701	0.000364447	1.76787	-1.18811	0.000366104	1.76853	-1.18767
42432596	chr15:42432596:G:C	3.0489e-09	-2.08401e-10	-0.490145	0.000127045	-2.08401e-10	-0.474091	0.000127441	-2.08401e-10	-0.474406
42432778	chr15:42432778:G:A	3.21228e-09	-2.08401e-10	-0.437946	0.000136304	-2.08401e-10	-0.403744	0.000136721	-2.08401e-10	-0.404114
42433128	chr15:42433128:C:T	5.97018e-09	1.33828	-1.15643	0.00031763	1.59991	-1.15766	0.000319097	1.60056	-1.15713
42433844	chr15:42433844:T:C	5.55087e-09	1.29085	-1.18182	0.000294216	1.5486	-1.18291	0.000295559	1.54926	-1.18246
42433989	chr15:42433989:T:C	5.31151e-09	-2.08401e-10	0.0649509	0.000250766	-2.08401e-10	0.205889	0.000251473	-2.08401e-10	0.205275
42434224	chr15:42434224:C:T	1.51002e-09	-2.08401e-10	-1.1928	6.28681e-05	-2.08401e-10	-1.17759	6.30779e-05	-2.08401e-10	-1.17769
42434412	chr15:42434412:T:C	6.78282e-09	1.28392	-0.974456	0.000346937	1.51827	-0.98776	0.000348915	1.51878	-0.986011
42434495	chr15:42434495:C:T	1.76846e-09	-2.08401e-10	-1.03482	7.37111e-05	-2.08401e-10	-1.01848	7.40074e-05	-2.08401e-10	-1.01789
42434581	chr15:42434581:T:C	1.41396e-09	-2.08401e-10	-1.25853	5.79634e-05	-2.08401e-10	-1.25882	5.81628e-05	-2.08401e-10	-1.25881
42434698	chr15:42434698:G:A	1.5768e-09	0.0817323	-1.23126	8.39829e-05	0.339444	-1.22746	8.4343e-05	0.340437	-1.2276
42434804	chr15:42434804:G:A	8.10645e-10	-1.81485	-2.85769e-10	3.19344e-05	-1.85494	-2.85769e-10	3.20499e-05	-1.85476	-2.85769e-10
42435079	chr15:42435079:T:C	1.41474e-09	-2.08401e-10	-1.25798	5.79827e-05	-2.08401e-10	-1.25848	5.81824e-05	-2.08401e-10	-1.25848
42435121	chr15:42435121:T:C	1.41356e-09	-2.08401e-10	-1.25882	5.79695e-05	-2.08401e-10	-1.25871	5.81682e-05	-2.08401e-10	-1.25872
42435423	chr15:42435423:G:A	1.18478e-08	0.86722	-2.85769e-10	0.000425825	0.735398	-2.85769e-10	0.000426272	0.733018	-2.85769e-10
42435481	chr15:42435481:G:C	1.4894e-08	-2.08401e-10	1.09603	0.000736752	-2.08401e-10	1.28362	0.000738796	-2.08401e-10	1.28296
42435590	chr15:42435590:A:G	4.35455e-09	-2.08401e-10	-0.133705	0.000191516	-2.08401e-10	-0.0636568	0.000192223	-2.08401e-10	-0.0634046
42435685	chr15:42435685:T:G	3.42872e-09	-2.08401e-10	-0.372738	0.000149552	-2.08401e-10	-0.310987	0.000150107	-2.08401e-10	-0.310707
42435712	chr15:42435712:G:A	4.26828e-09	-2.08401e-10	-0.153714	0.000187607	-2.08401e-10	-0.0842822	0.000188298	-2.08401e-10	-0.0840322
42436199	chr15:42436199:C:T	1.63669e-09	-2.08401e-10	-1.11225	6.65213e-05	-2.08401e-10	-1.12111	6.67567e-05	-2.08401e-10	-1.121
42436766	chr15:42436766:A:G	6.1224e-09	1.29035	-1.08332	0.000326668	1.55446	-1.08414	0.000328221	1.5551	-1.08348
42436811	chr15:42436811:C:T	3.73236e-09	-2.08401e-10	-0.287886	0.000158763	-2.08401e-10	-0.251215	0.000159249	-2.08401e-10	-0.251593
42436843	chr15:42436843:T:C	2.12943e-09	-2.08401e-10	-0.849071	8.62793e-05	-2.08401e-10	-0.86104	8.66253e-05	-2.08401e-10	-0.860468
42437211	chr15:42437211:C:G	4.59368e-09	-2.08401e-10	-0.0802438	0.000214863	-2.08401e-10	0.0513705	0.000216383	-2.08401e-10	0.0549931
42437310	chr15:42437310:G:A	1.4266e-09	-2.08401e-10	-1.24963	5.84958e-05	-2.08401e-10	-1.24967	5.8705e-05	-2.08401e-10	-1.24953
42437776	chr15:42437776:G:A	1.50561e-09	-2.08401e-10	-1.19573	6.18803e-05	-2.08401e-10	-1.19343	6.2068e-05	-2.08401e-10	-1.19383
42437966	chr15:42437966:C:T	5.92923e-09	1.34605	-1.17108	0.000323143	1.63168	-1.17222	0.000324622	1.63233	-1.17173
42437995	chr15:42437995:T:C	6.71121e-10	-1.04459	-0.959145	3.93585e-05	-0.695979	-0.949938	3.95899e-05	-0.6959	-0.947584
42438054	chr15:42438054:T:G	1.6715e-09	-2.08401e-10	-1.09121	6.95304e-05	-2.08401e-10	-1.07687	6.98047e-05	-2.08401e-10	-1.07636
42438260	chr15:42438260:G:A	1.67392e-09	-2.08401e-10	-1.08976	6.96242e-05	-2.08401e-10	-1.07552	6.98989e-05	-2.08401e-10	-1.07501
42439619	chr15:42439619:G:C	1.33216e-08	-2.08401e-10	0.984462	0.000659785	-2.08401e-10	1.17329	0.000661623	-2.08401e-10	1.17264
42439654	chr15:42439654:G:C	1.42867e-09	-2.08401e-10	-1.24818	5.88767e-05	-2.08401e-10	-1.24318	5.9071e-05	-2.08401e-10	-1.24332
42439755	chr15:42439755:T:C	1.42999e-09	-2.08401e-10	-1.24726	5.89424e-05	-2.08401e-10	-1.24207	5.91366e-05	-2.08401e-10	-1.24221
42440204	chr15:42440204:A:G	1.42393e-09	-2.08401e-10	-1.2515	5.82959e-05	-2.08401e-10	-1.2531	5.84979e-05	-2.08401e-10	-1.25307
42440508	chr15:42440508:GAA:G	1.46389e-09	-2.08401e-10	-1.22383	6.01641e-05	-2.08401e-10	-1.22155	6.03645e-05	-2.08401e-10	-1.22166
42441704	chr15:42441704:G:T	4.81375e-09	-2.08401e-10	-0.0334501	0.000196899	-2.08401e-10	-0.0359384	0.000197784	-2.08401e-10	-0.0348835
42441959	chr15:42441959:T:C	1.71387e-09	-2.08401e-10	-1.06617	6.98585e-05	-2.08401e-10	-1.07216	7.01178e-05	-2.08401e-10	-1.07188
42441964	chr15:42441964:G:T	1.39251e-06	6.84378	-1.20985	0.000654179	2.37551	-1.21076	0.000658367	2.37807	-1.21037
42442122	chr15:42442122:C:T	2.26314e-10	-1.83577	-1.25499	8.99009e-06	-1.86477	-1.25773	9.02225e-06	-1.86472	-1.25764
42442225	chr15:42442225:G:C	4.92337e-09	-2.08401e-10	-0.0109324	0.000201231	-2.08401e-10	-0.0141744	0.000202137	-2.08401e-10	-0.0131111
42442713	chr15:42442713:C:T	4.81028e-09	-2.08401e-10	-0.0341707	0.000212143	-2.08401e-10	0.0386311	0.000212924	-2.08401e-10	0.038874
42442823	chr15:42442823:A:G	8.25883e-07	6.24785	-1.13632	0.000534025	2.07157	-1.10976	0.000537329	2.0746	-1.11005
42442917	chr15:42442917:G:A	9.07722e-10	-1.70174	-2.85769e-10	4.30784e-05	-1.55561	-2.85769e-10	4.32242e-05	-1.55566	-2.85769e-10
42442933	chr15:42442933:G:A	1.65621e-09	-2.08401e-10	-1.1004	6.86086e-05	-2.08401e-10	-1.09021	6.88845e-05	-2.08401e-10	-1.08963
42442958	chr15:42442958:A:G	4.65476e-09	-2.08401e-10	-0.0670345	0.000205045	-2.08401e-10	0.00459987	0.000205799	-2.08401e-10	0.0048428
42443572	chr15:42443572:G:A	4.82007e-09	-2.08401e-10	-0.0321369	0.000212531	-2.08401e-10	0.0404585	0.000213315	-2.08401e-10	0.0407086
42443663	chr15:42443663:A:G	1.37534e-08	2.15119	-1.13483	6.22375e-05	-0.0745483	-1.11312	6.24594e-05	-0.0734003	-1.11414
42444055	chr15:42444055:T:A	2.29427e-10	-1.84491	-1.23218	9.11615e-06	-1.86798	-1.2406	9.15108e-06	-1.86795	-1.24024
42444880	chr15:42444880:C:T	1.41812e-09	-2.08401e-10	-1.2556	5.80892e-05	-2.08401e-10	-1.25665	5.82899e-05	-2.08401e-10	-1.25663
42446498	chr15:42446498:G:C	1.59496e-09	-2.08401e-10	-1.13808	6.56934e-05	-2.08401e-10	-1.13363	6.59481e-05	-2.08401e-10	-1.13319
42447070	chr15:42447070:C:G	3.08926e-09	-2.08401e-10	-0.476993	0.00012876	-2.08401e-10	-0.460675	0.000129162	-2.08401e-10	-0.460995
42447327	chr15:42447327:C:A	1.53953e-09	-2.08401e-10	-1.17345	6.36281e-05	-2.08401e-10	-1.16557	6.38751e-05	-2.08401e-10	-1.16513
42447519	chr15:42447519:C:T	2.06859e-09	-2.08401e-10	-0.87806	8.54117e-05	-2.08401e-10	-0.871146	8.5644e-05	-2.08401e-10	-0.871859
42448921	chr15:42448921:A:G	1.41361e-09	-2.08401e-10	-1.25878	5.79584e-05	-2.08401e-10	-1.2589	5.81575e-05	-2.08401e-10	-1.2589
42449254	chr15:42449254:C:T	1.43711e-09	-2.08401e-10	-1.24229	5.89977e-05	-2.08401e-10	-1.24113	5.9188e-05	-2.08401e-10	-1.24134
42449353	chr15:42449353:C:T	1.432e-09	-2.08401e-10	-1.24585	5.86806e-05	-2.08401e-10	-1.24652	5.88649e-05	-2.08401e-10	-1.24681
42449479	chr15:42449479:C:T	4.42232e-09	-2.08401e-10	-0.118261	0.000194561	-2.08401e-10	-0.0478851	0.00019528	-2.08401e-10	-0.0476233
42449541	chr15:42449541:T:C	1.41366e-09	-2.08401e-10	-1.25875	5.79587e-05	-2.08401e-10	-1.2589	5.81579e-05	-2.08401e-10	-1.2589
42450237	chr15:42450237:T:C	2.65342e-10	-1.87017	-1.06149	1.11021e-05	-1.85759	-1.05391	1.11341e-05	-1.85767	-1.05437
42450266	chr15:42450266:A:G	2.42169e-09	-2.08401e-10	-0.720458	0.000102278	-2.08401e-10	-0.690933	0.00010241	-2.08401e-10	-0.693076
42451896	chr15:42451896:A:G	2.59309e-06	7.22863	-0.972949	0.000940724	2.51785	-0.989832	0.000948055	2.52028	-0.987926
42452199	chr15:42452199:A:T	1.41801e-09	-2.08401e-10	-1.25567	5.82287e-05	-2.08401e-10	-1.25425	5.84253e-05	-2.08401e-10	-1.25431
42452935	chr15:42452935:C:T	1.43305e-09	-2.08401e-10	-1.24512	5.88224e-05	-2.08401e-10	-1.24411	5.90132e-05	-2.08401e-10	-1.2443
42453504	chr15:42453504:C:A	7.7928e-10	-1.85431	-2.85769e-10	3.17148e-05	-1.86185	-2.85769e-10	3.18231e-05	-1.86187	-2.85769e-10
42453667	chr15:42453667:C:T	1.52943e-09	-2.08401e-10	-1.18003	6.29352e-05	-2.08401e-10	-1.17652	6.31418e-05	-2.08401e-10	-1.17668
42453691	chr15:42453691:G:A	1.44338e-09	-2.08401e-10	-1.23794	5.9262e-05	-2.08401e-10	-1.23666	5.94517e-05	-2.08401e-10	-1.23689
42454109	chr15:42454109:AC:A	1.41598e-09	-2.08401e-10	-1.2571	5.80196e-05	-2.08401e-10	-1.25785	5.82197e-05	-2.08401e-10	-1.25783
42454193	chr15:42454193:A:C	2.6216e-10	-1.87013	-1.0736	1.09688e-05	-1.85726	-1.06632	1.10006e-05	-1.85734	-1.06677
42454738	chr15:42454738:A:T	1.41564e-09	-2.08401e-10	-1.25735	5.81085e-05	-2.08401e-10	-1.25632	5.83056e-05	-2.08401e-10	-1.25636
42454756	chr15:42454756:C:T	7.76444e-10	-1.85796	-2.85769e-10	3.28126e-05	-1.82782	-2.85769e-10	3.29371e-05	-1.82746	-2.85769e-10
42454820	chr15:42454820:G:A	1.25085e-09	-1.3811	-2.85769e-10	4.801e-05	-1.44722	-2.85769e-10	4.8215e-05	-1.44639	-2.85769e-10
42455497	chr15:42455497:C:T	2.07189e-09	-2.08401e-10	-0.876463	8.71225e-05	-2.08401e-10	-0.851314	8.72651e-05	-2.08401e-10	-0.853108
42455787	chr15:42455787:T:A	1.84634e-09	-0.991719	-2.85769e-10	8.99004e-05	-0.819927	-2.85769e-10	9.01953e-05	-0.820082	-2.85769e-10
42456527	chr15:42456527:C:T	7.92102e-10	-1.83799	-2.85769e-10	3.31689e-05	-1.81702	-2.85769e-10	3.32763e-05	-1.81721	-2.85769e-10
42456581	chr15:42456581:G:A	1.4135e-09	-2.08401e-10	-1.25886	5.7959e-05	-2.08401e-10	-1.25889	5.81581e-05	-2.08401e-10	-1.25889
42456815	chr15:42456815:C:T	1.42628e-09	-2.08401e-10	-1.24985	5.84317e-05	-2.08401e-10	-1.25077	5.86191e-05	-2.08401e-10	-1.251
42457278	chr15:42457278:C:T	1.85214e-06	7.04643	-1.12726	0.00070204	2.37409	-1.13873	0.000707027	2.37646	-1.13745
42457875	chr15:42457875:A:G	4.3485e-09	-2.08401e-10	-0.135094	0.000191316	-2.08401e-10	-0.0647029	0.00019202	-2.08401e-10	-0.0644584
42458183	chr15:42458183:T:G	2.10397e-09	-2.08401e-10	-0.861097	8.84484e-05	-2.08401e-10	-0.836209	8.872e-05	-2.08401e-10	-0.836574
42458198	chr15:42458198:A:T	1.51994e-08	-2.08401e-10	1.11633	0.00075493	-2.08401e-10	1.308	0.000757021	-2.08401e-10	1.30733
42458233	chr15:42458233:C:T	1.44776e-09	-2.08401e-10	-1.23491	5.96926e-05	-2.08401e-10	-1.22942	5.9894e-05	-2.08401e-10	-1.22948
42458609	chr15:42458609:G:A	1.63546e-09	-2.08401e-10	-1.113	6.84351e-05	-2.08401e-10	-1.09274	6.86389e-05	-2.08401e-10	-1.0932
42458704	chr15:42458704:T:A	7.7867e-10	-1.85509	-2.85769e-10	3.35789e-05	-1.80473	-2.85769e-10	3.36766e-05	-1.80526	-2.85769e-10
42459340	chr15:42459340:G:A	1.57442e-09	-2.08401e-10	-1.15104	6.58198e-05	-2.08401e-10	-1.13171	6.60259e-05	-2.08401e-10	-1.13201
42459719	chr15:42459719:T:C	7.76948e-10	-1.85731	-2.85769e-10	3.19753e-05	-1.85366	-2.85769e-10	3.2083e-05	-1.85373	-2.85769e-10
42459745	chr15:42459745:A:C	3.64802e-09	-2.08401e-10	-0.310741	0.000159598	-2.08401e-10	-0.245971	0.000160192	-2.08401e-10	-0.245685
42460000	chr15:42460000:T:A	1.85576e-09	-2.08401e-10	-0.986632	8.01676e-05	-2.08401e-10	-0.93451	8.03714e-05	-2.08401e-10	-0.9354
42460218	chr15:42460218:A:G	2.3963e-10	-1.8562	-1.17738	9.53795e-06	-1.86981	-1.19354	9.5776e-06	-1.86979	-1.19284
42460281	chr15:42460281:C:T	1.52827e-09	-2.08401e-10	-1.18079	6.31897e-05	-2.08401e-10	-1.17249	6.34271e-05	-2.08401e-10	-1.17217
42460548	chr15:42460548:G:C	1.89661e-09	-2.08401e-10	-0.96486	8.20705e-05	-2.08401e-10	-0.91105	8.22768e-05	-2.08401e-10	-0.91197
42460632	chr15:42460632:A:G	7.77025e-09	-0.207123	0.6525	0.000129395	-1.36212	0.906356	0.000128549	-1.36135	0.895601
42460985	chr15:42460985:AAGAAACTTCAAAAAG:A	1.63718e-09	-2.08401e-10	-1.11195	6.7874e-05	-2.08401e-10	-1.10098	6.81436e-05	-2.08401e-10	-1.10044
42461191	chr15:42461191:T:C	1.94922e-09	-2.08401e-10	-0.937497	8.14182e-05	-2.08401e-10	-0.919031	8.16675e-05	-2.08401e-10	-0.919403
42461319	chr15:42461319:G:A	1.43472e-09	-2.08401e-10	-1.24395	5.87747e-05	-2.08401e-10	-1.24492	5.89912e-05	-2.08401e-10	-1.24467
42461486	chr15:42461486:T:G	2.42189e-10	-1.86325	-1.15971	1.00528e-05	-1.83297	-1.17781	1.00939e-05	-1.83311	-1.17702
42461914	chr15:42461914:G:A	1.79623e-09	-2.08401e-10	-1.01924	7.26809e-05	-2.08401e-10	-1.03255	7.29556e-05	-2.08401e-10	-1.03221
42462053	chr15:42462053:G:C	8.70331e-09	-2.08401e-10	0.558778	0.000422179	-2.08401e-10	0.7268	0.000423353	-2.08401e-10	0.726146
42462080	chr15:42462080:T:C	1.66589e-09	-2.08401e-10	-1.09457	6.89467e-05	-2.08401e-10	-1.0853	6.91703e-05	-2.08401e-10	-1.08549
42462320	chr15:42462320:A:G	1.45952e-09	0.00620829	-1.23302	1.76026e-05	-1.22561	-1.22497	1.76617e-05	-1.22497	-1.22568
42462451	chr15:42462451:T:C	1.27667e-06	5.55682	-0.00973595	0.000780281	1.33519	0.00583914	0.000786689	1.33754	0.00822987
42462524	chr15:42462524:G:A	4.65087e-09	-2.08401e-10	-0.0678709	0.000194706	-2.08401e-10	-0.0471404	0.000195296	-2.08401e-10	-0.0475413
42462944	chr15:42462944:G:A	1.46077e-09	-2.08401e-10	-1.22597	5.97993e-05	-2.08401e-10	-1.22764	6.00286e-05	-2.08401e-10	-1.22724
42463292	chr15:42463292:G:C	2.16938e-09	0.412326	-1.24281	1.70814e-05	-1.23737	-1.24327	1.71462e-05	-1.23681	-1.24347
42463357	chr15:42463357:C:T	3.26261e-09	-0.422397	-2.85769e-10	9.95291e-05	-0.718179	-2.85769e-10	0.000100035	-0.716541	-2.85769e-10
42463706	chr15:42463706:G:A	2.3223e-10	-1.85629	-1.20867	9.42273e-06	-1.86978	-1.20572	9.45294e-06	-1.86977	-1.20597
42464213	chr15:42464213:G:A	1.41361e-09	-2.08401e-10	-1.25878	5.79655e-05	-2.08401e-10	-1.25878	5.81643e-05	-2.08401e-10	-1.25879
42464421	chr15:42464421:T:C	2.30984e-10	-1.86338	-1.20695	9.43672e-06	-1.87006	-1.20396	9.46669e-06	-1.87007	-1.20421
42464942	chr15:42464942:T:C	3.31147e-10	-1.45218	-1.25794	9.12375e-06	-1.85116	-1.25658	9.15378e-06	-1.85115	-1.25674
42465961	chr15:42465961:T:A	2.02394e-09	-2.08401e-10	-0.89988	8.44258e-05	-2.08401e-10	-0.882756	8.47897e-05	-2.08401e-10	-0.881885
42466788	chr15:42466788:C:T	1.64304e-09	-2.08401e-10	-1.10838	6.87764e-05	-2.08401e-10	-1.08777	6.89814e-05	-2.08401e-10	-1.08822
42466853	chr15:42466853:G:A	8.12465e-10	-1.81261	-2.85769e-10	3.29701e-05	-1.82303	-2.85769e-10	3.30832e-05	-1.82303	-2.85769e-10
42466890	chr15:42466890:T:C	1.41346e-09	-2.08401e-10	-1.25889	5.80227e-05	-2.08401e-10	-1.2578	5.82193e-05	-2.08401e-10	-1.25784
42466980	chr15:42466980:A:C	2.18024e-09	-2.08401e-10	-0.82549	9.19106e-05	-2.08401e-10	-0.797813	9.22676e-05	-2.08401e-10	-0.797366
42467111	chr15:42467111:G:A	1.64736e-09	-2.08401e-10	-1.10575	6.81131e-05	-2.08401e-10	-1.09746	6.83168e-05	-2.08401e-10	-1.0979
42467599	chr15:42467599:C:CT	2.6805e-10	-1.86836	-1.05315	1.10813e-05	-1.86732	-1.04605	1.11131e-05	-1.86736	-1.04657
42467961	chr15:42467961:A:G	2.50269e-07	4.93679	-1.01918	0.000227062	1.08732	-0.980722	0.000228559	1.08977	-0.980033
42468008	chr15:42468008:C:T	1.6314e-09	-2.08401e-10	-1.11549	6.65195e-05	-2.08401e-10	-1.12113	6.67595e-05	-2.08401e-10	-1.12096
42468020	chr15:42468020:T:C	4.26506e-09	-2.08401e-10	-0.15447	0.00018842	-2.08401e-10	-0.0799538	0.000189107	-2.08401e-10	-0.0797471
42468278	chr15:42468278:A:G	1.42416e-06	5.72857	-0.072155	0.000865621	1.50954	-0.0647223	0.000872893	1.51182	-0.0620674
42468421	chr15:42468421:G:A	1.42866e-09	-1.24819	-2.85769e-10	5.06728e-05	-1.39324	-2.85769e-10	5.08902e-05	-1.39239	-2.85769e-10
42468449	chr15:42468449:A:G	1.70132e-09	-2.08401e-10	-1.07352	6.9304e-05	-2.08401e-10	-1.08013	6.95559e-05	-2.08401e-10	-1.07993
42469324	chr15:42469324:T:C	1.84177e-09	-2.08401e-10	-0.994199	7.59667e-05	-2.08401e-10	-0.988334	7.62991e-05	-2.08401e-10	-0.987398
42469480	chr15:42469480:C:T	1.41461e-09	-2.08401e-10	-1.25807	5.81527e-05	-2.08401e-10	-1.25556	5.83477e-05	-2.08401e-10	-1.25564
42469534	chr15:42469534:CA:C	3.06286e-09	-2.08401e-10	-0.485577	0.000125415	-2.08401e-10	-0.487001	0.000125928	-2.08401e-10	-0.486346
42469802	chr15:42469802:C:T	2.5189e-09	-0.681102	-2.85769e-10	0.000116849	-0.557744	-2.85769e-10	0.00011729	-0.557407	-2.85769e-10
42470790	chr15:42470790:G:A	1.43643e-09	-2.08401e-10	-1.24277	5.87465e-05	-2.08401e-10	-1.2454	5.8951e-05	-2.08401e-10	-1.24535
42471019	chr15:42471019:G:A	2.2983e-10	-1.8557	-1.21964	9.31803e-06	-1.86964	-1.21704	9.34818e-06	-1.86962	-1.21726
42471175	chr15:42471175:C:T	1.66284e-09	-2.08401e-10	-1.0964	6.89788e-05	-2.08401e-10	-1.08483	6.92547e-05	-2.08401e-10	-1.08427
42471208	chr15:42471208:C:T	5.59044e-09	-2.08401e-10	0.116132	0.000229117	-2.08401e-10	0.115604	0.000230114	-2.08401e-10	0.116515
42471452	chr15:42471452:G:A	2.53479e-09	-0.674815	-2.85769e-10	0.00011738	-0.553212	-2.85769e-10	0.000117822	-0.552884	-2.85769e-10
42472103	chr15:42472103:A:C	1.86635e-09	-2.08401e-10	-0.980942	7.69987e-05	-2.08401e-10	-0.97484	7.73372e-05	-2.08401e-10	-0.973884
42472321	chr15:42472321:G:C	5.49351e-09	-2.08401e-10	0.0986419	0.000232376	-2.08401e-10	0.129727	0.000233127	-2.08401e-10	0.129525
42472716	chr15:42472716:G:A	1.64423e-09	-2.08401e-10	-1.10765	6.79846e-05	-2.08401e-10	-1.09935	6.81878e-05	-2.08401e-10	-1.09979
42473105	chr15:42473105:G:A	1.84737e-09	-2.08401e-10	-0.99116	7.62026e-05	-2.08401e-10	-0.985234	7.6536e-05	-2.08401e-10	-0.984298
42473426	chr15:42473426:G:A	1.76643e-09	0.214453	-1.25042	1.90829e-05	-1.12111	-1.24872	1.91544e-05	-1.12092	-1.24861
42473475	chr15:42473475:C:T	1.83565e-09	-2.08401e-10	-0.997528	7.57158e-05	-2.08401e-10	-0.991642	7.60463e-05	-2.08401e-10	-0.990717
42473549	chr15:42473549:G:A	3.81867e-09	-2.08401e-10	-0.265024	0.0001673	-2.08401e-10	-0.198839	0.000167927	-2.08401e-10	-0.198531
42473642	chr15:42473642:C:A	1.90427e-09	-2.08401e-10	-0.960829	8.24298e-05	-2.08401e-10	-0.906683	8.26365e-05	-2.08401e-10	-0.907607
42473941	chr15:42473941:C:T	3.2959e-09	-2.08401e-10	-0.412247	0.000143577	-2.08401e-10	-0.351755	0.000144097	-2.08401e-10	-0.351576
42474089	chr15:42474089:T:C	3.27327e-09	-2.08401e-10	-0.419136	0.000142557	-2.08401e-10	-0.358887	0.000143077	-2.08401e-10	-0.358678
42475259	chr15:42475259:C:G	1.86177e-09	-2.08401e-10	-0.983395	7.68067e-05	-2.08401e-10	-0.977338	7.71437e-05	-2.08401e-10	-0.976389
42475313	chr15:42475313:G:A	5.28875e-09	-2.08401e-10	0.0606559	0.000247277	-2.08401e-10	0.191882	0.000249069	-2.08401e-10	0.195669
42475382	chr15:42475382:C:T	2.3273e-09	0.469284	-1.2295	2.3483e-05	-0.933044	-1.22931	2.35883e-05	-0.932567	-1.22874
42475692	chr15:42475692:T:C	1.4299e-09	-1.24732	-2.85769e-10	6.65951e-05	-1.12	-2.85769e-10	6.68087e-05	-1.12023	-2.85769e-10
42475783	chr15:42475783:G:A	2.04198e-06	5.95125	0.0655008	0.00114236	1.64917	0.0730529	0.00115222	1.65153	0.0758597
42475801	chr15:42475801:T:C	1.64439e-09	-2.08401e-10	-1.10756	6.77201e-05	-2.08401e-10	-1.10325	6.80018e-05	-2.08401e-10	-1.10252
42475806	chr15:42475806:C:T	3.69299e-09	-2.08401e-10	-0.298489	0.000161625	-2.08401e-10	-0.233349	0.000162229	-2.08401e-10	-0.233049
42476000	chr15:42476000:C:T	1.28307e-09	-0.0967667	-1.25891	1.58372e-05	-1.29741	-1.25885	1.58949e-05	-1.29722	-1.25884
42476053	chr15:42476053:A:G	5.85705e-09	-2.08401e-10	0.16272	0.000275121	-2.08401e-10	0.29858	0.00027715	-2.08401e-10	0.3025
42476181	chr15:42476181:T:C	1.53295e-09	-0.00723994	-1.17049	1.9012e-05	-1.21746	-1.1561	1.90661e-05	-1.2168	-1.15735
42476257	chr15:42476257:T:C	1.09514e-08	-2.08401e-10	0.78854	0.000537082	-2.08401e-10	0.967521	0.000538552	-2.08401e-10	0.966825
42476850	chr15:42476850:A:G	2.48592e-10	-1.80739	-1.18948	9.65487e-06	-1.84684	-1.20432	9.69499e-06	-1.84677	-1.20368
42477046	chr15:42477046:C:T	1.63609e-09	-2.08401e-10	-1.11262	6.76389e-05	-2.08401e-10	-1.10445	6.78415e-05	-2.08401e-10	-1.10488
42477136	chr15:42477136:C:T	2.52415e-10	-1.77137	-1.21024	9.7164e-06	-1.82228	-1.22254	9.75621e-06	-1.82215	-1.22201
42477760	chr15:42477760:A:G	5.47329e-09	-2.08401e-10	0.0949552	0.00025629	-2.08401e-10	0.22768	0.000258158	-2.08401e-10	0.231513
42477834	chr15:42477834:A:G	1.01454e-08	0.0257057	0.686388	0.000155507	-1.21346	0.941522	0.000154511	-1.21254	0.930751
42478164	chr15:42478164:T:C	1.57702e-06	5.9853	-0.22693	0.000875578	1.67629	-0.220033	0.000882854	1.67865	-0.217547
42478192	chr15:42478192:C:T	1.80448e-09	-2.08401e-10	-1.01466	7.29924e-05	-2.08401e-10	-1.02827	7.32685e-05	-2.08401e-10	-1.02793
42478232	chr15:42478232:T:G	2.1687e-09	-2.08401e-10	-0.8308	8.87768e-05	-2.08401e-10	-0.832504	8.91318e-05	-2.08401e-10	-0.831942
42478655	chr15:42478655:G:A	4.2519e-09	0.370256	-0.527815	5.01798e-05	-1.00633	-0.396688	5.01051e-05	-1.00553	-0.402402
42478717	chr15:42478717:G:A	1.73814e-09	-2.08401e-10	-1.05211	7.41321e-05	-2.08401e-10	-1.01278	7.43425e-05	-2.08401e-10	-1.01338
42478872	chr15:42478872:C:T	5.08061e-09	-2.08401e-10	0.0205057	0.000202028	-2.08401e-10	-0.0102247	0.000202879	-2.08401e-10	-0.00944979
42479102	chr15:42479102:T:C	1.53904e-09	-2.08401e-10	-1.17377	6.34283e-05	-2.08401e-10	-1.16872	6.36683e-05	-2.08401e-10	-1.16837
42479291	chr15:42479291:T:G	1.4137e-09	-2.08401e-10	-1.25871	5.80326e-05	-2.08401e-10	-1.25762	5.82303e-05	-2.08401e-10	-1.25765
42479300	chr15:42479300:G:A	1.48919e-09	-2.08401e-10	-1.2067	6.0809e-05	-2.08401e-10	-1.21089	6.10245e-05	-2.08401e-10	-1.21078
42479314	chr15:42479314:C:T	1.44414e-09	-2.08401e-10	-1.23741	5.94483e-05	-2.08401e-10	-1.23352	5.96483e-05	-2.08401e-10	-1.23359
42479560	chr15:42479560:G:A	1.86847e-09	-2.08401e-10	-0.979808	7.55874e-05	-2.08401e-10	-0.99334	7.588e-05	-2.08401e-10	-0.992906
42479571	chr15:42479571:A:G	4.47333e-09	-2.08401e-10	-0.106793	0.000216111	-2.08401e-10	0.0571632	0.00021641	-2.08401e-10	0.0551135
42479716	chr15:42479716:C:T	1.16514e-08	-2.08401e-10	0.850499	0.000503332	-2.08401e-10	0.902622	0.000505003	-2.08401e-10	0.902506
42479767	chr15:42479767:G:A	8.52669e-10	-1.76431	-2.85769e-10	3.82299e-05	-1.67501	-2.85769e-10	3.83413e-05	-1.67553	-2.85769e-10
42480407	chr15:42480407:T:C	9.9174e-10	-1.61322	-2.85769e-10	3.74375e-05	-1.69596	-2.85769e-10	3.75314e-05	-1.69688	-2.85769e-10
42480494	chr15:42480494:G:T	1.59204e-09	-2.08401e-10	-1.13991	6.77563e-05	-2.08401e-10	-1.10271	6.7948e-05	-2.08401e-10	-1.10332
42480583	chr15:42480583:A:G	6.74288e-08	3.20793	-0.601782	0.00018008	0.503618	-0.628846	0.000181101	0.504798	-0.627803
42480594	chr15:42480594:T:C	4.9051e-09	1.18888	-1.20353	0.000131525	0.757966	-1.1974	0.000132027	0.757757	-1.19681
42480603	chr15:42480603:A:G	8.6365e-08	3.69393	-0.840275	9.13157e-05	-0.00661649	-0.79769	9.17482e-05	-0.00520931	-0.797802
42480660	chr15:42480660:T:C	2.92741e-10	-1.79417	-1.03922	1.34396e-05	-1.72005	-1.00037	1.34806e-05	-1.72011	-1.00069
42480922	chr15:42480922:T:C	2.60804e-10	-1.86088	-1.08804	1.14292e-05	-1.83035	-1.05211	1.14667e-05	-1.83031	-1.0523
42481067	chr15:42481067:T:C	2.102e-09	-2.08401e-10	-0.862035	9.29227e-05	-2.08401e-10	-0.786861	9.34505e-05	-2.08401e-10	-0.784627
42481139	chr15:42481139:A:G	1.48415e-09	-2.08401e-10	-1.21008	6.2363e-05	-2.08401e-10	-1.18566	6.25509e-05	-2.08401e-10	-1.18608
42483101	chr15:42483101:A:G	7.16297e-09	-2.08401e-10	0.363999	0.000307995	-2.08401e-10	0.411454	0.000309024	-2.08401e-10	0.411361
42483452	chr15:42483452:C:T	2.64021e-07	3.51873	0.452374	0.000873147	0.738825	0.714649	0.000876648	0.741445	0.712601
42483462	chr15:42483462:G:A	3.00465e-10	-1.86279	-0.944555	1.32757e-05	-1.83483	-0.897859	1.33186e-05	-1.8348	-0.898097
42483697	chr15:42483697:A:C	1.71108e-09	-2.08401e-10	-1.0678	6.97055e-05	-2.08401e-10	-1.07435	6.99593e-05	-2.08401e-10	-1.07415
42484201	chr15:42484201:G:A	2.33924e-09	0.491183	-1.24628	7.42508e-05	0.232209	-1.24339	7.44415e-05	0.231179	-1.24323
42484276	chr15:42484276:G:A	1.54886e-09	-2.08401e-10	-1.1674	6.55954e-05	-2.08401e-10	-1.13512	6.57856e-05	-2.08401e-10	-1.13566
42484701	chr15:42484701:G:A	1.44803e-09	-2.08401e-10	-1.23472	5.91818e-05	-2.08401e-10	-1.23801	5.93886e-05	-2.08401e-10	-1.23796
42484738	chr15:42484738:A:AAAAC	2.56808e-07	3.38145	0.561956	0.000893527	0.642111	0.834437	0.000896816	0.644692	0.832099
42485169	chr15:42485169:A:C	1.20737e-08	0.886105	-2.85769e-10	0.000380857	0.623794	-2.85769e-10	0.00038196	0.623257	-2.85769e-10
42485646	chr15:42485646:A:T	1.44116e-09	-2.08401e-10	-1.23947	5.89222e-05	-2.08401e-10	-1.24241	5.91277e-05	-2.08401e-10	-1.24236
42485701	chr15:42485701:C:T	2.10725e-09	-2.08401e-10	-0.859541	8.69367e-05	-2.08401e-10	-0.853449	8.71704e-05	-2.08401e-10	-0.854194
42486304	chr15:42486304:G:C	1.48892e-09	-1.20687	-2.85769e-10	5.21206e-05	-1.36507	-2.85769e-10	5.23534e-05	-1.36404	-2.85769e-10
42486602	chr15:42486602:TTTAGTA:T	3.16646e-09	-2.08401e-10	-0.452311	0.000134228	-2.08401e-10	-0.419091	0.000134639	-2.08401e-10	-0.419464
42486657	chr15:42486657:AC:A	5.24164e-09	-2.08401e-10	0.0517082	0.000240569	-2.08401e-10	0.164378	0.000241199	-2.08401e-10	0.163565
42487011	chr15:42487011:A:T	1.42467e-09	-2.08401e-10	-1.25099	5.83169e-05	-2.08401e-10	-1.25274	5.85192e-05	-2.08401e-10	-1.2527
42487379	chr15:42487379:TAAG:T	1.09329e-08	-2.08401e-10	0.786853	0.000531412	-2.08401e-10	0.956909	0.000532815	-2.08401e-10	0.956116
42487964	chr15:42487964:G:A	8.1707e-10	-1.80696	-2.85769e-10	3.29739e-05	-1.82291	-2.85769e-10	3.30854e-05	-1.82297	-2.85769e-10
42488102	chr15:42488102:G:A	8.15926e-10	-1.80836	-2.85769e-10	3.6988e-05	-1.70803	-2.85769e-10	3.71137e-05	-1.70807	-2.85769e-10
42488147	chr15:42488147:T:C	1.41413e-09	-2.08401e-10	-1.25841	5.80742e-05	-2.08401e-10	-1.25691	5.82719e-05	-2.08401e-10	-1.25694
42489155	chr15:42489155:C:A	3.48484e-09	-2.08401e-10	-0.356504	0.000140343	-2.08401e-10	-0.374539	0.000140912	-2.08401e-10	-0.373924
42490391	chr15:42490391:T:C	2.16181e-09	-2.08401e-10	-0.833982	8.85473e-05	-2.08401e-10	-0.835092	8.89012e-05	-2.08401e-10	-0.834534
42490509	chr15:42490509:C:T	1.36072e-09	-1.29691	-2.85769e-10	4.89292e-05	-1.42826	-2.85769e-10	4.91426e-05	-1.42733	-2.85769e-10
42490698	chr15:42490698:G:C	2.27302e-09	-0.783817	-2.85769e-10	7.65596e-05	-0.980559	-2.85769e-10	7.69089e-05	-0.979438	-2.85769e-10
42491060	chr15:42491060:C:T	3.15754e-09	-2.08401e-10	-0.455133	0.00014405	-2.08401e-10	-0.34847	0.000144996	-2.08401e-10	-0.345355
42491708	chr15:42491708:C:A	1.41849e-09	-2.08401e-10	-1.25533	5.8098e-05	-2.08401e-10	-1.2565	5.82988e-05	-2.08401e-10	-1.25648
42491847	chr15:42491847:T:G	1.49624e-09	-2.08401e-10	-1.20197	6.29625e-05	-2.08401e-10	-1.17609	6.31513e-05	-2.08401e-10	-1.17652
42492595	chr15:42492595:T:C	2.09597e-09	-1.85969	0.994783	0.000106731	-1.7992	1.15089	0.000106361	-1.79962	1.1444
42492834	chr15:42492834:C:T	1.54627e-09	-2.08401e-10	-1.16908	6.54626e-05	-2.08401e-10	-1.13715	6.56528e-05	-2.08401e-10	-1.13768
42492939	chr15:42492939:G:A	4.20136e-06	7.42696	-0.688723	0.00121886	2.48361	-0.696567	0.00122802	2.4863	-0.695196
42493356	chr15:42493356:A:C	1.41479e-09	-2.08401e-10	-1.25794	5.80593e-05	-2.08401e-10	-1.25716	5.82533e-05	-2.08401e-10	-1.25726
42493434	chr15:42493434:C:G	4.18747e-09	-2.08401e-10	-0.172829	0.000168474	-2.08401e-10	-0.191848	0.000169169	-2.08401e-10	-0.191163
42493805	chr15:42493805:G:A	1.48923e-09	-1.20666	-2.85769e-10	4.98853e-05	-1.4089	-2.85769e-10	5.01187e-05	-1.40767	-2.85769e-10
42493962	chr15:42493962:T:C	1.02056e-07	3.49716	-0.476562	0.000302809	0.721537	-0.327065	0.0003041	0.723858	-0.328562
42494152	chr15:42494152:T:C	1.64115e-09	-2.08401e-10	-1.10953	7.00708e-05	-2.08401e-10	-1.06912	7.02658e-05	-2.08401e-10	-1.06977
42494252	chr15:42494252:G:A	2.75494e-09	-2.08401e-10	-0.591529	0.000124521	-2.08401e-10	-0.494158	0.000125307	-2.08401e-10	-0.491296
42494833	chr15:42494833:C:T	1.0116e-09	-1.5934	-2.85769e-10	3.79832e-05	-1.68149	-2.85769e-10	3.80765e-05	-1.68246	-2.85769e-10
42495261	chr15:42495261:G:A	3.09774e-10	-1.51915	-1.25769	1.14667e-05	-1.62623	-1.25294	1.15121e-05	-1.62564	-1.25302
42495909	chr15:42495909:A:G	4.27765e-06	7.00239	-0.246157	0.00133292	2.11659	-0.240094	0.00134325	2.11925	-0.23846
42496578	chr15:42496578:G:A	1.49519e-09	-2.08401e-10	-1.20267	6.13348e-05	-2.08401e-10	-1.20228	6.15487e-05	-2.08401e-10	-1.20223
42496656	chr15:42496656:G:T	2.4096e-09	-2.08401e-10	-0.725466	0.000103897	-2.08401e-10	-0.675232	0.000104276	-2.08401e-10	-0.675015
42496774	chr15:42496774:A:C	1.42351e-09	-2.08401e-10	-1.2518	5.85213e-05	-2.08401e-10	-1.24924	5.87194e-05	-2.08401e-10	-1.24929
42497327	chr15:42497327:A:G	1.56176e-09	-0.4865	-0.672613	2.60092e-05	-1.51774	-0.542438	2.59661e-05	-1.51712	-0.54815
42497568	chr15:42497568:C:T	5.71977e-06	7.12014	-0.0733855	0.00173143	2.20533	-0.0672629	0.00174514	2.208	-0.0654739
42497971	chr15:42497971:C:T	1.45735e-09	-2.08401e-10	-1.22831	6.01317e-05	-2.08401e-10	-1.22209	6.03532e-05	-2.08401e-10	-1.22184
42497997	chr15:42497997:G:A	2.21902e-10	-1.86453	-1.24591	9.01507e-06	-1.86925	-1.25049	9.04646e-06	-1.86925	-1.25044
42498331	chr15:42498331:G:A	5.937e-08	3.13321	-0.654345	0.000174033	0.363413	-0.522795	0.000174785	0.365594	-0.524095
42498462	chr15:42498462:G:C	1.61477e-09	-2.08401e-10	-1.12574	6.88005e-05	-2.08401e-10	-1.08742	6.89943e-05	-2.08401e-10	-1.08804
42498649	chr15:42498649:T:G	2.62872e-09	-2.08401e-10	-0.638429	0.000110912	-2.08401e-10	-0.609893	0.000111257	-2.08401e-10	-0.610215
42498784	chr15:42498784:A:T	1.60483e-09	-2.08401e-10	-1.13191	6.83138e-05	-2.08401e-10	-1.09452	6.8507e-05	-2.08401e-10	-1.09512
42498958	chr15:42498958:T:A	1.58554e-09	-2.08401e-10	-1.144	6.73787e-05	-2.08401e-10	-1.1083	6.7571e-05	-2.08401e-10	-1.10888
42499197	chr15:42499197:T:C	9.971e-09	-2.08401e-10	0.694756	0.000487332	-2.08401e-10	0.870317	0.000488696	-2.08401e-10	0.869682
42499218	chr15:42499218:G:A	6.72633e-09	-2.08401e-10	0.301103	0.000319716	-2.08401e-10	0.448804	0.00032059	-2.08401e-10	0.448103
42499478	chr15:42499478:A:C	4.90303e-10	-1.19855	-1.11911	2.62574e-05	-0.953362	-1.09732	2.63091e-05	-0.953887	-1.09826
42500113	chr15:42500113:G:C	1.57266e-09	-2.08401e-10	-1.15216	6.67559e-05	-2.08401e-10	-1.11759	6.69477e-05	-2.08401e-10	-1.11815
42500155	chr15:42500155:T:C	3.26217e-06	6.65186	-0.166639	0.00112738	1.8699	-0.160877	0.00113611	1.87245	-0.159142
42500351	chr15:42500351:C:CA	1.72378e-09	-2.08401e-10	-1.0604	7.02148e-05	-2.08401e-10	-1.06707	7.04705e-05	-2.08401e-10	-1.06686
42501173	chr15:42501173:A:C	1.47161e-09	-0.584069	-0.634498	2.58341e-05	-1.56659	-0.500343	2.57858e-05	-1.56601	-0.506224
42501445	chr15:42501445:G:A	2.24713e-10	-1.85465	-1.24321	9.0286e-06	-1.86995	-1.24828	9.06014e-06	-1.86995	-1.24822
42501588	chr15:42501588:T:C	1.48191e-09	-1.21159	-2.85769e-10	6.97994e-05	-1.073	-2.85769e-10	7.00223e-05	-1.07324	-2.85769e-10
42502096	chr15:42502096:T:C	1.58739e-09	-2.08401e-10	-1.14283	6.74659e-05	-2.08401e-10	-1.10701	6.76583e-05	-2.08401e-10	-1.10759
42502304	chr15:42502304:A:G	1.60409e-09	-2.08401e-10	-1.13237	6.8278e-05	-2.08401e-10	-1.09504	6.84712e-05	-2.08401e-10	-1.09565
42502482	chr15:42502482:C:T	1.60191e-09	-2.08401e-10	-1.13373	6.81725e-05	-2.08401e-10	-1.09659	6.83656e-05	-2.08401e-10	-1.09719
42503057	chr15:42503057:G:C	2.29444e-09	-2.08401e-10	-0.774435	9.28956e-05	-2.08401e-10	-0.787153	9.32541e-05	-2.08401e-10	-0.786731
42503208	chr15:42503208:G:A	2.24181e-10	-1.8415	-1.25873	8.96751e-06	-1.86631	-1.25871	8.99826e-06	-1.86631	-1.25872
42503288	chr15:42503288:G:A	2.23342e-10	-1.85771	-1.24627	9.00366e-06	-1.87023	-1.25077	9.03503e-06	-1.87023	-1.25072
42503515	chr15:42503515:A:G	3.67509e-09	-2.08401e-10	-0.303348	0.00014815	-2.08401e-10	-0.320402	0.000148756	-2.08401e-10	-0.319753
42503561	chr15:42503561:G:C	1.6866e-09	-2.08401e-10	-1.08221	6.93454e-05	-2.08401e-10	-1.07953	6.95641e-05	-2.08401e-10	-1.07981
42503570	chr15:42503570:G:A	1.15383e-09	-1.46184	-2.85769e-10	3.99639e-05	-1.63065	-2.85769e-10	4.01397e-05	-1.62969	-2.85769e-10
42503718	chr15:42503718:G:C	4.37192e-06	6.99476	-0.216732	0.00136491	2.11074	-0.210532	0.00137551	2.11339	-0.208872
42504244	chr15:42504244:G:A	6.0043e-08	3.11959	-0.629455	0.000176767	0.351604	-0.495403	0.000177525	0.353777	-0.496725
42505074	chr15:42505074:C:T	2.20377e-10	-1.86765	-1.24969	9.24207e-06	-1.84241	-1.25245	9.27297e-06	-1.84252	-1.25244
42505265	chr15:42505265:G:A	2.21009e-10	-1.86383	-1.25065	9.33458e-06	-1.83168	-1.25322	9.36557e-06	-1.83181	-1.25321
42505687	chr15:42505687:C:T	1.63988e-09	-2.08401e-10	-1.1103	7.00049e-05	-2.08401e-10	-1.07006	7.01999e-05	-2.08401e-10	-1.07071
42506065	chr15:42506065:C:T	2.68948e-09	-2.08401e-10	-0.615579	0.000119545	-2.08401e-10	-0.534932	0.000119889	-2.08401e-10	-0.535494
42506481	chr15:42506481:T:C	1.42256e-09	-2.08401e-10	-1.25247	5.84799e-05	-2.08401e-10	-1.24995	5.8687e-05	-2.08401e-10	-1.24984
42506725	chr15:42506725:C:T	2.28016e-10	-1.8244	-1.25887	9.03909e-06	-1.85862	-1.25845	9.07004e-06	-1.85861	-1.25847
42507690	chr15:42507690:G:C	3.34648e-09	-2.08401e-10	-0.397017	0.000134971	-2.08401e-10	-0.413571	0.000135517	-2.08401e-10	-0.412963
42508354	chr15:42508354:G:A	3.36142e-09	-2.08401e-10	-0.392562	0.000135568	-2.08401e-10	-0.409153	0.000136117	-2.08401e-10	-0.408543
42508569	chr15:42508569:C:T	6.62349e-06	8.28914	-1.09569	0.00125356	2.92289	-1.10778	0.00126307	2.92558	-1.10634
42509409	chr15:42509409:A:T	6.24595e-09	-2.08401e-10	0.227008	0.000297709	-2.08401e-10	0.377488	0.00029854	-2.08401e-10	0.376843
42509673	chr15:42509673:C:T	1.44424e-09	-2.08401e-10	-1.23734	5.94775e-05	-2.08401e-10	-1.23303	5.9677e-05	-2.08401e-10	-1.23311
42509753	chr15:42509753:C:T	4.44254e-09	-2.08401e-10	-0.113698	0.000190201	-2.08401e-10	-0.0705498	0.000190816	-2.08401e-10	-0.070749
42510732	chr15:42510732:C:T	2.87572e-09	-2.08401e-10	-0.548621	0.000121677	-2.08401e-10	-0.517257	0.000122054	-2.08401e-10	-0.517597
42510792	chr15:42510792:C:A	1.6055e-09	-2.08401e-10	-1.13149	6.83462e-05	-2.08401e-10	-1.09404	6.85395e-05	-2.08401e-10	-1.09465
42511979	chr15:42511979:G:A	1.92572e-09	-2.08401e-10	-0.949627	7.8894e-05	-2.08401e-10	-0.950524	7.9203e-05	-2.08401e-10	-0.950045
42512163	chr15:42512163:T:C	1.46511e-09	-2.08401e-10	-1.223	6.06553e-05	-2.08401e-10	-1.21342	6.08648e-05	-2.08401e-10	-1.2134
42512327	chr15:42512327:C:CTCTTAAGGAGCGCCTGAAAAT	1.60159e-09	-2.08401e-10	-1.13393	6.81779e-05	-2.08401e-10	-1.09651	6.83713e-05	-2.08401e-10	-1.09711
42512339	chr15:42512339:G:A	2.00966e-08	1.39562	-2.85769e-10	0.000623093	1.11607	-2.85769e-10	0.000624709	1.11523	-2.85769e-10
42512589	chr15:42512589:G:A	3.63379e-09	-2.08401e-10	-0.314651	0.000146507	-2.08401e-10	-0.331556	0.000147102	-2.08401e-10	-0.330933
42512609	chr15:42512609:C:A	1.5957e-09	-2.08401e-10	-1.13761	6.78716e-05	-2.08401e-10	-1.10101	6.80644e-05	-2.08401e-10	-1.1016
42512802	chr15:42512802:G:A	1.40107e-09	-0.635111	-0.632581	2.52563e-05	-1.59131	-0.498246	2.52085e-05	-1.59075	-0.504129
42513844	chr15:42513844:G:A	2.0624e-09	-2.08401e-10	-0.881055	9.10073e-05	-2.08401e-10	-0.807689	9.15203e-05	-2.08401e-10	-0.805498
42513958	chr15:42513958:T:C	1.63556e-09	-2.08401e-10	-1.11294	6.97977e-05	-2.08401e-10	-1.07303	6.99925e-05	-2.08401e-10	-1.07367
42514125	chr15:42514125:T:C	6.09933e-09	0.203254	-2.85769e-10	0.000280898	0.319361	-2.85769e-10	0.000281976	0.319762	-2.85769e-10
42514133	chr15:42514133:TG:T	2.45848e-10	-1.76683	-1.24114	9.47322e-06	-1.82416	-1.246	9.50645e-06	-1.82413	-1.24595
42514495	chr15:42514495:A:G	1.43201e-09	-2.08401e-10	-1.24585	5.89204e-05	-2.08401e-10	-1.24244	5.91191e-05	-2.08401e-10	-1.24251
42514511	chr15:42514511:G:A	1.63359e-09	-2.08401e-10	-1.11414	6.75872e-05	-2.08401e-10	-1.10521	6.78074e-05	-2.08401e-10	-1.10539
42514645	chr15:42514645:T:C	2.33229e-09	-2.08401e-10	-0.758075	0.000101184	-2.08401e-10	-0.701686	0.000101438	-2.08401e-10	-0.702606
42515799	chr15:42515799:G:C	1.66591e-09	-2.08401e-10	-1.09455	7.12542e-05	-2.08401e-10	-1.05238	7.14507e-05	-2.08401e-10	-1.05305
42516458	chr15:42516458:G:A	1.43312e-09	-2.08401e-10	-1.24507	5.89713e-05	-2.08401e-10	-1.24158	5.917e-05	-2.08401e-10	-1.24164
42516520	chr15:42516520:G:A	2.49563e-09	-0.630326	-0.0600581	4.80403e-05	-1.58766	0.141069	4.7822e-05	-1.58709	0.13252
42516575	chr15:42516575:C:T	2.14405e-09	-2.08401e-10	-0.842231	8.87789e-05	-2.08401e-10	-0.83248	8.90702e-05	-2.08401e-10	-0.832634
42516929	chr15:42516929:G:A	1.51783e-09	-2.08401e-10	-1.18764	6.30724e-05	-2.08401e-10	-1.17435	6.329e-05	-2.08401e-10	-1.17433
42517159	chr15:42517159:A:G	1.6732e-09	-2.08401e-10	-1.09019	7.16051e-05	-2.08401e-10	-1.04746	7.18019e-05	-2.08401e-10	-1.04815
42517304	chr15:42517304:T:C	3.87049e-09	-2.08401e-10	-0.251544	0.000156008	-2.08401e-10	-0.268721	0.000156647	-2.08401e-10	-0.268065
42517372	chr15:42517372:C:T	1.46203e-09	-2.08401e-10	-1.2251	6.05218e-05	-2.08401e-10	-1.21562	6.07301e-05	-2.08401e-10	-1.21562
42517487	chr15:42517487:G:A	4.26636e-09	-2.08401e-10	-0.154163	0.000196853	-2.08401e-10	-0.0361709	0.000197446	-2.08401e-10	-0.0365957
42518743	chr15:42518743:C:CTGAAAG	1.49007e-06	6.74661	-1.04496	0.000558599	2.001	-0.994201	0.000562289	2.00454	-0.994579
42518759	chr15:42518759:A:G	3.92249e-09	-2.08401e-10	-0.238198	0.000158086	-2.08401e-10	-0.255491	0.000158734	-2.08401e-10	-0.25483
42519433	chr15:42519433:A:G	1.57993e-09	-2.08401e-10	-1.14754	6.71039e-05	-2.08401e-10	-1.11239	6.7296e-05	-2.08401e-10	-1.11296
42520300	chr15:42520300:C:T	2.46899e-09	-2.08401e-10	-0.701115	0.000110685	-2.08401e-10	-0.611939	0.000111358	-2.08401e-10	-0.609305
42520524	chr15:42520524:T:G	4.66766e-06	7.15054	-0.307049	0.00138469	2.21598	-0.301369	0.0013954	2.21866	-0.299782
42520595	chr15:42520595:C:T	1.32782e-09	-0.625353	-0.696034	2.38574e-05	-1.57824	-0.568298	2.38189e-05	-1.57767	-0.573907
42520621	chr15:42520621:G:A	1.44217e-09	-2.08401e-10	-1.23878	5.9005e-05	-2.08401e-10	-1.24101	5.92116e-05	-2.08401e-10	-1.24094
42521063	chr15:42521063:G:T	1.4191e-09	-2.08401e-10	-1.2549	5.84683e-05	-2.08401e-10	-1.25014	5.86616e-05	-2.08401e-10	-1.25027
42521107	chr15:42521107:G:A	1.66292e-09	-2.08401e-10	-1.09635	7.08001e-05	-2.08401e-10	-1.05877	7.09828e-05	-2.08401e-10	-1.05962
42521114	chr15:42521114:T:G	2.68539e-10	-1.74032	-1.17937	1.04847e-05	-1.80819	-1.16052	1.05134e-05	-1.80799	-1.16141
42521271	chr15:42521271:T:C	3.88556e-09	-2.08401e-10	-0.247658	0.000156612	-2.08401e-10	-0.264857	0.000157254	-2.08401e-10	-0.2642
42521873	chr15:42521873:CCTTTGA:C	1.42839e-09	-2.08401e-10	-1.24837	5.87587e-05	-2.08401e-10	-1.24519	5.89681e-05	-2.08401e-10	-1.24506
42522263	chr15:42522263:C:G	1.70896e-09	-2.08401e-10	-1.06904	7.33111e-05	-2.08401e-10	-1.02392	7.351e-05	-2.08401e-10	-1.02464
42523088	chr15:42523088:C:T	1.47495e-09	-2.08401e-10	-1.2163	6.11218e-05	-2.08401e-10	-1.20576	6.13333e-05	-2.08401e-10	-1.20574
42524357	chr15:42524357:C:G	5.28904e-09	-2.08401e-10	0.060711	0.000227141	-2.08401e-10	0.106941	0.000227873	-2.08401e-10	0.106727
42524403	chr15:42524403:C:T	1.69535e-09	-2.08401e-10	-1.07704	7.26633e-05	-2.08401e-10	-1.03279	7.28614e-05	-2.08401e-10	-1.0335
42524533	chr15:42524533:C:A	1.50787e-09	-2.08401e-10	-1.19423	6.23876e-05	-2.08401e-10	-1.18526	6.26239e-05	-2.08401e-10	-1.18491
42525164	chr15:42525164:G:A	1.43627e-09	-2.08401e-10	-1.24287	5.9132e-05	-2.08401e-10	-1.23886	5.93309e-05	-2.08401e-10	-1.23893
42525185	chr15:42525185:G:A	2.92487e-09	-2.08401e-10	-0.531677	0.000118482	-2.08401e-10	-0.543868	0.000118941	-2.08401e-10	-0.543432
42525205	chr15:42525205:A:T	1.14478e-06	6.68555	-1.2475	0.000264212	1.50231	-1.24418	0.000265443	1.50393	-1.24459
42525698	chr15:42525698:G:A	2.33865e-10	-1.86118	-1.19676	9.4056e-06	-1.87009	-1.20723	9.43913e-06	-1.8701	-1.2071
42525828	chr15:42525828:T:C	2.16316e-09	0.420662	-1.25402	6.90028e-05	0.167662	-1.25214	6.91743e-05	0.166605	-1.25203
42526393	chr15:42526393:G:T	2.23935e-10	-1.87023	-1.23109	9.25129e-06	-1.85777	-1.2361	9.28265e-06	-1.85784	-1.23608
42526683	chr15:42526683:G:A	2.79566e-10	-1.8109	-1.06854	1.15846e-05	-1.85218	-1.01677	1.16203e-05	-1.85219	-1.01712
42527553	chr15:42527553:T:C	1.44172e-09	-2.08401e-10	-1.23909	5.93635e-05	-2.08401e-10	-1.23495	5.95629e-05	-2.08401e-10	-1.23503
42527755	chr15:42527755:G:C	1.52034e-09	-2.08401e-10	-1.18599	6.318e-05	-2.08401e-10	-1.17264	6.3398e-05	-2.08401e-10	-1.17263
42528253	chr15:42528253:C:T	1.34121e-09	-0.579569	-0.731787	2.32461e-05	-1.56452	-0.607972	2.3213e-05	-1.56394	-0.613407
42528391	chr15:42528391:G:A	3.55063e-08	2.87384	-0.90905	0.000110578	0.206533	-0.81944	0.000111	0.20876	-0.821285
42529007	chr15:42529007:G:T	1.42303e-09	-2.08401e-10	-1.25214	5.84759e-05	-2.08401e-10	-1.25001	5.86844e-05	-2.08401e-10	-1.24989
42529069	chr15:42529069:A:C	1.63529e-09	-2.08401e-10	-1.11311	6.9789e-05	-2.08401e-10	-1.07315	6.99841e-05	-2.08401e-10	-1.07379
42529589	chr15:42529589:T:C	2.95064e-09	-2.08401e-10	-0.522904	0.000119151	-2.08401e-10	-0.538237	0.000119628	-2.08401e-10	-0.537674
42529857	chr15:42529857:C:T	1.4298e-09	-2.08401e-10	-1.24739	5.88283e-05	-2.08401e-10	-1.24401	5.90262e-05	-2.08401e-10	-1.24408
42530021	chr15:42530021:G:C	1.67202e-09	-2.08401e-10	-1.0909	7.15455e-05	-2.08401e-10	-1.0483	7.17424e-05	-2.08401e-10	-1.04898
42530419	chr15:42530419:T:G	1.60204e-09	-2.08401e-10	-1.13365	6.79011e-05	-2.08401e-10	-1.10058	6.80901e-05	-2.08401e-10	-1.10123
42530500	chr15:42530500:C:T	1.64584e-09	-2.08401e-10	-1.10668	7.02962e-05	-2.08401e-10	-1.06591	7.04918e-05	-2.08401e-10	-1.06656
42530622	chr15:42530622:T:A	1.60577e-09	-2.08401e-10	-1.13132	6.83688e-05	-2.08401e-10	-1.09371	6.85622e-05	-2.08401e-10	-1.09432
42530738	chr15:42530738:A:G	1.01958e-08	-2.08401e-10	0.71705	0.000473155	-2.08401e-10	0.840793	0.000475917	-2.08401e-10	0.843185
42530769	chr15:42530769:A:G	3.10834e-09	-2.08401e-10	-0.470835	0.000132242	-2.08401e-10	-0.433992	0.000132646	-2.08401e-10	-0.434376
42531173	chr15:42531173:G:A	1.53834e-09	-2.08401e-10	-1.17422	6.33976e-05	-2.08401e-10	-1.1692	6.3631e-05	-2.08401e-10	-1.16896
42531596	chr15:42531596:AAGAAGGGCCAG:A	1.70793e-09	-2.08401e-10	-1.06964	6.95892e-05	-2.08401e-10	-1.07602	6.98422e-05	-2.08401e-10	-1.07582
42532278	chr15:42532278:A:G	2.96806e-10	-1.78871	-1.03089	1.22545e-05	-1.83816	-0.974578	1.22918e-05	-1.83817	-0.974954
42532380	chr15:42532380:T:C	7.41421e-08	3.12549	-0.424434	0.000229665	0.36541	-0.24742	0.000230631	0.367664	-0.248905
42532383	chr15:42532383:CTG:C	1.4143e-09	-2.08401e-10	-1.25829	5.79601e-05	-2.08401e-10	-1.25887	5.81588e-05	-2.08401e-10	-1.25888
42532384	chr15:42532384:T:C	7.6639e-08	2.61067	0.123512	0.000287579	0.00704988	0.335817	0.000288699	0.00902926	0.334296
42532386	chr15:42532386:A:C	1.41357e-09	-2.08401e-10	-1.2588	5.79821e-05	-2.08401e-10	-1.25849	5.81797e-05	-2.08401e-10	-1.25852
42532399	chr15:42532399:T:C	3.15912e-09	-2.08401e-10	-0.454633	0.000144139	-2.08401e-10	-0.34785	0.000145088	-2.08401e-10	-0.344719
42532932	chr15:42532932:T:C	1.44284e-09	-2.08401e-10	-1.23831	5.90868e-05	-2.08401e-10	-1.23962	5.92963e-05	-2.08401e-10	-1.23951
42533503	chr15:42533503:T:TAAG	1.69826e-09	-2.08401e-10	-1.07532	7.2405e-05	-2.08401e-10	-1.03635	7.2598e-05	-2.08401e-10	-1.03712
42533551	chr15:42533551:A:G	2.95973e-09	-2.08401e-10	-0.519828	0.000119513	-2.08401e-10	-0.535206	0.000119991	-2.08401e-10	-0.534642
42533706	chr15:42533706:T:G	1.587e-09	-2.08401e-10	-1.14308	6.52077e-05	-2.08401e-10	-1.14105	6.54165e-05	-2.08401e-10	-1.14128
42534028	chr15:42534028:C:T	1.63422e-09	-2.08401e-10	-1.11376	6.97386e-05	-2.08401e-10	-1.07387	6.99337e-05	-2.08401e-10	-1.07451
42534058	chr15:42534058:G:C	1.49147e-09	-2.08401e-10	-1.20516	6.16619e-05	-2.08401e-10	-1.19696	6.18937e-05	-2.08401e-10	-1.19664
42534110	chr15:42534110:A:G	1.67195e-09	-2.08401e-10	-1.09093	7.15431e-05	-2.08401e-10	-1.04833	7.17399e-05	-2.08401e-10	-1.04901
42534310	chr15:42534310:T:C	2.96124e-09	-2.08401e-10	-0.519318	0.000119574	-2.08401e-10	-0.534693	0.000120053	-2.08401e-10	-0.534128
42534381	chr15:42534381:T:A	1.42414e-09	-2.08401e-10	-1.25135	5.85297e-05	-2.08401e-10	-1.24909	5.87387e-05	-2.08401e-10	-1.24896
42534625	chr15:42534625:C:A	7.20593e-08	3.11111	-0.438547	0.00022347	0.353855	-0.263205	0.000224413	0.356108	-0.26468
42535481	chr15:42535481:T:G	2.28263e-10	-1.86998	-1.2122	9.32354e-06	-1.8617	-1.22439	9.35972e-06	-1.86177	-1.22387
42535703	chr15:42535703:C:T	1.51587e-09	-2.08401e-10	-1.18894	6.19202e-05	-2.08401e-10	-1.19278	6.21407e-05	-2.08401e-10	-1.19266
42536157	chr15:42536157:CCATAA:C	2.60688e-06	6.60496	-0.343976	0.00100018	1.84602	-0.25671	0.00100653	1.84921	-0.257007
42536290	chr15:42536290:A:G	1.42957e-09	-2.08401e-10	-1.24755	5.88546e-05	-2.08401e-10	-1.24356	5.90542e-05	-2.08401e-10	-1.2436
42536549	chr15:42536549:G:A	1.6214e-09	-2.08401e-10	-1.12164	6.91137e-05	-2.08401e-10	-1.08288	6.93079e-05	-2.08401e-10	-1.0835
42538109	chr15:42538109:C:T	7.70685e-10	-1.8654	-2.85769e-10	3.23239e-05	-1.84282	-2.85769e-10	3.24447e-05	-1.84252	-2.85769e-10
42538460	chr15:42538460:G:A	1.8026e-09	-2.08401e-10	-1.0157	7.40976e-05	-2.08401e-10	-1.01325	7.43075e-05	-2.08401e-10	-1.01385
42538640	chr15:42538640:T:C	2.66559e-09	-2.08401e-10	-0.6245	0.000107757	-2.08401e-10	-0.638748	0.000108184	-2.08401e-10	-0.638225
42539178	chr15:42539178:G:A	1.75033e-09	-2.08401e-10	-1.04512	7.34299e-05	-2.08401e-10	-1.0223	7.3685e-05	-2.08401e-10	-1.02226
42539204	chr15:42539204:C:T	1.6708e-09	-2.08401e-10	-1.09162	6.99409e-05	-2.08401e-10	-1.07098	7.0183e-05	-2.08401e-10	-1.07095
42539969	chr15:42539969:G:T	1.5827e-09	-2.08401e-10	-1.1458	6.72021e-05	-2.08401e-10	-1.11093	6.73948e-05	-2.08401e-10	-1.11149
42540093	chr15:42540093:G:C	1.57474e-09	-2.08401e-10	-1.15084	6.68156e-05	-2.08401e-10	-1.11669	6.70079e-05	-2.08401e-10	-1.11725
42540336	chr15:42540336:C:T	1.833e-09	-0.86859	-0.130383	4.0201e-05	-1.68785	0.0631104	4.00271e-05	-1.68735	0.0548533
42541277	chr15:42541277:G:C	1.91896e-09	-0.876429	-0.0767135	4.24507e-05	-1.6916	0.121319	4.22592e-05	-1.69112	0.112879
42541909	chr15:42541909:A:G	1.44563e-09	-2.08401e-10	-1.23638	5.95601e-05	-2.08401e-10	-1.23164	5.97887e-05	-2.08401e-10	-1.23124
42541921	chr15:42541921:G:A	1.6874e-09	-2.08401e-10	-1.08174	7.06367e-05	-2.08401e-10	-1.06108	7.08818e-05	-2.08401e-10	-1.06105
42541987	chr15:42541987:T:C	1.49775e-09	-2.08401e-10	-1.20096	6.19399e-05	-2.08401e-10	-1.19247	6.21735e-05	-2.08401e-10	-1.19213
42542447	chr15:42542447:T:C	2.07188e-09	-0.876467	-2.85769e-10	6.71974e-05	-1.11099	-2.85769e-10	6.75206e-05	-1.10963	-2.85769e-10
42542764	chr15:42542764:C:T	2.1948e-10	-1.87018	-1.25124	9.36112e-06	-1.82605	-1.25602	9.39439e-06	-1.82608	-1.25586
42542898	chr15:42542898:C:T	1.58969e-09	-2.08401e-10	-1.14139	6.75352e-05	-2.08401e-10	-1.10598	6.77281e-05	-2.08401e-10	-1.10656
42543109	chr15:42543109:T:C	1.42453e-09	-2.08401e-10	-1.25108	5.85696e-05	-2.08401e-10	-1.24841	5.87676e-05	-2.08401e-10	-1.24847
42543401	chr15:42543401:T:C	3.79237e-06	6.92763	-0.291811	0.00121528	2.06665	-0.282546	0.0012246	2.0693	-0.28099
42543545	chr15:42543545:A:C	1.68998e-09	-2.08401e-10	-1.08021	7.07659e-05	-2.08401e-10	-1.05925	7.10115e-05	-2.08401e-10	-1.05922
42543858	chr15:42543858:A:G	2.25443e-10	-1.85399	-1.24063	9.06106e-06	-1.8702	-1.24444	9.09233e-06	-1.8702	-1.24443
42543876	chr15:42543876:C:T	1.58038e-09	-2.08401e-10	-1.14726	6.70883e-05	-2.08401e-10	-1.11262	6.72809e-05	-2.08401e-10	-1.11318
42544360	chr15:42544360:TCAGACCAGC:T	2.46235e-10	-1.796	-1.21039	9.52147e-06	-1.84592	-1.21916	9.55499e-06	-1.84592	-1.21907
42544521	chr15:42544521:T:A	2.42369e-10	-1.85334	-1.16888	9.68117e-06	-1.87023	-1.17822	9.71487e-06	-1.87023	-1.17817
42545299	chr15:42545299:A:G	5.08013e-06	7.15631	-0.228145	0.00150855	2.2191	-0.218821	0.00152029	2.2218	-0.217207
42545300	chr15:42545300:T:A	2.56861e-10	-1.82955	-1.1346	9.95644e-06	-1.86344	-1.15697	9.99268e-06	-1.86346	-1.15675
42545416	chr15:42545416:C:T	1.59834e-09	-2.08401e-10	-1.13596	6.79524e-05	-2.08401e-10	-1.09982	6.81458e-05	-2.08401e-10	-1.10041
42545849	chr15:42545849:A:G	1.58993e-09	-2.08401e-10	-1.14124	6.75452e-05	-2.08401e-10	-1.10583	6.77382e-05	-2.08401e-10	-1.10641
42546282	chr15:42546282:G:A	1.6111e-09	-2.08401e-10	-1.12801	6.85684e-05	-2.08401e-10	-1.0908	6.87624e-05	-2.08401e-10	-1.0914
42546343	chr15:42546343:A:G	1.59307e-09	-2.08401e-10	-1.13926	6.7703e-05	-2.08401e-10	-1.1035	6.78963e-05	-2.08401e-10	-1.10408
42546433	chr15:42546433:G:A	2.43676e-09	-2.08401e-10	-0.714256	0.000109159	-2.08401e-10	-0.625826	0.00010982	-2.08401e-10	-0.623218
42546989	chr15:42546989:T:C	1.44126e-09	-2.08401e-10	-1.23941	5.93399e-05	-2.08401e-10	-1.23535	5.95392e-05	-2.08401e-10	-1.23542
42547682	chr15:42547682:A:G	8.53171e-10	-1.76372	-2.85769e-10	3.49412e-05	-1.76496	-2.85769e-10	3.50534e-05	-1.76519	-2.85769e-10
42547726	chr15:42547726:C:G	1.57906e-09	-2.08401e-10	-1.1481	6.70236e-05	-2.08401e-10	-1.11358	6.72162e-05	-2.08401e-10	-1.11415
42548124	chr15:42548124:G:A	2.10046e-08	-2.08401e-10	1.43982	0.0010547	-2.08401e-10	1.64239	0.00105756	-2.08401e-10	1.64166
42548488	chr15:42548488:A:T	8.2408e-10	-1.79841	-2.85769e-10	3.22208e-05	-1.84602	-2.85769e-10	3.23378e-05	-1.84582	-2.85769e-10
42548697	chr15:42548697:C:T	2.90884e-09	-2.08401e-10	-0.537172	0.000117505	-2.08401e-10	-0.552151	0.000117975	-2.08401e-10	-0.551587
42549484	chr15:42549484:A:G	1.46272e-09	-2.08401e-10	-1.22463	6.02922e-05	-2.08401e-10	-1.21943	6.04932e-05	-2.08401e-10	-1.21953
42549509	chr15:42549509:T:C	1.96781e-08	2.61339	-1.23881	6.21846e-05	0.0341106	-1.22263	6.25011e-05	0.0362269	-1.2231
42549863	chr15:42549863:A:G	1.58847e-09	-2.08401e-10	-1.14216	6.7473e-05	-2.08401e-10	-1.1069	6.7666e-05	-2.08401e-10	-1.10748
42550667	chr15:42550667:C:T	1.55705e-09	-2.08401e-10	-1.16213	6.59489e-05	-2.08401e-10	-1.12975	6.61407e-05	-2.08401e-10	-1.13028
42550909	chr15:42550909:T:C	1.42855e-09	-2.08401e-10	-1.24826	5.8772e-05	-2.08401e-10	-1.24496	5.8991e-05	-2.08401e-10	-1.24467
42551427	chr15:42551427:G:A	1.45046e-09	-2.08401e-10	-1.23305	5.97582e-05	-2.08401e-10	-1.22832	5.99582e-05	-2.08401e-10	-1.22841
42551772	chr15:42551772:T:G	3.518e-06	6.68458	-0.123857	0.00121582	1.89927	-0.114726	0.00122524	1.90184	-0.113008
42552012	chr15:42552012:T:C	1.56618e-09	-2.08401e-10	-1.15628	6.64025e-05	-2.08401e-10	-1.12289	6.65945e-05	-2.08401e-10	-1.12344
42552163	chr15:42552163:C:T	2.39391e-10	-1.81591	-1.21868	9.37185e-06	-1.85618	-1.22474	9.40496e-06	-1.85611	-1.22471
42552590	chr15:42552590:A:G	1.31573e-08	1.59457	-0.622515	6.93519e-05	-0.575496	-0.50394	6.95567e-05	-0.573611	-0.506306
42553491	chr15:42553491:A:T	1.5346e-09	-2.08401e-10	-1.17665	6.26195e-05	-2.08401e-10	-1.18155	6.28439e-05	-2.08401e-10	-1.1814
42553571	chr15:42553571:T:A	2.64476e-09	-2.08401e-10	-0.632344	0.0001164	-2.08401e-10	-0.561597	0.000116675	-2.08401e-10	-0.562668
42553598	chr15:42553598:C:T	1.45076e-09	-2.08401e-10	-1.23284	5.97621e-05	-2.08401e-10	-1.22826	5.99621e-05	-2.08401e-10	-1.22835
42553741	chr15:42553741:G:A	1.57894e-09	-2.08401e-10	-1.14817	6.7011e-05	-2.08401e-10	-1.11377	6.72036e-05	-2.08401e-10	-1.11433
42553857	chr15:42553857:CAA:C	3.12146e-10	-1.6281	-1.14111	1.13098e-05	-1.73009	-1.16287	1.13501e-05	-1.73019	-1.16265
42554081	chr15:42554081:C:A	1.41449e-09	-2.08401e-10	-1.25815	5.8069e-05	-2.08401e-10	-1.257	5.82718e-05	-2.08401e-10	-1.25694
42554083	chr15:42554083:A:G	7.71338e-10	-1.86455	-2.85769e-10	3.14622e-05	-1.86984	-2.85769e-10	3.15714e-05	-1.86981	-2.85769e-10
42554500	chr15:42554500:T:TC	1.56751e-09	-2.08401e-10	-1.15544	6.64558e-05	-2.08401e-10	-1.12209	6.66479e-05	-2.08401e-10	-1.12264
42554835	chr15:42554835:C:T	2.49491e-10	-1.76864	-1.22462	9.55375e-06	-1.83179	-1.2299	9.5875e-06	-1.83171	-1.22988
42555048	chr15:42555048:G:C	3.07368e-09	-2.08401e-10	-0.48205	0.00014001	-2.08401e-10	-0.376912	0.000140925	-2.08401e-10	-0.373829
42555188	chr15:42555188:A:G	7.67358e-10	-1.86973	-2.85769e-10	3.16297e-05	-1.86453	-2.85769e-10	3.17429e-05	-1.86439	-2.85769e-10
42555278	chr15:42555278:G:A	2.51864e-06	6.67987	-0.453316	0.000880262	1.90739	-0.4458	0.00088685	1.90996	-0.444347
42555302	chr15:42555302:T:A	1.09743e-09	-1.51196	-2.85769e-10	4.83226e-05	-1.44073	-2.85769e-10	4.84686e-05	-1.44114	-2.85769e-10
42556053	chr15:42556053:TCTC:T	1.45617e-09	-2.08401e-10	-1.22911	6.00138e-05	-2.08401e-10	-1.22405	6.02143e-05	-2.08401e-10	-1.22415
42556100	chr15:42556100:C:T	2.14321e-09	-0.84262	-2.85769e-10	7.20243e-05	-1.04163	-2.85769e-10	7.23503e-05	-1.04054	-2.85769e-10
42556253	chr15:42556253:C:T	7.69182e-10	-1.86735	-2.85769e-10	3.14538e-05	-1.87011	-2.85769e-10	3.15621e-05	-1.8701	-2.85769e-10
42556503	chr15:42556503:G:C	2.13253e-06	6.14733	-0.0871874	0.000889418	1.55046	-0.0785211	0.000896272	1.55294	-0.0767524
42556746	chr15:42556746:T:G	1.66198e-09	-2.08401e-10	-1.09691	6.77524e-05	-2.08401e-10	-1.10277	6.79976e-05	-2.08401e-10	-1.10259
42557087	chr15:42557087:G:T	2.88709e-10	-1.69197	-1.15529	1.06499e-05	-1.77768	-1.17541	1.06878e-05	-1.77775	-1.17521
42557092	chr15:42557092:A:G	2.98896e-10	-1.66123	-1.15135	1.09228e-05	-1.75594	-1.17184	1.09617e-05	-1.75602	-1.17163
42557728	chr15:42557728:G:C	1.5862e-09	-2.08401e-10	-1.14358	6.55705e-05	-2.08401e-10	-1.1355	6.57855e-05	-2.08401e-10	-1.13566
42557825	chr15:42557825:C:T	1.56561e-09	-2.08401e-10	-1.15665	6.63621e-05	-2.08401e-10	-1.1235	6.65541e-05	-2.08401e-10	-1.12404
42557844	chr15:42557844:G:A	2.09246e-09	-2.08401e-10	-0.866584	8.37611e-05	-2.08401e-10	-0.89066	8.40818e-05	-2.08401e-10	-0.890269
42558182	chr15:42558182:A:G	1.82071e-08	2.31217	-1.01529	6.92766e-05	-0.13847	-0.942052	6.96124e-05	-0.136392	-0.942725
42558214	chr15:42558214:C:T	1.62616e-09	-2.08401e-10	-1.1187	6.74647e-05	-2.08401e-10	-1.10702	6.77148e-05	-2.08401e-10	-1.10675
42558330	chr15:42558330:T:G	4.15159e-06	6.82191	-0.0955854	0.00137662	1.99204	-0.0832834	0.00138735	1.99468	-0.0815918
42558504	chr15:42558504:C:T	1.52875e-09	-2.08401e-10	-1.18047	6.45507e-05	-2.08401e-10	-1.15118	6.47413e-05	-2.08401e-10	-1.15166
42558544	chr15:42558544:G:T	1.87897e-08	1.32838	-2.85769e-10	0.000637262	1.13855	-2.85769e-10	0.00063805	1.13636	-2.85769e-10
42558792	chr15:42558792:T:C	2.48543e-09	-2.08401e-10	-0.694479	0.000111529	-2.08401e-10	-0.604346	0.00011221	-2.08401e-10	-0.601691
42558879	chr15:42558879:G:A	1.41357e-09	-2.08401e-10	-1.2588	5.80194e-05	-2.08401e-10	-1.25785	5.82174e-05	-2.08401e-10	-1.25787
42558947	chr15:42558947:G:A	2.92278e-10	-1.6548	-1.18018	1.07952e-05	-1.74829	-1.19123	1.08334e-05	-1.74832	-1.19111
42559174	chr15:42559174:A:G	1.62127e-09	-2.08401e-10	-1.12172	6.72574e-05	-2.08401e-10	-1.1101	6.75066e-05	-2.08401e-10	-1.10983
42559199	chr15:42559199:A:G	1.86362e-06	6.18311	-0.257758	0.000768601	1.57457	-0.248624	0.000774406	1.57705	-0.247016
42559402	chr15:42559402:T:C	3.0797e-09	-2.08401e-10	-0.480094	0.000140299	-2.08401e-10	-0.374854	0.000141216	-2.08401e-10	-0.371769
42559639	chr15:42559639:G:T	2.85639e-10	-1.69039	-1.16757	1.06345e-05	-1.775	-1.17953	1.06721e-05	-1.77504	-1.17939
42560135	chr15:42560135:A:T	1.61132e-09	-2.08401e-10	-1.12787	6.65291e-05	-2.08401e-10	-1.12099	6.67497e-05	-2.08401e-10	-1.12111
42561732	chr15:42561732:C:G	8.34823e-10	-1.78546	-2.85769e-10	3.85449e-05	-1.6668	-2.85769e-10	3.86754e-05	-1.66685	-2.85769e-10
42562537	chr15:42562537:A:G	1.68287e-09	-2.08401e-10	-1.08443	7.04454e-05	-2.08401e-10	-1.06379	7.06901e-05	-2.08401e-10	-1.06375
42562782	chr15:42562782:T:C	1.5473e-09	-2.08401e-10	-1.16842	6.36516e-05	-2.08401e-10	-1.16521	6.38882e-05	-2.08401e-10	-1.16492
42562929	chr15:42562929:A:G	1.60229e-09	-2.08401e-10	-1.13349	6.59591e-05	-2.08401e-10	-1.12959	6.62074e-05	-2.08401e-10	-1.12927
42563183	chr15:42563183:A:G	1.57695e-09	-2.08401e-10	-1.14944	6.69156e-05	-2.08401e-10	-1.1152	6.71081e-05	-2.08401e-10	-1.11575
42564151	chr15:42564151:A:G	3.16588e-06	6.65831	-0.20305	0.00111026	1.88811	-0.194391	0.00111882	1.8907	-0.19273
42564443	chr15:42564443:T:C	2.03859e-09	-2.08401e-10	-0.892668	8.98449e-05	-2.08401e-10	-0.820544	9.03468e-05	-2.08401e-10	-0.818404
42564478	chr15:42564478:G:A	1.55099e-09	-2.08401e-10	-1.16603	6.56536e-05	-2.08401e-10	-1.13424	6.58451e-05	-2.08401e-10	-1.13475
42564674	chr15:42564674:A:G	1.6767e-09	-2.08401e-10	-1.0881	7.01754e-05	-2.08401e-10	-1.06763	7.04192e-05	-2.08401e-10	-1.06759
42564740	chr15:42564740:C:T	1.56535e-09	-2.08401e-10	-1.15682	6.38764e-05	-2.08401e-10	-1.16168	6.41048e-05	-2.08401e-10	-1.16154
42564851	chr15:42564851:C:G	1.39507e-09	-1.27198	-2.85769e-10	4.99133e-05	-1.40834	-2.85769e-10	5.01318e-05	-1.4074	-2.85769e-10
42564880	chr15:42564880:G:T	1.39893e-09	-1.26922	-2.85769e-10	5.00359e-05	-1.40589	-2.85769e-10	5.0255e-05	-1.40495	-2.85769e-10
42565043	chr15:42565043:G:A	3.53822e-06	6.7456	-0.179146	0.00120543	1.9462	-0.170232	0.00121476	1.9488	-0.168554
42565176	chr15:42565176:T:C	2.46689e-09	-2.08401e-10	-0.701966	0.00011063	-2.08401e-10	-0.612434	0.000111304	-2.08401e-10	-0.609798
42565610	chr15:42565610:T:G	2.96276e-08	-2.08401e-10	1.78378	0.00150755	-2.08401e-10	1.99961	0.00151158	-2.08401e-10	1.99885
42565857	chr15:42565857:G:T	2.07378e-09	-2.08401e-10	-0.875553	8.41113e-05	-2.08401e-10	-0.886488	8.44277e-05	-2.08401e-10	-0.886164
42566152	chr15:42566152:A:G	1.54108e-09	-2.08401e-10	-1.17244	6.51663e-05	-2.08401e-10	-1.14169	6.53574e-05	-2.08401e-10	-1.14219
42566266	chr15:42566266:A:G	1.42317e-09	-2.08401e-10	-1.25204	5.85088e-05	-2.08401e-10	-1.24945	5.87071e-05	-2.08401e-10	-1.2495
42566429	chr15:42566429:A:G	1.54948e-09	-2.08401e-10	-1.167	6.55784e-05	-2.08401e-10	-1.13538	6.57698e-05	-2.08401e-10	-1.1359
42566431	chr15:42566431:T:G	1.56225e-09	-2.08401e-10	-1.1588	6.62027e-05	-2.08401e-10	-1.12591	6.63947e-05	-2.08401e-10	-1.12644
42566693	chr15:42566693:C:T	1.57416e-09	-2.08401e-10	-1.1512	6.67804e-05	-2.08401e-10	-1.11722	6.6973e-05	-2.08401e-10	-1.11777
42567171	chr15:42567171:G:A	1.75162e-09	-2.08401e-10	-1.04438	7.28678e-05	-2.08401e-10	-1.02998	7.31424e-05	-2.08401e-10	-1.02965
42567466	chr15:42567466:G:A	1.42875e-09	-2.08401e-10	-1.24813	5.87997e-05	-2.08401e-10	-1.24449	5.90107e-05	-2.08401e-10	-1.24434
42567563	chr15:42567563:G:T	2.47584e-09	-2.08401e-10	-0.698347	0.00011106	-2.08401e-10	-0.608556	0.000111737	-2.08401e-10	-0.605911
42567735	chr15:42567735:T:C	2.90428e-10	-1.65255	-1.18878	1.07213e-05	-1.74684	-1.19956	1.07591e-05	-1.74687	-1.19944
42567932	chr15:42567932:C:T	1.55794e-09	-2.08401e-10	-1.16156	6.59924e-05	-2.08401e-10	-1.12909	6.61842e-05	-2.08401e-10	-1.12962
42568101	chr15:42568101:C:T	1.88714e-09	-0.969864	-2.85769e-10	7.05484e-05	-1.06233	-2.85769e-10	7.08404e-05	-1.06163	-2.85769e-10
42568353	chr15:42568353:A:T	9.22022e-10	-1.68611	-2.85769e-10	3.9404e-05	-1.64476	-2.85769e-10	3.95566e-05	-1.64433	-2.85769e-10
42568393	chr15:42568393:G:T	2.92989e-10	-1.67498	-1.15757	1.076e-05	-1.76536	-1.17743	1.07983e-05	-1.76544	-1.17723
42568402	chr15:42568402:C:G	2.53768e-09	-2.08401e-10	-0.673675	0.000102681	-2.08401e-10	-0.686998	0.000103086	-2.08401e-10	-0.686494
42568561	chr15:42568561:TAAC:T	1.68099e-09	-2.08401e-10	-1.08554	7.03731e-05	-2.08401e-10	-1.06482	7.06177e-05	-2.08401e-10	-1.06478
42568831	chr15:42568831:G:T	1.78747e-09	-2.08401e-10	-1.02412	7.42456e-05	-2.08401e-10	-1.01125	7.44857e-05	-2.08401e-10	-1.01145
42569164	chr15:42569164:C:T	3.33875e-06	6.68058	-0.172154	0.00116456	1.90479	-0.163323	0.00117356	1.90738	-0.161638
42569369	chr15:42569369:A:G	1.99992e-08	2.53479	-1.14402	6.88676e-05	0.0328726	-1.11932	6.92251e-05	0.0346779	-1.11937
42569491	chr15:42569491:G:A	1.56687e-09	-2.08401e-10	-1.15584	6.64235e-05	-2.08401e-10	-1.12258	6.66155e-05	-2.08401e-10	-1.12312
42569826	chr15:42569826:A:G	3.75799e-06	6.79841	-0.171701	0.00125925	1.98255	-0.162903	0.00126902	1.98516	-0.16122
42570909	chr15:42570909:G:A	1.55625e-09	-2.08401e-10	-1.16265	6.59064e-05	-2.08401e-10	-1.13039	6.6098e-05	-2.08401e-10	-1.13092
42571231	chr15:42571231:C:T	2.4901e-09	-2.08401e-10	-0.692603	0.000100775	-2.08401e-10	-0.705735	0.000101172	-2.08401e-10	-0.705239
42571548	chr15:42571548:C:T	2.27022e-09	-2.08401e-10	-0.78505	9.19789e-05	-2.08401e-10	-0.79707	9.23373e-05	-2.08401e-10	-0.796611
42571585	chr15:42571585:T:C	1.59692e-09	-2.08401e-10	-1.13685	6.78823e-05	-2.08401e-10	-1.10085	6.80757e-05	-2.08401e-10	-1.10144
42572223	chr15:42572223:C:T	1.91667e-09	-2.08401e-10	-0.954337	7.77861e-05	-2.08401e-10	-0.964667	7.8079e-05	-2.08401e-10	-0.964338
42572455	chr15:42572455:T:G	2.55376e-09	-2.08401e-10	-0.667358	0.000103324	-2.08401e-10	-0.680756	0.000103732	-2.08401e-10	-0.68025
42572758	chr15:42572758:A:C	3.26779e-09	-2.08401e-10	-0.420811	0.000149389	-2.08401e-10	-0.312075	0.000150382	-2.08401e-10	-0.308882
42573009	chr15:42573009:T:C	1.41785e-09	-2.08401e-10	-1.25578	5.80561e-05	-2.08401e-10	-1.25722	5.8257e-05	-2.08401e-10	-1.25719
42573414	chr15:42573414:C:T	1.54742e-09	-2.08401e-10	-1.16833	6.43036e-05	-2.08401e-10	-1.15501	6.45242e-05	-2.08401e-10	-1.15502
42573439	chr15:42573439:C:A	7.28389e-10	-1.86325	-0.0585955	3.89239e-05	-1.75294	0.0959164	3.8792e-05	-1.7533	0.0894539
42573590	chr15:42573590:C:T	1.5613e-09	-2.08401e-10	-1.15941	6.61522e-05	-2.08401e-10	-1.12667	6.6344e-05	-2.08401e-10	-1.12721
42574301	chr15:42574301:AG:A	3.03849e-10	-1.77735	-1.01879	1.47801e-05	-1.63895	-0.9864	1.47932e-05	-1.64013	-0.987763
42574333	chr15:42574333:A:T	1.58241e-09	-2.08401e-10	-1.14598	6.54082e-05	-2.08401e-10	-1.13798	6.56228e-05	-2.08401e-10	-1.13814
42574502	chr15:42574502:G:A	1.56047e-09	-2.08401e-10	-1.15994	6.61177e-05	-2.08401e-10	-1.12719	6.63096e-05	-2.08401e-10	-1.12773
42575451	chr15:42575451:C:A	2.62531e-10	-1.70241	-1.2399	9.87594e-06	-1.78328	-1.24524	9.91025e-06	-1.78331	-1.24518
42575475	chr15:42575475:A:G	1.53999e-09	-2.08401e-10	-1.17315	6.51068e-05	-2.08401e-10	-1.1426	6.52977e-05	-2.08401e-10	-1.1431
42575971	chr15:42575971:CCG:C	1.41446e-09	-2.08401e-10	-1.25818	5.80554e-05	-2.08401e-10	-1.25723	5.82575e-05	-2.08401e-10	-1.25719
42576159	chr15:42576159:T:C	2.85599e-09	-2.08401e-10	-0.555506	0.000119713	-2.08401e-10	-0.533531	0.000120098	-2.08401e-10	-0.533749
42576317	chr15:42576317:C:G	1.56313e-09	-2.08401e-10	-1.15823	6.62349e-05	-2.08401e-10	-1.12542	6.64266e-05	-2.08401e-10	-1.12596
42576445	chr15:42576445:T:A	1.98387e-09	-2.08401e-10	-0.919877	8.0394e-05	-2.08401e-10	-0.93169	8.06995e-05	-2.08401e-10	-0.931327
42576638	chr15:42576638:G:C	9.7424e-09	-2.08401e-10	0.671562	0.000471099	-2.08401e-10	0.836438	0.000472352	-2.08401e-10	0.835666
42576830	chr15:42576830:A:G	1.02172e-09	-1.28562	-0.297824	2.83184e-05	-1.84044	-0.134675	2.82212e-05	-1.84022	-0.141763
42577006	chr15:42577006:T:G	5.91926e-09	-2.08401e-10	0.173286	0.000239682	-2.08401e-10	0.160683	0.000240666	-2.08401e-10	0.161352
42577282	chr15:42577282:C:T	3.68889e-09	-2.08401e-10	-0.299599	0.000169876	-2.08401e-10	-0.18356	0.000170343	-2.08401e-10	-0.184246
42577299	chr15:42577299:A:G	1.19954e-08	-2.08401e-10	0.879597	0.000585809	-2.08401e-10	1.05436	0.000587263	-2.08401e-10	1.05341
42577779	chr15:42577779:G:C	3.31902e-09	-2.08401e-10	-0.405255	0.00014429	-2.08401e-10	-0.346805	0.000144712	-2.08401e-10	-0.34731
42578149	chr15:42578149:C:T	1.42006e-09	-2.08401e-10	-1.25422	5.81701e-05	-2.08401e-10	-1.25526	5.83716e-05	-2.08401e-10	-1.25523
42578300	chr15:42578300:G:T	2.80778e-09	-2.08401e-10	-0.572531	0.000123874	-2.08401e-10	-0.499367	0.000124163	-2.08401e-10	-0.500463
42578389	chr15:42578389:A:G	5.82548e-06	7.99113	-0.926061	0.00102607	2.56012	-0.945254	0.00103436	2.56263	-0.943154
42578596	chr15:42578596:A:G	1.43827e-09	-2.08401e-10	-1.24148	5.92057e-05	-2.08401e-10	-1.23761	5.9416e-05	-2.08401e-10	-1.2375
42579401	chr15:42579401:G:C	1.41387e-09	-2.08401e-10	-1.25859	5.79599e-05	-2.08401e-10	-1.25888	5.81587e-05	-2.08401e-10	-1.25888
42579493	chr15:42579493:C:T	2.209e-09	-2.08401e-10	-0.812385	8.83234e-05	-2.08401e-10	-0.837624	8.8662e-05	-2.08401e-10	-0.837228
42581482	chr15:42581482:A:G	1.42633e-09	-2.08401e-10	-1.24982	5.86498e-05	-2.08401e-10	-1.24705	5.88481e-05	-2.08401e-10	-1.2471
42581595	chr15:42581595:C:A	4.61068e-09	-2.08401e-10	-0.0765504	0.000208019	-2.08401e-10	0.0190025	0.000208435	-2.08401e-10	0.0175688
42581806	chr15:42581806:A:G	1.42797e-09	-2.08401e-10	-1.24867	5.86584e-05	-2.08401e-10	-1.2469	5.88569e-05	-2.08401e-10	-1.24695
42582168	chr15:42582168:A:T	1.42181e-09	-2.08401e-10	-1.25299	5.83827e-05	-2.08401e-10	-1.25161	5.85809e-05	-2.08401e-10	-1.25165
42582627	chr15:42582627:T:A	2.72073e-09	-2.08401e-10	-0.604026	0.000122497	-2.08401e-10	-0.510543	0.000123266	-2.08401e-10	-0.507712
42583048	chr15:42583048:A:G	1.43289e-09	-2.08401e-10	-1.24523	5.87348e-05	-2.08401e-10	-1.2456	5.89151e-05	-2.08401e-10	-1.24596
42583078	chr15:42583078:C:A	1.87887e-09	-1.84114	0.866886	0.000112097	-1.72435	1.12508	0.000111182	-1.72504	1.11415
42583816	chr15:42583816:T:C	1.42924e-09	-1.86139	0.613608	9.36909e-05	-1.63676	0.858136	9.29509e-05	-1.63769	0.847706
42584547	chr15:42584547:A:G	1.42231e-09	-2.08401e-10	-1.25264	5.86071e-05	-2.08401e-10	-1.24777	5.88038e-05	-2.08401e-10	-1.24785
42584555	chr15:42584555:T:A	2.96211e-09	-2.08401e-10	-0.519025	0.000133896	-2.08401e-10	-0.421565	0.000134756	-2.08401e-10	-0.418591
42584597	chr15:42584597:C:T	3.19748e-09	-2.08401e-10	-0.442563	0.000135662	-2.08401e-10	-0.408461	0.000136078	-2.08401e-10	-0.408833
42584704	chr15:42584704:T:G	9.82324e-10	-1.62276	-2.85769e-10	3.68662e-05	-1.71133	-2.85769e-10	3.70138e-05	-1.71077	-2.85769e-10
42585392	chr15:42585392:A:G	2.29157e-09	-2.08401e-10	-0.775689	9.14987e-05	-2.08401e-10	-0.802305	9.18509e-05	-2.08401e-10	-0.801893
42585665	chr15:42585665:C:T	4.22819e-09	-2.08401e-10	-0.163151	0.000190494	-2.08401e-10	-0.069011	0.000190879	-2.08401e-10	-0.0704196
42586537	chr15:42586537:C:G	3.45666e-09	-2.08401e-10	-0.364624	0.00015412	-2.08401e-10	-0.280899	0.000154456	-2.08401e-10	-0.282149
42586942	chr15:42586942:T:C	1.90563e-09	-2.08401e-10	-0.960113	7.76823e-05	-2.08401e-10	-0.966002	7.79784e-05	-2.08401e-10	-0.965627
42587044	chr15:42587044:C:T	1.44671e-09	-2.08401e-10	-1.23564	5.96388e-05	-2.08401e-10	-1.23032	5.98402e-05	-2.08401e-10	-1.23038
42587114	chr15:42587114:C:T	3.63219e-09	-2.08401e-10	-0.31509	0.000162397	-2.08401e-10	-0.228588	0.000162747	-2.08401e-10	-0.229865
42587185	chr15:42587185:A:C	2.56328e-09	-2.08401e-10	-0.663636	0.00011434	-2.08401e-10	-0.57945	0.000115036	-2.08401e-10	-0.57681
42587291	chr15:42587291:C:G	1.42111e-09	-2.08401e-10	-1.25348	5.84041e-05	-2.08401e-10	-1.25124	5.86023e-05	-2.08401e-10	-1.25128
42587433	chr15:42587433:G:A	1.4347e-09	-2.08401e-10	-1.24397	5.9041e-05	-2.08401e-10	-1.2404	5.92401e-05	-2.08401e-10	-1.24046
42587488	chr15:42587488:T:G	3.12874e-09	-2.08401e-10	-0.464294	0.000141914	-2.08401e-10	-0.36341	0.00014284	-2.08401e-10	-0.360334
42588152	chr15:42588152:A:G	1.65347e-09	-2.08401e-10	-1.10205	6.84405e-05	-2.08401e-10	-1.09266	6.86635e-05	-2.08401e-10	-1.09284
42588918	chr15:42588918:G:A	2.56153e-09	-2.08401e-10	-0.66432	0.000115341	-2.08401e-10	-0.570735	0.000116063	-2.08401e-10	-0.567926
42589012	chr15:42589012:G:A	1.46641e-09	0.0361487	-1.25826	4.2578e-05	-0.310279	-1.25701	4.26819e-05	-0.311262	-1.25702
42589502	chr15:42589502:C:T	3.99535e-09	-2.08401e-10	-0.219795	0.00018433	-2.08401e-10	-0.101902	0.000184797	-2.08401e-10	-0.102801
42590697	chr15:42590697:G:C	3.48534e-09	-2.08401e-10	-0.356359	0.000155566	-2.08401e-10	-0.27156	0.000155906	-2.08401e-10	-0.272807
42591444	chr15:42591444:C:T	3.22246e-09	-2.08401e-10	-0.434781	0.000143365	-2.08401e-10	-0.353239	0.000143681	-2.08401e-10	-0.354464
42591685	chr15:42591685:G:A	2.72265e-09	-2.08401e-10	-0.603319	0.000121911	-2.08401e-10	-0.51534	0.000122668	-2.08401e-10	-0.512579
42591874	chr15:42591874:A:T	2.71818e-09	-2.08401e-10	-0.604964	0.000122823	-2.08401e-10	-0.507886	0.000123598	-2.08401e-10	-0.505021
42592240	chr15:42592240:A:G	3.78173e-09	-2.08401e-10	-0.274743	0.000174035	-2.08401e-10	-0.159375	0.000174474	-2.08401e-10	-0.160284
42593315	chr15:42593315:AT:A	9.79966e-10	-1.62516	-2.85769e-10	3.66624e-05	-1.71688	-2.85769e-10	3.68086e-05	-1.71633	-2.85769e-10
42593605	chr15:42593605:C:A	3.02357e-09	-2.08401e-10	-0.498487	0.000128102	-2.08401e-10	-0.465802	0.000128494	-2.08401e-10	-0.466177
42593876	chr15:42593876:G:A	3.19155e-10	-1.60416	-1.14285	1.04142e-05	-1.8648	-1.11065	1.04284e-05	-1.8649	-1.11262
42593919	chr15:42593919:C:T	7.8121e-10	-0.59296	-1.25888	2.59759e-05	-0.802587	-1.25887	2.60443e-05	-0.803395	-1.25887
42594306	chr15:42594306:G:A	1.22567e-08	1.97427	-1.07312	0.000237099	1.23492	-1.08507	0.000238223	1.23522	-1.08408
42594458	chr15:42594458:C:T	3.08595e-06	7.52137	-1.09168	0.000686873	2.30938	-1.09586	0.000691848	2.3119	-1.09459
42595470	chr15:42595470:T:G	1.72039e-09	-2.08401e-10	-1.06237	7.06093e-05	-2.08401e-10	-1.06147	7.08138e-05	-2.08401e-10	-1.06201
42595934	chr15:42595934:G:A	1.67227e-09	-2.08401e-10	-1.09074	6.92341e-05	-2.08401e-10	-1.08113	6.94592e-05	-2.08401e-10	-1.08132
42596015	chr15:42596015:A:G	1.98344e-09	-2.08401e-10	-0.920093	8.69952e-05	-2.08401e-10	-0.852776	8.74759e-05	-2.08401e-10	-0.850696
42596238	chr15:42596238:C:G	3.5211e-09	-2.08401e-10	-0.346153	0.000159804	-2.08401e-10	-0.244678	0.000160865	-2.08401e-10	-0.241491
42596579	chr15:42596579:A:T	9.31237e-10	-1.67617	-2.85769e-10	3.5605e-05	-1.74614	-2.85769e-10	3.56971e-05	-1.74699	-2.85769e-10
42596849	chr15:42596849:G:A	1.95317e-08	2.40698	-1.03987	0.000362971	1.62891	-1.05322	0.000364725	1.62922	-1.05214
42597148	chr15:42597148:T:G	2.77936e-09	-2.08401e-10	-0.582703	0.000124615	-2.08401e-10	-0.493399	0.000125392	-2.08401e-10	-0.490614
42597892	chr15:42597892:G:A	3.74939e-09	-2.08401e-10	-0.283333	0.000167861	-2.08401e-10	-0.195493	0.00016822	-2.08401e-10	-0.196786
42598252	chr15:42598252:T:C	2.11194e-08	2.44019	-0.994923	0.000390887	1.65923	-1.00944	0.000392819	1.65953	-1.00824
42598326	chr15:42598326:C:T	1.43527e-09	-2.08401e-10	-1.24357	5.86813e-05	-2.08401e-10	-1.24651	5.88763e-05	-2.08401e-10	-1.24662
42598823	chr15:42598823:C:T	1.4421e-09	-2.08401e-10	-1.23883	5.93726e-05	-2.08401e-10	-1.2348	5.9572e-05	-2.08401e-10	-1.23487
42599080	chr15:42599080:T:C	3.68493e-09	-2.08401e-10	-0.300674	0.000165116	-2.08401e-10	-0.211983	0.000165467	-2.08401e-10	-0.213286
42599456	chr15:42599456:T:C	3.54167e-09	-2.08401e-10	-0.340328	0.000160833	-2.08401e-10	-0.238262	0.000161903	-2.08401e-10	-0.235061
42599759	chr15:42599759:A:C	2.82209e-09	-2.08401e-10	-0.567447	0.000124726	-2.08401e-10	-0.492507	0.000125016	-2.08401e-10	-0.493617
42600433	chr15:42600433:T:C	3.77765e-09	-2.08401e-10	-0.275825	0.000173187	-2.08401e-10	-0.164255	0.000174371	-2.08401e-10	-0.160876
42600531	chr15:42600531:T:C	7.26737e-09	-2.08401e-10	0.378469	0.000345692	-2.08401e-10	0.526919	0.000346459	-2.08401e-10	0.525704
42600994	chr15:42600994:A:C	2.96948e-08	2.82511	-1.03906	0.000526258	1.99958	-1.05242	0.000528728	1.99975	-1.05133
42601005	chr15:42601005:A:G	1.45831e-09	-2.08401e-10	-1.22764	5.99047e-05	-2.08401e-10	-1.22587	6.00766e-05	-2.08401e-10	-1.22644
42601272	chr15:42601272:G:A	8.07641e-10	-1.81856	-2.85769e-10	3.21446e-05	-1.84838	-2.85769e-10	3.22462e-05	-1.84866	-2.85769e-10
42601287	chr15:42601287:G:A	2.64762e-08	2.70911	-1.03779	0.000474517	1.89476	-1.05109	0.000476738	1.8949	-1.04999
42601338	chr15:42601338:A:G	4.21837e-09	-2.08401e-10	-0.165476	0.000194182	-2.08401e-10	-0.0498313	0.000195537	-2.08401e-10	-0.0463082
42601400	chr15:42601400:C:T	1.41413e-09	-2.08401e-10	-1.25841	5.79628e-05	-2.08401e-10	-1.25883	5.81622e-05	-2.08401e-10	-1.25882
42601438	chr15:42601438:G:A	2.60845e-09	-2.08401e-10	-0.646171	0.000117495	-2.08401e-10	-0.552233	0.000118227	-2.08401e-10	-0.549451
42602648	chr15:42602648:G:A	1.4363e-09	-2.08401e-10	-1.24285	5.88665e-05	-2.08401e-10	-1.24336	5.90457e-05	-2.08401e-10	-1.24375
42603011	chr15:42603011:C:T	2.96688e-06	7.49911	-1.10877	0.000652166	2.27719	-1.11552	0.000656815	2.27974	-1.11439
42603012	chr15:42603012:T:C	1.45022e-09	-2.08401e-10	-1.23321	5.97908e-05	-2.08401e-10	-1.22778	6.00096e-05	-2.08401e-10	-1.22755
42603201	chr15:42603201:T:A	7.67451e-10	-1.86961	-2.85769e-10	3.16062e-05	-1.86527	-2.85769e-10	3.17126e-05	-1.86534	-2.85769e-10
42603866	chr15:42603866:TC:T	1.31807e-09	-1.32876	-2.85769e-10	6.78096e-05	-1.10193	-2.85769e-10	6.80171e-05	-1.1023	-2.85769e-10
42603871	chr15:42603871:G:A	1.39716e-09	-1.27049	-2.85769e-10	7.26777e-05	-1.03259	-2.85769e-10	7.28988e-05	-1.03299	-2.85769e-10
42603948	chr15:42603948:AT:GT	1.41344e-09	-2.08401e-10	-1.2589	5.79614e-05	-2.08401e-10	-1.25885	5.81612e-05	-2.08401e-10	-1.25884
42604036	chr15:42604036:T:C	9.62646e-10	-1.643	-2.85769e-10	3.62699e-05	-1.72764	-2.85769e-10	3.64141e-05	-1.7271	-2.85769e-10
42604504	chr15:42604504:T:C	1.42884e-09	-2.08401e-10	-1.24806	5.85806e-05	-2.08401e-10	-1.24823	5.8787e-05	-2.08401e-10	-1.24814
42604715	chr15:42604715:T:C	1.42106e-09	-2.08401e-10	-1.25353	5.82637e-05	-2.08401e-10	-1.25365	5.84505e-05	-2.08401e-10	-1.25388
42605250	chr15:42605250:G:T	7.6712e-10	-1.87004	-2.85769e-10	3.14506e-05	-1.87021	-2.85769e-10	3.15585e-05	-1.87022	-2.85769e-10
42605897	chr15:42605897:A:G	1.41954e-09	-2.08401e-10	-1.25459	5.81226e-05	-2.08401e-10	-1.25607	5.83192e-05	-2.08401e-10	-1.25613
42606300	chr15:42606300:C:T	1.44232e-09	-2.08401e-10	-1.23867	5.9124e-05	-2.08401e-10	-1.23899	5.93007e-05	-2.08401e-10	-1.23944
42606405	chr15:42606405:T:C	1.50227e-09	-2.08401e-10	-1.19795	6.20426e-05	-2.08401e-10	-1.19081	6.22692e-05	-2.08401e-10	-1.19059
42606414	chr15:42606414:C:T	7.6986e-06	7.22563	0.118239	0.00218171	2.1718	0.197434	0.00219684	2.1747	0.198019
42606485	chr15:42606485:G:A	1.42687e-09	-2.08401e-10	-1.24945	5.86705e-05	-2.08401e-10	-1.24669	5.88687e-05	-2.08401e-10	-1.24675
42606602	chr15:42606602:C:T	5.83552e-09	-2.08401e-10	0.159039	0.000277651	-2.08401e-10	0.307737	0.000278443	-2.08401e-10	0.307153
42607619	chr15:42607619:G:A	1.76265e-09	-1.03811	-2.85769e-10	8.58092e-05	-0.866503	-2.85769e-10	8.60872e-05	-0.866699	-2.85769e-10
42608193	chr15:42608193:G:C	2.02602e-09	-2.08401e-10	-0.898853	8.92616e-05	-2.08401e-10	-0.827058	8.97603e-05	-2.08401e-10	-0.824916
42608763	chr15:42608763:A:T	1.41802e-09	-2.08401e-10	-1.25566	5.8073e-05	-2.08401e-10	-1.25693	5.82699e-05	-2.08401e-10	-1.25697
42609247	chr15:42609247:G:A	5.968e-09	-2.08401e-10	0.181487	0.000272816	-2.08401e-10	0.290167	0.000273326	-2.08401e-10	0.288606
42609353	chr15:42609353:A:T	5.81074e-09	-2.08401e-10	0.154783	0.000265357	-2.08401e-10	0.262448	0.000265857	-2.08401e-10	0.260901
42609388	chr15:42609388:T:A	1.41765e-09	-2.08401e-10	-1.25592	5.80614e-05	-2.08401e-10	-1.25713	5.82584e-05	-2.08401e-10	-1.25717
42609961	chr15:42609961:T:C	1.48947e-09	-2.08401e-10	-1.2065	6.10146e-05	-2.08401e-10	-1.20752	6.11799e-05	-2.08401e-10	-1.20824
42610441	chr15:42610441:T:C	2.19692e-09	-2.08401e-10	-0.817867	8.78367e-05	-2.08401e-10	-0.84315	8.8174e-05	-2.08401e-10	-0.842747
42611210	chr15:42611210:C:T	1.41807e-09	-2.08401e-10	-1.25563	5.80746e-05	-2.08401e-10	-1.2569	5.82716e-05	-2.08401e-10	-1.25695
42611230	chr15:42611230:G:A	5.84574e-09	-2.08401e-10	0.160788	0.000267049	-2.08401e-10	0.268804	0.000267553	-2.08401e-10	0.267258
42611258	chr15:42611258:G:C	3.62358e-09	-2.08401e-10	-0.317462	0.000164858	-2.08401e-10	-0.213544	0.00016596	-2.08401e-10	-0.21031
42611614	chr15:42611614:C:T	1.64592e-09	-2.08401e-10	-1.10662	6.67744e-05	-2.08401e-10	-1.11731	6.70225e-05	-2.08401e-10	-1.11703
42611617	chr15:42611617:G:A	1.61504e-09	-2.08401e-10	-1.12557	6.66521e-05	-2.08401e-10	-1.11914	6.68695e-05	-2.08401e-10	-1.11932
42612607	chr15:42612607:T:A	1.44707e-09	-2.08401e-10	-1.23539	5.92947e-05	-2.08401e-10	-1.23611	5.94698e-05	-2.08401e-10	-1.23659
42612921	chr15:42612921:T:G	1.64514e-09	-2.08401e-10	-1.1071	6.82491e-05	-2.08401e-10	-1.09546	6.85067e-05	-2.08401e-10	-1.09513
42613033	chr15:42613033:AG:A	5.67259e-09	-2.08401e-10	0.130721	0.000258831	-2.08401e-10	0.237546	0.000259323	-2.08401e-10	0.236014
42613142	chr15:42613142:G:T	2.91197e-10	-1.81671	-1.02197	1.33594e-05	-1.75334	-0.973073	1.33631e-05	-1.75387	-0.975687
42613689	chr15:42613689:G:A	9.49075e-10	-0.412398	-1.2448	3.12372e-05	-0.634833	-1.24218	3.13214e-05	-0.635734	-1.24202
42614345	chr15:42614345:A:G	1.41817e-09	-2.08401e-10	-1.25556	5.80778e-05	-2.08401e-10	-1.25685	5.82746e-05	-2.08401e-10	-1.25689
42614395	chr15:42614395:TAGG:T	3.74196e-09	-2.08401e-10	-0.285317	0.000170776	-2.08401e-10	-0.178277	0.000171936	-2.08401e-10	-0.174934
42614726	chr15:42614726:G:A	1.42414e-09	-2.08401e-10	-1.25136	5.83097e-05	-2.08401e-10	-1.25286	5.85043e-05	-2.08401e-10	-1.25296
42615089	chr15:42615089:A:T	2.59617e-09	-2.08401e-10	-0.650889	0.000116991	-2.08401e-10	-0.55653	0.000117722	-2.08401e-10	-0.553737
42615198	chr15:42615198:G:C	1.45993e-09	-2.08401e-10	-1.22654	5.9815e-05	-2.08401e-10	-1.22737	5.99866e-05	-2.08401e-10	-1.22794
42615202	chr15:42615202:G:A	1.44748e-09	-2.08401e-10	-1.2351	5.94829e-05	-2.08401e-10	-1.23294	5.96848e-05	-2.08401e-10	-1.23298
42616370	chr15:42616370:G:A	1.20185e-09	-1.42106	-2.85769e-10	5.61783e-05	-1.2901	-2.85769e-10	5.6349e-05	-1.29049	-2.85769e-10
42618757	chr15:42618757:T:C	1.47471e-09	-2.08401e-10	-1.21646	6.05245e-05	-2.08401e-10	-1.21558	6.0689e-05	-2.08401e-10	-1.2163
42618797	chr15:42618797:A:ATGTTGGCCAGCATGGTGTCGATC	1.43686e-09	-2.08401e-10	-1.24246	5.88666e-05	-2.08401e-10	-1.24336	5.90613e-05	-2.08401e-10	-1.24348
42619993	chr15:42619993:T:C	1.57901e-09	-2.08401e-10	-1.14813	6.75187e-05	-2.08401e-10	-1.10622	6.78509e-05	-2.08401e-10	-1.10475
42620257	chr15:42620257:A:G	1.10037e-08	-2.08401e-10	0.793307	0.000472049	-2.08401e-10	0.838453	0.00047342	-2.08401e-10	0.837925
42620421	chr15:42620421:C:T	1.91909e-09	-2.08401e-10	-0.953074	7.96657e-05	-2.08401e-10	-0.94079	7.99153e-05	-2.08401e-10	-0.941092
42620422	chr15:42620422:A:G	2.72326e-10	-1.83358	-1.0721	1.21911e-05	-1.80232	-1.0156	1.22242e-05	-1.80199	-1.01666
42620611	chr15:42620611:A:G	1.49717e-09	-2.08401e-10	-1.20135	6.33286e-05	-2.08401e-10	-1.17029	6.36177e-05	-2.08401e-10	-1.16917
42620793	chr15:42620793:C:T	1.51968e-09	-2.08401e-10	-1.18642	6.44948e-05	-2.08401e-10	-1.15204	6.4797e-05	-2.08401e-10	-1.1508
42621272	chr15:42621272:G:A	5.18452e-10	-1.85631	-0.405526	2.44655e-05	-1.82757	-0.293798	2.44493e-05	-1.82719	-0.298263
42621434	chr15:42621434:T:C	1.4978e-09	-2.08401e-10	-1.20093	6.33616e-05	-2.08401e-10	-1.16977	6.36511e-05	-2.08401e-10	-1.16864
42622712	chr15:42622712:A:G	1.73724e-09	-2.08401e-10	-1.05263	7.1346e-05	-2.08401e-10	-1.05109	7.16149e-05	-2.08401e-10	-1.05076
42623455	chr15:42623455:A:G	1.44043e-09	-2.08401e-10	-1.23999	5.94877e-05	-2.08401e-10	-1.23286	5.97044e-05	-2.08401e-10	-1.23265
42623843	chr15:42623843:T:G	1.5026e-09	-1.19773	-2.85769e-10	5.34574e-05	-1.33974	-2.85769e-10	5.36929e-05	-1.33878	-2.85769e-10
42623845	chr15:42623845:G:A	2.65376e-09	-2.08401e-10	-0.628947	0.000109256	-2.08401e-10	-0.624938	0.000109576	-2.08401e-10	-0.62544
42624319	chr15:42624319:A:G	1.41559e-09	-2.08401e-10	-1.25738	5.81894e-05	-2.08401e-10	-1.25493	5.83941e-05	-2.08401e-10	-1.25484
42624560	chr15:42624560:T:C	1.282e-08	-2.08401e-10	0.946084	0.000636914	-2.08401e-10	1.13801	0.000638366	-2.08401e-10	1.13685
42625189	chr15:42625189:G:A	7.8568e-07	5.80624	-0.744618	4.97478e-05	-0.644289	-0.767373	5.00803e-05	-0.642981	-0.765451
42625208	chr15:42625208:G:A	2.68825e-09	-2.08401e-10	-0.616035	0.000110764	-2.08401e-10	-0.611226	0.000111088	-2.08401e-10	-0.611739
42625819	chr15:42625819:T:C	4.99823e-10	-1.73001	-0.568415	1.94425e-05	-1.85923	-0.491937	1.94783e-05	-1.85933	-0.49343
42625943	chr15:42625943:A:G	2.28532e-10	-1.86563	-1.21538	1.01566e-05	-1.76967	-1.23083	1.0197e-05	-1.76981	-1.23016
42626764	chr15:42626764:G:A	9.94616e-09	-2.08401e-10	0.692261	0.000488199	-2.08401e-10	0.872095	0.000489333	-2.08401e-10	0.870985
42628994	chr15:42628994:A:G	1.41667e-09	-2.08401e-10	-1.25662	5.82615e-05	-2.08401e-10	-1.25369	5.84671e-05	-2.08401e-10	-1.2536
42629115	chr15:42629115:G:C	2.41822e-10	-1.77783	-1.24665	1.05371e-05	-1.73238	-1.23135	1.05744e-05	-1.7319	-1.23172
42630458	chr15:42630458:T:C	1.3492e-09	-1.76035	0.454931	5.67415e-05	-1.86868	0.588555	5.67935e-05	-1.86874	0.586104
42630587	chr15:42630587:T:G	1.41698e-09	-2.08401e-10	-1.2564	5.79974e-05	-2.08401e-10	-1.25823	5.81948e-05	-2.08401e-10	-1.25826
42630714	chr15:42630714:A:G	1.92879e-09	-2.08401e-10	-0.948035	8.06566e-05	-2.08401e-10	-0.928429	8.09613e-05	-2.08401e-10	-0.928088
42631453	chr15:42631453:G:A	1.42128e-09	-2.08401e-10	-1.25337	5.85532e-05	-2.08401e-10	-1.24869	5.87499e-05	-2.08401e-10	-1.24877
42631762	chr15:42631762:GA:G	2.88786e-10	-1.60577	-1.24123	1.25787e-05	-1.53355	-1.25308	1.26329e-05	-1.53283	-1.25292
42631828	chr15:42631828:T:A	2.35151e-10	-1.84734	-1.20512	1.03488e-05	-1.79302	-1.18874	1.0385e-05	-1.7932	-1.1885
42631829	chr15:42631829:A:T	9.18815e-10	-1.6896	-2.85769e-10	3.53302e-05	-1.75389	-2.85769e-10	3.5425e-05	-1.75464	-2.85769e-10
42632036	chr15:42632036:G:T	2.91965e-09	-0.533462	-2.85769e-10	0.000155174	-0.274082	-2.85769e-10	0.000155665	-0.274356	-2.85769e-10
42632289	chr15:42632289:CT:C	1.42561e-09	-2.08401e-10	-1.25033	5.86515e-05	-2.08401e-10	-1.24702	5.8861e-05	-2.08401e-10	-1.24688
42632369	chr15:42632369:C:T	1.91536e-09	-2.08401e-10	-0.955019	8.08904e-05	-2.08401e-10	-0.925534	8.11406e-05	-2.08401e-10	-0.925875
42632877	chr15:42632877:G:A	7.78815e-10	-1.85491	-2.85769e-10	3.15165e-05	-1.86812	-2.85769e-10	3.16215e-05	-1.86822	-2.85769e-10
42633627	chr15:42633627:C:T	4.74771e-10	-1.66875	-0.681098	1.80823e-05	-1.84475	-0.578947	1.80532e-05	-1.8447	-0.584036
42633706	chr15:42633706:C:T	1.49166e-09	-2.08401e-10	-1.20503	6.2011e-05	-2.08401e-10	-1.19132	6.22106e-05	-2.08401e-10	-1.19153
42634685	chr15:42634685:A:G	1.87327e-09	-2.08401e-10	-0.977238	7.93906e-05	-2.08401e-10	-0.944249	7.96047e-05	-2.08401e-10	-0.944986
42635251	chr15:42635251:A:C	2.32629e-09	-2.08401e-10	-0.760652	9.97794e-05	-2.08401e-10	-0.715667	0.000100083	-2.08401e-10	-0.71606
42635383	chr15:42635383:G:A	2.4157e-10	-1.76696	-1.25856	9.54701e-06	-1.8035	-1.2589	9.57822e-06	-1.80366	-1.25891
42635470	chr15:42635470:C:T	1.22847e-09	-1.81803	0.418872	6.06558e-05	-1.86409	0.650678	6.01994e-05	-1.86393	0.639536
42635519	chr15:42635519:C:T	4.8969e-10	-1.81267	-0.506237	2.20304e-05	-1.86705	-0.359158	2.20439e-05	-1.86695	-0.362077
42636566	chr15:42636566:A:G	2.519e-10	-1.85765	-1.126	1.11466e-05	-1.83772	-1.06978	1.1175e-05	-1.83741	-1.07096
42636669	chr15:42636669:A:G	1.85688e-09	-2.08401e-10	-0.986028	7.724e-05	-2.08401e-10	-0.971711	7.74856e-05	-2.08401e-10	-0.971967
42638221	chr15:42638221:G:A	9.32301e-09	-2.08401e-10	0.62756	0.000456906	-2.08401e-10	0.805848	0.000457966	-2.08401e-10	0.804737
42638586	chr15:42638586:A:G	1.99016e-09	-2.08401e-10	-0.916709	7.938e-05	-2.08401e-10	-0.944383	7.95998e-05	-2.08401e-10	-0.945047
42639014	chr15:42639014:GAAAC:G	1.33321e-09	-1.77206	0.454729	5.90028e-05	-1.80353	0.562488	5.90688e-05	-1.80385	0.560497
42639439	chr15:42639439:C:T	2.10547e-09	-2.08401e-10	-0.860387	8.77664e-05	-2.08401e-10	-0.84395	8.80414e-05	-2.08401e-10	-0.844252
42639838	chr15:42639838:T:C	1.51278e-09	-2.08401e-10	-1.19098	6.10646e-05	-2.08401e-10	-1.2067	6.12557e-05	-2.08401e-10	-1.207
42640076	chr15:42640076:G:A	1.43833e-09	-2.08401e-10	-1.24145	5.87238e-05	-2.08401e-10	-1.24578	5.89303e-05	-2.08401e-10	-1.2457
42640157	chr15:42640157:A:T	2.30439e-10	-1.83125	-1.24144	9.34052e-06	-1.85059	-1.23368	9.37045e-06	-1.85068	-1.23382
42640524	chr15:42640524:T:C	4.04846e-09	-2.08401e-10	-0.206588	0.000171645	-2.08401e-10	-0.173204	0.000172166	-2.08401e-10	-0.173598
42640607	chr15:42640607:G:A	2.42585e-09	-2.08401e-10	-0.718742	9.79011e-05	-2.08401e-10	-0.734672	9.82747e-05	-2.08401e-10	-0.734292
42640959	chr15:42640959:AC:A	1.9462e-09	-2.08401e-10	-0.939049	8.14813e-05	-2.08401e-10	-0.918256	8.179e-05	-2.08401e-10	-0.917905
42642134	chr15:42642134:G:A	2.02074e-09	-2.08401e-10	-0.901462	8.41934e-05	-2.08401e-10	-0.885513	8.44586e-05	-2.08401e-10	-0.885798
42642347	chr15:42642347:T:C	2.34666e-10	-1.83578	-1.21874	1.10961e-05	-1.67853	-1.2335	1.11389e-05	-1.67875	-1.23286
42642710	chr15:42642710:C:T	1.49295e-09	-2.08401e-10	-1.20417	6.29606e-05	-2.08401e-10	-1.17612	6.32453e-05	-2.08401e-10	-1.17504
42643080	chr15:42643080:A:T	1.41371e-09	-2.08401e-10	-1.25871	5.79582e-05	-2.08401e-10	-1.25891	5.81573e-05	-2.08401e-10	-1.25891
42643279	chr15:42643279:C:T	4.22735e-09	-2.08401e-10	-0.163351	0.000190923	-2.08401e-10	-0.0667584	0.000191861	-2.08401e-10	-0.0652855
42643389	chr15:42643389:T:A	1.41496e-09	-2.08401e-10	-1.25783	5.79582e-05	-2.08401e-10	-1.25891	5.81574e-05	-2.08401e-10	-1.25891
42643500	chr15:42643500:G:A	2.90105e-10	-1.79158	-1.05086	1.09004e-05	-1.85634	-1.07349	1.09516e-05	-1.85631	-1.07226
42643606	chr15:42643606:TCGGCTGAGG:T	2.69255e-09	-1.64247	1.02803	0.000110955	-1.72302	1.11352	0.000110515	-1.72373	1.10682
42643619	chr15:42643619:CTA:C	2.72079e-09	-1.63975	1.03575	0.000112087	-1.72084	1.12149	0.00011164	-1.72155	1.11477
42643622	chr15:42643622:G:C	2.6725e-09	-1.65336	1.03145	0.000110373	-1.73178	1.11702	0.000109936	-1.73247	1.11032
42643651	chr15:42643651:A:G	3.3146e-09	-1.49619	1.0896	0.000132459	-1.60622	1.17386	0.000131911	-1.60707	1.16714
42643759	chr15:42643759:T:C	1.86949e-09	-2.08401e-10	-0.979259	7.78328e-05	-2.08401e-10	-0.964067	7.80796e-05	-2.08401e-10	-0.96433
42644712	chr15:42644712:C:T	1.41411e-09	-2.08401e-10	-1.25843	5.80955e-05	-2.08401e-10	-1.25654	5.82989e-05	-2.08401e-10	-1.25648
42645215	chr15:42645215:C:T	1.80424e-09	-2.08401e-10	-1.01479	7.53167e-05	-2.08401e-10	-0.996927	7.55979e-05	-2.08401e-10	-0.99663
42645267	chr15:42645267:T:G	2.38016e-09	-2.08401e-10	-0.737758	9.56121e-05	-2.08401e-10	-0.758329	9.59805e-05	-2.08401e-10	-0.757914
42645627	chr15:42645627:G:A	3.33942e-09	-0.399129	-2.85769e-10	0.000183706	-0.10529	-2.85769e-10	0.000184108	-0.106536	-2.85769e-10
42645847	chr15:42645847:T:G	1.41783e-09	-2.08401e-10	-1.2558	5.80478e-05	-2.08401e-10	-1.25736	5.82445e-05	-2.08401e-10	-1.25741
42646019	chr15:42646019:G:C	4.18562e-09	-2.08401e-10	-0.173272	0.000177422	-2.08401e-10	-0.140096	0.000177962	-2.08401e-10	-0.140489
42646764	chr15:42646764:G:A	3.24836e-10	-1.85332	-0.876041	1.48007e-05	-1.8487	-0.775251	1.48231e-05	-1.84857	-0.777302
42646932	chr15:42646932:G:A	2.76244e-09	-2.08401e-10	-0.588812	0.000117054	-2.08401e-10	-0.555995	0.000117416	-2.08401e-10	-0.556339
42647601	chr15:42647601:A:G	3.3248e-09	-2.08401e-10	-0.403516	0.000141402	-2.08401e-10	-0.367022	0.000141825	-2.08401e-10	-0.367464
42647706	chr15:42647706:G:A	1.06958e-09	-1.79123	0.253569	5.03584e-05	-1.87011	0.470646	5.00051e-05	-1.8701	0.460163
42647718	chr15:42647718:G:A	2.35278e-10	-1.80942	-1.24249	9.31615e-06	-1.83978	-1.2471	9.34285e-06	-1.83996	-1.24749
42648592	chr15:42648592:C:T	5.30015e-10	-1.2477	-0.992073	1.86773e-05	-1.38099	-1.01033	1.86821e-05	-1.38207	-1.01242
42648757	chr15:42648757:T:C	1.79149e-09	-2.08401e-10	-1.02188	7.81105e-05	-2.08401e-10	-0.960504	7.85477e-05	-2.08401e-10	-0.958353
42649271	chr15:42649271:A:G	1.99971e-09	-1.6868	0.774876	7.67794e-05	-1.79168	0.81399	7.64257e-05	-1.79261	0.806874
42649466	chr15:42649466:C:G	1.41346e-09	-2.08401e-10	-1.25889	5.79799e-05	-2.08401e-10	-1.25853	5.81786e-05	-2.08401e-10	-1.25854
42650064	chr15:42650064:C:T	2.22072e-09	-0.807093	-2.85769e-10	0.000129224	-0.457082	-2.85769e-10	0.000129499	-0.458385	-2.85769e-10
42650498	chr15:42650498:C:T	6.59801e-10	-1.55586	-0.464879	2.46936e-05	-1.66525	-0.446835	2.46627e-05	-1.66608	-0.450685
42650850	chr15:42650850:A:G	1.94024e-09	-2.08401e-10	-0.942116	7.87175e-05	-2.08401e-10	-0.952763	7.9013e-05	-2.08401e-10	-0.952447
42650924	chr15:42650924:A:G	2.84462e-09	-2.08401e-10	-0.559497	0.000120581	-2.08401e-10	-0.52631	0.00012106	-2.08401e-10	-0.525774
42650979	chr15:42650979:C:T	2.40397e-09	-2.08401e-10	-0.727804	0.00010332	-2.08401e-10	-0.680795	0.000103632	-2.08401e-10	-0.681208
42652418	chr15:42652418:G:A	2.82072e-09	-2.08401e-10	-0.567935	0.000112554	-2.08401e-10	-0.595198	0.000113005	-2.08401e-10	-0.594623
42652824	chr15:42652824:G:A	5.70531e-10	-1.87017	-0.295939	2.68863e-05	-1.86085	-0.166168	2.69478e-05	-1.86072	-0.167434
42653382	chr15:42653382:C:T	5.19992e-10	-1.76107	-0.497794	2.04321e-05	-1.82148	-0.48004	2.04174e-05	-1.82186	-0.483813
42653485	chr15:42653485:G:T	6.25525e-10	-1.6645	-0.409589	2.4053e-05	-1.75356	-0.384806	2.40228e-05	-1.75415	-0.388904
42653598	chr15:42653598:CT:C	7.3206e-10	-1.67346	-0.24336	2.82704e-05	-1.76013	-0.216685	2.82251e-05	-1.7607	-0.221147
42654340	chr15:42654340:AGAAACACACCTTAGAATCACAGACACAGGTT:A	2.36347e-09	-2.08401e-10	-0.744795	9.48903e-05	-2.08401e-10	-0.765907	9.52565e-05	-2.08401e-10	-0.765486
42654737	chr15:42654737:G:C	7.00781e-10	-1.65906	-0.301424	2.69654e-05	-1.74893	-0.275149	2.69246e-05	-1.74953	-0.279493
42654874	chr15:42654874:A:G	8.62703e-10	-1.75261	-2.85769e-10	3.39159e-05	-1.79474	-2.85769e-10	3.40431e-05	-1.79443	-2.85769e-10
42654879	chr15:42654879:A:G	1.42375e-09	-2.08401e-10	-1.25163	5.81194e-05	-2.08401e-10	-1.25613	5.83233e-05	-2.08401e-10	-1.25606
42655574	chr15:42655574:A:G	1.6792e-09	-2.08401e-10	-1.08661	7.26486e-05	-2.08401e-10	-1.03299	7.30358e-05	-2.08401e-10	-1.03111
42656159	chr15:42656159:C:T	7.92111e-10	-1.83798	-2.85769e-10	3.16764e-05	-1.86306	-2.85769e-10	3.1788e-05	-1.86297	-2.85769e-10
42656176	chr15:42656176:C:T	8.52296e-10	-1.52459	-0.240157	3.19061e-05	-1.65957	-0.196265	3.19139e-05	-1.66126	-0.197761
42656476	chr15:42656476:A:G	7.99801e-10	-1.86078	0.0324652	3.90807e-05	-1.83497	0.181973	3.91678e-05	-1.83473	0.180527
42656728	chr15:42656728:A:G	2.74783e-09	-2.08401e-10	-0.594115	0.000111584	-2.08401e-10	-0.603855	0.000111848	-2.08401e-10	-0.604921
42657619	chr15:42657619:G:C	6.18173e-10	-1.86374	-0.222171	2.87713e-05	-1.87023	-0.0890154	2.88361e-05	-1.87023	-0.0902002
42658021	chr15:42658021:C:G	1.40607e-09	-1.84551	0.581384	7.35999e-05	-1.84542	0.82543	7.30196e-05	-1.84509	0.813755
42658099	chr15:42658099:G:A	2.18229e-10	-1.86912	-1.25802	9.42147e-06	-1.81724	-1.2584	9.45527e-06	-1.81705	-1.25844
42658549	chr15:42658549:C:G	2.02091e-09	-2.08401e-10	-0.901377	8.13668e-05	-2.08401e-10	-0.919661	8.16785e-05	-2.08401e-10	-0.919268
42658687	chr15:42658687:C:T	1.64222e-09	-1.8337	0.724823	8.49012e-05	-1.855	0.977857	8.41962e-05	-1.85474	0.965829
42658927	chr15:42658927:G:A	1.5753e-09	-2.08401e-10	-1.15048	6.46827e-05	-2.08401e-10	-1.14914	6.49201e-05	-2.08401e-10	-1.1489
42659079	chr15:42659079:C:T	2.18192e-10	-1.87023	-1.25707	9.71215e-06	-1.78642	-1.25883	9.74935e-06	-1.78602	-1.25884
42659229	chr15:42659229:T:C	1.06024e-09	-1.54643	-2.85769e-10	4.93432e-05	-1.41983	-2.85769e-10	4.95375e-05	-1.41933	-2.85769e-10
42659526	chr15:42659526:T:TTTTTG	1.76692e-09	-2.08401e-10	-1.03569	7.3411e-05	-2.08401e-10	-1.02256	7.36907e-05	-2.08401e-10	-1.02218
42659807	chr15:42659807:A:C	2.22555e-10	-1.86872	-1.23879	9.99607e-06	-1.76607	-1.25037	1.00362e-05	-1.76561	-1.25024
42659911	chr15:42659911:G:C	2.23346e-10	-1.8687	-1.23526	1.00202e-05	-1.766	-1.24802	1.00606e-05	-1.76555	-1.24788
42659914	chr15:42659914:C:T	2.23459e-10	-1.86854	-1.23491	1.00355e-05	-1.76471	-1.24779	1.00761e-05	-1.76426	-1.24764
42659977	chr15:42659977:A:G	4.12906e-09	-0.387895	0.201018	0.00019892	-0.304679	0.278951	0.00019836	-0.307714	0.275737
42660588	chr15:42660588:A:C	1.42075e-09	-2.08401e-10	-1.25374	5.84028e-05	-2.08401e-10	-1.25126	5.86004e-05	-2.08401e-10	-1.25132
42660715	chr15:42660715:C:T	2.11432e-09	-2.08401e-10	-0.856194	8.81042e-05	-2.08401e-10	-0.840109	8.83807e-05	-2.08401e-10	-0.840405
42661248	chr15:42661248:G:A	1.41757e-09	-2.08401e-10	-1.25598	5.80484e-05	-2.08401e-10	-1.25735	5.8249e-05	-2.08401e-10	-1.25733
42661419	chr15:42661419:G:T	1.91453e-09	-2.08401e-10	-0.955456	7.75255e-05	-2.08401e-10	-0.968023	7.77303e-05	-2.08401e-10	-0.968814
42661520	chr15:42661520:T:C	1.51973e-09	-1.1864	-2.85769e-10	5.47054e-05	-1.31667	-2.85769e-10	5.48349e-05	-1.31773	-2.85769e-10
42661611	chr15:42661611:T:G	7.77342e-10	-1.80288	-0.0539229	3.14357e-05	-1.84579	-0.0248959	3.15096e-05	-1.84624	-0.0255242
42662484	chr15:42662484:T:G	1.53968e-09	-2.08401e-10	-1.17335	6.52935e-05	-2.08401e-10	-1.13974	6.55014e-05	-2.08401e-10	-1.13999
42662541	chr15:42662541:A:C	7.9828e-10	-1.83022	-2.85769e-10	3.46875e-05	-1.77225	-2.85769e-10	3.47996e-05	-1.77245	-2.85769e-10
42662690	chr15:42662690:C:T	1.12535e-09	-1.83948	0.352649	5.68588e-05	-1.85595	0.577892	5.64483e-05	-1.85577	0.567041
42663769	chr15:42663769:A:G	2.38667e-10	-1.85389	-1.18373	9.73798e-06	-1.84968	-1.19292	9.7824e-06	-1.84955	-1.19193
42664422	chr15:42664422:A:G	2.38316e-10	-1.84388	-1.1952	9.55139e-06	-1.85836	-1.20359	9.59385e-06	-1.85826	-1.20268
42664428	chr15:42664428:A:G	6.94827e-10	-1.85958	-0.109433	3.35519e-05	-1.83284	0.0273038	3.36364e-05	-1.83259	0.0261436
42664982	chr15:42664982:G:A	2.23197e-10	-1.84848	-1.25615	9.05021e-06	-1.85693	-1.25891	9.08216e-06	-1.85684	-1.2589
42665175	chr15:42665175:C:A	2.4275e-10	-1.84908	-1.17157	9.80673e-06	-1.85445	-1.18111	9.85196e-06	-1.85434	-1.18005
42665334	chr15:42665334:T:G	2.28415e-10	-1.85968	-1.22184	9.34873e-06	-1.84506	-1.23833	9.38402e-06	-1.84494	-1.23812
42665344	chr15:42665344:C:G	6.89896e-10	-1.86031	-0.115825	3.21011e-05	-1.87005	0.020316	3.21736e-05	-1.87007	0.0191567
42666018	chr15:42666018:A:G	2.25194e-10	-1.86503	-1.23068	9.3889e-06	-1.83432	-1.24478	9.42423e-06	-1.83417	-1.2446
42666474	chr15:42666474:A:G	1.92441e-09	-2.08401e-10	-0.950307	8.00427e-05	-2.08401e-10	-0.936069	8.02964e-05	-2.08401e-10	-0.936334
42667545	chr15:42667545:A:G	1.37743e-09	-1.81164	0.526929	6.76973e-05	-1.8674	0.763815	6.717e-05	-1.86732	0.752487
42668124	chr15:42668124:G:A	2.19241e-10	-1.8692	-1.25331	9.75529e-06	-1.78244	-1.25838	9.79129e-06	-1.78222	-1.25834
42668185	chr15:42668185:G:T	1.62063e-09	-2.08401e-10	-1.12211	6.97484e-05	-2.08401e-10	-1.07374	7.01076e-05	-2.08401e-10	-1.07203
42668192	chr15:42668192:A:AC	2.1131e-09	-2.08401e-10	-0.856769	8.80518e-05	-2.08401e-10	-0.840703	8.83283e-05	-2.08401e-10	-0.840999
42668476	chr15:42668476:A:G	1.62881e-09	-2.08401e-10	-1.11708	7.01742e-05	-2.08401e-10	-1.06765	7.05375e-05	-2.08401e-10	-1.06591
42669483	chr15:42669483:G:A	1.55318e-09	-2.08401e-10	-1.16462	6.61201e-05	-2.08401e-10	-1.12716	6.64417e-05	-2.08401e-10	-1.12573
42669703	chr15:42669703:T:C	2.08976e-09	-2.08401e-10	-0.867876	8.40526e-05	-2.08401e-10	-0.887186	8.43762e-05	-2.08401e-10	-0.886774
42669796	chr15:42669796:A:G	1.0431e-09	-1.83999	0.277263	4.52227e-05	-1.87023	0.363197	4.52003e-05	-1.87023	0.359275
42670011	chr15:42670011:A:T	2.17513e-09	-1.86953	1.04169	0.00010789	-1.86628	1.22876	0.000108122	-1.8662	1.22741
42670378	chr15:42670378:T:C	1.41601e-09	-2.08401e-10	-1.25708	5.79997e-05	-2.08401e-10	-1.25819	5.8197e-05	-2.08401e-10	-1.25823
42671103	chr15:42671103:C:G	2.35333e-09	-2.08401e-10	-0.749094	0.000101255	-2.08401e-10	-0.700992	0.000101558	-2.08401e-10	-0.701432
42671202	chr15:42671202:A:G	1.03332e-09	-1.8366	0.264446	5.21472e-05	-1.85118	0.486619	5.17894e-05	-1.85089	0.47602
42671608	chr15:42671608:T:A	4.11662e-09	-2.08401e-10	-0.189894	0.000162788	-2.08401e-10	-0.226182	0.000163463	-2.08401e-10	-0.225471
42672228	chr15:42672228:T:C	2.21397e-10	-1.8572	-1.25552	1.04703e-05	-1.71131	-1.25877	1.05124e-05	-1.71075	-1.25875
42672656	chr15:42672656:GGGACAGAGGGGCATGCAGTGC:G	2.25171e-09	-2.08401e-10	-0.793235	9.15684e-05	-2.08401e-10	-0.801543	9.18013e-05	-2.08401e-10	-0.802433
42672993	chr15:42672993:A:G	1.33448e-09	-1.85234	0.535956	6.99784e-05	-1.84387	0.773429	6.94427e-05	-1.84363	0.762075
42673257	chr15:42673257:C:T	1.41344e-09	-2.08401e-10	-1.2589	5.79659e-05	-2.08401e-10	-1.25877	5.81648e-05	-2.08401e-10	-1.25878
42673513	chr15:42673513:C:A	1.64465e-09	-2.08401e-10	-1.1074	7.09464e-05	-2.08401e-10	-1.0567	7.13168e-05	-2.08401e-10	-1.05493
42673985	chr15:42673985:A:C	1.96163e-09	-2.08401e-10	-0.931151	8.16158e-05	-2.08401e-10	-0.916606	8.18744e-05	-2.08401e-10	-0.916873
42674090	chr15:42674090:G:A	1.25006e-09	-1.84938	0.46765	6.48466e-05	-1.84713	0.700528	6.43624e-05	-1.84691	0.689384
42674366	chr15:42674366:T:C	1.59157e-09	-2.08401e-10	-1.14021	6.54585e-05	-2.08401e-10	-1.13721	6.568e-05	-2.08401e-10	-1.13726
42674896	chr15:42674896:G:A	1.83488e-09	-2.08401e-10	-0.997946	7.62282e-05	-2.08401e-10	-0.984898	7.64716e-05	-2.08401e-10	-0.98514
42675942	chr15:42675942:G:A	1.41616e-09	-2.08401e-10	-1.25698	5.79729e-05	-2.08401e-10	-1.25865	5.81758e-05	-2.08401e-10	-1.25859
42678190	chr15:42678190:G:A	1.45179e-09	-2.08401e-10	-1.23213	6.09355e-05	-2.08401e-10	-1.20881	6.11991e-05	-2.08401e-10	-1.20793
42678578	chr15:42678578:C:T	1.83775e-09	-2.08401e-10	-0.996383	8.08621e-05	-2.08401e-10	-0.925883	8.13252e-05	-2.08401e-10	-0.923604
42678616	chr15:42678616:A:G	4.52945e-09	-2.08401e-10	-0.0943241	0.000195722	-2.08401e-10	-0.0419346	0.000196467	-2.08401e-10	-0.041564
42678701	chr15:42678701:A:G	2.85447e-10	-1.68756	-1.17107	1.04006e-05	-1.84159	-1.13518	1.04261e-05	-1.84195	-1.13579
42678990	chr15:42678990:C:T	4.81609e-09	-2.08401e-10	-0.0329635	0.000228268	-2.08401e-10	0.111891	0.000228854	-2.08401e-10	0.111027
42679317	chr15:42679317:C:T	1.0397e-09	-1.80736	0.241372	4.82956e-05	-1.84127	0.39998	4.84091e-05	-1.84145	0.399076
42679422	chr15:42679422:T:C	3.49903e-10	-1.84583	-0.809199	1.56324e-05	-1.84612	-0.723162	1.56378e-05	-1.84585	-0.726519
42680000	chr15:42680000:C:T	1.54773e-09	-2.08401e-10	-1.16814	6.36834e-05	-2.08401e-10	-1.16471	6.39156e-05	-2.08401e-10	-1.1645
42680166	chr15:42680166:A:C	1.27019e-09	-1.36576	-2.85769e-10	4.37276e-05	-1.54065	-2.85769e-10	4.39188e-05	-1.53972	-2.85769e-10
42680984	chr15:42680984:C:G	3.34659e-09	-2.08401e-10	-0.396985	0.000138361	-2.08401e-10	-0.388766	0.000138771	-2.08401e-10	-0.389232
42681857	chr15:42681857:G:A	1.70704e-09	-1.07016	-2.85769e-10	6.07475e-05	-1.2119	-2.85769e-10	6.08854e-05	-1.21306	-2.85769e-10
42682855	chr15:42682855:G:A	6.31129e-10	-1.84618	-0.218986	2.60659e-05	-1.86788	-0.190116	2.60376e-05	-1.86796	-0.194553
42683062	chr15:42683062:C:T	1.51314e-09	-2.08401e-10	-1.19074	6.42819e-05	-2.08401e-10	-1.15535	6.45846e-05	-2.08401e-10	-1.15408
42683359	chr15:42683359:G:C	2.69176e-09	-2.08401e-10	-0.614731	0.000109605	-2.08401e-10	-0.621745	0.000109855	-2.08401e-10	-0.622896
42683421	chr15:42683421:A:G	1.88377e-09	-2.08401e-10	-0.971653	7.60557e-05	-2.08401e-10	-0.987163	7.63482e-05	-2.08401e-10	-0.986755
42684320	chr15:42684320:A:G	1.64763e-09	-1.10559	-2.85769e-10	5.67479e-05	-1.28001	-2.85769e-10	5.70049e-05	-1.27892	-2.85769e-10
42684508	chr15:42684508:C:T	1.83307e-09	-0.998931	-2.85769e-10	0.000105965	-0.655516	-2.85769e-10	0.000106237	-0.656382	-2.85769e-10
42685068	chr15:42685068:G:C	1.42943e-09	-2.08401e-10	-1.24765	5.94935e-05	-2.08401e-10	-1.23276	5.97359e-05	-2.08401e-10	-1.23213
42685147	chr15:42685147:C:T	1.48231e-09	-2.08401e-10	-1.21133	6.04029e-05	-2.08401e-10	-1.21759	6.06172e-05	-2.08401e-10	-1.21748
42685262	chr15:42685262:C:T	2.61167e-09	-2.08401e-10	-0.644935	0.00010981	-2.08401e-10	-0.619877	0.000110261	-2.08401e-10	-0.619212
42685328	chr15:42685328:A:C	2.22378e-10	-1.8639	-1.2444	1.02494e-05	-1.73809	-1.25331	1.02911e-05	-1.73757	-1.25321
42685462	chr15:42685462:C:T	2.05816e-09	-2.08401e-10	-0.883112	8.47791e-05	-2.08401e-10	-0.87858	8.50392e-05	-2.08401e-10	-0.878947
42685612	chr15:42685612:T:G	1.55106e-09	-2.08401e-10	-1.16599	6.38225e-05	-2.08401e-10	-1.16252	6.40554e-05	-2.08401e-10	-1.16231
42686228	chr15:42686228:T:A	7.99535e-10	-1.82865	-2.85769e-10	3.16046e-05	-1.86533	-2.85769e-10	3.17164e-05	-1.86523	-2.85769e-10
42686907	chr15:42686907:A:G	5.76725e-10	-1.8283	-0.327011	2.63722e-05	-1.85403	-0.192291	2.64313e-05	-1.85417	-0.193335
42686948	chr15:42686948:A:G	2.37107e-10	-1.84402	-1.20015	9.51996e-06	-1.85802	-1.20722	9.54841e-06	-1.85823	-1.20746
42687258	chr15:42687258:T:G	1.47355e-09	-2.08401e-10	-1.21725	6.02437e-05	-2.08401e-10	-1.22023	6.04547e-05	-2.08401e-10	-1.22016
42687263	chr15:42687263:C:T	2.98015e-09	-2.08401e-10	-0.512952	0.000121193	-2.08401e-10	-0.521241	0.000121458	-2.08401e-10	-0.522487
42687825	chr15:42687825:G:A	1.54786e-09	-2.08401e-10	-1.16806	6.60858e-05	-2.08401e-10	-1.12768	6.64077e-05	-2.08401e-10	-1.12625
42687887	chr15:42687887:C:T	2.39635e-09	-2.08401e-10	-0.730981	0.000102169	-2.08401e-10	-0.691999	0.000102479	-2.08401e-10	-0.692397
42688192	chr15:42688192:C:T	1.56037e-09	-1.80481	0.644807	7.42664e-05	-1.83955	0.828578	7.44253e-05	-1.83973	0.82747
42688243	chr15:42688243:A:G	1.76111e-09	-2.08401e-10	-1.03898	7.12669e-05	-2.08401e-10	-1.0522	7.15338e-05	-2.08401e-10	-1.05189
42688289	chr15:42688289:T:A	1.53206e-09	-2.08401e-10	-1.17831	6.52731e-05	-2.08401e-10	-1.14005	6.55866e-05	-2.08401e-10	-1.13869
42689223	chr15:42689223:C:T	1.47736e-09	-2.08401e-10	-1.21467	6.23646e-05	-2.08401e-10	-1.18563	6.26459e-05	-2.08401e-10	-1.18456
42689608	chr15:42689608:G:A	1.1503e-09	-1.85844	0.393542	6.04114e-05	-1.83513	0.617675	5.99797e-05	-1.83486	0.606806
42689780	chr15:42689780:G:A	1.42313e-09	-2.08401e-10	-1.25207	5.86146e-05	-2.08401e-10	-1.24764	5.88101e-05	-2.08401e-10	-1.24775
42689926	chr15:42689926:A:G	9.07037e-10	-1.7025	-2.85769e-10	3.38889e-05	-1.79554	-2.85769e-10	3.40187e-05	-1.79515	-2.85769e-10
42690385	chr15:42690385:G:T	1.54361e-09	-2.08401e-10	-1.1708	6.35073e-05	-2.08401e-10	-1.16747	6.37389e-05	-2.08401e-10	-1.16726
42690621	chr15:42690621:A:G	1.38745e-09	-1.81255	0.535092	6.58269e-05	-1.84484	0.713244	6.59711e-05	-1.84501	0.712172
42691725	chr15:42691725:A:G	2.19427e-10	-1.86583	-1.25583	9.92238e-06	-1.76503	-1.25881	9.95875e-06	-1.76481	-1.25879
42691745	chr15:42691745:C:G	1.26225e-09	-1.80564	0.433611	5.94576e-05	-1.84013	0.606761	5.95888e-05	-1.84031	0.60572
42691981	chr15:42691981:C:G	3.42181e-09	-2.08401e-10	-0.374756	0.000145618	-2.08401e-10	-0.337639	0.000146062	-2.08401e-10	-0.338031
42691984	chr15:42691984:A:G	1.27209e-09	-1.80301	0.438741	5.98766e-05	-1.83844	0.612091	6.00086e-05	-1.83863	0.611055
42692627	chr15:42692627:C:T	1.61191e-09	-2.08401e-10	-1.12751	6.51114e-05	-2.08401e-10	-1.14253	6.53513e-05	-2.08401e-10	-1.14228
42692660	chr15:42692660:G:T	1.12256e-09	-1.81664	0.327327	5.2739e-05	-1.84742	0.494143	5.28595e-05	-1.84758	0.493157
42693200	chr15:42693200:C:T	1.55752e-09	-2.08401e-10	-1.16183	6.31927e-05	-2.08401e-10	-1.17244	6.34233e-05	-2.08401e-10	-1.17223
42693476	chr15:42693476:T:G	1.41544e-09	-2.08401e-10	-1.25749	5.79918e-05	-2.08401e-10	-1.25833	5.81918e-05	-2.08401e-10	-1.25832
42694273	chr15:42694273:A:T	1.63763e-09	-2.08401e-10	-1.11168	6.63311e-05	-2.08401e-10	-1.12397	6.65278e-05	-2.08401e-10	-1.12444
42694354	chr15:42694354:C:T	1.41347e-09	-2.08401e-10	-1.25888	5.80129e-05	-2.08401e-10	-1.25796	5.82108e-05	-2.08401e-10	-1.25799
42694789	chr15:42694789:G:A	1.50405e-09	-2.08401e-10	-1.19676	6.37545e-05	-2.08401e-10	-1.16359	6.40514e-05	-2.08401e-10	-1.16237
42694872	chr15:42694872:G:C	1.70712e-09	-2.08401e-10	-1.07012	6.92827e-05	-2.08401e-10	-1.08043	6.94767e-05	-2.08401e-10	-1.08107
42694939	chr15:42694939:C:A	1.58252e-09	-2.08401e-10	-1.1459	6.43162e-05	-2.08401e-10	-1.15482	6.45067e-05	-2.08401e-10	-1.15529
42695394	chr15:42695394:C:T	1.51395e-09	-2.08401e-10	-1.1902	6.15477e-05	-2.08401e-10	-1.19882	6.17395e-05	-2.08401e-10	-1.19914
42696703	chr15:42696703:G:A	3.16182e-09	-0.453777	-2.85769e-10	0.000162748	-0.226427	-2.85769e-10	0.000163067	-0.227898	-2.85769e-10
42696733	chr15:42696733:T:A	1.67073e-09	-2.08401e-10	-1.09166	6.8758e-05	-2.08401e-10	-1.08804	6.8989e-05	-2.08401e-10	-1.08811
42696862	chr15:42696862:C:A	1.45935e-09	-2.08401e-10	-1.22693	5.9563e-05	-2.08401e-10	-1.23159	5.97533e-05	-2.08401e-10	-1.23184
42697719	chr15:42697719:A:G	1.5415e-09	-2.08401e-10	-1.17217	6.568e-05	-2.08401e-10	-1.13383	6.59978e-05	-2.08401e-10	-1.13244
42697880	chr15:42697880:T:C	2.17873e-09	-2.08401e-10	-0.826183	9.13917e-05	-2.08401e-10	-0.803475	9.16867e-05	-2.08401e-10	-0.803682
42698188	chr15:42698188:A:G	2.23704e-10	-1.84531	-1.25704	1.07711e-05	-1.69106	-1.25071	1.08102e-05	-1.69073	-1.25084
42698720	chr15:42698720:T:C	9.71635e-09	-2.08401e-10	0.668885	0.000409603	-2.08401e-10	0.696558	0.000411056	-2.08401e-10	0.69667
42698868	chr15:42698868:T:A	2.21136e-10	-1.86187	-1.25204	1.03356e-05	-1.74387	-1.23917	1.03717e-05	-1.74358	-1.23941
42699101	chr15:42699101:A:G	6.61549e-10	-1.53385	-0.484249	2.62908e-05	-1.63571	-0.413703	2.63188e-05	-1.63637	-0.415401
42699381	chr15:42699381:T:C	1.52994e-09	-2.08401e-10	-1.17969	6.31687e-05	-2.08401e-10	-1.17282	6.33768e-05	-2.08401e-10	-1.17296
42699486	chr15:42699486:C:T	8.03608e-10	-1.68257	-0.140999	3.5037e-05	-1.74848	-0.0137481	3.51051e-05	-1.74885	-0.0148601
42699583	chr15:42699583:T:C	2.48014e-09	-2.08401e-10	-0.696612	0.000102381	-2.08401e-10	-0.689926	0.000102722	-2.08401e-10	-0.690031
42699618	chr15:42699618:T:C	2.35292e-09	-1.2424	0.493135	9.8468e-05	-1.3062	0.577301	9.86811e-05	-1.308	0.577831
42699639	chr15:42699639:C:T	1.445e-09	-2.08401e-10	-1.23681	6.04102e-05	-2.08401e-10	-1.21747	6.06662e-05	-2.08401e-10	-1.21667
42699689	chr15:42699689:G:A	2.24651e-10	-1.84775	-1.25039	1.06212e-05	-1.70523	-1.25054	1.0655e-05	-1.70539	-1.25064
42699788	chr15:42699788:C:T	1.45031e-09	-2.08401e-10	-1.23315	5.93963e-05	-2.08401e-10	-1.2344	5.96072e-05	-2.08401e-10	-1.23428
42700907	chr15:42700907:A:G	2.21202e-10	-1.85815	-1.25545	1.05686e-05	-1.7137	-1.24705	1.06093e-05	-1.71311	-1.24721
42700993	chr15:42700993:A:G	1.42991e-09	-2.08401e-10	-1.24731	5.86983e-05	-2.08401e-10	-1.24622	5.88965e-05	-2.08401e-10	-1.24628
42701068	chr15:42701068:G:A	1.11369e-09	-1.86847	0.371229	6.0919e-05	-1.80348	0.594397	6.04936e-05	-1.80311	0.583592
42701157	chr15:42701157:C:G	1.41396e-09	-2.08401e-10	-1.25853	5.79583e-05	-2.08401e-10	-1.2589	5.81574e-05	-2.08401e-10	-1.25891
42701271	chr15:42701271:T:C	1.37547e-09	-1.738	0.451867	6.38164e-05	-1.79181	0.629188	6.39408e-05	-1.79211	0.628011
42701732	chr15:42701732:C:T	1.5323e-09	-1.7164	0.538238	7.10603e-05	-1.77501	0.719914	7.11948e-05	-1.77535	0.71871
42701875	chr15:42701875:T:TC	1.63431e-09	-2.08401e-10	-1.11371	6.59415e-05	-2.08401e-10	-1.12986	6.61861e-05	-2.08401e-10	-1.12959
42702004	chr15:42702004:A:C	2.7359e-09	-2.08401e-10	-0.598467	0.000118996	-2.08401e-10	-0.539539	0.00011955	-2.08401e-10	-0.538326
42702007	chr15:42702007:A:C	1.45807e-09	-2.08401e-10	-1.22781	6.04635e-05	-2.08401e-10	-1.21659	6.06872e-05	-2.08401e-10	-1.21633
42702192	chr15:42702192:C:T	1.41933e-09	-2.08401e-10	-1.25474	5.80583e-05	-2.08401e-10	-1.25718	5.82593e-05	-2.08401e-10	-1.25716
42702331	chr15:42702331:G:A	6.24798e-09	-2.08401e-10	0.227333	0.000266231	-2.08401e-10	0.265737	0.000267039	-2.08401e-10	0.265337
42702622	chr15:42702622:G:A	2.2178e-09	-2.08401e-10	-0.808411	9.32244e-05	-2.08401e-10	-0.783619	9.3524e-05	-2.08401e-10	-0.783841
42702748	chr15:42702748:T:C	2.80011e-09	-2.08401e-10	-0.575266	0.000122015	-2.08401e-10	-0.514488	0.000122567	-2.08401e-10	-0.513404
42704053	chr15:42704053:A:G	7.77868e-10	-1.85612	-2.85769e-10	3.16152e-05	-1.86499	-2.85769e-10	3.17273e-05	-1.86488	-2.85769e-10
42705149	chr15:42705149:C:T	1.90618e-09	-1.71398	0.754152	8.93841e-05	-1.77325	0.947563	8.95462e-05	-1.77359	0.946286
42705184	chr15:42705184:C:T	2.32614e-10	-1.83187	-1.23143	1.12457e-05	-1.6669	-1.23174	1.12804e-05	-1.66707	-1.23193
42705348	chr15:42705348:T:A	1.34435e-09	-1.8674	0.558392	7.52844e-05	-1.79824	0.800888	7.47201e-05	-1.79768	0.789372
42705764	chr15:42705764:A:G	2.28835e-09	-2.08401e-10	-0.777095	9.66789e-05	-2.08401e-10	-0.747234	9.69838e-05	-2.08401e-10	-0.747516
42706167	chr15:42706167:T:C	2.2313e-10	-1.86427	-1.24065	1.05493e-05	-1.73748	-1.22509	1.0588e-05	-1.73698	-1.22536
42706474	chr15:42706474:A:G	2.8339e-10	-1.83323	-1.03262	1.15494e-05	-1.85009	-1.0219	1.15782e-05	-1.85038	-1.02255
42706519	chr15:42706519:C:T	1.84608e-09	-2.08401e-10	-0.991862	7.71653e-05	-2.08401e-10	-0.972679	7.74176e-05	-2.08401e-10	-0.972845
42706578	chr15:42706578:G:T	1.40475e-09	-1.7001	0.435034	6.34449e-05	-1.7673	0.598844	6.35288e-05	-1.76769	0.597128
42706650	chr15:42706650:A:G	2.54021e-09	-2.08401e-10	-0.672678	0.000108027	-2.08401e-10	-0.636247	0.000108515	-2.08401e-10	-0.635169
42706660	chr15:42706660:G:A	2.23018e-10	-1.84657	-1.25886	1.06475e-05	-1.69617	-1.25714	1.06865e-05	-1.69587	-1.2572
42707143	chr15:42707143:T:TA	1.97849e-09	-1.67404	0.751447	9.20511e-05	-1.74111	0.944822	9.22136e-05	-1.7415	0.943549
42707342	chr15:42707342:A:G	1.90142e-09	-1.68718	0.724849	8.86137e-05	-1.75134	0.916996	8.87718e-05	-1.75172	0.915725
42707367	chr15:42707367:G:A	8.21508e-10	-1.86481	0.0632747	4.22924e-05	-1.8226	0.248583	4.21962e-05	-1.82236	0.242627
42707443	chr15:42707443:C:G	1.79228e-09	-1.65661	0.635171	8.26287e-05	-1.72721	0.822937	8.2775e-05	-1.72762	0.821689
42707452	chr15:42707452:A:G	1.12916e-09	-1.77332	0.289869	5.2347e-05	-1.81744	0.456709	5.24602e-05	-1.81769	0.455683
42707509	chr15:42707509:G:A	1.6404e-09	-2.08401e-10	-1.10998	6.67474e-05	-2.08401e-10	-1.11771	6.69937e-05	-2.08401e-10	-1.11746
42707787	chr15:42707787:A:G	1.72608e-09	-2.08401e-10	-1.05908	7.16272e-05	-2.08401e-10	-1.04715	7.18575e-05	-2.08401e-10	-1.04737
42707796	chr15:42707796:T:C	3.84561e-09	-2.08401e-10	-0.257995	0.000167607	-2.08401e-10	-0.197006	0.000168441	-2.08401e-10	-0.195473
42708134	chr15:42708134:C:A	2.02535e-09	-2.08401e-10	-0.899182	8.52337e-05	-2.08401e-10	-0.873233	8.55053e-05	-2.08401e-10	-0.873481
42708165	chr15:42708165:T:A	3.53093e-09	-2.08401e-10	-0.343365	0.000148933	-2.08401e-10	-0.315131	0.000149386	-2.08401e-10	-0.315528
42708779	chr15:42708779:A:G	1.61049e-09	-1.70232	0.573935	7.469e-05	-1.76406	0.758774	7.48284e-05	-1.76441	0.757552
42708853	chr15:42708853:A:G	1.42514e-09	-2.08401e-10	-1.25066	5.85579e-05	-2.08401e-10	-1.24861	5.87563e-05	-2.08401e-10	-1.24866
42709134	chr15:42709134:G:A	1.63281e-09	-1.7217	0.607071	7.61693e-05	-1.77931	0.793637	7.63118e-05	-1.77964	0.792407
42709664	chr15:42709664:G:C	2.49734e-09	-2.08401e-10	-0.6897	0.000104666	-2.08401e-10	-0.667856	0.000104972	-2.08401e-10	-0.668362
42710205	chr15:42710205:GTGCA:G	1.41988e-09	-2.08401e-10	-1.25436	5.82596e-05	-2.08401e-10	-1.25372	5.84575e-05	-2.08401e-10	-1.25376
42710211	chr15:42710211:C:CCGGGTACTTTTGT	1.41934e-09	-2.08401e-10	-1.25473	5.82363e-05	-2.08401e-10	-1.25412	5.84343e-05	-2.08401e-10	-1.25416
42710336	chr15:42710336:A:T	2.18252e-10	-1.86827	-1.25876	9.84751e-06	-1.77625	-1.25516	9.8828e-06	-1.77601	-1.25525
42710338	chr15:42710338:G:A	1.24652e-09	-1.86369	0.479115	6.7323e-05	-1.8223	0.713175	6.6825e-05	-1.82199	0.702005
42710487	chr15:42710487:C:G	1.42519e-09	-2.08401e-10	-1.25062	5.86849e-05	-2.08401e-10	-1.24645	5.88971e-05	-2.08401e-10	-1.24627
42710561	chr15:42710561:A:G	1.43703e-09	-1.24235	-2.85769e-10	7.26988e-05	-1.0323	-2.85769e-10	7.28934e-05	-1.03306	-2.85769e-10
42711673	chr15:42711673:C:T	3.09156e-09	-2.08401e-10	-0.476249	0.000130047	-2.08401e-10	-0.450732	0.000130446	-2.08401e-10	-0.451103
42712894	chr15:42712894:C:T	2.10775e-09	-2.08401e-10	-0.859305	9.05027e-05	-2.08401e-10	-0.81325	9.08977e-05	-2.08401e-10	-0.812324
42712970	chr15:42712970:G:A	3.34444e-09	-2.08401e-10	-0.397626	0.000140852	-2.08401e-10	-0.37092	0.00014128	-2.08401e-10	-0.371313
42713066	chr15:42713066:T:C	8.65175e-10	-1.74975	-2.85769e-10	4.08316e-05	-1.60917	-2.85769e-10	4.09261e-05	-1.61029	-2.85769e-10
42713455	chr15:42713455:T:C	7.99979e-09	0.47449	-2.85769e-10	0.00024786	0.194237	-2.85769e-10	0.000248446	0.193167	-2.85769e-10
42713520	chr15:42713520:A:G	1.22366e-09	-1.83364	0.430556	6.1599e-05	-1.85872	0.66074	6.11396e-05	-1.85857	0.649669
42713606	chr15:42713606:G:T	2.18959e-10	-1.86785	-1.25594	9.44071e-06	-1.82043	-1.25317	9.47228e-06	-1.82024	-1.25345
42714249	chr15:42714249:T:C	4.13429e-09	-2.08401e-10	-0.185611	0.000174719	-2.08401e-10	-0.15545	0.00017524	-2.08401e-10	-0.155901
42714759	chr15:42714759:T:G	1.46157e-09	-1.73256	0.507146	6.79857e-05	-1.78775	0.68842	6.81161e-05	-1.78807	0.687223
42714819	chr15:42714819:G:A	2.02097e-09	-2.08401e-10	-0.901347	8.50535e-05	-2.08401e-10	-0.875349	8.53247e-05	-2.08401e-10	-0.875595
42715328	chr15:42715328:C:T	7.67947e-10	-1.86896	-2.85769e-10	3.15369e-05	-1.86747	-2.85769e-10	3.1643e-05	-1.86754	-2.85769e-10
42715448	chr15:42715448:A:G	3.96403e-09	-0.586549	0.358884	0.000188878	-0.518365	0.440836	0.000188349	-0.521186	0.437423
42715490	chr15:42715490:G:A	1.43216e-09	-2.08401e-10	-1.24574	5.84485e-05	-2.08401e-10	-1.25048	5.86526e-05	-2.08401e-10	-1.25043
42715809	chr15:42715809:A:C	1.5462e-09	-2.08401e-10	-1.16913	6.38976e-05	-2.08401e-10	-1.16135	6.41076e-05	-2.08401e-10	-1.1615
42716099	chr15:42716099:A:G	4.44928e-09	-2.08401e-10	-0.112184	0.000210981	-2.08401e-10	0.0331389	0.000211927	-2.08401e-10	0.0341845
42716558	chr15:42716558:C:T	1.41475e-09	-2.08401e-10	-1.25797	5.81082e-05	-2.08401e-10	-1.25632	5.83124e-05	-2.08401e-10	-1.25624
42716774	chr15:42716774:G:A	2.25829e-08	1.51227	-2.85769e-10	0.00065975	1.17323	-2.85769e-10	0.000660724	1.17128	-2.85769e-10
42717201	chr15:42717201:C:T	1.4917e-09	-1.63697	0.431966	6.82507e-05	-1.70607	0.610632	6.83625e-05	-1.70661	0.609375
42717250	chr15:42717250:T:C	1.60593e-09	-1.8399	0.708677	8.39961e-05	-1.84932	0.961458	8.33055e-05	-1.84901	0.94947
42717444	chr15:42717444:G:A	1.4137e-09	-2.08401e-10	-1.25871	5.80258e-05	-2.08401e-10	-1.25774	5.82277e-05	-2.08401e-10	-1.2577
42717551	chr15:42717551:G:A	1.33139e-09	-1.3187	-2.85769e-10	6.4499e-05	-1.15198	-2.85769e-10	6.46842e-05	-1.15254	-2.85769e-10
42717940	chr15:42717940:C:T	3.75793e-09	-1.34631	1.06525	0.000172406	-1.44495	1.27618	0.0001726	-1.44582	1.27474
42718237	chr15:42718237:T:C	2.80845e-10	-1.61685	-1.25803	1.00322e-05	-1.75394	-1.2589	1.00678e-05	-1.75383	-1.25888
42718376	chr15:42718376:G:A	2.91476e-09	-1.53958	1.00445	0.000135189	-1.61883	1.20688	0.000135364	-1.61948	1.20539
42719155	chr15:42719155:G:C	7.80486e-10	-1.85276	-2.85769e-10	3.14699e-05	-1.8696	-2.85769e-10	3.15763e-05	-1.86965	-2.85769e-10
42719339	chr15:42719339:G:T	2.44066e-10	-1.87016	-1.14508	1.07367e-05	-1.78855	-1.15641	1.07914e-05	-1.78811	-1.1552
42719826	chr15:42719826:C:T	2.27597e-10	-1.85606	-1.22904	1.05777e-05	-1.73062	-1.22926	1.06107e-05	-1.73074	-1.22946
42719904	chr15:42719904:T:G	2.9221e-09	-2.08401e-10	-0.532622	0.000124467	-2.08401e-10	-0.49459	0.000124846	-2.08401e-10	-0.494979
42719997	chr15:42719997:T:C	1.55738e-09	-1.84464	0.682717	8.2129e-05	-1.84555	0.935211	8.14597e-05	-1.84521	0.923264
42720051	chr15:42720051:A:G	1.44443e-09	-2.08401e-10	-1.23721	5.93226e-05	-2.08401e-10	-1.23564	5.9525e-05	-2.08401e-10	-1.23566
42720076	chr15:42720076:A:G	2.21117e-10	-1.86544	-1.24855	1.0149e-05	-1.74487	-1.25638	1.01902e-05	-1.74434	-1.2563
42720264	chr15:42720264:G:A	3.63593e-09	-2.08401e-10	-0.314061	0.000146412	-2.08401e-10	-0.332202	0.000146983	-2.08401e-10	-0.331741
42720319	chr15:42720319:A:G	1.61895e-09	-1.8504	0.727251	8.66549e-05	-1.83931	0.982614	8.59406e-05	-1.83894	0.970533
42720351	chr15:42720351:G:C	1.30289e-09	-1.34034	-2.85769e-10	6.49285e-05	-1.14534	-2.85769e-10	6.51438e-05	-1.14546	-2.85769e-10
42720566	chr15:42720566:T:G	2.00827e-09	-2.08401e-10	-0.907653	7.78898e-05	-2.08401e-10	-0.963334	7.8238e-05	-2.08401e-10	-0.962303
42720690	chr15:42720690:G:A	2.61921e-09	-2.08401e-10	-0.642055	0.000110779	-2.08401e-10	-0.611094	0.000111122	-2.08401e-10	-0.611432
42721028	chr15:42721028:C:T	2.26387e-10	-1.83733	-1.25311	1.07883e-05	-1.68257	-1.2576	1.0825e-05	-1.68275	-1.25745
42721308	chr15:42721308:G:C	2.30269e-09	-1.67837	0.907521	9.79233e-05	-1.75374	1.01929	9.79553e-05	-1.75428	1.01673
42721342	chr15:42721342:A:G	3.34827e-09	-2.08401e-10	-0.39648	0.000134926	-2.08401e-10	-0.413903	0.000135451	-2.08401e-10	-0.41345
42721525	chr15:42721525:T:C	1.69095e-09	-1.85907	0.779439	9.3008e-05	-1.82257	1.03662	9.22414e-05	-1.8221	1.02445
42721749	chr15:42721749:C:T	2.69998e-10	-1.86914	-1.04513	1.14509e-05	-1.8103	-1.07026	1.15138e-05	-1.81006	-1.06845
42721846	chr15:42721846:A:G	1.45956e-09	-1.83678	0.609986	7.48657e-05	-1.85599	0.853061	7.4272e-05	-1.85581	0.841487
42721967	chr15:42721967:G:A	1.44276e-09	-1.84179	0.603415	7.46079e-05	-1.85251	0.84613	7.4019e-05	-1.85231	0.834573
42722278	chr15:42722278:C:T	1.44116e-09	-2.08401e-10	-1.23947	5.88103e-05	-2.08401e-10	-1.24431	5.90176e-05	-2.08401e-10	-1.24422
42722279	chr15:42722279:G:A	1.42176e-09	-1.83406	0.581025	7.24595e-05	-1.85786	0.822255	7.18898e-05	-1.85769	0.810762
42722455	chr15:42722455:A:G	3.56165e-09	-2.08401e-10	-0.334702	0.000164488	-2.08401e-10	-0.215794	0.000164876	-2.08401e-10	-0.216865
42722456	chr15:42722456:G:A	1.81794e-09	-2.08401e-10	-1.00722	7.11608e-05	-2.08401e-10	-1.05369	7.14662e-05	-2.08401e-10	-1.05283
42722476	chr15:42722476:G:GT	1.36572e-09	-1.83498	0.541743	6.95213e-05	-1.85792	0.780929	6.89818e-05	-1.85775	0.769536
42722481	chr15:42722481:A:G	1.3408e-09	-1.8335	0.521842	6.80015e-05	-1.85871	0.759607	6.74776e-05	-1.85854	0.748277
42724025	chr15:42724025:TAAG:T	3.85805e-09	-1.46637	1.21161	0.000179761	-1.55359	1.42659	0.000179981	-1.55435	1.42514
42724277	chr15:42724277:A:G	1.36083e-09	-1.8169	0.520069	6.74128e-05	-1.86518	0.757382	6.6891e-05	-1.86507	0.746073
42724349	chr15:42724349:T:C	1.57179e-09	-1.84442	0.691711	8.29485e-05	-1.84407	0.943661	8.22747e-05	-1.84372	0.931723
42724764	chr15:42724764:T:C	2.07032e-09	-0.877222	-2.85769e-10	8.02345e-05	-0.933676	-2.85769e-10	8.02399e-05	-0.937038	-2.85769e-10
42725228	chr15:42725228:T:G	1.50447e-09	-1.85703	0.660547	8.16558e-05	-1.82664	0.910526	8.10083e-05	-1.82619	0.898682
42725478	chr15:42725478:G:A	4.06028e-09	-1.08377	0.880099	0.000178252	-1.21431	1.07888	0.000178458	-1.21529	1.07758
42725715	chr15:42725715:G:A	1.41647e-09	-2.08401e-10	-1.25676	5.82422e-05	-2.08401e-10	-1.25402	5.84399e-05	-2.08401e-10	-1.25406
42725721	chr15:42725721:G:A	2.34973e-10	-1.83672	-1.21649	1.15708e-05	-1.64911	-1.22104	1.16293e-05	-1.64855	-1.21998
42726320	chr15:42726320:C:T	8.25303e-10	-1.79693	-2.85769e-10	3.26399e-05	-1.83309	-2.85769e-10	3.276e-05	-1.83285	-2.85769e-10
42726361	chr15:42726361:C:T	2.20197e-09	-1.36754	0.551964	9.7542e-05	-1.47302	0.73467	9.76877e-05	-1.47374	0.733459
42726493	chr15:42726493:T:G	2.3717e-10	-1.78585	-1.25805	1.24972e-05	-1.53517	-1.25795	1.2551e-05	-1.53424	-1.25801
42726529	chr15:42726529:G:A	1.4855e-09	-2.08401e-10	-1.20917	6.07851e-05	-2.08401e-10	-1.21128	6.09966e-05	-2.08401e-10	-1.21124
42727782	chr15:42727782:G:A	1.31908e-09	-1.32799	-2.85769e-10	4.4592e-05	-1.52108	-2.85769e-10	4.47911e-05	-1.52005	-2.85769e-10
42728236	chr15:42728236:G:A	1.63878e-09	-2.08401e-10	-1.11097	6.85417e-05	-2.08401e-10	-1.09119	6.87511e-05	-2.08401e-10	-1.09157
42728718	chr15:42728718:T:A	2.94849e-09	-2.08401e-10	-0.523632	0.000123796	-2.08401e-10	-0.499997	0.000124163	-2.08401e-10	-0.500465
42728756	chr15:42728756:C:T	1.92504e-09	-2.08401e-10	-0.949977	8.06098e-05	-2.08401e-10	-0.929009	8.08722e-05	-2.08401e-10	-0.929189
42728785	chr15:42728785:G:A	2.26778e-10	-1.85506	-1.23365	1.04777e-05	-1.72037	-1.24902	1.05194e-05	-1.72001	-1.24883
42728846	chr15:42728846:G:A	2.96753e-09	-2.08401e-10	-0.517195	0.000124607	-2.08401e-10	-0.493468	0.000124976	-2.08401e-10	-0.493938
42729325	chr15:42729325:G:A	1.42086e-09	-2.08401e-10	-1.25367	5.80983e-05	-2.08401e-10	-1.25649	5.82997e-05	-2.08401e-10	-1.25646
42729430	chr15:42729430:C:T	1.88804e-09	-1.85663	0.887242	0.000102387	-1.84287	1.153	0.000101498	-1.84251	1.14049
42729788	chr15:42729788:G:A	1.00952e-09	-1.86922	0.273769	5.36508e-05	-1.84395	0.507815	5.32423e-05	-1.8437	0.496491
42729890	chr15:42729890:C:T	2.49076e-09	-2.08401e-10	-0.692336	0.000107373	-2.08401e-10	-0.642317	0.000107844	-2.08401e-10	-0.641378
42730054	chr15:42730054:G:A	2.66076e-09	-2.08401e-10	-0.626314	0.000118037	-2.08401e-10	-0.547635	0.000118386	-2.08401e-10	-0.548111
42730331	chr15:42730331:T:C	1.39616e-09	-1.21636	-0.0548422	5.80199e-05	-1.29681	0.0389697	5.80399e-05	-1.29812	0.0371896
42730578	chr15:42730578:C:T	1.75102e-09	-2.08401e-10	-1.04473	7.37902e-05	-2.08401e-10	-1.0174	7.40167e-05	-2.08401e-10	-1.01777
42730705	chr15:42730705:C:T	1.93277e-09	-2.08401e-10	-0.945971	8.01511e-05	-2.08401e-10	-0.934715	8.04106e-05	-2.08401e-10	-0.934914
42730964	chr15:42730964:G:A	1.47002e-09	-2.08401e-10	-1.21965	5.97583e-05	-2.08401e-10	-1.22832	5.99701e-05	-2.08401e-10	-1.22821
42731106	chr15:42731106:A:C	2.56205e-10	-1.75044	-1.21626	9.95111e-06	-1.82822	-1.19272	9.98979e-06	-1.82884	-1.19166
42731284	chr15:42731284:T:C	1.48946e-09	-1.77105	0.564534	7.01311e-05	-1.87019	0.80193	6.9575e-05	-1.8702	0.79055
42731865	chr15:42731865:C:T	1.4368e-09	-1.84988	0.607367	7.63466e-05	-1.83722	0.853876	7.57491e-05	-1.83683	0.842196
42732801	chr15:42732801:G:C	1.30708e-09	-1.83459	0.497454	6.69256e-05	-1.85141	0.736363	6.6418e-05	-1.85111	0.725022
42732939	chr15:42732939:C:T	1.4983e-09	-2.08401e-10	-1.2006	6.15674e-05	-2.08401e-10	-1.1985	6.17712e-05	-2.08401e-10	-1.19862
42733326	chr15:42733326:T:G	1.23267e-09	-1.83819	0.442443	6.3291e-05	-1.84863	0.677746	6.28228e-05	-1.84831	0.666571
42733538	chr15:42733538:G:A	2.9161e-09	-1.51797	0.983295	0.000134776	-1.60438	1.18937	0.000134956	-1.60506	1.18795
42733672	chr15:42733672:A:C	1.75373e-09	-2.08401e-10	-1.04318	7.40874e-05	-2.08401e-10	-1.01338	7.43242e-05	-2.08401e-10	-1.01362
42733792	chr15:42733792:C:T	1.42021e-09	-2.08401e-10	-1.25412	5.80975e-05	-2.08401e-10	-1.25651	5.82991e-05	-2.08401e-10	-1.25647
42734427	chr15:42734427:T:A	1.43927e-06	6.70462	-1.03765	4.30337e-05	-0.502141	-1.05451	4.32941e-05	-0.500789	-1.05325
42734694	chr15:42734694:A:G	3.04485e-10	-1.86848	-0.92558	1.36064e-05	-1.86732	-0.840767	1.3688e-05	-1.86727	-0.83827
42734729	chr15:42734729:C:T	2.70579e-10	-1.86411	-1.04801	1.1815e-05	-1.86998	-0.979275	1.18799e-05	-1.86997	-0.977244
42734758	chr15:42734758:G:A	1.43719e-09	-2.08401e-10	-1.24224	5.86479e-05	-2.08401e-10	-1.24708	5.88539e-05	-2.08401e-10	-1.247
42735547	chr15:42735547:C:T	1.41516e-09	-2.08401e-10	-1.25768	5.80798e-05	-2.08401e-10	-1.25681	5.82781e-05	-2.08401e-10	-1.25683
42735637	chr15:42735637:G:T	2.66951e-10	-1.83802	-1.0876	1.1369e-05	-1.86254	-1.0252	1.14281e-05	-1.86262	-1.02336
42736428	chr15:42736428:G:A	1.83166e-09	-1.31979	0.320088	7.89537e-05	-1.42554	0.475774	7.90494e-05	-1.42646	0.474469
42736562	chr15:42736562:C:A	3.39419e-09	-2.08401e-10	-0.382859	0.000142774	-2.08401e-10	-0.357365	0.000143196	-2.08401e-10	-0.357844
42736714	chr15:42736714:G:A	7.86506e-10	-1.84508	-2.85769e-10	3.14808e-05	-1.86925	-2.85769e-10	3.15905e-05	-1.8692	-2.85769e-10
42737927	chr15:42737927:T:C	1.43261e-09	-2.08401e-10	-1.24542	5.86724e-05	-2.08401e-10	-1.24666	5.88752e-05	-2.08401e-10	-1.24664
42738462	chr15:42738462:G:C	1.3578e-09	-1.85686	0.557803	7.31006e-05	-1.82809	0.8013	7.25429e-05	-1.82764	0.789755
42738572	chr15:42738572:C:T	2.30316e-09	-2.08401e-10	-0.770643	9.29039e-05	-2.08401e-10	-0.787063	9.32533e-05	-2.08401e-10	-0.78674
42738588	chr15:42738588:C:T	1.41351e-09	-2.08401e-10	-1.25885	5.79599e-05	-2.08401e-10	-1.25888	5.81588e-05	-2.08401e-10	-1.25888
42738656	chr15:42738656:C:G	1.41555e-09	-2.08401e-10	-1.25741	5.80656e-05	-2.08401e-10	-1.25705	5.82639e-05	-2.08401e-10	-1.25708
42738663	chr15:42738663:C:T	1.44858e-09	-1.85378	0.619432	7.76902e-05	-1.83263	0.866726	7.70823e-05	-1.83219	0.855009
42738723	chr15:42738723:T:TA	1.41565e-09	-2.08401e-10	-1.25734	5.80702e-05	-2.08401e-10	-1.25698	5.82684e-05	-2.08401e-10	-1.257
42739217	chr15:42739217:C:T	1.51102e-09	-2.08401e-10	-1.19214	6.41662e-05	-2.08401e-10	-1.15715	6.4468e-05	-2.08401e-10	-1.15589
42739388	chr15:42739388:A:G	2.22897e-10	-1.86658	-1.2394	9.14128e-06	-1.85993	-1.2459	9.17547e-06	-1.85995	-1.24557
42740161	chr15:42740161:T:C	2.81663e-09	-1.77926	1.20988	0.000136672	-1.82422	1.42317	0.000136914	-1.82445	1.42174
42740211	chr15:42740211:G:A	1.41343e-09	-2.08401e-10	-1.25891	5.80223e-05	-2.08401e-10	-1.2578	5.82241e-05	-2.08401e-10	-1.25776
42740815	chr15:42740815:A:G	2.68243e-09	-1.71998	1.10178	0.000127743	-1.77967	1.31107	0.000127961	-1.78	1.30966
42741781	chr15:42741781:G:C	1.41392e-09	-2.08401e-10	-1.25856	5.79695e-05	-2.08401e-10	-1.25871	5.81688e-05	-2.08401e-10	-1.25871
42742592	chr15:42742592:A:G	2.99749e-09	-1.64123	1.13407	0.000140778	-1.71635	1.34491	0.000141004	-1.71678	1.34351
42742620	chr15:42742620:G:C	1.47475e-09	-2.08401e-10	-1.21644	6.04357e-05	-2.08401e-10	-1.21705	6.06517e-05	-2.08401e-10	-1.21691
42742806	chr15:42742806:T:C	3.4526e-09	-1.65037	1.28457	0.000163559	-1.72347	1.50202	0.000163815	-1.72389	1.50057
42742933	chr15:42742933:G:A	3.00772e-09	-1.68037	1.17663	0.000142575	-1.74806	1.3893	0.000142809	-1.74844	1.38789
42743293	chr15:42743293:G:C	4.2381e-09	-2.08401e-10	-0.16081	0.000200943	-2.08401e-10	-0.0156096	0.0002019	-2.08401e-10	-0.0142843
42744484	chr15:42744484:C:T	8.057e-09	-2.08401e-10	0.481615	0.000322686	-2.08401e-10	0.458052	0.000324023	-2.08401e-10	0.458756
42744633	chr15:42744633:A:T	1.8634e-09	-2.08401e-10	-0.982525	7.91087e-05	-2.08401e-10	-0.947806	7.93584e-05	-2.08401e-10	-0.948085
42745117	chr15:42745117:T:C	1.5945e-09	-2.08401e-10	-1.13837	6.83876e-05	-2.08401e-10	-1.09344	6.87344e-05	-2.08401e-10	-1.09181
42745212	chr15:42745212:T:A	2.35197e-10	-1.8183	-1.23396	9.34742e-06	-1.85137	-1.23216	9.37622e-06	-1.85175	-1.23213
42745310	chr15:42745310:C:T	1.42162e-09	-2.08401e-10	-1.25313	5.82532e-05	-2.08401e-10	-1.25383	5.84539e-05	-2.08401e-10	-1.25382
42745313	chr15:42745313:G:C	2.99571e-09	-1.62483	1.11708	0.000140255	-1.70257	1.3274	0.000140476	-1.70301	1.32599
42745861	chr15:42745861:G:A	1.58592e-09	-2.08401e-10	-1.14376	6.40558e-05	-2.08401e-10	-1.15887	6.42892e-05	-2.08401e-10	-1.15867
42746552	chr15:42746552:C:T	2.74771e-10	-1.84306	-1.05368	1.20179e-05	-1.81469	-1.01754	1.20694e-05	-1.81441	-1.01697
42746865	chr15:42746865:G:A	2.23588e-10	-1.86943	-1.23345	1.0386e-05	-1.76972	-1.20845	1.04217e-05	-1.76926	-1.20891
42746957	chr15:42746957:C:T	1.48717e-09	-2.08401e-10	-1.20805	6.03655e-05	-2.08401e-10	-1.21821	6.05817e-05	-2.08401e-10	-1.21807
42746991	chr15:42746991:G:T	1.53594e-09	-2.08401e-10	-1.17578	6.54194e-05	-2.08401e-10	-1.13781	6.57346e-05	-2.08401e-10	-1.13643
42747348	chr15:42747348:A:C	2.29966e-09	-2.08401e-10	-0.772163	9.58308e-05	-2.08401e-10	-0.756045	9.6119e-05	-2.08401e-10	-0.756473
42747456	chr15:42747456:C:T	1.7471e-09	-1.65051	0.603538	8.01591e-05	-1.71905	0.784439	8.03139e-05	-1.71948	0.783365
42747613	chr15:42747613:T:C	1.42745e-09	-2.08401e-10	-1.24903	5.94654e-05	-2.08401e-10	-1.23323	5.97079e-05	-2.08401e-10	-1.23259
42747993	chr15:42747993:A:T	1.49095e-09	-2.08401e-10	-1.20551	6.11133e-05	-2.08401e-10	-1.2059	6.1333e-05	-2.08401e-10	-1.20574
42748189	chr15:42748189:G:A	2.21458e-10	-1.87015	-1.2423	1.00997e-05	-1.78161	-1.22452	1.01355e-05	-1.78117	-1.22485
42748475	chr15:42748475:T:C	7.84839e-10	-1.8472	-2.85769e-10	3.15362e-05	-1.86749	-2.85769e-10	3.16408e-05	-1.86761	-2.85769e-10
42749246	chr15:42749246:A:C	2.32857e-09	-2.08401e-10	-0.759669	9.79705e-05	-2.08401e-10	-0.733963	9.82816e-05	-2.08401e-10	-0.734222
42749691	chr15:42749691:G:A	9.31607e-10	-1.67577	-2.85769e-10	3.43367e-05	-1.78241	-2.85769e-10	3.44719e-05	-1.78191	-2.85769e-10
42749954	chr15:42749954:C:T	1.58267e-09	-2.08401e-10	-1.14581	6.77318e-05	-2.08401e-10	-1.10307	6.8058e-05	-2.08401e-10	-1.1017
42750006	chr15:42750006:A:G	1.659e-09	-2.08401e-10	-1.09871	6.65903e-05	-2.08401e-10	-1.12007	6.68491e-05	-2.08401e-10	-1.11962
42750387	chr15:42750387:A:C	1.42042e-09	-2.08401e-10	-1.25397	5.8269e-05	-2.08401e-10	-1.25356	5.84684e-05	-2.08401e-10	-1.25357
42750530	chr15:42750530:T:C	2.64326e-09	-1.65659	1.02368	0.000124795	-1.7268	1.23484	0.000124988	-1.72722	1.23337
42750775	chr15:42750775:C:T	1.45914e-09	-2.08401e-10	-1.22708	6.07202e-05	-2.08401e-10	-1.21235	6.09439e-05	-2.08401e-10	-1.2121
42751857	chr15:42751857:A:G	2.92424e-09	-1.67895	1.14706	0.000138463	-1.74679	1.35876	0.000138689	-1.74717	1.35735
42751902	chr15:42751902:T:C	2.65599e-09	-2.08401e-10	-0.628109	0.000111312	-2.08401e-10	-0.606292	0.000111646	-2.08401e-10	-0.606725
42752654	chr15:42752654:T:C	1.47695e-09	-1.21495	-2.85769e-10	4.28234e-05	-1.56154	-2.85769e-10	4.29539e-05	-1.56193	-2.85769e-10
42753113	chr15:42753113:G:T	1.43223e-09	-2.08401e-10	-1.24569	5.89583e-05	-2.08401e-10	-1.2418	5.91564e-05	-2.08401e-10	-1.24187
42754003	chr15:42754003:A:G	3.48337e-09	-2.08401e-10	-0.356925	0.000139724	-2.08401e-10	-0.378958	0.000140291	-2.08401e-10	-0.378342
42754481	chr15:42754481:C:T	2.97484e-09	-1.69856	1.18382	0.000141725	-1.76179	1.39706	0.00014196	-1.76215	1.39564
42754482	chr15:42754482:G:A	1.64345e-09	-2.08401e-10	-1.10813	7.07686e-05	-2.08401e-10	-1.05921	7.11231e-05	-2.08401e-10	-1.05765
42754969	chr15:42754969:T:C	1.4295e-09	-2.08401e-10	-1.2476	5.84409e-05	-2.08401e-10	-1.25061	5.86447e-05	-2.08401e-10	-1.25056
42755117	chr15:42755117:A:G	2.90157e-09	-1.67575	1.13607	0.000137264	-1.74424	1.34752	0.000137488	-1.74463	1.34611
42755335	chr15:42755335:G:A	1.7596e-09	-2.08401e-10	-1.03984	7.34687e-05	-2.08401e-10	-1.02177	7.37095e-05	-2.08401e-10	-1.02193
42755696	chr15:42755696:T:C	8.22229e-10	-1.80066	-2.85769e-10	3.24212e-05	-1.83982	-2.85769e-10	3.254e-05	-1.83959	-2.85769e-10
42755701	chr15:42755701:C:G	1.54191e-09	-2.08401e-10	-1.1719	6.396e-05	-2.08401e-10	-1.16037	6.41715e-05	-2.08401e-10	-1.1605
42756089	chr15:42756089:C:T	1.43652e-09	-2.08401e-10	-1.2427	5.95872e-05	-2.08401e-10	-1.23119	5.98024e-05	-2.08401e-10	-1.23101
42756249	chr15:42756249:A:G	2.23508e-09	-2.08401e-10	-0.800647	9.35111e-05	-2.08401e-10	-0.780549	9.38072e-05	-2.08401e-10	-0.780818
42756920	chr15:42756920:T:C	1.43899e-09	-2.08401e-10	-1.24099	5.87423e-05	-2.08401e-10	-1.24547	5.89504e-05	-2.08401e-10	-1.24536
42757349	chr15:42757349:G:T	3.35768e-09	-1.58882	1.19514	0.000157296	-1.66949	1.409	0.000157535	-1.67	1.40759
42757956	chr15:42757956:C:T	1.4135e-09	-2.08401e-10	-1.25886	5.79767e-05	-2.08401e-10	-1.25859	5.81754e-05	-2.08401e-10	-1.2586
42758393	chr15:42758393:C:T	1.41775e-09	-2.08401e-10	-1.25585	5.79755e-05	-2.08401e-10	-1.25861	5.81736e-05	-2.08401e-10	-1.25863
42758927	chr15:42758927:AG:A	1.6446e-09	-2.08401e-10	-1.10743	6.92046e-05	-2.08401e-10	-1.08156	6.94277e-05	-2.08401e-10	-1.08177
42758981	chr15:42758981:A:G	3.43223e-10	-1.80921	-0.865088	1.39735e-05	-1.8564	-0.825065	1.39939e-05	-1.85651	-0.82693
42759422	chr15:42759422:C:A	1.48754e-09	-2.08401e-10	-1.2078	5.9622e-05	-2.08401e-10	-1.2306	5.97884e-05	-2.08401e-10	-1.23125
42759428	chr15:42759428:G:C	6.37379e-10	-1.58226	-0.47306	2.69171e-05	-1.66415	-0.361715	2.69686e-05	-1.66468	-0.362702
42760015	chr15:42760015:A:G	2.43521e-10	-1.86909	-1.14839	1.06567e-05	-1.85548	-1.09697	1.07113e-05	-1.85534	-1.09543
42760278	chr15:42760278:C:A	2.41868e-09	-2.08401e-10	-0.721703	0.000102119	-2.08401e-10	-0.692489	0.000102437	-2.08401e-10	-0.692815
42760421	chr15:42760421:G:T	1.6087e-09	-2.08401e-10	-1.1295	6.49111e-05	-2.08401e-10	-1.14561	6.51489e-05	-2.08401e-10	-1.14538
42760460	chr15:42760460:A:C	1.64314e-09	-2.08401e-10	-1.10832	6.62332e-05	-2.08401e-10	-1.12545	6.64764e-05	-2.08401e-10	-1.12521
42761324	chr15:42761324:T:C	2.72813e-09	-1.64202	1.04071	0.00012801	-1.71424	1.24772	0.000128217	-1.71469	1.24635
42761332	chr15:42761332:A:G	2.63127e-09	-2.08401e-10	-0.637459	0.000110425	-2.08401e-10	-0.614295	0.00011077	-2.08401e-10	-0.6146
42761844	chr15:42761844:T:G	1.21505e-09	-1.83756	0.427425	6.2222e-05	-1.8484	0.660484	6.17645e-05	-1.84809	0.649362
42761855	chr15:42761855:C:T	7.7076e-10	-1.6884	-0.176901	2.87055e-05	-1.77619	-0.185349	2.8678e-05	-1.77668	-0.189245
42762005	chr15:42762005:T:C	3.11705e-09	-1.65017	1.18213	0.000146997	-1.72338	1.39516	0.000147234	-1.7238	1.39376
42762875	chr15:42762875:T:C	2.41522e-10	-1.85469	-1.17103	9.75423e-06	-1.8419	-1.19903	9.79397e-06	-1.84165	-1.19864
42763538	chr15:42763538:T:C	2.71814e-09	-0.604979	-2.85769e-10	0.000162441	-0.228316	-2.85769e-10	0.000162759	-0.229788	-2.85769e-10
42764016	chr15:42764016:G:A	2.11509e-09	-2.08401e-10	-0.855829	8.87519e-05	-2.08401e-10	-0.832785	8.90361e-05	-2.08401e-10	-0.833017
42764131	chr15:42764131:G:A	6.523e-10	-1.69186	-0.340321	2.43376e-05	-1.77845	-0.34816	2.43215e-05	-1.77894	-0.351763
42764411	chr15:42764411:T:C	5.87434e-10	-1.71727	-0.419647	2.20658e-05	-1.79677	-0.427828	2.2055e-05	-1.79721	-0.431311
42764460	chr15:42764460:C:T	1.3734e-09	-1.72637	0.438733	6.13767e-05	-1.80753	0.605928	6.14966e-05	-1.80816	0.605079
42764487	chr15:42764487:C:T	6.12991e-09	-2.08401e-10	0.208254	0.000295434	-2.08401e-10	0.369818	0.000296161	-2.08401e-10	0.368845
42764560	chr15:42764560:G:A	1.44363e-09	-2.08401e-10	-1.23776	5.90084e-05	-2.08401e-10	-1.24095	5.92012e-05	-2.08401e-10	-1.24112
42764662	chr15:42764662:T:C	2.60715e-09	-2.08401e-10	-0.646666	0.000109223	-2.08401e-10	-0.625239	0.000109552	-2.08401e-10	-0.625662
42764806	chr15:42764806:A:G	2.61289e-09	-2.08401e-10	-0.644469	0.000109467	-2.08401e-10	-0.623003	0.000109797	-2.08401e-10	-0.623427
42765736	chr15:42765736:G:A	1.46719e-09	-2.08401e-10	-1.22158	5.97055e-05	-2.08401e-10	-1.22921	5.98964e-05	-2.08401e-10	-1.22944
42765789	chr15:42765789:G:A	1.47595e-09	-2.08401e-10	-1.21562	6.09989e-05	-2.08401e-10	-1.20777	6.11989e-05	-2.08401e-10	-1.20793
42767533	chr15:42767533:A:G	3.3897e-09	-1.66198	1.27779	0.000160911	-1.73313	1.49536	0.000161169	-1.73354	1.49393
42767589	chr15:42767589:A:G	2.83766e-10	-1.86818	-0.996346	1.26329e-05	-1.86854	-0.913789	1.27051e-05	-1.86849	-0.911561
42768499	chr15:42768499:C:G	1.55457e-09	-2.08401e-10	-1.16373	6.6451e-05	-2.08401e-10	-1.12216	6.67765e-05	-2.08401e-10	-1.12071
42768665	chr15:42768665:G:A	2.30891e-10	-1.86407	-1.20667	9.63511e-06	-1.83933	-1.21388	9.6711e-06	-1.83883	-1.21409
42768970	chr15:42768970:A:C	9.5833e-10	-1.64749	-2.85769e-10	3.5601e-05	-1.74626	-2.85769e-10	3.56894e-05	-1.7472	-2.85769e-10
42768990	chr15:42768990:G:A	2.39669e-10	-1.85661	-1.17681	9.72783e-06	-1.84022	-1.20342	9.76739e-06	-1.83998	-1.20303
42769195	chr15:42769195:T:G	6.91976e-10	-1.78475	-0.188384	2.66176e-05	-1.84121	-0.195849	2.65997e-05	-1.84147	-0.199687
42769356	chr15:42769356:C:G	1.41797e-09	-2.08401e-10	-1.2557	5.87668e-05	-2.08401e-10	-1.24505	5.8996e-05	-2.08401e-10	-1.24459
42769916	chr15:42769916:T:C	1.52769e-09	-2.08401e-10	-1.18117	6.24876e-05	-2.08401e-10	-1.18366	6.27056e-05	-2.08401e-10	-1.18361
42770738	chr15:42770738:T:C	1.79276e-09	-1.02117	-2.85769e-10	0.000102505	-0.688721	-2.85769e-10	0.000102605	-0.691168	-2.85769e-10
42770857	chr15:42770857:G:A	1.47031e-09	-2.08401e-10	-1.21945	6.02559e-05	-2.08401e-10	-1.22003	6.0471e-05	-2.08401e-10	-1.2199
42771050	chr15:42771050:T:C	1.00753e-09	-1.69182	0.0943942	4.02905e-05	-1.82947	0.206953	4.04462e-05	-1.82967	0.207581
42771206	chr15:42771206:C:CTCGT	1.46662e-09	-2.08401e-10	-1.22197	6.01076e-05	-2.08401e-10	-1.22249	6.03219e-05	-2.08401e-10	-1.22236
42771485	chr15:42771485:T:C	1.46784e-09	-2.08401e-10	-1.22113	6.01575e-05	-2.08401e-10	-1.22166	6.03721e-05	-2.08401e-10	-1.22153
42771636	chr15:42771636:A:G	2.18063e-10	-1.86927	-1.25863	9.12568e-06	-1.85539	-1.25215	9.16109e-06	-1.85524	-1.25185
42772459	chr15:42772459:A:G	3.3e-09	-2.08401e-10	-0.411004	0.00013971	-2.08401e-10	-0.379058	0.000140111	-2.08401e-10	-0.379623
42772565	chr15:42772565:T:C	2.18119e-10	-1.87025	-1.25739	9.63632e-06	-1.80062	-1.25247	9.66508e-06	-1.80075	-1.25279
42772574	chr15:42772574:T:C	3.97922e-10	-1.76449	-0.761939	1.59162e-05	-1.8581	-0.693184	1.59792e-05	-1.85818	-0.692596
42773306	chr15:42773306:G:A	1.42575e-09	-2.08401e-10	-1.25023	5.90012e-05	-2.08401e-10	-1.24107	5.92121e-05	-2.08401e-10	-1.24093
42773850	chr15:42773850:CAT:C	2.30142e-10	-1.82688	-1.2471	9.38301e-06	-1.85544	-1.22429	9.42049e-06	-1.85557	-1.2236
42774160	chr15:42774160:G:A	1.46626e-09	-2.08401e-10	-1.22221	6.00929e-05	-2.08401e-10	-1.22274	6.03071e-05	-2.08401e-10	-1.22261
42774371	chr15:42774371:A:G	2.38553e-10	-1.86484	-1.17325	1.02433e-05	-1.87008	-1.12193	1.02927e-05	-1.87007	-1.12056
42774483	chr15:42774483:T:C	3.32854e-10	-1.59552	-1.10946	1.11298e-05	-1.79392	-1.11508	1.11527e-05	-1.79422	-1.11616
42774869	chr15:42774869:C:T	2.39635e-10	-1.84322	-1.19035	1.00868e-05	-1.86404	-1.14337	1.01333e-05	-1.86412	-1.14211
42775859	chr15:42775859:A:T	1.41401e-09	-2.08401e-10	-1.2585	5.79864e-05	-2.08401e-10	-1.25842	5.81849e-05	-2.08401e-10	-1.25843
42775876	chr15:42775876:T:C	6.32663e-10	-1.17043	-0.892317	3.81189e-05	-0.823024	-0.854895	3.80903e-05	-0.8255	-0.856599
42776610	chr15:42776610:C:T	2.3666e-10	-1.85468	-1.19138	1.00255e-05	-1.86878	-1.14472	1.00721e-05	-1.86882	-1.14347
42776816	chr15:42776816:C:T	6.80398e-10	-1.5459	-0.444106	2.49342e-05	-1.74521	-0.357177	2.50171e-05	-1.74559	-0.356915
42776870	chr15:42776870:G:C	1.46673e-09	-2.08401e-10	-1.22189	6.0112e-05	-2.08401e-10	-1.22242	6.03263e-05	-2.08401e-10	-1.22229
42777576	chr15:42777576:C:A	8.41903e-10	-1.77702	-2.85769e-10	3.35969e-05	-1.8042	-2.85769e-10	3.37247e-05	-1.80383	-2.85769e-10
42777809	chr15:42777809:G:A	1.0404e-09	-1.56532	-2.85769e-10	3.7294e-05	-1.6998	-2.85769e-10	3.74478e-05	-1.69911	-2.85769e-10
42778726	chr15:42778726:G:GA	4.82629e-09	-2.08401e-10	-0.0308471	0.000203414	-2.08401e-10	-0.00338801	0.00020409	-2.08401e-10	-0.00349775
42778868	chr15:42778868:T:C	1.54927e-09	-2.08401e-10	-1.16714	6.27348e-05	-2.08401e-10	-1.17971	6.29632e-05	-2.08401e-10	-1.17951
42779030	chr15:42779030:C:T	1.44064e-09	-2.08401e-10	-1.23984	5.98395e-05	-2.08401e-10	-1.22696	6.00563e-05	-2.08401e-10	-1.22678
42779131	chr15:42779131:C:T	2.34243e-10	-1.86439	-1.19193	9.888e-06	-1.83507	-1.19224	9.91823e-06	-1.83513	-1.19255
42779598	chr15:42779598:G:A	1.56619e-09	-1.15628	-2.85769e-10	5.52064e-05	-1.30755	-2.85769e-10	5.54525e-05	-1.30653	-2.85769e-10
42779890	chr15:42779890:G:A	1.53021e-09	-1.17952	-2.85769e-10	5.40537e-05	-1.32865	-2.85769e-10	5.42937e-05	-1.32765	-2.85769e-10
42780089	chr15:42780089:C:G	4.73784e-10	-1.41984	-0.932092	1.47218e-05	-1.67806	-0.951246	1.47425e-05	-1.67864	-0.952689
42780308	chr15:42780308:T:C	7.73307e-10	-1.45164	-0.410362	2.71928e-05	-1.6938	-0.32188	2.7295e-05	-1.69408	-0.321274
42780361	chr15:42780361:A:T	2.20262e-10	-1.86677	-1.25109	1.01093e-05	-1.76715	-1.23803	1.01464e-05	-1.76666	-1.23827
42780498	chr15:42780498:C:T	4.24217e-10	-1.48362	-0.978813	1.33437e-05	-1.73031	-0.997273	1.33674e-05	-1.73068	-0.998563
42780737	chr15:42780737:G:A	2.24066e-09	-2.08401e-10	-0.798157	9.36061e-05	-2.08401e-10	-0.779534	9.38938e-05	-2.08401e-10	-0.779895
42780835	chr15:42780835:G:A	1.58064e-09	-2.08401e-10	-1.14709	6.49683e-05	-2.08401e-10	-1.14473	6.51808e-05	-2.08401e-10	-1.14489
42781399	chr15:42781399:C:T	6.00125e-10	-1.63181	-0.483734	2.25398e-05	-1.80403	-0.399317	2.26266e-05	-1.8042	-0.398733
42781439	chr15:42781439:T:G	2.32476e-10	-1.87021	-1.19369	1.00397e-05	-1.86153	-1.15055	1.00878e-05	-1.86143	-1.14931
42782094	chr15:42782094:T:C	4.96444e-10	-1.60301	-0.702198	1.80321e-05	-1.79116	-0.635315	1.80967e-05	-1.79135	-0.634982
42782482	chr15:42782482:C:T	2.18192e-10	-1.86941	-1.2579	9.76756e-06	-1.78599	-1.25357	9.79687e-06	-1.78613	-1.25387
42782629	chr15:42782629:C:T	2.44858e-10	-1.86457	-1.14743	1.05696e-05	-1.87012	-1.09053	1.06221e-05	-1.87011	-1.08901
42782749	chr15:42782749:C:T	1.62354e-09	-2.08401e-10	-1.12032	6.93747e-05	-2.08401e-10	-1.07911	6.95913e-05	-2.08401e-10	-1.07942
42783004	chr15:42783004:A:G	4.64833e-10	-1.78995	-0.58105	1.90306e-05	-1.86745	-0.505134	1.9108e-05	-1.86748	-0.504471
42783333	chr15:42783333:C:T	5.30474e-10	-1.57877	-0.660139	1.91263e-05	-1.77741	-0.590151	1.91946e-05	-1.77761	-0.589818
42784126	chr15:42784126:C:T	2.69529e-10	-1.71719	-1.19882	9.62154e-06	-1.85165	-1.20297	9.64694e-06	-1.85179	-1.20363
42784252	chr15:42784252:T:C	5.71975e-10	-1.61825	-0.545335	2.12236e-05	-1.799	-0.464516	2.13053e-05	-1.79917	-0.463934
42784437	chr15:42784437:T:C	4.41015e-10	-1.60799	-0.815617	1.59431e-05	-1.79457	-0.755028	1.59996e-05	-1.79475	-0.754743
42784803	chr15:42784803:T:C	2.18926e-10	-1.86836	-1.25558	9.89234e-06	-1.77763	-1.24924	9.92098e-06	-1.77777	-1.24963
42784813	chr15:42784813:AG:A	1.41354e-09	-2.08401e-10	-1.25883	5.79693e-05	-2.08401e-10	-1.25872	5.81684e-05	-2.08401e-10	-1.25872
42784938	chr15:42784938:C:T	3.65039e-10	-1.56074	-1.05194	1.18286e-05	-1.7796	-1.06851	1.18528e-05	-1.77988	-1.06962
42785543	chr15:42785543:C:T	1.66886e-09	-2.08401e-10	-1.09279	7.03119e-05	-2.08401e-10	-1.06569	7.05381e-05	-2.08401e-10	-1.06591
42785746	chr15:42785746:T:G	6.06863e-10	-1.50607	-0.598309	2.14092e-05	-1.73212	-0.522693	2.14848e-05	-1.73238	-0.522335
42786064	chr15:42786064:T:C	1.49329e-09	-2.08401e-10	-1.20394	6.06977e-05	-2.08401e-10	-1.21272	6.08903e-05	-2.08401e-10	-1.21299
42786504	chr15:42786504:A:G	2.21779e-09	-2.08401e-10	-0.808416	8.77447e-05	-2.08401e-10	-0.844197	8.80912e-05	-2.08401e-10	-0.843687
42786622	chr15:42786622:C:G	1.48653e-09	-2.08401e-10	-1.20848	6.03557e-05	-2.08401e-10	-1.21837	6.05714e-05	-2.08401e-10	-1.21824
42786655	chr15:42786655:T:C	2.07008e-09	-2.08401e-10	-0.877337	8.6331e-05	-2.08401e-10	-0.860441	8.65975e-05	-2.08401e-10	-0.860789
42787303	chr15:42787303:C:T	1.66767e-09	-2.08401e-10	-1.0935	6.71357e-05	-2.08401e-10	-1.11191	6.73856e-05	-2.08401e-10	-1.11163
42787333	chr15:42787333:C:T	1.57643e-09	-2.08401e-10	-1.14976	6.47772e-05	-2.08401e-10	-1.14767	6.50154e-05	-2.08401e-10	-1.14743
42787840	chr15:42787840:G:A	8.07616e-10	-1.81859	-2.85769e-10	3.25129e-05	-1.83699	-2.85769e-10	3.26232e-05	-1.83704	-2.85769e-10
42788439	chr15:42788439:A:G	1.4802e-09	-1.21275	-2.85769e-10	6.9981e-05	-1.07041	-2.85769e-10	7.01516e-05	-1.0714	-2.85769e-10
42788447	chr15:42788447:A:G	1.51004e-09	-2.08401e-10	-1.19279	6.12712e-05	-2.08401e-10	-1.20332	6.14921e-05	-2.08401e-10	-1.20315
42788519	chr15:42788519:T:C	1.45619e-09	-2.08401e-10	-1.2291	5.964e-05	-2.08401e-10	-1.2303	5.98474e-05	-2.08401e-10	-1.23026
42788641	chr15:42788641:C:T	1.48765e-09	-2.08401e-10	-1.20773	6.09608e-05	-2.08401e-10	-1.2084	6.11796e-05	-2.08401e-10	-1.20825
42789043	chr15:42789043:T:C	1.56561e-09	-2.08401e-10	-1.15665	6.33547e-05	-2.08401e-10	-1.16988	6.35859e-05	-2.08401e-10	-1.16967
42790577	chr15:42790577:T:G	6.32333e-09	-2.08401e-10	0.23932	0.000321747	-2.08401e-10	0.455137	0.000323688	-2.08401e-10	0.45772
42790586	chr15:42790586:C:T	2.18711e-10	-1.86603	-1.2589	9.36183e-06	-1.825	-1.25699	9.39263e-06	-1.82517	-1.25696
42790670	chr15:42790670:C:T	1.53252e-09	-2.08401e-10	-1.17801	6.29563e-05	-2.08401e-10	-1.17619	6.31856e-05	-2.08401e-10	-1.17598
42790867	chr15:42790867:T:G	5.21611e-09	-2.08401e-10	0.0468265	0.000249138	-2.08401e-10	0.199377	0.000249834	-2.08401e-10	0.198739
42791076	chr15:42791076:A:G	1.41555e-09	-2.08401e-10	-1.2574	5.81593e-05	-2.08401e-10	-1.25544	5.83575e-05	-2.08401e-10	-1.25547
42791296	chr15:42791296:G:C	1.63326e-09	-2.08401e-10	-1.11435	6.72947e-05	-2.08401e-10	-1.10955	6.75044e-05	-2.08401e-10	-1.10987
42791492	chr15:42791492:TTTTTTC:T	2.7741e-10	-1.63712	-1.25007	9.63328e-06	-1.81718	-1.23623	9.65875e-06	-1.81768	-1.23652
42791672	chr15:42791672:G:A	1.74019e-09	-2.08401e-10	-1.05093	7.17716e-05	-2.08401e-10	-1.04514	7.19909e-05	-2.08401e-10	-1.04552
42792422	chr15:42792422:G:A	1.17124e-09	-1.44686	-2.85769e-10	4.41772e-05	-1.53042	-2.85769e-10	4.43e-05	-1.53107	-2.85769e-10
42792551	chr15:42792551:G:A	1.85891e-09	-2.08401e-10	-0.984936	7.52043e-05	-2.08401e-10	-0.99842	7.54947e-05	-2.08401e-10	-0.997997
42792694	chr15:42792694:G:A	2.05768e-09	-0.788706	-0.0946414	6.49719e-05	-1.18133	0.0366602	6.50077e-05	-1.18387	0.0363174
42792825	chr15:42792825:C:A	1.50523e-09	-2.08401e-10	-1.19598	6.17728e-05	-2.08401e-10	-1.19517	6.19756e-05	-2.08401e-10	-1.19532
42793496	chr15:42793496:G:A	1.62154e-09	-2.08401e-10	-1.12155	6.7261e-05	-2.08401e-10	-1.11005	6.74827e-05	-2.08401e-10	-1.11019
42793965	chr15:42793965:G:C	4.65259e-09	-2.08401e-10	-0.0675026	0.000211518	-2.08401e-10	0.0356807	0.000212663	-2.08401e-10	0.0376497
42794029	chr15:42794029:C:T	2.65879e-10	-1.74455	-1.18509	9.73355e-06	-1.85355	-1.1895	9.76486e-06	-1.85361	-1.18966
42794197	chr15:42794197:A:T	1.53676e-09	-2.08401e-10	-1.17525	6.22034e-05	-2.08401e-10	-1.18822	6.24297e-05	-2.08401e-10	-1.18802
42794457	chr15:42794457:T:A	1.47334e-09	-2.08401e-10	-1.21739	6.07841e-05	-2.08401e-10	-1.2113	6.09844e-05	-2.08401e-10	-1.21144
42794636	chr15:42794636:G:T	5.97415e-09	-2.08401e-10	0.182516	0.000239635	-2.08401e-10	0.160486	0.000240616	-2.08401e-10	0.161142
42795769	chr15:42795769:G:C	1.42682e-09	-2.08401e-10	-1.24948	5.85273e-05	-2.08401e-10	-1.24914	5.87248e-05	-2.08401e-10	-1.2492
42796424	chr15:42796424:T:G	3.2101e-10	-1.70545	-1.03575	1.14251e-05	-1.83824	-1.04458	1.14618e-05	-1.83832	-1.04472
42796679	chr15:42796679:T:G	1.55139e-09	-2.08401e-10	-1.16577	6.37379e-05	-2.08401e-10	-1.16385	6.39713e-05	-2.08401e-10	-1.16363
42796889	chr15:42796889:G:T	1.52989e-09	-2.08401e-10	-1.17973	6.28458e-05	-2.08401e-10	-1.17795	6.30748e-05	-2.08401e-10	-1.17774
42796891	chr15:42796891:A:T	1.55191e-09	-2.08401e-10	-1.16544	6.37593e-05	-2.08401e-10	-1.16351	6.39928e-05	-2.08401e-10	-1.16329
42796975	chr15:42796975:T:C	2.0015e-09	-2.08401e-10	-0.911028	8.40537e-05	-2.08401e-10	-0.887173	8.43142e-05	-2.08401e-10	-0.887509
42797411	chr15:42797411:G:C	1.53904e-09	-2.08401e-10	-1.17376	6.22882e-05	-2.08401e-10	-1.18686	6.25149e-05	-2.08401e-10	-1.18665
42797426	chr15:42797426:A:G	5.32079e-09	0.0666954	-2.85769e-10	0.000272995	0.290824	-2.85769e-10	0.000273936	0.290835	-2.85769e-10
42797576	chr15:42797576:G:A	1.01325e-09	-1.59176	-2.85769e-10	3.6745e-05	-1.71463	-2.85769e-10	3.68923e-05	-1.71406	-2.85769e-10
42797825	chr15:42797825:G:A	1.59375e-09	-2.08401e-10	-1.13883	6.54129e-05	-2.08401e-10	-1.13791	6.56233e-05	-2.08401e-10	-1.13813
42798091	chr15:42798091:C:T	2.24695e-09	-2.08401e-10	-0.79535	9.38492e-05	-2.08401e-10	-0.77694	9.41381e-05	-2.08401e-10	-0.777296
42798322	chr15:42798322:C:T	2.58968e-10	-1.70769	-1.24829	9.36555e-06	-1.84835	-1.23324	9.39184e-06	-1.84868	-1.23354
42798473	chr15:42798473:C:T	2.57681e-10	-1.71707	-1.24389	9.39631e-06	-1.85171	-1.2266	9.42257e-06	-1.85201	-1.22694
42798838	chr15:42798838:G:A	1.44242e-09	-2.08401e-10	-1.2386	5.92277e-05	-2.08401e-10	-1.23724	5.94299e-05	-2.08401e-10	-1.23726
42798911	chr15:42798911:T:C	1.73962e-09	-1.05126	-2.85769e-10	5.92085e-05	-1.23756	-2.85769e-10	5.94805e-05	-1.23641	-2.85769e-10
42799248	chr15:42799248:T:C	7.67068e-10	-1.87011	-2.85769e-10	3.16418e-05	-1.86415	-2.85769e-10	3.17482e-05	-1.86422	-2.85769e-10
42799348	chr15:42799348:C:T	1.52988e-09	-2.08401e-10	-1.17973	6.28784e-05	-2.08401e-10	-1.17743	6.30907e-05	-2.08401e-10	-1.17749
42799456	chr15:42799456:C:T	7.84992e-10	-1.84701	-2.85769e-10	3.15953e-05	-1.86562	-2.85769e-10	3.16989e-05	-1.86578	-2.85769e-10
42799501	chr15:42799501:T:G	1.59821e-09	-2.08401e-10	-1.13604	6.45177e-05	-2.08401e-10	-1.15169	6.47536e-05	-2.08401e-10	-1.15147
42799770	chr15:42799770:A:G	1.73429e-09	-2.08401e-10	-1.05433	7.20114e-05	-2.08401e-10	-1.0418	7.22849e-05	-2.08401e-10	-1.04144
42799781	chr15:42799781:C:T	1.50326e-09	-2.08401e-10	-1.19729	6.15965e-05	-2.08401e-10	-1.19802	6.18186e-05	-2.08401e-10	-1.19785
42799914	chr15:42799914:C:T	1.30658e-09	-0.838006	-0.499506	3.28536e-05	-1.46302	-0.363546	3.26489e-05	-1.46578	-0.370473
42800007	chr15:42800007:A:C	1.511e-09	-2.08401e-10	-1.19215	6.50457e-05	-2.08401e-10	-1.14354	6.53594e-05	-2.08401e-10	-1.14216
42800180	chr15:42800180:GT:G	1.50662e-09	-2.08401e-10	-1.19506	6.17334e-05	-2.08401e-10	-1.1958	6.19563e-05	-2.08401e-10	-1.19563
42800576	chr15:42800576:A:T	3.40056e-10	-1.82541	-0.858158	1.58456e-05	-1.78064	-0.775097	1.59533e-05	-1.78027	-0.772129
42800744	chr15:42800744:GC:G	1.52368e-09	-2.08401e-10	-1.1838	6.24283e-05	-2.08401e-10	-1.18461	6.26546e-05	-2.08401e-10	-1.18442
42800758	chr15:42800758:T:TG	1.73357e-09	-2.08401e-10	-1.05475	7.24872e-05	-2.08401e-10	-1.03522	7.27229e-05	-2.08401e-10	-1.0354
42800762	chr15:42800762:A:G	5.23805e-09	-2.08401e-10	0.0510243	0.00021544	-2.08401e-10	0.0540526	0.000216402	-2.08401e-10	0.055077
42801171	chr15:42801171:G:T	1.48057e-09	-2.08401e-10	-1.2125	6.06834e-05	-2.08401e-10	-1.21296	6.09005e-05	-2.08401e-10	-1.21282
42801251	chr15:42801251:G:A	2.59448e-09	-2.08401e-10	-0.65154	0.00010905	-2.08401e-10	-0.626825	0.000109508	-2.08401e-10	-0.626061
42801400	chr15:42801400:C:T	1.52642e-09	-2.08401e-10	-1.182	6.18197e-05	-2.08401e-10	-1.19441	6.2044e-05	-2.08401e-10	-1.19422
42801455	chr15:42801455:T:A	4.69164e-09	-2.08401e-10	-0.0591424	0.000223757	-2.08401e-10	0.0919316	0.000224762	-2.08401e-10	0.0929832
42802137	chr15:42802137:C:T	1.44295e-09	-2.08401e-10	-1.23824	5.92496e-05	-2.08401e-10	-1.23687	5.94519e-05	-2.08401e-10	-1.23689
42802215	chr15:42802215:G:T	1.48711e-09	-2.08401e-10	-1.20809	6.10238e-05	-2.08401e-10	-1.20737	6.12252e-05	-2.08401e-10	-1.2075
42802518	chr15:42802518:T:C	1.888e-09	-0.969406	-2.85769e-10	0.00010754	-0.640763	-2.85769e-10	0.000107792	-0.64186	-2.85769e-10
42803459	chr15:42803459:T:C	3.20277e-10	-1.82122	-0.922274	1.48529e-05	-1.77458	-0.845858	1.49507e-05	-1.77419	-0.843115
42804059	chr15:42804059:C:T	1.56252e-09	-2.08401e-10	-1.15863	6.41782e-05	-2.08401e-10	-1.15697	6.44141e-05	-2.08401e-10	-1.15673
42804130	chr15:42804130:TATC:T	1.51824e-09	-2.08401e-10	-1.18737	6.15131e-05	-2.08401e-10	-1.19938	6.17359e-05	-2.08401e-10	-1.19919
42804246	chr15:42804246:ACCAG:A	2.38993e-09	-2.08401e-10	-0.733662	0.000100355	-2.08401e-10	-0.709911	0.000100768	-2.08401e-10	-0.709235
42804388	chr15:42804388:C:T	2.46372e-09	-2.08401e-10	-0.703254	9.93211e-05	-2.08401e-10	-0.720271	9.96947e-05	-2.08401e-10	-0.719947
42805033	chr15:42805033:G:A	2.74656e-10	-1.8695	-1.02766	1.23976e-05	-1.86673	-0.934399	1.24704e-05	-1.86667	-0.932033
42805757	chr15:42805757:T:C	1.52962e-09	-2.08401e-10	-1.17991	6.28345e-05	-2.08401e-10	-1.17812	6.30634e-05	-2.08401e-10	-1.17792
42805813	chr15:42805813:A:T	1.52962e-09	-2.08401e-10	-1.17991	6.28345e-05	-2.08401e-10	-1.17812	6.30634e-05	-2.08401e-10	-1.17792
42805928	chr15:42805928:G:A	1.52912e-09	-2.08401e-10	-1.18023	6.28138e-05	-2.08401e-10	-1.17845	6.30427e-05	-2.08401e-10	-1.17825
42806180	chr15:42806180:C:A	1.41349e-09	-2.08401e-10	-1.25886	5.811e-05	-2.08401e-10	-1.25629	5.83049e-05	-2.08401e-10	-1.25637
42806215	chr15:42806215:G:T	1.42588e-09	-2.08401e-10	-1.25014	5.93928e-05	-2.08401e-10	-1.23446	5.96341e-05	-2.08401e-10	-1.23383
42806455	chr15:42806455:A:G	1.67056e-09	-2.08401e-10	-1.09177	7.21391e-05	-2.08401e-10	-1.04003	7.25065e-05	-2.08401e-10	-1.03838
42806458	chr15:42806458:C:T	1.42227e-09	-2.08401e-10	-1.25267	5.79993e-05	-2.08401e-10	-1.2582	5.82015e-05	-2.08401e-10	-1.25815
42806896	chr15:42806896:C:G	1.41346e-09	-2.08401e-10	-1.25889	5.79596e-05	-2.08401e-10	-1.25888	5.81586e-05	-2.08401e-10	-1.25889
42807147	chr15:42807147:C:T	1.52955e-09	-2.08401e-10	-1.17995	6.2832e-05	-2.08401e-10	-1.17817	6.30609e-05	-2.08401e-10	-1.17796
42807352	chr15:42807352:C:T	0.000606393	11.7104	-2.85769e-10	3.5249e-05	-1.75619	-2.85769e-10	3.54068e-05	-1.75516	-2.85769e-10
42807522	chr15:42807522:T:C	7.95127e-10	-1.83418	-2.85769e-10	3.17868e-05	-1.85958	-2.85769e-10	3.18885e-05	-1.85981	-2.85769e-10
42807542	chr15:42807542:G:A	1.51365e-09	-2.08401e-10	-1.1904	6.1349e-05	-2.08401e-10	-1.20205	6.15709e-05	-2.08401e-10	-1.20187
42807832	chr15:42807832:T:A	1.41784e-09	-2.08401e-10	-1.25579	5.79594e-05	-2.08401e-10	-1.25889	5.81591e-05	-2.08401e-10	-1.25888
42807863	chr15:42807863:T:G	1.52327e-09	-2.08401e-10	-1.18406	6.25711e-05	-2.08401e-10	-1.18233	6.27987e-05	-2.08401e-10	-1.18212
42807882	chr15:42807882:G:T	1.419e-09	-2.08401e-10	-1.25497	5.82755e-05	-2.08401e-10	-1.25345	5.84736e-05	-2.08401e-10	-1.25348
42808215	chr15:42808215:G:A	1.44812e-09	-2.08401e-10	-1.23466	6.07921e-05	-2.08401e-10	-1.21117	6.10541e-05	-2.08401e-10	-1.2103
42808252	chr15:42808252:G:C	2.8714e-10	-1.75876	-1.09395	1.32348e-05	-1.69366	-1.04212	1.33127e-05	-1.69312	-1.04022
42808425	chr15:42808425:C:A	2.50588e-10	-1.80679	-1.18208	9.83522e-06	-1.86942	-1.16324	9.85862e-06	-1.86943	-1.16429
42809168	chr15:42809168:G:T	2.94912e-10	-1.82915	-0.996856	1.346e-05	-1.78587	-0.933034	1.35437e-05	-1.7855	-0.93064
42809343	chr15:42809343:T:C	1.42259e-09	-2.08401e-10	-1.25244	5.91574e-05	-2.08401e-10	-1.23843	5.93946e-05	-2.08401e-10	-1.23786
42809514	chr15:42809514:A:T	3.08102e-10	-1.83742	-0.944834	1.41503e-05	-1.79797	-0.870916	1.42415e-05	-1.79764	-0.868259
42809687	chr15:42809687:C:T	3.1009e-10	-1.83432	-0.941501	1.42658e-05	-1.79342	-0.867345	1.43582e-05	-1.79307	-0.864669
42809732	chr15:42809732:T:C	1.59466e-09	-2.08401e-10	-1.13827	6.60278e-05	-2.08401e-10	-1.12855	6.6273e-05	-2.08401e-10	-1.12828
42810395	chr15:42810395:C:T	1.84394e-09	-1.17491	0.18189	6.5126e-05	-1.47301	0.330708	6.52439e-05	-1.47468	0.330748
42810400	chr15:42810400:A:C	1.74144e-09	-2.08401e-10	-1.05021	7.17884e-05	-2.08401e-10	-1.04491	7.20131e-05	-2.08401e-10	-1.04521
42810574	chr15:42810574:G:A	2.00789e-09	-2.08401e-10	-0.907839	8.42931e-05	-2.08401e-10	-0.884329	8.45608e-05	-2.08401e-10	-0.884588
42810812	chr15:42810812:C:T	1.48258e-09	-2.08401e-10	-1.21114	6.07534e-05	-2.08401e-10	-1.21181	6.09712e-05	-2.08401e-10	-1.21166
42811147	chr15:42811147:T:C	1.53873e-09	-2.08401e-10	-1.17397	6.22817e-05	-2.08401e-10	-1.18696	6.25072e-05	-2.08401e-10	-1.18678
42811486	chr15:42811486:T:G	1.45488e-09	-2.08401e-10	-1.23	5.97679e-05	-2.08401e-10	-1.22816	5.99716e-05	-2.08401e-10	-1.22819
42811567	chr15:42811567:C:T	2.96678e-10	-1.86037	-0.959668	1.34249e-05	-1.83517	-0.88635	1.35092e-05	-1.83493	-0.883753
42812208	chr15:42812208:T:C	2.85302e-10	-1.86376	-0.99537	1.3176e-05	-1.84208	-0.898148	1.32568e-05	-1.84191	-0.895646
42812302	chr15:42812302:A:C	1.43808e-09	-2.08401e-10	-1.24162	6.01607e-05	-2.08401e-10	-1.22161	6.04134e-05	-2.08401e-10	-1.22085
42812501	chr15:42812501:G:A	1.68829e-09	-2.08401e-10	-1.08121	7.12448e-05	-2.08401e-10	-1.05251	7.14729e-05	-2.08401e-10	-1.05274
42813249	chr15:42813249:C:T	8.1452e-10	-1.81008	-2.85769e-10	3.57455e-05	-1.7422	-2.85769e-10	3.58599e-05	-1.74244	-2.85769e-10
42813351	chr15:42813351:G:A	1.19517e-09	-0.955282	-0.471352	7.83182e-05	-0.546631	-0.411218	7.81646e-05	-0.549331	-0.413911
42813412	chr15:42813412:T:C	2.91404e-10	-1.86693	-0.971039	1.30751e-05	-1.84902	-0.8989	1.31559e-05	-1.84883	-0.896353
42813488	chr15:42813488:C:T	1.59886e-09	-2.08401e-10	-1.13563	6.6285e-05	-2.08401e-10	-1.12467	6.65036e-05	-2.08401e-10	-1.1248
42813545	chr15:42813545:T:G	2.75111e-10	-1.86963	-1.02588	1.24489e-05	-1.86639	-0.930601	1.25224e-05	-1.86633	-0.928213
42813751	chr15:42813751:CAGG:C	2.61441e-10	-1.86673	-1.07974	1.16406e-05	-1.86926	-0.994871	1.17064e-05	-1.86922	-0.992701
42813803	chr15:42813803:A:G	1.48471e-09	-2.08401e-10	-1.20971	6.0839e-05	-2.08401e-10	-1.2104	6.10574e-05	-2.08401e-10	-1.21024
42814146	chr15:42814146:C:T	1.48268e-09	-2.08401e-10	-1.21108	6.07573e-05	-2.08401e-10	-1.21174	6.09752e-05	-2.08401e-10	-1.21159
42814171	chr15:42814171:G:A	1.41647e-09	-2.08401e-10	-1.25676	5.80145e-05	-2.08401e-10	-1.25794	5.82153e-05	-2.08401e-10	-1.25791
42814222	chr15:42814222:A:C	1.48234e-09	-2.08401e-10	-1.21131	6.07436e-05	-2.08401e-10	-1.21197	6.09614e-05	-2.08401e-10	-1.21182
42814536	chr15:42814536:C:T	1.51293e-09	-2.08401e-10	-1.19088	6.20908e-05	-2.08401e-10	-1.19003	6.22943e-05	-2.08401e-10	-1.19019
42816276	chr15:42816276:T:C	2.57798e-09	-0.596728	-0.0611902	5.91652e-05	-1.38326	0.144966	5.86151e-05	-1.3863	0.135233
42816754	chr15:42816754:C:A	9.62935e-10	-1.64269	-2.85769e-10	3.54229e-05	-1.75127	-2.85769e-10	3.55624e-05	-1.75077	-2.85769e-10
42816782	chr15:42816782:G:C	1.52865e-09	-2.08401e-10	-1.18054	6.27944e-05	-2.08401e-10	-1.17876	6.30232e-05	-2.08401e-10	-1.17856
42816942	chr15:42816942:AT:A	2.75875e-10	-1.72194	-1.1708	9.9496e-06	-1.84501	-1.17608	9.98154e-06	-1.84508	-1.17624
42817015	chr15:42817015:C:G	1.53194e-09	-2.08401e-10	-1.17839	6.20212e-05	-2.08401e-10	-1.19115	6.22452e-05	-2.08401e-10	-1.19098
42817253	chr15:42817253:TAG:T	2.0587e-09	-2.08401e-10	-0.882853	8.64418e-05	-2.08401e-10	-0.859157	8.67201e-05	-2.08401e-10	-0.859374
42817723	chr15:42817723:C:A	1.4811e-09	-2.08401e-10	-1.21214	6.0852e-05	-2.08401e-10	-1.21018	6.10591e-05	-2.08401e-10	-1.21022
42818709	chr15:42818709:G:A	1.61845e-09	-2.08401e-10	-1.12346	6.95474e-05	-2.08401e-10	-1.07662	6.98913e-05	-2.08401e-10	-1.07512
42818722	chr15:42818722:AAAAC:A	1.5121e-09	-2.08401e-10	-1.19143	6.20565e-05	-2.08401e-10	-1.19058	6.226e-05	-2.08401e-10	-1.19074
42819060	chr15:42819060:T:C	1.94588e-09	-2.08401e-10	-0.939213	8.16287e-05	-2.08401e-10	-0.916448	8.18889e-05	-2.08401e-10	-0.916696
42819137	chr15:42819137:T:C	2.9613e-09	-0.666739	0.147441	8.42845e-05	-1.2005	0.316066	8.42988e-05	-1.20299	0.315293
42821270	chr15:42821270:G:A	8.45232e-10	-1.77307	-2.85769e-10	3.30688e-05	-1.82004	-2.85769e-10	3.31772e-05	-1.8202	-2.85769e-10
42821351	chr15:42821351:C:G	1.43235e-09	-2.08401e-10	-1.24561	5.84783e-05	-2.08401e-10	-1.24997	5.86843e-05	-2.08401e-10	-1.24989
42821745	chr15:42821745:G:A	1.53002e-09	-2.08401e-10	-1.17965	6.19516e-05	-2.08401e-10	-1.19228	6.21752e-05	-2.08401e-10	-1.1921
42821941	chr15:42821941:T:C	1.52895e-09	-2.08401e-10	-1.18034	6.28069e-05	-2.08401e-10	-1.17856	6.30357e-05	-2.08401e-10	-1.17836
42822106	chr15:42822106:T:C	1.83993e-09	-0.347454	-0.647742	3.23837e-05	-1.22163	-0.619348	3.22769e-05	-1.22492	-0.622786
42822361	chr15:42822361:A:G	1.45935e-09	-2.08401e-10	-1.22693	6.14087e-05	-2.08401e-10	-1.20108	6.16783e-05	-2.08401e-10	-1.20013
42822905	chr15:42822905:T:C	1.45291e-09	-2.08401e-10	-1.23135	5.99269e-05	-2.08401e-10	-1.2255	6.01504e-05	-2.08401e-10	-1.22521
42823007	chr15:42823007:T:G	3.1159e-10	-1.86241	-0.908583	1.41748e-05	-1.83765	-0.829513	1.42658e-05	-1.83745	-0.826739
42823414	chr15:42823414:A:G	1.54333e-09	-2.08401e-10	-1.17098	6.24457e-05	-2.08401e-10	-1.18433	6.26717e-05	-2.08401e-10	-1.18415
42823675	chr15:42823675:A:G	1.5431e-09	-2.08401e-10	-1.17113	6.33947e-05	-2.08401e-10	-1.16925	6.36264e-05	-2.08401e-10	-1.16903
42823791	chr15:42823791:C:T	1.51781e-09	-2.08401e-10	-1.18766	6.14972e-05	-2.08401e-10	-1.19964	6.17186e-05	-2.08401e-10	-1.19947
42824609	chr15:42824609:T:G	1.41343e-09	-2.08401e-10	-1.25891	5.79583e-05	-2.08401e-10	-1.25891	5.81574e-05	-2.08401e-10	-1.25891
42824677	chr15:42824677:G:A	1.4474e-09	-2.08401e-10	-1.23516	5.93211e-05	-2.08401e-10	-1.23566	5.95312e-05	-2.08401e-10	-1.23556
42824708	chr15:42824708:A:C	2.99414e-09	-0.339044	-0.169226	6.301e-05	-1.20514	0.0298035	6.24115e-05	-1.20872	0.0204063
42824795	chr15:42824795:C:A	3.05248e-09	-0.549589	0.0606189	6.96656e-05	-1.35257	0.277644	6.89756e-05	-1.35572	0.267417
42824849	chr15:42824849:G:T	1.45923e-09	-2.08401e-10	-1.22702	5.94693e-05	-2.08401e-10	-1.23317	5.9685e-05	-2.08401e-10	-1.23298
42824975	chr15:42824975:G:A	1.50367e-09	-2.08401e-10	-1.19702	6.10162e-05	-2.08401e-10	-1.20749	6.1236e-05	-2.08401e-10	-1.20732
42825588	chr15:42825588:G:A	1.47283e-09	-2.08401e-10	-1.21774	6.08381e-05	-2.08401e-10	-1.21041	6.1038e-05	-2.08401e-10	-1.21056
42826007	chr15:42826007:T:C	1.44496e-09	-2.08401e-10	-1.23684	5.92736e-05	-2.08401e-10	-1.23646	5.94718e-05	-2.08401e-10	-1.23656
42826737	chr15:42826737:C:T	2.15529e-09	-2.08401e-10	-0.836999	9.02834e-05	-2.08401e-10	-0.815675	9.0575e-05	-2.08401e-10	-0.815881
42827645	chr15:42827645:C:T	1.58981e-09	-2.08401e-10	-1.14131	6.44374e-05	-2.08401e-10	-1.15293	6.46804e-05	-2.08401e-10	-1.1526
42827779	chr15:42827779:ATT:A	1.4412e-09	-2.08401e-10	-1.23945	5.91755e-05	-2.08401e-10	-1.23812	5.93776e-05	-2.08401e-10	-1.23814
42828106	chr15:42828106:T:C	1.53429e-09	-2.08401e-10	-1.17686	6.2152e-05	-2.08401e-10	-1.18905	6.23775e-05	-2.08401e-10	-1.18886
42828437	chr15:42828437:C:T	1.64197e-09	-2.08401e-10	-1.10903	7.07279e-05	-2.08401e-10	-1.05979	7.10828e-05	-2.08401e-10	-1.05821
42828592	chr15:42828592:G:A	1.53631e-09	-2.08401e-10	-1.17554	6.29675e-05	-2.08401e-10	-1.17601	6.31965e-05	-2.08401e-10	-1.17581
42829107	chr15:42829107:T:C	1.43529e-09	-2.08401e-10	-1.24356	5.88372e-05	-2.08401e-10	-1.24386	5.90446e-05	-2.08401e-10	-1.24377
42829264	chr15:42829264:C:T	1.46536e-09	-2.08401e-10	-1.22282	6.0053e-05	-2.08401e-10	-1.2234	6.02672e-05	-2.08401e-10	-1.22327
42829792	chr15:42829792:TG:T	1.48323e-09	-2.08401e-10	-1.2107	6.07799e-05	-2.08401e-10	-1.21137	6.09979e-05	-2.08401e-10	-1.21122
42830862	chr15:42830862:G:A	1.7239e-09	-2.08401e-10	-1.06034	7.19199e-05	-2.08401e-10	-1.04308	7.21558e-05	-2.08401e-10	-1.04323
42831026	chr15:42831026:G:A	3.8492e-10	-1.43344	-1.1262	1.52653e-05	-1.52956	-1.06349	1.53388e-05	-1.53003	-1.06164
42831316	chr15:42831316:C:T	1.27013e-09	-1.36581	-2.85769e-10	4.77838e-05	-1.45194	-2.85769e-10	4.79441e-05	-1.45202	-2.85769e-10
42831473	chr15:42831473:T:C	4.03432e-09	-0.722347	0.512259	0.000116862	-1.23669	0.679054	0.00011698	-1.23909	0.679032
42831554	chr15:42831554:C:T	1.43417e-09	-2.08401e-10	-1.24434	5.85382e-05	-2.08401e-10	-1.24895	5.87447e-05	-2.08401e-10	-1.24886
42831798	chr15:42831798:C:T	2.76317e-09	-2.08401e-10	-0.588546	0.00011634	-2.08401e-10	-0.562115	0.000116711	-2.08401e-10	-0.562362
42831820	chr15:42831820:G:A	7.67813e-10	-1.86913	-2.85769e-10	3.19152e-05	-1.85555	-2.85769e-10	3.20328e-05	-1.8553	-2.85769e-10
42832535	chr15:42832535:C:T	3.06696e-10	-1.86605	-0.920776	1.38709e-05	-1.84607	-0.84277	1.3959e-05	-1.84589	-0.840041
42832758	chr15:42832758:T:C	1.51913e-09	-2.08401e-10	-1.18679	6.15453e-05	-2.08401e-10	-1.19886	6.1767e-05	-2.08401e-10	-1.19869
42832956	chr15:42832956:A:G	8.79761e-10	-1.73303	-2.85769e-10	3.34747e-05	-1.80784	-2.85769e-10	3.35673e-05	-1.80851	-2.85769e-10
42833088	chr15:42833088:C:T	7.75966e-10	-1.54781	-0.310766	2.87757e-05	-1.68558	-0.273517	2.8792e-05	-1.68713	-0.274828
42833503	chr15:42833503:T:C	2.31903e-10	-1.85462	-1.21174	9.79069e-06	-1.84337	-1.19383	9.81146e-06	-1.84383	-1.19468
42834284	chr15:42834284:G:A	6.3996e-09	-2.08401e-10	0.25131	0.00031057	-2.08401e-10	0.41978	0.000312005	-2.08401e-10	0.420959
42834499	chr15:42834499:T:A	2.95303e-10	-1.81978	-1.0049	1.29265e-05	-1.85207	-0.90728	1.30013e-05	-1.85219	-0.904824
42835196	chr15:42835196:A:G	2.61624e-10	-1.85998	-1.0858	1.1528e-05	-1.87006	-1.00379	1.15917e-05	-1.87007	-1.0017
42835290	chr15:42835290:C:T	2.83553e-10	-1.8389	-1.02638	1.24292e-05	-1.86281	-0.93577	1.25009e-05	-1.86289	-0.933373
42835768	chr15:42835768:G:GCA	4.73962e-09	-2.08401e-10	-0.0489688	0.000232385	-2.08401e-10	0.129765	0.000233544	-2.08401e-10	0.13131
42835769	chr15:42835769:T:C	1.84486e-09	-2.08401e-10	-0.992521	7.62877e-05	-2.08401e-10	-0.984117	7.65189e-05	-2.08401e-10	-0.984521
42836144	chr15:42836144:AG:A	1.61806e-09	-2.08401e-10	-1.1237	6.71115e-05	-2.08401e-10	-1.11227	6.73326e-05	-2.08401e-10	-1.11241
42836209	chr15:42836209:T:C	1.79385e-09	-2.08401e-10	-1.02056	7.21307e-05	-2.08401e-10	-1.04015	7.24124e-05	-2.08401e-10	-1.03968
42836427	chr15:42836427:C:T	2.43371e-10	-1.75945	-1.25864	8.99885e-06	-1.86377	-1.25777	9.02819e-06	-1.86392	-1.25779
42836733	chr15:42836733:A:G	2.45534e-09	-2.08401e-10	-0.706661	0.000105908	-2.08401e-10	-0.656062	0.000106338	-2.08401e-10	-0.655438
42837098	chr15:42837098:G:A	1.52546e-09	-2.08401e-10	-1.18263	6.178e-05	-2.08401e-10	-1.19505	6.20028e-05	-2.08401e-10	-1.19488
42837479	chr15:42837479:G:A	1.4435e-09	-2.08401e-10	-1.23786	5.88602e-05	-2.08401e-10	-1.24346	5.90692e-05	-2.08401e-10	-1.24335
42837939	chr15:42837939:G:A	1.52962e-09	-2.08401e-10	-1.17991	6.28345e-05	-2.08401e-10	-1.17812	6.30634e-05	-2.08401e-10	-1.17792
42838380	chr15:42838380:A:G	1.50985e-09	-1.19292	-2.85769e-10	8.01397e-05	-0.934858	-2.85769e-10	8.03555e-05	-0.935598	-2.85769e-10
42838641	chr15:42838641:T:C	1.85673e-09	-2.08401e-10	-0.986111	7.88909e-05	-2.08401e-10	-0.950563	7.91394e-05	-2.08401e-10	-0.950848
42838906	chr15:42838906:T:TA	1.53875e-09	-2.08401e-10	-1.17396	6.25302e-05	-2.08401e-10	-1.18298	6.2766e-05	-2.08401e-10	-1.18264
42838930	chr15:42838930:C:T	1.41643e-09	-2.08401e-10	-1.25679	5.86486e-05	-2.08401e-10	-1.24707	5.88758e-05	-2.08401e-10	-1.24663
42838994	chr15:42838994:T:C	1.52711e-09	-2.08401e-10	-1.18155	6.18388e-05	-2.08401e-10	-1.1941	6.20619e-05	-2.08401e-10	-1.19393
42839067	chr15:42839067:C:T	1.46006e-09	-2.08401e-10	-1.22645	5.99695e-05	-2.08401e-10	-1.22479	6.01846e-05	-2.08401e-10	-1.22464
42839681	chr15:42839681:G:A	1.54116e-09	-2.08401e-10	-1.17239	6.3315e-05	-2.08401e-10	-1.17051	6.35463e-05	-2.08401e-10	-1.17029
42840122	chr15:42840122:C:T	1.43484e-09	-2.08401e-10	-1.24388	5.85619e-05	-2.08401e-10	-1.24854	5.87686e-05	-2.08401e-10	-1.24845
42840191	chr15:42840191:C:T	1.61025e-09	-2.08401e-10	-1.12853	6.76793e-05	-2.08401e-10	-1.10385	6.78981e-05	-2.08401e-10	-1.10405
42840642	chr15:42840642:C:T	3.10509e-10	-1.85837	-0.916101	1.36137e-05	-1.86991	-0.83764	1.36977e-05	-1.86993	-0.834897
42841244	chr15:42841244:C:T	3.03247e-10	-1.86313	-0.935008	1.33268e-05	-1.87021	-0.858636	1.34085e-05	-1.87021	-0.855964
42841630	chr15:42841630:G:A	9.00117e-10	-1.71016	-2.85769e-10	3.36967e-05	-1.80123	-2.85769e-10	3.3827e-05	-1.8008	-2.85769e-10
42841734	chr15:42841734:G:A	5.35959e-09	-2.08401e-10	0.0739622	0.000257774	-2.08401e-10	0.233454	0.000258945	-2.08401e-10	0.234557
42841757	chr15:42841757:G:C	1.49221e-09	-2.08401e-10	-1.20467	6.06305e-05	-2.08401e-10	-1.21383	6.08508e-05	-2.08401e-10	-1.21363
42841866	chr15:42841866:T:C	1.41865e-09	-2.08401e-10	-1.25522	5.82593e-05	-2.08401e-10	-1.25373	5.84574e-05	-2.08401e-10	-1.25376
42842289	chr15:42842289:G:A	1.91421e-09	-2.08401e-10	-0.955621	7.97535e-05	-2.08401e-10	-0.939689	8.00174e-05	-2.08401e-10	-0.939815
42842340	chr15:42842340:T:C	1.41387e-09	-2.08401e-10	-1.25859	5.8036e-05	-2.08401e-10	-1.25757	5.8235e-05	-2.08401e-10	-1.25757
42842664	chr15:42842664:T:C	1.94143e-09	-2.08401e-10	-0.941501	8.13426e-05	-2.08401e-10	-0.919959	8.15891e-05	-2.08401e-10	-0.920364
42843302	chr15:42843302:G:A	1.50754e-09	-2.08401e-10	-1.19445	6.11181e-05	-2.08401e-10	-1.20582	6.13377e-05	-2.08401e-10	-1.20566
42843343	chr15:42843343:G:A	1.55996e-09	-2.08401e-10	-1.16027	6.33137e-05	-2.08401e-10	-1.17053	6.35537e-05	-2.08401e-10	-1.17017
42843718	chr15:42843718:C:T	1.56155e-09	-2.08401e-10	-1.15925	6.4833e-05	-2.08401e-10	-1.14682	6.50511e-05	-2.08401e-10	-1.14689
42844035	chr15:42844035:G:A	1.53189e-09	-2.08401e-10	-1.17843	6.53204e-05	-2.08401e-10	-1.13932	6.56355e-05	-2.08401e-10	-1.13794
42844068	chr15:42844068:A:C	2.06443e-09	-0.88007	-2.85769e-10	6.17102e-05	-1.19618	-2.85769e-10	6.20363e-05	-1.19434	-2.85769e-10
42844243	chr15:42844243:A:G	1.52271e-09	-2.08401e-10	-1.18443	6.16795e-05	-2.08401e-10	-1.19668	6.19018e-05	-2.08401e-10	-1.19651
42844949	chr15:42844949:C:T	9.63124e-10	-1.6425	-2.85769e-10	3.7152e-05	-1.70361	-2.85769e-10	3.72971e-05	-1.70314	-2.85769e-10
42845003	chr15:42845003:T:C	2.91647e-10	-1.72742	-1.10972	1.08845e-05	-1.84834	-1.08294	1.09057e-05	-1.84837	-1.08441
42845378	chr15:42845378:G:A	3.06113e-10	-1.76145	-1.02728	1.30481e-05	-1.81336	-0.936622	1.31213e-05	-1.81359	-0.934232
42845403	chr15:42845403:C:T	1.78764e-09	-2.08401e-10	-1.02403	7.44076e-05	-2.08401e-10	-1.00907	7.46495e-05	-2.08401e-10	-1.00926
42845508	chr15:42845508:C:G	9.6517e-10	-1.64038	-2.85769e-10	3.75139e-05	-1.69392	-2.85769e-10	3.76322e-05	-1.6942	-2.85769e-10
42845751	chr15:42845751:G:A	1.51229e-09	-2.08401e-10	-1.1913	6.13763e-05	-2.08401e-10	-1.2016	6.16011e-05	-2.08401e-10	-1.20138
42845922	chr15:42845922:C:T	1.43101e-09	-2.08401e-10	-1.24654	5.84419e-05	-2.08401e-10	-1.2506	5.86475e-05	-2.08401e-10	-1.25051
42846085	chr15:42846085:T:G	2.33157e-10	-1.85438	-1.20658	1.03029e-05	-1.82367	-1.16253	1.03531e-05	-1.82349	-1.16128
42846129	chr15:42846129:A:G	8.72349e-10	-1.74149	-2.85769e-10	3.34517e-05	-1.80853	-2.85769e-10	3.35545e-05	-1.80889	-2.85769e-10
42846742	chr15:42846742:G:C	3.11266e-10	-1.86157	-0.910463	1.41725e-05	-1.83593	-0.831396	1.42634e-05	-1.83573	-0.82863
42847497	chr15:42847497:T:C	1.46086e-09	-2.08401e-10	-1.2259	6.06284e-05	-2.08401e-10	-1.21387	6.08302e-05	-2.08401e-10	-1.21397
42848411	chr15:42848411:A:T	1.41728e-09	-2.08401e-10	-1.25619	5.81036e-05	-2.08401e-10	-1.2564	5.83051e-05	-2.08401e-10	-1.25637
42848796	chr15:42848796:T:C	3.39946e-10	-1.87021	-0.813678	1.5337e-05	-1.86323	-0.725125	1.54389e-05	-1.86314	-0.72203
42849662	chr15:42849662:T:C	1.81585e-09	-2.08401e-10	-1.00837	7.29804e-05	-2.08401e-10	-1.02844	7.32664e-05	-2.08401e-10	-1.02796
42849878	chr15:42849878:T:C	1.46096e-09	-2.08401e-10	-1.22583	5.94792e-05	-2.08401e-10	-1.233	5.96924e-05	-2.08401e-10	-1.23286
42850179	chr15:42850179:C:T	1.4385e-09	-2.08401e-10	-1.24133	5.86857e-05	-2.08401e-10	-1.24643	5.88933e-05	-2.08401e-10	-1.24633
42850390	chr15:42850390:C:T	1.44902e-09	-2.08401e-10	-1.23404	5.90732e-05	-2.08401e-10	-1.23985	5.92841e-05	-2.08401e-10	-1.23972
42850536	chr15:42850536:C:T	2.60286e-10	-1.71281	-1.23809	9.37521e-06	-1.8492	-1.23136	9.40382e-06	-1.84948	-1.23146
42850946	chr15:42850946:C:G	1.51415e-09	-2.08401e-10	-1.19007	6.13604e-05	-2.08401e-10	-1.20186	6.15812e-05	-2.08401e-10	-1.2017
42851467	chr15:42851467:T:C	1.43275e-09	-2.08401e-10	-1.24533	5.88176e-05	-2.08401e-10	-1.24419	5.90187e-05	-2.08401e-10	-1.24421
42851567	chr15:42851567:T:C	1.41554e-09	-2.08401e-10	-1.25741	5.81512e-05	-2.08401e-10	-1.25558	5.83503e-05	-2.08401e-10	-1.25559
42851800	chr15:42851800:G:A	2.66606e-09	-0.579541	-0.0447832	6.10474e-05	-1.37043	0.163454	6.04705e-05	-1.37353	0.153627
42852138	chr15:42852138:C:T	1.43589e-09	-2.08401e-10	-1.24314	5.89068e-05	-2.08401e-10	-1.24267	5.91047e-05	-2.08401e-10	-1.24275
42852739	chr15:42852739:C:T	3.06469e-10	-1.85911	-0.928453	1.34233e-05	-1.87005	-0.851589	1.35056e-05	-1.87006	-0.848888
42853735	chr15:42853735:C:T	1.47511e-09	-2.08401e-10	-1.21619	5.99708e-05	-2.08401e-10	-1.22477	6.01821e-05	-2.08401e-10	-1.22468
42853929	chr15:42853929:TA:T	1.42097e-09	-2.08401e-10	-1.25359	5.87638e-05	-2.08401e-10	-1.2451	5.89545e-05	-2.08401e-10	-1.24529
42854126	chr15:42854126:G:A	2.86896e-10	-1.84764	-1.00592	1.27471e-05	-1.8665	-0.906823	1.28216e-05	-1.86656	-0.904371
42854494	chr15:42854494:G:A	3.05156e-10	-1.86639	-0.925467	1.35213e-05	-1.86935	-0.845008	1.36043e-05	-1.86932	-0.842349
42854503	chr15:42854503:G:A	1.52308e-09	-2.08401e-10	-1.18419	6.29943e-05	-2.08401e-10	-1.17558	6.32038e-05	-2.08401e-10	-1.17569
42855278	chr15:42855278:T:C	1.41357e-09	-2.08401e-10	-1.25881	5.79663e-05	-2.08401e-10	-1.25877	5.81652e-05	-2.08401e-10	-1.25877
42855400	chr15:42855400:T:G	1.46493e-09	-2.08401e-10	-1.22312	6.00352e-05	-2.08401e-10	-1.2237	6.02493e-05	-2.08401e-10	-1.22357
42855841	chr15:42855841:C:T	1.41639e-09	-2.08401e-10	-1.25682	5.86444e-05	-2.08401e-10	-1.24714	5.88715e-05	-2.08401e-10	-1.2467
42855844	chr15:42855844:C:T	3.02611e-10	-1.63367	-1.16656	1.07064e-05	-1.8018	-1.14599	1.07311e-05	-1.80177	-1.14714
42856048	chr15:42856048:G:A	1.41378e-09	-2.08401e-10	-1.25866	5.79594e-05	-2.08401e-10	-1.25889	5.81587e-05	-2.08401e-10	-1.25888
42856220	chr15:42856220:A:T	1.43949e-09	-2.08401e-10	-1.24064	5.87062e-05	-2.08401e-10	-1.24608	5.89134e-05	-2.08401e-10	-1.24599
42856507	chr15:42856507:T:C	1.41664e-09	-2.08401e-10	-1.25664	5.80651e-05	-2.08401e-10	-1.25706	5.8265e-05	-2.08401e-10	-1.25706
42856537	chr15:42856537:G:C	7.36677e-09	-2.08401e-10	0.392054	0.000405494	-2.08401e-10	0.686478	0.000409585	-2.08401e-10	0.693086
42857373	chr15:42857373:A:G	7.55072e-09	-2.08401e-10	0.416717	0.000390785	-2.08401e-10	0.649528	0.000394697	-2.08401e-10	0.656059
42857553	chr15:42857553:A:C	1.45586e-09	-2.08401e-10	-1.22933	5.96685e-05	-2.08401e-10	-1.22982	5.98805e-05	-2.08401e-10	-1.22971
42858355	chr15:42858355:G:A	1.53719e-09	-2.08401e-10	-1.17497	6.30882e-05	-2.08401e-10	-1.1741	6.32948e-05	-2.08401e-10	-1.17426
42858636	chr15:42858636:C:T	1.52988e-09	-2.08401e-10	-1.17973	6.20864e-05	-2.08401e-10	-1.1901	6.23148e-05	-2.08401e-10	-1.18986
42858757	chr15:42858757:C:T	1.41377e-09	-2.08401e-10	-1.25867	5.7965e-05	-2.08401e-10	-1.25879	5.81643e-05	-2.08401e-10	-1.25879
42858976	chr15:42858976:G:A	2.3098e-09	-2.08401e-10	-0.767764	0.000106365	-2.08401e-10	-0.65175	0.000107093	-2.08401e-10	-0.648358
42859274	chr15:42859274:T:C	2.78445e-09	-0.580875	-2.85769e-10	0.000146446	-0.331972	-2.85769e-10	0.00014675	-0.333328	-2.85769e-10
42859294	chr15:42859294:G:A	1.52927e-09	-2.08401e-10	-1.18013	6.27725e-05	-2.08401e-10	-1.17911	6.29778e-05	-2.08401e-10	-1.17928
42859422	chr15:42859422:C:T	1.41986e-09	-2.08401e-10	-1.25437	5.80915e-05	-2.08401e-10	-1.25661	5.82938e-05	-2.08401e-10	-1.25656
42859945	chr15:42859945:C:G	1.4277e-09	-2.08401e-10	-1.24886	5.89583e-05	-2.08401e-10	-1.2418	5.91569e-05	-2.08401e-10	-1.24187
42860183	chr15:42860183:A:G	1.41519e-09	-2.08401e-10	-1.25766	5.81292e-05	-2.08401e-10	-1.25596	5.83283e-05	-2.08401e-10	-1.25597
42860278	chr15:42860278:CAAACA:C	3.37827e-09	-2.08401e-10	-0.387562	0.000161376	-2.08401e-10	-0.234894	0.000162176	-2.08401e-10	-0.23338
42860531	chr15:42860531:G:C	1.43145e-09	-2.08401e-10	-1.24624	5.89361e-05	-2.08401e-10	-1.24218	5.91509e-05	-2.08401e-10	-1.24197
42861134	chr15:42861134:G:T	1.72039e-09	-1.06238	-2.85769e-10	6.34693e-05	-1.16807	-2.85769e-10	6.3679e-05	-1.1682	-2.85769e-10
42861247	chr15:42861247:C:T	3.05262e-10	-1.65301	-1.1385	1.08122e-05	-1.81031	-1.12764	1.08501e-05	-1.81043	-1.12745
42861499	chr15:42861499:G:C	7.8401e-10	-1.84826	-2.85769e-10	3.14989e-05	-1.86868	-2.85769e-10	3.16055e-05	-1.86873	-2.85769e-10
42861707	chr15:42861707:C:A	2.28916e-09	-2.08401e-10	-0.776739	9.57957e-05	-2.08401e-10	-0.756411	9.61087e-05	-2.08401e-10	-0.75658
42862421	chr15:42862421:T:C	2.73847e-09	-2.08401e-10	-0.597527	0.000115619	-2.08401e-10	-0.56833	0.000115985	-2.08401e-10	-0.5686
42862781	chr15:42862781:G:A	9.19703e-09	-2.08401e-10	0.613955	0.00051317	-2.08401e-10	0.921978	0.000518576	-2.08401e-10	0.929027
42863989	chr15:42863989:C:T	1.87275e-09	-2.08401e-10	-0.977515	8.40257e-05	-2.08401e-10	-0.887506	8.45417e-05	-2.08401e-10	-0.884815
42864055	chr15:42864055:G:A	5.06979e-10	-1.72431	-0.559901	2.10782e-05	-1.85575	-0.414646	2.11115e-05	-1.85603	-0.416217
42864780	chr15:42864780:C:T	3.74535e-09	-2.08401e-10	-0.28441	0.00018052	-2.08401e-10	-0.12279	0.00018143	-2.08401e-10	-0.121188
42865585	chr15:42865585:G:A	7.71261e-10	-1.86465	-2.85769e-10	3.23143e-05	-1.84312	-2.85769e-10	3.24363e-05	-1.84278	-2.85769e-10
42865627	chr15:42865627:G:A	3.08273e-09	-2.08401e-10	-0.47911	0.000128876	-2.08401e-10	-0.459778	0.000129238	-2.08401e-10	-0.460407
42865776	chr15:42865776:T:C	4.70694e-09	-0.0558869	-2.85769e-10	0.000174755	-0.155242	-2.85769e-10	0.000174538	-0.159918	-2.85769e-10
42866041	chr15:42866041:A:G	4.00758e-10	-1.67376	-0.845563	1.54659e-05	-1.83712	-0.742869	1.54961e-05	-1.83754	-0.743927
42866201	chr15:42866201:G:A	1.47942e-09	-2.08401e-10	-1.21327	6.00971e-05	-2.08401e-10	-1.22267	6.03114e-05	-2.08401e-10	-1.22254
42867010	chr15:42867010:C:T	3.64261e-10	-1.35615	-1.25866	1.12306e-05	-1.64219	-1.25779	1.1255e-05	-1.64339	-1.25785
42867486	chr15:42867486:A:G	1.52507e-09	-2.08401e-10	-1.18289	6.18161e-05	-2.08401e-10	-1.19447	6.20398e-05	-2.08401e-10	-1.19428
42867678	chr15:42867678:A:T	1.56634e-09	-2.08401e-10	-1.15619	6.48847e-05	-2.08401e-10	-1.14602	6.50993e-05	-2.08401e-10	-1.14615
42868205	chr15:42868205:T:C	8.80877e-10	-1.35218	-0.379587	2.98651e-05	-1.65557	-0.266364	2.99241e-05	-1.65702	-0.266369
42868307	chr15:42868307:G:A	1.80518e-09	-0.820008	-0.194259	4.4763e-05	-1.50791	-0.00933498	4.44128e-05	-1.51066	-0.0178702
42868777	chr15:42868777:G:A	5.95292e-09	-2.08401e-10	0.178956	0.000326632	-2.08401e-10	0.470206	0.000329793	-2.08401e-10	0.476407
42869221	chr15:42869221:G:A	1.44867e-09	-2.08401e-10	-1.23428	5.93745e-05	-2.08401e-10	-1.23476	5.95849e-05	-2.08401e-10	-1.23466
42869601	chr15:42869601:C:T	1.01199e-08	-0.966925	1.6765	0.00035337	-1.57971	2.12859	0.0003527	-1.58202	2.12558
42870779	chr15:42870779:T:C	1.16688e-09	-1.45059	-2.85769e-10	4.05469e-05	-1.61617	-2.85769e-10	4.06879e-05	-1.61613	-2.85769e-10
42871006	chr15:42871006:T:G	1.41358e-09	-2.08401e-10	-1.2588	5.79671e-05	-2.08401e-10	-1.25875	5.8166e-05	-2.08401e-10	-1.25876
42871114	chr15:42871114:G:T	6.04749e-10	-1.75316	-0.354706	2.40468e-05	-1.81193	-0.326699	2.4111e-05	-1.81264	-0.326747
42871686	chr15:42871686:TC:T	1.41363e-09	-2.08401e-10	-1.25877	5.79604e-05	-2.08401e-10	-1.25887	5.81593e-05	-2.08401e-10	-1.25887
42871689	chr15:42871689:T:A	1.41409e-09	-2.08401e-10	-1.25844	5.79589e-05	-2.08401e-10	-1.25889	5.81582e-05	-2.08401e-10	-1.25889
42872405	chr15:42872405:G:C	2.64622e-09	-0.631792	-2.85769e-10	9.97489e-05	-0.715973	-2.85769e-10	9.97127e-05	-0.719767	-2.85769e-10
42873237	chr15:42873237:G:A	2.63858e-09	-0.634686	-2.85769e-10	9.96624e-05	-0.716841	-2.85769e-10	9.96273e-05	-0.720623	-2.85769e-10
42873831	chr15:42873831:C:T	1.54138e-09	-1.16559	-0.00665837	5.0492e-05	-1.52358	0.126766	5.05707e-05	-1.52547	0.126785
42873869	chr15:42873869:T:C	1.41828e-09	-2.08401e-10	-1.25548	5.81256e-05	-2.08401e-10	-1.25602	5.83258e-05	-2.08401e-10	-1.25601
42874184	chr15:42874184:A:T	2.40009e-09	-2.08401e-10	-0.72942	0.000101358	-2.08401e-10	-0.699975	0.000101672	-2.08401e-10	-0.700305
42874545	chr15:42874545:G:A	1.42524e-09	-2.08401e-10	-1.25058	5.84949e-05	-2.08401e-10	-1.24969	5.86951e-05	-2.08401e-10	-1.2497
42875831	chr15:42875831:G:A	7.66974e-10	-1.87023	-2.85769e-10	3.18617e-05	-1.85722	-2.85769e-10	3.19666e-05	-1.85737	-2.85769e-10
42876642	chr15:42876642:T:C	1.73829e-09	-2.08401e-10	-1.05202	7.2342e-05	-2.08401e-10	-1.03722	7.25804e-05	-2.08401e-10	-1.03736
42877838	chr15:42877838:A:G	4.69965e-09	-2.08401e-10	-0.057437	0.000236982	-2.08401e-10	0.149356	0.000239111	-2.08401e-10	0.15487
42878426	chr15:42878426:G:A	9.70341e-08	4.22821	-1.25808	2.02236e-05	-1.05593	-1.25585	2.02871e-05	-1.05604	-1.25603
42878595	chr15:42878595:A:G	2.42812e-09	-0.634809	-0.083	5.72509e-05	-1.39189	0.120707	5.67236e-05	-1.39498	0.111107
42878625	chr15:42878625:C:T	3.28751e-10	-1.53745	-1.17993	1.09002e-05	-1.76035	-1.1695	1.09217e-05	-1.76125	-1.17005
42878822	chr15:42878822:T:C	1.71743e-09	-0.958395	-0.105702	4.45232e-05	-1.58142	0.0588043	4.42013e-05	-1.58379	0.0504879
42878924	chr15:42878924:A:T	1.4158e-09	-2.08401e-10	-1.25723	5.79583e-05	-2.08401e-10	-1.25891	5.81576e-05	-2.08401e-10	-1.2589
42879243	chr15:42879243:G:A	1.2207e-09	-1.4055	-2.85769e-10	4.44516e-05	-1.52423	-2.85769e-10	4.46394e-05	-1.52344	-2.85769e-10
42879978	chr15:42879978:CAG:C	1.62358e-09	-2.08401e-10	-1.12029	6.74145e-05	-2.08401e-10	-1.10777	6.76378e-05	-2.08401e-10	-1.10789
42880082	chr15:42880082:G:A	2.88549e-09	-0.776387	0.231155	6.9783e-05	-1.47288	0.399644	6.92101e-05	-1.47567	0.39076
42880097	chr15:42880097:T:C	2.11183e-09	-1.11588	0.258505	6.88175e-05	-1.49228	0.405104	6.89243e-05	-1.4942	0.405151
42880534	chr15:42880534:G:A	1.42272e-09	-2.08401e-10	-1.25236	5.84961e-05	-2.08401e-10	-1.24967	5.8695e-05	-2.08401e-10	-1.2497
42882373	chr15:42882373:C:A	1.60226e-09	-1.13351	-2.85769e-10	8.00734e-05	-0.935685	-2.85769e-10	8.03431e-05	-0.935753	-2.85769e-10
42882630	chr15:42882630:T:A	1.41897e-09	-2.08401e-10	-1.25499	5.81517e-05	-2.08401e-10	-1.25557	5.8352e-05	-2.08401e-10	-1.25557
42883751	chr15:42883751:C:T	6.85156e-10	-1.67837	-0.304668	2.69616e-05	-1.75539	-0.268824	2.70197e-05	-1.7564	-0.269088
42883890	chr15:42883890:A:T	6.32126e-09	-2.08401e-10	0.238994	0.000323585	-2.08401e-10	0.460832	0.000326719	-2.08401e-10	0.467043
42883967	chr15:42883967:G:A	4.49276e-10	-1.71061	-0.694437	1.80548e-05	-1.85143	-0.573792	1.80879e-05	-1.85175	-0.575068
42884268	chr15:42884268:G:A	5.92678e-09	-2.08401e-10	0.174555	0.000301998	-2.08401e-10	0.391791	0.000304885	-2.08401e-10	0.397875
42884810	chr15:42884810:G:A	2.57959e-09	-2.08401e-10	-0.657294	0.000117095	-2.08401e-10	-0.555639	0.00011765	-2.08401e-10	-0.554341
42884940	chr15:42884940:G:A	3.69167e-09	-2.08401e-10	-0.298847	0.000148796	-2.08401e-10	-0.316056	0.000149384	-2.08401e-10	-0.315537
42885183	chr15:42885183:A:T	2.01253e-09	-2.08401e-10	-0.905534	8.38861e-05	-2.08401e-10	-0.889169	8.41473e-05	-2.08401e-10	-0.88949
42885260	chr15:42885260:G:A	7.96248e-10	-1.83277	-2.85769e-10	3.17628e-05	-1.86033	-2.85769e-10	3.18758e-05	-1.86021	-2.85769e-10
42885710	chr15:42885710:C:A	1.45574e-09	-2.08401e-10	-1.22941	5.96642e-05	-2.08401e-10	-1.2299	5.98761e-05	-2.08401e-10	-1.22978
42886009	chr15:42886009:T:A	1.95507e-09	-2.08401e-10	-0.934502	8.64844e-05	-2.08401e-10	-0.858665	8.6999e-05	-2.08401e-10	-0.856162
42886313	chr15:42886313:G:A	1.45725e-09	-2.08401e-10	-1.22837	5.99767e-05	-2.08401e-10	-1.22467	6.01777e-05	-2.08401e-10	-1.22476
42887128	chr15:42887128:C:G	1.45397e-09	-2.08401e-10	-1.23063	5.91914e-05	-2.08401e-10	-1.23785	5.94006e-05	-2.08401e-10	-1.23775
42887165	chr15:42887165:G:T	1.41776e-09	-1.25585	-2.85769e-10	7.80748e-05	-0.960962	-2.85769e-10	7.81707e-05	-0.963164	-2.85769e-10
42887550	chr15:42887550:T:C	1.52173e-08	-0.989042	2.10655	0.00062141	-1.59181	2.70517	0.000619027	-1.59411	2.7002
42887650	chr15:42887650:T:C	1.93893e-09	-0.88241	-0.0603793	5.05383e-05	-1.54161	0.145712	5.00927e-05	-1.54419	0.136006
42887671	chr15:42887671:T:C	1.49479e-09	-2.08401e-10	-1.20294	6.053e-05	-2.08401e-10	-1.21549	6.07479e-05	-2.08401e-10	-1.21533
42887858	chr15:42887858:T:C	1.4043e-08	-0.989098	2.0263	0.000569615	-1.59177	2.61811	0.000567463	-1.59408	2.61319
42888460	chr15:42888460:C:T	1.69221e-09	-2.08401e-10	-1.07889	6.93649e-05	-2.08401e-10	-1.07925	6.96241e-05	-2.08401e-10	-1.07895
42889531	chr15:42889531:T:C	1.44735e-09	-2.08401e-10	-1.23519	5.89484e-05	-2.08401e-10	-1.24197	5.91563e-05	-2.08401e-10	-1.24188
42890237	chr15:42890237:T:C	1.72511e-08	-0.887117	2.13007	0.000679567	-1.52794	2.73077	0.000676815	-1.53051	2.72585
42890341	chr15:42890341:T:C	1.05848e-08	-0.804023	1.55851	0.000372773	-1.47907	2.08141	0.00037115	-1.48183	2.07637
42890797	chr15:42890797:GAA:G	3.75682e-09	-2.08401e-10	-0.281353	0.000181115	-2.08401e-10	-0.119497	0.000182025	-2.08401e-10	-0.117915
42891216	chr15:42891216:G:A	1.49704e-09	-2.08401e-10	-1.20143	6.19909e-05	-2.08401e-10	-1.19164	6.21906e-05	-2.08401e-10	-1.19186
42891407	chr15:42891407:C:T	4.90325e-09	-2.08401e-10	-0.0150274	0.000234709	-2.08401e-10	0.139718	0.000235767	-2.08401e-10	0.140785
42892760	chr15:42892760:A:G	1.45178e-09	-2.08401e-10	-1.23213	5.95019e-05	-2.08401e-10	-1.23262	5.9713e-05	-2.08401e-10	-1.23251
42893859	chr15:42893859:A:G	8.07879e-10	-1.81827	-2.85769e-10	3.20761e-05	-1.85052	-2.85769e-10	3.21759e-05	-1.85084	-2.85769e-10
42894567	chr15:42894567:C:T	2.52883e-09	-0.79304	0.115871	6.13232e-05	-1.48054	0.278074	6.08389e-05	-1.48334	0.269509
42894609	chr15:42894609:T:C	1.46232e-09	-2.08401e-10	-1.2249	5.91868e-05	-2.08401e-10	-1.23793	5.94043e-05	-2.08401e-10	-1.23769
42895262	chr15:42895262:A:G	2.71026e-10	-1.71711	-1.19336	9.99259e-06	-1.8406	-1.17619	1.00166e-05	-1.84067	-1.17715
42895452	chr15:42895452:T:C	2.55092e-09	-0.66847	-2.85769e-10	9.72932e-05	-0.7409	-2.85769e-10	9.73536e-05	-0.74371	-2.85769e-10
42895987	chr15:42895987:T:C	1.44035e-09	-2.08401e-10	-1.24004	5.90385e-05	-2.08401e-10	-1.24044	5.92468e-05	-2.08401e-10	-1.24035
42896566	chr15:42896566:C:T	4.46768e-10	-1.72262	-0.688024	1.81053e-05	-1.85574	-0.566682	1.81391e-05	-1.85603	-0.567963
42896650	chr15:42896650:C:T	4.19052e-10	-1.7222	-0.752482	1.6864e-05	-1.85562	-0.637826	1.68967e-05	-1.8559	-0.639037
42897273	chr15:42897273:C:T	2.46614e-10	-1.78055	-1.22431	9.4231e-06	-1.86394	-1.21153	9.4483e-06	-1.86397	-1.21226
42897626	chr15:42897626:A:G	1.77825e-09	-2.08401e-10	-1.0293	7.71158e-05	-2.08401e-10	-0.973321	7.73413e-05	-2.08401e-10	-0.973831
42897670	chr15:42897670:A:T	1.65899e-08	-1.08049	2.28436	0.000670565	-1.63647	2.82596	0.000668833	-1.63857	2.82205
42898361	chr15:42898361:A:G	9.88294e-09	-1.23424	1.92013	0.000440777	-1.72071	2.49063	0.000439297	-1.7224	2.48552
42898433	chr15:42898433:T:C	3.21079e-10	-1.72696	-1.01404	1.25059e-05	-1.79293	-0.999502	1.25378e-05	-1.79376	-0.999552
42898771	chr15:42898771:A:G	1.41464e-09	-2.08401e-10	-1.25805	5.80931e-05	-2.08401e-10	-1.25658	5.82922e-05	-2.08401e-10	-1.25659
42899117	chr15:42899117:T:A	1.41431e-09	-2.08401e-10	-1.25828	5.7982e-05	-2.08401e-10	-1.2585	5.81814e-05	-2.08401e-10	-1.25849
42899126	chr15:42899126:G:A	1.23995e-08	-1.09391	2.00664	0.00049546	-1.64105	2.52791	0.000494282	-1.64316	2.5242
42899834	chr15:42899834:G:A	3.99825e-09	-2.08401e-10	-0.219069	0.000170758	-2.08401e-10	-0.178383	0.000171267	-2.08401e-10	-0.178835
42900286	chr15:42900286:C:T	2.79076e-09	-2.08401e-10	-0.578611	0.00011763	-2.08401e-10	-0.551084	0.000117995	-2.08401e-10	-0.551418
42900946	chr15:42900946:A:G	7.77888e-10	-1.12083	-0.735264	3.71368e-05	-1.01842	-0.685601	3.71066e-05	-1.02058	-0.687687
42901420	chr15:42901420:G:A	1.46308e-09	-2.08401e-10	-1.22438	5.99624e-05	-2.08401e-10	-1.22491	6.01761e-05	-2.08401e-10	-1.22478
42902516	chr15:42902516:G:A	1.65215e-09	-1.25271	0.149863	5.59056e-05	-1.5924	0.297439	5.5996e-05	-1.59407	0.297293
42903011	chr15:42903011:G:A	1.41916e-09	-2.08401e-10	-1.25486	5.79923e-05	-2.08401e-10	-1.25832	5.81939e-05	-2.08401e-10	-1.25828
42903952	chr15:42903952:A:C	1.49547e-09	-2.08401e-10	-1.20249	6.17301e-05	-2.08401e-10	-1.19586	6.19334e-05	-2.08401e-10	-1.196
42904360	chr15:42904360:T:C	3.04075e-09	-1.14192	0.6491	0.000102109	-1.51219	0.819599	0.00010225	-1.51407	0.81943
42905493	chr15:42905493:G:C	1.43088e-09	-2.08401e-10	-1.24664	5.94968e-05	-2.08401e-10	-1.23271	5.96933e-05	-2.08401e-10	-1.23284
42906169	chr15:42906169:C:T	1.56585e-09	-2.08401e-10	-1.1565	6.56401e-05	-2.08401e-10	-1.13444	6.58538e-05	-2.08401e-10	-1.13462
42906232	chr15:42906232:C:T	3.72708e-10	-1.35166	-1.24022	1.16753e-05	-1.62595	-1.23521	1.1698e-05	-1.62715	-1.23549
42907139	chr15:42907139:C:A	2.58896e-09	-2.08401e-10	-0.653669	0.000117607	-2.08401e-10	-0.551281	0.000118167	-2.08401e-10	-0.549959
42907386	chr15:42907386:T:G	1.76487e-09	-2.08401e-10	-1.03685	7.35031e-05	-2.08401e-10	-1.0213	7.37444e-05	-2.08401e-10	-1.02145
42907521	chr15:42907521:A:G	1.45902e-09	-2.08401e-10	-1.22716	6.00856e-05	-2.08401e-10	-1.22286	6.02869e-05	-2.08401e-10	-1.22294
42907922	chr15:42907922:T:A	5.26983e-10	-1.06365	-1.18186	2.71708e-05	-0.827205	-1.18928	2.72545e-05	-0.82754	-1.1893
42908305	chr15:42908305:C:T	7.24006e-09	-2.08401e-10	0.374704	0.000371313	-2.08401e-10	0.598416	0.000374957	-2.08401e-10	0.604751
42908384	chr15:42908384:T:C	1.41686e-09	-2.08401e-10	-1.25648	5.79583e-05	-2.08401e-10	-1.25891	5.81576e-05	-2.08401e-10	-1.2589
42909774	chr15:42909774:G:A	4.82605e-09	-2.08401e-10	-0.0308966	0.000237233	-2.08401e-10	0.150412	0.00023842	-2.08401e-10	0.151974
42910125	chr15:42910125:C:T	1.60461e-06	6.25366	-0.477955	2.52077e-05	-1.5875	-0.503977	2.53672e-05	-1.58645	-0.502147
42910808	chr15:42910808:G:T	3.51808e-09	-2.08401e-10	-0.347011	0.000168786	-2.08401e-10	-0.189995	0.000169626	-2.08401e-10	-0.188463
42910971	chr15:42910971:G:A	1.42716e-09	-2.08401e-10	-1.24924	5.83504e-05	-2.08401e-10	-1.25216	5.85529e-05	-2.08401e-10	-1.25213
42911544	chr15:42911544:C:T	6.10526e-09	-2.08401e-10	0.204226	0.000327049	-2.08401e-10	0.471482	0.00033022	-2.08401e-10	0.477701
42911888	chr15:42911888:C:T	1.83773e-09	-1.09114	0.0947489	5.37153e-05	-1.64868	0.313748	5.32319e-05	-1.65085	0.303444
42912389	chr15:42912389:T:A	1.46091e-09	-2.08401e-10	-1.22587	6.02518e-05	-2.08401e-10	-1.2201	6.04544e-05	-2.08401e-10	-1.22017
42912755	chr15:42912755:T:C	1.44911e-09	-2.08401e-10	-1.23397	5.9722e-05	-2.08401e-10	-1.22893	5.99234e-05	-2.08401e-10	-1.22899
42912858	chr15:42912858:G:A	6.04487e-09	-2.08401e-10	0.194284	0.00030884	-2.08401e-10	0.414194	0.000311732	-2.08401e-10	0.420083
42913334	chr15:42913334:C:T	4.19286e-09	-0.171542	-2.85769e-10	0.000214577	0.0500388	-2.85769e-10	0.000215302	0.0499821	-2.85769e-10
42913448	chr15:42913448:A:G	5.91346e-09	-2.08401e-10	0.172306	0.000299208	-2.08401e-10	0.382511	0.000302031	-2.08401e-10	0.388469
42913563	chr15:42913563:G:A	6.16633e-10	-1.3791	-0.709311	2.04973e-05	-1.67267	-0.625671	2.0532e-05	-1.67406	-0.626015
42913803	chr15:42913803:T:C	1.55774e-09	-2.08401e-10	-1.16169	6.46424e-05	-2.08401e-10	-1.14976	6.48573e-05	-2.08401e-10	-1.14987
42914174	chr15:42914174:C:T	2.53434e-10	-1.73878	-1.2388	9.79526e-06	-1.79919	-1.23754	9.82161e-06	-1.79996	-1.23752
42914260	chr15:42914260:G:T	1.45024e-09	-2.08401e-10	-1.23319	5.90582e-05	-2.08401e-10	-1.24011	5.92668e-05	-2.08401e-10	-1.24001
42915764	chr15:42915764:T:C	1.58039e-09	-2.08401e-10	-1.14725	6.56399e-05	-2.08401e-10	-1.13445	6.58574e-05	-2.08401e-10	-1.13457
42917192	chr15:42917192:A:T	1.41394e-09	-2.08401e-10	-1.25854	5.80571e-05	-2.08401e-10	-1.2572	5.82548e-05	-2.08401e-10	-1.25723
42917576	chr15:42917576:G:A	7.78687e-10	-1.85507	-2.85769e-10	3.14915e-05	-1.86891	-2.85769e-10	3.1597e-05	-1.869	-2.85769e-10
42917788	chr15:42917788:A:G	1.74203e-09	-2.08401e-10	-1.04987	7.49294e-05	-2.08401e-10	-1.00208	7.5171e-05	-2.08401e-10	-1.00229
42917832	chr15:42917832:A:G	1.10575e-08	-2.08401e-10	0.798179	0.000580202	-2.08401e-10	1.04475	0.00058628	-2.08401e-10	1.05174
42918317	chr15:42918317:T:C	1.42623e-09	-2.08401e-10	-1.24989	5.82865e-05	-2.08401e-10	-1.25326	5.84902e-05	-2.08401e-10	-1.2532
42919023	chr15:42919023:C:T	1.45853e-09	-2.08401e-10	-1.22749	5.93494e-05	-2.08401e-10	-1.23519	5.95597e-05	-2.08401e-10	-1.23508
42919264	chr15:42919264:T:A	1.4136e-09	-2.08401e-10	-1.25879	5.79609e-05	-2.08401e-10	-1.25886	5.81602e-05	-2.08401e-10	-1.25886
42919636	chr15:42919636:G:A	8.82579e-09	-2.08401e-10	0.572753	0.000491881	-2.08401e-10	0.879607	0.000496877	-2.08401e-10	0.886284
42919979	chr15:42919979:G:A	1.42804e-09	-2.08401e-10	-1.24862	5.83009e-05	-2.08401e-10	-1.25301	5.8507e-05	-2.08401e-10	-1.25291
42921713	chr15:42921713:G:T	1.41474e-09	-2.08401e-10	-1.25798	5.80295e-05	-2.08401e-10	-1.25768	5.82286e-05	-2.08401e-10	-1.25768
42921767	chr15:42921767:G:A	9.60101e-09	-2.08401e-10	0.656943	0.000502884	-2.08401e-10	0.90173	0.000508029	-2.08401e-10	0.90848
42921911	chr15:42921911:T:G	5.88676e-09	-2.08401e-10	0.16778	0.000296825	-2.08401e-10	0.374512	0.000299547	-2.08401e-10	0.380212
42921982	chr15:42921982:A:G	5.75758e-09	-2.08401e-10	0.145591	0.000289883	-2.08401e-10	0.350849	0.000292529	-2.08401e-10	0.356504
42922092	chr15:42922092:C:T	5.37361e-09	-2.08401e-10	0.0765746	0.000265764	-2.08401e-10	0.263979	0.000267137	-2.08401e-10	0.265701
42922138	chr15:42922138:C:G	8.35164e-09	-2.08401e-10	0.517532	0.000435183	-2.08401e-10	0.757138	0.000439501	-2.08401e-10	0.763581
42922561	chr15:42922561:G:T	1.22117e-09	-1.48412	0.079009	4.4675e-05	-1.73624	0.217027	4.47781e-05	-1.7374	0.21706
42923044	chr15:42923044:T:A	1.49581e-09	-2.08401e-10	-1.20226	6.06991e-05	-2.08401e-10	-1.2127	6.09167e-05	-2.08401e-10	-1.21255
42923623	chr15:42923623:G:A	1.44302e-09	-2.08401e-10	-1.23818	5.92511e-05	-2.08401e-10	-1.23684	5.94534e-05	-2.08401e-10	-1.23687
42924217	chr15:42924217:T:C	5.2025e-09	-2.08401e-10	0.0442134	0.000224473	-2.08401e-10	0.0951252	0.000225128	-2.08401e-10	0.0946111
42924256	chr15:42924256:C:A	1.57335e-09	-2.08401e-10	-1.15172	6.53518e-05	-2.08401e-10	-1.13884	6.5567e-05	-2.08401e-10	-1.13899
42924436	chr15:42924436:CTCTT:C	2.31212e-09	-2.08401e-10	-0.76676	9.756e-05	-2.08401e-10	-0.738162	9.78644e-05	-2.08401e-10	-0.738476
42924509	chr15:42924509:A:G	1.44198e-09	-2.08401e-10	-1.23891	5.91049e-05	-2.08401e-10	-1.23932	5.93137e-05	-2.08401e-10	-1.23922
42924606	chr15:42924606:G:A	1.42089e-09	-2.08401e-10	-1.25364	5.8252e-05	-2.08401e-10	-1.25385	5.8455e-05	-2.08401e-10	-1.2538
42924675	chr15:42924675:A:T	1.42555e-09	-2.08401e-10	-1.25037	5.86814e-05	-2.08401e-10	-1.24651	5.88779e-05	-2.08401e-10	-1.24659
42924974	chr15:42924974:A:G	8.5318e-10	-1.76371	-2.85769e-10	3.26057e-05	-1.83414	-2.85769e-10	3.2728e-05	-1.83383	-2.85769e-10
42924988	chr15:42924988:G:A	7.80395e-10	-1.85288	-2.85769e-10	3.15135e-05	-1.86821	-2.85769e-10	3.16185e-05	-1.86832	-2.85769e-10
42925732	chr15:42925732:A:G	7.37897e-09	-2.08401e-10	0.393709	0.000380155	-2.08401e-10	0.62195	0.000383957	-2.08401e-10	0.628473
42925865	chr15:42925865:G:A	5.45171e-09	-2.08401e-10	0.0910044	0.000270164	-2.08401e-10	0.2804	0.000272631	-2.08401e-10	0.286061
42925876	chr15:42925876:C:T	1.45723e-09	-2.08401e-10	-1.22839	5.98514e-05	-2.08401e-10	-1.22676	6.00555e-05	-2.08401e-10	-1.22679
42926296	chr15:42926296:G:A	5.16579e-09	-2.08401e-10	0.037133	0.000220051	-2.08401e-10	0.0752288	0.000220657	-2.08401e-10	0.0745514
42926590	chr15:42926590:G:A	1.43876e-09	-2.08401e-10	-1.24114	5.89741e-05	-2.08401e-10	-1.24153	5.91821e-05	-2.08401e-10	-1.24144
42926998	chr15:42926998:C:T	1.03508e-09	-1.57045	-2.85769e-10	4.69091e-05	-1.47042	-2.85769e-10	4.70318e-05	-1.47124	-2.85769e-10
42927362	chr15:42927362:T:C	1.91058e-09	-2.08401e-10	-0.957517	7.9499e-05	-2.08401e-10	-0.942885	7.97479e-05	-2.08401e-10	-0.943188
42928587	chr15:42928587:T:G	1.80949e-09	-1.02164	0.0097612	5.09733e-05	-1.60993	0.222604	5.05202e-05	-1.61227	0.21258
42929461	chr15:42929461:T:C	1.47079e-09	-2.08401e-10	-1.21912	5.98079e-05	-2.08401e-10	-1.22749	6.00209e-05	-2.08401e-10	-1.22737
42930442	chr15:42930442:T:C	1.45442e-09	-2.08401e-10	-1.23031	5.96104e-05	-2.08401e-10	-1.2308	5.98221e-05	-2.08401e-10	-1.23068
42931462	chr15:42931462:G:T	1.4487e-09	-2.08401e-10	-1.23426	5.90703e-05	-2.08401e-10	-1.2399	5.92816e-05	-2.08401e-10	-1.23976
42932260	chr15:42932260:C:T	4.63763e-09	-2.08401e-10	-0.0707211	0.000242283	-2.08401e-10	0.171479	0.000244453	-2.08401e-10	0.176964
42932337	chr15:42932337:G:A	2.43156e-09	-2.08401e-10	-0.716394	0.000102522	-2.08401e-10	-0.688556	0.000102844	-2.08401e-10	-0.688844
42934243	chr15:42934243:CA:C	3.58198e-09	-2.08401e-10	-0.329011	0.000173194	-2.08401e-10	-0.164215	0.000174604	-2.08401e-10	-0.159538
42934568	chr15:42934568:G:A	1.25997e-09	-1.13846	-0.235383	3.52197e-05	-1.67471	-0.0823148	3.49972e-05	-1.67669	-0.0900958
42934675	chr15:42934675:G:A	7.62502e-09	-2.08401e-10	0.42651	0.000390858	-2.08401e-10	0.649715	0.000394764	-2.08401e-10	0.656228
42935141	chr15:42935141:G:A	2.71845e-09	-1.23475	0.62989	9.41638e-05	-1.57414	0.80055	9.43035e-05	-1.57589	0.800351
42935633	chr15:42935633:C:A	1.46441e-09	-2.08401e-10	-1.22348	6.00163e-05	-2.08401e-10	-1.22401	6.02302e-05	-2.08401e-10	-1.22388
42936058	chr15:42936058:C:T	3.00543e-09	-2.08401e-10	-0.504504	0.000142178	-2.08401e-10	-0.361549	0.000142866	-2.08401e-10	-0.360153
42936372	chr15:42936372:C:T	2.27929e-09	-2.08401e-10	-0.78106	0.00010549	-2.08401e-10	-0.660013	0.000106219	-2.08401e-10	-0.656554
42938472	chr15:42938472:C:T	7.15667e-10	-0.861375	-1.07809	1.82585e-05	-1.31624	-1.09776	1.82512e-05	-1.31876	-1.09907
42938705	chr15:42938705:G:A	3.06768e-09	-0.484004	-2.85769e-10	8.74317e-05	-0.847771	-2.85769e-10	8.79242e-05	-0.845584	-2.85769e-10
42939449	chr15:42939449:C:G	1.45415e-09	-2.08401e-10	-1.23051	5.95991e-05	-2.08401e-10	-1.23099	5.98106e-05	-2.08401e-10	-1.23088
42939606	chr15:42939606:G:T	2.8282e-09	-2.08401e-10	-0.565285	0.000133104	-2.08401e-10	-0.427502	0.000133743	-2.08401e-10	-0.42614
42939893	chr15:42939893:A:G	1.43962e-09	-2.08401e-10	-1.24054	5.91033e-05	-2.08401e-10	-1.23934	5.93054e-05	-2.08401e-10	-1.23936
42940897	chr15:42940897:A:G	1.55417e-09	-2.08401e-10	-1.16399	6.38354e-05	-2.08401e-10	-1.16232	6.40462e-05	-2.08401e-10	-1.16245
42941028	chr15:42941028:T:C	4.75781e-09	-2.08401e-10	-0.0451383	0.000216696	-2.08401e-10	0.0598678	0.000217887	-2.08401e-10	0.0619168
42941276	chr15:42941276:C:T	1.68963e-09	-2.08401e-10	-1.08042	6.93427e-05	-2.08401e-10	-1.07957	6.95738e-05	-2.08401e-10	-1.07967
42941863	chr15:42941863:T:C	2.83878e-10	-1.83409	-1.03005	1.22231e-05	-1.86435	-0.950953	1.22569e-05	-1.86417	-0.951804
42942050	chr15:42942050:C:T	1.59271e-09	-1.17535	0.0358636	4.80633e-05	-1.69658	0.250467	4.76528e-05	-1.69849	0.240374
42942225	chr15:42942225:G:T	2.26107e-09	-2.08401e-10	-0.789087	9.20081e-05	-2.08401e-10	-0.796752	9.23527e-05	-2.08401e-10	-0.796444
42942394	chr15:42942394:C:T	2.21027e-09	-2.08401e-10	-0.81181	9.90769e-05	-2.08401e-10	-0.722733	9.95293e-05	-2.08401e-10	-0.721607
42943386	chr15:42943386:A:G	7.6869e-10	-1.86799	-2.85769e-10	3.15136e-05	-1.86821	-2.85769e-10	3.16201e-05	-1.86826	-2.85769e-10
42944414	chr15:42944414:C:T	2.56706e-09	-0.985808	0.323646	8.12419e-05	-1.39514	0.473946	8.13372e-05	-1.39736	0.473902
42945005	chr15:42945005:T:C	7.42733e-10	-0.821555	-1.08079	1.85964e-05	-1.29357	-1.10209	1.85856e-05	-1.29613	-1.10355
42945374	chr15:42945374:T:C	4.40785e-10	-1.81306	-0.611067	1.85779e-05	-1.85114	-0.545516	1.8623e-05	-1.85157	-0.546092
42945607	chr15:42945607:AT:A	5.76311e-10	-1.01792	-1.13812	1.53693e-05	-1.43757	-1.14869	1.53666e-05	-1.43985	-1.15001
42945615	chr15:42945615:TTCACCATTGA:T	5.7269e-10	-1.01815	-1.14418	1.52726e-05	-1.43809	-1.15447	1.52704e-05	-1.44038	-1.15576
42945924	chr15:42945924:C:T	1.41458e-09	-2.08401e-10	-1.25809	5.80868e-05	-2.08401e-10	-1.25669	5.82859e-05	-2.08401e-10	-1.2567
42946726	chr15:42946726:A:T	2.4976e-09	-2.08401e-10	-0.689596	0.000108983	-2.08401e-10	-0.627437	0.00010951	-2.08401e-10	-0.626043
42947415	chr15:42947415:T:C	1.68688e-09	-1.12284	0.0407992	4.70456e-05	-1.668	0.200492	4.67158e-05	-1.67002	0.192042
42947665	chr15:42947665:GA:G	1.07103e-09	-1.53631	-2.85769e-10	4.106e-05	-1.60359	-2.85769e-10	4.11873e-05	-1.60393	-2.85769e-10
42947732	chr15:42947732:G:A	2.22032e-09	-2.08401e-10	-0.807273	9.95777e-05	-2.08401e-10	-0.717691	0.000100032	-2.08401e-10	-0.716566
42947785	chr15:42947785:G:A	1.41369e-09	-2.08401e-10	-1.25872	5.79639e-05	-2.08401e-10	-1.25881	5.81627e-05	-2.08401e-10	-1.25881
42948422	chr15:42948422:T:G	2.84983e-10	-1.84245	-1.0178	1.24408e-05	-1.86062	-0.937035	1.24755e-05	-1.86038	-0.937912
42948589	chr15:42948589:C:A	2.72085e-09	-2.08401e-10	-0.60398	0.000124209	-2.08401e-10	-0.49666	0.000124564	-2.08401e-10	-0.497237
42948618	chr15:42948618:A:G	4.03738e-09	-2.08401e-10	-0.20933	0.000190847	-2.08401e-10	-0.0671593	0.000191334	-2.08401e-10	-0.0680403
42949600	chr15:42949600:A:AC	1.69604e-09	-1.09425	0.0176258	4.6472e-05	-1.65216	0.172382	4.61519e-05	-1.65425	0.164133
42950070	chr15:42950070:C:T	2.33773e-10	-1.83788	-1.22045	9.42361e-06	-1.86841	-1.207	9.4489e-06	-1.86839	-1.20777
42950493	chr15:42950493:C:T	5.62439e-09	-2.08401e-10	0.122187	0.000252435	-2.08401e-10	0.212527	0.000253719	-2.08401e-10	0.214168
42952016	chr15:42952016:C:T	2.85254e-09	-2.08401e-10	-0.556717	0.000120104	-2.08401e-10	-0.530267	0.000120616	-2.08401e-10	-0.529444
42952142	chr15:42952142:C:T	1.17209e-09	-1.44614	-2.85769e-10	4.39118e-05	-1.53645	-2.85769e-10	4.40847e-05	-1.53595	-2.85769e-10
42952346	chr15:42952346:G:A	2.73254e-09	-2.08401e-10	-0.599693	0.000114847	-2.08401e-10	-0.575027	0.000115333	-2.08401e-10	-0.574231
42953008	chr15:42953008:C:T	1.42974e-09	-2.08401e-10	-1.24743	5.88557e-05	-2.08401e-10	-1.24354	5.90576e-05	-2.08401e-10	-1.24355
42953491	chr15:42953491:T:C	2.18161e-10	-1.86949	-1.25795	9.09886e-06	-1.85162	-1.25886	9.13022e-06	-1.85163	-1.25884
42953877	chr15:42953877:T:C	1.42426e-09	-2.08401e-10	-1.25127	5.84237e-05	-2.08401e-10	-1.25091	5.86219e-05	-2.08401e-10	-1.25095
42954496	chr15:42954496:A:C	2.21035e-09	-2.08401e-10	-0.811775	8.86877e-05	-2.08401e-10	-0.833508	8.90315e-05	-2.08401e-10	-0.833069
42954593	chr15:42954593:A:T	4.84638e-09	-0.0266934	-2.85769e-10	0.000247352	0.192182	-2.85769e-10	0.000248187	0.192125	-2.85769e-10
42955369	chr15:42955369:T:C	1.48834e-09	-2.08401e-10	-1.20726	5.98688e-05	-2.08401e-10	-1.22647	6.00947e-05	-2.08401e-10	-1.22614
42955577	chr15:42955577:A:T	1.41616e-09	-2.08401e-10	-1.25698	5.8195e-05	-2.08401e-10	-1.25483	5.8392e-05	-2.08401e-10	-1.25488
42956352	chr15:42956352:C:T	8.191e-10	-1.80448	-2.85769e-10	3.72288e-05	-1.70155	-2.85769e-10	3.73237e-05	-1.70243	-2.85769e-10
42956876	chr15:42956876:C:A	1.42629e-09	-2.08401e-10	-1.24985	5.80936e-05	-2.08401e-10	-1.25657	5.82985e-05	-2.08401e-10	-1.25648
42957293	chr15:42957293:C:T	1.47275e-09	-2.08401e-10	-1.21779	6.06836e-05	-2.08401e-10	-1.21296	6.0886e-05	-2.08401e-10	-1.21306
42957959	chr15:42957959:C:T	1.48673e-09	-2.08401e-10	-1.20835	6.28077e-05	-2.08401e-10	-1.17855	6.30864e-05	-2.08401e-10	-1.17755
42958166	chr15:42958166:G:A	1.42614e-09	-2.08401e-10	-1.24996	5.84632e-05	-2.08401e-10	-1.25023	5.86679e-05	-2.08401e-10	-1.25017
42958303	chr15:42958303:T:A	3.11295e-09	-2.08401e-10	-0.469356	0.000131253	-2.08401e-10	-0.441503	0.000131819	-2.08401e-10	-0.440631
42958590	chr15:42958590:T:C	6.18719e-09	0.217555	-2.85769e-10	0.000225051	0.0976988	-2.85769e-10	0.000224718	0.0927861	-2.85769e-10
42959073	chr15:42959073:C:T	1.53724e-09	-2.08401e-10	-1.17494	6.54258e-05	-2.08401e-10	-1.13771	6.57307e-05	-2.08401e-10	-1.13649
42959418	chr15:42959418:T:G	1.43522e-09	-2.08401e-10	-1.24361	5.88306e-05	-2.08401e-10	-1.24397	5.90377e-05	-2.08401e-10	-1.24388
42960771	chr15:42960771:A:G	1.6124e-09	-2.08401e-10	-1.1272	6.70527e-05	-2.08401e-10	-1.11315	6.72741e-05	-2.08401e-10	-1.11328
42960907	chr15:42960907:C:T	6.68126e-10	-0.865507	-1.1427	1.70102e-05	-1.33027	-1.15455	1.70046e-05	-1.33279	-1.15579
42960949	chr15:42960949:C:T	1.48342e-09	-2.08401e-10	-1.21058	6.13638e-05	-2.08401e-10	-1.20181	6.15686e-05	-2.08401e-10	-1.20191
42961283	chr15:42961283:T:C	1.42596e-09	-2.08401e-10	-1.25008	5.84559e-05	-2.08401e-10	-1.25036	5.86605e-05	-2.08401e-10	-1.25029
42961396	chr15:42961396:T:C	2.46024e-09	-2.08401e-10	-0.704665	9.78895e-05	-2.08401e-10	-0.73479	9.82935e-05	-2.08401e-10	-0.734102
42961487	chr15:42961487:G:A	1.42654e-09	-2.08401e-10	-1.24967	5.84797e-05	-2.08401e-10	-1.24995	5.86845e-05	-2.08401e-10	-1.24988
42962350	chr15:42962350:T:C	7.67358e-10	-1.86973	-2.85769e-10	3.18156e-05	-1.85867	-2.85769e-10	3.19199e-05	-1.85883	-2.85769e-10
42963434	chr15:42963434:A:G	2.101e-09	-0.862512	-2.85769e-10	0.000107649	-0.63975	-2.85769e-10	0.000108012	-0.639817	-2.85769e-10
42963993	chr15:42963993:T:C	2.49872e-10	-1.84827	-1.14347	1.02114e-05	-1.86988	-1.12524	1.02357e-05	-1.86989	-1.12629
42964241	chr15:42964241:G:A	1.82901e-09	-2.08401e-10	-1.00115	7.62542e-05	-2.08401e-10	-0.984557	7.65039e-05	-2.08401e-10	-0.984717
42964761	chr15:42964761:A:G	1.60889e-09	-2.08401e-10	-1.12938	6.62329e-05	-2.08401e-10	-1.12545	6.64561e-05	-2.08401e-10	-1.12552
42965277	chr15:42965277:C:T	5.03276e-10	-1.10081	-1.19073	1.37691e-05	-1.49763	-1.19857	1.37738e-05	-1.49975	-1.19955
42965324	chr15:42965324:A:G	1.58504e-09	-2.08401e-10	-1.14432	6.65366e-05	-2.08401e-10	-1.12088	6.67526e-05	-2.08401e-10	-1.12107
42965625	chr15:42965625:C:T	1.95441e-09	-2.08401e-10	-0.934839	8.65447e-05	-2.08401e-10	-0.857969	8.69253e-05	-2.08401e-10	-0.857011
42965670	chr15:42965670:T:C	2.22052e-09	-2.08401e-10	-0.807183	0.000102659	-2.08401e-10	-0.687215	0.000103363	-2.08401e-10	-0.683815
42965987	chr15:42965987:C:T	1.54195e-09	-2.08401e-10	-1.17188	6.45406e-05	-2.08401e-10	-1.15134	6.47515e-05	-2.08401e-10	-1.1515
42966341	chr15:42966341:G:T	1.42597e-09	-2.08401e-10	-1.25007	5.84564e-05	-2.08401e-10	-1.25035	5.8661e-05	-2.08401e-10	-1.25028
42966818	chr15:42966818:G:T	1.82149e-09	-2.08401e-10	-1.00527	7.59282e-05	-2.08401e-10	-0.98884	7.6177e-05	-2.08401e-10	-0.988999
42966913	chr15:42966913:C:T	1.95574e-09	-2.08401e-10	-0.934159	8.44321e-05	-2.08401e-10	-0.882681	8.48134e-05	-2.08401e-10	-0.881606
42967615	chr15:42967615:T:G	2.00113e-09	-2.08401e-10	-0.911213	8.69469e-05	-2.08401e-10	-0.853331	8.7332e-05	-2.08401e-10	-0.852342
42968180	chr15:42968180:T:A	7.87816e-10	-1.84342	-2.85769e-10	3.15452e-05	-1.86721	-2.85769e-10	3.16513e-05	-1.86728	-2.85769e-10
42968409	chr15:42968409:G:C	7.95923e-10	-1.83318	-2.85769e-10	3.15474e-05	-1.86714	-2.85769e-10	3.1659e-05	-1.86704	-2.85769e-10
42968589	chr15:42968589:T:C	1.2761e-09	-1.38018	0.0190627	4.28288e-05	-1.78844	0.227018	4.24999e-05	-1.78974	0.217185
42968834	chr15:42968834:A:G	2.24619e-09	-2.08401e-10	-0.795692	9.0054e-05	-2.08401e-10	-0.818219	9.04044e-05	-2.08401e-10	-0.817767
42969397	chr15:42969397:T:C	1.53865e-09	-2.08401e-10	-1.17402	6.35359e-05	-2.08401e-10	-1.16702	6.3745e-05	-2.08401e-10	-1.16717
42970124	chr15:42970124:T:C	1.42145e-09	-2.08401e-10	-1.25325	5.85366e-05	-2.08401e-10	-1.24898	5.87339e-05	-2.08401e-10	-1.24904
42971109	chr15:42971109:T:C	2.84218e-10	-1.84379	-1.01915	1.24314e-05	-1.85973	-0.938665	1.24663e-05	-1.85949	-0.939535
42971793	chr15:42971793:CTCTA:C	1.44356e-09	-2.08401e-10	-1.23781	5.92858e-05	-2.08401e-10	-1.23626	5.9488e-05	-2.08401e-10	-1.23628
42971807	chr15:42971807:G:A	1.42848e-09	-1.26898	0.0206629	4.53091e-05	-1.73927	0.234153	4.49358e-05	-1.74093	0.22411
42972019	chr15:42972019:C:T	2.40158e-09	-1.15143	0.42263	8.00592e-05	-1.51354	0.577672	8.0176e-05	-1.51546	0.577622
42972201	chr15:42972201:C:A	1.30939e-09	-1.23353	-0.101828	4.01867e-05	-1.722	0.0969107	3.98766e-05	-1.72377	0.0875031
42972421	chr15:42972421:T:C	2.29401e-09	-2.08401e-10	-0.774625	0.00010557	-2.08401e-10	-0.659252	0.000106056	-2.08401e-10	-0.658092
42972483	chr15:42972483:C:T	1.47343e-09	-2.08401e-10	-1.21733	6.07132e-05	-2.08401e-10	-1.21247	6.09156e-05	-2.08401e-10	-1.21257
42972607	chr15:42972607:G:A	3.5387e-10	-1.38669	-1.25706	1.10554e-05	-1.6604	-1.2553	1.10776e-05	-1.66172	-1.25541
42972868	chr15:42972868:C:A	3.76319e-09	-2.08401e-10	-0.27966	0.000184327	-2.08401e-10	-0.101917	0.000185863	-2.08401e-10	-0.0970513
42972928	chr15:42972928:C:A	2.81203e-10	-1.85286	-1.02074	1.24087e-05	-1.8529	-0.947334	1.2446e-05	-1.8526	-0.948061
42973205	chr15:42973205:C:T	1.96439e-09	-2.08401e-10	-0.929742	7.8819e-05	-2.08401e-10	-0.951475	7.91316e-05	-2.08401e-10	-0.950946
42973492	chr15:42973492:C:A	2.34268e-09	-2.08401e-10	-0.753631	0.000103392	-2.08401e-10	-0.680103	0.000103873	-2.08401e-10	-0.678894
42973522	chr15:42973522:C:T	8.76233e-10	-1.79934	0.0622952	3.84764e-05	-1.86873	0.200142	3.86025e-05	-1.86884	0.200093
42974089	chr15:42974089:C:T	4.91458e-10	-1.16387	-1.15143	1.36221e-05	-1.53915	-1.16778	1.36269e-05	-1.54112	-1.16889
42975053	chr15:42975053:C:T	1.68022e-09	-2.08401e-10	-1.086	7.0917e-05	-2.08401e-10	-1.05712	7.114e-05	-2.08401e-10	-1.05741
42975139	chr15:42975139:A:G	1.62671e-09	-2.08401e-10	-1.11837	6.73725e-05	-2.08401e-10	-1.10839	6.75896e-05	-2.08401e-10	-1.10861
42975207	chr15:42975207:T:C	1.73077e-09	-2.08401e-10	-1.05636	7.22991e-05	-2.08401e-10	-1.03782	7.25323e-05	-2.08401e-10	-1.03803
42975439	chr15:42975439:TTC:T	2.30751e-09	-2.08401e-10	-0.768757	0.000104386	-2.08401e-10	-0.670537	0.000104857	-2.08401e-10	-0.669463
42975754	chr15:42975754:C:T	2.0575e-09	-2.08401e-10	-0.883434	8.96172e-05	-2.08401e-10	-0.823082	9.00206e-05	-2.08401e-10	-0.822021
42975842	chr15:42975842:T:C	1.77886e-09	-1.38466	0.355707	5.86836e-05	-1.7842	0.537731	5.82535e-05	-1.78545	0.528192
42976589	chr15:42976589:G:GATAA	2.04276e-09	-1.07874	0.188118	6.5942e-05	-1.46155	0.331699	6.60297e-05	-1.46361	0.331656
42976687	chr15:42976687:TCA:T	2.39838e-09	-2.08401e-10	-0.730134	0.000108559	-2.08401e-10	-0.631334	0.000109066	-2.08401e-10	-0.630107
42977690	chr15:42977690:T:C	2.26391e-09	-2.08401e-10	-0.787834	9.21227e-05	-2.08401e-10	-0.795508	9.24678e-05	-2.08401e-10	-0.795199
42977793	chr15:42977793:A:G	1.42337e-09	-2.08401e-10	-1.2519	5.84182e-05	-2.08401e-10	-1.251	5.8618e-05	-2.08401e-10	-1.25102
42979198	chr15:42979198:TTTC:T	3.42115e-09	-2.08401e-10	-0.374949	0.000164126	-2.08401e-10	-0.217992	0.000164938	-2.08401e-10	-0.216491
42979801	chr15:42979801:A:G	2.34785e-09	-2.08401e-10	-0.751425	9.99857e-05	-2.08401e-10	-0.713602	0.000100284	-2.08401e-10	-0.714052
42980100	chr15:42980100:T:C	5.62792e-10	-1.05132	-1.12845	1.50695e-05	-1.45936	-1.1466	1.50695e-05	-1.46156	-1.14783
42980258	chr15:42980258:G:T	7.94873e-10	-1.16182	-0.67268	2.25046e-05	-1.5339	-0.671016	2.24874e-05	-1.53582	-0.673282
42981053	chr15:42981053:C:T	6.72391e-10	-1.06395	-0.937889	1.81619e-05	-1.46833	-0.950976	1.81465e-05	-1.47052	-0.953064
42981109	chr15:42981109:C:T	8.65439e-10	-1.74944	-2.85769e-10	4.05018e-05	-1.61728	-2.85769e-10	4.05968e-05	-1.61837	-2.85769e-10
42981225	chr15:42981225:T:C	1.87682e-09	-2.08401e-10	-0.975347	7.82939e-05	-2.08401e-10	-0.958159	7.85509e-05	-2.08401e-10	-0.958312
42981732	chr15:42981732:C:T	1.5052e-09	-2.08401e-10	-1.196	6.22046e-05	-2.08401e-10	-1.1882	6.24126e-05	-2.08401e-10	-1.18829
42981739	chr15:42981739:C:T	2.27405e-09	-2.08401e-10	-0.783364	9.97965e-05	-2.08401e-10	-0.715496	0.000100258	-2.08401e-10	-0.714311
42982370	chr15:42982370:C:T	2.4816e-09	-2.08401e-10	-0.696023	0.000116733	-2.08401e-10	-0.558736	0.000117578	-2.08401e-10	-0.55496
42982842	chr15:42982842:C:T	1.90186e-09	-2.08401e-10	-0.962092	7.9231e-05	-2.08401e-10	-0.946262	7.94943e-05	-2.08401e-10	-0.946373
42983068	chr15:42983068:A:G	2.22535e-09	-2.08401e-10	-0.80501	0.000102909	-2.08401e-10	-0.684782	0.000103615	-2.08401e-10	-0.681374
42983379	chr15:42983379:C:G	2.49477e-10	-1.74538	-1.24793	9.15323e-06	-1.85334	-1.25118	9.18365e-06	-1.85341	-1.25123
42983997	chr15:42983997:G:C	7.70074e-10	-1.86619	-2.85769e-10	3.21277e-05	-1.84891	-2.85769e-10	3.22321e-05	-1.8491	-2.85769e-10
42984738	chr15:42984738:T:C	2.87845e-09	-2.08401e-10	-0.547675	0.000129372	-2.08401e-10	-0.455936	0.00013003	-2.08401e-10	-0.454295
42984773	chr15:42984773:A:T	2.68275e-09	-2.08401e-10	-0.618084	0.000112882	-2.08401e-10	-0.592288	0.000113356	-2.08401e-10	-0.591526
42984813	chr15:42984813:G:T	3.13371e-09	-2.08401e-10	-0.462709	0.000132125	-2.08401e-10	-0.434881	0.000132695	-2.08401e-10	-0.434002
42985380	chr15:42985380:T:C	1.57233e-09	-2.08401e-10	-1.15237	6.51325e-05	-2.08401e-10	-1.1422	6.53484e-05	-2.08401e-10	-1.14233
42985753	chr15:42985753:G:C	1.37101e-09	-1.31671	0.0273289	4.77394e-05	-1.61628	0.163407	4.78249e-05	-1.61786	0.16335
42987512	chr15:42987512:G:A	8.07584e-10	-1.81863	-2.85769e-10	3.46567e-05	-1.77314	-2.85769e-10	3.4798e-05	-1.7725	-2.85769e-10
42988453	chr15:42988453:C:G	1.76411e-09	-2.08401e-10	-1.03728	7.47331e-05	-2.08401e-10	-1.00471	7.49407e-05	-2.08401e-10	-1.00536
42988571	chr15:42988571:C:T	7.76196e-10	-1.85828	-2.85769e-10	3.27211e-05	-1.83061	-2.85769e-10	3.28487e-05	-1.83015	-2.85769e-10
42988586	chr15:42988586:A:T	1.903e-09	-2.08401e-10	-0.961494	7.94558e-05	-2.08401e-10	-0.943428	7.9716e-05	-2.08401e-10	-0.943588
42988659	chr15:42988659:C:T	1.99285e-09	-2.08401e-10	-0.915361	8.66027e-05	-2.08401e-10	-0.857298	8.69891e-05	-2.08401e-10	-0.856276
42989193	chr15:42989193:C:T	2.81912e-10	-1.83711	-1.03398	1.21789e-05	-1.86311	-0.955807	1.22128e-05	-1.86291	-0.956664
42989827	chr15:42989827:C:T	1.43489e-09	-2.08401e-10	-1.24384	5.88174e-05	-2.08401e-10	-1.24419	5.90244e-05	-2.08401e-10	-1.24411
42990087	chr15:42990087:C:T	1.41458e-09	-2.08401e-10	-1.25809	5.83313e-05	-2.08401e-10	-1.25249	5.85375e-05	-2.08401e-10	-1.25239
42990517	chr15:42990517:G:A	1.45495e-09	-2.08401e-10	-1.22996	5.9632e-05	-2.08401e-10	-1.23044	5.98439e-05	-2.08401e-10	-1.23032
42991255	chr15:42991255:G:A	2.11508e-09	-2.08401e-10	-0.855835	8.57528e-05	-2.08401e-10	-0.86716	8.60713e-05	-2.08401e-10	-0.866884
42992276	chr15:42992276:G:C	1.46603e-09	-2.08401e-10	-1.22236	6.02364e-05	-2.08401e-10	-1.22035	6.04414e-05	-2.08401e-10	-1.22038
42992689	chr15:42992689:C:T	1.58844e-09	-2.08401e-10	-1.14217	6.58314e-05	-2.08401e-10	-1.13153	6.60492e-05	-2.08401e-10	-1.13166
42992830	chr15:42992830:T:C	1.47947e-09	-2.08401e-10	-1.21324	6.09815e-05	-2.08401e-10	-1.20806	6.11845e-05	-2.08401e-10	-1.20816
42993431	chr15:42993431:T:C	3.89084e-09	-0.246301	-2.85769e-10	0.000197073	-0.0350566	-2.85769e-10	0.000197749	-0.0350607	-2.85769e-10
42993731	chr15:42993731:AG:A	8.33528e-10	-1.78701	-2.85769e-10	3.21879e-05	-1.84704	-2.85769e-10	3.23066e-05	-1.84679	-2.85769e-10
42993735	chr15:42993735:G:A	8.36224e-10	-1.78378	-2.85769e-10	3.22453e-05	-1.84526	-2.85769e-10	3.23645e-05	-1.845	-2.85769e-10
42993741	chr15:42993741:G:A	2.77259e-09	-2.08401e-10	-0.585143	0.000130647	-2.08401e-10	-0.446133	0.00013127	-2.08401e-10	-0.444799
42994325	chr15:42994325:A:C	1.41343e-09	-2.08401e-10	-1.25891	5.7977e-05	-2.08401e-10	-1.25858	5.8176e-05	-2.08401e-10	-1.25859
42994373	chr15:42994373:C:T	3.6286e-09	-0.803566	0.487489	0.000112811	-1.23862	0.645704	0.000112918	-1.24103	0.645625
42994548	chr15:42994548:C:T	4.62172e-10	-1.20633	-1.17041	1.30686e-05	-1.56848	-1.17994	1.30744e-05	-1.57038	-1.18102
42994605	chr15:42994605:T:C	4.80493e-10	-1.17907	-1.1588	1.34615e-05	-1.54991	-1.16889	1.34657e-05	-1.55186	-1.17005
42995125	chr15:42995125:GAT:G	1.622e-09	-2.08401e-10	-1.12127	6.82292e-05	-2.08401e-10	-1.09576	6.84497e-05	-2.08401e-10	-1.09596
42995529	chr15:42995529:G:A	1.70218e-09	-2.08401e-10	-1.07302	7.07366e-05	-2.08401e-10	-1.05967	7.09683e-05	-2.08401e-10	-1.05983
42996021	chr15:42996021:T:C	5.05908e-10	-1.09907	-1.18725	1.38095e-05	-1.49308	-1.2002	1.3815e-05	-1.49519	-1.20112
42997200	chr15:42997200:G:A	1.99825e-09	-2.08401e-10	-0.912656	8.32608e-05	-2.08401e-10	-0.896651	8.35215e-05	-2.08401e-10	-0.896955
42997338	chr15:42997338:T:C	1.46196e-09	-2.08401e-10	-1.22515	6.03368e-05	-2.08401e-10	-1.21869	6.05638e-05	-2.08401e-10	-1.21836
42997595	chr15:42997595:G:A	2.64986e-09	-2.08401e-10	-0.63042	0.000124992	-2.08401e-10	-0.490378	0.000125917	-2.08401e-10	-0.486434
42998184	chr15:42998184:A:T	6.31733e-09	-2.08401e-10	0.238372	0.000288235	-2.08401e-10	0.345148	0.00028981	-2.08401e-10	0.347166
42999814	chr15:42999814:C:G	1.43352e-09	-2.08401e-10	-1.24479	5.88083e-05	-2.08401e-10	-1.24435	5.90057e-05	-2.08401e-10	-1.24442
43000340	chr15:43000340:A:C	1.88228e-09	-0.97244	-2.85769e-10	0.000107183	-0.644091	-2.85769e-10	0.000107431	-0.64521	-2.85769e-10
43001290	chr15:43001290:G:C	2.31792e-09	-2.08401e-10	-0.764254	9.75636e-05	-2.08401e-10	-0.738124	9.78726e-05	-2.08401e-10	-0.738393
43001328	chr15:43001328:T:C	1.41992e-09	-2.08401e-10	-1.25433	5.80846e-05	-2.08401e-10	-1.25673	5.82861e-05	-2.08401e-10	-1.2567
43001448	chr15:43001448:G:C	2.22571e-09	-2.08401e-10	-0.804849	9.33414e-05	-2.08401e-10	-0.782365	9.37189e-05	-2.08401e-10	-0.781759
43002020	chr15:43002020:G:T	5.37335e-10	-1.19162	-1.03443	1.50319e-05	-1.55845	-1.05001	1.5027e-05	-1.56038	-1.05183
43002890	chr15:43002890:G:A	6.69183e-10	-1.231	-0.775622	1.93577e-05	-1.58114	-0.774401	1.93499e-05	-1.58292	-0.776454
43003854	chr15:43003854:G:A	1.61153e-09	-2.08401e-10	-1.12774	6.67521e-05	-2.08401e-10	-1.11764	6.69703e-05	-2.08401e-10	-1.11781
43004292	chr15:43004292:G:A	1.89768e-09	-2.08401e-10	-0.964291	7.7934e-05	-2.08401e-10	-0.962767	7.81838e-05	-2.08401e-10	-0.962996
43004522	chr15:43004522:G:A	1.50101e-09	-2.08401e-10	-1.19879	6.15484e-05	-2.08401e-10	-1.19881	6.1752e-05	-2.08401e-10	-1.19893
43004579	chr15:43004579:C:T	1.59039e-09	-2.08401e-10	-1.14095	6.58955e-05	-2.08401e-10	-1.13056	6.61125e-05	-2.08401e-10	-1.1307
43004711	chr15:43004711:C:T	8.34592e-10	-1.21929	-0.566446	2.34362e-05	-1.71808	-0.446262	2.33257e-05	-1.71986	-0.452646
43005140	chr15:43005140:G:A	9.17288e-10	-1.30173	-0.389531	2.72997e-05	-1.75515	-0.256598	2.71596e-05	-1.75666	-0.263667
43005303	chr15:43005303:C:T	1.782e-09	-2.08401e-10	-1.02719	7.42063e-05	-2.08401e-10	-1.01178	7.44525e-05	-2.08401e-10	-1.0119
43005609	chr15:43005609:G:A	1.42545e-09	-2.08401e-10	-1.25043	5.84368e-05	-2.08401e-10	-1.25068	5.86412e-05	-2.08401e-10	-1.25062
43005726	chr15:43005726:C:T	8.30264e-10	-1.79094	-2.85769e-10	3.21169e-05	-1.84925	-2.85769e-10	3.2235e-05	-1.84901	-2.85769e-10
43006727	chr15:43006727:C:T	1.44045e-09	-2.08401e-10	-1.23997	5.90502e-05	-2.08401e-10	-1.24024	5.92605e-05	-2.08401e-10	-1.24012
43006842	chr15:43006842:T:C	2.44865e-09	-2.08401e-10	-0.709387	0.000114518	-2.08401e-10	-0.5779	0.000115339	-2.08401e-10	-0.574188
43006876	chr15:43006876:A:C	1.58416e-09	-2.08401e-10	-1.14487	6.56392e-05	-2.08401e-10	-1.13446	6.58562e-05	-2.08401e-10	-1.13458
43007489	chr15:43007489:T:C	6.12452e-10	-0.871399	-1.22381	1.57356e-05	-1.32943	-1.23327	1.57404e-05	-1.33196	-1.23387
43007774	chr15:43007774:C:T	1.44098e-09	-1.27466	0.0350631	4.59039e-05	-1.74177	0.249687	4.55241e-05	-1.74341	0.239597
43007999	chr15:43007999:G:A	3.49919e-09	-2.08401e-10	-0.352394	0.000146801	-2.08401e-10	-0.329552	0.0001473	-2.08401e-10	-0.329585
43008329	chr15:43008329:C:T	1.02721e-09	-1.57808	-2.85769e-10	3.84909e-05	-1.66821	-2.85769e-10	3.85998e-05	-1.66881	-2.85769e-10
43008335	chr15:43008335:G:A	1.72292e-09	-2.08401e-10	-1.06091	7.16045e-05	-2.08401e-10	-1.04747	7.18376e-05	-2.08401e-10	-1.04765
43008566	chr15:43008566:G:A	1.05165e-09	-1.55456	-2.85769e-10	3.76177e-05	-1.69115	-2.85769e-10	3.77738e-05	-1.69044	-2.85769e-10
43008935	chr15:43008935:TG:T	2.31163e-09	-2.08401e-10	-0.766972	9.65182e-05	-2.08401e-10	-0.748898	9.68155e-05	-2.08401e-10	-0.749252
43009278	chr15:43009278:T:C	1.87391e-09	-1.21236	0.235467	6.37734e-05	-1.54653	0.383238	6.38669e-05	-1.54833	0.383071
43009870	chr15:43009870:T:C	1.51e-09	-2.08401e-10	-1.19281	6.3043e-05	-2.08401e-10	-1.17481	6.32502e-05	-2.08401e-10	-1.17496
43010236	chr15:43010236:CA:C	2.73916e-09	-0.597275	-2.85769e-10	9.09867e-05	-0.807916	-2.85769e-10	9.12349e-05	-0.808621	-2.85769e-10
43010754	chr15:43010754:C:T	1.71703e-09	-2.08401e-10	-1.06433	7.14009e-05	-2.08401e-10	-1.05032	7.1634e-05	-2.08401e-10	-1.05049
43010938	chr15:43010938:C:T	9.02061e-10	-1.708	-2.85769e-10	3.91832e-05	-1.65038	-2.85769e-10	3.92922e-05	-1.65103	-2.85769e-10
43011258	chr15:43011258:G:A	1.91096e-09	-2.08401e-10	-0.957319	7.9786e-05	-2.08401e-10	-0.939281	8.00466e-05	-2.08401e-10	-0.93945
43011353	chr15:43011353:TAAAG:T	1.42094e-09	-2.08401e-10	-1.25361	5.83811e-05	-2.08401e-10	-1.25164	5.85794e-05	-2.08401e-10	-1.25168
43011820	chr15:43011820:G:A	2.66229e-09	-2.08401e-10	-0.625738	0.000125031	-2.08401e-10	-0.490065	0.000125624	-2.08401e-10	-0.488763
43011980	chr15:43011980:G:A	2.75443e-09	-2.08401e-10	-0.591716	0.000127252	-2.08401e-10	-0.472456	0.000127872	-2.08401e-10	-0.471026
43012143	chr15:43012143:C:T	1.48226e-09	-1.3271	0.115744	4.89149e-05	-1.76542	0.336874	4.85041e-05	-1.76691	0.326498
43013055	chr15:43013055:G:A	2.35564e-10	-1.80778	-1.24292	9.15583e-06	-1.8695	-1.23474	9.18253e-06	-1.86951	-1.23525
43013449	chr15:43013449:C:T	1.1631e-09	-1.45384	-2.85769e-10	4.43703e-05	-1.52606	-2.85769e-10	4.45123e-05	-1.52629	-2.85769e-10
43013633	chr15:43013633:T:A	1.42122e-09	-2.08401e-10	-1.25341	5.85124e-05	-2.08401e-10	-1.24939	5.87097e-05	-2.08401e-10	-1.24945
43013800	chr15:43013800:G:A	8.57183e-10	-1.75903	-2.85769e-10	3.26853e-05	-1.8317	-2.85769e-10	3.28081e-05	-1.83138	-2.85769e-10
43013831	chr15:43013831:T:G	3.28588e-09	-2.08401e-10	-0.415292	0.000158097	-2.08401e-10	-0.255421	0.000159358	-2.08401e-10	-0.250906
43014672	chr15:43014672:C:T	1.47718e-09	-2.08401e-10	-1.21479	6.08826e-05	-2.08401e-10	-1.20968	6.10855e-05	-2.08401e-10	-1.20979
43014907	chr15:43014907:C:T	2.12457e-09	-2.08401e-10	-0.851357	8.60728e-05	-2.08401e-10	-0.863435	8.64043e-05	-2.08401e-10	-0.863022
43015084	chr15:43015084:C:T	1.65849e-09	-2.08401e-10	-1.09902	6.88356e-05	-2.08401e-10	-1.08691	6.90609e-05	-2.08401e-10	-1.08707
43015164	chr15:43015164:G:A	1.8347e-09	-1.28978	0.291741	6.04809e-05	-1.74333	0.527026	5.99262e-05	-1.74494	0.515993
43015994	chr15:43015994:C:T	3.06038e-09	-2.08401e-10	-0.486388	0.00014563	-2.08401e-10	-0.337562	0.000146337	-2.08401e-10	-0.336146
43016363	chr15:43016363:AAAT:A	3.20384e-09	-2.08401e-10	-0.440576	0.000134601	-2.08401e-10	-0.416311	0.000135193	-2.08401e-10	-0.415358
43016419	chr15:43016419:A:T	1.62247e-09	-2.08401e-10	-1.12098	6.72989e-05	-2.08401e-10	-1.10949	6.75208e-05	-2.08401e-10	-1.10962
43017231	chr15:43017231:G:A	2.83652e-09	-2.08401e-10	-0.562348	0.000131381	-2.08401e-10	-0.440529	0.000132025	-2.08401e-10	-0.439071
43017544	chr15:43017544:G:A	5.54895e-10	-1.12188	-1.07202	1.86928e-05	-1.32298	-1.06751	1.87727e-05	-1.32186	-1.06779
43017592	chr15:43017592:C:A	8.05771e-10	-1.82088	-2.85769e-10	3.51578e-05	-1.75878	-2.85769e-10	3.52708e-05	-1.759	-2.85769e-10
43017691	chr15:43017691:T:G	2.11929e-09	-2.08401e-10	-0.853846	8.91707e-05	-2.08401e-10	-0.828076	8.94515e-05	-2.08401e-10	-0.828363
43017923	chr15:43017923:T:C	6.87153e-10	-1.17847	-0.801658	1.95357e-05	-1.5434	-0.802984	1.95281e-05	-1.54527	-0.804937
43018056	chr15:43018056:G:A	1.78315e-09	-2.08401e-10	-1.02655	7.40903e-05	-2.08401e-10	-1.01334	7.4374e-05	-2.08401e-10	-1.01295
43018970	chr15:43018970:G:A	4.66448e-09	-2.08401e-10	-0.0649488	0.00022282	-2.08401e-10	0.0877348	0.00022382	-2.08401e-10	0.0887825
43019927	chr15:43019927:T:C	1.464e-09	-2.08401e-10	-1.22375	6.01574e-05	-2.08401e-10	-1.22166	6.0362e-05	-2.08401e-10	-1.2217
43020412	chr15:43020412:C:T	5.52918e-10	-1.03446	-1.16302	1.4758e-05	-1.44747	-1.17938	1.47604e-05	-1.44967	-1.18045
43021142	chr15:43021142:T:G	1.47904e-09	-2.08401e-10	-1.21353	5.96909e-05	-2.08401e-10	-1.22945	5.99134e-05	-2.08401e-10	-1.22916
43021900	chr15:43021900:C:T	4.21357e-09	-2.08401e-10	-0.166616	0.000206214	-2.08401e-10	0.0102869	0.000207253	-2.08401e-10	0.0118797
43022120	chr15:43022120:G:A	5.7921e-10	-1.04481	-1.10621	1.54078e-05	-1.45682	-1.12694	1.54062e-05	-1.45897	-1.12832
43022278	chr15:43022278:C:T	1.41722e-09	-2.08401e-10	-1.25623	5.82353e-05	-2.08401e-10	-1.25414	5.84327e-05	-2.08401e-10	-1.25418
43022294	chr15:43022294:T:C	5.85029e-10	-1.00745	-1.13357	1.5418e-05	-1.43085	-1.15224	1.54176e-05	-1.43307	-1.15348
43022629	chr15:43022629:A:T	2.95513e-09	-2.08401e-10	-0.521384	0.000140164	-2.08401e-10	-0.375817	0.00014084	-2.08401e-10	-0.374431
43023358	chr15:43023358:T:G	1.81559e-09	-1.18422	0.175704	6.0222e-05	-1.53852	0.31793	6.03184e-05	-1.54033	0.317905
43023522	chr15:43023522:G:A	1.41438e-09	-2.08401e-10	-1.25824	5.79642e-05	-2.08401e-10	-1.2588	5.81637e-05	-2.08401e-10	-1.2588
43023753	chr15:43023753:T:C	3.09407e-09	-2.08401e-10	-0.475438	0.000147394	-2.08401e-10	-0.325522	0.000148112	-2.08401e-10	-0.324093
43023916	chr15:43023916:AT:A	1.41475e-09	-2.08401e-10	-1.25797	5.80076e-05	-2.08401e-10	-1.25805	5.82081e-05	-2.08401e-10	-1.25803
43023997	chr15:43023997:A:G	4.83769e-09	-2.08401e-10	-0.0284876	0.000207386	-2.08401e-10	0.0159533	0.000208042	-2.08401e-10	0.0156814
43024832	chr15:43024832:T:C	1.43498e-09	-2.08401e-10	-1.24377	5.88224e-05	-2.08401e-10	-1.24411	5.90294e-05	-2.08401e-10	-1.24402
43024873	chr15:43024873:T:C	7.86009e-09	0.456872	-2.85769e-10	0.000259663	0.240756	-2.85769e-10	0.000259954	0.238445	-2.85769e-10
43025942	chr15:43025942:A:G	2.1944e-09	-1.22303	0.404012	7.4461e-05	-1.56196	0.553602	7.45871e-05	-1.5637	0.553611
43027233	chr15:43027233:A:G	5.96349e-10	-1.71163	-0.410223	2.49084e-05	-1.78163	-0.321791	2.4948e-05	-1.78257	-0.322698
43028616	chr15:43028616:G:A	1.76319e-09	-2.08401e-10	-1.0378	7.33735e-05	-2.08401e-10	-1.02307	7.36127e-05	-2.08401e-10	-1.02324
43028823	chr15:43028823:C:T	1.46444e-09	-1.32539	0.101935	4.81686e-05	-1.76564	0.321716	4.77665e-05	-1.76712	0.311387
43029242	chr15:43029242:C:T	2.03535e-09	-2.08401e-10	-0.894258	8.83978e-05	-2.08401e-10	-0.836782	8.88041e-05	-2.08401e-10	-0.835626
43029451	chr15:43029451:C:T	3.92621e-09	-2.08401e-10	-0.23725	0.000185168	-2.08401e-10	-0.0973649	0.000186179	-2.08401e-10	-0.09535
43029915	chr15:43029915:C:A	2.39753e-09	-1.38054	0.650055	8.41828e-05	-1.69415	0.808512	8.43991e-05	-1.69533	0.808832
43030338	chr15:43030338:G:A	1.49669e-09	-2.08401e-10	-1.20167	6.33541e-05	-2.08401e-10	-1.16989	6.36394e-05	-2.08401e-10	-1.16883
43030474	chr15:43030474:G:C	1.64607e-09	-2.08401e-10	-1.10654	6.85194e-05	-2.08401e-10	-1.09151	6.87449e-05	-2.08401e-10	-1.09166
43031707	chr15:43031707:A:G	2.21627e-09	-2.08401e-10	-0.809102	9.29362e-05	-2.08401e-10	-0.786716	9.33119e-05	-2.08401e-10	-0.786112
43031827	chr15:43031827:C:A	1.62762e-09	-2.08401e-10	-1.1178	6.84876e-05	-2.08401e-10	-1.09198	6.87085e-05	-2.08401e-10	-1.09219
43031981	chr15:43031981:C:T	5.04486e-09	-2.08401e-10	0.0134446	0.000242284	-2.08401e-10	0.171481	0.00024338	-2.08401e-10	0.172565
43032131	chr15:43032131:C:T	1.89138e-09	-2.08401e-10	-0.967618	7.59819e-05	-2.08401e-10	-0.988133	7.62811e-05	-2.08401e-10	-0.987634
43032185	chr15:43032185:A:AATTATAAGACAC	1.41402e-09	-2.08401e-10	-1.25849	5.79836e-05	-2.08401e-10	-1.25847	5.81817e-05	-2.08401e-10	-1.25849
43033026	chr15:43033026:G:T	1.49462e-09	-2.08401e-10	-1.20305	6.1558e-05	-2.08401e-10	-1.19865	6.17538e-05	-2.08401e-10	-1.1989
43033461	chr15:43033461:T:C	2.68487e-09	-2.08401e-10	-0.617292	0.000108482	-2.08401e-10	-0.632049	0.000108896	-2.08401e-10	-0.631663
43034011	chr15:43034011:G:A	2.40068e-09	-0.729175	-2.85769e-10	6.92919e-05	-1.0803	-2.85769e-10	6.96704e-05	-1.07828	-2.85769e-10
43034640	chr15:43034640:C:A	4.73268e-09	-2.08401e-10	-0.0504343	0.000233984	-2.08401e-10	0.136623	0.000235174	-2.08401e-10	0.138268
43034657	chr15:43034657:G:A	1.90664e-09	-2.08401e-10	-0.959581	7.94351e-05	-2.08401e-10	-0.943688	7.96991e-05	-2.08401e-10	-0.9438
43034800	chr15:43034800:G:A	2.37753e-10	-1.86976	-1.17169	9.77442e-06	-1.84491	-1.19395	9.81013e-06	-1.84502	-1.19362
43035241	chr15:43035241:TAA:T	1.63274e-09	-2.08401e-10	-1.11467	6.7746e-05	-2.08401e-10	-1.10286	6.79691e-05	-2.08401e-10	-1.10301
43035548	chr15:43035548:T:C	5.64929e-10	-1.06621	-1.10977	1.51557e-05	-1.47028	-1.12997	1.5154e-05	-1.47245	-1.13134
43036082	chr15:43036082:T:A	4.54527e-09	-2.08401e-10	-0.0908383	0.00021515	-2.08401e-10	0.0527051	0.000216333	-2.08401e-10	0.0547582
43036465	chr15:43036465:C:T	5.26343e-10	-1.09	-1.15673	1.43281e-05	-1.48322	-1.17318	1.43324e-05	-1.48533	-1.17421
43036887	chr15:43036887:C:G	1.58518e-09	-1.14423	-2.85769e-10	8.59624e-05	-0.864719	-2.85769e-10	8.61879e-05	-0.865529	-2.85769e-10
43037121	chr15:43037121:C:G	5.95759e-10	-0.932369	-1.19048	1.55448e-05	-1.37059	-1.20431	1.55483e-05	-1.37299	-1.20512
43037977	chr15:43037977:A:T	2.09252e-09	-2.08401e-10	-0.866558	8.87005e-05	-2.08401e-10	-0.833364	8.89699e-05	-2.08401e-10	-0.833761
43038998	chr15:43038998:T:C	3.98314e-09	-2.08401e-10	-0.222855	0.000169674	-2.08401e-10	-0.18475	0.000170185	-2.08401e-10	-0.185172
43039039	chr15:43039039:A:C	1.6053e-09	-2.08401e-10	-1.13161	6.65534e-05	-2.08401e-10	-1.12062	6.67732e-05	-2.08401e-10	-1.12076
43040844	chr15:43040844:T:C	5.24981e-10	-1.09193	-1.15739	1.42762e-05	-1.48503	-1.17501	1.42809e-05	-1.48713	-1.176
43040908	chr15:43040908:A:C	1.93457e-09	-2.08401e-10	-0.945038	8.05517e-05	-2.08401e-10	-0.92973	8.0805e-05	-2.08401e-10	-0.93002
43040960	chr15:43040960:C:T	5.10072e-10	-1.21334	-1.06479	1.46555e-05	-1.5659	-1.06792	1.46598e-05	-1.56772	-1.06923
43041678	chr15:43041678:G:A	1.71842e-09	-2.08401e-10	-1.06352	7.28933e-05	-2.08401e-10	-1.02963	7.32058e-05	-2.08401e-10	-1.02878
43042600	chr15:43042600:C:T	2.40269e-09	-2.08401e-10	-0.728338	0.000106948	-2.08401e-10	-0.646287	0.000107468	-2.08401e-10	-0.644861
43042962	chr15:43042962:G:A	2.49467e-09	-2.08401e-10	-0.69077	0.000111398	-2.08401e-10	-0.60552	0.000111943	-2.08401e-10	-0.604067
43043277	chr15:43043277:T:A	2.39893e-09	-2.08401e-10	-0.729901	9.70725e-05	-2.08401e-10	-0.743171	9.74397e-05	-2.08401e-10	-0.742825
43043673	chr15:43043673:C:T	1.42575e-09	-2.08401e-10	-1.25023	5.84618e-05	-2.08401e-10	-1.25026	5.86598e-05	-2.08401e-10	-1.2503
43043743	chr15:43043743:AG:A	1.42558e-09	-2.08401e-10	-1.25035	5.84418e-05	-2.08401e-10	-1.2506	5.86463e-05	-2.08401e-10	-1.25054
43043962	chr15:43043962:G:T	3.22457e-09	-2.08401e-10	-0.434127	0.000135496	-2.08401e-10	-0.409685	0.000136091	-2.08401e-10	-0.408739
43044078	chr15:43044078:A:C	1.42545e-09	-2.08401e-10	-1.25043	5.84368e-05	-2.08401e-10	-1.25068	5.86412e-05	-2.08401e-10	-1.25062
43044146	chr15:43044146:C:T	1.12281e-09	-1.42686	-0.0622228	3.97293e-05	-1.70169	0.0651474	3.98188e-05	-1.7029	0.0651785
43044193	chr15:43044193:G:A	7.33721e-09	-2.08401e-10	0.388033	0.000372905	-2.08401e-10	0.602694	0.000374811	-2.08401e-10	0.604364
43044370	chr15:43044370:C:T	1.88654e-09	-2.08401e-10	-0.97018	7.85334e-05	-2.08401e-10	-0.955106	7.87822e-05	-2.08401e-10	-0.955372
43044472	chr15:43044472:A:G	1.71344e-09	-2.08401e-10	-1.06642	7.44752e-05	-2.08401e-10	-1.00816	7.46843e-05	-2.08401e-10	-1.00879
43044604	chr15:43044604:C:T	2.6733e-10	-1.85454	-1.06966	1.18501e-05	-1.85075	-0.995537	1.18853e-05	-1.85042	-0.996337
43044661	chr15:43044661:G:A	2.10891e-09	-2.08401e-10	-0.858754	8.52326e-05	-2.08401e-10	-0.873245	8.5538e-05	-2.08401e-10	-0.873098
43044826	chr15:43044826:C:T	5.56839e-09	0.112181	-2.85769e-10	0.000288356	0.345566	-2.85769e-10	0.00028933	0.34551	-2.85769e-10
43045059	chr15:43045059:C:T	1.43717e-09	-2.08401e-10	-1.24225	5.89098e-05	-2.08401e-10	-1.24262	5.91174e-05	-2.08401e-10	-1.24253
43046253	chr15:43046253:A:C	1.97271e-09	-2.08401e-10	-0.925519	8.22185e-05	-2.08401e-10	-0.909249	8.24772e-05	-2.08401e-10	-0.909537
43046284	chr15:43046284:T:G	1.46621e-09	-2.08401e-10	-1.22224	6.02465e-05	-2.08401e-10	-1.22019	6.04515e-05	-2.08401e-10	-1.22022
43046299	chr15:43046299:C:A	1.93457e-09	-2.08401e-10	-0.945038	8.05517e-05	-2.08401e-10	-0.92973	8.0805e-05	-2.08401e-10	-0.93002
43046454	chr15:43046454:A:C	9.23596e-10	-1.31191	-0.372499	2.76185e-05	-1.75856	-0.241583	2.74787e-05	-1.76008	-0.248567
43046953	chr15:43046953:C:A	4.71592e-10	-1.87025	-0.486319	2.00128e-05	-1.86058	-0.461674	2.00871e-05	-1.86029	-0.461695
43047399	chr15:43047399:C:T	1.68608e-09	-2.08401e-10	-1.08252	7.02611e-05	-2.08401e-10	-1.06641	7.04916e-05	-2.08401e-10	-1.06657
43047527	chr15:43047527:C:T	1.42496e-09	-2.08401e-10	-1.25078	5.8417e-05	-2.08401e-10	-1.25102	5.86213e-05	-2.08401e-10	-1.25096
43047775	chr15:43047775:T:C	4.98577e-10	-1.07036	-1.23056	1.31897e-05	-1.49913	-1.24006	1.3207e-05	-1.50078	-1.24054
43048963	chr15:43048963:T:G	1.57211e-09	-2.08401e-10	-1.15251	6.51173e-05	-2.08401e-10	-1.14244	6.53332e-05	-2.08401e-10	-1.14256
43049004	chr15:43049004:A:C	1.50653e-09	-2.08401e-10	-1.19512	6.19406e-05	-2.08401e-10	-1.19245	6.2151e-05	-2.08401e-10	-1.19249
43049435	chr15:43049435:T:C	4.05587e-09	-2.08401e-10	-0.204761	0.000198038	-2.08401e-10	-0.0301715	0.000199024	-2.08401e-10	-0.0286335
43049470	chr15:43049470:G:A	2.60252e-09	-2.08401e-10	-0.648444	0.000123089	-2.08401e-10	-0.505723	0.000123998	-2.08401e-10	-0.501798
43049962	chr15:43049962:T:C	1.51482e-09	-2.08401e-10	-1.18963	6.2288e-05	-2.08401e-10	-1.18686	6.24994e-05	-2.08401e-10	-1.1869
43050817	chr15:43050817:A:C	7.64769e-10	-1.66066	-0.212448	3.18932e-05	-1.74263	-0.113604	3.19348e-05	-1.74376	-0.114606
43050998	chr15:43050998:AT:A	1.56646e-09	-2.08401e-10	-1.15611	6.50289e-05	-2.08401e-10	-1.1438	6.52448e-05	-2.08401e-10	-1.14391
43051322	chr15:43051322:C:G	1.41702e-09	-2.08401e-10	-1.25637	5.80803e-05	-2.08401e-10	-1.2568	5.82815e-05	-2.08401e-10	-1.25677
43051378	chr15:43051378:A:G	2.20752e-09	-2.08401e-10	-0.813054	9.04172e-05	-2.08401e-10	-0.814194	9.07372e-05	-2.08401e-10	-0.814092
43052849	chr15:43052849:T:C	2.93497e-10	-1.83314	-0.997672	1.27027e-05	-1.86484	-0.911972	1.27369e-05	-1.86467	-0.91289
43054337	chr15:43054337:C:T	1.80657e-09	-2.08401e-10	-1.01349	7.21272e-05	-2.08401e-10	-1.0402	7.24155e-05	-2.08401e-10	-1.03964
43054382	chr15:43054382:G:A	8.02799e-10	-1.82458	-2.85769e-10	3.19137e-05	-1.85559	-2.85769e-10	3.2028e-05	-1.85545	-2.85769e-10
43054472	chr15:43054472:A:G	1.81227e-09	-2.08401e-10	-1.01035	7.94079e-05	-2.08401e-10	-0.944032	7.98584e-05	-2.08401e-10	-0.941804
43054941	chr15:43054941:T:C	3.92209e-10	-1.77478	-0.766109	1.58136e-05	-1.82702	-0.730734	1.58523e-05	-1.82766	-0.731085
43055398	chr15:43055398:G:A	1.54164e-09	-2.08401e-10	-1.17208	6.34019e-05	-2.08401e-10	-1.16914	6.36165e-05	-2.08401e-10	-1.16919
43056412	chr15:43056412:T:C	4.32577e-09	-2.08401e-10	-0.140334	0.000212196	-2.08401e-10	0.0388818	0.000213263	-2.08401e-10	0.0404654
43056481	chr15:43056481:C:T	6.86498e-10	-1.83358	-0.147495	3.35791e-05	-1.73169	-0.0730364	3.35379e-05	-1.73272	-0.0766583
43056644	chr15:43056644:T:C	1.57262e-09	-2.08401e-10	-1.15218	6.51392e-05	-2.08401e-10	-1.1421	6.53552e-05	-2.08401e-10	-1.14222
43058781	chr15:43058781:C:T	1.91718e-09	-2.08401e-10	-0.95407	7.97458e-05	-2.08401e-10	-0.939785	7.99953e-05	-2.08401e-10	-0.940092
43059843	chr15:43059843:G:A	1.60352e-09	-1.15663	0.0239067	5.23457e-05	-1.51958	0.15882	5.24242e-05	-1.52148	0.158786
43060562	chr15:43060562:C:T	2.50782e-09	-2.08401e-10	-0.685512	0.000101006	-2.08401e-10	-0.703448	0.000101386	-2.08401e-10	-0.703124
43061066	chr15:43061066:T:C	2.45556e-09	-2.08401e-10	-0.70657	0.000103233	-2.08401e-10	-0.681641	0.000103656	-2.08401e-10	-0.680977
43061406	chr15:43061406:G:A	2.11092e-09	-2.08401e-10	-0.857803	8.47176e-05	-2.08401e-10	-0.879306	8.50447e-05	-2.08401e-10	-0.878882
43061425	chr15:43061425:C:T	3.04762e-09	-2.08401e-10	-0.490564	0.000140633	-2.08401e-10	-0.372473	0.000141316	-2.08401e-10	-0.371062
43061524	chr15:43061524:CACACACACATATACACATACACATACAT:C	1.81537e-09	-2.08401e-10	-1.00863	7.59831e-05	-2.08401e-10	-0.988118	7.62265e-05	-2.08401e-10	-0.98835
43061917	chr15:43061917:T:G	3.28688e-09	-2.08401e-10	-0.414988	0.000152462	-2.08401e-10	-0.291716	0.000153213	-2.08401e-10	-0.290233
43062712	chr15:43062712:G:C	1.57301e-09	-2.08401e-10	-1.15193	6.51563e-05	-2.08401e-10	-1.14184	6.53723e-05	-2.08401e-10	-1.14196
43063125	chr15:43063125:T:C	2.0386e-09	-2.08401e-10	-0.892663	8.16974e-05	-2.08401e-10	-0.915607	8.20239e-05	-2.08401e-10	-0.915048
43063229	chr15:43063229:T:C	5.15739e-10	-1.73612	-0.530957	2.10664e-05	-1.79967	-0.471276	2.11066e-05	-1.8005	-0.471974
43063918	chr15:43063918:T:G	1.43856e-09	-2.08401e-10	-1.24129	5.94337e-05	-2.08401e-10	-1.23377	5.96307e-05	-2.08401e-10	-1.23389
43063925	chr15:43063925:G:A	1.44298e-09	-2.08401e-10	-1.23822	5.91486e-05	-2.08401e-10	-1.23858	5.93575e-05	-2.08401e-10	-1.23848
43064200	chr15:43064200:G:A	1.45244e-09	-2.08401e-10	-1.23168	5.95329e-05	-2.08401e-10	-1.2321	5.97441e-05	-2.08401e-10	-1.23199
43064565	chr15:43064565:C:G	1.78269e-09	-2.08401e-10	-1.0268	7.44991e-05	-2.08401e-10	-1.00784	7.47318e-05	-2.08401e-10	-1.00815
43065047	chr15:43065047:T:G	2.00038e-09	-2.08401e-10	-0.911586	8.33386e-05	-2.08401e-10	-0.895718	8.35988e-05	-2.08401e-10	-0.89603
43065760	chr15:43065760:G:T	5.58584e-09	-2.08401e-10	0.115309	0.000273273	-2.08401e-10	0.291841	0.000274727	-2.08401e-10	0.293718
43066218	chr15:43066218:T:C	2.76948e-09	-2.08401e-10	-0.586266	0.000116632	-2.08401e-10	-0.559608	0.000117125	-2.08401e-10	-0.55882
43066561	chr15:43066561:C:T	3.04877e-10	-1.83536	-0.95741	1.3296e-05	-1.86409	-0.867078	1.33314e-05	-1.8639	-0.868035
43066757	chr15:43066757:A:G	7.68815e-10	-1.86783	-2.85769e-10	3.14755e-05	-1.86942	-2.85769e-10	3.15826e-05	-1.86945	-2.85769e-10
43067388	chr15:43067388:C:T	1.98936e-09	-2.08401e-10	-0.917112	8.28693e-05	-2.08401e-10	-0.901365	8.31282e-05	-2.08401e-10	-0.901675
43068086	chr15:43068086:A:G	1.91657e-09	-2.08401e-10	-0.954388	8.04047e-05	-2.08401e-10	-0.931556	8.06591e-05	-2.08401e-10	-0.931827
43068249	chr15:43068249:C:T	2.15543e-09	-2.08401e-10	-0.836934	8.98489e-05	-2.08401e-10	-0.820499	9.01263e-05	-2.08401e-10	-0.820847
43068276	chr15:43068276:C:T	1.5595e-09	-2.08401e-10	-1.16056	6.65834e-05	-2.08401e-10	-1.12017	6.68996e-05	-2.08401e-10	-1.11887
43068311	chr15:43068311:CCTAAGTAT:C	0.00261153	13.1705	-2.85769e-10	3.72199e-05	-1.70179	-2.85769e-10	3.73966e-05	-1.70048	-2.85769e-10
43068681	chr15:43068681:C:T	3.29253e-09	-2.08401e-10	-0.413268	0.00015121	-2.08401e-10	-0.299958	0.000151909	-2.08401e-10	-0.298777
43068705	chr15:43068705:C:A	8.4109e-10	-1.77798	-2.85769e-10	3.23376e-05	-1.8424	-2.85769e-10	3.24576e-05	-1.84212	-2.85769e-10
43068742	chr15:43068742:T:C	1.80997e-09	-2.08401e-10	-1.01161	7.52425e-05	-2.08401e-10	-0.997913	7.55314e-05	-2.08401e-10	-0.997511
43068862	chr15:43068862:C:G	1.48769e-09	-2.08401e-10	-1.2077	6.28801e-05	-2.08401e-10	-1.1774	6.31602e-05	-2.08401e-10	-1.17639
43069783	chr15:43069783:C:T	2.63071e-09	-2.08401e-10	-0.637672	0.000118985	-2.08401e-10	-0.539632	0.000119517	-2.08401e-10	-0.5386
43070566	chr15:43070566:G:A	1.52883e-09	-2.08401e-10	-1.18042	6.32641e-05	-2.08401e-10	-1.17131	6.34743e-05	-2.08401e-10	-1.17142
43070967	chr15:43070967:A:G	8.28774e-10	-1.79273	-2.85769e-10	3.7105e-05	-1.70488	-2.85769e-10	3.72105e-05	-1.70547	-2.85769e-10
43071116	chr15:43071116:G:C	2.30496e-09	-2.08401e-10	-0.76986	9.67497e-05	-2.08401e-10	-0.746502	9.71433e-05	-2.08401e-10	-0.745872
43071120	chr15:43071120:T:C	1.57968e-09	-2.08401e-10	-1.1477	6.62873e-05	-2.08401e-10	-1.12463	6.65026e-05	-2.08401e-10	-1.12482
43071672	chr15:43071672:C:T	2.16914e-09	-2.08401e-10	-0.830596	9.13184e-05	-2.08401e-10	-0.804277	9.16051e-05	-2.08401e-10	-0.804572
43072172	chr15:43072172:C:T	7.75325e-10	-0.765855	-1.09354	2.19531e-05	-1.11009	-1.11963	2.20945e-05	-1.10812	-1.11861
43072402	chr15:43072402:G:A	1.4284e-09	-2.08401e-10	-1.24837	5.88901e-05	-2.08401e-10	-1.24296	5.90877e-05	-2.08401e-10	-1.24304
43072875	chr15:43072875:T:C	2.30703e-09	-2.08401e-10	-0.768966	9.6839e-05	-2.08401e-10	-0.745579	9.7233e-05	-2.08401e-10	-0.744949
43073346	chr15:43073346:C:T	2.30495e-09	-2.08401e-10	-0.769868	9.67494e-05	-2.08401e-10	-0.746505	9.7143e-05	-2.08401e-10	-0.745875
43073435	chr15:43073435:A:G	2.30499e-09	-2.08401e-10	-0.769848	9.67515e-05	-2.08401e-10	-0.746483	9.71451e-05	-2.08401e-10	-0.745853
43073559	chr15:43073559:C:G	2.49889e-10	-1.84913	-1.14254	1.02228e-05	-1.86974	-1.12426	1.02471e-05	-1.86974	-1.12532
43073562	chr15:43073562:T:C	1.80561e-09	-2.08401e-10	-1.01403	7.90781e-05	-2.08401e-10	-0.948193	7.95254e-05	-2.08401e-10	-0.945983
43074013	chr15:43074013:T:C	1.95787e-09	-2.08401e-10	-0.933071	7.87381e-05	-2.08401e-10	-0.952502	7.90387e-05	-2.08401e-10	-0.952121
43074043	chr15:43074043:A:C	1.52022e-09	-2.08401e-10	-1.18607	6.28217e-05	-2.08401e-10	-1.17833	6.30301e-05	-2.08401e-10	-1.17845
43074468	chr15:43074468:G:A	1.4277e-09	-2.08401e-10	-1.24886	5.83477e-05	-2.08401e-10	-1.25221	5.85488e-05	-2.08401e-10	-1.2522
43074825	chr15:43074825:T:C	1.85457e-09	-2.08401e-10	-0.987275	7.70707e-05	-2.08401e-10	-0.973905	7.73133e-05	-2.08401e-10	-0.974193
43075751	chr15:43075751:G:A	2.91767e-09	-2.08401e-10	-0.53414	0.00013875	-2.08401e-10	-0.385955	0.000139804	-2.08401e-10	-0.381821
43075765	chr15:43075765:A:G	3.17509e-09	-2.08401e-10	-0.449589	0.000152211	-2.08401e-10	-0.293363	0.000153399	-2.08401e-10	-0.289018
43075770	chr15:43075770:C:T	3.15297e-09	-2.08401e-10	-0.456581	0.000151048	-2.08401e-10	-0.30103	0.000152224	-2.08401e-10	-0.296703
43075772	chr15:43075772:C:T	3.28519e-09	-2.08401e-10	-0.4155	0.000157979	-2.08401e-10	-0.256166	0.000159225	-2.08401e-10	-0.25174
43075776	chr15:43075776:T:C	2.93874e-09	-2.08401e-10	-0.526944	0.000139868	-2.08401e-10	-0.377928	0.000140933	-2.08401e-10	-0.373775
43075778	chr15:43075778:G:A	3.15668e-09	-2.08401e-10	-0.455406	0.000151246	-2.08401e-10	-0.299721	0.000152424	-2.08401e-10	-0.295392
43075816	chr15:43075816:C:T	5.23622e-09	-2.08401e-10	0.050675	0.000261385	-2.08401e-10	0.247364	0.000263709	-2.08401e-10	0.252787
43075835	chr15:43075835:A:G	3.14309e-09	-2.08401e-10	-0.45972	0.000150531	-2.08401e-10	-0.304463	0.000151702	-2.08401e-10	-0.300143
43075894	chr15:43075894:C:T	1.41377e-09	-2.08401e-10	-1.25867	5.79605e-05	-2.08401e-10	-1.25887	5.81594e-05	-2.08401e-10	-1.25887
43076171	chr15:43076171:G:A	6.0675e-09	-2.08401e-10	0.198022	0.000245604	-2.08401e-10	0.185091	0.000246635	-2.08401e-10	0.18585
43076177	chr15:43076177:TTGCTG:T	1.4256e-09	-2.08401e-10	-1.25034	5.84576e-05	-2.08401e-10	-1.25033	5.86556e-05	-2.08401e-10	-1.25038
43077678	chr15:43077678:A:T	1.5136e-09	-2.08401e-10	-1.19043	6.25867e-05	-2.08401e-10	-1.18208	6.27946e-05	-2.08401e-10	-1.18219
43078355	chr15:43078355:A:C	2.97198e-09	-2.08401e-10	-0.515696	0.000135736	-2.08401e-10	-0.407918	0.000136366	-2.08401e-10	-0.406717
43078649	chr15:43078649:T:C	1.72399e-09	-2.08401e-10	-1.06028	7.41881e-05	-2.08401e-10	-1.01203	7.44133e-05	-2.08401e-10	-1.01242
43078830	chr15:43078830:G:A	1.46678e-09	-2.08401e-10	-1.22186	6.07407e-05	-2.08401e-10	-1.21202	6.09407e-05	-2.08401e-10	-1.21216
43078939	chr15:43078939:A:G	1.44889e-09	-2.08401e-10	-1.23413	5.94474e-05	-2.08401e-10	-1.23354	5.96455e-05	-2.08401e-10	-1.23364
43079076	chr15:43079076:C:T	1.42545e-09	-2.08401e-10	-1.25043	5.84368e-05	-2.08401e-10	-1.25068	5.86412e-05	-2.08401e-10	-1.25062
43079183	chr15:43079183:C:T	1.89621e-09	-2.08401e-10	-0.965066	8.17933e-05	-2.08401e-10	-0.914434	8.21586e-05	-2.08401e-10	-0.913408
43079561	chr15:43079561:T:C	2.28262e-09	-1.21005	0.430446	7.72771e-05	-1.55373	0.582502	7.74015e-05	-1.55554	0.582486
43079595	chr15:43079595:C:T	2.03221e-09	-2.08401e-10	-0.895804	8.45962e-05	-2.08401e-10	-0.88074	8.48629e-05	-2.08401e-10	-0.881023
43079704	chr15:43079704:C:A	6.44517e-10	-1.82364	-0.220535	2.78014e-05	-1.85589	-0.137649	2.78675e-05	-1.85626	-0.138335
43079777	chr15:43079777:G:A	1.41432e-09	-2.08401e-10	-1.25827	5.80817e-05	-2.08401e-10	-1.25678	5.82794e-05	-2.08401e-10	-1.25681
43079830	chr15:43079830:T:C	2.39579e-09	-1.20598	0.474768	8.11567e-05	-1.55108	0.628831	8.12872e-05	-1.55289	0.628821
43080102	chr15:43080102:A:C	2.08681e-09	-2.08401e-10	-0.86929	8.69114e-05	-2.08401e-10	-0.85374	8.71846e-05	-2.08401e-10	-0.854031
43080580	chr15:43080580:T:C	1.71602e-09	-2.08401e-10	-1.06492	7.46327e-05	-2.08401e-10	-1.00605	7.50387e-05	-2.08401e-10	-1.00405
43080617	chr15:43080617:C:A	1.90913e-09	-2.08401e-10	-0.958276	7.95092e-05	-2.08401e-10	-0.942756	7.97608e-05	-2.08401e-10	-0.943027
43080840	chr15:43080840:A:G	3.22564e-10	-1.48668	-1.2497	1.03954e-05	-1.72456	-1.2527	1.04212e-05	-1.72566	-1.25256
43081437	chr15:43081437:A:G	2.02721e-09	-2.08401e-10	-0.898264	8.6395e-05	-2.08401e-10	-0.8597	8.66684e-05	-2.08401e-10	-0.85997
43081755	chr15:43081755:G:A	1.89448e-09	-2.08401e-10	-0.965981	7.8779e-05	-2.08401e-10	-0.951983	7.90261e-05	-2.08401e-10	-0.952281
43081992	chr15:43081992:A:T	2.33272e-09	-2.08401e-10	-0.75789	9.59533e-05	-2.08401e-10	-0.754768	9.62503e-05	-2.08401e-10	-0.755107
43082130	chr15:43082130:ACT:A	2.82434e-10	-1.81376	-1.05548	1.08575e-05	-1.87009	-1.06369	1.08919e-05	-1.87009	-1.06394
43083244	chr15:43083244:T:C	7.72508e-10	-1.86304	-2.85769e-10	3.16637e-05	-1.86346	-2.85769e-10	3.17667e-05	-1.86364	-2.85769e-10
43083757	chr15:43083757:G:A	9.38904e-09	-2.08401e-10	0.634617	0.000433834	-2.08401e-10	0.754034	0.000436314	-2.08401e-10	0.756303
43084006	chr15:43084006:C:T	1.05857e-09	-1.36896	-0.179048	3.45399e-05	-1.66729	-0.109221	3.45711e-05	-1.66876	-0.110276
43084394	chr15:43084394:T:C	2.77417e-10	-1.84537	-1.04178	1.21299e-05	-1.85857	-0.964388	1.21648e-05	-1.85832	-0.965195
43085406	chr15:43085406:G:A	3.00487e-10	-1.79733	-1.00995	1.14012e-05	-1.86821	-1.0167	1.14361e-05	-1.86823	-1.01706
43085654	chr15:43085654:C:G	7.93243e-10	-1.83655	-2.85769e-10	3.34449e-05	-1.80873	-2.85769e-10	3.35516e-05	-1.80897	-2.85769e-10
43085869	chr15:43085869:G:A	1.42566e-09	-2.08401e-10	-1.25029	5.84448e-05	-2.08401e-10	-1.25055	5.86493e-05	-2.08401e-10	-1.25048
43086079	chr15:43086079:T:C	2.29842e-09	-2.08401e-10	-0.772703	9.59385e-05	-2.08401e-10	-0.754922	9.62333e-05	-2.08401e-10	-0.755283
43086602	chr15:43086602:A:G	1.77284e-09	-2.08401e-10	-1.03234	7.3839e-05	-2.08401e-10	-1.01674	7.40826e-05	-2.08401e-10	-1.01688
43087415	chr15:43087415:T:A	1.46058e-09	-2.08401e-10	-1.22609	6.01511e-05	-2.08401e-10	-1.22177	6.03524e-05	-2.08401e-10	-1.22186
43088062	chr15:43088062:G:A	2.91128e-10	-1.8382	-1.00072	1.26453e-05	-1.86299	-0.918352	1.26805e-05	-1.86279	-0.919202
43088155	chr15:43088155:A:G	1.44212e-09	-2.08401e-10	-1.23881	5.92238e-05	-2.08401e-10	-1.23731	5.94259e-05	-2.08401e-10	-1.23733
43088505	chr15:43088505:T:G	7.54743e-09	-2.08401e-10	0.416281	0.000305434	-2.08401e-10	0.403105	0.000306741	-2.08401e-10	0.403946
43089467	chr15:43089467:C:T	2.89814e-09	-2.08401e-10	-0.540858	0.000133458	-2.08401e-10	-0.42484	0.000134101	-2.08401e-10	-0.423466
43090421	chr15:43090421:TTTAAAA:T	1.44809e-09	-2.08401e-10	-1.23468	5.93794e-05	-2.08401e-10	-1.23468	5.95786e-05	-2.08401e-10	-1.23476
43090689	chr15:43090689:A:G	2.83294e-09	-2.08401e-10	-0.563611	0.0001318	-2.08401e-10	-0.437344	0.000132734	-2.08401e-10	-0.433713
43091020	chr15:43091020:C:A	4.82655e-09	-2.08401e-10	-0.0307941	0.000238932	-2.08401e-10	0.157552	0.000240151	-2.08401e-10	0.15921
43091181	chr15:43091181:G:A	1.60876e-09	-2.08401e-10	-1.12946	6.67318e-05	-2.08401e-10	-1.11795	6.69514e-05	-2.08401e-10	-1.11809
43091346	chr15:43091346:A:G	1.43516e-09	-2.08401e-10	-1.24365	5.88296e-05	-2.08401e-10	-1.24398	5.90367e-05	-2.08401e-10	-1.2439
43091443	chr15:43091443:A:G	1.57675e-09	-2.08401e-10	-1.14956	6.53524e-05	-2.08401e-10	-1.13884	6.55679e-05	-2.08401e-10	-1.13897
43091999	chr15:43091999:T:C	1.87433e-09	-2.08401e-10	-0.976675	7.80956e-05	-2.08401e-10	-0.960695	7.8352e-05	-2.08401e-10	-0.960847
43092023	chr15:43092023:T:TTG	2.08762e-09	-2.08401e-10	-0.868899	9.06761e-05	-2.08401e-10	-0.811335	9.10968e-05	-2.08401e-10	-0.810136
43092140	chr15:43092140:T:C	1.52445e-09	-2.08401e-10	-1.18329	6.30707e-05	-2.08401e-10	-1.17437	6.32802e-05	-2.08401e-10	-1.17449
43092490	chr15:43092490:A:G	3.00161e-09	-2.08401e-10	-0.505778	0.000138594	-2.08401e-10	-0.38708	0.000139266	-2.08401e-10	-0.385673
43092544	chr15:43092544:T:C	2.99615e-09	-2.08401e-10	-0.507597	0.000142026	-2.08401e-10	-0.36262	0.000143118	-2.08401e-10	-0.358392
43092864	chr15:43092864:G:A	2.01289e-09	-2.08401e-10	-0.905355	8.7162e-05	-2.08401e-10	-0.850861	8.75619e-05	-2.08401e-10	-0.849713
43093037	chr15:43093037:G:C	1.51713e-09	-1.18811	-2.85769e-10	8.1625e-05	-0.916494	-2.85769e-10	8.18412e-05	-0.917279	-2.85769e-10
43093082	chr15:43093082:T:C	1.53966e-09	-2.08401e-10	-1.17336	6.37351e-05	-2.08401e-10	-1.16389	6.39462e-05	-2.08401e-10	-1.16402
43093174	chr15:43093174:G:T	1.50563e-09	-2.08401e-10	-1.19571	6.21144e-05	-2.08401e-10	-1.18965	6.23201e-05	-2.08401e-10	-1.18977
43093202	chr15:43093202:G:A	7.67394e-10	-1.86968	-2.85769e-10	3.19402e-05	-1.85476	-2.85769e-10	3.20594e-05	-1.85447	-2.85769e-10
43093545	chr15:43093545:C:A	1.19872e-09	-1.26628	-0.157393	3.54702e-05	-1.73856	-0.0113707	3.52584e-05	-1.74023	-0.0191242
43093867	chr15:43093867:T:G	1.53879e-09	-2.08401e-10	-1.17393	6.55457e-05	-2.08401e-10	-1.13588	6.58532e-05	-2.08401e-10	-1.13463
43093882	chr15:43093882:C:G	9.49256e-10	-1.657	-2.85769e-10	3.47601e-05	-1.77016	-2.85769e-10	3.48985e-05	-1.76961	-2.85769e-10
43094407	chr15:43094407:A:T	2.52462e-09	-2.08401e-10	-0.678834	0.00011081	-2.08401e-10	-0.610815	0.000111351	-2.08401e-10	-0.609373
43094639	chr15:43094639:A:C	2.98791e-09	-2.08401e-10	-0.510352	0.000137933	-2.08401e-10	-0.391859	0.000138601	-2.08401e-10	-0.390458
43094809	chr15:43094809:T:C	1.46152e-09	-2.08401e-10	-1.22545	5.99008e-05	-2.08401e-10	-1.22594	6.01141e-05	-2.08401e-10	-1.22581
43095904	chr15:43095904:A:G	3.28299e-09	-2.08401e-10	-0.416172	0.000152887	-2.08401e-10	-0.28893	0.000153636	-2.08401e-10	-0.287472
43096130	chr15:43096130:G:T	2.5451e-09	-2.08401e-10	-0.670755	0.00011882	-2.08401e-10	-0.541022	0.000119679	-2.08401e-10	-0.537249
43096538	chr15:43096538:A:G	1.48063e-09	-2.08401e-10	-1.21246	6.06788e-05	-2.08401e-10	-1.21303	6.08963e-05	-2.08401e-10	-1.21289
43098362	chr15:43098362:C:T	3.32287e-09	-2.08401e-10	-0.404098	0.000154887	-2.08401e-10	-0.275932	0.000155648	-2.08401e-10	-0.274465
43098703	chr15:43098703:T:C	1.58508e-09	-2.08401e-10	-1.14429	6.57063e-05	-2.08401e-10	-1.13343	6.5923e-05	-2.08401e-10	-1.13357
43099139	chr15:43099139:C:A	1.71099e-09	-2.08401e-10	-1.06785	7.13312e-05	-2.08401e-10	-1.0513	7.15649e-05	-2.08401e-10	-1.05145
43099405	chr15:43099405:G:A	1.90146e-09	-2.08401e-10	-0.962302	7.67389e-05	-2.08401e-10	-0.978221	7.70336e-05	-2.08401e-10	-0.977817
43100236	chr15:43100236:A:G	1.82905e-09	-2.08401e-10	-1.00113	7.6586e-05	-2.08401e-10	-0.980214	7.6831e-05	-2.08401e-10	-0.980451
43100444	chr15:43100444:T:C	2.04671e-09	-2.08401e-10	-0.888692	8.60276e-05	-2.08401e-10	-0.863961	8.62995e-05	-2.08401e-10	-0.864236
43100662	chr15:43100662:C:T	2.66036e-09	-2.08401e-10	-0.626464	0.000109859	-2.08401e-10	-0.619436	0.000110295	-2.08401e-10	-0.618901
43100811	chr15:43100811:C:T	3.15596e-09	-2.08401e-10	-0.455633	0.000133307	-2.08401e-10	-0.425974	0.000133718	-2.08401e-10	-0.426322
43101219	chr15:43101219:GT:G	1.58603e-09	-2.08401e-10	-1.14369	6.57478e-05	-2.08401e-10	-1.1328	6.59646e-05	-2.08401e-10	-1.13294
43101448	chr15:43101448:G:A	3.61925e-10	-1.82957	-0.791674	1.60398e-05	-1.86618	-0.677378	1.60783e-05	-1.86603	-0.67856
43101491	chr15:43101491:C:A	1.585e-09	-2.08401e-10	-1.14434	6.57032e-05	-2.08401e-10	-1.13348	6.59199e-05	-2.08401e-10	-1.13362
43101525	chr15:43101525:C:T	1.46611e-08	-2.08401e-10	1.08027	0.00062023	-2.08401e-10	1.11146	0.000622466	-2.08401e-10	1.11163
43101772	chr15:43101772:A:G	2.75751e-09	-2.08401e-10	-0.590598	0.000128815	-2.08401e-10	-0.460248	0.00012972	-2.08401e-10	-0.45668
43102118	chr15:43102118:G:A	1.37749e-09	-1.41844	0.133777	4.79708e-05	-1.8042	0.356162	4.75791e-05	-1.80538	0.345716
43103025	chr15:43103025:A:G	2.95239e-09	-2.08401e-10	-0.52231	0.000138782	-2.08401e-10	-0.385723	0.000139779	-2.08401e-10	-0.381995
43103649	chr15:43103649:G:A	4.53918e-10	-1.85038	-0.544388	1.87184e-05	-1.8686	-0.520524	1.87799e-05	-1.86872	-0.520557
43104227	chr15:43104227:CATT:C	1.44703e-09	-2.08401e-10	-1.23541	5.93359e-05	-2.08401e-10	-1.23541	5.9535e-05	-2.08401e-10	-1.23549
43104267	chr15:43104267:G:A	1.58071e-09	-2.08401e-10	-1.14705	6.56476e-05	-2.08401e-10	-1.13433	6.58652e-05	-2.08401e-10	-1.13445
43104406	chr15:43104406:C:T	3.29556e-10	-1.84586	-0.869077	1.48185e-05	-1.85839	-0.764362	1.48571e-05	-1.85813	-0.765448
43104728	chr15:43104728:A:G	1.50186e-09	-1.21788	0.0196563	4.32998e-05	-1.71489	0.164414	4.30327e-05	-1.71667	0.156569
43104906	chr15:43104906:C:T	1.84179e-09	-2.08401e-10	-0.994189	8.08593e-05	-2.08401e-10	-0.925919	8.13232e-05	-2.08401e-10	-0.923628
43105018	chr15:43105018:A:C	7.24986e-09	-2.08401e-10	0.376057	0.000350714	-2.08401e-10	0.541341	0.000352318	-2.08401e-10	0.542474
43106590	chr15:43106590:C:T	2.01652e-09	-2.08401e-10	-0.903554	8.93832e-05	-2.08401e-10	-0.825697	8.99228e-05	-2.08401e-10	-0.823107
43106743	chr15:43106743:C:T	5.86214e-09	-2.08401e-10	0.163589	0.000262286	-2.08401e-10	0.250807	0.000263746	-2.08401e-10	0.252927
43106767	chr15:43106767:T:G	2.3894e-09	-2.08401e-10	-0.733882	0.000102976	-2.08401e-10	-0.684133	0.000103293	-2.08401e-10	-0.684486
43106857	chr15:43106857:A:G	7.67042e-10	-1.87014	-2.85769e-10	3.16375e-05	-1.86429	-2.85769e-10	3.17435e-05	-1.86437	-2.85769e-10
43107039	chr15:43107039:A:C	8.041e-10	-1.82296	-2.85769e-10	3.1773e-05	-1.86001	-2.85769e-10	3.18734e-05	-1.86029	-2.85769e-10
43108378	chr15:43108378:A:C	6.46689e-09	-2.08401e-10	0.261769	0.000335059	-2.08401e-10	0.495679	0.000338302	-2.08401e-10	0.50188
43108523	chr15:43108523:G:A	2.07262e-09	-2.08401e-10	-0.876114	8.62779e-05	-2.08401e-10	-0.861055	8.66339e-05	-2.08401e-10	-0.860368
43108781	chr15:43108781:G:A	1.44425e-09	-2.08401e-10	-1.23733	5.91953e-05	-2.08401e-10	-1.23779	5.94044e-05	-2.08401e-10	-1.23769
43108876	chr15:43108876:C:T	2.02827e-06	6.71902	-0.709002	2.13359e-05	-1.52692	-0.731315	2.14671e-05	-1.52578	-0.729757
43109241	chr15:43109241:T:C	2.67411e-09	-2.08401e-10	-0.621309	0.000114576	-2.08401e-10	-0.577392	0.000114882	-2.08401e-10	-0.578153
43109690	chr15:43109690:C:T	1.72299e-09	-1.06086	-2.85769e-10	9.51036e-05	-0.763663	-2.85769e-10	9.53497e-05	-0.764508	-2.85769e-10
43109785	chr15:43109785:G:A	1.63845e-09	-2.08401e-10	-1.11117	6.74414e-05	-2.08401e-10	-1.10737	6.76627e-05	-2.08401e-10	-1.10752
43109846	chr15:43109846:T:C	1.92195e-09	-2.08401e-10	-0.951584	8.48769e-05	-2.08401e-10	-0.877427	8.53789e-05	-2.08401e-10	-0.87496
43109900	chr15:43109900:TA:T	4.05336e-09	-2.08401e-10	-0.205379	0.00018203	-2.08401e-10	-0.11446	0.000182978	-2.08401e-10	-0.112692
43110146	chr15:43110146:C:T	1.4152e-09	-2.08401e-10	-1.25765	5.81534e-05	-2.08401e-10	-1.25554	5.83507e-05	-2.08401e-10	-1.25559
43110474	chr15:43110474:A:G	1.70309e-09	-2.08401e-10	-1.07248	7.10188e-05	-2.08401e-10	-1.05568	7.12499e-05	-2.08401e-10	-1.05587
43110534	chr15:43110534:T:C	7.15489e-09	-2.08401e-10	0.362871	0.000284597	-2.08401e-10	0.332443	0.000285853	-2.08401e-10	0.333418
43110867	chr15:43110867:T:C	1.44777e-09	-2.08401e-10	-1.2349	5.9699e-05	-2.08401e-10	-1.22931	5.99034e-05	-2.08401e-10	-1.22933
43111032	chr15:43111032:G:A	9.48373e-09	-2.08401e-10	0.644652	0.000541178	-2.08401e-10	0.975119	0.000547003	-2.08401e-10	0.982395
43111182	chr15:43111182:A:G	5.62576e-10	-1.47194	-0.708218	2.0212e-05	-1.72567	-0.586684	2.02132e-05	-1.72812	-0.587597
43111217	chr15:43111217:G:A	2.21833e-09	-0.294741	-0.51343	4.30959e-05	-1.16617	-0.389033	4.26577e-05	-1.17299	-0.395864
43111745	chr15:43111745:A:AAAAC	5.27638e-10	-1.07853	-1.16574	1.58219e-05	-1.42916	-1.12808	1.58272e-05	-1.43192	-1.12841
43112538	chr15:43112538:T:C	2.3691e-09	-2.08401e-10	-0.742416	9.90461e-05	-2.08401e-10	-0.723043	9.93482e-05	-2.08401e-10	-0.723428
43112717	chr15:43112717:A:G	1.46694e-09	-2.08401e-10	-1.22175	6.01201e-05	-2.08401e-10	-1.22228	6.03344e-05	-2.08401e-10	-1.22216
43112839	chr15:43112839:G:A	1.89882e-09	-0.818371	-0.145321	6.73539e-05	-0.987074	-0.121594	6.71798e-05	-0.992567	-0.122119
43113164	chr15:43113164:G:A	2.47952e-09	-2.08401e-10	-0.69686	0.000103748	-2.08401e-10	-0.67666	0.000104063	-2.08401e-10	-0.677062
43113671	chr15:43113671:C:A	1.41835e-09	-2.08401e-10	-1.25543	5.83146e-05	-2.08401e-10	-1.25278	5.8514e-05	-2.08401e-10	-1.25279
43115069	chr15:43115069:A:C	1.45008e-09	-2.08401e-10	-1.23331	5.98044e-05	-2.08401e-10	-1.22755	6.00092e-05	-2.08401e-10	-1.22756
43116016	chr15:43116016:G:A	1.37225e-09	-1.28847	-2.85769e-10	4.6872e-05	-1.47121	-2.85769e-10	4.70848e-05	-1.47011	-2.85769e-10
43116130	chr15:43116130:C:T	2.79405e-07	5.23354	-1.2058	3.12059e-05	-0.685247	-1.19277	3.12785e-05	-0.685473	-1.19366
43116312	chr15:43116312:T:C	3.27402e-09	-2.08401e-10	-0.418908	0.000157995	-2.08401e-10	-0.256068	0.000159279	-2.08401e-10	-0.251399
43116456	chr15:43116456:C:T	2.57316e-09	-2.08401e-10	-0.659792	0.000103999	-2.08401e-10	-0.674246	0.000104395	-2.08401e-10	-0.673878
43116488	chr15:43116488:C:T	2.21225e-09	-2.08401e-10	-0.810917	9.23615e-05	-2.08401e-10	-0.792919	9.26457e-05	-2.08401e-10	-0.793277
43116606	chr15:43116606:T:C	1.78886e-09	-1.02335	-2.85769e-10	5.92204e-05	-1.23736	-2.85769e-10	5.94881e-05	-1.23628	-2.85769e-10
43116636	chr15:43116636:A:C	1.49976e-09	-2.08401e-10	-1.19962	6.14562e-05	-2.08401e-10	-1.2003	6.16775e-05	-2.08401e-10	-1.20014
43116848	chr15:43116848:A:G	7.9306e-10	-1.83678	-2.85769e-10	3.20878e-05	-1.85015	-2.85769e-10	3.2198e-05	-1.85015	-2.85769e-10
43117997	chr15:43117997:T:C	1.89098e-09	-2.08401e-10	-0.967833	8.33765e-05	-2.08401e-10	-0.895263	8.38645e-05	-2.08401e-10	-0.892857
43119174	chr15:43119174:A:G	1.49765e-09	-2.08401e-10	-1.20103	6.1561e-05	-2.08401e-10	-1.1986	6.17618e-05	-2.08401e-10	-1.19877
43120331	chr15:43120331:C:A	1.63915e-09	-2.08401e-10	-1.11075	6.74616e-05	-2.08401e-10	-1.10707	6.76831e-05	-2.08401e-10	-1.10722
43120628	chr15:43120628:A:G	7.74434e-10	-1.86055	-2.85769e-10	3.26945e-05	-1.83142	-2.85769e-10	3.28223e-05	-1.83095	-2.85769e-10
43121237	chr15:43121237:T:C	3.59478e-08	-2.08401e-10	1.97714	0.00228003	-2.08401e-10	2.41331	0.00230959	-2.08401e-10	2.42277
43121441	chr15:43121441:A:C	1.49588e-09	-2.08401e-10	-1.20221	6.16912e-05	-2.08401e-10	-1.19649	6.18956e-05	-2.08401e-10	-1.19661
43121483	chr15:43121483:A:G	6.8801e-09	-2.08401e-10	0.323708	0.00035722	-2.08401e-10	0.559723	0.000360719	-2.08401e-10	0.566041
43121917	chr15:43121917:C:T	2.61008e-07	5.19062	-1.231	2.98508e-05	-0.701021	-1.2214	2.99268e-05	-0.701247	-1.22206
43123743	chr15:43123743:T:C	2.09312e-09	-2.08401e-10	-0.866271	8.86737e-05	-2.08401e-10	-0.833666	8.89493e-05	-2.08401e-10	-0.833993
43124503	chr15:43124503:C:T	2.74141e-09	-2.08401e-10	-0.596454	0.00011715	-2.08401e-10	-0.555174	0.000117502	-2.08401e-10	-0.5556
43125189	chr15:43125189:T:G	1.46815e-09	-2.08401e-10	-1.22092	6.01651e-05	-2.08401e-10	-1.22154	6.03797e-05	-2.08401e-10	-1.22141
43125465	chr15:43125465:G:A	9.50712e-10	-0.880755	-0.774715	2.65185e-05	-1.34413	-0.696658	2.65372e-05	-1.34643	-0.69708
43125547	chr15:43125547:T:C	4.48297e-09	-2.08401e-10	-0.10464	0.000190845	-2.08401e-10	-0.0671676	0.000191419	-2.08401e-10	-0.0675968
43126105	chr15:43126105:C:T	1.4319e-09	-2.08401e-10	-1.24592	5.86823e-05	-2.08401e-10	-1.24649	5.88884e-05	-2.08401e-10	-1.24642
43126627	chr15:43126627:A:C	1.79056e-09	-1.0224	-2.85769e-10	9.94851e-05	-0.718621	-2.85769e-10	9.97399e-05	-0.719493	-2.85769e-10
43126992	chr15:43126992:C:T	1.47016e-09	-2.08401e-10	-1.21955	6.02475e-05	-2.08401e-10	-1.22017	6.04625e-05	-2.08401e-10	-1.22004
43127012	chr15:43127012:A:G	6.93123e-10	-1.36679	-0.604682	2.42922e-05	-1.65557	-0.4729	2.42787e-05	-1.65857	-0.473887
43127533	chr15:43127533:A:C	8.33379e-09	-2.08401e-10	0.515393	0.000408673	-2.08401e-10	0.694286	0.000410575	-2.08401e-10	0.6955
43128464	chr15:43128464:C:T	1.49446e-09	-2.08401e-10	-1.20316	6.124e-05	-2.08401e-10	-1.20383	6.146e-05	-2.08401e-10	-1.20367
43128491	chr15:43128491:T:C	1.83891e-09	-0.995753	-2.85769e-10	5.57569e-05	-1.29763	-2.85769e-10	5.60471e-05	-1.29587	-2.85769e-10
43128912	chr15:43128912:G:A	1.58664e-09	-1.14331	-2.85769e-10	7.34283e-05	-1.02232	-2.85769e-10	7.36062e-05	-1.02333	-2.85769e-10
43128971	chr15:43128971:C:T	5.73497e-10	-1.16915	-0.991778	1.79395e-05	-1.50325	-0.928374	1.79461e-05	-1.50578	-0.928902
43129006	chr15:43129006:G:A	1.36852e-09	-1.2912	-2.85769e-10	6.5547e-05	-1.13586	-2.85769e-10	6.58089e-05	-1.1353	-2.85769e-10
43129024	chr15:43129024:C:T	1.55208e-09	-2.08401e-10	-1.16533	6.36018e-05	-2.08401e-10	-1.16599	6.38339e-05	-2.08401e-10	-1.16577
43129157	chr15:43129157:A:G	1.48887e-09	-2.08401e-10	-1.20691	6.10083e-05	-2.08401e-10	-1.20762	6.12272e-05	-2.08401e-10	-1.20747
43129430	chr15:43129430:C:T	7.76656e-10	-1.85768	-2.85769e-10	3.32662e-05	-1.81409	-2.85769e-10	3.33684e-05	-1.81445	-2.85769e-10
43129467	chr15:43129467:T:C	8.98301e-10	-0.90142	-0.810756	2.5145e-05	-1.35832	-0.735648	2.51638e-05	-1.3606	-0.736056
43129481	chr15:43129481:T:C	1.94135e-09	-2.08401e-10	-0.941544	8.58474e-05	-2.08401e-10	-0.866058	8.63586e-05	-2.08401e-10	-0.86355
43131129	chr15:43131129:G:A	2.5832e-09	-0.150423	-0.505472	4.78755e-05	-1.0701	-0.379928	4.73638e-05	-1.07739	-0.386808
43131161	chr15:43131161:G:A	9.70936e-10	-1.63442	-2.85769e-10	3.34042e-05	-1.80995	-2.85769e-10	3.35129e-05	-1.81013	-2.85769e-10
43131185	chr15:43131185:CT:C	1.42016e-09	-2.08401e-10	-1.25416	5.83808e-05	-2.08401e-10	-1.25164	5.85782e-05	-2.08401e-10	-1.2517
43131361	chr15:43131361:G:A	1.48887e-09	-2.08401e-10	-1.20691	6.10083e-05	-2.08401e-10	-1.20762	6.12272e-05	-2.08401e-10	-1.20747
43131924	chr15:43131924:T:C	1.3686e-09	-0.88191	-0.409229	3.94807e-05	-1.3405	-0.302318	3.9497e-05	-1.34282	-0.303015
43132167	chr15:43132167:G:C	6.2212e-09	-2.08401e-10	0.223038	0.000321644	-2.08401e-10	0.454815	0.000324734	-2.08401e-10	0.460947
43132210	chr15:43132210:T:C	7.85634e-10	-1.84619	-2.85769e-10	3.15566e-05	-1.86685	-2.85769e-10	3.16673e-05	-1.86678	-2.85769e-10
43132833	chr15:43132833:T:C	2.14895e-09	-2.08401e-10	-0.839946	8.97099e-05	-2.08401e-10	-0.822048	8.99869e-05	-2.08401e-10	-0.822395
43132860	chr15:43132860:C:A	1.54501e-08	-2.08401e-10	1.13269	0.000874918	-2.08401e-10	1.4555	0.000884922	-2.08401e-10	1.46344
43133424	chr15:43133424:G:A	3.97197e-09	-2.08401e-10	-0.225664	0.000167148	-2.08401e-10	-0.199751	0.000167715	-2.08401e-10	-0.199794
43133530	chr15:43133530:C:G	2.10958e-09	-2.08401e-10	-0.858439	8.66619e-05	-2.08401e-10	-0.856614	8.69361e-05	-2.08401e-10	-0.856886
43133802	chr15:43133802:C:T	2.15088e-08	-2.08401e-10	1.46354	0.00135238	-2.08401e-10	1.89099	0.0013689	-2.08401e-10	1.89971
43134042	chr15:43134042:C:G	7.70772e-10	-1.86529	-2.85769e-10	3.23599e-05	-1.84171	-2.85769e-10	3.24843e-05	-1.8413	-2.85769e-10
43134346	chr15:43134346:A:G	2.70559e-09	-2.08401e-10	-0.609607	0.000109272	-2.08401e-10	-0.624785	0.00010969	-2.08401e-10	-0.624401
43134398	chr15:43134398:G:T	2.7389e-08	-2.08401e-10	1.70521	0.00170902	-2.08401e-10	2.12505	0.00173055	-2.08401e-10	2.13413
43134428	chr15:43134428:A:G	8.38536e-10	-1.78102	-2.85769e-10	3.75067e-05	-1.69411	-2.85769e-10	3.76124e-05	-1.69473	-2.85769e-10
43134603	chr15:43134603:C:G	1.57327e-08	-2.08401e-10	1.15082	0.00085931	-2.08401e-10	1.4375	0.000864451	-2.08401e-10	1.44004
43134607	chr15:43134607:G:A	4.32281e-09	-2.08401e-10	-0.14102	0.00019464	-2.08401e-10	-0.0474787	0.000195665	-2.08401e-10	-0.0456563
43134967	chr15:43134967:T:C	2.24836e-10	-1.84736	-1.24995	9.04898e-06	-1.86706	-1.24892	9.07867e-06	-1.86722	-1.24891
43135157	chr15:43135157:A:G	2.05877e-09	-2.08401e-10	-0.882815	8.63492e-05	-2.08401e-10	-0.860229	8.66231e-05	-2.08401e-10	-0.860492
43135404	chr15:43135404:C:T	1.71732e-09	-2.08401e-10	-1.06416	7.16221e-05	-2.08401e-10	-1.04723	7.18562e-05	-2.08401e-10	-1.04739
43135912	chr15:43135912:A:T	1.55851e-09	-0.124747	-1.03645	2.67188e-05	-1.05307	-0.980195	2.65227e-05	-1.06036	-0.983697
43136096	chr15:43136096:C:A	1.45137e-09	-2.08401e-10	-1.23242	5.99338e-05	-2.08401e-10	-1.22539	6.01312e-05	-2.08401e-10	-1.22553
43136550	chr15:43136550:T:A	3.53562e-09	-2.08401e-10	-0.342037	0.000172586	-2.08401e-10	-0.167731	0.000174005	-2.08401e-10	-0.162975
43137474	chr15:43137474:G:A	1.79695e-09	-2.08401e-10	-1.01883	7.5117e-05	-2.08401e-10	-0.999582	7.53579e-05	-2.08401e-10	-0.999811
43138349	chr15:43138349:G:A	2.08727e-09	-2.08401e-10	-0.86907	8.84338e-05	-2.08401e-10	-0.836375	8.8709e-05	-2.08401e-10	-0.836697
43138771	chr15:43138771:A:G	5.73077e-09	-2.08401e-10	0.140925	0.000244865	-2.08401e-10	0.182079	0.000245592	-2.08401e-10	0.181613
43139114	chr15:43139114:GTC:G	2.37526e-08	-2.08401e-10	1.56277	0.00146983	-2.08401e-10	1.97428	0.001488	-2.08401e-10	1.98313
43139930	chr15:43139930:C:T	1.69123e-09	-1.07947	-2.85769e-10	9.31658e-05	-0.784249	-2.85769e-10	9.34067e-05	-0.785096	-2.85769e-10
43140100	chr15:43140100:G:A	5.4894e-09	-2.08401e-10	0.0978936	0.000281094	-2.08401e-10	0.32006	0.000283723	-2.08401e-10	0.325941
43140175	chr15:43140175:C:T	1.48887e-09	-2.08401e-10	-1.20691	6.10083e-05	-2.08401e-10	-1.20762	6.12272e-05	-2.08401e-10	-1.20747
43140279	chr15:43140279:C:T	2.28655e-09	-2.08401e-10	-0.777883	9.63523e-05	-2.08401e-10	-0.750618	9.66414e-05	-2.08401e-10	-0.751052
43140377	chr15:43140377:T:G	2.07785e-09	-2.08401e-10	-0.873591	8.80187e-05	-2.08401e-10	-0.841079	8.82929e-05	-2.08401e-10	-0.8414
43140993	chr15:43140993:T:C	1.67838e-09	-2.08401e-10	-1.08709	7.02065e-05	-2.08401e-10	-1.06719	7.04247e-05	-2.08401e-10	-1.06751
43141143	chr15:43141143:C:T	8.27386e-10	-1.79441	-2.85769e-10	3.2275e-05	-1.84433	-2.85769e-10	3.23783e-05	-1.84457	-2.85769e-10
43142092	chr15:43142092:A:G	2.70184e-09	-2.08401e-10	-0.610993	0.000126084	-2.08401e-10	-0.481682	0.000127028	-2.08401e-10	-0.477652
43142319	chr15:43142319:C:T	5.10845e-10	-1.85454	-0.42208	2.11656e-05	-1.86947	-0.396778	2.12353e-05	-1.86956	-0.396837
43142392	chr15:43142392:T:G	2.18247e-09	-2.08401e-10	-0.824467	8.60443e-05	-2.08401e-10	-0.863767	8.64155e-05	-2.08401e-10	-0.862892
43142732	chr15:43142732:G:A	1.28356e-09	-1.41995	0.0646608	4.04352e-05	-1.65254	0.0336157	4.04756e-05	-1.65498	0.0336245
43142870	chr15:43142870:A:G	1.91687e-09	-2.08401e-10	-0.954232	7.87245e-05	-2.08401e-10	-0.952675	7.89764e-05	-2.08401e-10	-0.952911
43143958	chr15:43143958:A:G	3.93835e-09	-2.08401e-10	-0.234165	0.000154164	-2.08401e-10	-0.280612	0.000154875	-2.08401e-10	-0.279441
43144212	chr15:43144212:A:G	6.38111e-10	-1.48937	-0.564796	2.35052e-05	-1.73197	-0.429434	2.35051e-05	-1.73438	-0.430461
43145490	chr15:43145490:C:A	1.42449e-09	-2.08401e-10	-1.25111	5.82353e-05	-2.08401e-10	-1.25414	5.84391e-05	-2.08401e-10	-1.25407
43146693	chr15:43146693:G:A	1.69252e-09	-2.08401e-10	-1.07871	7.08276e-05	-2.08401e-10	-1.05838	7.10472e-05	-2.08401e-10	-1.05871
43146839	chr15:43146839:A:G	1.48982e-09	-2.08401e-10	-1.20627	6.14311e-05	-2.08401e-10	-1.20071	6.1635e-05	-2.08401e-10	-1.20083
43146952	chr15:43146952:A:G	1.46849e-09	-2.08401e-10	-1.22069	6.01806e-05	-2.08401e-10	-1.22128	6.03951e-05	-2.08401e-10	-1.22115
43147110	chr15:43147110:C:T	2.04273e-09	-2.08401e-10	-0.890639	8.64619e-05	-2.08401e-10	-0.858926	8.67319e-05	-2.08401e-10	-0.859237
43147588	chr15:43147588:G:C	1.48291e-09	-0.599577	-0.611346	4.15469e-05	-1.08125	-0.510552	4.14953e-05	-1.08503	-0.511452
43148324	chr15:43148324:G:A	2.5218e-09	-0.261478	-0.418474	5.16457e-05	-1.0921	-0.282127	5.10434e-05	-1.09978	-0.289605
43148721	chr15:43148721:A:G	1.64024e-09	-2.08401e-10	-1.11008	6.90608e-05	-2.08401e-10	-1.08364	6.92842e-05	-2.08401e-10	-1.08384
43149169	chr15:43149169:T:C	1.5177e-09	-0.915961	-0.271766	5.43129e-05	-1.07409	-0.249781	5.41893e-05	-1.07933	-0.250245
43149688	chr15:43149688:C:T	1.59934e-09	-2.08401e-10	-1.13534	6.64886e-05	-2.08401e-10	-1.1216	6.67074e-05	-2.08401e-10	-1.12174
43150121	chr15:43150121:T:G	1.45067e-09	-2.08401e-10	-1.2329	6.03409e-05	-2.08401e-10	-1.21862	6.05314e-05	-2.08401e-10	-1.2189
43150274	chr15:43150274:A:G	1.60467e-09	-2.08401e-10	-1.13201	6.88126e-05	-2.08401e-10	-1.08724	6.91485e-05	-2.08401e-10	-1.0858
43152020	chr15:43152020:T:C	1.4641e-09	-2.08401e-10	-1.22369	6.00041e-05	-2.08401e-10	-1.22422	6.02178e-05	-2.08401e-10	-1.22409
43152417	chr15:43152417:CAG:C	1.89855e-08	-2.08401e-10	1.33875	0.00117989	-2.08401e-10	1.75455	0.00119408	-2.08401e-10	1.76307
43152697	chr15:43152697:G:T	2.41702e-08	-2.08401e-10	1.58019	0.00153127	-2.08401e-10	2.01522	0.00155021	-2.08401e-10	2.02409
43152722	chr15:43152722:A:C	1.59618e-09	-2.08401e-10	-1.13731	6.54139e-05	-2.08401e-10	-1.13789	6.56547e-05	-2.08401e-10	-1.13765
43152984	chr15:43152984:C:G	2.09637e-09	-2.08401e-10	-0.864718	8.88356e-05	-2.08401e-10	-0.831842	8.9112e-05	-2.08401e-10	-0.832165
43153594	chr15:43153594:T:C	1.98707e-09	-2.08401e-10	-0.918265	8.81181e-05	-2.08401e-10	-0.839951	8.86497e-05	-2.08401e-10	-0.837367
43154551	chr15:43154551:G:A	7.97783e-10	-1.83084	-2.85769e-10	3.39484e-05	-1.79379	-2.85769e-10	3.40531e-05	-1.79414	-2.85769e-10
43156886	chr15:43156886:T:C	2.19197e-09	-2.08401e-10	-0.820126	9.30392e-05	-2.08401e-10	-0.785608	9.33275e-05	-2.08401e-10	-0.785944
43157986	chr15:43157986:C:T	4.07195e-09	-2.08401e-10	-0.200803	0.000162801	-2.08401e-10	-0.226099	0.000163473	-2.08401e-10	-0.225413
43158003	chr15:43158003:G:T	5.77789e-10	-1.10872	-1.04475	1.76862e-05	-1.45821	-0.987632	1.76908e-05	-1.4609	-0.988113
43158552	chr15:43158552:T:C	1.63157e-09	-2.08401e-10	-1.11538	6.68671e-05	-2.08401e-10	-1.11592	6.71146e-05	-2.08401e-10	-1.11566
43159449	chr15:43159449:A:G	1.45823e-09	-2.08401e-10	-1.2277	5.97638e-05	-2.08401e-10	-1.22823	5.99761e-05	-2.08401e-10	-1.22811
43159762	chr15:43159762:C:T	2.36508e-09	-2.08401e-10	-0.744115	9.88998e-05	-2.08401e-10	-0.724521	9.92021e-05	-2.08401e-10	-0.7249
43159897	chr15:43159897:T:A	1.44132e-09	-2.08401e-10	-1.23937	5.93673e-05	-2.08401e-10	-1.23488	5.95643e-05	-2.08401e-10	-1.235
43160090	chr15:43160090:C:A	2.3068e-08	-2.08401e-10	1.53352	0.00135426	-2.08401e-10	1.89238	0.00136559	-2.08401e-10	1.89729
43160101	chr15:43160101:T:C	2.3444e-09	-2.08401e-10	-0.752896	9.78254e-05	-2.08401e-10	-0.735445	9.82395e-05	-2.08401e-10	-0.734651
43160567	chr15:43160567:CAAT:C	3.79102e-09	-2.08401e-10	-0.272289	0.0001587	-2.08401e-10	-0.251613	0.000159197	-2.08401e-10	-0.251915
43160858	chr15:43160858:C:G	1.23752e-08	0.239065	0.671703	0.000163829	-1.13788	0.918072	0.000161587	-1.14325	0.906233
43160933	chr15:43160933:AATAAG:A	2.2377e-09	-0.799476	-2.85769e-10	0.000108747	-0.629603	-2.85769e-10	0.000109122	-0.629594	-2.85769e-10
43161467	chr15:43161467:T:TA	8.21977e-10	-1.49695	-0.304021	2.8919e-05	-1.70317	-0.250963	2.88876e-05	-1.70528	-0.253364
43161853	chr15:43161853:G:A	1.43043e-09	-2.08401e-10	-1.24695	5.86332e-05	-2.08401e-10	-1.24733	5.88389e-05	-2.08401e-10	-1.24726
43162284	chr15:43162284:T:C	1.49965e-09	-2.08401e-10	-1.1997	6.15013e-05	-2.08401e-10	-1.19957	6.17242e-05	-2.08401e-10	-1.19938
43162288	chr15:43162288:C:T	1.45734e-09	-2.08401e-10	-1.22831	5.97275e-05	-2.08401e-10	-1.22884	5.99395e-05	-2.08401e-10	-1.22872
43162843	chr15:43162843:A:C	2.36807e-09	-2.08401e-10	-0.742852	9.90023e-05	-2.08401e-10	-0.723486	9.93042e-05	-2.08401e-10	-0.723871
43162934	chr15:43162934:A:G	1.93808e-09	-2.08401e-10	-0.94323	8.41592e-05	-2.08401e-10	-0.885919	8.44272e-05	-2.08401e-10	-0.88617
43163004	chr15:43163004:T:C	1.45975e-09	-2.08401e-10	-1.22666	5.98253e-05	-2.08401e-10	-1.2272	6.00379e-05	-2.08401e-10	-1.22708
43163699	chr15:43163699:G:A	1.64827e-09	-2.08401e-10	-1.1052	6.75407e-05	-2.08401e-10	-1.1059	6.77914e-05	-2.08401e-10	-1.10562
43163907	chr15:43163907:C:T	1.45814e-09	-2.08401e-10	-1.22776	5.97602e-05	-2.08401e-10	-1.22829	5.99724e-05	-2.08401e-10	-1.22817
43164170	chr15:43164170:G:T	1.44207e-09	-2.08401e-10	-1.23884	5.93382e-05	-2.08401e-10	-1.23538	5.95393e-05	-2.08401e-10	-1.23542
43165123	chr15:43165123:CTAT:C	2.11339e-09	-2.08401e-10	-0.856632	8.95861e-05	-2.08401e-10	-0.823429	8.98647e-05	-2.08401e-10	-0.823754
43166154	chr15:43166154:T:C	1.91943e-09	-2.08401e-10	-0.952897	7.78749e-05	-2.08401e-10	-0.963526	7.81631e-05	-2.08401e-10	-0.963261
43166561	chr15:43166561:T:C	2.08152e-09	-2.08401e-10	-0.871828	9.17052e-05	-2.08401e-10	-0.80005	9.21496e-05	-2.08401e-10	-0.798646
43166850	chr15:43166850:G:C	1.66514e-09	-2.08401e-10	-1.09502	7.0199e-05	-2.08401e-10	-1.06729	7.04254e-05	-2.08401e-10	-1.06751
43167108	chr15:43167108:G:T	1.45796e-09	-2.08401e-10	-1.22789	5.97513e-05	-2.08401e-10	-1.22844	5.99635e-05	-2.08401e-10	-1.22832
43167170	chr15:43167170:C:T	7.96407e-10	-1.60721	-0.225363	2.67774e-05	-1.77701	-0.254064	2.6827e-05	-1.77863	-0.254023
43167259	chr15:43167259:G:A	4.97151e-10	-1.63664	-0.667148	1.93493e-05	-1.81426	-0.541713	1.93673e-05	-1.8158	-0.542672
43167391	chr15:43167391:C:T	2.24393e-09	-2.08401e-10	-0.796695	9.37399e-05	-2.08401e-10	-0.778105	9.40283e-05	-2.08401e-10	-0.778464
43167909	chr15:43167909:G:A	1.45047e-09	-2.08401e-10	-1.23304	5.94456e-05	-2.08401e-10	-1.23357	5.96562e-05	-2.08401e-10	-1.23346
43167993	chr15:43167993:G:A	5.06803e-10	-1.58927	-0.695287	1.92242e-05	-1.78955	-0.572906	1.92362e-05	-1.79141	-0.573856
43168009	chr15:43168009:AGGCACTC:A	1.62464e-09	-2.08401e-10	-1.11964	6.76138e-05	-2.08401e-10	-1.10482	6.7834e-05	-2.08401e-10	-1.105
43168014	chr15:43168014:C:T	1.83205e-09	-2.08401e-10	-0.99949	8.03936e-05	-2.08401e-10	-0.931695	8.08575e-05	-2.08401e-10	-0.929371
43168311	chr15:43168311:G:A	1.45774e-09	-2.08401e-10	-1.22804	5.97437e-05	-2.08401e-10	-1.22857	5.99558e-05	-2.08401e-10	-1.22845
43168636	chr15:43168636:A:G	1.48059e-09	-0.653117	-0.559371	3.40277e-05	-1.35682	-0.43463	3.36986e-05	-1.3631	-0.441506
43168746	chr15:43168746:C:G	7.99375e-10	-1.82885	-2.85769e-10	3.17005e-05	-1.8623	-2.85769e-10	3.18053e-05	-1.86243	-2.85769e-10
43168857	chr15:43168857:T:A	1.45427e-09	-2.08401e-10	-1.23042	5.98807e-05	-2.08401e-10	-1.22627	6.00812e-05	-2.08401e-10	-1.22636
43169471	chr15:43169471:G:T	2.03771e-08	-2.08401e-10	1.40949	0.00113015	-2.08401e-10	1.71148	0.00113706	-2.08401e-10	1.71414
43170162	chr15:43170162:A:T	1.18664e-08	-2.08401e-10	0.868786	0.000504914	-2.08401e-10	0.905758	0.000506598	-2.08401e-10	0.905658
43170502	chr15:43170502:T:A	1.43248e-09	-2.08401e-10	-1.24552	5.89419e-05	-2.08401e-10	-1.24208	5.91418e-05	-2.08401e-10	-1.24212
43171106	chr15:43171106:C:T	1.67523e-09	-2.08401e-10	-1.08898	6.86571e-05	-2.08401e-10	-1.08951	6.89128e-05	-2.08401e-10	-1.08922
43171628	chr15:43171628:T:G	2.23864e-08	-2.08401e-10	1.50353	0.00140936	-2.08401e-10	1.93226	0.00142668	-2.08401e-10	1.94105
43171630	chr15:43171630:T:G	2.11576e-08	-2.08401e-10	1.44707	0.00132642	-2.08401e-10	1.87161	0.00134261	-2.08401e-10	1.88032
43172044	chr15:43172044:T:A	3.4955e-09	-2.08401e-10	-0.353451	0.000155973	-2.08401e-10	-0.268946	0.000156768	-2.08401e-10	-0.26729
43172122	chr15:43172122:T:G	1.65541e-09	-2.08401e-10	-1.10088	6.89523e-05	-2.08401e-10	-1.08521	6.91762e-05	-2.08401e-10	-1.0854
43172905	chr15:43172905:T:G	2.08959e-08	-2.08401e-10	1.43463	0.00116075	-2.08401e-10	1.7382	0.00116786	-2.08401e-10	1.74087
43173035	chr15:43173035:G:A	9.26371e-10	-1.68141	-2.85769e-10	3.57392e-05	-1.74238	-2.85769e-10	3.5862e-05	-1.74238	-2.85769e-10
43173188	chr15:43173188:T:C	2.24928e-09	-2.08401e-10	-0.794317	9.39599e-05	-2.08401e-10	-0.775761	9.42489e-05	-2.08401e-10	-0.77612
43173221	chr15:43173221:A:G	7.73381e-10	-1.86191	-2.85769e-10	3.14727e-05	-1.86951	-2.85769e-10	3.15829e-05	-1.86944	-2.85769e-10
43173341	chr15:43173341:A:G	1.45736e-09	-2.08401e-10	-1.2283	5.97282e-05	-2.08401e-10	-1.22882	5.99403e-05	-2.08401e-10	-1.22871
43173415	chr15:43173415:A:T	3.49443e-09	-2.08401e-10	-0.353755	0.000169392	-2.08401e-10	-0.186411	0.000170784	-2.08401e-10	-0.181658
43173695	chr15:43173695:C:T	1.57332e-09	-2.08401e-10	-1.15174	6.61399e-05	-2.08401e-10	-1.12686	6.63352e-05	-2.08401e-10	-1.12734
43173840	chr15:43173840:T:G	2.8093e-09	-2.08401e-10	-0.571989	0.000134026	-2.08401e-10	-0.420599	0.000135047	-2.08401e-10	-0.416438
43174064	chr15:43174064:A:G	1.63627e-09	-2.08401e-10	-1.1125	6.808e-05	-2.08401e-10	-1.09795	6.83046e-05	-2.08401e-10	-1.09808
43174568	chr15:43174568:A:G	2.62088e-09	-2.08401e-10	-0.641416	0.000109516	-2.08401e-10	-0.622558	0.000109989	-2.08401e-10	-0.621675
43174754	chr15:43174754:A:C	2.25972e-09	-2.08401e-10	-0.789686	9.60278e-05	-2.08401e-10	-0.753991	9.63242e-05	-2.08401e-10	-0.75434
43175644	chr15:43175644:G:A	2.35015e-09	-2.08401e-10	-0.750446	0.00010864	-2.08401e-10	-0.630594	0.000109414	-2.08401e-10	-0.626921
43175860	chr15:43175860:T:C	2.31081e-09	-2.08401e-10	-0.767327	0.000106613	-2.08401e-10	-0.649421	0.000107367	-2.08401e-10	-0.645804
43175902	chr15:43175902:A:G	1.53454e-09	-2.08401e-10	-1.1767	6.30941e-05	-2.08401e-10	-1.174	6.33037e-05	-2.08401e-10	-1.17411
43175986	chr15:43175986:T:C	1.41513e-09	-2.08401e-10	-1.2577	5.79649e-05	-2.08401e-10	-1.25879	5.81644e-05	-2.08401e-10	-1.25879
43176354	chr15:43176354:G:A	1.51743e-09	-2.08401e-10	-1.18791	6.23813e-05	-2.08401e-10	-1.18536	6.2589e-05	-2.08401e-10	-1.18547
43176431	chr15:43176431:C:A	9.13494e-09	-2.08401e-10	0.607181	0.000521213	-2.08401e-10	0.93753	0.000526814	-2.08401e-10	0.944788
43176518	chr15:43176518:G:A	7.23368e-09	-2.08401e-10	0.373822	0.000403756	-2.08401e-10	0.682182	0.000407909	-2.08401e-10	0.688986
43176778	chr15:43176778:G:A	2.4527e-09	-0.707736	-2.85769e-10	8.77402e-05	-0.844249	-2.85769e-10	8.79281e-05	-0.845539	-2.85769e-10
43176834	chr15:43176834:G:A	1.50507e-09	-2.08401e-10	-1.19609	6.18632e-05	-2.08401e-10	-1.1937	6.20695e-05	-2.08401e-10	-1.1938
43176952	chr15:43176952:A:G	2.53736e-08	-2.08401e-10	1.62878	0.00155651	-2.08401e-10	2.03157	0.00157582	-2.08401e-10	2.04047
43177203	chr15:43177203:G:A	1.73555e-08	-2.08401e-10	1.24898	0.00103666	-2.08401e-10	1.62513	0.00104894	-2.08401e-10	1.63348
43178418	chr15:43178418:C:T	2.03194e-09	-2.08401e-10	-0.895933	8.85398e-05	-2.08401e-10	-0.835177	8.87503e-05	-2.08401e-10	-0.836232
43178485	chr15:43178485:A:G	2.14898e-09	-2.08401e-10	-0.839933	9.03358e-05	-2.08401e-10	-0.815095	9.06243e-05	-2.08401e-10	-0.815337
43178505	chr15:43178505:C:T	1.62396e-09	-2.08401e-10	-1.12006	6.75843e-05	-2.08401e-10	-1.10525	6.78044e-05	-2.08401e-10	-1.10543
43179026	chr15:43179026:T:C	4.58421e-09	-2.08401e-10	-0.0823077	0.000192482	-2.08401e-10	-0.0586278	0.000193001	-2.08401e-10	-0.0593617
43180538	chr15:43180538:A:G	1.61158e-09	-1.12771	-2.85769e-10	5.81054e-05	-1.25637	-2.85769e-10	5.82344e-05	-1.25758	-2.85769e-10
43180701	chr15:43180701:T:C	8.31723e-09	-2.08401e-10	0.513404	0.000407811	-2.08401e-10	0.692174	0.000409709	-2.08401e-10	0.693387
43180955	chr15:43180955:T:C	2.50148e-09	-2.08401e-10	-0.688042	0.000116421	-2.08401e-10	-0.561414	0.000117274	-2.08401e-10	-0.557545
43181490	chr15:43181490:T:C	1.82451e-09	-2.08401e-10	-1.00361	7.63071e-05	-2.08401e-10	-0.983863	7.65514e-05	-2.08401e-10	-0.984097
43181989	chr15:43181989:T:TA	1.37846e-08	-2.08401e-10	1.01863	0.000582689	-2.08401e-10	1.04902	0.00058478	-2.08401e-10	1.04918
43182291	chr15:43182291:C:T	2.2167e-09	-2.08401e-10	-0.808906	9.41419e-05	-2.08401e-10	-0.773826	9.4433e-05	-2.08401e-10	-0.774168
43182544	chr15:43182544:C:T	9.38015e-09	-2.08401e-10	0.63367	0.000534826	-2.08401e-10	0.963312	0.0005406	-2.08401e-10	0.970621
43182654	chr15:43182654:G:A	8.27577e-09	-2.08401e-10	0.508406	0.000459462	-2.08401e-10	0.811427	0.000464327	-2.08401e-10	0.818529
43185390	chr15:43185390:A:G	5.82774e-09	-2.08401e-10	0.157704	0.000246402	-2.08401e-10	0.188335	0.000247204	-2.08401e-10	0.188154
43185740	chr15:43185740:G:A	8.19409e-10	-1.8041	-2.85769e-10	3.73572e-05	-1.6981	-2.85769e-10	3.74514e-05	-1.69901	-2.85769e-10
43185911	chr15:43185911:C:T	1.45844e-09	-2.08401e-10	-1.22756	5.9772e-05	-2.08401e-10	-1.22809	5.99843e-05	-2.08401e-10	-1.22798
43185915	chr15:43185915:G:C	5.35686e-10	-1.01019	-1.21894	1.48053e-05	-1.40895	-1.21469	1.48258e-05	-1.41205	-1.21364
43186289	chr15:43186289:C:T	1.73438e-09	-1.05428	-2.85769e-10	6.68772e-05	-1.11577	-2.85769e-10	6.69468e-05	-1.11816	-2.85769e-10
43186313	chr15:43186313:C:T	1.65983e-09	-0.667334	-0.430877	3.85974e-05	-1.4119	-0.253542	3.81806e-05	-1.4175	-0.262231
43186599	chr15:43186599:A:G	1.33617e-09	-1.70342	0.388301	6.56118e-05	-1.61464	0.479762	6.54902e-05	-1.61603	0.475872
43186688	chr15:43186688:TA:T	2.11786e-09	-2.08401e-10	-0.854519	8.98433e-05	-2.08401e-10	-0.820562	9.01232e-05	-2.08401e-10	-0.820882
43187130	chr15:43187130:C:T	5.47921e-10	-1.00342	-1.20313	1.50721e-05	-1.40533	-1.20045	1.50951e-05	-1.40846	-1.19924
43188802	chr15:43188802:T:A	1.45849e-09	-2.08401e-10	-1.22752	5.97742e-05	-2.08401e-10	-1.22806	5.99865e-05	-2.08401e-10	-1.22794
43189210	chr15:43189210:G:A	1.49519e-09	-2.08401e-10	-1.20268	6.1452e-05	-2.08401e-10	-1.20037	6.16574e-05	-2.08401e-10	-1.20047
43189421	chr15:43189421:T:G	1.8161e-09	-2.08401e-10	-1.00823	7.60444e-05	-2.08401e-10	-0.987312	7.62906e-05	-2.08401e-10	-0.98751
43189627	chr15:43189627:C:A	2.25686e-09	-2.08401e-10	-0.790952	9.59524e-05	-2.08401e-10	-0.754777	9.62487e-05	-2.08401e-10	-0.755124
43189929	chr15:43189929:G:A	2.3418e-08	-2.08401e-10	1.54858	0.00148375	-2.08401e-10	1.9837	0.00150207	-2.08401e-10	1.99254
43190558	chr15:43190558:G:A	1.45823e-09	-2.08401e-10	-1.2277	5.97638e-05	-2.08401e-10	-1.22823	5.99761e-05	-2.08401e-10	-1.22811
43191339	chr15:43191339:T:C	3.96117e-10	-1.30814	-1.22283	1.25827e-05	-1.5871	-1.19921	1.25963e-05	-1.58921	-1.19945
43192430	chr15:43192430:C:T	7.75937e-10	-1.85861	-2.85769e-10	3.26617e-05	-1.83243	-2.85769e-10	3.27893e-05	-1.83196	-2.85769e-10
43192928	chr15:43192928:A:G	1.48178e-09	-2.08401e-10	-1.21168	6.07203e-05	-2.08401e-10	-1.21235	6.09376e-05	-2.08401e-10	-1.21221
43193536	chr15:43193536:G:A	2.38796e-08	-2.08401e-10	1.5681	0.00151477	-2.08401e-10	2.00439	0.00153351	-2.08401e-10	2.01325
43193798	chr15:43193798:T:C	1.42627e-09	-2.08401e-10	-1.24986	5.82538e-05	-2.08401e-10	-1.25382	5.84564e-05	-2.08401e-10	-1.25378
43193929	chr15:43193929:G:A	1.48786e-09	-2.08401e-10	-1.20759	6.11433e-05	-2.08401e-10	-1.20541	6.13478e-05	-2.08401e-10	-1.2055
43195500	chr15:43195500:A:G	8.72305e-10	-1.74154	-2.85769e-10	3.30106e-05	-1.8218	-2.85769e-10	3.31362e-05	-1.82143	-2.85769e-10
43196035	chr15:43196035:C:CAGG	2.85222e-08	-2.08401e-10	1.74576	0.00178336	-2.08401e-10	2.16763	0.00180589	-2.08401e-10	2.17675
43196518	chr15:43196518:C:CCT	1.89234e-09	-2.08401e-10	-0.967111	7.90897e-05	-2.08401e-10	-0.948047	7.93502e-05	-2.08401e-10	-0.948188
43196904	chr15:43196904:G:C	2.30861e-09	-2.08401e-10	-0.768279	9.8241e-05	-2.08401e-10	-0.731205	9.85437e-05	-2.08401e-10	-0.731559
43197558	chr15:43197558:G:T	2.20865e-09	-2.08401e-10	-0.812544	9.38319e-05	-2.08401e-10	-0.777124	9.41226e-05	-2.08401e-10	-0.777461
43197599	chr15:43197599:TG:T	3.3912e-09	-2.08401e-10	-0.383741	0.00013315	-2.08401e-10	-0.427152	0.000133753	-2.08401e-10	-0.426066
43198138	chr15:43198138:G:A	1.68075e-09	-2.08401e-10	-1.08569	6.99636e-05	-2.08401e-10	-1.07065	7.01963e-05	-2.08401e-10	-1.07076
43199423	chr15:43199423:A:G	2.46593e-09	-2.08401e-10	-0.702356	0.000103312	-2.08401e-10	-0.680872	0.000103651	-2.08401e-10	-0.681034
43200723	chr15:43200723:C:T	2.1509e-09	-2.08401e-10	-0.839037	9.04191e-05	-2.08401e-10	-0.814174	9.07078e-05	-2.08401e-10	-0.814416
43202091	chr15:43202091:ACT:A	2.2714e-08	-2.08401e-10	1.51806	0.00143118	-2.08401e-10	1.94763	0.00144868	-2.08401e-10	1.95635
43202331	chr15:43202331:G:A	1.41347e-09	-2.08401e-10	-1.25888	5.79582e-05	-2.08401e-10	-1.25891	5.81574e-05	-2.08401e-10	-1.25891
43202533	chr15:43202533:T:C	1.96391e-08	-2.08401e-10	1.3726	0.00122841	-2.08401e-10	1.79485	0.00124316	-2.08401e-10	1.80336
43202618	chr15:43202618:C:A	1.36615e-09	-0.761388	-0.53154	3.99784e-05	-1.20843	-0.421855	3.99359e-05	-1.21189	-0.422893
43202821	chr15:43202821:G:T	1.50576e-09	-2.08401e-10	-1.19563	6.19366e-05	-2.08401e-10	-1.19252	6.21396e-05	-2.08401e-10	-1.19268
43202924	chr15:43202924:G:T	1.68809e-08	-2.08401e-10	1.22126	0.0010434	-2.08401e-10	1.63161	0.00105569	-2.08401e-10	1.63989
43202969	chr15:43202969:T:A	1.6947e-09	-2.08401e-10	-1.07742	7.06497e-05	-2.08401e-10	-1.0609	7.0878e-05	-2.08401e-10	-1.0611
43203014	chr15:43203014:T:C	3.52025e-09	-2.08401e-10	-0.346394	0.000172428	-2.08401e-10	-0.16865	0.000173859	-2.08401e-10	-0.163817
43203025	chr15:43203025:T:C	1.45197e-09	-2.08401e-10	-1.232	5.97775e-05	-2.08401e-10	-1.228	5.99797e-05	-2.08401e-10	-1.22805
43203127	chr15:43203127:G:T	1.60752e-09	-2.08401e-10	-1.13023	6.6825e-05	-2.08401e-10	-1.11655	6.70459e-05	-2.08401e-10	-1.11668
43203539	chr15:43203539:T:A	2.33585e-09	-2.08401e-10	-0.75655	9.17721e-05	-2.08401e-10	-0.79932	9.2176e-05	-2.08401e-10	-0.798359
43203542	chr15:43203542:G:A	1.41501e-09	-2.08401e-10	-1.25779	5.79629e-05	-2.08401e-10	-1.25883	5.81623e-05	-2.08401e-10	-1.25882
43203598	chr15:43203598:T:C	7.67896e-10	-1.86903	-2.85769e-10	3.16923e-05	-1.86256	-2.85769e-10	3.18089e-05	-1.86231	-2.85769e-10
43203844	chr15:43203844:A:T	1.33968e-09	-0.682215	-0.630279	3.82738e-05	-1.14508	-0.528785	3.82289e-05	-1.14872	-0.529749
43204073	chr15:43204073:C:T	1.75375e-09	-1.04317	-2.85769e-10	8.86576e-05	-0.833847	-2.85769e-10	8.89477e-05	-0.834011	-2.85769e-10
43204514	chr15:43204514:T:C	2.27037e-09	-2.08401e-10	-0.784981	9.18835e-05	-2.08401e-10	-0.798107	9.2229e-05	-2.08401e-10	-0.797785
43205303	chr15:43205303:T:C	1.42301e-09	-2.08401e-10	-1.25215	5.84719e-05	-2.08401e-10	-1.25008	5.86701e-05	-2.08401e-10	-1.25013
43205922	chr15:43205922:C:T	2.18016e-09	-2.08401e-10	-0.825528	0.000100124	-2.08401e-10	-0.712219	0.000100808	-2.08401e-10	-0.70884
43206015	chr15:43206015:G:C	1.47907e-09	-2.08401e-10	-1.21351	6.08115e-05	-2.08401e-10	-1.21085	6.10122e-05	-2.08401e-10	-1.21098
43206161	chr15:43206161:A:G	1.52211e-09	-2.08401e-10	-1.18483	6.25824e-05	-2.08401e-10	-1.18214	6.27904e-05	-2.08401e-10	-1.18226
43206678	chr15:43206678:T:C	2.17088e-09	-2.08401e-10	-0.829793	9.96458e-05	-2.08401e-10	-0.717008	0.000100324	-2.08401e-10	-0.713653
43207195	chr15:43207195:G:A	1.37866e-09	-1.28381	-2.85769e-10	4.84791e-05	-1.4375	-2.85769e-10	4.86952e-05	-1.43648	-2.85769e-10
43207560	chr15:43207560:A:G	1.41541e-09	-2.08401e-10	-1.25751	5.7968e-05	-2.08401e-10	-1.25874	5.81676e-05	-2.08401e-10	-1.25873
43207928	chr15:43207928:T:C	1.53845e-09	-2.08401e-10	-1.17415	6.32695e-05	-2.08401e-10	-1.17123	6.34793e-05	-2.08401e-10	-1.17135
43208523	chr15:43208523:G:A	2.48526e-09	-2.08401e-10	-0.694548	0.000105981	-2.08401e-10	-0.655368	0.000106283	-2.08401e-10	-0.65595
43208779	chr15:43208779:T:C	9.30583e-09	-2.08401e-10	0.625715	0.00052113	-2.08401e-10	0.937371	0.000526541	-2.08401e-10	0.94427
43208869	chr15:43208869:T:C	2.09327e-08	-2.08401e-10	1.43639	0.00131679	-2.08401e-10	1.86433	0.00133279	-2.08401e-10	1.87297
43209102	chr15:43209102:AAGC:A	8.91152e-10	-1.72017	-2.85769e-10	3.3454e-05	-1.80846	-2.85769e-10	3.35828e-05	-1.80805	-2.85769e-10
43209644	chr15:43209644:G:A	2.20459e-09	-2.08401e-10	-0.814383	9.29583e-05	-2.08401e-10	-0.786478	9.3253e-05	-2.08401e-10	-0.786743
43209760	chr15:43209760:G:A	8.63558e-09	-2.08401e-10	0.550965	0.000444635	-2.08401e-10	0.778625	0.000446964	-2.08401e-10	0.780419
43209880	chr15:43209880:G:A	1.41365e-09	-2.08401e-10	-1.25875	5.80353e-05	-2.08401e-10	-1.25758	5.82334e-05	-2.08401e-10	-1.2576
43209898	chr15:43209898:T:C	8.32141e-09	-2.08401e-10	0.513906	0.000464391	-2.08401e-10	0.822097	0.000469105	-2.08401e-10	0.828768
43210104	chr15:43210104:C:T	4.96371e-10	-1.0469	-1.25845	1.37325e-05	-1.44155	-1.25731	1.37426e-05	-1.44445	-1.25711
43210982	chr15:43210982:A:G	1.4329e-09	-2.08401e-10	-1.24523	5.88154e-05	-2.08401e-10	-1.24423	5.90133e-05	-2.08401e-10	-1.2443
43211244	chr15:43211244:G:A	1.4815e-09	-2.08401e-10	-1.21187	6.0914e-05	-2.08401e-10	-1.20917	6.11149e-05	-2.08401e-10	-1.2093
43212266	chr15:43212266:G:A	1.51244e-09	-2.08401e-10	-1.1912	6.26959e-05	-2.08401e-10	-1.18033	6.28974e-05	-2.08401e-10	-1.18055
43212285	chr15:43212285:C:G	1.49172e-09	-2.08401e-10	-1.20499	6.13434e-05	-2.08401e-10	-1.20214	6.15449e-05	-2.08401e-10	-1.20229
43212542	chr15:43212542:CAATT:C	9.84788e-09	-2.08401e-10	0.682331	0.000553837	-2.08401e-10	0.998242	0.000559649	-2.08401e-10	1.00525
43213055	chr15:43213055:G:T	1.41982e-09	-2.08401e-10	-1.2544	5.83584e-05	-2.08401e-10	-1.25203	5.85563e-05	-2.08401e-10	-1.25207
43213390	chr15:43213390:C:T	2.60325e-09	-2.08401e-10	-0.648166	0.000122113	-2.08401e-10	-0.513685	0.000123016	-2.08401e-10	-0.509744
43213484	chr15:43213484:G:A	1.45016e-09	-2.08401e-10	-1.23325	5.95629e-05	-2.08401e-10	-1.2316	5.97657e-05	-2.08401e-10	-1.23163
43213593	chr15:43213593:C:T	6.66195e-09	-2.08401e-10	0.291487	0.000265128	-2.08401e-10	0.261584	0.000266294	-2.08401e-10	0.262542
43213695	chr15:43213695:A:G	9.2406e-09	-2.08401e-10	0.618681	0.000516895	-2.08401e-10	0.929211	0.000522252	-2.08401e-10	0.936092
43214114	chr15:43214114:G:A	9.76709e-09	-2.08401e-10	0.674093	0.000548941	-2.08401e-10	0.989362	0.000554694	-2.08401e-10	0.996357
43214313	chr15:43214313:G:A	3.13736e-09	-2.08401e-10	-0.461543	0.000137516	-2.08401e-10	-0.394887	0.000138154	-2.08401e-10	-0.393688
43215195	chr15:43215195:C:T	2.26668e-08	-2.08401e-10	1.51598	0.00143445	-2.08401e-10	1.94991	0.00145204	-2.08401e-10	1.95867
43215607	chr15:43215607:G:GGCC	2.68529e-09	-2.08401e-10	-0.617136	0.000126363	-2.08401e-10	-0.479473	0.000127309	-2.08401e-10	-0.475441
43215768	chr15:43215768:C:T	1.41358e-09	-2.08401e-10	-1.2588	5.79692e-05	-2.08401e-10	-1.25872	5.81679e-05	-2.08401e-10	-1.25873
43215876	chr15:43215876:G:T	1.58958e-08	-2.08401e-10	1.16113	0.000869462	-2.08401e-10	1.44925	0.000874638	-2.08401e-10	1.45175
43215893	chr15:43215893:C:T	2.60422e-09	-2.08401e-10	-0.647794	0.000122155	-2.08401e-10	-0.513336	0.000123059	-2.08401e-10	-0.509393
43215955	chr15:43215955:G:A	1.00169e-08	-2.08401e-10	0.699343	0.000564083	-2.08401e-10	1.01657	0.000570018	-2.08401e-10	1.02361
43216006	chr15:43216006:C:T	2.7951e-09	-2.08401e-10	-0.577056	0.000116896	-2.08401e-10	-0.557346	0.000117406	-2.08401e-10	-0.556422
43216532	chr15:43216532:G:C	1.05254e-08	-2.08401e-10	0.748869	0.000594902	-2.08401e-10	1.06977	0.000601212	-2.08401e-10	1.07689
43218179	chr15:43218179:C:T	8.98581e-09	-2.08401e-10	0.590721	0.000501628	-2.08401e-10	0.899229	0.000506814	-2.08401e-10	0.906085
43218605	chr15:43218605:T:C	1.02048e-08	-2.08401e-10	0.717929	0.000575619	-2.08401e-10	1.03682	0.000581686	-2.08401e-10	1.04387
43220361	chr15:43220361:G:A	1.77093e-09	-2.08401e-10	-1.03342	7.39774e-05	-2.08401e-10	-1.01487	7.42153e-05	-2.08401e-10	-1.01509
43220586	chr15:43220586:C:G	8.99063e-09	-2.08401e-10	0.591257	0.000501883	-2.08401e-10	0.899737	0.000507061	-2.08401e-10	0.906572
43220797	chr15:43220797:G:A	2.99664e-09	-2.08401e-10	-0.507434	0.000144154	-2.08401e-10	-0.347749	0.000145284	-2.08401e-10	-0.34337
43220876	chr15:43220876:A:G	9.12355e-09	-2.08401e-10	0.605934	0.000509898	-2.08401e-10	0.915581	0.000515171	-2.08401e-10	0.922439
43221630	chr15:43221630:T:C	9.05963e-09	-2.08401e-10	0.598903	0.000506085	-2.08401e-10	0.908075	0.000511311	-2.08401e-10	0.91492
43222006	chr15:43222006:G:A	9.77981e-09	-2.08401e-10	0.675394	0.000549686	-2.08401e-10	0.990718	0.000555436	-2.08401e-10	0.997695
43222579	chr15:43222579:T:C	1.84217e-08	-2.08401e-10	1.3086	0.00114701	-2.08401e-10	1.72628	0.00116071	-2.08401e-10	1.73473
43222807	chr15:43222807:A:G	1.48006e-09	-2.08401e-10	-1.21284	6.08534e-05	-2.08401e-10	-1.21016	6.10542e-05	-2.08401e-10	-1.2103
43223089	chr15:43223089:G:A	8.72885e-09	-2.08401e-10	0.561708	0.000486322	-2.08401e-10	0.868241	0.000491313	-2.08401e-10	0.875022
43223172	chr15:43223172:C:G	7.78846e-10	-1.85487	-2.85769e-10	3.28748e-05	-1.82592	-2.85769e-10	3.30045e-05	-1.82541	-2.85769e-10
43223212	chr15:43223212:G:A	9.22568e-09	-2.08401e-10	0.617065	0.000516351	-2.08401e-10	0.928158	0.0005217	-2.08401e-10	0.935033
43223248	chr15:43223248:T:C	1.3201e-08	-2.08401e-10	0.975366	0.000714397	-2.08401e-10	1.25281	0.000718573	-2.08401e-10	1.25521
43223729	chr15:43223729:C:A	1.81799e-08	-2.08401e-10	1.29539	0.00113086	-2.08401e-10	1.71211	0.00114435	-2.08401e-10	1.72053
43223884	chr15:43223884:A:G	8.30706e-09	-2.08401e-10	0.51218	0.000460954	-2.08401e-10	0.814669	0.000465643	-2.08401e-10	0.821361
43223995	chr15:43223995:T:A	8.1021e-09	-2.08401e-10	0.487198	0.000441465	-2.08401e-10	0.77147	0.000445951	-2.08401e-10	0.778151
43224197	chr15:43224197:A:G	8.75846e-10	-0.875349	-0.862142	2.55343e-05	-1.2927	-0.78591	2.55234e-05	-1.29592	-0.786541
43225356	chr15:43225356:G:A	1.35427e-09	-0.629545	-0.67212	3.17352e-05	-1.34323	-0.517971	3.13988e-05	-1.3497	-0.525591
43225445	chr15:43225445:T:G	1.58465e-09	-2.08401e-10	-1.14456	6.58513e-05	-2.08401e-10	-1.13123	6.60681e-05	-2.08401e-10	-1.13137
43225716	chr15:43225716:AAAG:A	3.6404e-09	-2.08401e-10	-0.312833	0.000171225	-2.08401e-10	-0.17565	0.000171974	-2.08401e-10	-0.174719
43226696	chr15:43226696:T:C	8.15479e-09	-2.08401e-10	0.493679	0.000452087	-2.08401e-10	0.795245	0.000456666	-2.08401e-10	0.801894
43227263	chr15:43227263:G:A	8.0867e-09	-2.08401e-10	0.485296	0.000448059	-2.08401e-10	0.786295	0.000452591	-2.08401e-10	0.79293
43227978	chr15:43227978:T:C	1.71689e-09	-1.06441	-2.85769e-10	9.4943e-05	-0.765353	-2.85769e-10	9.51867e-05	-0.766219	-2.85769e-10
43228719	chr15:43228719:A:G	1.51981e-09	-2.08401e-10	-1.18634	6.24879e-05	-2.08401e-10	-1.18366	6.26958e-05	-2.08401e-10	-1.18377
43228962	chr15:43228962:C:A	2.03621e-08	-2.08401e-10	1.40875	0.00126611	-2.08401e-10	1.82507	0.00128137	-2.08401e-10	1.83363
43229635	chr15:43229635:A:G	1.49233e-09	-1.20458	-2.85769e-10	8.43192e-05	-0.88402	-2.85769e-10	8.44133e-05	-0.886334	-2.85769e-10
43229913	chr15:43229913:A:G	1.68985e-08	-2.08401e-10	1.2223	0.00104483	-2.08401e-10	1.63298	0.00105713	-2.08401e-10	1.64125
43230174	chr15:43230174:A:G	1.71247e-09	-2.08401e-10	-1.06699	7.14225e-05	-2.08401e-10	-1.05002	7.16529e-05	-2.08401e-10	-1.05023
43230724	chr15:43230724:C:A	7.72876e-10	-1.0089	-0.853666	2.33201e-05	-1.39236	-0.776958	2.33166e-05	-1.39529	-0.777602
43231144	chr15:43231144:T:C	1.47959e-09	-2.08401e-10	-1.21316	6.08334e-05	-2.08401e-10	-1.21049	6.10342e-05	-2.08401e-10	-1.21063
43231628	chr15:43231628:C:T	1.57628e-09	-2.08401e-10	-1.14986	6.48489e-05	-2.08401e-10	-1.14657	6.5063e-05	-2.08401e-10	-1.1467
43231651	chr15:43231651:T:G	7.542e-10	-1.08085	-0.806175	2.3202e-05	-1.45133	-0.723063	2.32011e-05	-1.45412	-0.723741
43232222	chr15:43232222:G:A	8.89593e-10	-1.56862	-0.153299	4.20137e-05	-1.49702	-0.0836183	4.19752e-05	-1.49846	-0.0865195
43233456	chr15:43233456:G:A	1.4784e-09	-2.08401e-10	-1.21396	6.07832e-05	-2.08401e-10	-1.21132	6.09839e-05	-2.08401e-10	-1.21145
43233593	chr15:43233593:A:G	1.53399e-08	-2.08401e-10	1.12553	0.000837166	-2.08401e-10	1.41139	0.000842115	-2.08401e-10	1.41386
43234824	chr15:43234824:T:G	1.5371e-08	-2.08401e-10	1.12756	0.000838965	-2.08401e-10	1.41354	0.000843926	-2.08401e-10	1.41601
43235038	chr15:43235038:A:G	6.96667e-10	-1.45945	-0.506925	2.2151e-05	-1.68311	-0.537643	2.21796e-05	-1.68542	-0.537465
43235621	chr15:43235621:T:C	1.60602e-09	-1.13117	-2.85769e-10	5.84561e-05	-1.25035	-2.85769e-10	5.86986e-05	-1.24964	-2.85769e-10
43235673	chr15:43235673:C:T	2.36371e-08	-2.08401e-10	1.55789	0.00149989	-2.08401e-10	1.99451	0.00151833	-2.08401e-10	2.00331
43236375	chr15:43236375:A:C	1.63494e-09	-0.598071	-0.515247	3.8465e-05	-1.32621	-0.34267	3.802e-05	-1.3328	-0.351143
43236416	chr15:43236416:T:A	1.1984e-09	-0.962283	-0.461656	3.72331e-05	-1.36087	-0.340558	3.72072e-05	-1.36394	-0.34162
43237022	chr15:43237022:C:T	1.56606e-09	-2.08401e-10	-1.15636	6.4398e-05	-2.08401e-10	-1.15355	6.46118e-05	-2.08401e-10	-1.15366
43237272	chr15:43237272:T:C	8.46991e-09	-2.08401e-10	0.531595	0.000471012	-2.08401e-10	0.836254	0.000475812	-2.08401e-10	0.842965
43237976	chr15:43237976:G:T	8.78374e-09	-2.08401e-10	0.567977	0.000489931	-2.08401e-10	0.875635	0.000494956	-2.08401e-10	0.882411
43238074	chr15:43238074:C:T	8.48203e-09	-2.08401e-10	0.533025	0.000471708	-2.08401e-10	0.837732	0.000476517	-2.08401e-10	0.844445
43238078	chr15:43238078:G:A	2.19086e-08	-2.08401e-10	1.48195	0.00138215	-2.08401e-10	1.91277	0.00139899	-2.08401e-10	1.92145
43238144	chr15:43238144:C:T	1.40542e-09	-1.26459	-2.85769e-10	6.86246e-05	-1.08998	-2.85769e-10	6.885e-05	-1.09013	-2.85769e-10
43238449	chr15:43238449:G:C	9.01497e-10	-0.896297	-0.812327	2.65649e-05	-1.30714	-0.731895	2.65533e-05	-1.31033	-0.732573
43239063	chr15:43239063:G:A	1.87305e-09	-2.08401e-10	-0.977355	7.89284e-05	-2.08401e-10	-0.950088	7.91769e-05	-2.08401e-10	-0.950374
43239213	chr15:43239213:G:C	5.1347e-10	-1.02275	-1.24873	1.41867e-05	-1.4201	-1.24623	1.42006e-05	-1.42309	-1.24568
43239430	chr15:43239430:T:C	9.941e-10	-0.850203	-0.76064	2.91472e-05	-1.2704	-0.675866	2.91306e-05	-1.27369	-0.676577
43239822	chr15:43239822:A:G	2.75687e-09	-2.08401e-10	-0.590829	0.000115712	-2.08401e-10	-0.567529	0.000116089	-2.08401e-10	-0.567705
43239900	chr15:43239900:G:A	2.26868e-08	-2.08401e-10	1.51686	0.00143518	-2.08401e-10	1.95041	0.00145274	-2.08401e-10	1.95915
43240207	chr15:43240207:C:T	1.96916e-09	-2.08401e-10	-0.927319	8.72169e-05	-2.08401e-10	-0.850231	8.7741e-05	-2.08401e-10	-0.84767
43240472	chr15:43240472:TATTGATCTG:T	2.42049e-08	-2.08401e-10	1.58163	0.00153884	-2.08401e-10	2.02015	0.00155782	-2.08401e-10	2.02898
43240893	chr15:43240893:G:A	2.27916e-08	-2.08401e-10	1.52147	0.00144246	-2.08401e-10	1.95548	0.00146011	-2.08401e-10	1.96421
43241828	chr15:43241828:C:T	3.86948e-09	-2.08401e-10	-0.251805	0.000190366	-2.08401e-10	-0.0696817	0.00019197	-2.08401e-10	-0.0647213
43242469	chr15:43242469:A:G	8.59028e-09	-2.08401e-10	0.545706	0.00047819	-2.08401e-10	0.85138	0.000483074	-2.08401e-10	0.858111
43242769	chr15:43242769:A:G	1.02501e-09	-0.689483	-0.890736	2.84267e-05	-1.15292	-0.818384	2.84081e-05	-1.15642	-0.818968
43242898	chr15:43242898:A:G	7.35068e-10	-0.735973	-1.17674	1.54456e-05	-1.37888	-1.20243	1.54395e-05	-1.38442	-1.20071
43243067	chr15:43243067:A:G	1.86758e-09	-2.08401e-10	-0.98028	7.87073e-05	-2.08401e-10	-0.952894	7.89555e-05	-2.08401e-10	-0.953175
43244280	chr15:43244280:T:G	1.42695e-08	-2.08401e-10	1.0532	0.000774829	-2.08401e-10	1.33401	0.000779363	-2.08401e-10	1.33642
43244648	chr15:43244648:G:A	8.61044e-09	-2.08401e-10	0.54805	0.000479533	-2.08401e-10	0.854184	0.000484435	-2.08401e-10	0.860923
43244863	chr15:43244863:T:G	1.60679e-09	-2.08401e-10	-1.13069	6.89728e-05	-2.08401e-10	-1.08492	6.93131e-05	-2.08401e-10	-1.08343
43244926	chr15:43244926:G:A	5.05672e-10	-1.85697	-0.429822	2.09831e-05	-1.86983	-0.405078	2.10527e-05	-1.86989	-0.405135
43245055	chr15:43245055:C:T	3.17097e-09	-2.08401e-10	-0.450887	0.000132745	-2.08401e-10	-0.4302	0.00013333	-2.08401e-10	-0.429232
43245211	chr15:43245211:T:C	1.51903e-09	-2.08401e-10	-1.18686	6.28793e-05	-2.08401e-10	-1.17741	6.3125e-05	-2.08401e-10	-1.17694
43246074	chr15:43246074:T:C	6.95479e-10	-1.36459	-0.603492	2.56725e-05	-1.48537	-0.58784	2.56566e-05	-1.48904	-0.58822
43246162	chr15:43246162:G:A	5.01308e-09	0.00712446	-2.85769e-10	0.000168867	-0.189518	-2.85769e-10	0.000169127	-0.191412	-2.85769e-10
43246313	chr15:43246313:G:A	1.34486e-09	-1.30863	-2.85769e-10	4.65635e-05	-1.47781	-2.85769e-10	4.67657e-05	-1.47691	-2.85769e-10
43246440	chr15:43246440:C:T	8.72712e-09	-2.08401e-10	0.56151	0.000486458	-2.08401e-10	0.868522	0.000491439	-2.08401e-10	0.875279
43246450	chr15:43246450:A:G	1.83228e-09	-2.08401e-10	-0.999362	7.71036e-05	-2.08401e-10	-0.973479	7.73474e-05	-2.08401e-10	-0.973753
43246543	chr15:43246543:T:C	8.26499e-10	-1.79548	-2.85769e-10	3.64128e-05	-1.72371	-2.85769e-10	3.65286e-05	-1.72396	-2.85769e-10
43247835	chr15:43247835:A:G	1.96174e-09	-2.08401e-10	-0.931094	8.2807e-05	-2.08401e-10	-0.902116	8.30664e-05	-2.08401e-10	-0.902419
43247923	chr15:43247923:A:G	2.86286e-09	-2.08401e-10	-0.553105	0.000137013	-2.08401e-10	-0.398553	0.000138065	-2.08401e-10	-0.394331
43248472	chr15:43248472:G:A	1.72051e-09	-2.08401e-10	-1.06231	7.22318e-05	-2.08401e-10	-1.03875	7.24625e-05	-2.08401e-10	-1.03899
43248696	chr15:43248696:C:T	2.64965e-09	-2.08401e-10	-0.630499	0.000110624	-2.08401e-10	-0.612488	0.000111104	-2.08401e-10	-0.611591
43249456	chr15:43249456:C:T	8.34836e-10	-1.78545	-2.85769e-10	3.61224e-05	-1.73172	-2.85769e-10	3.62306e-05	-1.73215	-2.85769e-10
43249636	chr15:43249636:G:A	1.97958e-09	-2.08401e-10	-0.922041	8.30486e-05	-2.08401e-10	-0.899203	8.33555e-05	-2.08401e-10	-0.898945
43249741	chr15:43249741:C:G	1.13242e-09	-1.86836	0.387798	0.000229413	-0.546624	0.66352	0.000224046	-0.560285	0.650078
43250034	chr15:43250034:C:T	1.93212e-09	-2.08401e-10	-0.946307	7.60309e-05	-2.08401e-10	-0.987489	7.63607e-05	-2.08401e-10	-0.986591
43250450	chr15:43250450:C:T	1.41719e-09	-2.08401e-10	-1.25625	5.80959e-05	-2.08401e-10	-1.25653	5.82972e-05	-2.08401e-10	-1.25651
43250504	chr15:43250504:T:A	1.97383e-09	-0.92495	-2.85769e-10	0.000118377	-0.544752	-2.85769e-10	0.000118466	-0.54743	-2.85769e-10
43250772	chr15:43250772:C:A	1.55656e-09	-2.08401e-10	-1.16245	6.41225e-05	-2.08401e-10	-1.15783	6.43307e-05	-2.08401e-10	-1.15802
43251060	chr15:43251060:C:A	8.49617e-10	-1.8564	0.0885043	0.000194109	-0.359063	0.308856	0.000189938	-0.37368	0.298316
43251071	chr15:43251071:T:C	1.88266e-09	-2.08401e-10	-0.972238	7.42482e-05	-2.08401e-10	-1.01122	7.45671e-05	-2.08401e-10	-1.01036
43251209	chr15:43251209:G:A	2.01814e-09	-2.08401e-10	-0.902751	8.4635e-05	-2.08401e-10	-0.880281	8.4899e-05	-2.08401e-10	-0.880597
43251466	chr15:43251466:A:G	1.78895e-09	-2.08401e-10	-1.0233	7.47684e-05	-2.08401e-10	-1.00423	7.50418e-05	-2.08401e-10	-1.00401
43251498	chr15:43251498:A:G	2.21356e-08	2.64973	-1.15747	1.01751e-05	-1.86634	-1.13235	1.02048e-05	-1.8666	-1.1326
43251546	chr15:43251546:A:G	1.61735e-09	-2.08401e-10	-1.12414	6.71175e-05	-2.08401e-10	-1.11218	6.73641e-05	-2.08401e-10	-1.11195
43252037	chr15:43252037:C:T	1.08334e-09	-0.61936	-0.905515	3.08156e-05	-1.00524	-0.885369	3.06618e-05	-1.013	-0.886039
43252338	chr15:43252338:T:C	4.29217e-09	-2.08401e-10	-0.148134	0.000191903	-2.08401e-10	-0.0616414	0.000192595	-2.08401e-10	-0.0614698
43252411	chr15:43252411:G:A	9.56439e-10	-1.86562	0.216156	0.000200167	-0.448414	0.428936	0.000196482	-0.462399	0.420913
43252735	chr15:43252735:T:C	3.34705e-09	-2.08401e-10	-0.396846	0.000148553	-2.08401e-10	-0.317688	0.000149083	-2.08401e-10	-0.317557
43253116	chr15:43253116:C:T	1.13468e-09	-1.85679	0.378214	0.000271333	-0.368734	0.65345	0.000264742	-0.38333	0.640027
43253380	chr15:43253380:C:T	1.37881e-09	-1.2837	-2.85769e-10	7.28759e-05	-1.02987	-2.85769e-10	7.30692e-05	-1.03065	-2.85769e-10
43253530	chr15:43253530:G:A	9.6936e-10	-1.86424	0.2282	0.000207599	-0.424864	0.441843	0.000203746	-0.438967	0.433784
43253536	chr15:43253536:G:A	4.25691e-09	-2.08401e-10	-0.156382	0.000194259	-2.08401e-10	-0.0494378	0.000194893	-2.08401e-10	-0.0496082
43253639	chr15:43253639:G:A	1.50687e-09	-2.08401e-10	-1.19489	6.20157e-05	-2.08401e-10	-1.19124	6.22194e-05	-2.08401e-10	-1.19139
43253757	chr15:43253757:C:G	1.51152e-09	-2.08401e-10	-1.19181	6.22198e-05	-2.08401e-10	-1.18796	6.24237e-05	-2.08401e-10	-1.18811
43253971	chr15:43253971:AG:A	9.55906e-10	-1.86593	0.215907	0.000199222	-0.452964	0.428757	0.000195559	-0.466928	0.42073
43254248	chr15:43254248:G:C	1.17826e-09	-1.86027	0.419384	0.000272457	-0.408934	0.697785	0.000265852	-0.42333	0.684213
43254258	chr15:43254258:C:T	9.97095e-10	-1.86685	0.259015	0.000205184	-0.469515	0.474794	0.000201406	-0.483394	0.466656
43254465	chr15:43254465:G:A	7.6765e-10	-1.86935	-2.85769e-10	3.1854e-05	-1.85746	-2.85769e-10	3.19578e-05	-1.85764	-2.85769e-10
43254491	chr15:43254491:GAC:G	2.51583e-09	-2.08401e-10	-0.682323	0.000107876	-2.08401e-10	-0.63765	0.000108179	-2.08401e-10	-0.638269
43254732	chr15:43254732:C:T	6.42518e-09	-2.08401e-10	0.255299	0.000296138	-2.08401e-10	0.372198	0.000297122	-2.08401e-10	0.372083
43254733	chr15:43254733:A:G	4.38335e-09	-2.08401e-10	-0.127113	0.000196174	-2.08401e-10	-0.0396269	0.000196882	-2.08401e-10	-0.0394546
43254959	chr15:43254959:T:C	1.46997e-09	-2.08401e-10	-1.21969	6.0376e-05	-2.08401e-10	-1.21804	6.05808e-05	-2.08401e-10	-1.21808
43256920	chr15:43256920:A:G	3.22373e-09	-2.08401e-10	-0.434387	0.000145452	-2.08401e-10	-0.33878	0.000145812	-2.08401e-10	-0.339741
43257120	chr15:43257120:A:G	4.54126e-09	-2.08401e-10	-0.0917217	0.000203493	-2.08401e-10	-0.00299864	0.000204239	-2.08401e-10	-0.0027674
43257808	chr15:43257808:G:A	2.85644e-09	-2.08401e-10	-0.555351	0.00012304	-2.08401e-10	-0.506123	0.000123378	-2.08401e-10	-0.506806
43258166	chr15:43258166:C:G	1.51192e-09	-2.08401e-10	-1.19154	6.22374e-05	-2.08401e-10	-1.18767	6.24414e-05	-2.08401e-10	-1.18783
43258304	chr15:43258304:T:C	1.1093e-09	-1.86354	0.362345	0.000245263	-0.452535	0.636239	0.00023942	-0.46672	0.622879
43258320	chr15:43258320:TCAAAC:T	1.44153e-09	-2.08401e-10	-1.23922	5.91704e-05	-2.08401e-10	-1.23821	5.93694e-05	-2.08401e-10	-1.23828
43258383	chr15:43258383:C:T	1.01277e-09	-1.86539	0.273159	0.000213721	-0.443817	0.48986	0.000209752	-0.457833	0.481697
43258407	chr15:43258407:C:T	8.02375e-10	-1.8251	-2.85769e-10	3.55915e-05	-1.74652	-2.85769e-10	3.56941e-05	-1.74707	-2.85769e-10
43258825	chr15:43258825:C:T	1.02797e-09	-1.86827	0.290936	0.000205339	-0.502845	0.508878	0.000201576	-0.516566	0.500671
43258957	chr15:43258957:A:T	2.06147e-09	-2.08401e-10	-0.881508	8.64132e-05	-2.08401e-10	-0.859488	8.66899e-05	-2.08401e-10	-0.859722
43259326	chr15:43259326:G:A	1.47837e-09	-1.21399	-2.85769e-10	4.93682e-05	-1.41932	-2.85769e-10	4.94411e-05	-1.42128	-2.85769e-10
43259351	chr15:43259351:A:G	5.62287e-09	-2.08401e-10	0.121916	0.000253844	-2.08401e-10	0.21809	0.000254783	-2.08401e-10	0.218354
43259721	chr15:43259721:G:A	1.09418e-09	-1.86136	0.346444	0.000248562	-0.421917	0.61898	0.000242617	-0.436256	0.605681
43260689	chr15:43260689:T:C	1.29056e-08	-2.08401e-10	0.952737	0.000678227	-2.08401e-10	1.20085	0.000681825	-2.08401e-10	1.20271
43260776	chr15:43260776:T:G	9.61642e-09	-2.08401e-10	0.658547	0.000449452	-2.08401e-10	0.789401	0.000450982	-2.08401e-10	0.789369
43260983	chr15:43260983:G:A	1.70534e-09	-2.08401e-10	-1.07116	7.05775e-05	-2.08401e-10	-1.06192	7.08136e-05	-2.08401e-10	-1.06201
43261224	chr15:43261224:G:A	2.00401e-09	-2.08401e-10	-0.909778	8.40288e-05	-2.08401e-10	-0.887469	8.42911e-05	-2.08401e-10	-0.887783
43261666	chr15:43261666:T:C	3.67415e-09	-2.08401e-10	-0.303604	0.000163774	-2.08401e-10	-0.220141	0.000164368	-2.08401e-10	-0.219949
43261784	chr15:43261784:G:T	1.1589e-09	-1.86344	0.405983	0.000259389	-0.443652	0.68335	0.000253156	-0.457882	0.66983
43262028	chr15:43262028:A:G	1.20916e-09	-1.86046	0.445464	0.000281988	-0.402741	0.725976	0.000275116	-0.417175	0.712307
43263429	chr15:43263429:T:G	1.48727e-09	-2.08401e-10	-1.20798	6.06802e-05	-2.08401e-10	-1.21301	6.08962e-05	-2.08401e-10	-1.21289
43263501	chr15:43263501:A:T	1.10941e-09	-1.86016	0.359057	0.000257918	-0.398709	0.632722	0.000251708	-0.413163	0.619376
43263758	chr15:43263758:A:G	2.20732e-09	-2.08401e-10	-0.813148	9.28024e-05	-2.08401e-10	-0.788157	9.3088e-05	-2.08401e-10	-0.788513
43264074	chr15:43264074:A:G	9.36383e-10	-1.8674	0.196746	0.00019105	-0.474579	0.408486	0.000187564	-0.488442	0.400506
43264109	chr15:43264109:C:T	9.15779e-10	-1.8655	0.172599	0.000193077	-0.438033	0.382492	0.000189533	-0.452081	0.374585
43264983	chr15:43264983:A:G	1.51404e-09	-2.08401e-10	-1.19015	6.23266e-05	-2.08401e-10	-1.18624	6.25308e-05	-2.08401e-10	-1.1864
43265492	chr15:43265492:C:T	2.99453e-09	-2.08401e-10	-0.508137	0.000129194	-2.08401e-10	-0.457317	0.000129546	-2.08401e-10	-0.458022
43265806	chr15:43265806:A:G	5.01413e-09	0.764827	-0.757492	0.000101578	0.0271168	-0.724916	0.000100571	0.0136798	-0.72487
43265944	chr15:43265944:A:G	8.3407e-09	0.867511	-0.35129	0.000164829	0.0958221	-0.309541	0.000163158	0.0821371	-0.309478
43266178	chr15:43266178:T:C	1.01609e-09	-1.86678	0.277819	0.000211132	-0.461444	0.495297	0.000207224	-0.475374	0.487116
43266376	chr15:43266376:A:G	1.04408e-09	-1.8686	0.306819	0.000208662	-0.504179	0.526265	0.000204829	-0.517896	0.518013
43266527	chr15:43266527:AG:A	1.21196e-09	-1.41268	-2.85769e-10	4.19654e-05	-1.58178	-2.85769e-10	4.21515e-05	-1.58079	-2.85769e-10
43266829	chr15:43266829:G:A	9.38192e-09	-2.08401e-10	0.633859	0.00043836	-2.08401e-10	0.764412	0.000439847	-2.08401e-10	0.764369
43266905	chr15:43266905:G:A	1.48963e-09	-2.08401e-10	-1.2064	6.17008e-05	-2.08401e-10	-1.19633	6.19015e-05	-2.08401e-10	-1.19651
43267033	chr15:43267033:T:C	2.97815e-09	0.514446	-1.02807	6.11019e-05	-0.183207	-1.02288	6.05546e-05	-0.195836	-1.02268
43267574	chr15:43267574:T:G	2.35323e-09	-2.08401e-10	-0.749136	0.000100946	-2.08401e-10	-0.704039	0.000101263	-2.08401e-10	-0.70434
43267762	chr15:43267762:T:A	1.13024e-09	-1.86808	0.385576	0.000232776	-0.529742	0.66119	0.000227302	-0.543526	0.647748
43267839	chr15:43267839:T:C	2.05793e-09	-2.08401e-10	-0.883224	8.62611e-05	-2.08401e-10	-0.86125	8.65374e-05	-2.08401e-10	-0.861483
43267979	chr15:43267979:G:A	8.20996e-09	-2.08401e-10	0.500422	0.00033262	-2.08401e-10	0.488371	0.000334058	-2.08401e-10	0.489255
43268409	chr15:43268409:A:G	1.00926e-09	-1.86688	0.271177	0.000209101	-0.464131	0.488319	0.000205235	-0.478053	0.480147
43268627	chr15:43268627:G:A	1.01467e-09	-1.86719	0.27683	0.0002092	-0.469773	0.494436	0.000205336	-0.483662	0.48625
43268644	chr15:43268644:G:A	1.51404e-09	-2.08401e-10	-1.19015	6.23266e-05	-2.08401e-10	-1.18624	6.25308e-05	-2.08401e-10	-1.1864
43268747	chr15:43268747:A:G	1.06146e-09	-1.86837	0.323085	0.000213615	-0.498284	0.54383	0.000209674	-0.512035	0.53553
43269063	chr15:43269063:G:A	2.03584e-09	-2.08401e-10	-0.894019	8.54038e-05	-2.08401e-10	-0.871239	8.56698e-05	-2.08401e-10	-0.871559
43269180	chr15:43269180:A:T	1.45333e-09	-2.08401e-10	-1.23107	5.99518e-05	-2.08401e-10	-1.22509	6.01518e-05	-2.08401e-10	-1.22519
43269458	chr15:43269458:C:A	5.35896e-09	-2.08401e-10	0.073844	0.000241658	-2.08401e-10	0.168895	0.000242549	-2.08401e-10	0.169145
43270506	chr15:43270506:T:C	1.43966e-09	-2.08401e-10	-1.24052	6.0152e-05	-2.08401e-10	-1.22175	6.03997e-05	-2.08401e-10	-1.22108
43270903	chr15:43270903:G:A	3.6342e-09	-2.08401e-10	-0.314538	0.000159312	-2.08401e-10	-0.247762	0.000159933	-2.08401e-10	-0.247303
43271039	chr15:43271039:T:C	1.22612e-09	-1.86253	0.461465	0.000279434	-0.428983	0.743121	0.000272644	-0.443284	0.729393
43271304	chr15:43271304:T:A	1.80089e-09	-2.08401e-10	-1.01664	7.55548e-05	-2.08401e-10	-0.993771	7.57966e-05	-2.08401e-10	-0.994005
43271606	chr15:43271606:C:T	1.49633e-09	-2.08401e-10	-1.20191	6.20866e-05	-2.08401e-10	-1.1901	6.22914e-05	-2.08401e-10	-1.19024
43272648	chr15:43272648:GCTTT:G	1.41397e-09	-2.08401e-10	-1.25853	5.79939e-05	-2.08401e-10	-1.25829	5.81924e-05	-2.08401e-10	-1.2583
43272651	chr15:43272651:T:C	9.976e-10	-1.86469	0.257359	0.000211124	-0.457764	0.49158	0.000206518	-0.471923	0.48025
43273140	chr15:43273140:G:A	1.50641e-09	-2.08401e-10	-1.1952	6.19993e-05	-2.08401e-10	-1.19151	6.22028e-05	-2.08401e-10	-1.19166
43274034	chr15:43274034:GGC:G	4.96337e-09	-2.08401e-10	-0.00284133	0.000212611	-2.08401e-10	0.0408347	0.000213243	-2.08401e-10	0.0403729
43274038	chr15:43274038:TGAGCCAC:T	8.4741e-09	-2.08401e-10	0.532089	0.000368071	-2.08401e-10	0.589647	0.000369105	-2.08401e-10	0.589022
43274039	chr15:43274039:G:A	2.38442e-09	-2.08401e-10	-0.73597	0.000101975	-2.08401e-10	-0.693901	0.000102364	-2.08401e-10	-0.693524
43274057	chr15:43274057:C:T	2.94241e-08	2.8316	-1.05471	1.20848e-05	-1.85349	-0.973187	1.21133e-05	-1.8529	-0.974857
43274079	chr15:43274079:T:A	1.51438e-09	-2.08401e-10	-1.18992	6.23412e-05	-2.08401e-10	-1.18601	6.25455e-05	-2.08401e-10	-1.18617
43274272	chr15:43274272:G:C	1.03488e-09	-1.85895	0.288307	0.000242234	-0.384882	0.556157	0.00023645	-0.399407	0.543084
43274386	chr15:43274386:A:G	1.81979e-09	-2.08401e-10	-1.0062	7.6362e-05	-2.08401e-10	-0.983144	7.65926e-05	-2.08401e-10	-0.983559
43274473	chr15:43274473:G:A	1.60069e-09	-1.85542	0.720927	0.000400985	-0.312158	0.987453	0.000392544	-0.326834	0.977424
43275189	chr15:43275189:A:T	1.82173e-09	-2.08401e-10	-1.00514	7.60023e-05	-2.08401e-10	-0.987866	7.62902e-05	-2.08401e-10	-0.987515
43275444	chr15:43275444:C:T	1.61823e-09	-2.08401e-10	-1.12359	6.72616e-05	-2.08401e-10	-1.11004	6.74792e-05	-2.08401e-10	-1.11024
43275840	chr15:43275840:G:A	1.51451e-09	-2.08401e-10	-1.18983	6.23467e-05	-2.08401e-10	-1.18592	6.2551e-05	-2.08401e-10	-1.18608
43276009	chr15:43276009:C:T	1.25963e-09	-1.85847	0.484365	0.000299836	-0.341622	0.726227	0.000293847	-0.35615	0.71715
43276035	chr15:43276035:G:A	4.40294e-09	-2.08401e-10	-0.122653	0.000197202	-2.08401e-10	-0.0344015	0.000197915	-2.08401e-10	-0.0342228
43276385	chr15:43276385:C:T	4.17298e-09	-2.08401e-10	-0.176296	0.000186488	-2.08401e-10	-0.0902597	0.000187161	-2.08401e-10	-0.090088
43276429	chr15:43276429:C:T	2.24088e-09	-2.08401e-10	-0.798056	9.41583e-05	-2.08401e-10	-0.773652	9.44568e-05	-2.08401e-10	-0.773916
43276596	chr15:43276596:G:A	2.6263e-09	-2.08401e-10	-0.639349	0.00012183	-2.08401e-10	-0.516002	0.000122714	-2.08401e-10	-0.512202
43276632	chr15:43276632:C:G	8.9246e-10	-1.7187	-2.85769e-10	3.92391e-05	-1.64895	-2.85769e-10	3.93613e-05	-1.64927	-2.85769e-10
43276899	chr15:43276899:C:T	7.72848e-10	-1.8626	-2.85769e-10	3.236e-05	-1.84171	-2.85769e-10	3.24647e-05	-1.84191	-2.85769e-10
43277471	chr15:43277471:C:A	2.30462e-09	-2.08401e-10	-0.77001	0.000101801	-2.08401e-10	-0.695604	0.00010214	-2.08401e-10	-0.695714
43278056	chr15:43278056:C:T	3.58158e-09	-2.08401e-10	-0.329123	0.00016149	-2.08401e-10	-0.234189	0.000162032	-2.08401e-10	-0.234268
43278476	chr15:43278476:G:A	1.51404e-09	-2.08401e-10	-1.19015	6.23266e-05	-2.08401e-10	-1.18624	6.25308e-05	-2.08401e-10	-1.1864
43278713	chr15:43278713:C:T	3.5482e-09	-2.08401e-10	-0.338485	0.000159912	-2.08401e-10	-0.244006	0.000160449	-2.08401e-10	-0.244084
43279013	chr15:43279013:G:A	1.20844e-09	-1.4156	-2.85769e-10	5.76332e-05	-1.26453	-2.85769e-10	5.77683e-05	-1.26562	-2.85769e-10
43279021	chr15:43279021:A:T	1.06725e-09	-1.8642	0.324357	0.000235431	-0.452394	0.595182	0.000229851	-0.466591	0.581965
43279265	chr15:43279265:G:A	8.01033e-10	-1.82678	-2.85769e-10	3.14702e-05	-1.86959	-2.85769e-10	3.158e-05	-1.86953	-2.85769e-10
43279427	chr15:43279427:C:T	1.51404e-09	-2.08401e-10	-1.19015	6.23266e-05	-2.08401e-10	-1.18624	6.25308e-05	-2.08401e-10	-1.1864
43279551	chr15:43279551:G:C	2.24225e-09	-2.08401e-10	-0.797448	9.88402e-05	-2.08401e-10	-0.725124	9.9169e-05	-2.08401e-10	-0.725234
43280129	chr15:43280129:T:G	1.87482e-09	-2.08401e-10	-0.976413	7.77378e-05	-2.08401e-10	-0.965288	7.80546e-05	-2.08401e-10	-0.96465
43280313	chr15:43280313:T:C	5.87846e-09	-2.08401e-10	0.166369	0.000273033	-2.08401e-10	0.290965	0.000274604	-2.08401e-10	0.29327
43280362	chr15:43280362:A:G	1.12685e-09	-1.86299	0.377487	0.00025361	-0.435355	0.652525	0.00024753	-0.449637	0.639109
43280499	chr15:43280499:C:T	2.43019e-09	-2.08401e-10	-0.716957	0.000107768	-2.08401e-10	-0.638649	0.000108126	-2.08401e-10	-0.638765
43280553	chr15:43280553:G:A	1.92176e-09	-2.08401e-10	-0.951682	8.0999e-05	-2.08401e-10	-0.924193	8.12429e-05	-2.08401e-10	-0.924615
43280854	chr15:43280854:A:G	1.05554e-09	-1.85893	0.308061	0.000250079	-0.349442	0.552588	0.000245049	-0.363878	0.543275
43281223	chr15:43281223:G:A	4.01233e-10	-1.85352	-0.664615	8.68107e-05	-0.3091	-0.545799	8.52726e-05	-0.323778	-0.552428
43281231	chr15:43281231:A:T	3.9512e-10	-1.85392	-0.679574	8.50487e-05	-0.313211	-0.562194	8.35497e-05	-0.32787	-0.568747
43281526	chr15:43281526:C:T	7.2499e-10	-0.847848	-1.07867	2.46233e-05	-1.04294	-1.072	2.45518e-05	-1.04916	-1.07211
43282189	chr15:43282189:G:T	2.2943e-09	-2.08401e-10	-0.774499	9.74816e-05	-2.08401e-10	-0.738966	9.77763e-05	-2.08401e-10	-0.739377
43283382	chr15:43283382:C:T	1.46822e-09	-2.08401e-10	-1.22087	6.00953e-05	-2.08401e-10	-1.2227	6.03066e-05	-2.08401e-10	-1.22262
43283426	chr15:43283426:T:G	4.60053e-08	2.63098	-0.407151	2.61018e-05	-1.86621	-0.190412	2.61063e-05	-1.86592	-0.193965
43284091	chr15:43284091:C:T	1.41536e-09	-1.25754	-2.85769e-10	5.09212e-05	-1.38835	-2.85769e-10	5.1121e-05	-1.38786	-2.85769e-10
43287025	chr15:43287025:C:T	8.57692e-09	1.19785	-0.653698	0.000162205	0.391761	-0.621527	0.000160432	0.377189	-0.621379
43287368	chr15:43287368:A:G	1.21554e-09	-1.84383	0.434091	0.000326964	-0.242681	0.713901	0.000318755	-0.257914	0.700276
43287518	chr15:43287518:C:T	2.23438e-09	-2.08401e-10	-0.800963	9.44148e-05	-2.08401e-10	-0.770931	9.4709e-05	-2.08401e-10	-0.77125
43287542	chr15:43287542:A:G	1.43796e-09	-2.08401e-10	-1.2417	5.8894e-05	-2.08401e-10	-1.24289	5.90995e-05	-2.08401e-10	-1.24284
43288140	chr15:43288140:T:A	1.4191e-09	-2.08401e-10	-1.2549	5.82929e-05	-2.08401e-10	-1.25315	5.8491e-05	-2.08401e-10	-1.25319
43288447	chr15:43288447:C:T	4.29132e-05	9.06201	-2.85769e-10	3.19094e-05	-1.85573	-2.85769e-10	3.20084e-05	-1.85606	-2.85769e-10
43288621	chr15:43288621:A:G	3.78306e-10	-1.82596	-0.751016	9.77365e-05	-0.0975548	-0.638799	9.59561e-05	-0.113214	-0.644955
43288786	chr15:43288786:C:T	1.84395e-09	-2.08401e-10	-0.993014	7.28108e-05	-2.08401e-10	-1.03077	7.31212e-05	-2.08401e-10	-1.02994
43289132	chr15:43289132:T:G	2.06823e-09	-2.08401e-10	-0.878232	8.56552e-05	-2.08401e-10	-0.868299	8.59201e-05	-2.08401e-10	-0.868641
43289308	chr15:43289308:T:C	8.90391e-10	-1.86371	0.142687	0.000195361	-0.446908	0.403129	0.000190857	-0.461148	0.390614
43289513	chr15:43289513:G:A	7.69609e-08	3.14317	-0.404803	2.67483e-05	-1.84002	-0.192142	2.67733e-05	-1.83922	-0.195428
43290115	chr15:43290115:G:T	1.26207e-09	-1.8673	0.495127	0.000291753	-0.494416	0.851693	0.000286303	-0.508376	0.843369
43290241	chr15:43290241:A:G	1.48799e-09	-2.08401e-10	-1.2075	6.09006e-05	-2.08401e-10	-1.20939	6.11162e-05	-2.08401e-10	-1.20928
43290686	chr15:43290686:C:T	1.82232e-09	-2.08401e-10	-1.00481	7.62059e-05	-2.08401e-10	-0.98519	7.64539e-05	-2.08401e-10	-0.985371
43290849	chr15:43290849:T:C	3.50929e-10	-1.84973	-0.802366	7.72861e-05	-0.275095	-0.69602	7.59633e-05	-0.289936	-0.701873
43291134	chr15:43291134:C:T	6.44344e-10	-0.980361	-1.06409	2.22616e-05	-1.15861	-1.05715	2.22067e-05	-1.16439	-1.05727
43291143	chr15:43291143:G:A	2.05127e-09	-2.08401e-10	-0.886467	8.49384e-05	-2.08401e-10	-0.876703	8.52015e-05	-2.08401e-10	-0.877041
43291802	chr15:43291802:AC:A	1.44873e-09	-2.08401e-10	-1.23424	5.93212e-05	-2.08401e-10	-1.23566	5.95289e-05	-2.08401e-10	-1.2356
43292177	chr15:43292177:A:G	1.89866e-09	-2.08401e-10	-0.963777	7.94163e-05	-2.08401e-10	-0.943925	7.96668e-05	-2.08401e-10	-0.944206
43292701	chr15:43292701:C:T	1.16499e-08	-2.08401e-10	0.850375	0.000476223	-2.08401e-10	0.847256	0.000477896	-2.08401e-10	0.847334
43294302	chr15:43294302:C:T	2.35838e-09	-2.08401e-10	-0.746952	9.78583e-05	-2.08401e-10	-0.735109	9.81571e-05	-2.08401e-10	-0.73549
43294709	chr15:43294709:T:A	2.8833e-10	-1.72386	-1.12472	0.000123764	0.587503	-1.08776	0.000121249	0.566288	-1.0905
43294892	chr15:43294892:C:G	1.84879e-09	-2.08401e-10	-0.990392	7.8728e-05	-2.08401e-10	-0.95263	7.89593e-05	-2.08401e-10	-0.953126
43295016	chr15:43295016:C:T	1.432e-09	-2.08401e-10	-1.24585	5.87546e-05	-2.08401e-10	-1.24526	5.89554e-05	-2.08401e-10	-1.24528
43295678	chr15:43295678:T:C	1.73282e-09	-2.08401e-10	-1.05517	7.52895e-05	-2.08401e-10	-0.997288	7.55699e-05	-2.08401e-10	-0.997001
43295767	chr15:43295767:A:G	2.02427e-09	-2.08401e-10	-0.899715	8.64408e-05	-2.08401e-10	-0.85917	8.67092e-05	-2.08401e-10	-0.859499
43296286	chr15:43296286:G:A	8.77189e-10	-1.69455	-0.0414122	0.00048017	0.675818	0.179693	0.000466354	0.654058	0.168827
43297383	chr15:43297383:G:A	1.4246e-09	-2.08401e-10	-1.25104	5.83873e-05	-2.08401e-10	-1.25153	5.85898e-05	-2.08401e-10	-1.2515
43297384	chr15:43297384:C:T	1.25074e-09	-1.72707	0.345877	0.000658478	0.542478	0.628823	0.000638036	0.521268	0.615067
43297385	chr15:43297385:G:A	2.1371e-09	-2.08401e-10	-0.845477	9.05456e-05	-2.08401e-10	-0.812775	9.08223e-05	-2.08401e-10	-0.813154
43297712	chr15:43297712:A:T	2.23286e-09	-2.08401e-10	-0.801643	9.58201e-05	-2.08401e-10	-0.756157	9.6111e-05	-2.08401e-10	-0.756556
43297986	chr15:43297986:G:T	1.4277e-09	-2.08401e-10	-1.24886	5.86545e-05	-2.08401e-10	-1.24696	5.88519e-05	-2.08401e-10	-1.24703
43298085	chr15:43298085:G:C	2.00432e-09	-2.08401e-10	-0.909622	8.40176e-05	-2.08401e-10	-0.887602	8.42795e-05	-2.08401e-10	-0.887921
43298279	chr15:43298279:C:T	2.73855e-09	-2.08401e-10	-0.597497	0.000129226	-2.08401e-10	-0.457065	0.000130178	-2.08401e-10	-0.453157
43298862	chr15:43298862:G:A	2.00551e-09	-2.08401e-10	-0.909026	8.40696e-05	-2.08401e-10	-0.886984	8.43316e-05	-2.08401e-10	-0.887302
43299107	chr15:43299107:T:C	2.82296e-09	-2.08401e-10	-0.567141	0.000117224	-2.08401e-10	-0.554546	0.000117624	-2.08401e-10	-0.554564
43299770	chr15:43299770:T:C	1.41372e-09	-2.08401e-10	-1.2587	5.79586e-05	-2.08401e-10	-1.2589	5.81579e-05	-2.08401e-10	-1.2589
43300099	chr15:43300099:G:A	3.05125e-09	-0.489373	-2.85769e-10	0.000106198	-0.653327	-2.85769e-10	0.00010666	-0.652415	-2.85769e-10
43300230	chr15:43300230:T:G	1.99401e-09	-0.399331	-0.515448	2.74231e-05	-1.65447	-0.352778	2.72627e-05	-1.65732	-0.359215
43301031	chr15:43301031:G:A	3.51942e-09	-2.08401e-10	-0.346628	0.000137118	-2.08401e-10	-0.397789	0.000137771	-2.08401e-10	-0.396463
43301094	chr15:43301094:C:T	1.77938e-09	-2.08401e-10	-1.02866	7.41753e-05	-2.08401e-10	-1.0122	7.44035e-05	-2.08401e-10	-1.01256
43301578	chr15:43301578:C:T	1.41366e-09	-2.08401e-10	-1.25874	5.79659e-05	-2.08401e-10	-1.25877	5.81656e-05	-2.08401e-10	-1.25876
43301593	chr15:43301593:G:T	3.06211e-09	-0.485822	-2.85769e-10	0.00010644	-0.65105	-2.85769e-10	0.000106903	-0.650134	-2.85769e-10
43302702	chr15:43302702:A:G	2.59588e-09	-0.134342	-0.516657	2.50801e-05	-1.74202	-0.354531	2.49504e-05	-1.74422	-0.360952
43303958	chr15:43303958:TAATAGAA:T	1.83935e-09	-2.08401e-10	-0.995515	7.6665e-05	-2.08401e-10	-0.979184	7.69049e-05	-2.08401e-10	-0.979489
43304012	chr15:43304012:TTTTAAA:T	1.14984e-08	0.733503	0.103777	4.502e-05	-1.82861	0.317089	4.49905e-05	-1.8298	0.314196
43304395	chr15:43304395:A:T	1.94839e-09	-2.08401e-10	-0.937921	8.77618e-05	-2.08401e-10	-0.844002	8.83031e-05	-2.08401e-10	-0.841284
43305010	chr15:43305010:C:T	1.65481e-09	-2.08401e-10	-1.10124	6.93323e-05	-2.08401e-10	-1.07972	6.95523e-05	-2.08401e-10	-1.07998
43305539	chr15:43305539:T:C	1.1334e-09	-1.7514	0.271696	0.000557769	0.456928	0.548387	0.000540737	0.435968	0.534906
43306808	chr15:43306808:G:A	2.04663e-09	-0.888733	-2.85769e-10	7.47873e-05	-1.00398	-2.85769e-10	7.49576e-05	-1.00514	-2.85769e-10
43306918	chr15:43306918:C:G	1.76482e-09	0.0751254	-1.11201	1.19367e-05	-1.78187	-1.05714	1.19236e-05	-1.78367	-1.05987
43308605	chr15:43308605:T:C	1.77643e-09	0.0213466	-1.05166	1.29538e-05	-1.77559	-0.981646	1.29306e-05	-1.77747	-0.984989
43308933	chr15:43308933:G:A	1.64302e-09	-2.08401e-10	-1.10839	6.84145e-05	-2.08401e-10	-1.09304	6.86343e-05	-2.08401e-10	-1.09327
43309390	chr15:43309390:C:G	7.81583e-10	-1.85136	-2.85769e-10	3.14692e-05	-1.86962	-2.85769e-10	3.15755e-05	-1.86968	-2.85769e-10
43310825	chr15:43310825:G:C	1.44297e-09	-2.08401e-10	-1.23822	6.03378e-05	-2.08401e-10	-1.21867	6.05878e-05	-2.08401e-10	-1.21797
43310834	chr15:43310834:G:A	1.57243e-08	0.946623	0.203657	4.87278e-05	-1.85022	0.417839	4.87014e-05	-1.85104	0.414694
43311126	chr15:43311126:A:T	2.41022e-09	-2.08401e-10	-0.725207	0.000100098	-2.08401e-10	-0.712477	0.000100402	-2.08401e-10	-0.712877
43312224	chr15:43312224:C:T	1.54705e-09	-1.7235	0.554926	0.00101377	0.749418	0.853389	0.000982335	0.728903	0.83897
43312732	chr15:43312732:C:T	4.19661e-09	-0.170648	-2.85769e-10	0.00026819	0.273067	-2.85769e-10	0.000268575	0.27107	-2.85769e-10
43312944	chr15:43312944:T:TAG	1.99888e-09	-2.08401e-10	-0.912336	7.84731e-05	-2.08401e-10	-0.955874	7.88202e-05	-2.08401e-10	-0.95489
43313241	chr15:43313241:T:G	1.1994e-09	-1.72429	0.301189	0.000654125	0.58409	0.580579	0.000633697	0.562535	0.566976
43313543	chr15:43313543:A:C	7.7658e-10	-1.85778	-2.85769e-10	3.27597e-05	-1.82943	-2.85769e-10	3.28628e-05	-1.82972	-2.85769e-10
43313904	chr15:43313904:A:AGGT	2.95023e-09	0.0365032	-0.559547	2.28977e-05	-1.78342	-0.404174	2.2788e-05	-1.78523	-0.410594
43314296	chr15:43314296:G:A	2.30747e-09	-0.178956	-0.589816	2.33748e-05	-1.72901	-0.437954	2.32543e-05	-1.73132	-0.444245
43314452	chr15:43314452:A:G	2.2065e-09	-2.08401e-10	-0.813519	8.60955e-05	-2.08401e-10	-0.863172	8.64882e-05	-2.08401e-10	-0.862051
43315360	chr15:43315360:C:T	1.62683e-09	-2.08401e-10	-1.11829	6.75803e-05	-2.08401e-10	-1.10531	6.7803e-05	-2.08401e-10	-1.10545
43315759	chr15:43315759:C:T	1.79897e-09	-2.08401e-10	-1.01771	7.6907e-05	-2.08401e-10	-0.976032	7.71361e-05	-2.08401e-10	-0.976487
43315795	chr15:43315795:G:A	5.56551e-09	1.36876	-1.2571	0.000130769	0.807916	-1.25312	0.000128866	0.789873	-1.25316
43315826	chr15:43315826:G:A	3.29432e-09	0.244696	-0.657421	2.00496e-05	-1.82363	-0.496792	1.99668e-05	-1.82495	-0.503037
43315892	chr15:43315892:AAAAAATAAAT:A	1.03871e-09	-1.56694	-2.85769e-10	4.09848e-05	-1.60543	-2.85769e-10	4.10639e-05	-1.60693	-2.85769e-10
43315996	chr15:43315996:T:C	1.48819e-09	-2.08401e-10	-1.20736	6.17912e-05	-2.08401e-10	-1.19487	6.19938e-05	-2.08401e-10	-1.19502
43316232	chr15:43316232:C:T	9.14039e-10	-1.69481	-2.85769e-10	4.15073e-05	-1.59276	-2.85769e-10	4.16178e-05	-1.59353	-2.85769e-10
43316629	chr15:43316629:G:A	2.14511e-09	-2.08401e-10	-0.841734	8.8955e-05	-2.08401e-10	-0.830498	8.92287e-05	-2.08401e-10	-0.830857
43316657	chr15:43316657:C:T	2.70559e-09	0.0741967	-0.683802	2.00496e-05	-1.79395	-0.526472	1.99618e-05	-1.79565	-0.532593
43316850	chr15:43316850:C:T	1.69782e-09	-2.08401e-10	-1.07558	7.15563e-05	-2.08401e-10	-1.04815	7.1783e-05	-2.08401e-10	-1.04841
43317311	chr15:43317311:A:G	2.77902e-09	0.0938438	-0.676671	2.01197e-05	-1.79851	-0.518421	2.00318e-05	-1.80016	-0.524576
43317679	chr15:43317679:G:A	5.45994e-09	1.34968	-1.25716	0.000128604	0.791335	-1.25323	0.000126741	0.773361	-1.25328
43317937	chr15:43317937:A:G	1.28955e-09	-1.76395	0.413314	0.000623361	0.41379	0.702707	0.000604046	0.392961	0.688631
43318209	chr15:43318209:G:T	2.14523e-09	-2.08401e-10	-0.84168	8.89599e-05	-2.08401e-10	-0.830443	8.92336e-05	-2.08401e-10	-0.830802
43318418	chr15:43318418:A:G	8.28318e-10	-1.79328	-2.85769e-10	3.2739e-05	-1.83006	-2.85769e-10	3.28593e-05	-1.82982	-2.85769e-10
43318474	chr15:43318474:A:G	2.03942e-09	0.261206	-1.15347	1.23999e-05	-1.67047	-1.13048	1.2408e-05	-1.67297	-1.13075
43319088	chr15:43319088:C:G	1.51078e-09	-2.08401e-10	-1.1923	6.28581e-05	-2.08401e-10	-1.17775	6.306e-05	-2.08401e-10	-1.17797
43321152	chr15:43321152:G:A	1.44616e-09	-2.08401e-10	-1.23602	5.96346e-05	-2.08401e-10	-1.23039	5.98361e-05	-2.08401e-10	-1.23045
43321171	chr15:43321171:T:C	5.40845e-09	1.33226	-1.24922	0.000127684	0.773276	-1.24235	0.000125839	0.755336	-1.24239
43321363	chr15:43321363:G:A	4.22534e-09	1.08996	-1.25379	0.000102037	0.55524	-1.24854	0.00010064	0.538065	-1.24857
43321482	chr15:43321482:AAAAGT:A	5.20868e-09	1.30428	-1.25888	0.000122312	0.74623	-1.25828	0.000120561	0.728389	-1.25829
43321612	chr15:43321612:T:C	1.25775e-09	-1.7635	0.3879	0.000604231	0.410015	0.675313	0.000585587	0.389214	0.661341
43321745	chr15:43321745:G:T	7.44145e-09	1.65813	-1.25599	0.000186377	1.16745	-1.25831	0.000183773	1.14994	-1.2583
43321895	chr15:43321895:G:T	1.46494e-09	-2.08401e-10	-1.22311	6.05294e-05	-2.08401e-10	-1.2155	6.07307e-05	-2.08401e-10	-1.21561
43322083	chr15:43322083:C:T	1.27777e-09	-1.7884	0.428595	0.000564303	0.297736	0.719226	0.000547079	0.277438	0.705096
43322114	chr15:43322114:T:C	4.1551e-09	1.0763	-1.25689	0.000100357	0.543363	-1.25326	9.89873e-05	0.526219	-1.25329
43322395	chr15:43322395:A:G	3.0758e-09	-2.08401e-10	-0.48136	0.000133802	-2.08401e-10	-0.422269	0.000134196	-2.08401e-10	-0.42276
43322397	chr15:43322397:C:A	1.44708e-09	-2.08401e-10	-1.23538	5.95882e-05	-2.08401e-10	-1.23117	5.97878e-05	-2.08401e-10	-1.23126
43322526	chr15:43322526:A:C	1.71828e-09	0.0872899	-1.15089	1.07641e-05	-1.84311	-1.0993	1.07611e-05	-1.84432	-1.1018
43322661	chr15:43322661:A:G	2.27097e-09	-2.08401e-10	-0.784716	9.20614e-05	-2.08401e-10	-0.796173	9.24186e-05	-2.08401e-10	-0.79573
43322715	chr15:43322715:AAT:A	1.52587e-09	-2.08401e-10	-1.18236	6.47412e-05	-2.08401e-10	-1.14823	6.50466e-05	-2.08401e-10	-1.14696
43322913	chr15:43322913:G:A	9.56497e-10	-1.6494	-2.85769e-10	3.53119e-05	-1.75441	-2.85769e-10	3.5451e-05	-1.75391	-2.85769e-10
43323740	chr15:43323740:T:A	9.37933e-10	-1.669	-2.85769e-10	4.53509e-05	-1.5042	-2.85769e-10	4.54797e-05	-1.50479	-2.85769e-10
43324483	chr15:43324483:G:A	1.49915e-09	-2.08401e-10	-1.20003	6.22976e-05	-2.08401e-10	-1.18671	6.25013e-05	-2.08401e-10	-1.18687
43324984	chr15:43324984:A:G	1.47518e-09	-2.08401e-10	-1.21614	6.11871e-05	-2.08401e-10	-1.20469	6.13884e-05	-2.08401e-10	-1.20484
43325295	chr15:43325295:T:C	4.11295e-09	0.47879	-0.669576	1.78627e-05	-1.83832	-0.597593	1.7832e-05	-1.83939	-0.601679
43326521	chr15:43326521:T:G	1.74546e-09	-2.08401e-10	-1.0479	7.58521e-05	-2.08401e-10	-0.989843	7.62651e-05	-2.08401e-10	-0.987843
43326536	chr15:43326536:A:G	1.31755e-09	-1.77016	0.441003	0.000623686	0.384761	0.732257	0.000604378	0.364058	0.718083
43326665	chr15:43326665:T:C	3.03448e-09	0.153821	-0.648708	2.05431e-05	-1.80887	-0.487234	2.04532e-05	-1.8104	-0.493523
43327304	chr15:43327304:A:G	4.35838e-09	-2.08401e-10	-0.132826	0.000188279	-2.08401e-10	-0.080705	0.000188831	-2.08401e-10	-0.0812042
43327362	chr15:43327362:T:C	1.84333e-09	0.167911	-1.16126	1.10356e-05	-1.80517	-1.11234	1.10291e-05	-1.80673	-1.1148
43327725	chr15:43327725:G:A	1.41727e-09	-2.08401e-10	-1.25619	5.82564e-05	-2.08401e-10	-1.25378	5.84545e-05	-2.08401e-10	-1.25381
43327753	chr15:43327753:T:G	1.64342e-09	-2.08401e-10	-1.10815	7.15136e-05	-2.08401e-10	-1.04874	7.18969e-05	-2.08401e-10	-1.04683
43327875	chr15:43327875:A:C	1.4138e-09	-0.0718057	-1.18684	4.12962e-05	-0.3948	-1.20306	4.10692e-05	-0.403883	-1.20292
43328245	chr15:43328245:T:C	1.07161e-08	1.97046	-1.20364	0.000242924	1.37854	-1.20442	0.000238971	1.3585	-1.20421
43329749	chr15:43329749:A:G	3.59565e-09	0.695068	-1.02027	1.24686e-05	-1.86465	-0.930769	1.24573e-05	-1.8651	-0.934651
43330718	chr15:43330718:C:T	3.16583e-09	0.59524	-1.04775	1.21393e-05	-1.85896	-0.963216	1.21284e-05	-1.85961	-0.9669
43331199	chr15:43331199:T:G	0.000561402	11.6333	-2.85769e-10	6.26273e-05	-1.18143	-2.85769e-10	6.2968e-05	-1.17943	-2.85769e-10
43331217	chr15:43331217:C:T	9.27448e-10	-1.68024	-2.85769e-10	3.53045e-05	-1.75462	-2.85769e-10	3.54396e-05	-1.75423	-2.85769e-10
43331231	chr15:43331231:G:T	8.13181e-10	-1.81173	-2.85769e-10	3.547e-05	-1.74994	-2.85769e-10	3.5577e-05	-1.75036	-2.85769e-10
43331991	chr15:43331991:C:T	3.67916e-09	0.737037	-1.03928	1.21888e-05	-1.86499	-0.953118	1.21796e-05	-1.86543	-0.956863
43332244	chr15:43332244:C:T	2.23536e-09	-2.08401e-10	-0.800525	9.57823e-05	-2.08401e-10	-0.756551	9.60726e-05	-2.08401e-10	-0.756955
43334100	chr15:43334100:G:A	4.26027e-10	-1.71586	-0.74232	1.7484e-05	-1.7375	-0.719839	1.75294e-05	-1.73851	-0.719666
43334917	chr15:43334917:C:G	8.70507e-09	1.81534	-1.25636	0.000192179	1.19842	-1.25862	0.000189174	1.17922	-1.25861
43335657	chr15:43335657:A:G	3.76547e-09	0.768168	-1.04722	1.20424e-05	-1.86766	-0.96253	1.20356e-05	-1.86797	-0.966218
43336344	chr15:43336344:A:C	3.66068e-09	0.730612	-1.03789	1.21932e-05	-1.86628	-0.951475	1.21846e-05	-1.86666	-0.95523
43336444	chr15:43336444:AGTAAT:A	3.76645e-09	0.763723	-1.04252	1.21125e-05	-1.86746	-0.956925	1.21051e-05	-1.86778	-0.960647
43337207	chr15:43337207:T:C	3.31809e-10	-1.84813	-0.85999	8.60604e-05	-0.105411	-0.758169	8.43081e-05	-0.123668	-0.763912
43337416	chr15:43337416:G:A	1.68931e-09	-2.08401e-10	-1.08061	7.1173e-05	-2.08401e-10	-1.05352	7.13986e-05	-2.08401e-10	-1.05378
43337736	chr15:43337736:A:T	1.53903e-09	-2.08401e-10	-1.17378	6.31891e-05	-2.08401e-10	-1.1725	6.34039e-05	-2.08401e-10	-1.17253
43339021	chr15:43339021:T:C	2.25275e-09	-2.08401e-10	-0.792772	9.34952e-05	-2.08401e-10	-0.780719	9.37809e-05	-2.08401e-10	-0.781098
43339158	chr15:43339158:G:A	1.31229e-09	-1.80915	0.475998	0.000527404	0.178697	0.770642	0.000511478	0.158924	0.756321
43339195	chr15:43339195:A:G	7.68017e-10	-1.86887	-2.85769e-10	3.20417e-05	-1.85159	-2.85769e-10	3.2163e-05	-1.85124	-2.85769e-10
43339940	chr15:43339940:A:G	4.04621e-10	-1.79749	-0.712246	0.000145667	0.256583	-0.59389	0.000142309	0.236478	-0.600536
43340028	chr15:43340028:G:A	7.00355e-09	1.55569	-1.2142	9.77481e-06	-1.86003	-1.17879	9.79692e-06	-1.85936	-1.18063
43340351	chr15:43340351:T:C	6.44791e-10	-1.7657	-0.278055	0.000276473	0.411575	-0.108092	0.000269189	0.390738	-0.117385
43340557	chr15:43340557:G:T	2.03031e-08	1.21094	0.194906	4.7952e-05	-1.85691	0.408482	4.79335e-05	-1.85756	0.405312
43340762	chr15:43340762:A:C	3.66954e-09	0.856286	-1.16114	1.03532e-05	-1.86929	-1.11205	1.03614e-05	-1.86947	-1.1145
43341131	chr15:43341131:T:G	1.67123e-09	-2.08401e-10	-1.09136	6.65756e-05	-2.08401e-10	-1.12029	6.68515e-05	-2.08401e-10	-1.11959
43341138	chr15:43341138:C:T	1.4416e-09	-2.08401e-10	-1.23917	6.0076e-05	-2.08401e-10	-1.22302	6.02774e-05	-2.08401e-10	-1.2231
43341168	chr15:43341168:T:G	7.97799e-10	-1.83082	-2.85769e-10	3.52063e-05	-1.7574	-2.85769e-10	3.5314e-05	-1.75778	-2.85769e-10
43341216	chr15:43341216:G:T	1.60781e-09	-2.08401e-10	-1.13005	6.7478e-05	-2.08401e-10	-1.10683	6.76942e-05	-2.08401e-10	-1.10706
43341299	chr15:43341299:G:C	5.58909e-09	1.36865	-1.25276	0.000117798	0.707072	-1.25673	0.000116291	0.690743	-1.25671
43341538	chr15:43341538:A:G	1.66673e-09	-1.09406	-2.85769e-10	6.27423e-05	-1.17959	-2.85769e-10	6.28911e-05	-1.18065	-2.85769e-10
43341792	chr15:43341792:A:T	1.43511e-09	-2.08401e-10	-1.24368	5.97058e-05	-2.08401e-10	-1.2292	5.99063e-05	-2.08401e-10	-1.22928
43341998	chr15:43341998:T:C	3.09397e-09	0.556837	-1.03231	1.23798e-05	-1.85739	-0.945172	1.23667e-05	-1.85808	-0.948971
43342207	chr15:43342207:C:T	5.22592e-09	1.16855	-1.11985	1.10171e-05	-1.87023	-1.04895	1.10205e-05	-1.8702	-1.0521
43342610	chr15:43342610:C:T	5.39805e-09	1.27481	-1.19369	9.94532e-06	-1.86955	-1.15198	9.96011e-06	-1.86937	-1.15411
43342676	chr15:43342676:G:A	6.06761e-10	-1.8656	-0.238946	2.96265e-05	-1.76354	-0.166419	2.9601e-05	-1.76457	-0.169684
43342938	chr15:43342938:G:A	4.93668e-09	1.23675	-1.24498	9.25832e-06	-1.87001	-1.2231	9.27979e-06	-1.8699	-1.22432
43343078	chr15:43343078:A:G	3.57108e-10	-1.47494	-1.1597	2.13172e-05	-1.11805	-1.14106	2.13252e-05	-1.12015	-1.14203
43343217	chr15:43343217:T:G	1.56819e-09	-2.08401e-10	-1.155	6.5633e-05	-2.08401e-10	-1.13455	6.58453e-05	-2.08401e-10	-1.13475
43343344	chr15:43343344:G:T	2.86125e-09	-2.08401e-10	-0.553668	0.000112149	-2.08401e-10	-0.598802	0.000112665	-2.08401e-10	-0.597637
43343492	chr15:43343492:A:G	1.58433e-09	-2.08401e-10	-1.14476	6.55513e-05	-2.08401e-10	-1.1358	6.57645e-05	-2.08401e-10	-1.13598
43343585	chr15:43343585:CTCTG:C	1.74251e-09	-2.08401e-10	-1.0496	7.27396e-05	-2.08401e-10	-1.03174	7.29649e-05	-2.08401e-10	-1.03208
43343602	chr15:43343602:T:C	4.91025e-09	1.1011	-1.1147	1.10892e-05	-1.87003	-1.04263	1.10908e-05	-1.87012	-1.04583
43343792	chr15:43343792:A:G	1.61168e-09	-2.08401e-10	-1.12765	6.76478e-05	-2.08401e-10	-1.10431	6.78646e-05	-2.08401e-10	-1.10454
43344002	chr15:43344002:G:A	4.87728e-09	1.09556	-1.1159	1.10737e-05	-1.86998	-1.04407	1.10753e-05	-1.87008	-1.04726
43344276	chr15:43344276:A:AT	8.43556e-09	1.72719	-1.19966	0.000191527	1.13389	-1.19749	0.000188568	1.11479	-1.19739
43344453	chr15:43344453:C:T	5.21949e-09	1.18131	-1.13384	1.07041e-05	-1.87025	-1.07775	1.07114e-05	-1.87025	-1.08051
43344762	chr15:43344762:T:C	4.86963e-10	-1.82377	-0.500721	0.000170705	0.16983	-0.34852	0.000166491	0.149761	-0.35688
43344971	chr15:43344971:C:T	1.62494e-09	-2.08401e-10	-1.11945	6.8251e-05	-2.08401e-10	-1.09544	6.84693e-05	-2.08401e-10	-1.09567
43345092	chr15:43345092:C:T	1.91937e-09	-0.952928	-2.85769e-10	6.86712e-05	-1.0893	-2.85769e-10	6.8959e-05	-1.08855	-2.85769e-10
43345179	chr15:43345179:T:C	5.07384e-09	1.14589	-1.12672	1.09242e-05	-1.87025	-1.0574	1.09279e-05	-1.87025	-1.06049
43345669	chr15:43345669:T:A	6.81783e-09	1.55118	-1.23656	0.000154739	0.967719	-1.24461	0.000152414	0.949097	-1.24456
43345787	chr15:43345787:T:C	8.16581e-10	-1.82835	0.0207925	0.0003067	0.129962	0.27728	0.000297924	0.110064	0.264716
43346327	chr15:43346327:G:A	3.26287e-10	-1.83099	-0.893918	0.000104512	0.125382	-0.794712	0.000102235	0.105543	-0.800332
43346470	chr15:43346470:C:T	7.7309e-10	-1.86229	-2.85769e-10	3.33276e-05	-1.81224	-2.85769e-10	3.34319e-05	-1.81255	-2.85769e-10
43347264	chr15:43347264:A:G	6.6547e-09	1.53756	-1.24716	0.000151626	0.955554	-1.25276	0.000149351	0.936972	-1.25273
43348450	chr15:43348450:G:A	1.52175e-09	-2.08401e-10	-1.18507	6.29755e-05	-2.08401e-10	-1.17588	6.31786e-05	-2.08401e-10	-1.17609
43348552	chr15:43348552:T:C	7.70399e-10	-1.86577	-2.85769e-10	3.14716e-05	-1.86954	-2.85769e-10	3.15813e-05	-1.86949	-2.85769e-10
43350130	chr15:43350130:G:A	1.12681e-08	1.66741	-0.850358	1.56151e-05	-1.87002	-0.700367	1.56267e-05	-1.86992	-0.703164
43350582	chr15:43350582:A:T	5.3133e-09	1.17594	-1.11065	1.10054e-05	-1.87023	-1.05002	1.10103e-05	-1.87025	-1.05298
43350654	chr15:43350654:C:T	1.37596e-09	-1.28577	-2.85769e-10	4.86143e-05	-1.43471	-2.85769e-10	4.88265e-05	-1.43379	-2.85769e-10
43350699	chr15:43350699:G:A	4.94802e-09	1.10046	-1.1064	1.10686e-05	-1.86955	-1.04497	1.10716e-05	-1.86971	-1.04797
43351528	chr15:43351528:G:A	8.91316e-10	-1.71998	-2.85769e-10	4.02473e-05	-1.62359	-2.85769e-10	4.03559e-05	-1.62432	-2.85769e-10
43351703	chr15:43351703:A:G	7.26956e-09	1.61796	-1.23919	0.000164184	1.02908	-1.24672	0.000161684	1.01025	-1.24667
43352202	chr15:43352202:A:G	1.54011e-09	-2.08401e-10	-1.17307	6.32368e-05	-2.08401e-10	-1.17174	6.34475e-05	-2.08401e-10	-1.17185
43352438	chr15:43352438:A:G	2.10882e-09	-2.08401e-10	-0.858799	9.56404e-05	-2.08401e-10	-0.758033	9.62531e-05	-2.08401e-10	-0.755078
43352562	chr15:43352562:T:C	8.33933e-10	-1.81926	0.0327326	0.000331552	0.194864	0.29029	0.000321944	0.174644	0.277674
43352590	chr15:43352590:C:T	5.10941e-09	1.22013	-1.19398	9.93792e-06	-1.87016	-1.15211	9.95159e-06	-1.87009	-1.15424
43353048	chr15:43353048:T:C	3.30432e-10	-1.80317	-0.909107	0.000123028	0.305677	-0.811895	0.000120255	0.284958	-0.817402
43353135	chr15:43353135:T:C	5.66188e-09	-2.08401e-10	0.12883	0.000261929	-2.08401e-10	0.249445	0.000262483	-2.08401e-10	0.248128
43353181	chr15:43353181:A:G	4.05739e-09	-2.08401e-10	-0.204385	0.000192634	-2.08401e-10	-0.0578347	0.000192823	-2.08401e-10	-0.0602841
43353622	chr15:43353622:G:T	5.8369e-09	1.41558	-1.2563	0.000134903	0.844512	-1.25859	0.000132927	0.826317	-1.25858
43353693	chr15:43353693:T:G	8.92759e-10	-1.71836	-2.85769e-10	3.42749e-05	-1.78422	-2.85769e-10	3.44042e-05	-1.78388	-2.85769e-10
43354149	chr15:43354149:A:G	3.2698e-10	-1.82501	-0.897773	0.000108929	0.171198	-0.799128	0.000106535	0.15113	-0.804712
43355169	chr15:43355169:G:A	1.55908e-09	-2.08401e-10	-1.16083	6.46802e-05	-2.08401e-10	-1.14917	6.48872e-05	-2.08401e-10	-1.14941
43355226	chr15:43355226:C:T	8.21364e-09	1.69177	-1.1909	0.000184552	1.09741	-1.19811	0.00018169	1.07832	-1.19807
43355331	chr15:43355331:A:T	2.46503e-09	-2.08401e-10	-0.70272	0.000106263	-2.08401e-10	-0.652709	0.000106584	-2.08401e-10	-0.653124
43355429	chr15:43355429:A:G	3.31156e-10	-1.82165	-0.888445	0.000112708	0.194844	-0.788672	0.000110211	0.174656	-0.794319
43355686	chr15:43355686:T:C	1.48607e-09	-2.08401e-10	-1.20879	6.26985e-05	-2.08401e-10	-1.18029	6.29762e-05	-2.08401e-10	-1.1793
43356246	chr15:43356246:G:A	3.17974e-10	-1.82522	-0.925489	0.000105561	0.17115	-0.830491	0.000103261	0.15108	-0.835881
43356610	chr15:43356610:G:A	1.81042e-09	-2.08401e-10	-1.01137	7.16538e-05	-2.08401e-10	-1.04678	7.19628e-05	-2.08401e-10	-1.04591
43356667	chr15:43356667:C:T	2.21455e-09	-2.08401e-10	-0.809875	9.1881e-05	-2.08401e-10	-0.798135	9.21627e-05	-2.08401e-10	-0.798503
43356862	chr15:43356862:A:G	2.85309e-09	-2.08401e-10	-0.556524	0.000111806	-2.08401e-10	-0.601862	0.000112321	-2.08401e-10	-0.600697
43357521	chr15:43357521:C:T	5.72962e-09	1.39143	-1.2507	0.000130758	0.810022	-1.2553	0.000128851	0.791869	-1.25527
43357700	chr15:43357700:G:A	2.46587e-09	-2.08401e-10	-0.702379	0.000106303	-2.08401e-10	-0.652334	0.000106624	-2.08401e-10	-0.652749
43357772	chr15:43357772:T:C	1.48706e-09	-2.08401e-10	-1.20813	6.14237e-05	-2.08401e-10	-1.20083	6.16227e-05	-2.08401e-10	-1.20103
43358032	chr15:43358032:A:C	4.89006e-09	1.19518	-1.21291	9.69441e-06	-1.87025	-1.17683	9.70984e-06	-1.87022	-1.1787
43358137	chr15:43358137:C:T	4.96673e-10	-1.81452	-0.490226	0.000184498	0.236136	-0.337124	0.000179875	0.215741	-0.345536
43358186	chr15:43358186:G:A	8.44061e-10	-1.82602	0.0515602	0.000324257	0.151994	0.310913	0.0003149	0.131983	0.298213
43358329	chr15:43358329:C:T	1.57031e-09	-2.08401e-10	-1.15365	6.57607e-05	-2.08401e-10	-1.13261	6.59728e-05	-2.08401e-10	-1.13282
43359058	chr15:43359058:G:C	8.07238e-09	1.61795	-1.13443	1.05715e-05	-1.85322	-1.10725	1.05956e-05	-1.854	-1.10763
43359428	chr15:43359428:T:C	6.33588e-09	1.47772	-1.23641	0.000144774	0.901031	-1.24449	0.000142631	0.882638	-1.24444
43360045	chr15:43360045:A:G	1.62458e-09	-2.08401e-10	-1.11968	6.72615e-05	-2.08401e-10	-1.11004	6.74784e-05	-2.08401e-10	-1.11025
43360358	chr15:43360358:C:T	1.80391e-09	-2.08401e-10	-1.01497	7.88853e-05	-2.08401e-10	-0.950634	7.91794e-05	-2.08401e-10	-0.950343
43360739	chr15:43360739:A:C	5.83495e-09	1.40335	-1.24441	0.000134601	0.83442	-1.25073	0.000132636	0.816248	-1.2507
43361451	chr15:43361451:G:A	1.6173e-09	-0.0719222	-1.05224	5.23559e-05	-0.314365	-1.0462	5.20571e-05	-0.32346	-1.04626
43361751	chr15:43361751:T:C	2.25405e-09	-2.08401e-10	-0.792195	9.35498e-05	-2.08401e-10	-0.780135	9.38356e-05	-2.08401e-10	-0.780515
43361984	chr15:43361984:C:T	5.34467e-09	1.27817	-1.20699	9.77453e-06	-1.86962	-1.16923	9.79074e-06	-1.86945	-1.17117
43362908	chr15:43362908:T:G	1.74828e-09	-2.08401e-10	-1.04629	7.30269e-05	-2.08401e-10	-1.0278	7.3265e-05	-2.08401e-10	-1.02798
43363036	chr15:43363036:G:A	7.93951e-09	1.68478	-1.21785	0.00017754	1.08964	-1.22908	0.000174806	1.07062	-1.229
43363196	chr15:43363196:T:C	4.78431e-10	-1.82852	-0.513648	0.000163664	0.141775	-0.362585	0.000159659	0.121861	-0.370881
43363596	chr15:43363596:G:A	4.38678e-09	1.01633	-1.14266	1.07285e-05	-1.86849	-1.07724	1.0731e-05	-1.86876	-1.08017
43363606	chr15:43363606:A:T	9.34805e-10	-1.67234	-2.85769e-10	3.71049e-05	-1.70488	-2.85769e-10	3.71886e-05	-1.70606	-2.85769e-10
43363729	chr15:43363729:A:G	4.1081e-09	0.960516	-1.15248	1.06139e-05	-1.86689	-1.08957	1.06163e-05	-1.86726	-1.09241
43363754	chr15:43363754:A:G	1.60939e-09	-1.12907	-2.85769e-10	4.99765e-05	-1.40708	-2.85769e-10	5.02316e-05	-1.40542	-2.85769e-10
43363845	chr15:43363845:A:G	4.09527e-09	0.953455	-1.14855	1.06694e-05	-1.86665	-1.0846	1.06713e-05	-1.86703	-1.08747
43364782	chr15:43364782:G:A	1.48532e-09	-2.08401e-10	-1.20929	6.12712e-05	-2.08401e-10	-1.20332	6.14734e-05	-2.08401e-10	-1.20345
43365057	chr15:43365057:C:G	1.80425e-09	-2.08401e-10	-1.01478	7.8524e-05	-2.08401e-10	-0.955225	7.89708e-05	-2.08401e-10	-0.952981
43365086	chr15:43365086:AAAAT:A	1.76162e-09	-1.03869	-2.85769e-10	5.36776e-05	-1.33563	-2.85769e-10	5.39582e-05	-1.33385	-2.85769e-10
43365365	chr15:43365365:A:G	2.31544e-09	-2.08401e-10	-0.765324	9.61305e-05	-2.08401e-10	-0.752923	9.64231e-05	-2.08401e-10	-0.753313
43365750	chr15:43365750:TACTC:T	5.52888e-09	1.31586	-1.2108	9.73179e-06	-1.86895	-1.17428	9.74918e-06	-1.86871	-1.17617
43365783	chr15:43365783:T:C	1.53131e-09	-2.08401e-10	-1.1788	6.37677e-05	-2.08401e-10	-1.16338	6.39746e-05	-2.08401e-10	-1.16357
43366638	chr15:43366638:C:G	1.49567e-09	-2.08401e-10	-1.20235	6.03839e-05	-2.08401e-10	-1.21791	6.06054e-05	-2.08401e-10	-1.21768
43367122	chr15:43367122:C:T	7.72735e-10	-1.86274	-2.85769e-10	3.14507e-05	-1.87021	-2.85769e-10	3.15592e-05	-1.87019	-2.85769e-10
43367145	chr15:43367145:G:A	2.38008e-09	-2.08401e-10	-0.737792	9.85906e-05	-2.08401e-10	-0.727653	9.89293e-05	-2.08401e-10	-0.727654
43368116	chr15:43368116:C:T	1.66794e-09	-2.08401e-10	-1.09334	6.64537e-05	-2.08401e-10	-1.12212	6.67121e-05	-2.08401e-10	-1.12167
43368186	chr15:43368186:G:A	2.71875e-09	-0.604753	-2.85769e-10	0.000105591	-0.659055	-2.85769e-10	0.000105583	-0.662558	-2.85769e-10
43368727	chr15:43368727:C:T	4.79305e-09	1.07037	-1.10813	1.11842e-05	-1.86957	-1.03455	1.11843e-05	-1.86973	-1.03781
43368740	chr15:43368740:G:A	2.25183e-09	-2.08401e-10	-0.79318	9.34563e-05	-2.08401e-10	-0.781135	9.37419e-05	-2.08401e-10	-0.781514
43368784	chr15:43368784:A:G	5.58182e-09	1.31391	-1.19932	9.87997e-06	-1.86895	-1.15917	9.896e-06	-1.8687	-1.16122
43369261	chr15:43369261:C:T	4.82357e-09	1.06111	-1.09252	1.14001e-05	-1.86943	-1.01557	1.13985e-05	-1.86961	-1.01897
43369604	chr15:43369604:T:C	8.18917e-10	-1.84559	0.0408968	0.000275264	-9.07605e-05	0.299192	0.000267545	-0.0193207	0.286548
43370164	chr15:43370164:C:T	5.40776e-09	1.31847	-1.23556	0.000125604	0.758328	-1.24382	0.000123806	0.740425	-1.24377
43370631	chr15:43370631:G:A	1.26003e-08	1.77204	-0.843241	1.57726e-05	-1.86852	-0.691834	1.57866e-05	-1.86824	-0.694655
43372054	chr15:43372054:C:T	1.62772e-09	-2.08401e-10	-1.11774	6.83814e-05	-2.08401e-10	-1.09353	6.86001e-05	-2.08401e-10	-1.09377
43372122	chr15:43372122:T:C	1.5564e-09	-2.08401e-10	-1.16255	6.46063e-05	-2.08401e-10	-1.15032	6.48166e-05	-2.08401e-10	-1.1505
43372496	chr15:43372496:G:A	1.5348e-09	-2.08401e-10	-1.17653	6.3644e-05	-2.08401e-10	-1.16532	6.3852e-05	-2.08401e-10	-1.16549
43373244	chr15:43373244:T:C	1.63366e-09	-2.08401e-10	-1.1141	6.86495e-05	-2.08401e-10	-1.08962	6.88689e-05	-2.08401e-10	-1.08986
43373800	chr15:43373800:C:T	2.12465e-09	-2.08401e-10	-0.85132	8.80303e-05	-2.08401e-10	-0.840948	8.83044e-05	-2.08401e-10	-0.841269
43373884	chr15:43373884:C:T	5.09757e-09	1.21492	-1.19108	9.97183e-06	-1.87021	-1.14865	9.98501e-06	-1.87016	-1.15081
43373974	chr15:43373974:G:A	3.22105e-09	-2.08401e-10	-0.435219	0.000152346	-2.08401e-10	-0.292472	0.0001535	-2.08401e-10	-0.288359
43374322	chr15:43374322:A:G	1.54985e-09	-2.08401e-10	-1.16677	6.48295e-05	-2.08401e-10	-1.14687	6.50394e-05	-2.08401e-10	-1.14707
43374493	chr15:43374493:T:C	1.91393e-09	-2.08401e-10	-0.955769	8.38953e-05	-2.08401e-10	-0.889059	8.43792e-05	-2.08401e-10	-0.886738
43375048	chr15:43375048:G:A	1.62281e-09	-2.08401e-10	-1.12077	6.81551e-05	-2.08401e-10	-1.09684	6.83733e-05	-2.08401e-10	-1.09708
43375702	chr15:43375702:T:C	8.64459e-10	-1.8527	0.102128	0.000277947	-0.0574913	0.366293	0.000270157	-0.0764258	0.35337
43376032	chr15:43376032:G:A	1.61478e-08	-2.08401e-10	1.17686	0.000755514	-2.08401e-10	1.30877	0.000760014	-2.08401e-10	1.31128
43377666	chr15:43377666:C:T	1.63342e-09	-2.08401e-10	-1.11425	6.94251e-05	-2.08401e-10	-1.07838	6.96135e-05	-2.08401e-10	-1.0791
43378028	chr15:43378028:C:A	5.14361e-09	1.23559	-1.20276	9.82414e-06	-1.87012	-1.16366	9.83894e-06	-1.87004	-1.16567
43378082	chr15:43378082:C:T	4.41165e-09	0.98622	-1.1069	1.12258e-05	-1.86735	-1.03306	1.12238e-05	-1.8677	-1.03633
43378145	chr15:43378145:T:C	7.6975e-10	-1.86662	-2.85769e-10	3.22534e-05	-1.845	-2.85769e-10	3.23774e-05	-1.8446	-2.85769e-10
43378752	chr15:43378752:C:T	2.26169e-09	-2.08401e-10	-0.788813	9.7099e-05	-2.08401e-10	-0.742898	9.73956e-05	-2.08401e-10	-0.743278
43379157	chr15:43379157:A:G	4.9013e-10	-1.82375	-0.494264	0.000174847	0.185852	-0.340568	0.000170508	0.165706	-0.348982
43379347	chr15:43379347:A:G	3.74605e-09	0.866763	-1.15099	9.40505e-05	0.366167	-1.14096	9.28943e-05	0.350598	-1.1412
43379441	chr15:43379441:T:A	4.20995e-09	0.957299	-1.12477	1.09953e-05	-1.86632	-1.05484	1.09944e-05	-1.86672	-1.05795
43379646	chr15:43379646:A:C	5.07076e-09	1.22823	-1.20966	9.7338e-06	-1.87018	-1.17284	9.7493e-06	-1.87012	-1.17474
43379650	chr15:43379650:A:C	4.47774e-09	1.07435	-1.18016	1.01244e-05	-1.86893	-1.13475	1.01338e-05	-1.86916	-1.13703
43379654	chr15:43379654:A:C	2.27408e-09	0.306235	-1.08959	2.28631e-05	-1.13238	-1.05672	2.29583e-05	-1.13084	-1.05754
43381482	chr15:43381482:A:C	4.41434e-09	0.979024	-1.09909	1.1337e-05	-1.86712	-1.02344	1.1334e-05	-1.86747	-1.02678
43381517	chr15:43381517:G:A	1.43481e-09	-2.08401e-10	-1.24389	5.89849e-05	-2.08401e-10	-1.24135	5.91877e-05	-2.08401e-10	-1.24135
43382135	chr15:43382135:C:A	1.61161e-09	-2.08401e-10	-1.12769	6.76282e-05	-2.08401e-10	-1.1046	6.78451e-05	-2.08401e-10	-1.10483
43382232	chr15:43382232:AAAAAGAAAAAT:A	4.76527e-09	1.06701	-1.11058	1.10117e-05	-1.86848	-1.05119	1.10141e-05	-1.86874	-1.05414
43382625	chr15:43382625:A:G	8.17008e-10	-1.80703	-2.85769e-10	3.17558e-05	-1.86056	-2.85769e-10	3.18701e-05	-1.86039	-2.85769e-10
43383270	chr15:43383270:A:G	1.47342e-09	-2.08401e-10	-1.21734	6.09081e-05	-2.08401e-10	-1.20926	6.11048e-05	-2.08401e-10	-1.20947
43383908	chr15:43383908:C:A	1.55304e-09	-2.08401e-10	-1.16471	6.49716e-05	-2.08401e-10	-1.14468	6.51818e-05	-2.08401e-10	-1.14488
43384406	chr15:43384406:G:A	6.06017e-09	1.43455	-1.23774	0.000139203	0.862869	-1.24557	0.000137158	0.844593	-1.24552
43385798	chr15:43385798:T:C	2.30324e-09	-2.08401e-10	-0.77061	9.48596e-05	-2.08401e-10	-0.766232	9.52258e-05	-2.08401e-10	-0.765808
43386533	chr15:43386533:C:T	8.38329e-09	1.75743	-1.23612	0.000186649	1.15481	-1.24421	0.000183732	1.13558	-1.24416
43387007	chr15:43387007:G:A	2.25275e-09	-2.08401e-10	-0.792772	9.34952e-05	-2.08401e-10	-0.780719	9.37809e-05	-2.08401e-10	-0.781098
43387281	chr15:43387281:GCCA:G	5.07726e-09	1.09709	-1.07724	1.14908e-05	-1.86918	-1.0079	1.14912e-05	-1.86938	-1.01109
43387340	chr15:43387340:A:G	1.5309e-09	-2.08401e-10	-1.17907	6.15121e-05	-2.08401e-10	-1.19939	6.17523e-05	-2.08401e-10	-1.19893
43387531	chr15:43387531:G:A	1.48761e-09	-2.08401e-10	-1.20776	6.15446e-05	-2.08401e-10	-1.19887	6.17478e-05	-2.08401e-10	-1.199
43387662	chr15:43387662:A:G	1.4638e-09	-2.08401e-10	-1.22389	6.05525e-05	-2.08401e-10	-1.21512	6.07505e-05	-2.08401e-10	-1.21528
43387833	chr15:43387833:G:A	0.0717029	16.4831	-2.85769e-10	3.31909e-05	-1.81635	-2.85769e-10	3.33333e-05	-1.8155	-2.85769e-10
43387917	chr15:43387917:C:T	4.19987e-09	0.932214	-1.10209	1.13147e-05	-1.86537	-1.02716	1.13109e-05	-1.86582	-1.03047
43388467	chr15:43388467:G:A	1.60727e-09	-1.13039	-2.85769e-10	8.24449e-05	-0.906499	-2.85769e-10	8.26112e-05	-0.907913	-2.85769e-10
43388790	chr15:43388790:C:A	1.58328e-09	-2.08401e-10	-1.14543	6.63673e-05	-2.08401e-10	-1.12343	6.65809e-05	-2.08401e-10	-1.12364
43389082	chr15:43389082:T:G	5.45294e-10	-1.51459	-0.696761	2.22399e-05	-1.54409	-0.672655	2.22826e-05	-1.54577	-0.672478
43389139	chr15:43389139:C:T	2.11777e-09	-0.854561	-2.85769e-10	8.34335e-05	-0.894579	-2.85769e-10	8.34355e-05	-0.897986	-2.85769e-10
43390917	chr15:43390917:T:A	4.69616e-09	0.978518	-1.0367	1.22189e-05	-1.86704	-0.948601	1.22093e-05	-1.8674	-0.952461
43390966	chr15:43390966:C:G	1.20333e-08	-2.08401e-10	0.882748	0.000557193	-2.08401e-10	1.00428	0.000560389	-2.08401e-10	1.00657
43391248	chr15:43391248:G:T	4.90924e-09	1.19585	-1.20966	9.73454e-06	-1.87025	-1.1727	9.74937e-06	-1.87025	-1.17461
43391932	chr15:43391932:A:G	5.17406e-09	1.15799	-1.11926	1.08846e-05	-1.87014	-1.06113	1.08899e-05	-1.8702	-1.06403
43392342	chr15:43392342:CTAAT:C	6.50877e-10	-1.28705	-0.747307	2.37676e-05	-1.42228	-0.728031	2.39051e-05	-1.42326	-0.724709
43392394	chr15:43392394:T:C	3.54771e-09	0.884532	-1.22316	9.67434e-06	-1.85729	-1.19186	9.69792e-06	-1.85666	-1.19349
43392716	chr15:43392716:C:A	4.23701e-09	0.88769	-1.04876	1.20846e-05	-1.86335	-0.963343	1.20744e-05	-1.86389	-0.967084
43392741	chr15:43392741:T:C	1.17165e-09	-1.86711	0.420599	0.000272477	-0.391336	0.680261	0.000266206	-0.407882	0.670093
43392876	chr15:43392876:T:G	7.72572e-09	1.69213	-1.2525	0.000174423	1.09955	-1.25669	0.000171727	1.08051	-1.25667
43392942	chr15:43392942:A:C	5.89414e-10	-1.86833	-0.265227	0.000122934	-0.464111	-0.0428746	0.000120152	-0.47958	-0.0537212
43393134	chr15:43393134:A:G	7.77005e-10	-1.85791	0.00067935	0.000250505	-0.0494443	0.254293	0.00024365	-0.0681798	0.241853
43393529	chr15:43393529:T:C	1.46781e-09	-2.08401e-10	-1.22115	6.06581e-05	-2.08401e-10	-1.21338	6.08594e-05	-2.08401e-10	-1.21349
43393609	chr15:43393609:A:C	0.0395828	15.889	-2.85769e-10	3.26035e-05	-1.83421	-2.85769e-10	3.27382e-05	-1.83352	-2.85769e-10
43393623	chr15:43393623:T:A	1.49141e-09	-2.08401e-10	-1.2052	6.16919e-05	-2.08401e-10	-1.19648	6.18964e-05	-2.08401e-10	-1.1966
43394353	chr15:43394353:A:T	2.22642e-09	-2.08401e-10	-0.804529	9.23805e-05	-2.08401e-10	-0.792714	9.26627e-05	-2.08401e-10	-0.793094
43394434	chr15:43394434:T:C	1.49257e-09	-2.08401e-10	-1.20442	6.12622e-05	-2.08401e-10	-1.20347	6.14709e-05	-2.08401e-10	-1.2035
43394858	chr15:43394858:C:T	1.70973e-09	-2.08401e-10	-1.06859	7.21154e-05	-2.08401e-10	-1.04036	7.23432e-05	-2.08401e-10	-1.04064
43395078	chr15:43395078:T:C	2.22298e-09	-2.08401e-10	-0.806075	9.22556e-05	-2.08401e-10	-0.794066	9.25375e-05	-2.08401e-10	-0.794445
43395186	chr15:43395186:G:A	2.53136e-09	-2.08401e-10	-0.67617	0.00011692	-2.08401e-10	-0.557143	0.00011773	-2.08401e-10	-0.553662
43395436	chr15:43395436:C:A	1.4137e-09	-2.08401e-10	-1.25872	5.79586e-05	-2.08401e-10	-1.2589	5.81577e-05	-2.08401e-10	-1.2589
43395603	chr15:43395603:T:C	2.45815e-09	-2.08401e-10	-0.705515	0.000101885	-2.08401e-10	-0.694788	0.000102235	-2.08401e-10	-0.694783
43396207	chr15:43396207:A:C	6.74543e-09	1.55386	-1.24992	0.000154234	0.974523	-1.25468	0.000151907	0.955863	-1.25465
43397343	chr15:43397343:C:T	1.44375e-09	-2.08401e-10	-1.23768	5.96866e-05	-2.08401e-10	-1.22952	5.98851e-05	-2.08401e-10	-1.22963
43397569	chr15:43397569:T:C	7.11722e-09	-2.08401e-10	0.357591	0.000297343	-2.08401e-10	0.376259	0.000298395	-2.08401e-10	0.37636
43397669	chr15:43397669:A:T	4.57468e-09	0.664148	-0.748536	1.73931e-05	-1.84887	-0.613684	1.73373e-05	-1.84982	-0.619382
43397790	chr15:43397790:A:C	1.77598e-09	-2.08401e-10	-1.03057	7.37625e-05	-2.08401e-10	-1.01778	7.39946e-05	-2.08401e-10	-1.01807
43398017	chr15:43398017:T:C	6.12566e-09	1.35244	-1.14488	1.08881e-05	-1.83927	-1.09169	1.09085e-05	-1.83822	-1.0943
43398102	chr15:43398102:T:C	2.21114e-09	-2.08401e-10	-0.811418	0.000100787	-2.08401e-10	-0.705622	0.000101446	-2.08401e-10	-0.702531
43398229	chr15:43398229:A:G	1.6831e-09	-1.08429	-2.85769e-10	8.67065e-05	-0.856101	-2.85769e-10	8.68782e-05	-0.857552	-2.85769e-10
43398283	chr15:43398283:A:T	2.16383e-09	-2.08401e-10	-0.833045	9.32873e-05	-2.08401e-10	-0.782945	9.34996e-05	-2.08401e-10	-0.784103
43398329	chr15:43398329:TA:T	1.60528e-09	-2.08401e-10	-1.13163	6.87417e-05	-2.08401e-10	-1.08827	6.90866e-05	-2.08401e-10	-1.0867
43398367	chr15:43398367:A:G	1.01525e-09	-1.85079	0.260999	0.000284375	-0.205828	0.537491	0.000276653	-0.2234	0.524103
43398492	chr15:43398492:C:A	1.48089e-09	-2.08401e-10	-1.21228	6.14501e-05	-2.08401e-10	-1.2004	6.1652e-05	-2.08401e-10	-1.20055
43398952	chr15:43398952:T:C	4.94163e-09	0.942256	-0.949486	1.36009e-05	-1.8604	-0.848097	1.35967e-05	-1.85982	-0.852419
43400408	chr15:43400408:A:G	1.52416e-09	-2.08401e-10	-1.18348	6.24199e-05	-2.08401e-10	-1.18474	6.26518e-05	-2.08401e-10	-1.18447
43400558	chr15:43400558:C:T	1.7273e-09	-2.08401e-10	-1.05836	7.29009e-05	-2.08401e-10	-1.02953	7.31307e-05	-2.08401e-10	-1.02981
43400637	chr15:43400637:G:A	2.32944e-09	-2.08401e-10	-0.759299	0.00010675	-2.08401e-10	-0.648143	0.000107464	-2.08401e-10	-0.644899
43401319	chr15:43401319:C:T	2.24152e-10	-1.87024	-1.23011	9.35363e-06	-1.86276	-1.22011	9.3882e-06	-1.86241	-1.2202
43402885	chr15:43402885:T:A	4.66586e-10	-1.86716	-0.500075	9.16665e-05	-0.43748	-0.362992	8.98377e-05	-0.453546	-0.370509
43403033	chr15:43403033:A:G	4.31965e-09	1.117	-1.25875	0.000102282	0.567707	-1.25861	0.000100892	0.550607	-1.25862
43403514	chr15:43403514:T:G	3.67626e-09	-2.08401e-10	-0.303031	0.000164961	-2.08401e-10	-0.21292	0.00016582	-2.08401e-10	-0.211156
43403970	chr15:43403970:A:AT	5.12978e-09	0.94647	-0.916332	1.41394e-05	-1.85921	-0.810454	1.41325e-05	-1.8586	-0.814986
43404085	chr15:43404085:C:T	1.29127e-09	-1.3493	-2.85769e-10	6.81445e-05	-1.097	-2.85769e-10	6.83485e-05	-1.09744	-2.85769e-10
43405806	chr15:43405806:G:A	1.42714e-09	-2.08401e-10	-1.24925	5.87618e-05	-2.08401e-10	-1.24514	5.896e-05	-2.08401e-10	-1.2452
43406014	chr15:43406014:C:T	9.45194e-10	-1.86448	0.203188	0.000217866	-0.409152	0.474402	0.000212277	-0.425439	0.461273
43406404	chr15:43406404:T:C	6.09829e-09	1.03426	-0.831181	1.56608e-05	-1.85387	-0.713596	1.56483e-05	-1.85313	-0.718566
43406481	chr15:43406481:A:G	6.41128e-09	0.907565	-0.654432	1.88899e-05	-1.8627	-0.517306	1.88558e-05	-1.86219	-0.523048
43406750	chr15:43406750:G:A	1.67604e-09	-2.08401e-10	-1.08849	6.98605e-05	-2.08401e-10	-1.07213	7.0079e-05	-2.08401e-10	-1.07244
43406775	chr15:43406775:T:TTTATC	3.78365e-09	-0.274238	-2.85769e-10	0.000140965	-0.370115	-2.85769e-10	0.000140641	-0.375851	-2.85769e-10
43407067	chr15:43407067:C:A	1.83365e-09	-2.08401e-10	-0.998617	7.79082e-05	-2.08401e-10	-0.963097	7.81101e-05	-2.08401e-10	-0.96394
43407105	chr15:43407105:C:T	9.57201e-09	1.08246	-0.428547	2.70037e-05	-1.82655	-0.196101	2.69513e-05	-1.82784	-0.200187
43407106	chr15:43407106:C:G	3.48062e-09	0.189007	-0.546722	2.33218e-05	-1.77261	-0.396625	2.32109e-05	-1.77449	-0.402944
43407691	chr15:43407691:A:C	1.40022e-09	-1.2683	-2.85769e-10	5.11541e-05	-1.38379	-2.85769e-10	5.12682e-05	-1.38499	-2.85769e-10
43408229	chr15:43408229:G:A	4.59847e-08	2.1933	0.03008	3.98743e-05	-1.86752	0.234622	3.98976e-05	-1.86719	0.231451
43408275	chr15:43408275:C:T	1.73672e-09	-2.08401e-10	-1.05293	7.25257e-05	-2.08401e-10	-1.03469	7.27541e-05	-2.08401e-10	-1.03497
43408288	chr15:43408288:G:A	7.68915e-10	-1.8677	-2.85769e-10	3.20624e-05	-1.85094	-2.85769e-10	3.21903e-05	-1.85039	-2.85769e-10
43408327	chr15:43408327:A:G	2.16028e-09	-2.08401e-10	-0.834686	9.23968e-05	-2.08401e-10	-0.792537	9.26769e-05	-2.08401e-10	-0.79294
43408338	chr15:43408338:G:A	1.64275e-09	-2.08401e-10	-1.10855	6.84068e-05	-2.08401e-10	-1.09316	6.86219e-05	-2.08401e-10	-1.09345
43408452	chr15:43408452:GC:G	3.21197e-09	-2.08401e-10	-0.438042	0.000125273	-2.08401e-10	-0.488136	0.000125864	-2.08401e-10	-0.486857
43408725	chr15:43408725:T:C	2.35327e-09	-2.08401e-10	-0.749118	9.77104e-05	-2.08401e-10	-0.736621	9.8008e-05	-2.08401e-10	-0.73701
43408732	chr15:43408732:G:T	4.48975e-10	-1.84969	-0.556026	0.000113782	-0.162494	-0.421849	0.000111384	-0.179832	-0.429241
43409225	chr15:43409225:A:G	2.21741e-09	-2.08401e-10	-0.808585	9.28922e-05	-2.08401e-10	-0.78719	9.31943e-05	-2.08401e-10	-0.787373
43409324	chr15:43409324:C:T	1.65574e-09	-1.10068	-2.85769e-10	8.32093e-05	-0.897269	-2.85769e-10	8.33756e-05	-0.898704	-2.85769e-10
43409787	chr15:43409787:C:G	1.44683e-09	-2.08401e-10	-1.23555	5.9558e-05	-2.08401e-10	-1.23168	5.97592e-05	-2.08401e-10	-1.23174
43410036	chr15:43410036:A:G	1.6496e-09	-2.08401e-10	-1.10439	6.78145e-05	-2.08401e-10	-1.10185	6.80319e-05	-2.08401e-10	-1.10208
43411079	chr15:43411079:AT:A	0.000138585	10.2343	-2.85769e-10	4.00243e-05	-1.62914	-2.85769e-10	4.02135e-05	-1.62786	-2.85769e-10
43411088	chr15:43411088:A:G	2.14488e-09	-2.08401e-10	-0.841843	8.89468e-05	-2.08401e-10	-0.830591	8.92211e-05	-2.08401e-10	-0.830941
43411187	chr15:43411187:C:A	1.51146e-08	-2.08401e-10	1.11074	0.000706557	-2.08401e-10	1.24177	0.000710802	-2.08401e-10	1.24434
43411500	chr15:43411500:C:T	1.23133e-08	0.905752	-2.85769e-10	0.000390491	0.648776	-2.85769e-10	0.000390824	0.646199	-2.85769e-10
43412080	chr15:43412080:C:T	1.51268e-09	-2.08401e-10	-1.19104	6.26121e-05	-2.08401e-10	-1.18167	6.28216e-05	-2.08401e-10	-1.18176
43412253	chr15:43412253:C:T	1.82519e-09	-2.08401e-10	-1.00324	7.21848e-05	-2.08401e-10	-1.0394	7.24982e-05	-2.08401e-10	-1.0385
43412360	chr15:43412360:C:T	5.35843e-10	-1.71615	-0.512687	0.000302923	0.725567	-0.330717	0.00029441	0.702696	-0.339781
43412779	chr15:43412779:G:C	5.95503e-09	-2.08401e-10	0.179311	0.000258084	-2.08401e-10	0.234655	0.00025918	-2.08401e-10	0.235462
43413376	chr15:43413376:A:G	2.12721e-09	-2.08401e-10	-0.850117	9.10115e-05	-2.08401e-10	-0.807643	9.12898e-05	-2.08401e-10	-0.80802
43413472	chr15:43413472:C:T	8.96043e-09	1.82987	-1.24198	0.00019893	1.20745	-1.23312	0.000195745	1.18797	-1.23322
43414212	chr15:43414212:A:G	1.14607e-08	-2.08401e-10	0.833996	0.000488945	-2.08401e-10	0.873621	0.000490222	-2.08401e-10	0.872798
43414243	chr15:43414243:T:C	1.49385e-09	-2.08401e-10	-1.20357	6.13469e-05	-2.08401e-10	-1.20208	6.15541e-05	-2.08401e-10	-1.20214
43414649	chr15:43414649:T:C	2.32408e-09	-2.08401e-10	-0.761601	9.65353e-05	-2.08401e-10	-0.748721	9.68285e-05	-2.08401e-10	-0.749117
43414807	chr15:43414807:A:G	4.82912e-09	0.737691	-0.767953	1.72468e-05	-1.85104	-0.619959	1.71876e-05	-1.85196	-0.625915
43415264	chr15:43415264:A:G	4.08988e-09	0.593422	-0.789831	1.70663e-05	-1.83646	-0.645068	1.70045e-05	-1.83767	-0.65091
43415344	chr15:43415344:T:G	4.85231e-09	0.730109	-0.75558	1.75014e-05	-1.85034	-0.606006	1.74399e-05	-1.85128	-0.612024
43415610	chr15:43415610:A:T	1.00912e-08	1.95806	-1.25132	0.00022078	1.32365	-1.24511	0.000217173	1.30381	-1.24518
43416539	chr15:43416539:T:G	9.47372e-09	1.89218	-1.24859	0.000208853	1.26513	-1.24213	0.000205477	1.24546	-1.24218
43417165	chr15:43417165:A:T	1.42211e-09	-2.08401e-10	-1.25278	5.83269e-05	-2.08401e-10	-1.25257	5.8527e-05	-2.08401e-10	-1.25257
43418327	chr15:43418327:A:G	3.86826e-09	0.572263	-0.824385	1.57593e-05	-1.86608	-0.695116	1.57375e-05	-1.86576	-0.700249
43418369	chr15:43418369:G:A	2.07981e-09	-2.08401e-10	-0.872647	8.69548e-05	-2.08401e-10	-0.853241	8.72131e-05	-2.08401e-10	-0.853705
43418410	chr15:43418410:G:A	2.03694e-09	-2.08401e-10	-0.893477	8.4573e-05	-2.08401e-10	-0.881014	8.48314e-05	-2.08401e-10	-0.881393
43418478	chr15:43418478:T:C	3.9487e-10	-1.83058	-0.703543	9.59515e-05	-0.203751	-0.551035	9.39894e-05	-0.220151	-0.558726
43419678	chr15:43419678:C:G	3.41663e-10	-1.84174	-0.837119	7.92704e-05	-0.240416	-0.705349	7.7726e-05	-0.256806	-0.712063
43419844	chr15:43419844:C:G	5.03784e-09	0.889074	-0.877022	1.51491e-05	-1.84565	-0.755039	1.51392e-05	-1.84487	-0.759901
43420139	chr15:43420139:A:G	1.05464e-08	2.00167	-1.25081	0.000230284	1.36511	-1.24442	0.00022649	1.34514	-1.2445
43420183	chr15:43420183:A:C	1.56996e-09	-2.08401e-10	-1.15388	6.4451e-05	-2.08401e-10	-1.15272	6.46708e-05	-2.08401e-10	-1.15275
43420441	chr15:43420441:G:A	2.17452e-09	-2.08401e-10	-0.828116	9.52945e-05	-2.08401e-10	-0.761657	9.55475e-05	-2.08401e-10	-0.762435
43421436	chr15:43421436:A:C	5.00332e-09	0.94895	-0.943774	1.41448e-05	-1.83732	-0.831965	1.41422e-05	-1.83642	-0.836469
43421843	chr15:43421843:C:A	2.23443e-09	-2.08401e-10	-0.800941	9.2736e-05	-2.08401e-10	-0.788872	9.30192e-05	-2.08401e-10	-0.789253
43422427	chr15:43422427:C:G	4.63236e-10	-1.73372	-0.640721	0.000242981	0.649081	-0.474725	0.000236411	0.626587	-0.483072
43422932	chr15:43422932:T:A	1.81896e-09	-2.08401e-10	-1.00666	7.1962e-05	-2.08401e-10	-1.04249	7.22738e-05	-2.08401e-10	-1.0416
43422973	chr15:43422973:A:G	5.61837e-10	-1.64182	-0.53965	0.000366725	0.947171	-0.361188	0.000356222	0.923608	-0.370114
43423184	chr15:43423184:T:C	3.75892e-09	0.406769	-0.687563	1.96189e-05	-1.80959	-0.532547	1.95329e-05	-1.81123	-0.538731
43423498	chr15:43423498:C:CAAT	9.09665e-10	-1.70681	0.0072049	0.000564397	0.754053	0.263075	0.000546551	0.731041	0.250527
43423564	chr15:43423564:G:A	1.43458e-09	-2.08401e-10	-1.24406	5.91373e-05	-2.08401e-10	-1.23877	5.93353e-05	-2.08401e-10	-1.23885
43423595	chr15:43423595:C:CT	9.30696e-10	-1.6958	0.0190476	0.000597308	0.797619	0.276185	0.000578281	0.774417	0.263584
43423995	chr15:43423995:G:C	1.51899e-09	-2.08401e-10	-1.18688	6.28935e-05	-2.08401e-10	-1.17719	6.31037e-05	-2.08401e-10	-1.17728
43424443	chr15:43424443:A:T	4.64942e-09	0.619291	-0.687474	1.90856e-05	-1.83758	-0.532114	1.90102e-05	-1.83878	-0.538309
43424640	chr15:43424640:G:C	8.61853e-10	-1.7536	-2.85769e-10	3.31226e-05	-1.81841	-2.85769e-10	3.32437e-05	-1.81819	-2.85769e-10
43425480	chr15:43425480:A:G	5.43294e-10	-1.69399	-0.521044	0.000326707	0.807901	-0.337466	0.000317377	0.784667	-0.346635
43425996	chr15:43425996:C:T	1.59251e-09	-2.08401e-10	-1.13961	6.80795e-05	-2.08401e-10	-1.09795	6.84193e-05	-2.08401e-10	-1.0964
43425997	chr15:43425997:G:A	1.45072e-09	-2.08401e-10	-1.23286	5.98774e-05	-2.08401e-10	-1.22633	6.0077e-05	-2.08401e-10	-1.22643
43426237	chr15:43426237:T:C	8.09578e-10	-1.72867	-0.0875015	0.000459045	0.651618	0.158901	0.000444941	0.629084	0.146799
43426673	chr15:43426673:G:A	1.61527e-09	-2.08401e-10	-1.12543	6.74997e-05	-2.08401e-10	-1.10651	6.77163e-05	-2.08401e-10	-1.10673
43427194	chr15:43427194:C:T	9.01137e-10	-1.70603	-0.00298906	0.000560365	0.758063	0.251897	0.000542663	0.735035	0.239395
43427369	chr15:43427369:G:A	1.01245e-08	1.95957	-1.24954	0.000221861	1.32672	-1.2433	0.00021823	1.30684	-1.24335
43427557	chr15:43427557:C:T	8.85961e-10	-1.70979	-0.0162127	0.000545751	0.746117	0.237418	0.000528562	0.723129	0.224971
43427622	chr15:43427622:A:C	1.46901e-09	-1.22034	-2.85769e-10	4.64426e-05	-1.48041	-2.85769e-10	4.66736e-05	-1.47888	-2.85769e-10
43427999	chr15:43427999:C:T	3.86489e-09	0.382335	-0.635329	2.09287e-05	-1.80363	-0.473874	2.08302e-05	-1.80535	-0.480306
43428055	chr15:43428055:A:G	4.12034e-09	-2.08401e-10	-0.188991	0.000175488	-2.08401e-10	-0.15106	0.00017594	-2.08401e-10	-0.151915
43428085	chr15:43428085:T:C	2.23443e-09	-2.08401e-10	-0.800941	9.2736e-05	-2.08401e-10	-0.788872	9.30192e-05	-2.08401e-10	-0.789253
43428335	chr15:43428335:G:C	5.04063e-10	-1.73742	-0.552556	0.000264253	0.631004	-0.372725	0.000256953	0.608549	-0.381716
43428372	chr15:43428372:G:A	1.8027e-09	-2.08401e-10	-1.01564	7.13601e-05	-2.08401e-10	-1.05089	7.16681e-05	-2.08401e-10	-1.05001
43429380	chr15:43429380:C:T	8.42917e-09	1.7807	-1.25393	0.000187244	1.16297	-1.24918	0.000184278	1.14361	-1.24922
43430204	chr15:43430204:T:C	2.01016e-09	-2.08401e-10	-0.906712	8.56405e-05	-2.08401e-10	-0.868471	8.59017e-05	-2.08401e-10	-0.868855
43430412	chr15:43430412:C:G	4.71019e-10	-1.77074	-0.58704	0.000217589	0.478172	-0.414193	0.000211794	0.456416	-0.42286
43430444	chr15:43430444:CATT:C	5.54328e-10	-1.81526	-0.379663	3.42223e-05	-1.49263	-0.293123	3.40961e-05	-1.49533	-0.297546
43430544	chr15:43430544:A:G	4.97588e-10	-1.73929	-0.563622	0.000258431	0.623994	-0.387993	0.000251347	0.601569	-0.396794
43431316	chr15:43431316:T:C	4.14925e-09	0.635318	-0.817315	1.64115e-05	-1.84103	-0.679618	1.6358e-05	-1.84216	-0.68518
43431459	chr15:43431459:A:C	1.49103e-09	-2.08401e-10	-1.20546	6.1684e-05	-2.08401e-10	-1.19661	6.18849e-05	-2.08401e-10	-1.19678
43433607	chr15:43433607:T:C	1.45682e-09	-2.08401e-10	-1.22867	5.98091e-05	-2.08401e-10	-1.22747	6.00082e-05	-2.08401e-10	-1.22758
43433688	chr15:43433688:T:C	1.43286e-09	-2.08401e-10	-1.24525	5.90399e-05	-2.08401e-10	-1.24042	5.92382e-05	-2.08401e-10	-1.24049
43433844	chr15:43433844:C:A	7.81213e-10	-1.85183	-2.85769e-10	3.31138e-05	-1.81868	-2.85769e-10	3.32167e-05	-1.81901	-2.85769e-10
43434427	chr15:43434427:A:C	0.130935	17.0853	-2.85769e-10	3.34982e-05	-1.80714	-2.85769e-10	3.36453e-05	-1.80619	-2.85769e-10
43434484	chr15:43434484:C:G	7.92702e-10	-1.83723	-2.85769e-10	3.17437e-05	-1.86094	-2.85769e-10	3.18411e-05	-1.8613	-2.85769e-10
43435687	chr15:43435687:C:T	2.22867e-09	-2.08401e-10	-0.80352	9.24941e-05	-2.08401e-10	-0.791484	9.27774e-05	-2.08401e-10	-0.791856
43435829	chr15:43435829:G:A	2.60629e-09	-2.08401e-10	-0.646997	0.000108334	-2.08401e-10	-0.633411	0.00010866	-2.08401e-10	-0.633837
43436765	chr15:43436765:G:C	2.97672e-09	-2.08401e-10	-0.514104	0.000116378	-2.08401e-10	-0.561786	0.000116922	-2.08401e-10	-0.560556
43437151	chr15:43437151:C:A	5.25375e-09	0.699428	-0.645411	1.98473e-05	-1.84534	-0.485226	1.97682e-05	-1.84638	-0.491603
43437494	chr15:43437494:T:C	1.82803e-09	-2.08401e-10	-1.00169	7.99147e-05	-2.08401e-10	-0.937669	8.02125e-05	-2.08401e-10	-0.93738
43437750	chr15:43437750:C:T	5.67903e-09	0.782154	-0.6503	1.95971e-05	-1.85294	-0.490306	1.95227e-05	-1.85381	-0.496672
43437753	chr15:43437753:T:C	9.75651e-10	-0.606607	-1.02297	3.24025e-05	-0.824609	-1.01579	3.2263e-05	-0.832275	-1.01586
43437800	chr15:43437800:C:T	5.00837e-10	-1.74728	-0.549116	0.000255165	0.591911	-0.368631	0.000248152	0.56963	-0.377649
43438288	chr15:43438288:A:G	8.83843e-09	1.81865	-1.24447	0.000196316	1.19806	-1.23696	0.000193181	1.17859	-1.23702
43438890	chr15:43438890:T:A	7.76262e-10	-1.85819	-2.85769e-10	3.27358e-05	-1.83016	-2.85769e-10	3.28388e-05	-1.83045	-2.85769e-10
43438913	chr15:43438913:T:C	8.82931e-09	1.82527	-1.25212	0.00019591	1.20576	-1.24673	0.00019278	1.18627	-1.24678
43438956	chr15:43438956:T:C	8.68151e-09	1.80814	-1.25187	0.000192568	1.18821	-1.24639	0.000189501	1.16878	-1.24644
43439147	chr15:43439147:A:G	1.78184e-09	-2.08401e-10	-1.02728	7.53878e-05	-2.08401e-10	-0.995983	7.56242e-05	-2.08401e-10	-0.996283
43440069	chr15:43440069:G:C	2.12494e-09	-2.08401e-10	-0.851181	8.80894e-05	-2.08401e-10	-0.840277	8.84627e-05	-2.08401e-10	-0.839479
43441532	chr15:43441532:A:G	2.20174e-09	-0.815675	-2.85769e-10	7.8045e-05	-0.961344	-2.85769e-10	7.83776e-05	-0.96052	-2.85769e-10
43441796	chr15:43441796:G:A	3.93511e-09	0.744626	-0.979612	1.31327e-05	-1.8441	-0.89943	1.31126e-05	-1.84516	-0.903327
43442288	chr15:43442288:G:A	2.00202e-09	-2.08401e-10	-0.91077	8.30124e-05	-2.08401e-10	-0.899639	8.33579e-05	-2.08401e-10	-0.898915
43442551	chr15:43442551:G:A	4.48447e-09	0.884763	-0.989068	1.28253e-05	-1.85679	-0.910418	1.28104e-05	-1.85755	-0.914248
43442680	chr15:43442680:T:C	4.60671e-09	0.596783	-0.674195	1.93973e-05	-1.8359	-0.5176	1.9319e-05	-1.83713	-0.523847
43442710	chr15:43442710:C:T	8.81127e-10	-1.73148	-2.85769e-10	3.39546e-05	-1.7936	-2.85769e-10	3.40823e-05	-1.79328	-2.85769e-10
43442979	chr15:43442979:C:A	2.22703e-09	-2.08401e-10	-0.804255	9.24231e-05	-2.08401e-10	-0.792252	9.27055e-05	-2.08401e-10	-0.792631
43443122	chr15:43443122:G:A	1.83838e-09	-2.08401e-10	-0.996043	7.26822e-05	-2.08401e-10	-1.03253	7.29986e-05	-2.08401e-10	-1.03162
43443515	chr15:43443515:AG:A	2.14273e-09	-2.08401e-10	-0.842845	8.88352e-05	-2.08401e-10	-0.831846	8.92125e-05	-2.08401e-10	-0.831038
43443535	chr15:43443535:T:C	2.26361e-09	-2.08401e-10	-0.787965	9.39637e-05	-2.08401e-10	-0.775721	9.42501e-05	-2.08401e-10	-0.776107
43443565	chr15:43443565:C:T	6.47082e-09	1.06744	-0.805062	1.72924e-05	-1.81962	-0.648748	1.7276e-05	-1.82102	-0.651726
43443726	chr15:43443726:G:C	1.44845e-09	-2.08401e-10	-1.23443	5.97674e-05	-2.08401e-10	-1.22817	5.9963e-05	-2.08401e-10	-1.22833
43444366	chr15:43444366:G:A	2.12959e-09	-2.08401e-10	-0.848994	8.9013e-05	-2.08401e-10	-0.829847	8.93032e-05	-2.08401e-10	-0.830022
43444478	chr15:43444478:T:C	1.44839e-09	-2.08401e-10	-1.23448	5.97687e-05	-2.08401e-10	-1.22815	5.99682e-05	-2.08401e-10	-1.22824
43444990	chr15:43444990:G:A	4.87417e-10	-1.78075	-0.542813	0.000218608	0.432801	-0.364149	0.000212788	0.411341	-0.373104
43445121	chr15:43445121:TTC:T	1.47393e-09	-2.08401e-10	-1.21699	6.07595e-05	-2.08401e-10	-1.21171	6.09613e-05	-2.08401e-10	-1.21182
43445286	chr15:43445286:G:A	4.53924e-09	0.655693	-0.747859	1.77473e-05	-1.84178	-0.600612	1.76838e-05	-1.8429	-0.60651
43445682	chr15:43445682:C:A	5.72732e-09	0.750871	-0.610549	2.0488e-05	-1.85247	-0.446326	2.04061e-05	-1.85334	-0.452881
43446193	chr15:43446193:A:C	6.90415e-09	-2.08401e-10	0.327197	0.000288384	-2.08401e-10	0.345664	0.000289406	-2.08401e-10	0.345772
43447313	chr15:43447313:G:C	1.50944e-09	-2.08401e-10	-1.19319	6.27432e-05	-2.08401e-10	-1.17958	6.29476e-05	-2.08401e-10	-1.17976
43447533	chr15:43447533:A:T	1.41344e-09	-2.08401e-10	-1.2589	5.79584e-05	-2.08401e-10	-1.2589	5.81575e-05	-2.08401e-10	-1.2589
43447622	chr15:43447622:T:A	1.13244e-08	2.05961	-1.23757	0.000247139	1.41912	-1.2278	0.000243017	1.39897	-1.2279
43448543	chr15:43448543:T:A	1.41393e-09	-2.08401e-10	-1.25855	5.8102e-05	-2.08401e-10	-1.25643	5.82999e-05	-2.08401e-10	-1.25646
43448772	chr15:43448772:G:A	5.10425e-10	-1.71435	-0.563092	0.000287539	0.729932	-0.387202	0.000279519	0.70703	-0.396017
43448819	chr15:43448819:G:A	1.18164e-08	2.10176	-1.2372	0.000257456	1.45956	-1.22734	0.000253131	1.43929	-1.22744
43448892	chr15:43448892:G:C	5.07935e-09	0.652744	-0.632487	2.02056e-05	-1.84229	-0.470383	2.01224e-05	-1.84339	-0.476831
43448955	chr15:43448955:T:C	5.13262e-10	-1.69665	-0.575244	0.000305345	0.803597	-0.400784	0.000296749	0.780362	-0.409533
43449025	chr15:43449025:G:A	5.26124e-08	2.35803	-2.85769e-10	0.00119971	1.77121	-2.85769e-10	0.00117796	1.74948	-2.85769e-10
43449050	chr15:43449050:C:CT	3.84044e-09	0.381016	-0.640355	2.07811e-05	-1.80493	-0.479659	2.06843e-05	-1.80662	-0.48606
43449409	chr15:43449409:C:T	1.48469e-09	-2.08401e-10	-1.20972	6.23377e-05	-2.08401e-10	-1.18606	6.26185e-05	-2.08401e-10	-1.185
43449496	chr15:43449496:C:T	2.98605e-09	-2.08401e-10	-0.510975	0.000126622	-2.08401e-10	-0.477419	0.00012701	-2.08401e-10	-0.47779
43449549	chr15:43449549:T:C	2.29492e-09	-2.08401e-10	-0.774229	9.61938e-05	-2.08401e-10	-0.752264	9.64742e-05	-2.08401e-10	-0.752783
43449558	chr15:43449558:C:G	8.99665e-10	-1.71066	-2.85769e-10	3.35237e-05	-1.80638	-2.85769e-10	3.36546e-05	-1.80591	-2.85769e-10
43449800	chr15:43449800:C:A	1.70738e-09	-2.08401e-10	-1.06996	7.31124e-05	-2.08401e-10	-1.02663	7.33466e-05	-2.08401e-10	-1.02686
43449978	chr15:43449978:A:T	3.33664e-09	-2.08401e-10	-0.399962	0.000148931	-2.08401e-10	-0.315144	0.000149693	-2.08401e-10	-0.313473
43450428	chr15:43450428:T:C	5.18066e-10	-1.72215	-0.540432	0.000284909	0.695411	-0.361872	0.00027697	0.672662	-0.370812
43450892	chr15:43450892:T:G	4.24365e-10	-1.20515	-1.25694	3.07848e-05	-0.638742	-1.25287	3.07755e-05	-0.642197	-1.25314
43451297	chr15:43451297:T:C	9.43111e-10	-1.6635	-2.85769e-10	3.71827e-05	-1.70279	-2.85769e-10	3.73276e-05	-1.70232	-2.85769e-10
43451430	chr15:43451430:C:T	1.49451e-09	-2.08401e-10	-1.20313	6.26875e-05	-2.08401e-10	-1.18047	6.28959e-05	-2.08401e-10	-1.18058
43451431	chr15:43451431:G:A	4.60666e-09	0.535184	-0.612605	2.09485e-05	-1.82799	-0.448568	2.08552e-05	-1.82936	-0.455097
43452012	chr15:43452012:A:G	5.36983e-09	0.713226	-0.637355	1.99747e-05	-1.84832	-0.475839	1.98954e-05	-1.8493	-0.482268
43452259	chr15:43452259:T:C	4.85665e-09	0.632474	-0.65705	1.97004e-05	-1.84005	-0.497943	1.96207e-05	-1.8412	-0.504279
43452468	chr15:43452468:T:G	7.67351e-10	-1.86974	-2.85769e-10	3.21126e-05	-1.84938	-2.85769e-10	3.22154e-05	-1.84962	-2.85769e-10
43452584	chr15:43452584:C:T	4.59777e-09	0.558239	-0.637593	2.03288e-05	-1.83008	-0.476509	2.02412e-05	-1.83141	-0.482927
43453352	chr15:43453352:T:C	1.51916e-09	-2.08401e-10	-1.18677	6.29416e-05	-2.08401e-10	-1.17642	6.31439e-05	-2.08401e-10	-1.17664
43453519	chr15:43453519:T:G	8.57874e-09	0.544361	-2.85769e-10	0.000314338	0.431839	-2.85769e-10	0.000313152	0.42463	-2.85769e-10
43454385	chr15:43454385:CAG:C	4.43121e-09	0.554571	-0.670823	1.9246e-05	-1.82643	-0.534902	1.91734e-05	-1.82781	-0.540722
43454594	chr15:43454594:C:T	5.23056e-09	0.630214	-0.58062	2.1474e-05	-1.83911	-0.412676	2.13794e-05	-1.84028	-0.41935
43455767	chr15:43455767:T:C	1.44852e-09	-2.08401e-10	-1.23438	6.03365e-05	-2.08401e-10	-1.21869	6.05391e-05	-2.08401e-10	-1.21877
43456497	chr15:43456497:T:C	1.44735e-09	-2.08401e-10	-1.23519	5.98629e-05	-2.08401e-10	-1.22657	6.00619e-05	-2.08401e-10	-1.22668
43456951	chr15:43456951:T:C	1.42164e-09	-2.08401e-10	-1.25312	5.83093e-05	-2.08401e-10	-1.25287	5.8508e-05	-2.08401e-10	-1.2529
43457333	chr15:43457333:A:G	3.20684e-09	-2.08401e-10	-0.439639	0.000134159	-2.08401e-10	-0.419603	0.000134545	-2.08401e-10	-0.420157
43457536	chr15:43457536:G:C	5.46223e-09	1.3175	-1.22457	9.86238e-06	-1.81989	-1.21001	9.88065e-06	-1.82125	-1.21023
43457654	chr15:43457654:G:A	6.33368e-10	-1.59989	-0.461735	0.000448493	1.045	-0.25774	0.000434856	1.0208	-0.267844
43458039	chr15:43458039:C:A	5.5312e-10	-1.68623	-0.51088	0.000340003	0.839802	-0.329477	0.000330275	0.816422	-0.338555
43458041	chr15:43458041:A:G	6.55364e-08	2.26433	0.313347	5.46168e-05	-1.85594	0.537655	5.46532e-05	-1.85516	0.534114
43458564	chr15:43458564:A:G	5.02989e-09	0.720051	-0.709577	1.84094e-05	-1.84862	-0.557142	1.83428e-05	-1.8496	-0.563226
43458673	chr15:43458673:G:A	2.34502e-09	-2.08401e-10	-0.752632	9.24285e-05	-2.08401e-10	-0.792194	9.28394e-05	-2.08401e-10	-0.791188
43458878	chr15:43458878:A:G	1.75668e-09	-2.08401e-10	-1.0415	6.96709e-05	-2.08401e-10	-1.07485	6.99678e-05	-2.08401e-10	-1.07402
43459711	chr15:43459711:C:T	5.01941e-09	0.644132	-0.635746	2.01536e-05	-1.84087	-0.474377	2.00705e-05	-1.842	-0.480806
43460553	chr15:43460553:T:C	9.16362e-10	-1.71189	0.0196233	0.000561211	0.734454	0.277013	0.000543466	0.711506	0.264402
43461231	chr15:43461231:T:TTC	1.72288e-09	-2.08401e-10	-1.06093	6.84364e-05	-2.08401e-10	-1.09272	6.87254e-05	-2.08401e-10	-1.09194
43461717	chr15:43461717:G:A	1.90037e-09	-2.08401e-10	-0.962879	8.01361e-05	-2.08401e-10	-0.934903	8.03767e-05	-2.08401e-10	-0.935335
43461829	chr15:43461829:C:T	1.50784e-09	-2.08401e-10	-1.19425	6.33495e-05	-2.08401e-10	-1.16996	6.35596e-05	-2.08401e-10	-1.17008
43462683	chr15:43462683:T:C	1.07128e-08	2.00599	-1.23948	0.000234917	1.3715	-1.2309	0.000231037	1.35148	-1.23096
43462845	chr15:43462845:T:C	7.90779e-10	-1.83966	-2.85769e-10	3.37493e-05	-1.79967	-2.85769e-10	3.38526e-05	-1.80004	-2.85769e-10
43463013	chr15:43463013:T:C	1.44599e-09	-2.08401e-10	-1.23613	5.97946e-05	-2.08401e-10	-1.22771	5.99935e-05	-2.08401e-10	-1.22782
43463148	chr15:43463148:A:C	4.85312e-09	0.604746	-0.630049	2.03817e-05	-1.83612	-0.467871	2.02952e-05	-1.83735	-0.47433
43463815	chr15:43463815:G:C	1.07393e-08	1.21225	-0.443257	2.56291e-05	-1.83711	-0.237792	2.55899e-05	-1.83824	-0.241625
43464012	chr15:43464012:A:G	3.83058e-10	-1.7257	-0.838794	0.000199292	0.680855	-0.704713	0.000194141	0.658167	-0.711639
43464861	chr15:43464861:T:A	3.81154e-09	0.502306	-0.769198	1.7385e-05	-1.81873	-0.644298	1.73254e-05	-1.82023	-0.64966
43465628	chr15:43465628:T:C	1.50157e-09	-2.08401e-10	-1.19841	6.21214e-05	-2.08401e-10	-1.18954	6.23294e-05	-2.08401e-10	-1.18963
43465641	chr15:43465641:C:G	1.01764e-08	1.95989	-1.24474	0.000224162	1.33036	-1.23662	0.000220486	1.31048	-1.23671
43466734	chr15:43466734:C:G	5.0465e-09	0.753227	-0.739457	1.77487e-05	-1.85133	-0.590989	1.76881e-05	-1.85224	-0.596927
43466995	chr15:43466995:G:C	3.79747e-09	-2.08401e-10	-0.270592	0.000151901	-2.08401e-10	-0.295399	0.00015254	-2.08401e-10	-0.294633
43467356	chr15:43467356:G:A	5.58643e-09	1.37099	-1.25558	0.000128217	0.790148	-1.25506	0.000126371	0.772192	-1.25503
43467527	chr15:43467527:A:AT	4.42002e-09	0.540325	-0.659107	1.9887e-05	-1.82791	-0.500652	1.98025e-05	-1.82928	-0.506973
43467576	chr15:43467576:A:G	4.34345e-09	0.519606	-0.655863	2.00127e-05	-1.82528	-0.496985	1.99265e-05	-1.82669	-0.503323
43467634	chr15:43467634:C:T	6.54152e-10	-1.83513	-0.194207	3.41433e-05	-1.66855	-0.119512	3.40974e-05	-1.66996	-0.122877
43468049	chr15:43468049:T:G	8.71758e-09	1.81101	-1.2506	0.000194109	1.1945	-1.24471	0.000191012	1.17503	-1.24475
43468123	chr15:43468123:C:T	1.43689e-09	-2.08401e-10	-1.24245	5.91398e-05	-2.08401e-10	-1.23872	5.9356e-05	-2.08401e-10	-1.23851
43468310	chr15:43468310:T:G	5.89453e-09	1.35501	-1.18591	1.02535e-05	-1.82489	-1.16612	1.02722e-05	-1.82618	-1.16643
43468661	chr15:43468661:G:GTATT	6.18813e-10	-1.72143	-0.363447	0.000348711	0.703618	-0.168003	0.000338734	0.68082	-0.177663
43468868	chr15:43468868:C:T	1.5051e-09	-2.08401e-10	-1.19607	6.27335e-05	-2.08401e-10	-1.17973	6.29388e-05	-2.08401e-10	-1.1799
43469007	chr15:43469007:T:C	3.64956e-09	0.40176	-0.712081	1.88432e-05	-1.80216	-0.580312	1.87692e-05	-1.80389	-0.585948
43469066	chr15:43469066:G:C	8.71518e-10	-1.73135	-0.0110956	0.000501594	0.655865	0.243297	0.000485972	0.633269	0.230823
43469154	chr15:43469154:G:A	4.71302e-09	0.607716	-0.662313	1.9653e-05	-1.83637	-0.504034	1.95726e-05	-1.83759	-0.510343
43469435	chr15:43469435:A:G	1.56905e-09	-2.08401e-10	-1.15445	6.44761e-05	-2.08401e-10	-1.15233	6.46927e-05	-2.08401e-10	-1.15241
43469519	chr15:43469519:A:T	4.44751e-09	0.547509	-0.66009	1.9851e-05	-1.82888	-0.501497	1.9767e-05	-1.83023	-0.507817
43469703	chr15:43469703:C:T	4.49848e-09	0.528824	-0.63001	2.05882e-05	-1.82615	-0.467759	2.04973e-05	-1.82755	-0.474219
43469723	chr15:43469723:A:C	8.65553e-09	1.80186	-1.24859	0.000192837	1.18528	-1.24206	0.000189764	1.16584	-1.24211
43469984	chr15:43469984:C:T	2.27058e-09	-2.08401e-10	-0.784892	9.42562e-05	-2.08401e-10	-0.772612	9.45436e-05	-2.08401e-10	-0.772998
43469998	chr15:43469998:C:T	4.50485e-09	0.549003	-0.648773	2.01032e-05	-1.82893	-0.48882	2.00172e-05	-1.83028	-0.495192
43472170	chr15:43472170:A:C	8.61737e-10	-1.74583	-0.00789678	0.000472659	0.593013	0.246733	0.000458067	0.57071	0.234246
43472332	chr15:43472332:A:G	7.22329e-09	1.6202	-1.24782	0.000163141	1.01716	-1.24118	0.000160631	0.998282	-1.24123
43473335	chr15:43473335:C:G	4.05456e-09	0.494894	-0.699979	1.88166e-05	-1.81703	-0.56686	1.87455e-05	-1.81856	-0.572551
43473526	chr15:43473526:T:C	8.13174e-10	-1.81174	-2.85769e-10	3.27397e-05	-1.83004	-2.85769e-10	3.28591e-05	-1.82983	-2.85769e-10
43473780	chr15:43473780:T:C	5.03565e-09	0.656972	-0.645354	1.99241e-05	-1.84193	-0.484767	1.9843e-05	-1.84305	-0.491162
43473864	chr15:43473864:G:A	1.91538e-09	-2.08401e-10	-0.955009	8.06454e-05	-2.08401e-10	-0.928567	8.08925e-05	-2.08401e-10	-0.928938
43473871	chr15:43473871:T:C	4.63039e-09	0.772656	-0.844941	1.52151e-05	-1.84842	-0.747917	1.51818e-05	-1.84939	-0.752573
43474076	chr15:43474076:C:T	8.31648e-10	-0.801154	-0.988118	2.81478e-05	-1.00084	-0.980315	2.80457e-05	-1.00783	-0.980397
43474105	chr15:43474105:T:C	4.75041e-09	0.625553	-0.672248	1.93971e-05	-1.83855	-0.514958	1.93193e-05	-1.83973	-0.521229
43474302	chr15:43474302:T:C	8.13056e-09	1.71714	-1.22643	0.00018272	1.10489	-1.21556	0.000179853	1.08572	-1.21564
43475806	chr15:43475806:C:T	1.42199e-09	-2.08401e-10	-1.25287	5.83248e-05	-2.08401e-10	-1.2526	5.85236e-05	-2.08401e-10	-1.25263
43475999	chr15:43475999:T:C	2.12495e-09	-2.08401e-10	-0.851179	8.88782e-05	-2.08401e-10	-0.831362	8.91503e-05	-2.08401e-10	-0.831736
43476444	chr15:43476444:T:C	7.66958e-10	-1.87025	-2.85769e-10	3.17554e-05	-1.86057	-2.85769e-10	3.18726e-05	-1.86031	-2.85769e-10
43476767	chr15:43476767:G:A	1.60349e-09	-2.08401e-10	-1.13275	6.65787e-05	-2.08401e-10	-1.12024	6.67988e-05	-2.08401e-10	-1.12037
43476979	chr15:43476979:G:A	1.48197e-09	-2.08401e-10	-1.21155	6.16491e-05	-2.08401e-10	-1.19717	6.18519e-05	-2.08401e-10	-1.19732
43478218	chr15:43478218:T:G	9.89346e-09	1.36435	-0.677398	1.91703e-05	-1.86394	-0.501328	1.91621e-05	-1.86445	-0.504679
43478527	chr15:43478527:G:A	8.44717e-09	1.77874	-1.24983	0.000188128	1.1622	-1.2437	0.000185151	1.14287	-1.24376
43478530	chr15:43478530:G:A	1.45796e-09	-2.08401e-10	-1.22789	6.03717e-05	-2.08401e-10	-1.21811	6.05716e-05	-2.08401e-10	-1.21823
43480176	chr15:43480176:C:T	5.32201e-09	0.715751	-0.648825	1.95982e-05	-1.85383	-0.489356	1.95262e-05	-1.85464	-0.495666
43480490	chr15:43480490:G:T	1.44531e-09	-2.08401e-10	-1.2366	5.97641e-05	-2.08401e-10	-1.22822	5.9963e-05	-2.08401e-10	-1.22833
43480745	chr15:43480745:C:T	1.49983e-09	-2.08401e-10	-1.19958	6.33922e-05	-2.08401e-10	-1.16929	6.36765e-05	-2.08401e-10	-1.16824
43480822	chr15:43480822:A:AT	4.54574e-10	-1.40983	-0.983488	1.82062e-05	-1.45046	-0.966404	1.82368e-05	-1.45237	-0.966251
43480838	chr15:43480838:A:C	8.57068e-09	1.79502	-1.25159	0.00019045	1.17677	-1.246	0.000187423	1.15736	-1.24605
43481269	chr15:43481269:C:T	6.10301e-10	-1.81383	-0.284896	0.000247436	0.273134	-0.0806119	0.000240757	0.252523	-0.0907947
43482004	chr15:43482004:C:G	8.13751e-10	-1.50967	-0.301359	0.000750126	1.3796	-0.0779866	0.000725767	1.35416	-0.0889896
43482625	chr15:43482625:G:A	2.31743e-09	-2.08401e-10	-0.764467	9.6241e-05	-2.08401e-10	-0.751774	9.65339e-05	-2.08401e-10	-0.752165
43482691	chr15:43482691:C:T	1.46831e-09	-1.22081	-2.85769e-10	5.34398e-05	-1.34007	-2.85769e-10	5.3555e-05	-1.34135	-2.85769e-10
43483534	chr15:43483534:A:T	1.95305e-08	1.99812	-0.631066	2.01537e-05	-1.86564	-0.449601	2.01632e-05	-1.86519	-0.453008
43483697	chr15:43483697:A:G	7.68798e-09	1.42592	-0.991189	1.26343e-05	-1.87015	-0.912065	1.26284e-05	-1.87021	-0.915903
43485434	chr15:43485434:A:G	7.43269e-09	0.999867	-0.598904	2.05393e-05	-1.86388	-0.43241	2.04639e-05	-1.8644	-0.439002
43485438	chr15:43485438:G:A	7.66877e-09	1.68395	-1.25172	0.000172502	1.07793	-1.24615	0.000169814	1.05884	-1.2462
43485847	chr15:43485847:A:G	1.62183e-09	-2.08401e-10	-1.12137	6.66654e-05	-2.08401e-10	-1.11894	6.68886e-05	-2.08401e-10	-1.11903
43486318	chr15:43486318:G:A	7.86412e-10	-1.48661	-0.35859	3.219e-05	-1.51935	-0.327629	3.2258e-05	-1.52098	-0.327314
43486348	chr15:43486348:C:T	1.86049e-09	-2.08401e-10	-0.984084	7.82209e-05	-2.08401e-10	-0.959092	7.84622e-05	-2.08401e-10	-0.959443
43486749	chr15:43486749:G:A	1.41441e-09	-2.08401e-10	-1.25822	5.79613e-05	-2.08401e-10	-1.25885	5.81607e-05	-2.08401e-10	-1.25885
43487007	chr15:43487007:C:T	2.23686e-09	-2.08401e-10	-0.799853	9.28381e-05	-2.08401e-10	-0.787772	9.31216e-05	-2.08401e-10	-0.788153
43487488	chr15:43487488:C:T	7.59267e-09	1.01121	-0.58895	2.07629e-05	-1.86454	-0.420918	2.06862e-05	-1.86503	-0.427561
43487808	chr15:43487808:A:T	1.8184e-09	-1.00697	-2.85769e-10	5.86411e-05	-1.24719	-2.85769e-10	5.89261e-05	-1.24578	-2.85769e-10
43488220	chr15:43488220:G:A	2.19752e-09	-2.08401e-10	-0.817598	8.87978e-05	-2.08401e-10	-0.832267	8.91185e-05	-2.08401e-10	-0.832092
43488522	chr15:43488522:G:A	1.83735e-09	-2.08401e-10	-0.996602	7.2634e-05	-2.08401e-10	-1.0332	7.29502e-05	-2.08401e-10	-1.03228
43488526	chr15:43488526:A:T	1.44455e-09	-2.08401e-10	-1.23713	5.97277e-05	-2.08401e-10	-1.22883	5.99266e-05	-2.08401e-10	-1.22894
43489468	chr15:43489468:T:G	1.64255e-09	-2.08401e-10	-1.10868	7.05487e-05	-2.08401e-10	-1.06233	7.09105e-05	-2.08401e-10	-1.06064
43490454	chr15:43490454:GC:G	1.44655e-09	-2.08401e-10	-1.23575	5.98238e-05	-2.08401e-10	-1.22723	6.00227e-05	-2.08401e-10	-1.22734
43490690	chr15:43490690:T:A	2.2306e-09	-2.08401e-10	-0.802657	9.25748e-05	-2.08401e-10	-0.790612	9.28576e-05	-2.08401e-10	-0.790992
43490966	chr15:43490966:C:A	9.79584e-10	-1.79348	0.167926	0.000465018	0.384221	0.439226	0.000450799	0.362984	0.425979
43491802	chr15:43491802:C:T	1.88116e-09	-2.08401e-10	-0.973038	7.42311e-05	-2.08401e-10	-1.01145	7.45574e-05	-2.08401e-10	-1.01049
43492277	chr15:43492277:C:T	2.94766e-09	0.359615	-0.883528	1.58611e-05	-1.78098	-0.773783	1.58091e-05	-1.78293	-0.778542
43492627	chr15:43492627:T:C	2.40753e-09	-2.08401e-10	-0.726324	0.00010625	-2.08401e-10	-0.652832	0.000106523	-2.08401e-10	-0.653696
43492656	chr15:43492656:C:G	4.5657e-09	0.514104	-0.600458	2.13328e-05	-1.82401	-0.434376	2.12353e-05	-1.82543	-0.440961
43492853	chr15:43492853:C:G	4.43014e-09	0.497987	-0.614482	2.10557e-05	-1.82135	-0.450106	2.096e-05	-1.82282	-0.456621
43493567	chr15:43493567:AG:A	9.0876e-10	-1.72493	0.0243252	0.000538649	0.688338	0.282097	0.000521712	0.665596	0.269462
43494275	chr15:43494275:T:G	1.43227e-09	-1.24567	-2.85769e-10	6.66322e-05	-1.11944	-2.85769e-10	6.6803e-05	-1.12031	-2.85769e-10
43494397	chr15:43494397:A:T	8.82239e-09	1.82889	-1.25652	0.000195887	1.21498	-1.25607	0.000192774	1.19551	-1.25605
43495032	chr15:43495032:T:C	1.44139e-09	-2.08401e-10	-1.23932	5.95737e-05	-2.08401e-10	-1.23142	5.97723e-05	-2.08401e-10	-1.23152
43495042	chr15:43495042:A:G	8.92696e-09	1.83214	-1.24799	0.000198091	1.21141	-1.24132	0.000194918	1.19189	-1.24137
43495124	chr15:43495124:C:G	5.30508e-09	0.684292	-0.620552	2.04414e-05	-1.84443	-0.456633	2.03571e-05	-1.8455	-0.463132
43495331	chr15:43495331:C:A	5.85534e-09	1.01303	-0.850603	1.48798e-05	-1.86404	-0.754584	1.48545e-05	-1.86456	-0.759204
43495414	chr15:43495414:G:A	1.54565e-09	-2.08401e-10	-1.16948	6.40641e-05	-2.08401e-10	-1.15875	6.42776e-05	-2.08401e-10	-1.15885
43495690	chr15:43495690:G:A	1.42235e-09	-2.08401e-10	-1.25262	5.85178e-05	-2.08401e-10	-1.2493	5.87156e-05	-2.08401e-10	-1.24935
43496397	chr15:43496397:A:G	4.91338e-10	-1.74721	-0.568337	0.000249941	0.592917	-0.390323	0.000243093	0.570612	-0.399229
43497776	chr15:43497776:G:A	2.55792e-09	-2.08401e-10	-0.665731	0.00011048	-2.08401e-10	-0.613796	0.000110813	-2.08401e-10	-0.614215
43498254	chr15:43498254:G:A	8.90558e-09	1.83179	-1.25004	0.000197769	1.21241	-1.24394	0.000194602	1.19289	-1.24399
43498930	chr15:43498930:T:C	3.16352e-09	-2.08401e-10	-0.453239	0.000140834	-2.08401e-10	-0.371044	0.000141547	-2.08401e-10	-0.369427
43498945	chr15:43498945:GA:G	1.54689e-09	-2.08401e-10	-1.16868	6.41629e-05	-2.08401e-10	-1.1572	6.43676e-05	-2.08401e-10	-1.15745
43499363	chr15:43499363:A:G	2.58256e-09	-2.08401e-10	-0.656145	0.000108466	-2.08401e-10	-0.632194	0.000108801	-2.08401e-10	-0.632541
43499508	chr15:43499508:A:C	8.57815e-10	-1.7392	-0.0190899	0.000483347	0.627702	0.234403	0.00046837	0.605225	0.221975
43499899	chr15:43499899:T:C	4.88241e-09	0.555248	-0.574534	2.18547e-05	-1.82883	-0.405378	2.1754e-05	-1.83019	-0.412075
43500937	chr15:43500937:T:C	5.08686e-09	0.594934	-0.573198	2.17778e-05	-1.83423	-0.403504	2.16791e-05	-1.83549	-0.410216
43501995	chr15:43501995:C:G	1.4592e-09	-2.08401e-10	-1.22704	6.02296e-05	-2.08401e-10	-1.22047	6.04326e-05	-2.08401e-10	-1.22053
43502869	chr15:43502869:C:T	1.60882e-09	-2.08401e-10	-1.12943	6.68099e-05	-2.08401e-10	-1.11678	6.70306e-05	-2.08401e-10	-1.11691
43502950	chr15:43502950:G:C	4.86163e-09	0.942538	-0.966089	1.3234e-05	-1.85191	-0.883937	1.32149e-05	-1.85279	-0.887922
43503095	chr15:43503095:A:G	2.58285e-09	-2.08401e-10	-0.656032	0.000108479	-2.08401e-10	-0.632075	0.000108814	-2.08401e-10	-0.632422
43503399	chr15:43503399:T:C	1.43047e-09	-2.08401e-10	-1.24693	5.8768e-05	-2.08401e-10	-1.24503	5.89661e-05	-2.08401e-10	-1.2451
43504049	chr15:43504049:C:T	1.54082e-09	-2.08401e-10	-1.17261	6.54559e-05	-2.08401e-10	-1.13725	6.57677e-05	-2.08401e-10	-1.13593
43504710	chr15:43504710:A:C	9.20855e-09	1.87388	-1.25867	0.000208335	1.27903	-1.25851	0.000204977	1.25934	-1.2585
43505218	chr15:43505218:T:A	2.14978e-09	-0.839559	-2.85769e-10	6.83705e-05	-1.09369	-2.85769e-10	6.84186e-05	-1.09641	-2.85769e-10
43505841	chr15:43505841:T:C	1.07056e-09	-0.582561	-0.954187	3.62667e-05	-0.781955	-0.945775	3.61039e-05	-0.78979	-0.945869
43506381	chr15:43506381:G:C	2.19727e-09	-2.08401e-10	-0.817708	9.11739e-05	-2.08401e-10	-0.805861	9.1453e-05	-2.08401e-10	-0.806234
43506486	chr15:43506486:C:G	5.03641e-09	0.555139	-0.54337	2.2628e-05	-1.8293	-0.370136	2.25207e-05	-1.83065	-0.37698
43507675	chr15:43507675:A:G	1.42357e-09	-2.08401e-10	-1.25176	5.86704e-05	-2.08401e-10	-1.24669	5.8868e-05	-2.08401e-10	-1.24676
43507777	chr15:43507777:G:A	8.39212e-09	1.75618	-1.23381	0.000187676	1.14017	-1.22408	0.000184707	1.12087	-1.22416
43508231	chr15:43508231:A:G	4.78004e-10	-1.75417	-0.588891	0.00023579	0.560606	-0.416293	0.000229419	0.538444	-0.424955
43508770	chr15:43508770:A:C	8.64089e-10	-1.73161	-0.0193963	0.000497566	0.657027	0.234071	0.000482083	0.634419	0.221639
43509534	chr15:43509534:G:A	1.45767e-09	-2.08401e-10	-1.22809	5.98447e-05	-2.08401e-10	-1.22688	6.00439e-05	-2.08401e-10	-1.22698
43510479	chr15:43510479:G:A	1.43778e-09	-2.08401e-10	-1.24182	5.92698e-05	-2.08401e-10	-1.23653	5.94685e-05	-2.08401e-10	-1.23661
43510811	chr15:43510811:C:T	2.30687e-09	-2.08401e-10	-0.769034	9.58134e-05	-2.08401e-10	-0.756227	9.61047e-05	-2.08401e-10	-0.756621
43511423	chr15:43511423:A:C	2.92791e-09	-1.31466	0.784028	0.00447597	1.98863	1.09921	0.00430094	1.96046	1.08407
43512149	chr15:43512149:C:A	1.71671e-09	-2.08401e-10	-1.06452	7.42369e-05	-2.08401e-10	-1.01137	7.46307e-05	-2.08401e-10	-1.00951
43512160	chr15:43512160:T:G	1.30708e-08	-2.08401e-10	0.965458	0.000608313	-2.08401e-10	1.09206	0.000611913	-2.08401e-10	1.09453
43512643	chr15:43512643:T:C	1.42698e-09	-2.08401e-10	-1.24936	5.86371e-05	-2.08401e-10	-1.24726	5.88385e-05	-2.08401e-10	-1.24726
43512903	chr15:43512903:A:G	2.47966e-09	-2.08401e-10	-0.696804	9.98614e-05	-2.08401e-10	-0.714845	0.000100242	-2.08401e-10	-0.714473
43513790	chr15:43513790:T:C	3.01314e-09	-1.34211	0.840164	0.0044375	1.91977	1.15944	0.00426424	1.89185	1.14411
43513792	chr15:43513792:A:G	1.98469e-09	-2.08401e-10	-0.919465	8.43988e-05	-2.08401e-10	-0.883076	8.46564e-05	-2.08401e-10	-0.883459
43514790	chr15:43514790:A:G	1.59212e-09	-2.08401e-10	-1.13986	6.37019e-05	-2.08401e-10	-1.16442	6.39585e-05	-2.08401e-10	-1.16383
43514981	chr15:43514981:C:T	3.15302e-09	-2.08401e-10	-0.456565	0.0001373	-2.08401e-10	-0.396461	0.000137704	-2.08401e-10	-0.396955
43514982	chr15:43514982:G:A	1.42682e-09	-2.08401e-10	-1.24947	5.87437e-05	-2.08401e-10	-1.24544	5.89418e-05	-2.08401e-10	-1.24551
43516258	chr15:43516258:C:T	1.49227e-09	-2.08401e-10	-1.20462	6.19732e-05	-2.08401e-10	-1.19193	6.21761e-05	-2.08401e-10	-1.19209
43516259	chr15:43516259:G:A	3.01177e-09	-2.08401e-10	-0.502399	0.000130925	-2.08401e-10	-0.444003	0.000131312	-2.08401e-10	-0.444483
43516358	chr15:43516358:G:A	2.13147e-09	-2.08401e-10	-0.848116	9.0967e-05	-2.08401e-10	-0.808133	9.12413e-05	-2.08401e-10	-0.808552
43517126	chr15:43517126:C:G	1.0457e-09	-1.56024	-2.85769e-10	3.87395e-05	-1.66177	-2.85769e-10	3.88968e-05	-1.66115	-2.85769e-10
43518813	chr15:43518813:G:A	1.41765e-09	-2.08401e-10	-1.25593	5.81373e-05	-2.08401e-10	-1.25582	5.83368e-05	-2.08401e-10	-1.25583
43519645	chr15:43519645:C:G	8.3063e-10	-1.63642	-0.154076	0.000641881	1.12229	0.023488	0.000622343	1.09772	0.0137141
43520382	chr15:43520382:G:A	2.30331e-09	-2.08401e-10	-0.770579	9.56634e-05	-2.08401e-10	-0.757794	9.59543e-05	-2.08401e-10	-0.758187
43520398	chr15:43520398:G:C	1.03171e-08	1.4994	-0.770527	1.638e-05	-1.86969	-0.652873	1.63533e-05	-1.86952	-0.658103
43520441	chr15:43520441:G:A	1.47395e-09	-2.08401e-10	-1.21698	6.08934e-05	-2.08401e-10	-1.2095	6.10983e-05	-2.08401e-10	-1.20958
43523375	chr15:43523375:C:G	1.92549e-09	-2.08401e-10	-0.949744	8.176e-05	-2.08401e-10	-0.914841	8.20107e-05	-2.08401e-10	-0.915209
43523801	chr15:43523801:C:T	2.67803e-08	2.91249	-1.22975	0.000544356	2.19892	-1.21794	0.000533959	2.17628	-1.21802
43524345	chr15:43524345:T:C	1.67656e-09	-2.08401e-10	-1.08818	6.97474e-05	-2.08401e-10	-1.07375	6.99763e-05	-2.08401e-10	-1.0739
43524719	chr15:43524719:G:A	1.41429e-09	-1.61158	0.353282	0.00122797	1.15373	0.640758	0.00118504	1.12879	0.626681
43524781	chr15:43524781:T:G	1.41993e-09	-2.08401e-10	-1.25431	5.81898e-05	-2.08401e-10	-1.25492	5.83885e-05	-2.08401e-10	-1.25494
43525206	chr15:43525206:G:A	2.22064e-08	2.72832	-1.23286	0.000455857	2.03553	-1.23198	0.000447445	2.01343	-1.23193
43525208	chr15:43525208:T:C	1.41879e-09	-1.62178	0.366661	0.00120295	1.11861	0.655292	0.00116101	1.09382	0.641163
43525302	chr15:43525302:A:G	8.61305e-10	-1.75423	-2.85769e-10	3.93464e-05	-1.64623	-2.85769e-10	3.9452e-05	-1.64697	-2.85769e-10
43525881	chr15:43525881:G:A	3.37567e-08	3.15912	-1.24487	0.000667886	2.42421	-1.23872	0.000654742	2.40093	-1.23875
43525917	chr15:43525917:G:A	8.32867e-10	-1.78781	-2.85769e-10	3.63977e-05	-1.72412	-2.85769e-10	3.65044e-05	-1.72463	-2.85769e-10
43526121	chr15:43526121:G:A	3.51174e-09	-2.08401e-10	-0.348815	0.000150236	-2.08401e-10	-0.306419	0.000150689	-2.08401e-10	-0.306844
43526334	chr15:43526334:C:G	1.49729e-09	-2.08401e-10	-1.20127	6.23812e-05	-2.08401e-10	-1.18536	6.25953e-05	-2.08401e-10	-1.18537
43526728	chr15:43526728:C:T	7.6742e-10	-1.86965	-2.85769e-10	3.19324e-05	-1.85501	-2.85769e-10	3.20371e-05	-1.85516	-2.85769e-10
43526952	chr15:43526952:C:G	7.93033e-10	-1.83682	-2.85769e-10	3.39085e-05	-1.79496	-2.85769e-10	3.40118e-05	-1.79535	-2.85769e-10
43527252	chr15:43527252:A:G	3.91174e-10	-1.70756	-0.835969	1.60145e-05	-1.73107	-0.814066	1.60505e-05	-1.73218	-0.814144
43528225	chr15:43528225:C:T	7.94362e-10	-1.83514	-2.85769e-10	3.17101e-05	-1.86199	-2.85769e-10	3.18118e-05	-1.86222	-2.85769e-10
43528519	chr15:43528519:C:T	0.0616803	16.3325	-2.85769e-10	3.1889e-05	-1.85637	-2.85769e-10	3.20128e-05	-1.85592	-2.85769e-10
43529912	chr15:43529912:T:A	1.71276e-09	-2.08401e-10	-1.06682	7.28314e-05	-2.08401e-10	-1.03048	7.3069e-05	-2.08401e-10	-1.03065
43530630	chr15:43530630:G:A	2.05898e-09	-0.656203	-0.22651	0.000185907	0.0436943	-0.137074	0.000184869	0.0386621	-0.141073
43530672	chr15:43530672:G:A	2.05105e-09	-2.08401e-10	-0.886575	8.51809e-05	-2.08401e-10	-0.873852	8.54415e-05	-2.08401e-10	-0.874227
43531615	chr15:43531615:A:G	1.47685e-09	-1.56933	0.354319	0.00141097	1.29153	0.641872	0.00136088	1.26603	0.627795
43531832	chr15:43531832:A:G	8.78696e-10	-1.59972	-0.134519	0.000710482	1.20187	0.0454477	0.000688415	1.17676	0.0355693
43531848	chr15:43531848:C:T	1.50548e-09	-2.08401e-10	-1.19582	6.12421e-05	-2.08401e-10	-1.20379	6.14614e-05	-2.08401e-10	-1.20365
43532553	chr15:43532553:T:C	1.10313e-08	1.59808	-0.802264	1.60261e-05	-1.86626	-0.678156	1.60031e-05	-1.86582	-0.683461
43533422	chr15:43533422:G:C	7.77892e-10	-1.85609	-2.85769e-10	3.149e-05	-1.86896	-2.85769e-10	3.15939e-05	-1.86909	-2.85769e-10
43533615	chr15:43533615:C:A	1.45478e-09	-2.08401e-10	-1.23007	6.00602e-05	-2.08401e-10	-1.22328	6.02604e-05	-2.08401e-10	-1.22338
43533979	chr15:43533979:G:C	1.48083e-09	-2.08401e-10	-1.21232	6.08183e-05	-2.08401e-10	-1.21074	6.10191e-05	-2.08401e-10	-1.21087
43534359	chr15:43534359:C:T	6.03137e-10	-1.63878	-0.471757	0.000427682	1.06874	-0.328984	0.000415335	1.0442	-0.337168
43536146	chr15:43536146:C:T	1.42675e-09	-2.08401e-10	-1.24953	5.86635e-05	-2.08401e-10	-1.24681	5.88614e-05	-2.08401e-10	-1.24687
43536810	chr15:43536810:C:T	6.33052e-10	-1.5729	-0.48923	0.000525526	1.29367	-0.347901	0.000509923	1.2682	-0.356002
43537151	chr15:43537151:A:G	3.85858e-08	3.25102	-1.20306	0.000767703	2.51072	-1.18595	0.000752359	2.48723	-1.18608
43537417	chr15:43537417:G:A	8.61142e-09	1.40421	-0.856041	1.49896e-05	-1.87024	-0.741037	1.49663e-05	-1.8702	-0.746061
43537565	chr15:43537565:T:C	3.29007e-09	-2.08401e-10	-0.414017	0.000144458	-2.08401e-10	-0.345643	0.000144878	-2.08401e-10	-0.346169
43537787	chr15:43537787:C:T	1.02104e-09	-1.5841	-2.85769e-10	3.8298e-05	-1.67323	-2.85769e-10	3.84525e-05	-1.67264	-2.85769e-10
43538134	chr15:43538134:A:C	8.05293e-10	-1.82147	-2.85769e-10	3.43681e-05	-1.7815	-2.85769e-10	3.45075e-05	-1.78088	-2.85769e-10
43538269	chr15:43538269:T:C	8.55658e-09	1.36102	-0.819249	1.56279e-05	-1.87016	-0.699404	1.55991e-05	-1.87022	-0.704628
43538899	chr15:43538899:G:A	6.04153e-10	-1.60105	-0.507805	0.000469208	1.20054	-0.368126	0.00045549	1.17545	-0.376136
43539725	chr15:43539725:C:T	7.31205e-09	1.32181	-0.937209	1.34605e-05	-1.86921	-0.849662	1.34465e-05	-1.86941	-0.853926
43540077	chr15:43540077:A:G	1.7316e-09	-2.08401e-10	-1.05588	7.28431e-05	-2.08401e-10	-1.03032	7.30389e-05	-2.08401e-10	-1.03107
43540344	chr15:43540344:A:G	1.45432e-09	-2.08401e-10	-1.23039	6.00393e-05	-2.08401e-10	-1.22363	6.02395e-05	-2.08401e-10	-1.22373
43540554	chr15:43540554:G:A	1.73628e-09	-2.08401e-10	-1.05318	7.18827e-05	-2.08401e-10	-1.04359	7.21091e-05	-2.08401e-10	-1.04388
43540607	chr15:43540607:G:A	2.12941e-09	-2.08401e-10	-0.849078	8.84882e-05	-2.08401e-10	-0.83576	8.87572e-05	-2.08401e-10	-0.836154
43541155	chr15:43541155:C:T	2.50247e-09	-2.08401e-10	-0.687646	0.000112137	-2.08401e-10	-0.598904	0.000112566	-2.08401e-10	-0.598524
43541564	chr15:43541564:A:G	2.40241e-09	-2.08401e-10	-0.728454	9.98003e-05	-2.08401e-10	-0.715458	0.000100102	-2.08401e-10	-0.715867
43542120	chr15:43542120:C:T	1.24518e-08	1.37861	-0.461671	2.33628e-05	-1.87025	-0.297237	2.32763e-05	-1.87025	-0.304376
43543060	chr15:43543060:C:T	2.30029e-09	-2.08401e-10	-0.771891	9.55367e-05	-2.08401e-10	-0.759119	9.58273e-05	-2.08401e-10	-0.759512
43543443	chr15:43543443:A:C	1.41415e-09	-2.08401e-10	-1.25839	5.79847e-05	-2.08401e-10	-1.25845	5.8184e-05	-2.08401e-10	-1.25845
43543466	chr15:43543466:G:A	1.45609e-09	-2.08401e-10	-1.22917	6.01206e-05	-2.08401e-10	-1.22228	6.03209e-05	-2.08401e-10	-1.22238
43543729	chr15:43543729:C:G	1.77471e-09	-2.08401e-10	-1.03129	7.39984e-05	-2.08401e-10	-1.01459	7.42392e-05	-2.08401e-10	-1.01477
43544280	chr15:43544280:T:C	1.11523e-08	1.5997	-0.792979	1.61264e-05	-1.86723	-0.670941	1.61008e-05	-1.86685	-0.676337
43544751	chr15:43544751:G:A	8.71706e-09	1.42904	-0.868684	1.47641e-05	-1.87018	-0.756249	1.47429e-05	-1.87011	-0.761185
43545085	chr15:43545085:A:G	1.22344e-08	1.40815	-0.508819	2.2224e-05	-1.8702	-0.347257	2.21483e-05	-1.87014	-0.35416
43545580	chr15:43545580:T:G	2.74622e-09	-2.08401e-10	-0.594702	0.000119245	-2.08401e-10	-0.537446	0.000119593	-2.08401e-10	-0.537967
43545773	chr15:43545773:T:C	1.01005e-09	-1.59493	-2.85769e-10	4.71623e-05	-1.46503	-2.85769e-10	4.73001e-05	-1.46555	-2.85769e-10
43545953	chr15:43545953:A:G	1.28295e-08	-2.08401e-10	0.946824	0.000596452	-2.08401e-10	1.07237	0.000599979	-2.08401e-10	1.07484
43546014	chr15:43546014:A:G	2.2464e-08	2.76522	-1.25823	0.000453434	2.05334	-1.25512	0.000444981	2.03113	-1.25515
43546354	chr15:43546354:T:C	2.3035e-09	-2.08401e-10	-0.770496	9.56712e-05	-2.08401e-10	-0.757712	9.59622e-05	-2.08401e-10	-0.758105
43546990	chr15:43546990:T:C	1.5022e-09	-2.08401e-10	-1.198	6.19225e-05	-2.08401e-10	-1.19275	6.21351e-05	-2.08401e-10	-1.19275
43547055	chr15:43547055:CCTAA:C	4.18861e-08	3.34523	-1.2152	0.000824302	2.59561	-1.1997	0.000807658	2.5719	-1.19982
43547411	chr15:43547411:G:A	1.65268e-09	-2.08401e-10	-1.10253	6.8151e-05	-2.08401e-10	-1.0969	6.83836e-05	-2.08401e-10	-1.09693
43547602	chr15:43547602:G:A	1.45615e-09	-2.08401e-10	-1.22913	6.0121e-05	-2.08401e-10	-1.22227	6.03224e-05	-2.08401e-10	-1.22236
43547929	chr15:43547929:C:T	3.25685e-09	-2.08401e-10	-0.424165	0.000145135	-2.08401e-10	-0.340962	0.000145873	-2.08401e-10	-0.339323
43548870	chr15:43548870:A:T	7.18908e-09	-2.08401e-10	0.367637	0.000300309	-2.08401e-10	0.386183	0.000301375	-2.08401e-10	0.386296
43549266	chr15:43549266:C:T	2.05357e-09	-2.08401e-10	-0.885344	8.53046e-05	-2.08401e-10	-0.872401	8.55653e-05	-2.08401e-10	-0.872779
43549679	chr15:43549679:A:T	3.66887e-09	-2.08401e-10	-0.305041	0.000146316	-2.08401e-10	-0.332857	0.000146931	-2.08401e-10	-0.332096
43550432	chr15:43550432:C:A	1.42715e-09	-2.08401e-10	-1.24925	5.8348e-05	-2.08401e-10	-1.2522	5.85513e-05	-2.08401e-10	-1.25216
43551133	chr15:43551133:A:C	1.97905e-09	-2.08401e-10	-0.922308	8.21579e-05	-2.08401e-10	-0.909986	8.24107e-05	-2.08401e-10	-0.910343
43551703	chr15:43551703:T:C	5.31994e-10	-1.47208	-0.763968	0.000496547	1.53913	-0.650081	0.000482046	1.51275	-0.656773
43552372	chr15:43552372:T:A	2.21491e-09	-2.08401e-10	-0.809712	9.19452e-05	-2.08401e-10	-0.797436	9.22263e-05	-2.08401e-10	-0.797814
43552713	chr15:43552713:A:C	2.69592e-09	-2.08401e-10	-0.613187	0.000117017	-2.08401e-10	-0.556309	0.000117356	-2.08401e-10	-0.556845
43553838	chr15:43553838:A:G	6.36565e-10	-1.59641	-0.460182	0.000500877	1.21396	-0.316226	0.000486093	1.18881	-0.324468
43553892	chr15:43553892:G:A	1.13112e-09	-1.48172	-2.85769e-10	4.1676e-05	-1.5887	-2.85769e-10	4.18489e-05	-1.58799	-2.85769e-10
43553963	chr15:43553963:C:T	1.26287e-08	1.38403	-0.452978	2.35878e-05	-1.87025	-0.287648	2.34999e-05	-1.87024	-0.294821
43554443	chr15:43554443:G:A	3.83817e-09	-2.08401e-10	-0.25993	0.000169543	-2.08401e-10	-0.185523	0.000170032	-2.08401e-10	-0.18607
43554500	chr15:43554500:T:C	4.6965e-09	-2.08401e-10	-0.0581071	0.000197979	-2.08401e-10	-0.0304673	0.00019853	-2.08401e-10	-0.031118
43554632	chr15:43554632:CAG:C	3.09509e-08	3.0819	-1.25442	0.000433962	2.00792	-1.2536	0.000428194	1.99113	-1.25361
43554939	chr15:43554939:A:G	5.92045e-10	-1.61714	-0.511954	0.000441489	1.14424	-0.372718	0.00042869	1.11938	-0.380704
43555159	chr15:43555159:T:A	4.02815e-09	-2.08401e-10	-0.211617	0.000178255	-2.08401e-10	-0.135413	0.000178767	-2.08401e-10	-0.135974
43555740	chr15:43555740:G:A	4.22377e-09	-2.08401e-10	-0.164198	0.000187237	-2.08401e-10	-0.0862529	0.000187774	-2.08401e-10	-0.0868226
43557008	chr15:43557008:G:A	2.30687e-09	-2.08401e-10	-0.769034	9.58134e-05	-2.08401e-10	-0.756227	9.61047e-05	-2.08401e-10	-0.756621
43557113	chr15:43557113:G:A	1.29391e-09	-1.34726	-2.85769e-10	6.41755e-05	-1.15701	-2.85769e-10	6.43169e-05	-1.15824	-2.85769e-10
43557688	chr15:43557688:A:G	2.24607e-08	2.07268	-0.565839	2.15618e-05	-1.86807	-0.379638	2.15651e-05	-1.86775	-0.383234
43557690	chr15:43557690:A:G	2.37434e-09	-2.08401e-10	-0.740207	9.86444e-05	-2.08401e-10	-0.727107	9.90686e-05	-2.08401e-10	-0.726247
43557735	chr15:43557735:G:A	7.8365e-10	-1.84872	-2.85769e-10	3.1519e-05	-1.86804	-2.85769e-10	3.16235e-05	-1.86816	-2.85769e-10
43558179	chr15:43558179:C:T	2.17623e-09	-2.08401e-10	-0.82733	9.00672e-05	-2.08401e-10	-0.818073	9.03775e-05	-2.08401e-10	-0.818064
43558554	chr15:43558554:G:A	3.42969e-08	3.1716	-1.24147	0.000690296	2.45039	-1.2319	0.000676634	2.42705	-1.23198
43559201	chr15:43559201:T:C	3.50192e-08	3.2063	-1.25533	0.000693519	2.48137	-1.25822	0.000679814	2.45797	-1.2582
43560879	chr15:43560879:T:C	1.53803e-09	-2.08401e-10	-1.17443	6.21598e-05	-2.08401e-10	-1.18892	6.23832e-05	-2.08401e-10	-1.18876
43596679	chr15:43596679:G:A	1.50106e-09	-2.08401e-10	-1.19875	6.13256e-05	-2.08401e-10	-1.20243	6.15471e-05	-2.08401e-10	-1.20226
43596924	chr15:43596924:A:G	1.19966e-07	3.18228	-2.85769e-10	0.00231183	2.42717	-2.85769e-10	0.00226702	2.40416	-2.85769e-10
43597536	chr15:43597536:T:C	2.41967e-09	-2.08401e-10	-0.721294	0.000101374	-2.08401e-10	-0.699811	0.000101661	-2.08401e-10	-0.70042
43597918	chr15:43597918:T:C	1.36481e-09	-0.179786	-1.11412	4.28709e-05	-0.454509	-1.10593	4.26301e-05	-0.463567	-1.10593
43597940	chr15:43597940:T:G	1.50455e-09	-2.08401e-10	-1.19643	6.1951e-05	-2.08401e-10	-1.19229	6.21532e-05	-2.08401e-10	-1.19246
43599037	chr15:43599037:G:C	7.75671e-08	2.106	0.640216	8.40224e-05	-1.8281	0.940552	8.34475e-05	-1.82671	0.928872
43600649	chr15:43600649:G:C	3.52897e-08	2.24553	-0.286863	3.01716e-05	-1.85757	-0.0541518	3.01545e-05	-1.85682	-0.0589046
43600695	chr15:43600695:A:G	3.75924e-08	2.34077	-0.318895	2.92755e-05	-1.85211	-0.0897689	2.92651e-05	-1.85121	-0.0944534
43600874	chr15:43600874:G:A	4.26225e-08	1.96798	0.179477	5.04114e-05	-1.84143	0.443015	5.01252e-05	-1.84028	0.432744
43601620	chr15:43601620:G:A	4.81489e-08	2.19447	0.074905	4.47835e-05	-1.86076	0.343972	4.4722e-05	-1.86011	0.338515
43601996	chr15:43601996:T:C	1.96208e-09	-2.08401e-10	-0.930922	8.66144e-05	-2.08401e-10	-0.857163	8.71179e-05	-2.08401e-10	-0.854797
43602295	chr15:43602295:C:T	4.04407e-10	-1.75195	-0.758305	1.70582e-05	-1.81136	-0.670632	1.71601e-05	-1.81162	-0.667855
43602778	chr15:43602778:G:A	1.05758e-08	1.3805	-0.626861	2.04639e-05	-1.85336	-0.446613	2.04421e-05	-1.8542	-0.450265
43602920	chr15:43602920:T:C	5.21602e-08	1.7631	0.586289	8.08685e-05	-1.87017	0.94437	8.05837e-05	-1.87011	0.937344
43603438	chr15:43603438:G:A	2.21245e-09	-2.08401e-10	-0.810827	9.21179e-05	-2.08401e-10	-0.79556	9.24879e-05	-2.08401e-10	-0.794981
43603444	chr15:43603444:G:A	2.71836e-08	2.10489	-0.4072	2.59512e-05	-1.86564	-0.196772	2.59387e-05	-1.86518	-0.201141
43603497	chr15:43603497:C:A	1.90513e-09	-2.08401e-10	-0.960378	7.9049e-05	-2.08401e-10	-0.948562	7.92964e-05	-2.08401e-10	-0.948866
43604642	chr15:43604642:G:A	1.41976e-09	-2.08401e-10	-1.25444	5.79736e-05	-2.08401e-10	-1.25864	5.81698e-05	-2.08401e-10	-1.25869
43604742	chr15:43604742:C:G	1.8542e-09	-2.08401e-10	-0.987471	7.85944e-05	-2.08401e-10	-0.954329	7.88283e-05	-2.08401e-10	-0.954787
43604927	chr15:43604927:A:G	1.4225e-09	-2.08401e-10	-1.25251	5.83564e-05	-2.08401e-10	-1.25206	5.85641e-05	-2.08401e-10	-1.25194
43604951	chr15:43604951:G:A	2.32541e-09	-2.08401e-10	-0.761028	9.89388e-05	-2.08401e-10	-0.724128	9.92276e-05	-2.08401e-10	-0.724643
43605301	chr15:43605301:T:C	5.13898e-08	2.57164	-0.237126	3.25236e-05	-1.83566	-0.00100399	3.25151e-05	-1.83443	-0.00592787
43608967	chr15:43608967:G:A	1.46635e-09	-2.08401e-10	-1.22215	5.96413e-05	-2.08401e-10	-1.23028	5.98546e-05	-2.08401e-10	-1.23014
43619359	chr15:43619359:C:T	1.4278e-08	2.3117	-1.2579	0.000309091	1.67266	-1.25765	0.000303927	1.65237	-1.25764
43619401	chr15:43619401:C:T	2.36843e-09	-2.08401e-10	-0.7427	0.000102242	-2.08401e-10	-0.691286	0.000102539	-2.08401e-10	-0.691812
43619553	chr15:43619553:T:G	1.44775e-09	-2.08401e-10	-1.23492	6.00038e-05	-2.08401e-10	-1.22422	6.02467e-05	-2.08401e-10	-1.22361
43619601	chr15:43619601:C:T	1.55378e-08	2.39723	-1.25888	0.000333044	1.74855	-1.25891	0.000327401	1.72803	-1.25891
43620789	chr15:43620789:C:T	2.32566e-09	-1.86679	1.10587	0.000951589	-0.0320507	1.57156	0.000929281	-0.0506886	1.56304
43621236	chr15:43621236:A:AACATAGAG	1.52709e-09	-2.08401e-10	-1.18156	6.43234e-05	-2.08401e-10	-1.15471	6.46185e-05	-2.08401e-10	-1.15356
43621734	chr15:43621734:G:C	1.21396e-08	2.14358	-1.25204	0.000266103	1.51779	-1.25253	0.000261744	1.49785	-1.25254
43622081	chr15:43622081:T:G	7.38497e-09	-2.08401e-10	0.394521	0.000333048	-2.08401e-10	0.489656	0.00033395	-2.08401e-10	0.488931
43622142	chr15:43622142:G:A	8.66984e-10	-1.74766	-2.85769e-10	3.45167e-05	-1.77719	-2.85769e-10	3.46475e-05	-1.77683	-2.85769e-10
43622175	chr15:43622175:T:C	1.07896e-08	2.02561	-1.25196	0.000239267	1.41034	-1.25139	0.000235425	1.3907	-1.25137
43622798	chr15:43622798:C:G	1.52752e-09	-2.08401e-10	-1.18128	6.33094e-05	-2.08401e-10	-1.17059	6.35168e-05	-2.08401e-10	-1.17075
43623213	chr15:43623213:G:A	1.54604e-09	-2.08401e-10	-1.16923	6.28504e-05	-2.08401e-10	-1.17787	6.30773e-05	-2.08401e-10	-1.1777
43623402	chr15:43623402:A:C	2.59302e-09	-2.08401e-10	-0.652101	0.000112541	-2.08401e-10	-0.59531	0.000112862	-2.08401e-10	-0.595892
43623428	chr15:43623428:G:C	1.06473e-09	-1.85589	0.313683	0.000400515	0.0475471	0.626574	0.000389626	0.0283788	0.614749
43623445	chr15:43623445:A:C	9.208e-09	1.86626	-1.25111	0.000206301	1.26246	-1.25176	0.000203076	1.24329	-1.25177
43623873	chr15:43623873:T:G	6.81695e-09	1.55292	-1.23844	0.000161742	1.00174	-1.23436	0.000159489	0.984412	-1.2345
43624281	chr15:43624281:G:A	5.70195e-08	2.06405	0.37442	6.35846e-05	-1.86604	0.699783	6.34222e-05	-1.8656	0.693357
43624463	chr15:43624463:T:C	2.73503e-09	-2.08401e-10	-0.598781	0.000121598	-2.08401e-10	-0.517907	0.00012192	-2.08401e-10	-0.518698
43624632	chr15:43624632:G:T	9.10044e-09	1.85629	-1.25289	0.000204287	1.25435	-1.25345	0.000201097	1.23519	-1.25346
43624653	chr15:43624653:C:T	2.9441e-09	-0.525123	-2.85769e-10	0.000113231	-0.589198	-2.85769e-10	0.000113213	-0.592784	-2.85769e-10
43625034	chr15:43625034:T:A	1.67133e-09	-2.08401e-10	-1.09131	7.18495e-05	-2.08401e-10	-1.04406	7.20073e-05	-2.08401e-10	-1.04529
43625625	chr15:43625625:A:T	1.43319e-09	-2.08401e-10	-1.24502	5.90405e-05	-2.08401e-10	-1.24041	5.92383e-05	-2.08401e-10	-1.24049
43626258	chr15:43626258:G:A	1.82262e-09	-2.08401e-10	-1.00465	7.67273e-05	-2.08401e-10	-0.978371	7.69641e-05	-2.08401e-10	-0.97872
43626551	chr15:43626551:C:T	2.77362e-09	-2.08401e-10	-0.584772	0.000120617	-2.08401e-10	-0.52601	0.000120959	-2.08401e-10	-0.526603
43626883	chr15:43626883:T:C	3.17395e-09	-1.86419	1.41424	0.00141375	0.025215	1.91016	0.00137952	0.00627234	1.90116
43626964	chr15:43626964:A:C	5.54989e-08	2.54084	-0.129399	3.66068e-05	-1.84006	0.121663	3.65878e-05	-1.8389	0.11656
43627255	chr15:43627255:C:T	6.19208e-09	-2.08401e-10	0.218346	0.000261636	-2.08401e-10	0.248325	0.000262339	-2.08401e-10	0.24758
43627365	chr15:43627365:T:C	1.05965e-08	2.01116	-1.25556	0.000234937	1.39666	-1.25597	0.000231173	1.37708	-1.25598
43627601	chr15:43627601:A:G	7.25783e-09	-2.08401e-10	0.377155	0.000327146	-2.08401e-10	0.471778	0.000328034	-2.08401e-10	0.471058
43628105	chr15:43628105:G:A	1.07729e-08	2.0292	-1.25709	0.00024029	1.41994	-1.25672	0.000236429	1.4003	-1.25671
43628358	chr15:43628358:T:G	1.03939e-08	1.99097	-1.25468	0.000231942	1.38197	-1.25412	0.000228242	1.36245	-1.2541
43630200	chr15:43630200:T:C	4.09613e-08	2.44238	-0.334681	2.89388e-05	-1.84726	-0.106183	2.89323e-05	-1.84625	-0.110846
43630299	chr15:43630299:A:C	9.27326e-09	1.88047	-1.25826	0.000209031	1.28188	-1.25803	0.000205756	1.26265	-1.25802
43630388	chr15:43630388:T:C	3.04272e-08	2.49529	-0.684876	1.94239e-05	-1.84469	-0.507433	1.94405e-05	-1.84363	-0.511071
43630820	chr15:43630820:T:C	7.67133e-10	-1.87002	-2.85769e-10	3.19008e-05	-1.856	-2.85769e-10	3.202e-05	-1.8557	-2.85769e-10
43630900	chr15:43630900:T:C	6.1644e-10	-1.19277	-0.89595	3.07195e-05	-1.03077	-0.862957	3.08021e-05	-1.03109	-0.86339
43631202	chr15:43631202:T:C	1.7818e-09	-2.08401e-10	-1.0273	7.42978e-05	-2.08401e-10	-1.01055	7.45395e-05	-2.08401e-10	-1.01073
43631519	chr15:43631519:G:A	1.94727e-09	-2.08401e-10	-0.938495	8.27128e-05	-2.08401e-10	-0.903254	8.29598e-05	-2.08401e-10	-0.903703
43631527	chr15:43631527:C:T	1.45888e-09	-2.08401e-10	-1.22726	6.08672e-05	-2.08401e-10	-1.20993	6.11243e-05	-2.08401e-10	-1.20915
43631757	chr15:43631757:A:C	4.24447e-10	-1.86874	-0.59315	0.000122018	-0.0877914	-0.426665	0.000119535	-0.106111	-0.432339
43631983	chr15:43631983:A:C	2.10651e-09	-2.08401e-10	-0.859892	8.54836e-05	-2.08401e-10	-0.870304	8.58126e-05	-2.08401e-10	-0.869893
43632173	chr15:43632173:T:G	2.07901e-09	-2.08401e-10	-0.873036	8.58584e-05	-2.08401e-10	-0.865929	8.61667e-05	-2.08401e-10	-0.865775
43632410	chr15:43632410:T:C	1.58e-08	2.40183	-1.24675	0.000341522	1.75476	-1.23997	0.000335778	1.73404	-1.23964
43632484	chr15:43632484:G:A	3.04845e-08	2.3341	-0.52181	2.32505e-05	-1.85501	-0.31729	2.32515e-05	-1.85419	-0.321501
43632824	chr15:43632824:G:C	2.49389e-09	-2.08401e-10	-0.691083	0.00010988	-2.08401e-10	-0.619241	0.000110411	-2.08401e-10	-0.617846
43632936	chr15:43632936:T:A	1.55739e-09	-1.867	0.70509	0.000555895	-0.0834052	1.08536	0.000541552	-0.101885	1.07426
43632942	chr15:43632942:A:G	1.64983e-09	-1.8609	0.756647	0.000655181	0.024791	1.14149	0.000637836	0.00575896	1.13026
43632949	chr15:43632949:T:G	1.62582e-09	-1.859	0.74009	0.000660837	0.0513351	1.12354	0.000643284	0.0321675	1.11236
43633076	chr15:43633076:G:A	2.03174e-09	-2.08401e-10	-0.896035	8.38875e-05	-2.08401e-10	-0.889153	8.41886e-05	-2.08401e-10	-0.889
43633662	chr15:43633662:A:G	1.48823e-09	-2.08401e-10	-1.20734	6.1754e-05	-2.08401e-10	-1.19547	6.19562e-05	-2.08401e-10	-1.19563
43633747	chr15:43633747:C:A	1.60325e-09	-2.08401e-10	-1.13289	6.85014e-05	-2.08401e-10	-1.09177	6.86623e-05	-2.08401e-10	-1.09286
43633752	chr15:43633752:C:T	1.41394e-09	-2.08401e-10	-1.25855	5.79602e-05	-2.08401e-10	-1.25887	5.81591e-05	-2.08401e-10	-1.25888
43633835	chr15:43633835:C:T	3.07548e-09	-1.85881	1.37734	0.0013771	0.0963445	1.81276	0.00133832	0.0770079	1.80011
43633916	chr15:43633916:G:T	1.62757e-09	-2.08401e-10	-1.11784	6.68602e-05	-2.08401e-10	-1.11603	6.70972e-05	-2.08401e-10	-1.11592
43633988	chr15:43633988:C:T	1.42452e-09	-2.08401e-10	-1.25109	5.86503e-05	-2.08401e-10	-1.24704	5.88464e-05	-2.08401e-10	-1.24713
43634405	chr15:43634405:A:G	2.57508e-09	-2.08401e-10	-0.659046	0.000107403	-2.08401e-10	-0.642044	0.000107844	-2.08401e-10	-0.641374
43634504	chr15:43634504:G:A	2.06382e-09	-2.08401e-10	-0.880365	8.52409e-05	-2.08401e-10	-0.873148	8.55463e-05	-2.08401e-10	-0.873002
43634579	chr15:43634579:C:G	6.31562e-09	-2.08401e-10	0.2381	0.000266908	-2.08401e-10	0.268274	0.000267624	-2.08401e-10	0.267525
43634715	chr15:43634715:C:T	3.17554e-09	-2.08401e-10	-0.449447	0.000139644	-2.08401e-10	-0.37953	0.000140184	-2.08401e-10	-0.379101
43635172	chr15:43635172:T:C	1.38891e-08	2.27556	-1.24938	0.000304442	1.64855	-1.2487	0.000299346	1.62823	-1.24869
43635888	chr15:43635888:G:A	1.57729e-09	-2.08401e-10	-1.14922	6.54816e-05	-2.08401e-10	-1.13686	6.56853e-05	-2.08401e-10	-1.13718
43636752	chr15:43636752:T:C	1.41535e-09	-2.08401e-10	-1.25755	5.80545e-05	-2.08401e-10	-1.25725	5.82525e-05	-2.08401e-10	-1.25727
43636753	chr15:43636753:A:C	1.41578e-09	-2.08401e-10	-1.25725	5.80738e-05	-2.08401e-10	-1.25692	5.82717e-05	-2.08401e-10	-1.25694
43637468	chr15:43637468:C:A	7.7448e-10	-1.86049	-2.85769e-10	3.14495e-05	-1.87025	-2.85769e-10	3.15574e-05	-1.87025	-2.85769e-10
43637535	chr15:43637535:A:C	5.31931e-08	2.93168	-0.562674	2.34929e-05	-1.79814	-0.363789	2.35191e-05	-1.79637	-0.367881
43637566	chr15:43637566:G:A	5.26894e-10	-1.14921	-1.09648	4.017e-05	-0.556913	-1.0686	4.0101e-05	-0.560506	-1.07015
43638408	chr15:43638408:A:C	1.23096e-09	-1.86456	0.467424	0.000166506	-0.964442	0.760841	0.000163879	-0.973222	0.750293
43638429	chr15:43638429:C:T	3.73845e-09	-2.08401e-10	-0.286256	0.000164718	-2.08401e-10	-0.214395	0.000165195	-2.08401e-10	-0.214933
43638491	chr15:43638491:G:A	1.42785e-09	-2.08401e-10	-1.24876	5.81649e-05	-2.08401e-10	-1.25535	5.83527e-05	-2.08401e-10	-1.25555
43639252	chr15:43639252:T:A	1.63326e-09	-2.08401e-10	-1.11435	6.51923e-05	-2.08401e-10	-1.14129	6.54493e-05	-2.08401e-10	-1.14078
43639253	chr15:43639253:T:A	2.54002e-09	-2.08401e-10	-0.672753	0.000107126	-2.08401e-10	-0.644626	0.000107442	-2.08401e-10	-0.645106
43639267	chr15:43639267:C:T	1.91957e-09	-2.08401e-10	-0.952824	8.0994e-05	-2.08401e-10	-0.924254	8.12416e-05	-2.08401e-10	-0.924631
43639385	chr15:43639385:C:T	2.04764e-09	-0.888236	-2.85769e-10	7.58439e-05	-0.989951	-2.85769e-10	7.61672e-05	-0.989129	-2.85769e-10
43639534	chr15:43639534:G:A	1.37109e-08	2.26793	-1.25466	0.000301222	1.64342	-1.2542	0.000296188	1.62313	-1.25419
43640503	chr15:43640503:A:G	2.12268e-09	-2.08401e-10	-0.852244	8.80634e-05	-2.08401e-10	-0.840572	8.83492e-05	-2.08401e-10	-0.840762
43640586	chr15:43640586:C:T	7.08645e-09	-2.08401e-10	0.353259	0.000322576	-2.08401e-10	0.457709	0.000324323	-2.08401e-10	0.45968
43641445	chr15:43641445:A:G	1.50601e-09	-1.19546	-2.85769e-10	4.98803e-05	-1.409	-2.85769e-10	5.01106e-05	-1.40783	-2.85769e-10
43641743	chr15:43641743:T:C	0.0289661	15.5767	-2.85769e-10	3.36148e-05	-1.80366	-2.85769e-10	3.37606e-05	-1.80277	-2.85769e-10
43642161	chr15:43642161:G:A	1.88538e-09	-2.08401e-10	-0.970797	7.94985e-05	-2.08401e-10	-0.942891	7.97425e-05	-2.08401e-10	-0.943256
43642301	chr15:43642301:T:C	1.49687e-09	-2.08401e-10	-1.20155	6.144e-05	-2.08401e-10	-1.20057	6.16545e-05	-2.08401e-10	-1.20051
43642481	chr15:43642481:T:G	2.83416e-08	2.82105	-1.08165	0.00059955	2.15641	-1.07886	0.000588733	2.13469	-1.07878
43643169	chr15:43643169:C:T	1.40433e-08	2.29453	-1.25731	0.000307141	1.66571	-1.25703	0.000301988	1.64535	-1.25703
43644845	chr15:43644845:C:T	7.59992e-08	2.96476	-0.23896	3.39535e-05	-1.79362	-1.4873e-05	3.39669e-05	-1.79179	-0.00488098
43645173	chr15:43645173:A:T	1.51707e-09	-2.08401e-10	-1.18814	6.28506e-05	-2.08401e-10	-1.17787	6.30585e-05	-2.08401e-10	-1.178
43645420	chr15:43645420:G:C	8.31566e-08	2.96804	-0.152237	3.74304e-05	-1.79342	0.0972748	3.74381e-05	-1.79159	0.0922173
43645473	chr15:43645473:T:C	8.77189e-10	-1.73596	-2.85769e-10	4.03112e-05	-1.622	-2.85769e-10	4.04181e-05	-1.62278	-2.85769e-10
43645579	chr15:43645579:G:A	8.86294e-10	-1.72563	-2.85769e-10	3.4455e-05	-1.77897	-2.85769e-10	3.45344e-05	-1.7801	-2.85769e-10
43645704	chr15:43645704:G:A	2.23578e-09	-2.08401e-10	-0.800335	9.8173e-05	-2.08401e-10	-0.731898	9.84275e-05	-2.08401e-10	-0.732739
43646090	chr15:43646090:C:T	3.33077e-09	-2.08401e-10	-0.401722	0.000152039	-2.08401e-10	-0.294495	0.000152334	-2.08401e-10	-0.295983
43646245	chr15:43646245:A:G	1.90586e-09	-2.08401e-10	-0.959992	7.86009e-05	-2.08401e-10	-0.954246	7.88821e-05	-2.08401e-10	-0.954105
43646318	chr15:43646318:TG:T	1.6258e-09	-2.08401e-10	-1.11892	6.67864e-05	-2.08401e-10	-1.11713	6.70232e-05	-2.08401e-10	-1.11702
43646409	chr15:43646409:A:G	5.2737e-10	-1.87025	-0.374533	0.000141555	-0.18383	-0.182114	0.000138625	-0.20167	-0.188617
43646484	chr15:43646484:T:C	8.22719e-10	-1.86369	0.0636251	0.000296092	0.0315764	0.340466	0.000289052	0.0126	0.331949
43647385	chr15:43647385:C:T	1.60668e-09	-2.08401e-10	-1.13076	6.56172e-05	-2.08401e-10	-1.13479	6.58519e-05	-2.08401e-10	-1.13465
43647444	chr15:43647444:C:T	3.40392e-08	2.8678	-0.945213	1.37146e-05	-1.83892	-0.86125	1.37591e-05	-1.83779	-0.862574
43648281	chr15:43648281:G:A	2.26917e-09	-2.08401e-10	-0.78551	9.90422e-05	-2.08401e-10	-0.723083	9.95037e-05	-2.08401e-10	-0.721864
43648616	chr15:43648616:T:G	8.63372e-10	-1.75184	-2.85769e-10	3.94816e-05	-1.64279	-2.85769e-10	3.95876e-05	-1.64354	-2.85769e-10
43648927	chr15:43648927:G:C	6.32473e-09	0.239541	-2.85769e-10	0.00044151	0.771572	-2.85769e-10	0.000441395	0.767881	-2.85769e-10
43649051	chr15:43649051:G:A	1.49987e-09	-2.08401e-10	-1.19954	6.15644e-05	-2.08401e-10	-1.19855	6.17794e-05	-2.08401e-10	-1.19849
43649064	chr15:43649064:C:T	1.59554e-09	-2.08401e-10	-1.13771	6.40785e-05	-2.08401e-10	-1.15852	6.43312e-05	-2.08401e-10	-1.15801
43649258	chr15:43649258:C:T	1.21584e-08	2.14598	-1.25288	0.000268996	1.52842	-1.25235	0.00026459	1.50846	-1.25234
43649303	chr15:43649303:G:C	1.73048e-09	-2.08401e-10	-1.05653	7.20811e-05	-2.08401e-10	-1.04084	7.23162e-05	-2.08401e-10	-1.04101
43649524	chr15:43649524:C:T	2.85414e-09	-1.86011	1.30395	0.00124681	0.0769663	1.73275	0.00121208	0.0577421	1.72029
43649894	chr15:43649894:A:G	1.20822e-08	-2.08401e-10	0.886809	0.000505822	-2.08401e-10	0.907556	0.000507635	-2.08401e-10	0.907704
43649901	chr15:43649901:C:G	1.08164e-08	-2.08401e-10	0.776141	0.000452589	-2.08401e-10	0.796356	0.000454209	-2.08401e-10	0.796499
43650072	chr15:43650072:A:C	8.47442e-10	-1.87019	0.0997322	0.000234777	-0.256261	0.396269	0.000228734	-0.273833	0.384332
43650094	chr15:43650094:C:T	6.6802e-08	2.84982	-0.253008	3.29598e-05	-1.80769	-0.0156537	3.29679e-05	-1.80604	-0.0204886
43650298	chr15:43650298:C:T	1.53309e-09	-2.08401e-10	-1.17764	6.50249e-05	-2.08401e-10	-1.14386	6.51895e-05	-2.08401e-10	-1.14476
43652056	chr15:43652056:G:A	1.30542e-08	1.77671	-0.812529	1.55416e-05	-1.86191	-0.713197	1.55622e-05	-1.86248	-0.714735
43652320	chr15:43652320:C:G	1.62244e-09	-2.08401e-10	-1.121	6.62499e-05	-2.08401e-10	-1.12519	6.64872e-05	-2.08401e-10	-1.12505
43652483	chr15:43652483:G:A	1.47949e-09	-2.08401e-10	-1.21323	6.07274e-05	-2.08401e-10	-1.21223	6.09391e-05	-2.08401e-10	-1.21218
43652911	chr15:43652911:C:A	1.86562e-09	-2.08401e-10	-0.981332	7.69702e-05	-2.08401e-10	-0.975211	7.72447e-05	-2.08401e-10	-0.975081
43653788	chr15:43653788:AC:A	3.04911e-09	-0.490074	-2.85769e-10	0.000118518	-0.543562	-2.85769e-10	0.000118495	-0.547189	-2.85769e-10
43654112	chr15:43654112:C:A	7.10967e-08	2.85618	-0.197063	3.51312e-05	-1.80698	0.0474362	3.51356e-05	-1.80531	0.0424701
43654828	chr15:43654828:C:G	9.73633e-08	3.12737	-0.153846	3.81746e-05	-1.77189	0.095432	3.81915e-05	-1.76982	0.0903744
43655021	chr15:43655021:G:A	5.05625e-08	2.64584	-0.327553	2.97563e-05	-1.82816	-0.0974238	2.97593e-05	-1.82681	-0.10211
43655022	chr15:43655022:G:T	5.78535e-08	2.68923	-0.236244	3.30505e-05	-1.82462	0.00402752	3.30492e-05	-1.82321	-0.00085668
43655074	chr15:43655074:T:G	9.81929e-08	3.06635	-0.0843451	4.08627e-05	-1.78069	0.172277	4.08713e-05	-1.77871	0.167082
43655915	chr15:43655915:G:A	1.41473e-09	-2.08401e-10	-1.25798	5.80263e-05	-2.08401e-10	-1.25773	5.82245e-05	-2.08401e-10	-1.25775
43656414	chr15:43656414:G:A	1.52639e-09	-2.08401e-10	-1.18202	6.26557e-05	-2.08401e-10	-1.18097	6.28755e-05	-2.08401e-10	-1.1809
43656441	chr15:43656441:A:G	1.43314e-09	-2.08401e-10	-1.24505	5.82991e-05	-2.08401e-10	-1.25304	5.84839e-05	-2.08401e-10	-1.25331
43656520	chr15:43656520:C:T	3.22545e-08	2.7887	-0.919965	1.40225e-05	-1.84501	-0.832951	1.40657e-05	-1.844	-0.834322
43657059	chr15:43657059:C:G	7.99215e-10	-1.82905	-2.85769e-10	3.63368e-05	-1.7258	-2.85769e-10	3.64286e-05	-1.7267	-2.85769e-10
43657063	chr15:43657063:G:A	1.42983e-09	-2.08401e-10	-1.24737	5.82135e-05	-2.08401e-10	-1.25451	5.84001e-05	-2.08401e-10	-1.25474
43658000	chr15:43658000:G:A	5.65145e-08	2.80017	-0.370594	2.87589e-05	-1.81283	-0.146853	2.87716e-05	-1.81125	-0.151423
43658501	chr15:43658501:A:T	0.0309706	15.6436	-2.85769e-10	3.36649e-05	-1.80217	-2.85769e-10	3.38117e-05	-1.80125	-2.85769e-10
43696188	chr15:43696188:C:A	1.52369e-09	-2.08401e-10	-1.18379	6.30525e-05	-2.08401e-10	-1.17466	6.32561e-05	-2.08401e-10	-1.17487
43696230	chr15:43696230:C:T	1.41481e-09	-2.08401e-10	-1.25793	5.80982e-05	-2.08401e-10	-1.25649	5.82969e-05	-2.08401e-10	-1.25651
43696327	chr15:43696327:G:A	9.24558e-10	-1.68337	-2.85769e-10	3.48796e-05	-1.76673	-2.85769e-10	3.50161e-05	-1.76625	-2.85769e-10
43696406	chr15:43696406:G:A	1.51018e-07	3.41248	-2.85769e-10	3.45729e-05	-1.77556	-2.85769e-10	3.47586e-05	-1.77363	-2.85769e-10
43696836	chr15:43696836:G:A	1.96891e-09	-2.08401e-10	-0.927444	8.17952e-05	-2.08401e-10	-0.914411	8.20496e-05	-2.08401e-10	-0.914735
43697332	chr15:43697332:T:C	5.95269e-10	-1.69307	-0.430598	0.000390244	0.855275	-0.207132	0.000379769	0.833388	-0.215885
43697399	chr15:43697399:A:G	7.67353e-10	-1.86973	-2.85769e-10	3.20663e-05	-1.85082	-2.85769e-10	3.21715e-05	-1.85098	-2.85769e-10
43697411	chr15:43697411:C:A	1.5575e-09	-2.08401e-10	-1.16184	6.47422e-05	-2.08401e-10	-1.14822	6.49494e-05	-2.08401e-10	-1.14845
43697502	chr15:43697502:T:A	1.47588e-09	-2.08401e-10	-1.21567	6.13313e-05	-2.08401e-10	-1.20234	6.1533e-05	-2.08401e-10	-1.20249
43697702	chr15:43697702:C:A	1.43094e-09	-2.08401e-10	-1.2466	5.85362e-05	-2.08401e-10	-1.24898	5.87375e-05	-2.08401e-10	-1.24898
43699307	chr15:43699307:A:G	9.9102e-09	1.80659	-1.11796	1.03435e-05	-1.83919	-1.14308	1.03726e-05	-1.84026	-1.14263
43700482	chr15:43700482:C:G	8.87545e-10	-0.57489	-1.14933	2.70747e-05	-0.878068	-1.14196	2.70834e-05	-0.881023	-1.14211
43700991	chr15:43700991:G:A	1.42855e-09	-1.24827	-2.85769e-10	4.99497e-05	-1.40761	-2.85769e-10	5.01687e-05	-1.40667	-2.85769e-10
43701039	chr15:43701039:C:G	1.47905e-09	-2.08401e-10	-1.21353	6.132e-05	-2.08401e-10	-1.20252	6.1521e-05	-2.08401e-10	-1.20268
43701113	chr15:43701113:G:T	1.70474e-09	-2.08401e-10	-1.07151	6.72277e-05	-2.08401e-10	-1.11054	6.73664e-05	-2.08401e-10	-1.11191
43701518	chr15:43701518:C:T	1.94069e-09	-2.08401e-10	-0.941884	8.22278e-05	-2.08401e-10	-0.909136	8.24809e-05	-2.08401e-10	-0.909493
43701732	chr15:43701732:G:A	1.49282e-09	-2.08401e-10	-1.20426	6.19491e-05	-2.08401e-10	-1.19232	6.21513e-05	-2.08401e-10	-1.19249
43702101	chr15:43702101:G:T	5.18164e-09	-2.08401e-10	0.0401968	0.000218248	-2.08401e-10	0.067002	0.000218844	-2.08401e-10	0.0662989
43702121	chr15:43702121:C:T	1.46685e-09	-2.08401e-10	-1.22181	6.05192e-05	-2.08401e-10	-1.21567	6.07182e-05	-2.08401e-10	-1.21581
43702649	chr15:43702649:C:A	1.53102e-09	-2.08401e-10	-1.17899	6.38614e-05	-2.08401e-10	-1.16191	6.40669e-05	-2.08401e-10	-1.16213
43703061	chr15:43703061:A:C	1.41667e-09	-2.08401e-10	-1.25662	5.81049e-05	-2.08401e-10	-1.25638	5.83053e-05	-2.08401e-10	-1.25637
43703087	chr15:43703087:C:G	1.48333e-09	-2.08401e-10	-1.21063	6.13289e-05	-2.08401e-10	-1.20238	6.15317e-05	-2.08401e-10	-1.20251
43703161	chr15:43703161:T:C	1.41381e-09	-2.08401e-10	-1.25863	5.79614e-05	-2.08401e-10	-1.25885	5.81608e-05	-2.08401e-10	-1.25885
43703588	chr15:43703588:C:T	9.64171e-09	1.81705	-1.15588	0.00020336	1.13684	-1.14049	0.000199891	1.11769	-1.14198
43703591	chr15:43703591:C:T	6.62176e-10	-1.82434	-0.192808	0.000315275	0.367222	0.0675931	0.000306905	0.346595	0.0578837
43704266	chr15:43704266:A:G	1.41377e-09	-2.08401e-10	-1.25866	5.79634e-05	-2.08401e-10	-1.25882	5.81619e-05	-2.08401e-10	-1.25883
43704409	chr15:43704409:C:T	7.8419e-10	-1.84803	-2.85769e-10	3.14501e-05	-1.87023	-2.85769e-10	3.15584e-05	-1.87022	-2.85769e-10
43704893	chr15:43704893:G:C	8.51043e-10	-1.76622	-2.85769e-10	3.30832e-05	-1.8196	-2.85769e-10	3.31783e-05	-1.82016	-2.85769e-10
43705228	chr15:43705228:C:T	3.08739e-09	-2.08401e-10	-0.477598	0.00013638	-2.08401e-10	-0.403181	0.000136919	-2.08401e-10	-0.402667
43706107	chr15:43706107:A:G	7.83718e-10	-1.84863	-2.85769e-10	3.14494e-05	-1.87025	-2.85769e-10	3.15574e-05	-1.87025	-2.85769e-10
43706450	chr15:43706450:T:C	3.17288e-08	1.8523	-2.85769e-10	3.1545e-05	-1.86721	-2.85769e-10	3.16427e-05	-1.86755	-2.85769e-10
43707314	chr15:43707314:A:G	7.69389e-10	-1.86708	-2.85769e-10	3.15059e-05	-1.86846	-2.85769e-10	3.16174e-05	-1.86835	-2.85769e-10
43708522	chr15:43708522:AC:A	1.78615e-09	-2.08401e-10	-1.02486	7.39868e-05	-2.08401e-10	-1.01474	7.42217e-05	-2.08401e-10	-1.015
43708860	chr15:43708860:AC:A	1.70945e-09	-2.08401e-10	-1.06875	7.04412e-05	-2.08401e-10	-1.06385	7.06909e-05	-2.08401e-10	-1.06374
43718994	chr15:43718994:T:C	0.00126304	12.4441	-2.85769e-10	4.67198e-05	-1.47446	-2.85769e-10	4.69612e-05	-1.47274	-2.85769e-10
43719545	chr15:43719545:T:C	3.12255e-08	2.41795	-0.58164	2.00606e-05	-1.8679	-0.451977	2.00906e-05	-1.86758	-0.454229
43719816	chr15:43719816:A:C	1.42317e-09	-2.08401e-10	-1.25204	5.8877e-05	-2.08401e-10	-1.24318	5.91057e-05	-2.08401e-10	-1.24273
43720111	chr15:43720111:A:G	4.05594e-09	-2.08401e-10	-0.204742	0.000180884	-2.08401e-10	-0.120773	0.000181792	-2.08401e-10	-0.119198
43720979	chr15:43720979:T:C	1.22655e-08	1.61168	-0.709823	1.73606e-05	-1.87018	-0.594245	1.73865e-05	-1.8701	-0.59626
43720983	chr15:43720983:G:A	5.01876e-08	2.87827	-0.567429	2.08208e-05	-1.84653	-0.436153	2.08651e-05	-1.84554	-0.438441
43721311	chr15:43721311:G:C	2.7068e-08	2.1258	-0.432368	2.35427e-05	-1.86985	-0.289968	2.35687e-05	-1.86971	-0.292434
43722396	chr15:43722396:C:T	5.14043e-10	-1.66037	-0.610001	2.85535e-05	-1.40547	-0.561381	2.85319e-05	-1.40738	-0.563657
43722813	chr15:43722813:T:C	2.49998e-09	-2.08401e-10	-0.688643	0.000103442	-2.08401e-10	-0.679623	0.000103817	-2.08401e-10	-0.67943
43722831	chr15:43722831:G:A	2.06499e-08	1.42279	-2.85769e-10	0.000642315	1.14645	-2.85769e-10	0.000642666	1.14357	-2.85769e-10
43722882	chr15:43722882:T:G	1.05663e-08	1.91707	-1.16433	0.000236018	1.29327	-1.14799	0.000231896	1.27352	-1.14929
43722951	chr15:43722951:G:A	2.81224e-09	-2.08401e-10	-0.570943	0.000117936	-2.08401e-10	-0.548487	0.000118279	-2.08401e-10	-0.54901
43723015	chr15:43723015:G:A	2.17589e-09	-2.08401e-10	-0.827487	9.05352e-05	-2.08401e-10	-0.812891	9.08123e-05	-2.08401e-10	-0.813265
43723302	chr15:43723302:A:G	1.42755e-09	-2.08401e-10	-1.24897	5.91414e-05	-2.08401e-10	-1.2387	5.93749e-05	-2.08401e-10	-1.23819
43723501	chr15:43723501:A:G	2.08486e-09	-2.08401e-10	-0.870226	8.66395e-05	-2.08401e-10	-0.856873	8.69071e-05	-2.08401e-10	-0.85722
43723527	chr15:43723527:G:A	2.86733e-09	-2.08401e-10	-0.551546	0.000121144	-2.08401e-10	-0.521653	0.000121472	-2.08401e-10	-0.522374
43723756	chr15:43723756:G:T	1.42404e-09	-2.08401e-10	-1.25143	5.89291e-05	-2.08401e-10	-1.24229	5.91589e-05	-2.08401e-10	-1.24183
43724685	chr15:43724685:C:T	3.60226e-08	2.55505	-0.575831	2.03387e-05	-1.86076	-0.445343	2.0375e-05	-1.86014	-0.447611
43724698	chr15:43724698:T:G	2.48209e-09	-2.08401e-10	-0.695825	0.000109717	-2.08401e-10	-0.620727	0.000110038	-2.08401e-10	-0.621234
43725052	chr15:43725052:C:T	1.65602e-09	-1.10051	-2.85769e-10	5.9825e-05	-1.22721	-2.85769e-10	5.99495e-05	-1.22856	-2.85769e-10
43726118	chr15:43726118:C:T	1.11642e-08	1.99007	-1.18228	0.000252896	1.39548	-1.18113	0.00024884	1.37582	-1.18106
43726873	chr15:43726873:G:A	1.53668e-09	-2.08401e-10	-1.1753	6.31024e-05	-2.08401e-10	-1.17387	6.33244e-05	-2.08401e-10	-1.17379
43726900	chr15:43726900:T:C	3.9093e-08	2.86303	-0.802015	1.59034e-05	-1.84883	-0.703267	1.59457e-05	-1.84789	-0.704979
43727394	chr15:43727394:T:C	3.39308e-07	5.12194	-0.899957	1.78168e-05	-1.63138	-0.807103	1.78936e-05	-1.62881	-0.808807
43727451	chr15:43727451:G:T	3.58454e-10	-1.39356	-1.23732	1.36997e-05	-1.4697	-1.23156	1.37347e-05	-1.47045	-1.23168
43727590	chr15:43727590:A:G	2.44e-09	-1.85612	1.1432	0.00112385	0.146062	1.55982	0.00109233	0.126411	1.5476
43728451	chr15:43728451:C:G	1.49037e-09	-2.08401e-10	-1.2059	6.16653e-05	-2.08401e-10	-1.19691	6.18704e-05	-2.08401e-10	-1.19702
43728704	chr15:43728704:C:T	2.25584e-10	-1.86848	-1.22551	1.00795e-05	-1.76609	-1.24204	1.01065e-05	-1.76752	-1.24137
43728734	chr15:43728734:C:T	1.59212e-09	-2.08401e-10	-1.13986	6.69363e-05	-2.08401e-10	-1.11489	6.71496e-05	-2.08401e-10	-1.11514
43728735	chr15:43728735:G:A	1.54523e-09	-2.08401e-10	-1.16975	6.34507e-05	-2.08401e-10	-1.16837	6.36741e-05	-2.08401e-10	-1.16828
43728859	chr15:43728859:T:C	1.41397e-09	-2.08401e-10	-1.25852	5.82153e-05	-2.08401e-10	-1.25448	5.83978e-05	-2.08401e-10	-1.25478
43728877	chr15:43728877:C:T	1.57453e-09	-2.08401e-10	-1.15097	6.25887e-05	-2.08401e-10	-1.18204	6.28911e-05	-2.08401e-10	-1.18065
43728907	chr15:43728907:G:T	1.48643e-09	-2.08401e-10	-1.20855	6.1481e-05	-2.08401e-10	-1.1999	6.1684e-05	-2.08401e-10	-1.20003
43728977	chr15:43728977:T:C	3.29306e-08	2.70496	-0.815479	1.56227e-05	-1.85739	-0.712518	1.5658e-05	-1.85666	-0.714421
43728986	chr15:43728986:T:C	1.64015e-09	-2.08401e-10	-1.11014	6.86272e-05	-2.08401e-10	-1.08994	6.88442e-05	-2.08401e-10	-1.09021
43729303	chr15:43729303:G:C	1.92085e-08	2.55513	-1.2047	9.28674e-06	-1.86971	-1.22033	9.31975e-06	-1.86984	-1.22008
43730132	chr15:43730132:G:A	1.66137e-09	-2.08401e-10	-1.09728	7.16606e-05	-2.08401e-10	-1.04669	7.19223e-05	-2.08401e-10	-1.04647
43730397	chr15:43730397:CCA:C	8.42304e-09	1.6544	-1.12835	0.000198751	1.06337	-1.08994	0.000195513	1.04442	-1.09085
43731110	chr15:43731110:A:T	9.38403e-10	-1.6685	-2.85769e-10	3.57919e-05	-1.74091	-2.85769e-10	3.59253e-05	-1.74062	-2.85769e-10
43731141	chr15:43731141:T:C	1.61893e-09	-1.12316	-2.85769e-10	5.33178e-05	-1.34236	-2.85769e-10	5.35641e-05	-1.34118	-2.85769e-10
43731221	chr15:43731221:ATC:A	1.72667e-09	-2.08401e-10	-1.05873	7.24736e-05	-2.08401e-10	-1.03541	7.26997e-05	-2.08401e-10	-1.03572
43732350	chr15:43732350:T:C	1.49132e-09	-2.08401e-10	-1.20527	6.22017e-05	-2.08401e-10	-1.18825	6.24049e-05	-2.08401e-10	-1.18842
43733592	chr15:43733592:A:G	1.4386e-09	-2.08401e-10	-1.24125	5.90272e-05	-2.08401e-10	-1.24063	5.92323e-05	-2.08401e-10	-1.24059
43734002	chr15:43734002:A:T	7.68615e-10	-1.86809	-2.85769e-10	3.25697e-05	-1.83525	-2.85769e-10	3.26715e-05	-1.83555	-2.85769e-10
43734875	chr15:43734875:A:G	5.36955e-08	2.89921	-0.520807	2.1973e-05	-1.84444	-0.384372	2.20189e-05	-1.84341	-0.386744
43735687	chr15:43735687:T:C	0.487846	18.4006	-2.85769e-10	3.49813e-05	-1.76382	-2.85769e-10	3.51441e-05	-1.7626	-2.85769e-10
43735726	chr15:43735726:C:T	8.90958e-10	-1.72038	-2.85769e-10	4.0315e-05	-1.6219	-2.85769e-10	4.04236e-05	-1.62264	-2.85769e-10
43735849	chr15:43735849:C:T	0.139091	17.1457	-2.85769e-10	3.66716e-05	-1.71663	-2.85769e-10	3.68475e-05	-1.71527	-2.85769e-10
43736279	chr15:43736279:C:T	1.77573e-09	-2.08401e-10	-1.03072	7.40577e-05	-2.08401e-10	-1.01378	7.42983e-05	-2.08401e-10	-1.01397
43736371	chr15:43736371:G:C	8.07486e-09	1.66219	-1.17835	0.000187996	1.06568	-1.14789	0.000184968	1.04676	-1.14864
43736521	chr15:43736521:T:C	1.87811e-09	-2.08401e-10	-0.974659	8.1428e-05	-2.08401e-10	-0.91891	8.16509e-05	-2.08401e-10	-0.919606
43737476	chr15:43737476:A:G	7.81597e-10	-1.85134	-2.85769e-10	3.49798e-05	-1.76386	-2.85769e-10	3.50776e-05	-1.7645	-2.85769e-10
43737551	chr15:43737551:T:C	6.00836e-09	-2.08401e-10	0.188227	0.000253952	-2.08401e-10	0.218517	0.000254638	-2.08401e-10	0.217785
43737812	chr15:43737812:C:A	1.48637e-09	-2.08401e-10	-1.20859	6.1013e-05	-2.08401e-10	-1.20754	6.12265e-05	-2.08401e-10	-1.20748
43738073	chr15:43738073:C:A	1.67656e-09	-1.86238	0.774198	0.000719551	0.101771	1.15823	0.000700211	0.0823735	1.14695
43738327	chr15:43738327:T:G	4.98831e-08	2.90601	-0.601257	2.01225e-05	-1.84458	-0.472214	2.01669e-05	-1.84355	-0.474468
43738381	chr15:43738381:G:A	2.27482e-09	-1.84694	1.06392	0.000533959	-0.512609	1.4743	0.000520934	-0.528727	1.46229
43738901	chr15:43738901:C:G	2.93732e-09	-2.08401e-10	-0.527427	0.0001301	-2.08401e-10	-0.450328	0.000130742	-2.08401e-10	-0.448833
43739032	chr15:43739032:G:A	2.44249e-08	2.69522	-1.10454	1.11749e-05	-1.86174	-1.04322	1.12087e-05	-1.86115	-1.04422
43739262	chr15:43739262:C:T	1.58823e-09	-2.08401e-10	-1.1423	6.7793e-05	-2.08401e-10	-1.10217	6.81165e-05	-2.08401e-10	-1.10084
43739719	chr15:43739719:G:A	7.60088e-10	-1.86386	-0.0153844	0.000265688	0.00198539	0.261707	0.000258793	-0.016978	0.250947
43740859	chr15:43740859:G:A	2.15823e-09	-2.08401e-10	-0.835637	8.97907e-05	-2.08401e-10	-0.821148	9.00659e-05	-2.08401e-10	-0.821518
43740903	chr15:43740903:A:T	3.03887e-09	-0.49344	-2.85769e-10	0.00010908	-0.626546	-2.85769e-10	0.000109303	-0.627937	-2.85769e-10
43740981	chr15:43740981:C:T	1.48676e-09	-2.08401e-10	-1.20833	6.1029e-05	-2.08401e-10	-1.20728	6.12426e-05	-2.08401e-10	-1.20722
43741008	chr15:43741008:G:A	4.41413e-09	-0.120114	-2.85769e-10	0.000300676	0.387405	-2.85769e-10	0.000300989	0.385015	-2.85769e-10
43741549	chr15:43741549:C:T	1.63011e-09	-2.08401e-10	-1.11628	6.86629e-05	-2.08401e-10	-1.08942	6.8879e-05	-2.08401e-10	-1.08971
43741732	chr15:43741732:C:A	9.55277e-09	-2.08401e-10	0.651905	0.000439887	-2.08401e-10	0.76789	0.000442398	-2.08401e-10	0.77015
43742295	chr15:43742295:C:T	1.76007e-09	-2.08401e-10	-1.03957	7.39455e-05	-2.08401e-10	-1.0153	7.41755e-05	-2.08401e-10	-1.01563
43742590	chr15:43742590:G:A	4.15911e-08	2.81386	-0.690901	1.81036e-05	-1.85123	-0.571289	1.81438e-05	-1.85034	-0.573385
43743054	chr15:43743054:C:T	2.34804e-09	-2.08401e-10	-0.751346	9.78089e-05	-2.08401e-10	-0.735614	9.81058e-05	-2.08401e-10	-0.736013
43743096	chr15:43743096:G:C	2.38155e-09	-2.08401e-10	-0.737173	0.00010017	-2.08401e-10	-0.71176	0.000100475	-2.08401e-10	-0.712146
43743165	chr15:43743165:A:C	1.68674e-09	-1.86566	0.783527	0.000682124	0.0424227	1.16416	0.000663857	0.0233116	1.1527
43743506	chr15:43743506:G:A	2.18803e-09	-2.08401e-10	-0.821925	9.04393e-05	-2.08401e-10	-0.81395	9.07651e-05	-2.08401e-10	-0.813784
43744570	chr15:43744570:T:A	7.67031e-10	-1.87015	-2.85769e-10	3.20518e-05	-1.85128	-2.85769e-10	3.21535e-05	-1.85154	-2.85769e-10
43745125	chr15:43745125:C:T	2.15958e-09	-0.835012	-2.85769e-10	8.48904e-05	-0.877268	-2.85769e-10	8.48883e-05	-0.880723	-2.85769e-10
43745379	chr15:43745379:G:A	1.484e-09	-2.08401e-10	-1.21018	6.09281e-05	-2.08401e-10	-1.20893	6.11412e-05	-2.08401e-10	-1.20887
43745801	chr15:43745801:C:G	1.72459e-09	-2.08401e-10	-1.05994	7.23817e-05	-2.08401e-10	-1.03668	7.26075e-05	-2.08401e-10	-1.03699
43746151	chr15:43746151:GC:G	3.98961e-09	-2.08401e-10	-0.221232	0.000176074	-2.08401e-10	-0.147725	0.000176584	-2.08401e-10	-0.148261
43746265	chr15:43746265:C:A	2.17381e-09	-1.86694	1.0385	0.000883572	0.017075	1.44827	0.000859518	-0.0019168	1.43623
43746595	chr15:43746595:C:T	1.61342e-09	-2.08401e-10	-1.12657	6.60777e-05	-2.08401e-10	-1.1278	6.6289e-05	-2.08401e-10	-1.12803
43746701	chr15:43746701:C:T	1.6315e-09	-1.85873	0.743303	0.000701126	0.111253	1.1228	0.000682127	0.0917391	1.11142
43746909	chr15:43746909:G:A	1.6218e-09	-2.08401e-10	-1.12139	6.82779e-05	-2.08401e-10	-1.09504	6.84932e-05	-2.08401e-10	-1.09533
43747778	chr15:43747778:G:C	1.48613e-09	-2.08401e-10	-1.20875	6.10029e-05	-2.08401e-10	-1.20771	6.12165e-05	-2.08401e-10	-1.20764
43747928	chr15:43747928:G:C	1.43712e-09	-2.08401e-10	-1.24229	5.96844e-05	-2.08401e-10	-1.22956	5.99262e-05	-2.08401e-10	-1.22895
43748302	chr15:43748302:AC:A	8.32599e-09	1.63116	-1.11671	0.000196892	1.04074	-1.07671	0.000193691	1.02186	-1.07766
43748428	chr15:43748428:C:T	1.6083e-09	-2.08401e-10	-1.12975	6.75627e-05	-2.08401e-10	-1.10557	6.77751e-05	-2.08401e-10	-1.10586
43748702	chr15:43748702:TAAAG:T	2.84288e-09	-2.08401e-10	-0.560107	0.000120085	-2.08401e-10	-0.530429	0.000120411	-2.08401e-10	-0.531146
43748811	chr15:43748811:C:T	1.52794e-09	-2.08401e-10	-1.181	6.23047e-05	-2.08401e-10	-1.18659	6.24958e-05	-2.08401e-10	-1.18696
43749311	chr15:43749311:ACTC:A	7.69653e-10	-1.86674	-2.85769e-10	3.32211e-05	-1.81544	-2.85769e-10	3.33169e-05	-1.816	-2.85769e-10
43750004	chr15:43750004:C:G	1.69374e-09	-2.08401e-10	-1.07799	6.97901e-05	-2.08401e-10	-1.07314	7.00283e-05	-2.08401e-10	-1.07316
43750347	chr15:43750347:A:G	2.15652e-09	-2.08401e-10	-0.836432	8.9728e-05	-2.08401e-10	-0.821846	9.00023e-05	-2.08401e-10	-0.822223
43750706	chr15:43750706:T:C	1.49044e-09	-2.08401e-10	-1.20585	6.03192e-05	-2.08401e-10	-1.21898	6.05456e-05	-2.08401e-10	-1.21866
43751148	chr15:43751148:AT:A	6.31147e-10	-1.80473	-0.260411	0.000312433	0.413558	0.0122041	0.000304082	0.393149	0.00208755
43751388	chr15:43751388:C:T	1.61687e-09	-2.08401e-10	-1.12443	6.80521e-05	-2.08401e-10	-1.09836	6.82669e-05	-2.08401e-10	-1.09863
43751595	chr15:43751595:C:G	5.80501e-08	3.07226	-0.615875	2.00854e-05	-1.83035	-0.488281	2.01354e-05	-1.82907	-0.490509
43751988	chr15:43751988:C:G	1.01233e-08	1.89813	-1.18822	0.000230887	1.31044	-1.18714	0.000227236	1.291	-1.18708
43752623	chr15:43752623:A:G	1.3831e-09	-1.2806	-2.85769e-10	6.44421e-05	-1.15286	-2.85769e-10	6.46073e-05	-1.15373	-2.85769e-10
43752661	chr15:43752661:A:C	4.42619e-08	2.99218	-0.806979	1.60903e-05	-1.83733	-0.703085	1.61333e-05	-1.83616	-0.70501
43752864	chr15:43752864:G:A	8.86286e-10	-1.72564	-2.85769e-10	3.9075e-05	-1.65315	-2.85769e-10	3.91832e-05	-1.65381	-2.85769e-10
43753311	chr15:43753311:C:T	1.60195e-09	-2.08401e-10	-1.13371	6.59584e-05	-2.08401e-10	-1.1296	6.61705e-05	-2.08401e-10	-1.12983
43753489	chr15:43753489:A:C	1.4189e-09	-2.08401e-10	-1.25504	5.79657e-05	-2.08401e-10	-1.25878	5.81629e-05	-2.08401e-10	-1.25881
43753815	chr15:43753815:C:T	1.62156e-09	-2.08401e-10	-1.12154	6.82723e-05	-2.08401e-10	-1.09512	6.84877e-05	-2.08401e-10	-1.0954
43753816	chr15:43753816:G:A	1.7074e-09	-2.08401e-10	-1.06996	7.09444e-05	-2.08401e-10	-1.05673	7.11689e-05	-2.08401e-10	-1.057
43753972	chr15:43753972:G:C	2.12033e-09	-2.08401e-10	-0.853354	8.81814e-05	-2.08401e-10	-0.839233	8.84522e-05	-2.08401e-10	-0.839597
43754122	chr15:43754122:G:A	2.0864e-09	-2.08401e-10	-0.869486	8.67454e-05	-2.08401e-10	-0.855651	8.70124e-05	-2.08401e-10	-0.856008
43754255	chr15:43754255:G:A	1.41617e-09	-2.08401e-10	-1.25697	5.83923e-05	-2.08401e-10	-1.25144	5.86112e-05	-2.08401e-10	-1.25113
43754265	chr15:43754265:G:A	1.62205e-09	-2.08401e-10	-1.12123	6.6247e-05	-2.08401e-10	-1.12524	6.64842e-05	-2.08401e-10	-1.1251
43755072	chr15:43755072:TC:T	1.8653e-09	-2.08401e-10	-0.981501	7.57023e-05	-2.08401e-10	-0.99182	7.59849e-05	-2.08401e-10	-0.991524
43755232	chr15:43755232:C:T	1.76705e-09	-1.84307	0.807455	0.000890524	0.280375	1.19281	0.00086554	0.260054	1.18124
43755260	chr15:43755260:G:A	1.64808e-09	-2.08401e-10	-1.10532	6.85135e-05	-2.08401e-10	-1.0916	6.87385e-05	-2.08401e-10	-1.09175
43755372	chr15:43755372:T:C	1.03455e-08	1.8982	-1.16657	0.000231704	1.27753	-1.15069	0.000227671	1.25782	-1.15197
43755868	chr15:43755868:C:T	1.68664e-09	-2.08401e-10	-1.08219	6.92267e-05	-2.08401e-10	-1.08124	6.94891e-05	-2.08401e-10	-1.08089
43757849	chr15:43757849:G:A	1.52314e-09	-2.08401e-10	-1.18415	6.45296e-05	-2.08401e-10	-1.1515	6.48227e-05	-2.08401e-10	-1.1504
43758178	chr15:43758178:G:A	3.50738e-08	2.78385	-0.831324	1.55043e-05	-1.85087	-0.72664	1.55426e-05	-1.84997	-0.728498
43758675	chr15:43758675:G:A	8.54071e-09	1.64704	-1.10712	0.000197369	1.05301	-1.08656	0.000194022	1.0341	-1.08818
43758958	chr15:43758958:C:CAG	1.00953e-08	1.81924	-1.11209	0.000235456	1.21434	-1.07144	0.000231499	1.19492	-1.0724
43760050	chr15:43760050:G:A	5.5137e-05	10.3247	-1.01203	1.69267e-05	-1.4762	-1.01354	1.70414e-05	-1.47309	-1.01332
43760349	chr15:43760349:C:T	1.72035e-09	-2.08401e-10	-1.0624	7.21932e-05	-2.08401e-10	-1.03928	7.24186e-05	-2.08401e-10	-1.0396
43760484	chr15:43760484:A:G	2.96125e-08	2.53124	-0.747973	1.67802e-05	-1.86463	-0.633797	1.68125e-05	-1.86414	-0.635797
43760733	chr15:43760733:G:A	1.24438e-08	0.916296	-2.85769e-10	0.000443501	0.776071	-2.85769e-10	0.000441639	0.768434	-2.85769e-10
43760768	chr15:43760768:T:C	1.52792e-09	-2.08401e-10	-1.18102	6.27621e-05	-2.08401e-10	-1.17928	6.29566e-05	-2.08401e-10	-1.17961
43761419	chr15:43761419:C:T	1.21933e-09	-1.86381	0.457185	0.000169717	-0.937018	0.752522	0.000166994	-0.945962	0.741863
43761584	chr15:43761584:AC:A	1.4156e-09	-2.08401e-10	-1.25737	5.83449e-05	-2.08401e-10	-1.25226	5.85625e-05	-2.08401e-10	-1.25196
43761885	chr15:43761885:CTG:C	1.43277e-09	-2.08401e-10	-1.24532	5.8989e-05	-2.08401e-10	-1.24128	5.91883e-05	-2.08401e-10	-1.24133
43763658	chr15:43763658:C:T	4.69775e-08	2.92688	-0.682135	1.84381e-05	-1.8426	-0.561604	1.84822e-05	-1.84154	-0.563714
43763726	chr15:43763726:A:G	1.70237e-09	-2.08401e-10	-1.07291	7.13914e-05	-2.08401e-10	-1.05045	7.16149e-05	-2.08401e-10	-1.05076
43764383	chr15:43764383:A:G	1.416e-09	-2.08401e-10	-1.25709	5.8379e-05	-2.08401e-10	-1.25167	5.85975e-05	-2.08401e-10	-1.25137
43764537	chr15:43764537:G:A	7.71388e-10	-1.85479	-0.00970054	0.000303119	0.124133	0.271365	0.000295082	0.104554	0.26064
43764731	chr15:43764731:G:A	1.85075e-09	-2.08401e-10	-0.989333	7.87055e-05	-2.08401e-10	-0.952916	7.89462e-05	-2.08401e-10	-0.953292
43764847	chr15:43764847:A:G	2.01379e-09	-1.85464	0.949735	0.000968671	0.204799	1.3525	0.000941808	0.184878	1.34086
43765022	chr15:43765022:C:G	2.073e-09	-0.875928	-2.85769e-10	7.60945e-05	-0.986654	-2.85769e-10	7.642e-05	-0.985815	-2.85769e-10
43765667	chr15:43765667:T:A	2.67493e-09	-2.08401e-10	-0.621002	0.000117884	-2.08401e-10	-0.548926	0.000118456	-2.08401e-10	-0.547521
43765813	chr15:43765813:A:G	1.45515e-09	-2.08401e-10	-1.22982	5.92319e-05	-2.08401e-10	-1.23717	5.94285e-05	-2.08401e-10	-1.23729
43766436	chr15:43766436:G:C	9.67103e-09	1.79291	-1.12871	0.000224477	1.18555	-1.0904	0.000220738	1.16623	-1.09132
43766571	chr15:43766571:C:T	1.4767e-09	-2.08401e-10	-1.21512	6.11032e-05	-2.08401e-10	-1.20607	6.13032e-05	-2.08401e-10	-1.20623
43766740	chr15:43766740:G:A	1.53456e-09	-2.08401e-10	-1.17668	6.28714e-05	-2.08401e-10	-1.17754	6.30754e-05	-2.08401e-10	-1.17773
43766969	chr15:43766969:A:G	3.13086e-09	-2.08401e-10	-0.463618	0.000136807	-2.08401e-10	-0.400056	0.000137205	-2.08401e-10	-0.400581
43767124	chr15:43767124:T:C	4.6192e-08	2.8666	-0.638723	1.92623e-05	-1.84712	-0.513362	1.93049e-05	-1.84614	-0.51556
43768237	chr15:43768237:T:C	2.83707e-08	2.3387	-0.598275	1.97055e-05	-1.86875	-0.468977	1.97338e-05	-1.8685	-0.471228
43768854	chr15:43768854:T:A	1.41653e-09	-2.08401e-10	-1.25672	5.84208e-05	-2.08401e-10	-1.25096	5.86403e-05	-2.08401e-10	-1.25064
43769055	chr15:43769055:A:G	1.4307e-09	-2.08401e-10	-1.24676	5.89229e-05	-2.08401e-10	-1.2424	5.91183e-05	-2.08401e-10	-1.24252
43769115	chr15:43769115:G:A	1.66082e-09	-2.08401e-10	-1.09761	6.90679e-05	-2.08401e-10	-1.08354	6.92943e-05	-2.08401e-10	-1.0837
43769604	chr15:43769604:C:T	9.17388e-10	-1.86981	0.178663	0.000286588	-0.165195	0.504612	0.000279071	-0.183294	0.4927
43769717	chr15:43769717:G:A	1.94397e-09	-2.08401e-10	-0.940196	8.34294e-05	-2.08401e-10	-0.894629	8.37397e-05	-2.08401e-10	-0.894346
43770381	chr15:43770381:G:A	8.16925e-10	-1.80713	-2.85769e-10	3.23598e-05	-1.84171	-2.85769e-10	3.24709e-05	-1.84172	-2.85769e-10
43770644	chr15:43770644:T:C	1.41344e-09	-2.08401e-10	-1.2589	5.80484e-05	-2.08401e-10	-1.25735	5.82562e-05	-2.08401e-10	-1.25721
43770738	chr15:43770738:G:A	3.05462e-09	-2.08401e-10	-0.488272	0.000135388	-2.08401e-10	-0.410488	0.000136061	-2.08401e-10	-0.408959
43770911	chr15:43770911:A:C	2.37225e-09	-2.08401e-10	-0.741087	9.91863e-05	-2.08401e-10	-0.721629	9.94831e-05	-2.08401e-10	-0.722072
43771661	chr15:43771661:G:A	8.01355e-10	-1.85633	0.029955	0.000306379	0.0941281	0.312066	0.000298238	0.0746978	0.301136
43772065	chr15:43772065:A:G	1.7017e-09	-1.0733	-2.85769e-10	5.52151e-05	-1.30739	-2.85769e-10	5.5477e-05	-1.30609	-2.85769e-10
43772359	chr15:43772359:T:C	1.41772e-09	-2.08401e-10	-1.25588	5.83388e-05	-2.08401e-10	-1.25236	5.85354e-05	-2.08401e-10	-1.25243
43772688	chr15:43772688:A:G	3.77404e-08	2.70406	-0.678249	1.82901e-05	-1.85555	-0.556724	1.83283e-05	-1.85477	-0.558847
43775787	chr15:43775787:A:G	9.56602e-10	-1.64929	-2.85769e-10	3.6041e-05	-1.73397	-2.85769e-10	3.6183e-05	-1.73347	-2.85769e-10
43775962	chr15:43775962:C:G	1.0949e-09	-0.353495	-1.16077	3.53712e-05	-0.61051	-1.14222	3.51464e-05	-0.618937	-1.1436
43776958	chr15:43776958:A:G	2.67438e-09	-2.08401e-10	-0.621209	0.00011587	-2.08401e-10	-0.566163	0.00011621	-2.08401e-10	-0.566657
43777508	chr15:43777508:TG:T	3.648e-08	2.72082	-0.728978	1.73388e-05	-1.85351	-0.612175	1.73771e-05	-1.85268	-0.614228
43777831	chr15:43777831:C:T	2.13906e-08	2.14118	-0.683151	0.000490631	1.48658	-0.609513	0.000480713	1.46619	-0.612974
43778930	chr15:43778930:G:A	8.4169e-10	-1.77727	-2.85769e-10	3.28615e-05	-1.82633	-2.85769e-10	3.29569e-05	-1.82686	-2.85769e-10
43779282	chr15:43779282:A:G	8.80525e-09	1.69128	-1.12086	0.000206864	1.09484	-1.08141	0.000203482	1.07586	-1.08234
43779762	chr15:43779762:G:C	2.19295e-09	-2.08401e-10	-0.819677	9.41834e-05	-2.08401e-10	-0.773385	9.44626e-05	-2.08401e-10	-0.773855
43779798	chr15:43779798:T:C	1.91561e-09	-2.08401e-10	-0.954888	8.32155e-05	-2.08401e-10	-0.897195	8.34414e-05	-2.08401e-10	-0.897914
43780208	chr15:43780208:T:C	6.33971e-08	2.57743	-0.0329368	3.84329e-05	-1.85504	0.185325	3.84586e-05	-1.85424	0.181764
43780228	chr15:43780228:C:G	1.63264e-09	-2.08401e-10	-1.11473	6.73961e-05	-2.08401e-10	-1.10804	6.76618e-05	-2.08401e-10	-1.10754
43780252	chr15:43780252:G:C	2.66152e-09	-2.08401e-10	-0.626027	0.00011727	-2.08401e-10	-0.554148	0.000117838	-2.08401e-10	-0.552748
43780887	chr15:43780887:C:T	2.01485e-09	-2.08401e-10	-0.90438	8.31488e-05	-2.08401e-10	-0.897998	8.34479e-05	-2.08401e-10	-0.897836
43781524	chr15:43781524:AAAAC:A	2.76486e-09	-2.08401e-10	-0.587935	0.000122078	-2.08401e-10	-0.513965	0.000122674	-2.08401e-10	-0.512525
43781742	chr15:43781742:T:C	1.43966e-09	-2.08401e-10	-1.24052	5.84021e-05	-2.08401e-10	-1.25128	5.85843e-05	-2.08401e-10	-1.25159
43781892	chr15:43781892:TTC:T	7.68646e-10	-1.86805	-2.85769e-10	0.000119205	-0.537786	-2.85769e-10	0.000117734	-0.553633	-2.85769e-10
43781938	chr15:43781938:G:C	1.48642e-09	-2.08401e-10	-1.20856	6.14807e-05	-2.08401e-10	-1.19991	6.16837e-05	-2.08401e-10	-1.20004
43782086	chr15:43782086:A:G	2.89664e-09	-1.83131	1.28994	0.00161378	0.349751	1.71795	0.00156654	0.329117	1.70545
43782141	chr15:43782141:G:A	2.17951e-09	-2.08401e-10	-0.825823	9.35774e-05	-2.08401e-10	-0.77984	9.38551e-05	-2.08401e-10	-0.780307
43782848	chr15:43782848:T:C	3.85852e-08	2.76159	-0.713647	1.76744e-05	-1.85091	-0.595604	1.77142e-05	-1.85002	-0.597673
43784305	chr15:43784305:T:C	3.3461e-08	2.71706	-0.811605	1.57862e-05	-1.8546	-0.704895	1.58232e-05	-1.85379	-0.706785
43784438	chr15:43784438:TTTTTG:T	1.48888e-09	-2.08401e-10	-1.2069	6.15905e-05	-2.08401e-10	-1.19812	6.17937e-05	-2.08401e-10	-1.19826
43785360	chr15:43785360:C:T	2.29377e-09	-0.774728	-2.85769e-10	7.19657e-05	-1.04244	-2.85769e-10	7.2008e-05	-1.04528	-2.85769e-10
43786935	chr15:43786935:T:C	1.45033e-09	-2.08401e-10	-1.23314	5.98922e-05	-2.08401e-10	-1.22608	6.00903e-05	-2.08401e-10	-1.22621
43786945	chr15:43786945:A:G	1.68443e-09	-2.08401e-10	-1.0835	7.05947e-05	-2.08401e-10	-1.06167	7.08163e-05	-2.08401e-10	-1.06197
43787175	chr15:43787175:A:C	1.08021e-09	-1.52777	-2.85769e-10	5.18942e-05	-1.36942	-2.85769e-10	5.2017e-05	-1.37049	-2.85769e-10
43787279	chr15:43787279:G:A	1.67381e-09	-1.84356	0.753738	0.000801157	0.223548	1.14388	0.000778775	0.203528	1.13213
43787698	chr15:43787698:A:G	1.42715e-09	-2.08401e-10	-1.24925	5.85377e-05	-2.08401e-10	-1.24896	5.87403e-05	-2.08401e-10	-1.24893
43788539	chr15:43788539:T:C	2.31068e-09	-1.86084	1.09346	0.00101899	0.103244	1.5047	0.000990875	0.0838652	1.49266
43788741	chr15:43788741:C:T	5.33307e-08	2.91323	-0.541646	2.15295e-05	-1.84162	-0.407586	2.1576e-05	-1.84054	-0.409938
43788838	chr15:43788838:C:G	2.72299e-09	-2.08401e-10	-0.603196	0.000120101	-2.08401e-10	-0.530293	0.000120686	-2.08401e-10	-0.52887
43788945	chr15:43788945:C:T	3.86731e-08	2.77267	-0.722456	1.74872e-05	-1.85099	-0.606168	1.75269e-05	-1.85011	-0.608215
43789521	chr15:43789521:A:T	3.73005e-08	2.7676	-0.753522	1.6896e-05	-1.85133	-0.640221	1.69351e-05	-1.85045	-0.642217
43789890	chr15:43789890:C:A	3.27745e-08	2.6846	-0.79987	1.59693e-05	-1.85632	-0.691641	1.60057e-05	-1.85556	-0.693554
43790232	chr15:43790232:A:C	8.94213e-09	1.69925	-1.1134	0.000209908	1.10116	-1.07312	0.000206461	1.08212	-1.07407
43790978	chr15:43790978:C:CAGGAT	2.80286e-09	-2.08401e-10	-0.574285	0.000118399	-2.08401e-10	-0.544571	0.000118719	-2.08401e-10	-0.545296
43791611	chr15:43791611:T:C	2.10903e-09	-2.08401e-10	-0.858696	8.80815e-05	-2.08401e-10	-0.840367	8.8351e-05	-2.08401e-10	-0.840742
43792084	chr15:43792084:A:C	9.97285e-09	1.87504	-1.1801	0.000228837	1.26419	-1.14981	0.000225022	1.24468	-1.15054
43792507	chr15:43792507:G:A	7.08941e-09	1.48527	-1.13159	0.000170258	0.912467	-1.09378	0.000167575	0.894049	-1.09468
43794208	chr15:43794208:A:G	1.62697e-09	-2.08401e-10	-1.11821	6.75982e-05	-2.08401e-10	-1.10505	6.78205e-05	-2.08401e-10	-1.10519
43794980	chr15:43794980:C:T	1.62567e-09	-2.08401e-10	-1.11901	6.79757e-05	-2.08401e-10	-1.09948	6.81911e-05	-2.08401e-10	-1.09975
43795267	chr15:43795267:C:T	1.98635e-09	-2.08401e-10	-0.918627	8.19668e-05	-2.08401e-10	-0.912315	8.22615e-05	-2.08401e-10	-0.912156
43796812	chr15:43796812:CTT:C	2.98869e-09	-2.08401e-10	-0.510091	0.000130561	-2.08401e-10	-0.446789	0.000130947	-2.08401e-10	-0.447265
43797024	chr15:43797024:C:G	1.26091e-07	3.97353	-0.741453	2.55339e-05	-1.43441	-0.644213	2.56636e-05	-1.43124	-0.645751
43797546	chr15:43797546:C:T	7.68067e-10	-1.8688	-2.85769e-10	3.17626e-05	-1.86034	-2.85769e-10	3.18848e-05	-1.85993	-2.85769e-10
43798600	chr15:43798600:T:C	7.4399e-08	3.81811	-1.11359	1.25682e-05	-1.73714	-1.05031	1.26266e-05	-1.73484	-1.05141
43798656	chr15:43798656:T:C	6.08586e-09	1.2998	-1.09875	0.0001492	0.747216	-1.06056	0.000147063	0.730297	-1.06149
43798714	chr15:43798714:C:T	8.39002e-10	-1.78047	-2.85769e-10	3.62182e-05	-1.72907	-2.85769e-10	3.64026e-05	-1.72742	-2.85769e-10
43798920	chr15:43798920:C:T	2.12715e-09	-2.08401e-10	-0.850143	9.21023e-05	-2.08401e-10	-0.795729	9.23019e-05	-2.08401e-10	-0.796994
43799153	chr15:43799153:A:T	1.46134e-09	-2.08401e-10	-1.22557	5.93089e-05	-2.08401e-10	-1.23587	5.95269e-05	-2.08401e-10	-1.23563
43799188	chr15:43799188:G:A	4.63733e-08	3.455	-1.2232	9.47313e-06	-1.83335	-1.23682	9.51871e-06	-1.83218	-1.23662
43799868	chr15:43799868:C:T	1.54558e-09	-2.08401e-10	-1.16953	6.43092e-05	-2.08401e-10	-1.15493	6.45173e-05	-2.08401e-10	-1.15513
43800233	chr15:43800233:G:A	1.53976e-09	-2.08401e-10	-1.1733	6.40481e-05	-2.08401e-10	-1.15899	6.42556e-05	-2.08401e-10	-1.15919
43800425	chr15:43800425:A:G	4.23952e-09	-2.08401e-10	-0.160475	0.000187547	-2.08401e-10	-0.0846019	0.000188085	-2.08401e-10	-0.085163
43800658	chr15:43800658:G:A	2.27474e-09	-2.08401e-10	-0.783061	9.7956e-05	-2.08401e-10	-0.73411	9.82423e-05	-2.08401e-10	-0.734623
43800842	chr15:43800842:T:C	3.64575e-09	-0.311363	-2.85769e-10	0.000139768	-0.378643	-2.85769e-10	0.000139716	-0.382447	-2.85769e-10
43801213	chr15:43801213:T:C	1.41406e-09	-2.08401e-10	-1.25846	5.8191e-05	-2.08401e-10	-1.2549	5.84043e-05	-2.08401e-10	-1.25467
43801560	chr15:43801560:G:A	2.28231e-09	-2.08401e-10	-0.779735	9.83016e-05	-2.08401e-10	-0.730589	9.85888e-05	-2.08401e-10	-0.731102
43801815	chr15:43801815:T:G	1.72087e-09	-2.08401e-10	-1.06209	7.15177e-05	-2.08401e-10	-1.04868	7.17381e-05	-2.08401e-10	-1.04904
43802305	chr15:43802305:A:G	1.50256e-09	-2.08401e-10	-1.19776	6.07415e-05	-2.08401e-10	-1.212	6.09709e-05	-2.08401e-10	-1.21166
43802730	chr15:43802730:A:G	1.41406e-09	-2.08401e-10	-1.25846	5.81912e-05	-2.08401e-10	-1.2549	5.84044e-05	-2.08401e-10	-1.25467
43803120	chr15:43803120:A:G	2.861e-08	2.86051	-1.11168	1.12016e-05	-1.85112	-1.05146	1.12388e-05	-1.85024	-1.05244
43803202	chr15:43803202:A:T	2.89286e-09	-2.08401e-10	-0.542681	0.000121495	-2.08401e-10	-0.518752	0.000121848	-2.08401e-10	-0.519284
43803652	chr15:43803652:G:C	1.53638e-09	-2.08401e-10	-1.1755	6.38961e-05	-2.08401e-10	-1.16137	6.41032e-05	-2.08401e-10	-1.16156
43805896	chr15:43805896:A:G	1.82362e-09	-1.0041	-2.85769e-10	8.91308e-05	-0.828524	-2.85769e-10	8.93243e-05	-0.829786	-2.85769e-10
43806140	chr15:43806140:C:T	3.61891e-09	-2.08401e-10	-0.318752	0.000153155	-2.08401e-10	-0.287176	0.000153609	-2.08401e-10	-0.287652
43806809	chr15:43806809:T:C	1.41658e-09	-2.08401e-10	-1.25668	5.81921e-05	-2.08401e-10	-1.25488	5.83902e-05	-2.08401e-10	-1.25491
43808144	chr15:43808144:T:G	9.90714e-08	3.35553	-0.364617	2.82977e-05	-1.7824	-0.193445	2.83631e-05	-1.78053	-0.196441
43809024	chr15:43809024:T:C	1.6025e-09	-2.08401e-10	-1.13336	6.65683e-05	-2.08401e-10	-1.1204	6.67842e-05	-2.08401e-10	-1.12059
43809122	chr15:43809122:T:C	2.48826e-09	-2.08401e-10	-0.69334	0.000107546	-2.08401e-10	-0.640715	0.000107859	-2.08401e-10	-0.641235
43810111	chr15:43810111:T:C	6.89258e-08	3.65237	-1.02426	1.34048e-05	-1.76724	-0.955776	1.34605e-05	-1.76524	-0.95706
43810130	chr15:43810130:G:A	9.21954e-10	-1.86802	0.181836	0.000310834	-0.0382599	0.458889	0.000303472	-0.0567858	0.450016
43810434	chr15:43810434:T:C	1.50618e-09	-2.08401e-10	-1.19535	6.22585e-05	-2.08401e-10	-1.18733	6.24614e-05	-2.08401e-10	-1.18751
43811277	chr15:43811277:T:G	4.67366e-08	3.3318	-1.09219	1.19769e-05	-1.80395	-1.0317	1.20237e-05	-1.80234	-1.03284
43812122	chr15:43812122:G:A	1.51659e-09	-2.08401e-10	-1.18846	6.1799e-05	-2.08401e-10	-1.19474	6.20204e-05	-2.08401e-10	-1.1946
43813775	chr15:43813775:G:T	1.91558e-09	-2.08401e-10	-0.954906	7.9041e-05	-2.08401e-10	-0.948662	7.9326e-05	-2.08401e-10	-0.948493
43813863	chr15:43813863:A:G	1.86857e-09	-2.08401e-10	-0.979751	7.45545e-05	-2.08401e-10	-1.0071	7.487e-05	-2.08401e-10	-1.00631
43814426	chr15:43814426:A:G	4.13131e-08	3.25446	-1.13821	1.12329e-05	-1.81367	-1.08611	1.12771e-05	-1.81218	-1.08711
43814904	chr15:43814904:C:G	2.7844e-09	-2.08401e-10	-0.580893	0.000116859	-2.08401e-10	-0.557657	0.000117201	-2.08401e-10	-0.558173
43815464	chr15:43815464:C:T	4.29877e-08	3.27675	-1.12076	1.15093e-05	-1.81143	-1.06404	1.15544e-05	-1.80991	-1.06508
43816799	chr15:43816799:A:G	3.66835e-08	3.22009	-1.22269	1.00903e-05	-1.81338	-1.19367	1.01338e-05	-1.81189	-1.19429
43817944	chr15:43817944:A:G	1.20526e-09	-1.87024	0.45201	0.000371434	-0.177081	0.775824	0.000362457	-0.194921	0.765768
43818112	chr15:43818112:C:T	3.70655e-09	-0.294825	-2.85769e-10	0.000142824	-0.357013	-2.85769e-10	0.000142757	-0.360913	-2.85769e-10
43818240	chr15:43818240:C:T	3.71314e-08	3.15175	-1.14222	1.10794e-05	-1.82379	-1.08975	1.11218e-05	-1.82244	-1.09072
43818757	chr15:43818757:T:C	2.71417e-09	-2.08401e-10	-0.606438	0.000119998	-2.08401e-10	-0.531153	0.000120587	-2.08401e-10	-0.529687
43818815	chr15:43818815:G:C	1.41365e-09	-2.08401e-10	-1.25875	5.80054e-05	-2.08401e-10	-1.25809	5.82039e-05	-2.08401e-10	-1.25811
43818828	chr15:43818828:C:T	1.93969e-09	-2.08401e-10	-0.942396	8.05631e-05	-2.08401e-10	-0.929588	8.0812e-05	-2.08401e-10	-0.929933
43819467	chr15:43819467:A:T	9.96975e-09	1.86029	-1.16566	0.000222234	1.23565	-1.15055	0.000218411	1.21616	-1.15184
43819487	chr15:43819487:G:A	1.46662e-09	-2.08401e-10	-1.22196	6.12997e-05	-2.08401e-10	-1.20285	6.15628e-05	-2.08401e-10	-1.202
43819807	chr15:43819807:T:A	6.42448e-08	3.55022	-0.992447	1.40651e-05	-1.76482	-0.910117	1.41194e-05	-1.76277	-0.911734
43820201	chr15:43820201:C:T	8.53985e-10	-1.76277	-2.85769e-10	3.21399e-05	-1.84853	-2.85769e-10	3.22589e-05	-1.84827	-2.85769e-10
43820512	chr15:43820512:TAA:T	9.77254e-10	-1.62793	-2.85769e-10	4.31841e-05	-1.55316	-2.85769e-10	4.33783e-05	-1.5521	-2.85769e-10
43820520	chr15:43820520:T:G	2.77838e-09	-2.08401e-10	-0.583056	0.000116603	-2.08401e-10	-0.559856	0.000116943	-2.08401e-10	-0.56037
43820751	chr15:43820751:G:A	2.2492e-09	-2.08401e-10	-0.794353	9.65907e-05	-2.08401e-10	-0.748146	9.68821e-05	-2.08401e-10	-0.748564
43820907	chr15:43820907:C:T	2.74626e-09	-2.08401e-10	-0.594686	0.000115232	-2.08401e-10	-0.571682	0.000115569	-2.08401e-10	-0.572193
43822329	chr15:43822329:G:A	7.49897e-10	-1.86781	-0.0249392	0.000250234	-0.0421326	0.245901	0.000244329	-0.0606688	0.237124
43822861	chr15:43822861:G:A	2.39514e-09	-2.08401e-10	-0.731482	9.91139e-05	-2.08401e-10	-0.722359	9.94736e-05	-2.08401e-10	-0.722167
43823105	chr15:43823105:G:A	1.88793e-09	-2.08401e-10	-0.969443	7.83664e-05	-2.08401e-10	-0.957234	7.86097e-05	-2.08401e-10	-0.957564
43823376	chr15:43823376:ACTTT:A	2.50947e-09	-2.08401e-10	-0.684854	0.000103925	-2.08401e-10	-0.67496	0.000104303	-2.08401e-10	-0.674762
43823735	chr15:43823735:G:T	2.68328e-09	-2.08401e-10	-0.617887	0.000113689	-2.08401e-10	-0.585165	0.000114013	-2.08401e-10	-0.585749
43823944	chr15:43823944:G:A	2.68482e-09	-2.08401e-10	-0.617313	0.000118232	-2.08401e-10	-0.545978	0.000118805	-2.08401e-10	-0.544576
43824084	chr15:43824084:CTAA:C	1.55506e-09	-2.08401e-10	-1.16341	6.42795e-05	-2.08401e-10	-1.15539	6.44877e-05	-2.08401e-10	-1.15558
43824237	chr15:43824237:ATATATAT:A	2.68216e-09	-2.08401e-10	-0.618302	0.000118109	-2.08401e-10	-0.547018	0.000118681	-2.08401e-10	-0.545618
43824915	chr15:43824915:G:T	1.04792e-08	-2.08401e-10	0.744463	0.000483156	-2.08401e-10	0.86171	0.000485929	-2.08401e-10	0.864004
43825359	chr15:43825359:G:T	2.58582e-09	-2.08401e-10	-0.654884	0.00011164	-2.08401e-10	-0.603348	0.000111973	-2.08401e-10	-0.603803
43825714	chr15:43825714:C:T	1.51084e-09	-2.08401e-10	-1.19226	6.264e-05	-2.08401e-10	-1.18122	6.28418e-05	-2.08401e-10	-1.18144
43826692	chr15:43826692:C:T	3.78089e-08	3.23618	-1.20856	1.0559e-05	-1.77489	-1.18676	1.06047e-05	-1.77305	-1.1877
43826824	chr15:43826824:A:G	2.35864e-09	-2.08401e-10	-0.746839	0.000101521	-2.08401e-10	-0.698362	0.000101824	-2.08401e-10	-0.698809
43826965	chr15:43826965:G:C	1.45496e-09	-2.08401e-10	-1.22995	5.99697e-05	-2.08401e-10	-1.22479	6.01696e-05	-2.08401e-10	-1.22489
43827115	chr15:43827115:CA:C	6.08985e-10	-1.78828	-0.312609	0.000245211	0.383311	-0.199823	0.000240251	0.363212	-0.203588
43827172	chr15:43827172:G:A	1.60702e-09	-2.08401e-10	-1.13054	6.70524e-05	-2.08401e-10	-1.11315	6.72669e-05	-2.08401e-10	-1.11339
43827248	chr15:43827248:C:G	8.19662e-10	-1.80379	-2.85769e-10	3.18544e-05	-1.85745	-2.85769e-10	3.19705e-05	-1.85724	-2.85769e-10
43827323	chr15:43827323:A:G	2.57023e-09	-2.08401e-10	-0.660929	0.000103487	-2.08401e-10	-0.679181	0.000103883	-2.08401e-10	-0.678797
43828361	chr15:43828361:T:G	1.5136e-08	2.05202	-0.939877	0.000350824	1.42185	-0.880196	0.00034461	1.40188	-0.881524
43828817	chr15:43828817:C:G	2.77828e-09	-2.08401e-10	-0.583095	0.000116599	-2.08401e-10	-0.559891	0.000116939	-2.08401e-10	-0.560406
43828832	chr15:43828832:G:A	3.80076e-08	2.27774	-0.244881	2.83402e-05	-1.86897	-0.10538	2.83206e-05	-1.86873	-0.109737
43828835	chr15:43828835:A:G	1.4546e-09	-2.08401e-10	-1.23019	5.97856e-05	-2.08401e-10	-1.22786	6.00048e-05	-2.08401e-10	-1.22763
43829592	chr15:43829592:C:T	1.54798e-08	2.15816	-1.02355	1.19582e-05	-1.8702	-0.967015	1.19741e-05	-1.87023	-0.969076
43830668	chr15:43830668:A:G	3.14042e-08	3.07994	-1.23793	9.1237e-06	-1.861	-1.24675	9.16188e-06	-1.86042	-1.24659
43831501	chr15:43831501:C:T	2.93672e-09	-2.08401e-10	-0.527633	0.000123362	-2.08401e-10	-0.503502	0.00012372	-2.08401e-10	-0.504037
43832046	chr15:43832046:C:T	2.03383e-09	-2.08401e-10	-0.895003	8.39886e-05	-2.08401e-10	-0.887948	8.42899e-05	-2.08401e-10	-0.887797
43832486	chr15:43832486:C:T	1.89422e-09	-2.08401e-10	-0.966118	7.94386e-05	-2.08401e-10	-0.943645	7.96942e-05	-2.08401e-10	-0.943862
43832633	chr15:43832633:A:G	4.18419e-08	3.11332	-0.984349	1.3144e-05	-1.8144	-0.928259	1.3181e-05	-1.81288	-0.930404
43832944	chr15:43832944:G:A	2.62101e-08	2.70858	-1.04736	1.1673e-05	-1.85756	-1.00379	1.16999e-05	-1.85685	-1.00563
43833297	chr15:43833297:G:A	2.33462e-08	2.6654	-1.11989	1.07444e-05	-1.85972	-1.08453	1.07719e-05	-1.85907	-1.08605
43833518	chr15:43833518:A:G	2.01797e-09	-2.08401e-10	-0.902835	8.38764e-05	-2.08401e-10	-0.889285	8.41337e-05	-2.08401e-10	-0.889652
43835092	chr15:43835092:A:C	1.50302e-09	-2.08401e-10	-1.19745	6.12702e-05	-2.08401e-10	-1.20334	6.14891e-05	-2.08401e-10	-1.2032
43835697	chr15:43835697:T:C	1.55463e-09	-2.08401e-10	-1.16369	6.261e-05	-2.08401e-10	-1.1817	6.28525e-05	-2.08401e-10	-1.18127
43836466	chr15:43836466:A:G	1.44893e-09	-2.08401e-10	-1.2341	5.94944e-05	-2.08401e-10	-1.23275	5.97131e-05	-2.08401e-10	-1.23251
43837532	chr15:43837532:AG:A	8.73056e-10	-1.74068	-2.85769e-10	3.85084e-05	-1.66775	-2.85769e-10	3.8628e-05	-1.66808	-2.85769e-10
43837609	chr15:43837609:G:A	2.56808e-09	-2.08401e-10	-0.661768	0.000103402	-2.08401e-10	-0.680007	0.000103797	-2.08401e-10	-0.679623
43837747	chr15:43837747:C:T	2.13855e-09	-2.08401e-10	-0.844798	8.8387e-05	-2.08401e-10	-0.836905	8.87067e-05	-2.08401e-10	-0.836724
43837936	chr15:43837936:C:T	1.4787e-09	-2.08401e-10	-1.21376	5.98859e-05	-2.08401e-10	-1.22619	6.00583e-05	-2.08401e-10	-1.22674
43838650	chr15:43838650:C:T	1.06948e-08	1.78569	-1.02086	0.000256827	1.19906	-0.969282	0.00025248	1.17975	-0.970472
43838816	chr15:43838816:T:C	1.81795e-08	2.42919	-1.13382	1.04989e-05	-1.868	-1.09936	1.0523e-05	-1.86769	-1.1008
43838883	chr15:43838883:G:C	2.16126e-09	-2.08401e-10	-0.834234	9.26342e-05	-2.08401e-10	-0.789971	9.29184e-05	-2.08401e-10	-0.790337
43839425	chr15:43839425:G:C	2.16646e-08	2.60136	-1.13061	1.0588e-05	-1.86317	-1.09574	1.06146e-05	-1.86263	-1.09719
43840154	chr15:43840154:C:T	1.83734e-09	-2.08401e-10	-0.996607	7.6695e-05	-2.08401e-10	-0.978793	7.69384e-05	-2.08401e-10	-0.979055
43840918	chr15:43840918:T:A	1.61556e-09	-2.08401e-10	-1.12524	6.80802e-05	-2.08401e-10	-1.09794	6.83591e-05	-2.08401e-10	-1.09728
43841387	chr15:43841387:T:C	1.93854e-08	2.06569	-0.706099	1.71786e-05	-1.86988	-0.605082	1.71818e-05	-1.86999	-0.60822
43841453	chr15:43841453:C:T	1.77472e-09	-2.08401e-10	-1.03128	7.31568e-05	-2.08401e-10	-1.02602	7.3417e-05	-2.08401e-10	-1.0259
43841486	chr15:43841486:A:G	1.85072e-08	2.00129	-0.688051	1.75346e-05	-1.86898	-0.58547	1.75352e-05	-1.8692	-0.588653
43842724	chr15:43842724:T:C	2.44287e-08	2.71601	-1.12518	1.07034e-05	-1.85855	-1.08952	1.07316e-05	-1.85786	-1.091
43842765	chr15:43842765:G:T	1.89555e-09	-2.08401e-10	-0.965416	8.11747e-05	-2.08401e-10	-0.922025	8.15338e-05	-2.08401e-10	-0.921042
43842768	chr15:43842768:A:G	1.89213e-09	-2.08401e-10	-0.967224	7.90676e-05	-2.08401e-10	-0.948325	7.93228e-05	-2.08401e-10	-0.948533
43844343	chr15:43844343:T:C	1.81034e-09	-2.08401e-10	-1.01141	7.86951e-05	-2.08401e-10	-0.953048	7.88524e-05	-2.08401e-10	-0.954481
43844347	chr15:43844347:G:T	2.4787e-09	-2.08401e-10	-0.697192	0.000102167	-2.08401e-10	-0.692016	0.000102537	-2.08401e-10	-0.691832
43844353	chr15:43844353:C:G	1.49726e-09	-2.08401e-10	-1.20129	6.16543e-05	-2.08401e-10	-1.19709	6.18714e-05	-2.08401e-10	-1.197
43844452	chr15:43844452:T:C	3.62542e-09	-2.08401e-10	-0.316956	0.000145196	-2.08401e-10	-0.340542	0.000145806	-2.08401e-10	-0.339784
43845312	chr15:43845312:C:T	1.69735e-09	-2.08401e-10	-1.07586	6.8243e-05	-2.08401e-10	-1.09555	6.85567e-05	-2.08401e-10	-1.0944
43845420	chr15:43845420:G:A	2.24954e-09	-2.08401e-10	-0.794202	0.000100752	-2.08401e-10	-0.70597	0.000100828	-2.08401e-10	-0.708648
43846670	chr15:43846670:T:C	1.44253e-09	-2.08401e-10	-1.23852	5.94831e-05	-2.08401e-10	-1.23294	5.96786e-05	-2.08401e-10	-1.23309
43847123	chr15:43847123:G:C	1.94272e-09	-2.08401e-10	-0.940839	8.28457e-05	-2.08401e-10	-0.90165	8.31024e-05	-2.08401e-10	-0.901986
43847405	chr15:43847405:C:T	2.01957e-09	-2.08401e-10	-0.902041	8.63107e-05	-2.08401e-10	-0.860676	8.65768e-05	-2.08401e-10	-0.861027
43847456	chr15:43847456:CTG:C	9.4161e-09	-2.08401e-10	0.637496	0.000391941	-2.08401e-10	0.652483	0.000393357	-2.08401e-10	0.652658
43847587	chr15:43847587:A:AT	9.29577e-10	-1.67795	-2.85769e-10	4.02413e-05	-1.62373	-2.85769e-10	4.03522e-05	-1.62441	-2.85769e-10
43848197	chr15:43848197:T:C	2.63428e-08	2.33172	-0.665448	1.79886e-05	-1.86787	-0.561024	1.79976e-05	-1.86755	-0.564271
43848745	chr15:43848745:CCTGA:C	1.93319e-09	-2.08401e-10	-0.945752	8.2406e-05	-2.08401e-10	-0.906971	8.2662e-05	-2.08401e-10	-0.9073
43849457	chr15:43849457:C:T	7.21438e-09	-2.08401e-10	0.371151	0.00031479	-2.08401e-10	0.433278	0.00031569	-2.08401e-10	0.4327
43849495	chr15:43849495:A:G	2.43825e-09	-2.08401e-10	-0.713646	0.000102129	-2.08401e-10	-0.692391	0.000102432	-2.08401e-10	-0.69286
43850488	chr15:43850488:G:A	1.63304e-09	-2.08401e-10	-1.11448	6.98807e-05	-2.08401e-10	-1.07184	7.00426e-05	-2.08401e-10	-1.07296
43850565	chr15:43850565:G:T	1.5049e-09	-2.08401e-10	-1.1962	6.08e-05	-2.08401e-10	-1.21104	6.0968e-05	-2.08401e-10	-1.21171
43851206	chr15:43851206:G:A	3.05806e-09	-2.08401e-10	-0.487144	0.000128549	-2.08401e-10	-0.462316	0.000128921	-2.08401e-10	-0.462862
43851529	chr15:43851529:A:C	5.09928e-09	0.0241731	-2.85769e-10	0.000281039	0.319864	-2.85769e-10	0.000281397	0.317707	-2.85769e-10
43851642	chr15:43851642:A:T	1.95571e-09	-2.08401e-10	-0.93417	8.18051e-05	-2.08401e-10	-0.914289	8.20624e-05	-2.08401e-10	-0.91458
43851857	chr15:43851857:C:T	1.67104e-09	-2.08401e-10	-1.09148	6.98823e-05	-2.08401e-10	-1.07182	7.01034e-05	-2.08401e-10	-1.07209
43852618	chr15:43852618:C:A	1.43347e-09	-2.08401e-10	-1.24483	5.88759e-05	-2.08401e-10	-1.2432	5.90878e-05	-2.08401e-10	-1.24303
43852751	chr15:43852751:A:T	2.0826e-09	-2.08401e-10	-0.87131	9.19391e-05	-2.08401e-10	-0.797503	9.22839e-05	-2.08401e-10	-0.797189
43852859	chr15:43852859:G:C	1.9228e-09	-2.08401e-10	-0.951141	8.10325e-05	-2.08401e-10	-0.923779	8.12804e-05	-2.08401e-10	-0.924154
43853216	chr15:43853216:G:T	2.13574e-09	-2.08401e-10	-0.846114	9.34993e-05	-2.08401e-10	-0.780675	9.3742e-05	-2.08401e-10	-0.781513
43853223	chr15:43853223:CTCT:C	1.78767e-09	-2.08401e-10	-1.02401	7.60415e-05	-2.08401e-10	-0.98735	7.63674e-05	-2.08401e-10	-0.986504
43853506	chr15:43853506:A:G	1.46487e-09	-2.08401e-10	-1.22316	6.01525e-05	-2.08401e-10	-1.22175	6.03542e-05	-2.08401e-10	-1.22183
43853767	chr15:43853767:G:A	3.51913e-09	-2.08401e-10	-0.346711	0.000154333	-2.08401e-10	-0.279518	0.000154796	-2.08401e-10	-0.279949
43853821	chr15:43853821:G:A	2.28491e-09	-2.08401e-10	-0.778601	9.56472e-05	-2.08401e-10	-0.757963	9.59574e-05	-2.08401e-10	-0.758155
43853954	chr15:43853954:C:A	8.02499e-10	-1.82495	-2.85769e-10	3.20484e-05	-1.85138	-2.85769e-10	3.2142e-05	-1.8519	-2.85769e-10
43854244	chr15:43854244:C:T	1.45548e-09	-2.08401e-10	-1.22959	5.97699e-05	-2.08401e-10	-1.22813	5.99909e-05	-2.08401e-10	-1.22787
43854747	chr15:43854747:G:A	1.45082e-09	-2.08401e-10	-1.2328	6.07213e-05	-2.08401e-10	-1.21233	6.09746e-05	-2.08401e-10	-1.2116
43854907	chr15:43854907:T:C	1.95113e-09	-2.08401e-10	-0.936517	8.54571e-05	-2.08401e-10	-0.870614	8.56139e-05	-2.08401e-10	-0.872212
43854992	chr15:43854992:A:G	9.45705e-10	-1.66075	-2.85769e-10	4.10358e-05	-1.60418	-2.85769e-10	4.11478e-05	-1.60489	-2.85769e-10
43855067	chr15:43855067:C:T	1.43312e-08	1.99452	-0.937012	0.000338667	1.38455	-0.878165	0.000332699	1.36468	-0.879502
43855305	chr15:43855305:T:C	1.91216e-09	-2.08401e-10	-0.956694	8.0565e-05	-2.08401e-10	-0.929565	8.08117e-05	-2.08401e-10	-0.929938
43856229	chr15:43856229:A:G	2.97385e-08	2.91605	-1.12853	1.08165e-05	-1.84425	-1.09331	1.08487e-05	-1.84323	-1.09478
43857435	chr15:43857435:A:G	2.59426e-09	-2.08401e-10	-0.651624	0.000108784	-2.08401e-10	-0.629267	0.000109104	-2.08401e-10	-0.629761
43857595	chr15:43857595:A:G	1.65702e-09	-2.08401e-10	-1.0999	6.9263e-05	-2.08401e-10	-1.08072	6.94826e-05	-2.08401e-10	-1.08098
43857991	chr15:43857991:A:G	6.69303e-09	-2.08401e-10	0.296141	0.000360887	-2.08401e-10	0.569935	0.000358374	-2.08401e-10	0.559517
43858268	chr15:43858268:G:T	4.26697e-08	2.45404	-0.30548	2.59615e-05	-1.86267	-0.199344	2.59483e-05	-1.86211	-0.203848
43858324	chr15:43858324:G:A	4.79665e-08	3.19593	-0.930357	1.41302e-05	-1.80522	-0.865094	1.41687e-05	-1.80357	-0.867456
43858499	chr15:43858499:A:G	2.87886e-08	2.49665	-0.741598	1.6349e-05	-1.86169	-0.66277	1.63598e-05	-1.8611	-0.666132
43858865	chr15:43858865:G:A	3.61237e-08	2.87257	-0.890548	1.30006e-05	-1.87013	-0.883505	1.30451e-05	-1.87005	-0.883596
43858903	chr15:43858903:T:A	1.85482e-09	-2.08401e-10	-0.987136	7.71711e-05	-2.08401e-10	-0.972605	7.74131e-05	-2.08401e-10	-0.972903
43859101	chr15:43859101:C:T	3.60619e-08	3.15318	-1.17287	1.0557e-05	-1.83259	-1.12924	1.05978e-05	-1.83138	-1.13003
43859197	chr15:43859197:GCCCCAGAC:G	2.28496e-09	-2.08401e-10	-0.778575	9.4481e-05	-2.08401e-10	-0.770231	9.48239e-05	-2.08401e-10	-0.770038
43859639	chr15:43859639:G:A	1.61686e-09	-2.08401e-10	-1.12444	6.63877e-05	-2.08401e-10	-1.12312	6.65789e-05	-2.08401e-10	-1.12367
43859764	chr15:43859764:T:C	1.73166e-09	-2.08401e-10	-1.05585	7.34628e-05	-2.08401e-10	-1.02185	7.37727e-05	-2.08401e-10	-1.02107
43860396	chr15:43860396:C:CTT	2.7844e-09	-2.08401e-10	-0.580893	0.000116859	-2.08401e-10	-0.557657	0.000117201	-2.08401e-10	-0.558173
43860541	chr15:43860541:G:A	1.79046e-09	-2.08401e-10	-1.02245	7.77265e-05	-2.08401e-10	-0.965433	7.78847e-05	-2.08401e-10	-0.96683
43860619	chr15:43860619:C:T	2.81878e-08	2.85874	-1.12478	1.08167e-05	-1.8481	-1.08944	1.08478e-05	-1.84716	-1.09093
43861167	chr15:43861167:TG:T	1.62837e-09	-2.08401e-10	-1.11734	6.7778e-05	-2.08401e-10	-1.10239	6.80013e-05	-2.08401e-10	-1.10253
43861511	chr15:43861511:A:C	1.56173e-09	-2.08401e-10	-1.15913	6.43706e-05	-2.08401e-10	-1.15397	6.45777e-05	-2.08401e-10	-1.15419
43862494	chr15:43862494:TTTTTTTTGTTTTTTG:T	2.27942e-09	-2.08401e-10	-0.781005	9.78546e-05	-2.08401e-10	-0.735147	9.815e-05	-2.08401e-10	-0.735562
43862548	chr15:43862548:G:A	1.62799e-08	1.79633	-0.61133	1.86963e-05	-1.86729	-0.523011	1.8694e-05	-1.86762	-0.526229
43862673	chr15:43862673:G:A	1.56026e-09	-2.08401e-10	-1.16008	6.43107e-05	-2.08401e-10	-1.1549	6.45177e-05	-2.08401e-10	-1.15512
43862698	chr15:43862698:T:C	3.57577e-08	2.4586	-0.486759	2.15598e-05	-1.86178	-0.386021	2.15558e-05	-1.86119	-0.390228
43863395	chr15:43863395:C:A	3.57632e-10	-1.86416	-0.769019	1.53537e-05	-1.7866	-0.800675	1.54254e-05	-1.78727	-0.798775
43863560	chr15:43863560:A:T	1.70156e-09	-1.87022	0.79684	0.000194818	-1.07334	1.02678	0.000192323	-1.0815	1.01862
43864104	chr15:43864104:C:T	1.1354e-09	-1.84135	0.363414	0.000530868	0.305622	0.650262	0.00051643	0.285411	0.639469
43864916	chr15:43864916:T:A	1.63245e-09	-2.08401e-10	-1.11484	6.54146e-05	-2.08401e-10	-1.13788	6.55665e-05	-2.08401e-10	-1.13899
43864966	chr15:43864966:G:A	1.45888e-08	2.12507	-1.04974	0.000336397	1.504	-1.00434	0.000330329	1.48372	-1.00569
43865027	chr15:43865027:C:T	1.44729e-09	-2.08401e-10	-1.23523	5.94245e-05	-2.08401e-10	-1.23392	5.96426e-05	-2.08401e-10	-1.23369
43865327	chr15:43865327:C:T	1.58966e-09	-2.08401e-10	-1.14141	6.52591e-05	-2.08401e-10	-1.14026	6.54491e-05	-2.08401e-10	-1.14079
43865603	chr15:43865603:C:T	1.87154e-09	-2.08401e-10	-0.978162	7.79893e-05	-2.08401e-10	-0.962057	7.82312e-05	-2.08401e-10	-0.962391
43866534	chr15:43866534:AGT:A	1.8384e-09	-2.08401e-10	-0.996028	7.73133e-05	-2.08401e-10	-0.970763	7.7553e-05	-2.08401e-10	-0.971098
43866879	chr15:43866879:C:T	1.44621e-09	-2.08401e-10	-1.23598	5.93784e-05	-2.08401e-10	-1.2347	5.95961e-05	-2.08401e-10	-1.23447
43867372	chr15:43867372:C:T	2.78347e-09	-2.08401e-10	-0.581227	0.000116819	-2.08401e-10	-0.557999	0.00011716	-2.08401e-10	-0.558515
43867498	chr15:43867498:T:C	1.66728e-09	-2.08401e-10	-1.09373	6.9306e-05	-2.08401e-10	-1.0801	6.95335e-05	-2.08401e-10	-1.08025
43867564	chr15:43867564:A:ATG	3.79241e-09	-0.271924	-2.85769e-10	0.000115077	-0.573028	-2.85769e-10	0.000115061	-0.576593	-2.85769e-10
43867644	chr15:43867644:C:T	1.85119e-08	2.44809	-1.1346	1.04896e-05	-1.86774	-1.1005	1.05138e-05	-1.86742	-1.10194
43867901	chr15:43867901:C:T	1.13068e-08	-2.08401e-10	0.820475	0.000470625	-2.08401e-10	0.835432	0.000472332	-2.08401e-10	0.835622
43868384	chr15:43868384:G:T	1.95049e-08	2.50864	-1.1429	1.04083e-05	-1.86613	-1.10989	1.04337e-05	-1.86572	-1.11129
43868575	chr15:43868575:G:C	2.62568e-08	2.6302	-0.967202	1.28433e-05	-1.85911	-0.906697	1.28673e-05	-1.85844	-0.908929
43868855	chr15:43868855:C:T	1.4384e-09	-2.08401e-10	-1.24139	5.90496e-05	-2.08401e-10	-1.24025	5.92645e-05	-2.08401e-10	-1.24005
43869305	chr15:43869305:TGAAAA:T	2.59816e-09	-2.08401e-10	-0.650123	0.00010895	-2.08401e-10	-0.627739	0.00010927	-2.08401e-10	-0.628235
43869376	chr15:43869376:T:C	1.60478e-08	2.11396	-0.943318	0.000381107	1.50928	-0.884831	0.000374263	1.48908	-0.886177
43869634	chr15:43869634:G:C	1.51843e-09	-2.08401e-10	-1.18725	6.23136e-05	-2.08401e-10	-1.18645	6.25022e-05	-2.08401e-10	-1.18686
43869635	chr15:43869635:C:A	1.52173e-09	-2.08401e-10	-1.18508	6.24489e-05	-2.08401e-10	-1.18428	6.26376e-05	-2.08401e-10	-1.18469
43870264	chr15:43870264:T:G	1.53086e-09	-2.08401e-10	-1.1791	6.4142e-05	-2.08401e-10	-1.15753	6.43957e-05	-2.08401e-10	-1.15701
43870723	chr15:43870723:A:AGT	1.42434e-09	-2.08401e-10	-1.25122	5.84629e-05	-2.08401e-10	-1.25024	5.86721e-05	-2.08401e-10	-1.25009
43870891	chr15:43870891:G:A	7.78035e-10	-1.85591	-2.85769e-10	3.14609e-05	-1.86988	-2.85769e-10	3.15682e-05	-1.86991	-2.85769e-10
43871728	chr15:43871728:A:G	1.72419e-09	-2.08401e-10	-1.06017	7.17651e-05	-2.08401e-10	-1.04523	7.19996e-05	-2.08401e-10	-1.0454
43871992	chr15:43871992:G:A	1.44995e-09	-2.08401e-10	-1.2334	6.06749e-05	-2.08401e-10	-1.2131	6.09275e-05	-2.08401e-10	-1.21237
43872814	chr15:43872814:C:CTATT	3.78494e-09	0.880206	-1.1541	1.14023e-05	-1.76213	-1.12269	1.14043e-05	-1.76405	-1.12402
43872862	chr15:43872862:A:AATAAC	4.61809e-09	0.87494	-0.949885	1.52014e-05	-1.65153	-0.945711	1.52139e-05	-1.65409	-0.945764
43872981	chr15:43872981:C:T	1.60568e-09	-2.08401e-10	-1.13138	6.59735e-05	-2.08401e-10	-1.12938	6.61653e-05	-2.08401e-10	-1.1299
43873084	chr15:43873084:G:A	1.6112e-09	-2.08401e-10	-1.12794	6.62022e-05	-2.08401e-10	-1.12592	6.63942e-05	-2.08401e-10	-1.12645
43873086	chr15:43873086:A:G	1.98037e-09	-2.08401e-10	-0.921642	8.29029e-05	-2.08401e-10	-0.900959	8.3168e-05	-2.08401e-10	-0.901196
43873117	chr15:43873117:T:A	1.42865e-09	-2.08401e-10	-1.2482	5.88265e-05	-2.08401e-10	-1.24404	5.90255e-05	-2.08401e-10	-1.24409
43873449	chr15:43873449:G:A	3.48761e-09	-2.08401e-10	-0.35571	0.000152901	-2.08401e-10	-0.288839	0.000153359	-2.08401e-10	-0.289279
43873632	chr15:43873632:T:G	2.02674e-09	-2.08401e-10	-0.898498	8.48904e-05	-2.08401e-10	-0.877268	8.51616e-05	-2.08401e-10	-0.877509
43874204	chr15:43874204:C:A	2.25642e-09	-2.08401e-10	-0.791147	9.329e-05	-2.08401e-10	-0.782916	9.36292e-05	-2.08401e-10	-0.782717
43874320	chr15:43874320:A:G	1.53559e-09	-2.08401e-10	-1.17601	6.30951e-05	-2.08401e-10	-1.17399	6.32852e-05	-2.08401e-10	-1.17441
43874564	chr15:43874564:A:G	9.38576e-10	-1.66832	-2.85769e-10	4.26797e-05	-1.56491	-2.85769e-10	4.27949e-05	-1.56564	-2.85769e-10
43874832	chr15:43874832:G:A	3.78788e-09	-2.08401e-10	-0.273119	0.000166366	-2.08401e-10	-0.204441	0.00016686	-2.08401e-10	-0.204903
43874875	chr15:43874875:C:T	1.54979e-09	-2.08401e-10	-1.1668	6.49275e-05	-2.08401e-10	-1.14536	6.5185e-05	-2.08401e-10	-1.14483
43874989	chr15:43874989:G:A	2.07722e-08	2.4169	-0.988212	0.000520096	1.86768	-0.932296	0.000511122	1.84811	-0.933564
43875136	chr15:43875136:A:G	1.46595e-09	-2.08401e-10	-1.22242	6.01929e-05	-2.08401e-10	-1.22107	6.03827e-05	-2.08401e-10	-1.22136
43875461	chr15:43875461:T:C	2.3075e-09	-2.08401e-10	-0.768762	9.54301e-05	-2.08401e-10	-0.760235	9.57778e-05	-2.08401e-10	-0.760028
43876272	chr15:43876272:C:T	6.18751e-09	1.28499	-1.06738	1.17729e-05	-1.82607	-1.02676	1.17784e-05	-1.8273	-1.02849
43876875	chr15:43876875:C:T	6.14322e-09	0.210424	-2.85769e-10	0.000177504	-0.139636	-2.85769e-10	0.000177384	-0.143742	-2.85769e-10
43877267	chr15:43877267:G:A	1.6722e-09	-2.08401e-10	-1.09079	6.87969e-05	-2.08401e-10	-1.08747	6.89917e-05	-2.08401e-10	-1.08807
43877290	chr15:43877290:T:A	1.67765e-09	-2.08401e-10	-1.08753	6.90232e-05	-2.08401e-10	-1.08419	6.92182e-05	-2.08401e-10	-1.08479
43877291	chr15:43877291:A:T	1.6698e-09	-2.08401e-10	-1.09222	6.86968e-05	-2.08401e-10	-1.08893	6.88915e-05	-2.08401e-10	-1.08953
43877543	chr15:43877543:A:C	6.21516e-09	1.40727	-1.1852	0.000141291	0.802849	-1.17066	0.000139649	0.788162	-1.17109
43877636	chr15:43877636:C:T	1.68624e-09	-2.08401e-10	-1.08242	7.12332e-05	-2.08401e-10	-1.05267	7.15282e-05	-2.08401e-10	-1.05197
43879365	chr15:43879365:A:T	1.93454e-09	-2.08401e-10	-0.945056	8.0904e-05	-2.08401e-10	-0.925366	8.11642e-05	-2.08401e-10	-0.925585
43879456	chr15:43879456:A:T	2.34438e-09	-2.08401e-10	-0.752903	9.80845e-05	-2.08401e-10	-0.7328	9.83763e-05	-2.08401e-10	-0.733259
43879564	chr15:43879564:C:T	1.6751e-09	-2.08401e-10	-1.08906	7.07062e-05	-2.08401e-10	-1.0601	7.09982e-05	-2.08401e-10	-1.0594
43880247	chr15:43880247:T:C	1.50943e-09	-2.08401e-10	-1.1932	6.26455e-05	-2.08401e-10	-1.18114	6.28465e-05	-2.08401e-10	-1.18136
43880350	chr15:43880350:C:T	9.0234e-09	1.78529	-1.1904	1.00448e-05	-1.85961	-1.15197	1.00662e-05	-1.8602	-1.15268
43881557	chr15:43881557:A:C	8.44703e-10	-1.86636	0.0926659	0.000241935	-0.174471	0.344513	0.000236506	-0.191086	0.334999
43881817	chr15:43881817:T:C	1.84127e-09	-2.08401e-10	-0.994469	8.01831e-05	-2.08401e-10	-0.934316	8.03404e-05	-2.08401e-10	-0.935786
43881901	chr15:43881901:G:T	2.01204e-08	2.25516	-0.858354	1.4279e-05	-1.87004	-0.789806	1.42846e-05	-1.87012	-0.792756
43883584	chr15:43883584:C:G	2.34371e-09	-2.08401e-10	-0.753189	9.79747e-05	-2.08401e-10	-0.73392	9.82013e-05	-2.08401e-10	-0.73504
43884483	chr15:43884483:T:C	5.83171e-09	1.34143	-1.18304	1.01509e-05	-1.84464	-1.15643	1.01645e-05	-1.84557	-1.15759
43884904	chr15:43884904:G:A	1.49134e-09	-1.20525	-2.85769e-10	4.97262e-05	-1.4121	-2.85769e-10	4.99552e-05	-1.41093	-2.85769e-10
43885268	chr15:43885268:G:GCTTA	1.44481e-09	-2.08401e-10	-1.23695	5.97534e-05	-2.08401e-10	-1.2284	5.9945e-05	-2.08401e-10	-1.22863
43885311	chr15:43885311:T:G	2.82926e-09	-2.08401e-10	-0.564911	0.000120001	-2.08401e-10	-0.531127	0.00012024	-2.08401e-10	-0.532572
43886376	chr15:43886376:G:A	2.34922e-09	-2.08401e-10	-0.750841	9.58596e-05	-2.08401e-10	-0.755744	9.61945e-05	-2.08401e-10	-0.755687
43886450	chr15:43886450:A:T	1.41408e-09	-2.08401e-10	-1.25845	5.79628e-05	-2.08401e-10	-1.25883	5.81612e-05	-2.08401e-10	-1.25884
43886463	chr15:43886463:C:G	2.56067e-10	-1.8609	-1.10634	1.17829e-05	-1.71836	-1.13362	1.1824e-05	-1.71973	-1.13219
43886694	chr15:43886694:C:T	1.44846e-09	-2.08401e-10	-1.23443	5.92627e-05	-2.08401e-10	-1.23665	5.94526e-05	-2.08401e-10	-1.23688
43886820	chr15:43886820:G:A	8.66479e-10	-1.74824	-2.85769e-10	3.96879e-05	-1.63758	-2.85769e-10	3.97941e-05	-1.63834	-2.85769e-10
43886914	chr15:43886914:A:G	7.61076e-09	1.51999	-1.09535	1.11844e-05	-1.84644	-1.05767	1.11947e-05	-1.84733	-1.05928
43887505	chr15:43887505:C:A	6.82458e-09	1.14735	-0.831749	0.000181159	0.644613	-0.763868	0.000178721	0.629117	-0.765348
43888616	chr15:43888616:A:G	1.85432e-09	-2.08401e-10	-0.98741	8.08626e-05	-2.08401e-10	-0.925878	8.10192e-05	-2.08401e-10	-0.927372
43890161	chr15:43890161:G:A	3.00151e-09	-2.08401e-10	-0.505809	0.000127276	-2.08401e-10	-0.472272	0.000127522	-2.08401e-10	-0.473768
43890258	chr15:43890258:G:T	1.67297e-09	-2.08401e-10	-1.09033	6.67942e-05	-2.08401e-10	-1.11701	6.69426e-05	-2.08401e-10	-1.11822
43890390	chr15:43890390:A:G	2.78339e-09	-2.08401e-10	-0.581256	0.000118926	-2.08401e-10	-0.540129	0.000119154	-2.08401e-10	-0.54164
43890518	chr15:43890518:C:G	1.57187e-09	-2.08401e-10	-1.15266	6.4815e-05	-2.08401e-10	-1.14709	6.50448e-05	-2.08401e-10	-1.14698
43891626	chr15:43891626:C:T	1.46202e-09	-2.08401e-10	-1.22511	6.03347e-05	-2.08401e-10	-1.21872	6.0536e-05	-2.08401e-10	-1.21882
43893017	chr15:43893017:T:C	1.9791e-09	-2.08401e-10	-0.922284	8.24803e-05	-2.08401e-10	-0.90607	8.27362e-05	-2.08401e-10	-0.906402
43894151	chr15:43894151:A:G	1.4291e-09	-2.08401e-10	-1.24788	5.8808e-05	-2.08401e-10	-1.24435	5.9007e-05	-2.08401e-10	-1.2444
43894158	chr15:43894158:A:C	1.45999e-09	-2.08401e-10	-1.2265	6.02444e-05	-2.08401e-10	-1.22022	6.04455e-05	-2.08401e-10	-1.22032
43894245	chr15:43894245:G:A	1.41382e-09	-2.08401e-10	-1.25863	5.80189e-05	-2.08401e-10	-1.25786	5.82174e-05	-2.08401e-10	-1.25788
43894646	chr15:43894646:G:A	3.09623e-09	-1.86925	1.3945	0.0011978	0.0154125	1.7542	0.00116647	-0.00165495	1.74133
43894938	chr15:43894938:T:C	1.60493e-09	-2.08401e-10	-1.13184	6.66524e-05	-2.08401e-10	-1.11914	6.68701e-05	-2.08401e-10	-1.11931
43895395	chr15:43895395:G:A	1.08902e-09	-1.51965	-2.85769e-10	4.90217e-05	-1.42637	-2.85769e-10	4.92513e-05	-1.42512	-2.85769e-10
43895671	chr15:43895671:C:T	4.99947e-09	-1.77016	1.77456	0.00336829	0.612312	2.19122	0.00326749	0.5934	2.17632
43895919	chr15:43895919:C:T	7.7106e-10	-1.86492	-2.85769e-10	3.14643e-05	-1.86977	-2.85769e-10	3.15717e-05	-1.8698	-2.85769e-10
43896656	chr15:43896656:T:C	2.29256e-09	-1.78503	1.00977	0.00122809	0.476316	1.31827	0.0011946	0.456562	1.30695
43897445	chr15:43897445:C:T	2.29557e-08	2.77463	-1.24599	9.55986e-06	-1.83571	-1.22535	9.59916e-06	-1.83461	-1.22577
43897719	chr15:43897719:A:G	2.534e-09	-2.08401e-10	-0.675125	0.000102685	-2.08401e-10	-0.686968	0.000102851	-2.08401e-10	-0.688776
43898539	chr15:43898539:C:T	1.86604e-09	-2.08401e-10	-0.981105	7.79304e-05	-2.08401e-10	-0.962813	7.81646e-05	-2.08401e-10	-0.963242
43898761	chr15:43898761:G:A	2.52823e-09	-2.08401e-10	-0.677407	0.000106215	-2.08401e-10	-0.653161	0.000106526	-2.08401e-10	-0.653674
43899900	chr15:43899900:C:T	2.0675e-09	-2.08401e-10	-0.878584	8.4056e-05	-2.08401e-10	-0.887146	8.43661e-05	-2.08401e-10	-0.886894
43899958	chr15:43899958:C:G	9.36411e-10	-1.67063	-2.85769e-10	3.57247e-05	-1.74279	-2.85769e-10	3.58614e-05	-1.7424	-2.85769e-10
43900890	chr15:43900890:A:T	5.27177e-10	-1.78977	-0.455376	2.9622e-05	-1.66209	-0.26802	2.95442e-05	-1.66042	-0.275754
43900970	chr15:43900970:T:C	1.36434e-09	-1.29426	-2.85769e-10	6.75942e-05	-1.10511	-2.85769e-10	6.77457e-05	-1.1063	-2.85769e-10
43901477	chr15:43901477:A:G	2.35915e-10	-1.79249	-1.25672	9.04385e-06	-1.85767	-1.25887	9.07168e-06	-1.85804	-1.25886
43901845	chr15:43901845:A:G	4.91204e-10	-1.07184	-1.24398	1.80729e-05	-1.18177	-1.24245	1.81023e-05	-1.18314	-1.24288
43902199	chr15:43902199:A:G	1.60756e-09	-2.08401e-10	-1.13021	6.56407e-05	-2.08401e-10	-1.13443	6.58766e-05	-2.08401e-10	-1.13428
43903026	chr15:43903026:T:C	4.06849e-09	-0.0981014	-0.103552	4.3638e-05	-1.68355	0.140854	4.32802e-05	-1.68593	0.131564
43903591	chr15:43903591:A:C	4.4058e-10	-1.18586	-1.23873	1.37855e-05	-1.45924	-1.23577	1.37974e-05	-1.46126	-1.23632
43904011	chr15:43904011:C:T	8.73626e-10	-1.74003	-2.85769e-10	3.38144e-05	-1.79774	-2.85769e-10	3.39423e-05	-1.7974	-2.85769e-10
43904423	chr15:43904423:G:C	4.01224e-09	-0.144326	-0.0712501	4.5691e-05	-1.67187	0.175145	4.53083e-05	-1.67432	0.165751
43904575	chr15:43904575:C:T	1.4415e-09	-2.08401e-10	-1.23924	5.85734e-05	-2.08401e-10	-1.24835	5.87565e-05	-2.08401e-10	-1.24866
43904576	chr15:43904576:G:A	1.49348e-09	-2.08401e-10	-1.20382	6.10386e-05	-2.08401e-10	-1.20712	6.12542e-05	-2.08401e-10	-1.20703
43904643	chr15:43904643:TGCTGGGATTACAGGTGTGAGCCACTGC:T	8.42401e-08	2.82875	-2.85769e-10	0.00275703	2.60328	-2.85769e-10	0.00274281	2.59468	-2.85769e-10
43905534	chr15:43905534:G:C	1.73048e-09	-2.08401e-10	-1.05653	7.09744e-05	-2.08401e-10	-1.05631	7.12341e-05	-2.08401e-10	-1.05609
43905837	chr15:43905837:G:A	1.79733e-09	-2.08401e-10	-1.01862	7.32988e-05	-2.08401e-10	-1.02408	7.35654e-05	-2.08401e-10	-1.02388
43906090	chr15:43906090:G:A	7.95448e-10	-1.83378	-2.85769e-10	3.51089e-05	-1.76017	-2.85769e-10	3.52102e-05	-1.76072	-2.85769e-10
43906297	chr15:43906297:A:G	2.078e-09	-2.08401e-10	-0.87352	8.86543e-05	-2.08401e-10	-0.833885	8.88961e-05	-2.08401e-10	-0.834591
43906418	chr15:43906418:G:C	2.3903e-10	-1.77727	-1.25883	9.09504e-06	-1.85302	-1.25788	9.12183e-06	-1.85346	-1.25793
43906746	chr15:43906746:C:T	3.17206e-09	0.27304	-0.723585	2.05874e-05	-1.73712	-0.556831	2.04828e-05	-1.7392	-0.563279
43906750	chr15:43906750:T:C	2.07876e-09	-0.123421	-0.749735	2.26834e-05	-1.61025	-0.586741	2.25529e-05	-1.61315	-0.593048
43906757	chr15:43906757:T:A	1.30857e-09	-0.514377	-0.821616	2.52775e-05	-1.41888	-0.669835	2.51188e-05	-1.4227	-0.67574
43906852	chr15:43906852:T:C	1.74222e-09	-2.08401e-10	-1.04977	7.22005e-05	-2.08401e-10	-1.03918	7.24763e-05	-2.08401e-10	-1.0388
43906889	chr15:43906889:C:T	7.799e-10	-1.85352	-2.85769e-10	3.38638e-05	-1.79628	-2.85769e-10	3.3965e-05	-1.79673	-2.85769e-10
43906973	chr15:43906973:G:C	3.14848e-09	-2.08401e-10	-0.458005	0.000128346	-2.08401e-10	-0.463899	0.000128808	-2.08401e-10	-0.46374
43907111	chr15:43907111:G:T	5.44314e-08	2.57809	-0.186076	3.48049e-05	-1.82143	0.0525563	3.46749e-05	-1.82017	0.0441298
43907483	chr15:43907483:C:T	3.70907e-09	-2.08401e-10	-0.294145	0.000163372	-2.08401e-10	-0.222601	0.000163826	-2.08401e-10	-0.223255
43907586	chr15:43907586:G:A	1.53375e-09	-2.08401e-10	-1.17721	6.27351e-05	-2.08401e-10	-1.17971	6.29585e-05	-2.08401e-10	-1.17958
43907796	chr15:43907796:G:A	3.65129e-10	-1.43069	-1.18174	2.35771e-05	-0.997018	-1.16134	2.35661e-05	-0.999836	-1.16242
43907821	chr15:43907821:T:C	1.53674e-09	-2.08401e-10	-1.17526	6.27854e-05	-2.08401e-10	-1.17891	6.29734e-05	-2.08401e-10	-1.17935
43908294	chr15:43908294:C:A	1.571e-09	-2.08401e-10	-1.15322	6.51949e-05	-2.08401e-10	-1.14125	6.54099e-05	-2.08401e-10	-1.14138
43908387	chr15:43908387:T:C	3.74981e-05	9.67598	-0.748861	2.05659e-05	-1.65629	-0.638704	2.06221e-05	-1.65422	-0.641472
43909047	chr15:43909047:C:T	3.37456e-10	-1.579	-1.11225	1.23856e-05	-1.73614	-1.06595	1.24019e-05	-1.73739	-1.06682
43909816	chr15:43909816:C:G	3.87655e-10	-1.41376	-1.13881	1.34852e-05	-1.61593	-1.10111	1.34942e-05	-1.61766	-1.10214
43910131	chr15:43910131:C:T	3.49166e-09	-2.08401e-10	-0.354547	0.00014294	-2.08401e-10	-0.356203	0.000143475	-2.08401e-10	-0.355902
43910841	chr15:43910841:A:G	2.68209e-07	3.98684	-2.85769e-10	0.00820213	3.69352	-2.85769e-10	0.00822802	3.69324	-2.85769e-10
43910847	chr15:43910847:A:C	4.37692e-06	7.73083	-0.951653	1.44247e-05	-1.76007	-0.889611	1.4447e-05	-1.75855	-0.893018
43911088	chr15:43911088:C:T	1.60927e-09	-2.08401e-10	-1.12914	6.38027e-05	-2.08401e-10	-1.16283	6.40477e-05	-2.08401e-10	-1.16243
43912200	chr15:43912200:C:T	1.71255e-09	-2.08401e-10	-1.06694	7.12761e-05	-2.08401e-10	-1.05207	7.14966e-05	-2.08401e-10	-1.05241
43912797	chr15:43912797:C:T	1.51055e-09	-2.08401e-10	-1.19245	6.19887e-05	-2.08401e-10	-1.19168	6.22262e-05	-2.08401e-10	-1.19128
43912904	chr15:43912904:G:T	1.47113e-09	-2.08401e-10	-1.2189	6.03823e-05	-2.08401e-10	-1.21793	6.06084e-05	-2.08401e-10	-1.21763
43912947	chr15:43912947:T:C	9.24895e-10	-0.571789	-1.11121	2.63008e-05	-0.963018	-1.08601	2.62675e-05	-0.966079	-1.08765
43914322	chr15:43914322:C:T	9.53987e-09	0.736477	-0.0859234	3.84271e-05	-1.82262	0.152759	3.81707e-05	-1.82387	0.14388
43915101	chr15:43915101:C:T	1.62944e-09	-2.08401e-10	-1.11669	6.63631e-05	-2.08401e-10	-1.12349	6.65516e-05	-2.08401e-10	-1.12408
43915467	chr15:43915467:G:C	1.6482e-09	-2.08401e-10	-1.10524	6.85392e-05	-2.08401e-10	-1.09122	6.87642e-05	-2.08401e-10	-1.09138
43916157	chr15:43916157:C:T	1.62152e-09	-2.08401e-10	-1.12156	6.73775e-05	-2.08401e-10	-1.10832	6.75989e-05	-2.08401e-10	-1.10847
43916691	chr15:43916691:A:G	1.47318e-09	-2.08401e-10	-1.2175	6.11625e-05	-2.08401e-10	-1.20509	6.14158e-05	-2.08401e-10	-1.20439
43916864	chr15:43916864:T:C	8.45283e-10	-0.516851	-1.25616	2.35674e-05	-0.911172	-1.2476	2.3572e-05	-0.9142	-1.2478
43917248	chr15:43917248:C:T	1.3041e-09	-1.33942	-2.85769e-10	5.96669e-05	-1.22985	-2.85769e-10	6.00465e-05	-1.22694	-2.85769e-10
43917323	chr15:43917323:T:G	1.41605e-09	-2.08401e-10	-1.25705	5.79626e-05	-2.08401e-10	-1.25883	5.81611e-05	-2.08401e-10	-1.25884
43917632	chr15:43917632:G:A	1.13204e-09	-1.4809	-2.85769e-10	5.32845e-05	-1.34298	-2.85769e-10	5.34052e-05	-1.34415	-2.85769e-10
43918338	chr15:43918338:C:T	3.54134e-09	-2.08401e-10	-0.34042	0.000155613	-2.08401e-10	-0.271259	0.000156043	-2.08401e-10	-0.27193
43919075	chr15:43919075:T:C	9.39401e-06	8.10261	-0.559706	1.97488e-05	-1.86446	-0.471074	1.97828e-05	-1.86413	-0.473113
43919670	chr15:43919670:G:A	2.03621e-09	-1.71942	0.825591	0.00117772	0.559917	1.19279	0.00114482	0.541564	1.17938
43919715	chr15:43919715:G:A	1.39548e-08	0.495252	0.535647	7.88092e-05	-1.78376	0.832164	7.80664e-05	-1.78544	0.82094
43920119	chr15:43920119:G:A	1.43842e-09	-2.08401e-10	-1.24138	5.87531e-05	-2.08401e-10	-1.24529	5.89584e-05	-2.08401e-10	-1.24523
43921391	chr15:43921391:A:T	1.54785e-09	-2.08401e-10	-1.16806	6.31511e-05	-2.08401e-10	-1.1731	6.3377e-05	-2.08401e-10	-1.17296
43921492	chr15:43921492:G:A	1.51555e-09	-2.08401e-10	-1.18915	6.18767e-05	-2.08401e-10	-1.19349	6.20971e-05	-2.08401e-10	-1.19336
43921971	chr15:43921971:T:A	2.94622e-05	9.21324	-0.527305	2.16207e-05	-1.79173	-0.453247	2.16664e-05	-1.79052	-0.455771
43922083	chr15:43922083:T:A	4.58465e-09	-0.458948	0.376737	8.35649e-05	-1.55425	0.661246	8.26973e-05	-1.55733	0.650458
43922088	chr15:43922088:G:C	4.55188e-09	-0.479287	0.389901	8.55714e-05	-1.54449	0.675208	8.46758e-05	-1.54761	0.664384
43922587	chr15:43922587:A:G	1.46618e-09	-2.08401e-10	-1.22226	6.02002e-05	-2.08401e-10	-1.22095	6.04106e-05	-2.08401e-10	-1.2209
43922959	chr15:43922959:T:G	1.41353e-09	-2.08401e-10	-1.25883	5.80663e-05	-2.08401e-10	-1.25704	5.82623e-05	-2.08401e-10	-1.2571
43923605	chr15:43923605:C:A	1.42359e-09	-2.08401e-10	-1.25174	5.83154e-05	-2.08401e-10	-1.25276	5.85086e-05	-2.08401e-10	-1.25289
43923912	chr15:43923912:T:C	3.1554e-09	-0.486704	0.0308932	5.78482e-05	-1.54548	0.284678	5.73087e-05	-1.5486	0.274997
43924379	chr15:43924379:C:T	1.02409e-09	-0.58183	-0.999287	3.03503e-05	-0.964091	-0.941732	3.03326e-05	-0.967029	-0.942808
43924542	chr15:43924542:G:A	2.06465e-05	8.80845	-0.478076	2.20897e-05	-1.82306	-0.400456	2.21286e-05	-1.82212	-0.403065
43924815	chr15:43924815:G:A	1.78055e-09	-2.08401e-10	-1.028	7.40761e-05	-2.08401e-10	-1.01354	7.43016e-05	-2.08401e-10	-1.01393
43924971	chr15:43924971:T:C	3.06465e-09	-0.455119	-0.0298724	5.33058e-05	-1.56041	0.21783	5.28242e-05	-1.56346	0.208371
43925938	chr15:43925938:C:T	7.04568e-05	9.75121	-0.193384	3.18908e-05	-1.75094	-0.105375	3.19485e-05	-1.74945	-0.108488
43926168	chr15:43926168:A:G	1.6209e-06	6.55263	-0.766817	1.57835e-05	-1.87011	-0.689549	1.57798e-05	-1.87005	-0.693275
43926240	chr15:43926240:C:A	1.46247e-09	-0.327576	-0.89722	4.25134e-05	-0.738618	-0.830192	4.24695e-05	-0.741847	-0.831427
43926774	chr15:43926774:C:T	1.42245e-09	-2.08401e-10	-1.25255	5.82753e-05	-2.08401e-10	-1.25345	5.84773e-05	-2.08401e-10	-1.25342
43926853	chr15:43926853:G:C	2.02369e-09	-2.08401e-10	-0.900001	8.47961e-05	-2.08401e-10	-0.878379	8.50655e-05	-2.08401e-10	-0.878637
43927310	chr15:43927310:C:T	5.51875e-05	9.47754	-0.16397	3.2063e-05	-1.77669	-0.0742345	3.2115e-05	-1.77537	-0.0773645
43927409	chr15:43927409:G:A	6.25286e-05	9.64329	-0.204838	3.12379e-05	-1.76024	-0.116756	3.12938e-05	-1.75881	-0.119832
43927517	chr15:43927517:T:C	1.4136e-09	-2.08401e-10	-1.25879	5.79802e-05	-2.08401e-10	-1.25853	5.81787e-05	-2.08401e-10	-1.25854
43927776	chr15:43927776:A:G	1.77018e-09	-0.292901	-0.740941	5.12908e-05	-0.719611	-0.661507	5.12227e-05	-0.722902	-0.662974
43928198	chr15:43928198:A:G	7.90235e-09	-0.421413	0.883647	0.000140595	-1.56232	1.18957	0.000139017	-1.56534	1.17788
43929026	chr15:43929026:T:C	1.47571e-09	-2.08401e-10	-1.21579	6.05975e-05	-2.08401e-10	-1.21438	6.08095e-05	-2.08401e-10	-1.21431
43929062	chr15:43929062:C:A	1.41543e-09	-2.08401e-10	-1.25749	5.80151e-05	-2.08401e-10	-1.25793	5.82116e-05	-2.08401e-10	-1.25797
43929772	chr15:43929772:C:G	1.4366e-09	-2.08401e-10	-1.24265	5.94681e-05	-2.08401e-10	-1.23319	5.97023e-05	-2.08401e-10	-1.23269
43930434	chr15:43930434:T:C	1.41891e-09	-2.08401e-10	-1.25504	5.81277e-05	-2.08401e-10	-1.25599	5.83294e-05	-2.08401e-10	-1.25595
43930636	chr15:43930636:A:G	1.95368e-09	-2.08401e-10	-0.935213	8.04834e-05	-2.08401e-10	-0.930578	8.07603e-05	-2.08401e-10	-0.930574
43930811	chr15:43930811:G:A	3.44085e-10	-1.45353	-1.21826	1.19453e-05	-1.64337	-1.19492	1.19602e-05	-1.64499	-1.19548
43930989	chr15:43930989:A:G	1.24702e-08	0.530881	0.387534	6.62148e-05	-1.79713	0.671399	6.56261e-05	-1.79866	0.660579
43931015	chr15:43931015:G:A	1.46296e-09	-2.08401e-10	-1.22447	5.98114e-05	-2.08401e-10	-1.22743	6.00222e-05	-2.08401e-10	-1.22735
43932339	chr15:43932339:C:T	1.41685e-09	-2.08401e-10	-1.25649	5.79586e-05	-2.08401e-10	-1.2589	5.81575e-05	-2.08401e-10	-1.2589
43932470	chr15:43932470:A:G	2.60299e-05	9.52008	-0.958007	1.69263e-05	-1.60488	-0.884878	1.69894e-05	-1.60262	-0.886848
43933519	chr15:43933519:C:T	2.44723e-10	-1.75603	-1.25652	1.06535e-05	-1.69522	-1.25752	1.06979e-05	-1.69448	-1.25753
43933758	chr15:43933758:G:T	1.4187e-09	-2.08401e-10	-1.25518	5.8256e-05	-2.08401e-10	-1.25378	5.84541e-05	-2.08401e-10	-1.25382
43934110	chr15:43934110:C:T	1.41565e-09	-2.08401e-10	-1.25734	5.7962e-05	-2.08401e-10	-1.25884	5.81605e-05	-2.08401e-10	-1.25885
43934193	chr15:43934193:T:C	1.73043e-09	-2.08401e-10	-1.05655	7.4681e-05	-2.08401e-10	-1.0054	7.49553e-05	-2.08401e-10	-1.00517
43934531	chr15:43934531:C:T	1.58833e-09	-2.08401e-10	-1.14224	6.64802e-05	-2.08401e-10	-1.12173	6.6674e-05	-2.08401e-10	-1.12224
43934577	chr15:43934577:C:G	1.45924e-09	-2.08401e-10	-1.22701	5.89603e-05	-2.08401e-10	-1.24176	5.9175e-05	-2.08401e-10	-1.24156
43934626	chr15:43934626:T:C	1.41354e-09	-2.08401e-10	-1.25883	5.80593e-05	-2.08401e-10	-1.25716	5.82664e-05	-2.08401e-10	-1.25703
43934736	chr15:43934736:G:A	1.42055e-09	-2.08401e-10	-1.25388	5.79893e-05	-2.08401e-10	-1.25837	5.81907e-05	-2.08401e-10	-1.25833
43934907	chr15:43934907:T:C	1.03548e-09	-0.547167	-1.02289	3.05378e-05	-0.931257	-0.968406	3.05203e-05	-0.934232	-0.969435
43935072	chr15:43935072:C:T	3.48504e-09	-1.25766	0.901214	0.00426894	1.8008	1.2397	0.00413335	1.77781	1.22697
43935459	chr15:43935459:C:T	1.5307e-09	-2.08401e-10	-1.1792	6.28566e-05	-2.08401e-10	-1.17777	6.30994e-05	-2.08401e-10	-1.17735
43936032	chr15:43936032:C:G	1.41898e-09	-2.08401e-10	-1.25499	5.79715e-05	-2.08401e-10	-1.25868	5.81721e-05	-2.08401e-10	-1.25865
43936969	chr15:43936969:T:C	3.13805e-09	-2.08401e-10	-0.461325	0.000131091	-2.08401e-10	-0.442738	0.000131468	-2.08401e-10	-0.443296
43936991	chr15:43936991:T:C	1.4137e-09	-2.08401e-10	-1.25871	5.8178e-05	-2.08401e-10	-1.25512	5.83724e-05	-2.08401e-10	-1.25522
43937224	chr15:43937224:C:G	1.4179e-09	-2.08401e-10	-1.25575	5.80799e-05	-2.08401e-10	-1.25681	5.82808e-05	-2.08401e-10	-1.25679
43937372	chr15:43937372:G:C	3.23092e-09	0.82659	-1.25875	9.29011e-05	0.471149	-1.25824	9.22404e-05	0.460596	-1.25826
43937672	chr15:43937672:G:A	1.12845e-09	-1.48408	-2.85769e-10	5.03079e-05	-1.40047	-2.85769e-10	5.04321e-05	-1.40143	-2.85769e-10
43937855	chr15:43937855:G:A	1.4372e-09	-2.08401e-10	-1.24223	5.8789e-05	-2.08401e-10	-1.24467	5.89945e-05	-2.08401e-10	-1.24461
43938489	chr15:43938489:C:T	9.73313e-10	-0.475396	-1.15658	2.71508e-05	-0.880607	-1.13661	2.71218e-05	-0.883762	-1.13796
43938788	chr15:43938788:A:C	1.42801e-09	-2.08401e-10	-1.24864	5.93338e-05	-2.08401e-10	-1.23545	5.95247e-05	-2.08401e-10	-1.23567
43939005	chr15:43939005:G:T	3.78133e-09	-2.08401e-10	-0.27485	0.000166526	-2.08401e-10	-0.203477	0.000166984	-2.08401e-10	-0.204163
43939143	chr15:43939143:T:C	1.15081e-09	-0.415369	-1.04909	3.20388e-05	-0.83127	-1.02041	3.19851e-05	-0.834496	-1.02229
43939463	chr15:43939463:T:C	3.86541e-09	-2.08401e-10	-0.252857	0.000170401	-2.08401e-10	-0.180474	0.000170869	-2.08401e-10	-0.181163
43939502	chr15:43939502:G:A	4.39138e-05	9.22943	-0.144375	3.22816e-05	-1.78787	-0.0562592	3.23307e-05	-1.78664	-0.059404
43939888	chr15:43939888:T:G	4.36228e-10	-1.25228	-1.18224	1.42782e-05	-1.50574	-1.15415	1.4292e-05	-1.50758	-1.15478
43940146	chr15:43940146:C:T	1.52132e-09	-2.08401e-10	-1.18535	6.08945e-05	-2.08401e-10	-1.20949	6.11263e-05	-2.08401e-10	-1.20912
43941441	chr15:43941441:A:G	1.44077e-09	-2.08401e-10	-1.23975	5.84407e-05	-2.08401e-10	-1.25062	5.86498e-05	-2.08401e-10	-1.25048
43941639	chr15:43941639:C:G	1.47314e-09	-2.08401e-10	-1.21753	6.02029e-05	-2.08401e-10	-1.22091	6.04155e-05	-2.08401e-10	-1.22081
43941900	chr15:43941900:G:C	1.49305e-09	-2.08401e-10	-1.20411	6.00196e-05	-2.08401e-10	-1.22396	6.02434e-05	-2.08401e-10	-1.22367
43942578	chr15:43942578:A:C	1.44802e-05	8.52576	-0.550142	2.06792e-05	-1.8289	-0.460597	2.0726e-05	-1.82802	-0.46265
43942795	chr15:43942795:T:C	1.82367e-09	-2.08401e-10	-1.00408	7.40412e-05	-2.08401e-10	-1.01401	7.42373e-05	-2.08401e-10	-1.01479
43943717	chr15:43943717:C:T	1.71342e-05	8.54697	-0.403059	2.39779e-05	-1.83689	-0.304611	2.40253e-05	-1.83611	-0.306847
43943917	chr15:43943917:C:T	3.10348e-09	-0.0689304	-0.403472	3.28672e-05	-1.59065	-0.235507	3.27718e-05	-1.59338	-0.239106
43943986	chr15:43943986:CTT:C	1.46065e-09	-2.08401e-10	-1.22604	5.96921e-05	-2.08401e-10	-1.22943	5.99023e-05	-2.08401e-10	-1.22934
43944043	chr15:43944043:A:G	3.67263e-09	-0.117101	-0.186916	3.97794e-05	-1.67496	0.0396774	3.94726e-05	-1.67734	0.0308852
43944106	chr15:43944106:G:A	6.99521e-10	-0.75728	-1.20501	2.10699e-05	-1.09351	-1.17727	2.10742e-05	-1.09616	-1.17785
43944440	chr15:43944440:G:T	6.54009e-10	-0.856682	-1.17288	2.01791e-05	-1.17432	-1.13967	2.01845e-05	-1.17681	-1.14033
43944452	chr15:43944452:A:G	3.55084e-09	0.161602	-0.499343	2.73696e-05	-1.73295	-0.276248	2.72849e-05	-1.73491	-0.280813
43944583	chr15:43944583:C:T	1.041e-09	-1.56474	-2.85769e-10	4.60189e-05	-1.48958	-2.85769e-10	4.61377e-05	-1.49043	-2.85769e-10
43944787	chr15:43944787:G:A	1.48557e-05	8.46511	-0.463892	2.23875e-05	-1.84115	-0.368979	2.2432e-05	-1.84042	-0.371152
43945545	chr15:43945545:G:A	5.5781e-10	-1.15504	-1.03362	1.84834e-05	-1.41981	-0.981945	1.84913e-05	-1.42181	-0.982952
43945557	chr15:43945557:G:T	3.74364e-09	0.277055	-0.561921	2.48122e-05	-1.75844	-0.348852	2.47446e-05	-1.76021	-0.353239
43945874	chr15:43945874:G:A	9.98313e-10	-1.60661	-2.85769e-10	4.84561e-05	-1.43797	-2.85769e-10	4.85639e-05	-1.43918	-2.85769e-10
43946306	chr15:43946306:T:G	1.41902e-09	-2.08401e-10	-1.25496	5.82894e-05	-2.08401e-10	-1.25321	5.84871e-05	-2.08401e-10	-1.25325
43946336	chr15:43946336:A:C	1.93497e-09	-2.08401e-10	-0.944833	7.83013e-05	-2.08401e-10	-0.958065	7.85009e-05	-2.08401e-10	-0.958949
43946904	chr15:43946904:T:C	1.41344e-09	-2.08401e-10	-1.2589	5.79587e-05	-2.08401e-10	-1.2589	5.81578e-05	-2.08401e-10	-1.2589
43946972	chr15:43946972:C:T	1.41366e-09	-2.08401e-10	-1.25875	5.79868e-05	-2.08401e-10	-1.25841	5.81854e-05	-2.08401e-10	-1.25843
43947454	chr15:43947454:C:T	1.69078e-05	8.53945	-0.408842	2.38027e-05	-1.83837	-0.310457	2.38492e-05	-1.83761	-0.312694
43947670	chr15:43947670:G:A	1.49083e-09	-2.08401e-10	-1.20559	5.9947e-05	-2.08401e-10	-1.22517	6.01697e-05	-2.08401e-10	-1.22489
43948129	chr15:43948129:C:T	3.89402e-10	-1.4262	-1.12187	1.37093e-05	-1.62042	-1.08013	1.37224e-05	-1.62208	-1.08095
43948455	chr15:43948455:ATTAAAAATCTGT:A	1.51625e-09	-2.08401e-10	-1.18868	6.07797e-05	-2.08401e-10	-1.21137	6.10087e-05	-2.08401e-10	-1.21104
43949043	chr15:43949043:C:G	1.61513e-09	-2.08401e-10	-1.12551	6.58361e-05	-2.08401e-10	-1.13146	6.60346e-05	-2.08401e-10	-1.13188
43949190	chr15:43949190:C:T	3.72285e-10	-1.49305	-1.09997	1.33555e-05	-1.67115	-1.05555	1.337e-05	-1.67263	-1.05642
43949207	chr15:43949207:A:G	8.3815e-10	-1.78148	-2.85769e-10	3.70876e-05	-1.70535	-2.85769e-10	3.71965e-05	-1.70585	-2.85769e-10
43949911	chr15:43949911:G:C	6.39412e-09	-2.08401e-10	0.250453	0.000285023	-2.08401e-10	0.33394	0.000286139	-2.08401e-10	0.334419
43949926	chr15:43949926:T:C	1.42487e-09	-2.08401e-10	-1.25084	5.83654e-05	-2.08401e-10	-1.25191	5.85583e-05	-2.08401e-10	-1.25204
43950665	chr15:43950665:C:T	3.45111e-10	-1.54702	-1.1218	1.24859e-05	-1.71708	-1.07695	1.25013e-05	-1.71836	-1.07786
43950930	chr15:43950930:A:G	1.4594e-09	-2.08401e-10	-1.2269	5.96986e-05	-2.08401e-10	-1.22932	5.99001e-05	-2.08401e-10	-1.22938
43951148	chr15:43951148:T:C	2.19858e-09	-2.08401e-10	-0.817116	9.15121e-05	-2.08401e-10	-0.802158	9.17987e-05	-2.08401e-10	-0.802461
43951175	chr15:43951175:C:CT	1.77548e-09	-2.08401e-10	-1.03085	7.22023e-05	-2.08401e-10	-1.03916	7.24691e-05	-2.08401e-10	-1.0389
43951234	chr15:43951234:T:C	1.58077e-09	-2.08401e-10	-1.14701	6.53483e-05	-2.08401e-10	-1.1389	6.56056e-05	-2.08401e-10	-1.1384
43951575	chr15:43951575:T:C	8.22571e-10	-1.80025	-2.85769e-10	3.2592e-05	-1.83456	-2.85769e-10	3.26933e-05	-1.83489	-2.85769e-10
43951683	chr15:43951683:T:C	2.24271e-09	-2.08401e-10	-0.79724	9.19569e-05	-2.08401e-10	-0.797309	9.23004e-05	-2.08401e-10	-0.79701
43951839	chr15:43951839:CT:C	6.48721e-09	0.264907	-2.85769e-10	0.000246242	0.187687	-2.85769e-10	0.000246037	0.183422	-2.85769e-10
43952186	chr15:43952186:C:T	1.79612e-09	-2.08401e-10	-1.0193	7.29099e-05	-2.08401e-10	-1.0294	7.31831e-05	-2.08401e-10	-1.02909
43952325	chr15:43952325:T:C	4.31742e-07	4.99431	-0.531402	2.04072e-05	-1.86975	-0.432993	2.04018e-05	-1.86966	-0.436775
43952369	chr15:43952369:T:C	4.04498e-07	4.99052	-0.592801	1.91078e-05	-1.86973	-0.498801	1.91058e-05	-1.86964	-0.502424
43952397	chr15:43952397:G:A	2.36106e-09	-2.08401e-10	-0.745817	9.73529e-05	-2.08401e-10	-0.740287	9.77813e-05	-2.08401e-10	-0.739326
43952493	chr15:43952493:G:A	2.19425e-09	-2.08401e-10	-0.819085	9.03995e-05	-2.08401e-10	-0.81439	9.07909e-05	-2.08401e-10	-0.8135
43952552	chr15:43952552:T:C	1.41355e-09	-2.08401e-10	-1.25882	5.79855e-05	-2.08401e-10	-1.25844	5.81888e-05	-2.08401e-10	-1.25837
43952660	chr15:43952660:G:A	1.63556e-09	-2.08401e-10	-1.11294	6.73552e-05	-2.08401e-10	-1.10865	6.76209e-05	-2.08401e-10	-1.10814
43952736	chr15:43952736:C:T	2.96614e-09	-2.08401e-10	-0.517664	0.000123525	-2.08401e-10	-0.502185	0.000123882	-2.08401e-10	-0.502727
43953194	chr15:43953194:C:T	4.52233e-09	-2.08401e-10	-0.0958982	0.000186904	-2.08401e-10	-0.0880315	0.000187574	-2.08401e-10	-0.0878835
43953353	chr15:43953353:C:T	1.75484e-09	-2.08401e-10	-1.04255	7.3176e-05	-2.08401e-10	-1.02576	7.3412e-05	-2.08401e-10	-1.02597
43953530	chr15:43953530:A:G	8.03802e-09	0.479258	-2.85769e-10	0.00031124	0.421934	-2.85769e-10	0.000310873	0.417324	-2.85769e-10
43953733	chr15:43953733:A:T	4.86097e-07	5.09927	-0.517784	2.07286e-05	-1.86854	-0.418575	2.0724e-05	-1.86838	-0.422392
43953789	chr15:43953789:T:C	1.41618e-09	-2.08401e-10	-1.25697	5.81339e-05	-2.08401e-10	-1.25588	5.83321e-05	-2.08401e-10	-1.25591
43954327	chr15:43954327:G:C	1.43579e-09	-2.08401e-10	-1.24321	5.8721e-05	-2.08401e-10	-1.24583	5.8926e-05	-2.08401e-10	-1.24578
43954397	chr15:43954397:T:C	1.43579e-09	-2.08401e-10	-1.24321	5.8721e-05	-2.08401e-10	-1.24583	5.8926e-05	-2.08401e-10	-1.24578
43954507	chr15:43954507:G:A	1.41347e-09	-2.08401e-10	-1.25888	5.79734e-05	-2.08401e-10	-1.25864	5.81722e-05	-2.08401e-10	-1.25865
43955293	chr15:43955293:T:C	8.57898e-10	-1.7582	-2.85769e-10	3.26585e-05	-1.83252	-2.85769e-10	3.27817e-05	-1.83219	-2.85769e-10
43955768	chr15:43955768:GTC:G	3.84499e-09	-2.08401e-10	-0.258153	0.000157948	-2.08401e-10	-0.256363	0.000158561	-2.08401e-10	-0.255918
43956187	chr15:43956187:T:A	3.27898e-09	-2.08401e-10	-0.417393	0.000143193	-2.08401e-10	-0.354436	0.000143579	-2.08401e-10	-0.355172
43956999	chr15:43956999:A:T	3.76366e-05	9.41739	-0.486584	2.77841e-05	-1.64578	-0.348381	2.78608e-05	-1.64376	-0.351077
43957557	chr15:43957557:G:T	3.1551e-09	-2.08401e-10	-0.455905	0.000137611	-2.08401e-10	-0.3942	0.000137983	-2.08401e-10	-0.394925
43957834	chr15:43957834:T:C	2.37938e-09	-0.738084	-2.85769e-10	0.000155115	-0.274465	-2.85769e-10	0.000155203	-0.277327	-2.85769e-10
43957856	chr15:43957856:C:G	4.12835e-05	9.60413	-0.580838	2.57627e-05	-1.61865	-0.451056	2.58408e-05	-1.61651	-0.453598
43957873	chr15:43957873:A:G	2.74847e-09	-2.08401e-10	-0.593882	0.000114365	-2.08401e-10	-0.579237	0.0001147	-2.08401e-10	-0.579737
43958097	chr15:43958097:T:C	3.00781e-05	9.33235	-0.625723	2.36141e-05	-1.65657	-0.500211	2.36836e-05	-1.6546	-0.502674
43958115	chr15:43958115:C:T	8.07396e-10	-1.82236	0.00349659	0.000288483	0.0892827	0.256725	0.000282428	0.074469	0.246897
43958589	chr15:43958589:T:C	1.72576e-09	-2.08401e-10	-1.05926	7.01756e-05	-2.08401e-10	-1.06763	7.04366e-05	-2.08401e-10	-1.06735
43958713	chr15:43958713:T:C	2.24326e-07	4.69197	-0.883794	1.40644e-05	-1.85908	-0.815903	1.40677e-05	-1.85866	-0.819517
43959022	chr15:43959022:G:A	1.78178e-09	-2.08401e-10	-1.02732	7.70938e-05	-2.08401e-10	-0.973606	7.73779e-05	-2.08401e-10	-0.973358
43959879	chr15:43959879:T:C	2.70755e-09	-2.08401e-10	-0.608881	0.000111629	-2.08401e-10	-0.60345	0.000112135	-2.08401e-10	-0.60236
43960164	chr15:43960164:C:T	3.06962e-07	3.90615	0.215649	4.64506e-05	-1.86975	0.38951	4.62546e-05	-1.86983	0.381936
43960289	chr15:43960289:A:G	3.58668e-07	5.10095	-0.823475	1.52485e-05	-1.84058	-0.753572	1.52539e-05	-1.83989	-0.757333
43960313	chr15:43960313:G:A	1.55785e-09	-2.08401e-10	-1.16162	6.2901e-05	-2.08401e-10	-1.17707	6.31334e-05	-2.08401e-10	-1.17681
43960810	chr15:43960810:A:G	2.07265e-09	-2.08401e-10	-0.876097	8.53743e-05	-2.08401e-10	-0.871584	8.57391e-05	-2.08401e-10	-0.87075
43960888	chr15:43960888:A:G	2.49837e-09	-2.08401e-10	-0.689286	0.000102986	-2.08401e-10	-0.684035	0.000103445	-2.08401e-10	-0.683015
43961014	chr15:43961014:T:C	5.11403e-07	5.20939	-0.57716	1.95019e-05	-1.86633	-0.48179	1.9502e-05	-1.86608	-0.485459
43961316	chr15:43961316:A:C	2.206e-09	-2.08401e-10	-0.813744	9.0865e-05	-2.08401e-10	-0.809254	9.12591e-05	-2.08401e-10	-0.808357
43961728	chr15:43961728:T:G	1.92046e-09	-2.08401e-10	-0.952361	7.86263e-05	-2.08401e-10	-0.953923	7.89174e-05	-2.08401e-10	-0.953657
43962793	chr15:43962793:C:T	3.20305e-09	-2.08401e-10	-0.440821	0.000130682	-2.08401e-10	-0.445864	0.000131145	-2.08401e-10	-0.445752
43962957	chr15:43962957:A:G	1.42281e-09	-2.08401e-10	-1.25229	5.82336e-05	-2.08401e-10	-1.25417	5.84362e-05	-2.08401e-10	-1.25412
43963694	chr15:43963694:T:G	1.5882e-09	-2.08401e-10	-1.14233	6.53766e-05	-2.08401e-10	-1.13846	6.5631e-05	-2.08401e-10	-1.13801
43964579	chr15:43964579:T:A	3.15881e-10	-1.86991	-0.887408	1.30856e-05	-1.85485	-0.892263	1.31305e-05	-1.85504	-0.89208
43965158	chr15:43965158:C:A	2.20089e-09	-2.08401e-10	-0.816066	9.06667e-05	-2.08401e-10	-0.811439	9.10603e-05	-2.08401e-10	-0.810537
43965262	chr15:43965262:T:C	1.72818e-09	-2.08401e-10	-1.05786	7.22953e-05	-2.08401e-10	-1.03787	7.25089e-05	-2.08401e-10	-1.03835
43965305	chr15:43965305:C:G	1.41408e-09	-2.08401e-10	-1.25844	5.79635e-05	-2.08401e-10	-1.25882	5.81645e-05	-2.08401e-10	-1.25878
43965360	chr15:43965360:G:A	1.41887e-09	-2.08401e-10	-1.25506	5.81732e-05	-2.08401e-10	-1.25521	5.83675e-05	-2.08401e-10	-1.2553
43966087	chr15:43966087:A:C	1.75176e-09	-2.08401e-10	-1.0443	7.22066e-05	-2.08401e-10	-1.0391	7.24992e-05	-2.08401e-10	-1.03848
43966318	chr15:43966318:G:C	8.73743e-10	-1.73989	-2.85769e-10	4.00428e-05	-1.62868	-2.85769e-10	4.01496e-05	-1.62945	-2.85769e-10
43966569	chr15:43966569:A:T	2.08314e-09	-2.08401e-10	-0.871051	8.5805e-05	-2.08401e-10	-0.866552	8.61724e-05	-2.08401e-10	-0.865709
43966699	chr15:43966699:C:T	4.74309e-07	5.38456	-0.827622	1.54553e-05	-1.82252	-0.758158	1.5464e-05	-1.82165	-0.761899
43966974	chr15:43966974:C:A	1.62274e-09	-2.08401e-10	-1.12081	6.68195e-05	-2.08401e-10	-1.11663	6.70822e-05	-2.08401e-10	-1.11614
43967216	chr15:43967216:C:T	7.82714e-10	-1.84991	-2.85769e-10	3.14731e-05	-1.86949	-2.85769e-10	3.15824e-05	-1.86946	-2.85769e-10
43967244	chr15:43967244:T:C	1.59113e-09	-2.08401e-10	-1.14048	6.54977e-05	-2.08401e-10	-1.13661	6.57529e-05	-2.08401e-10	-1.13616
43967482	chr15:43967482:C:T	1.41907e-09	-2.08401e-10	-1.25493	5.80162e-05	-2.08401e-10	-1.25791	5.821e-05	-2.08401e-10	-1.258
43968264	chr15:43968264:A:G	2.76694e-09	-0.587183	-2.85769e-10	0.000129812	-0.452544	-2.85769e-10	0.000130052	-0.454125	-2.85769e-10
43968957	chr15:43968957:T:C	4.15752e-09	-0.180006	-2.85769e-10	0.000120626	-0.525935	-2.85769e-10	0.000121283	-0.523934	-2.85769e-10
43969115	chr15:43969115:T:C	1.88362e-09	-2.08401e-10	-0.971728	7.74561e-05	-2.08401e-10	-0.968918	7.77785e-05	-2.08401e-10	-0.968194
43969132	chr15:43969132:G:C	1.45869e-09	-2.08401e-10	-1.22739	6.01607e-05	-2.08401e-10	-1.22161	6.03687e-05	-2.08401e-10	-1.22159
43970044	chr15:43970044:G:T	9.09898e-10	-1.69935	-2.85769e-10	3.39108e-05	-1.7949	-2.85769e-10	3.40431e-05	-1.79443	-2.85769e-10
43970258	chr15:43970258:G:A	1.03681e-09	-1.56878	-2.85769e-10	4.48708e-05	-1.51484	-2.85769e-10	4.50016e-05	-1.51536	-2.85769e-10
43970267	chr15:43970267:C:G	9.04702e-10	-1.70507	-2.85769e-10	3.37674e-05	-1.79913	-2.85769e-10	3.38988e-05	-1.79868	-2.85769e-10
43970402	chr15:43970402:G:A	1.99718e-09	-2.08401e-10	-0.913192	8.21537e-05	-2.08401e-10	-0.910037	8.25013e-05	-2.08401e-10	-0.909245
43970633	chr15:43970633:T:C	2.14395e-09	-2.08401e-10	-0.842275	8.82307e-05	-2.08401e-10	-0.838674	8.86109e-05	-2.08401e-10	-0.837804
43970677	chr15:43970677:A:C	5.82542e-07	5.28486	-0.522388	2.07228e-05	-1.86422	-0.423177	2.07213e-05	-1.86391	-0.426983
43970719	chr15:43970719:C:CAT	1.65354e-09	-2.08401e-10	-1.102	6.87623e-05	-2.08401e-10	-1.08797	6.89769e-05	-2.08401e-10	-1.08829
43971855	chr15:43971855:C:T	2.46764e-09	-2.08401e-10	-0.701663	0.000102718	-2.08401e-10	-0.686641	0.000103022	-2.08401e-10	-0.687115
43972233	chr15:43972233:C:G	1.41544e-09	-2.08401e-10	-1.25749	5.80556e-05	-2.08401e-10	-1.25723	5.82519e-05	-2.08401e-10	-1.25728
43972456	chr15:43972456:C:T	5.69144e-09	-2.08401e-10	0.134037	0.000229787	-2.08401e-10	0.118524	0.000230111	-2.08401e-10	0.116505
43972688	chr15:43972688:T:C	7.94349e-10	-0.576284	-1.25887	2.58653e-05	-0.80686	-1.25887	2.59539e-05	-0.806891	-1.25885
43972759	chr15:43972759:G:C	1.24025e-09	-0.976918	-0.412696	8.4965e-05	-0.519988	-0.356401	8.47519e-05	-0.523097	-0.359234
43973106	chr15:43973106:A:T	2.00852e-09	-2.08401e-10	-0.907526	8.30012e-05	-2.08401e-10	-0.899774	8.32566e-05	-2.08401e-10	-0.900132
43973168	chr15:43973168:G:A	1.48574e-09	-2.08401e-10	-1.20901	6.12143e-05	-2.08401e-10	-1.20425	6.14445e-05	-2.08401e-10	-1.20392
43973181	chr15:43973181:C:T	7.79675e-10	-1.8538	-2.85769e-10	3.40207e-05	-1.79166	-2.85769e-10	3.4124e-05	-1.79206	-2.85769e-10
43973311	chr15:43973311:C:T	1.74744e-09	-0.207282	-0.83949	5.54346e-05	-0.464111	-0.839314	5.54986e-05	-0.464326	-0.841375
43973426	chr15:43973426:C:T	8.45033e-07	5.10254	0.0319107	3.88169e-05	-1.86933	0.20956	3.88253e-05	-1.86945	0.206466
43973525	chr15:43973525:A:T	2.12331e-09	-2.08401e-10	-0.851948	8.73114e-05	-2.08401e-10	-0.849148	8.75117e-05	-2.08401e-10	-0.850287
43973796	chr15:43973796:G:C	1.57872e-09	-2.08401e-10	-1.14831	6.49332e-05	-2.08401e-10	-1.14527	6.5187e-05	-2.08401e-10	-1.1448
43973883	chr15:43973883:G:T	1.19615e-06	5.28884	0.193093	4.57961e-05	-1.86998	0.375547	4.58137e-05	-1.87004	0.372564
43973959	chr15:43973959:G:A	1.41661e-09	-2.08401e-10	-1.25666	5.80273e-05	-2.08401e-10	-1.25772	5.82277e-05	-2.08401e-10	-1.2577
43974220	chr15:43974220:C:A	1.60804e-09	-2.08401e-10	-1.12991	6.59943e-05	-2.08401e-10	-1.12906	6.62244e-05	-2.08401e-10	-1.12901
43974291	chr15:43974291:G:A	1.76827e-09	-2.08401e-10	-1.03493	7.09912e-05	-2.08401e-10	-1.05607	7.12459e-05	-2.08401e-10	-1.05592
43974494	chr15:43974494:C:T	1.1157e-06	5.17747	0.234837	4.78936e-05	-1.86921	0.419564	4.79076e-05	-1.86934	0.416551
43974532	chr15:43974532:G:A	0.000314959	11.0553	-2.85769e-10	3.18399e-05	-1.85791	-2.85769e-10	3.19374e-05	-1.85828	-2.85769e-10
43975566	chr15:43975566:A:G	3.22123e-09	-2.08401e-10	-0.435161	0.00013412	-2.08401e-10	-0.419895	0.00013451	-2.08401e-10	-0.420423
43976282	chr15:43976282:TG:T	1.50547e-09	-2.08401e-10	-1.19582	6.29305e-05	-2.08401e-10	-1.1766	6.32004e-05	-2.08401e-10	-1.17575
43976513	chr15:43976513:G:T	8.38036e-10	-1.78162	-2.85769e-10	3.75622e-05	-1.69263	-2.85769e-10	3.77205e-05	-1.69185	-2.85769e-10
43976726	chr15:43976726:G:A	3.03362e-10	-1.61855	-1.1792	1.58626e-05	-1.35295	-1.20172	1.59147e-05	-1.354	-1.20081
43977135	chr15:43977135:C:T	1.42962e-09	-0.359185	-0.888334	4.58395e-05	-0.604444	-0.889039	4.5898e-05	-0.604653	-0.890984
43977155	chr15:43977155:G:A	1.43338e-06	5.36304	0.299828	5.12105e-05	-1.87023	0.487547	5.12285e-05	-1.87025	0.484481
43977194	chr15:43977194:G:A	1.81429e-09	-2.08401e-10	-1.00923	7.41915e-05	-2.08401e-10	-1.01198	7.43442e-05	-2.08401e-10	-1.01335
43977401	chr15:43977401:G:A	5.13462e-07	4.90917	-0.27292	2.66755e-05	-1.80101	-0.23387	2.67227e-05	-1.802	-0.234542
43977409	chr15:43977409:G:T	1.42947e-06	5.42409	0.236046	4.79336e-05	-1.87018	0.421371	4.79549e-05	-1.87015	0.418347
43977577	chr15:43977577:A:C	6.54563e-07	2.92833	1.95071	0.000285254	-1.86208	2.19683	0.000283255	-1.86242	2.18671
43978333	chr15:43978333:A:G	1.89873e-06	5.46631	0.477707	6.17959e-05	-1.87016	0.675364	6.18111e-05	-1.87011	0.672136
43979008	chr15:43979008:A:G	3.76162e-10	-1.82148	-0.761181	1.57127e-05	-1.8613	-0.702856	1.57147e-05	-1.86164	-0.705821
43979200	chr15:43979200:G:A	1.81038e-09	-2.08401e-10	-1.01139	7.45695e-05	-2.08401e-10	-1.0069	7.48791e-05	-2.08401e-10	-1.00618
43979216	chr15:43979216:G:T	8.25341e-10	-1.79688	-2.85769e-10	3.65829e-05	-1.71905	-2.85769e-10	3.66993e-05	-1.7193	-2.85769e-10
43979521	chr15:43979521:C:T	3.11134e-09	-2.08401e-10	-0.469871	0.000129503	-2.08401e-10	-0.454927	0.00012988	-2.08401e-10	-0.455446
43980358	chr15:43980358:T:C	1.45018e-09	-2.08401e-10	-1.23324	5.92182e-05	-2.08401e-10	-1.2374	5.94264e-05	-2.08401e-10	-1.23732
43981006	chr15:43981006:C:T	1.13265e-09	-1.48037	-2.85769e-10	5.50844e-05	-1.30976	-2.85769e-10	5.52102e-05	-1.31091	-2.85769e-10
43982283	chr15:43982283:T:C	1.41361e-09	-2.08401e-10	-1.25878	5.79911e-05	-2.08401e-10	-1.25834	5.81893e-05	-2.08401e-10	-1.25836
43982777	chr15:43982777:T:C	2.08498e-09	-2.08401e-10	-0.870166	8.56591e-05	-2.08401e-10	-0.868254	8.58575e-05	-2.08401e-10	-0.86937
43982962	chr15:43982962:AC:A	5.91719e-07	2.80275	1.97536	0.000294279	-1.85615	2.22205	0.000292175	-1.8566	2.2119
43983579	chr15:43983579:C:G	2.05579e-09	-2.08401e-10	-0.884265	8.44451e-05	-2.08401e-10	-0.882528	8.46425e-05	-2.08401e-10	-0.883623
43984357	chr15:43984357:C:G	9.03104e-07	3.26243	1.93849	0.000279221	-1.87012	2.1835	0.000277358	-1.87016	2.17341
43984406	chr15:43984406:C:T	1.74755e-09	-2.08401e-10	-1.04671	7.19482e-05	-2.08401e-10	-1.04268	7.2243e-05	-2.08401e-10	-1.04202
43984414	chr15:43984414:C:T	4.03267e-09	-0.210498	-2.85769e-10	0.000203817	-0.00140668	-2.85769e-10	0.000204385	-0.00205129	-2.85769e-10
43984614	chr15:43984614:C:T	3.65204e-09	-2.08401e-10	-0.309638	0.000160309	-2.08401e-10	-0.241528	0.000160732	-2.08401e-10	-0.242321
43984947	chr15:43984947:G:A	1.33898e-09	-0.283578	-1.02944	4.28369e-05	-0.535372	-1.02586	4.29049e-05	-0.535656	-1.02742
43985058	chr15:43985058:A:C	7.74716e-10	-1.86018	-2.85769e-10	3.14504e-05	-1.87022	-2.85769e-10	3.15587e-05	-1.87021	-2.85769e-10
43985140	chr15:43985140:G:C	1.75092e-09	-2.08401e-10	-1.04479	7.2089e-05	-2.08401e-10	-1.04073	7.23846e-05	-2.08401e-10	-1.04007
43985635	chr15:43985635:A:T	1.61897e-09	-2.08401e-10	-1.12313	6.70978e-05	-2.08401e-10	-1.11248	6.73153e-05	-2.08401e-10	-1.11267
43985656	chr15:43985656:C:T	1.41741e-09	-2.08401e-10	-1.2561	5.79615e-05	-2.08401e-10	-1.25885	5.81609e-05	-2.08401e-10	-1.25885
43985963	chr15:43985963:A:G	6.44487e-07	2.92749	1.93604	0.000280821	-1.86165	2.18074	0.000278861	-1.862	2.17066
43986243	chr15:43986243:G:A	1.72917e-06	5.33338	0.51709	6.45462e-05	-1.87021	0.718967	6.45472e-05	-1.87023	0.715573
43986336	chr15:43986336:AC:A	5.23155e-09	-2.08401e-10	0.0497819	0.00021017	-2.08401e-10	0.0292872	0.000210526	-2.08401e-10	0.027551
43986601	chr15:43986601:G:A	5.13614e-09	-2.08401e-10	0.031377	0.000206367	-2.08401e-10	0.0110274	0.000206719	-2.08401e-10	0.00930357
43987499	chr15:43987499:G:C	1.41981e-09	-2.08401e-10	-1.2544	5.81415e-05	-2.08401e-10	-1.25575	5.83429e-05	-2.08401e-10	-1.25572
43987511	chr15:43987511:T:C	8.13002e-07	3.10206	1.99375	0.000296511	-1.86777	2.24122	0.000294467	-1.86795	2.23106
43987652	chr15:43987652:T:C	1.53675e-06	5.38823	0.344265	5.3713e-05	-1.87024	0.535271	5.37302e-05	-1.87023	0.532148
43987885	chr15:43987885:T:C	3.89298e-09	-2.08401e-10	-0.24575	0.000176003	-2.08401e-10	-0.148127	0.000176716	-2.08401e-10	-0.147515
43987937	chr15:43987937:G:A	8.72562e-10	-1.74125	-2.85769e-10	3.94893e-05	-1.6426	-2.85769e-10	3.96127e-05	-1.64291	-2.85769e-10
43988411	chr15:43988411:T:G	6.39004e-07	3.08846	1.76652	0.000234201	-1.86738	2.00493	0.000232664	-1.86758	1.99512
43988571	chr15:43988571:G:C	4.62546e-09	-2.08401e-10	-0.0733501	0.000186021	-2.08401e-10	-0.0927718	0.000186352	-2.08401e-10	-0.0944215
43988729	chr15:43988729:G:A	1.39918e-09	-0.0711964	-1.19784	4.80282e-05	-0.24423	-1.20261	4.7885e-05	-0.250745	-1.20251
43989067	chr15:43989067:G:A	1.00457e-09	-0.983739	-0.616623	3.45989e-05	-1.16115	-0.613656	3.46392e-05	-1.16117	-0.615903
43989370	chr15:43989370:G:A	1.80387e-09	-2.08401e-10	-1.01499	7.47681e-05	-2.08401e-10	-1.00424	7.50766e-05	-2.08401e-10	-1.00355
43989756	chr15:43989756:ACAGGGACAG:A	3.12195e-09	-2.08401e-10	-0.466467	0.000129944	-2.08401e-10	-0.451529	0.000130323	-2.08401e-10	-0.452046
43989823	chr15:43989823:G:A	7.76323e-10	-1.85811	-2.85769e-10	3.3459e-05	-1.80831	-2.85769e-10	3.35605e-05	-1.80871	-2.85769e-10
43990260	chr15:43990260:C:G	1.44621e-09	-2.08401e-10	-1.23598	5.94051e-05	-2.08401e-10	-1.23425	5.9617e-05	-2.08401e-10	-1.23412
43990431	chr15:43990431:G:T	3.11063e-09	-2.08401e-10	-0.470099	0.000129468	-2.08401e-10	-0.455196	0.000129846	-2.08401e-10	-0.455711
43990806	chr15:43990806:T:C	1.68375e-09	-2.08401e-10	-1.0839	6.93798e-05	-2.08401e-10	-1.07903	6.96599e-05	-2.08401e-10	-1.07843
43991216	chr15:43991216:C:T	1.12728e-09	-1.48512	-2.85769e-10	5.09716e-05	-1.38736	-2.85769e-10	5.11175e-05	-1.38793	-2.85769e-10
43991970	chr15:43991970:G:A	5.95305e-07	4.8056	-0.0214506	3.68919e-05	-1.85898	0.148345	3.68967e-05	-1.85941	0.145473
43992308	chr15:43992308:T:C	1.57661e-09	-2.08401e-10	-1.14965	6.51262e-05	-2.08401e-10	-1.1423	6.53807e-05	-2.08401e-10	-1.14183
43992411	chr15:43992411:C:T	1.43352e-09	-2.08401e-10	-1.24479	5.86369e-05	-2.08401e-10	-1.24727	5.88415e-05	-2.08401e-10	-1.24721
43992562	chr15:43992562:G:A	2.72487e-09	-2.08401e-10	-0.602505	0.000113323	-2.08401e-10	-0.588387	0.000113653	-2.08401e-10	-0.588907
43992665	chr15:43992665:G:A	2.57625e-09	-2.08401e-10	-0.658591	0.000103964	-2.08401e-10	-0.674588	0.000104154	-2.08401e-10	-0.676189
43992972	chr15:43992972:T:C	1.42542e-09	-2.08401e-10	-1.25046	5.834e-05	-2.08401e-10	-1.25234	5.85429e-05	-2.08401e-10	-1.2523
43993255	chr15:43993255:C:T	2.99543e-09	-2.08401e-10	-0.507839	0.000126726	-2.08401e-10	-0.476605	0.000127101	-2.08401e-10	-0.477078
43993497	chr15:43993497:T:C	2.70181e-09	-2.08401e-10	-0.611005	0.000112411	-2.08401e-10	-0.596463	0.000112739	-2.08401e-10	-0.596984
43993896	chr15:43993896:C:T	1.03599e-07	1.95692	1.07869	0.000140423	-1.6701	1.29612	0.000139743	-1.67177	1.28952
43994127	chr15:43994127:T:C	5.07665e-07	2.93868	1.68621	0.000216501	-1.86247	1.92143	0.000215078	-1.8628	1.91174
43994291	chr15:43994291:T:C	8.2578e-10	-1.79635	-2.85769e-10	3.63487e-05	-1.72547	-2.85769e-10	3.64524e-05	-1.72605	-2.85769e-10
43994304	chr15:43994304:C:A	1.68414e-09	-2.08401e-10	-1.08367	6.90149e-05	-2.08401e-10	-1.08431	6.91868e-05	-2.08401e-10	-1.08525
43994455	chr15:43994455:T:A	4.26418e-09	-2.08401e-10	-0.154676	0.000187977	-2.08401e-10	-0.0823107	0.000188463	-2.08401e-10	-0.0831578
43994601	chr15:43994601:TTTTA:T	1.74655e-09	-2.08401e-10	-1.04728	7.14351e-05	-2.08401e-10	-1.04984	7.15899e-05	-2.08401e-10	-1.05111
43995035	chr15:43995035:T:C	1.46073e-09	-2.08401e-10	-1.22599	6.02459e-05	-2.08401e-10	-1.22019	6.04564e-05	-2.08401e-10	-1.22014
43995399	chr15:43995399:A:C	6.09306e-07	4.66419	0.143203	4.41849e-05	-1.85279	0.322542	4.41814e-05	-1.85332	0.319565
43995402	chr15:43995402:G:A	2.07978e-09	-2.08401e-10	-0.872662	8.35262e-05	-2.08401e-10	-0.893469	8.38452e-05	-2.08401e-10	-0.893087
43996430	chr15:43996430:G:A	1.67633e-09	-2.08401e-10	-1.08832	6.8688e-05	-2.08401e-10	-1.08905	6.88595e-05	-2.08401e-10	-1.08999
43996976	chr15:43996976:A:G	2.03175e-09	-2.08401e-10	-0.896028	8.42241e-05	-2.08401e-10	-0.885149	8.44793e-05	-2.08401e-10	-0.885553
43997220	chr15:43997220:C:T	1.76362e-06	5.35208	0.518116	6.44796e-05	-1.87018	0.717905	6.44884e-05	-1.87021	0.71464
43997464	chr15:43997464:T:C	1.42155e-09	-2.08401e-10	-1.25318	5.83101e-05	-2.08401e-10	-1.25285	5.85128e-05	-2.08401e-10	-1.25281
43997755	chr15:43997755:T:C	8.44662e-08	2.21827	0.613159	8.184e-05	-1.72017	0.80631	8.15258e-05	-1.72162	0.800481
43997782	chr15:43997782:C:T	9.10446e-10	-0.964529	-0.734218	3.1233e-05	-1.14575	-0.731399	3.12765e-05	-1.14576	-0.733435
43997859	chr15:43997859:C:G	5.97677e-09	1.21538	-1.03243	0.000154349	0.73977	-1.01918	0.000152792	0.726803	-1.01979
43998903	chr15:43998903:A:G	8.52928e-09	-2.08401e-10	0.538579	0.000372139	-2.08401e-10	0.600639	0.000373268	-2.08401e-10	0.600238
43998989	chr15:43998989:G:A	1.85738e-09	-2.08401e-10	-0.985761	7.46578e-05	-2.08401e-10	-1.00571	7.49434e-05	-2.08401e-10	-1.00533
43999046	chr15:43999046:T:C	1.59679e-06	5.23097	0.539861	6.61123e-05	-1.86936	0.742082	6.61134e-05	-1.86947	0.738784
43999417	chr15:43999417:G:C	1.75306e-09	-2.08401e-10	-1.04356	7.16984e-05	-2.08401e-10	-1.04616	7.1853e-05	-2.08401e-10	-1.04744
43999513	chr15:43999513:T:C	2.37164e-09	-1.70231	0.960968	0.000108287	-1.55878	0.924937	0.00010905	-1.5574	0.92715
43999835	chr15:43999835:T:C	1.45748e-09	-2.08401e-10	-1.22821	5.98568e-05	-2.08401e-10	-1.22667	6.00699e-05	-2.08401e-10	-1.22655
44000610	chr15:44000610:C:T	1.88187e-09	-0.972661	-2.85769e-10	9.33717e-05	-0.782041	-2.85769e-10	9.37835e-05	-0.78107	-2.85769e-10
44000735	chr15:44000735:C:T	8.92802e-10	-1.71832	-2.85769e-10	3.33708e-05	-1.81095	-2.85769e-10	3.34998e-05	-1.81052	-2.85769e-10
44000939	chr15:44000939:C:A	8.96499e-07	5.15482	0.0387543	3.89688e-05	-1.86825	0.212379	3.89829e-05	-1.86842	0.209486
44001013	chr15:44001013:G:T	8.80287e-07	5.09177	0.083553	4.08841e-05	-1.86679	0.258901	4.08952e-05	-1.86702	0.255977
44001132	chr15:44001132:T:C	1.51318e-09	-2.08401e-10	-1.19071	6.32939e-05	-2.08401e-10	-1.17084	6.35673e-05	-2.08401e-10	-1.16996
44001670	chr15:44001670:G:A	2.0189e-09	-2.08401e-10	-0.902374	8.36879e-05	-2.08401e-10	-0.891535	8.39416e-05	-2.08401e-10	-0.891938
44001677	chr15:44001677:G:A	2.03822e-09	-2.08401e-10	-0.892848	8.4501e-05	-2.08401e-10	-0.881865	8.47567e-05	-2.08401e-10	-0.882274
44001693	chr15:44001693:G:A	2.08434e-09	-2.08401e-10	-0.870472	8.64494e-05	-2.08401e-10	-0.85907	8.67096e-05	-2.08401e-10	-0.859494
44001795	chr15:44001795:A:G	1.4207e-09	-2.08401e-10	-1.25378	5.81724e-05	-2.08401e-10	-1.25522	5.8374e-05	-2.08401e-10	-1.25519
44002274	chr15:44002274:A:G	7.55971e-07	4.97864	0.0444419	3.9352e-05	-1.86565	0.219572	3.93583e-05	-1.86592	0.216572
44003059	chr15:44003059:C:T	2.09323e-06	6.1191	-0.0775565	3.54394e-05	-1.83995	0.0891444	3.54837e-05	-1.83925	0.0862662
44003468	chr15:44003468:A:G	1.50972e-09	-2.08401e-10	-1.193	6.31289e-05	-2.08401e-10	-1.17345	6.34008e-05	-2.08401e-10	-1.17258
44004526	chr15:44004526:A:G	1.57263e-06	5.79702	-0.0414418	3.60717e-05	-1.85883	0.125715	3.61104e-05	-1.85841	0.122927
44004804	chr15:44004804:T:C	1.42003e-09	-2.08401e-10	-1.25425	5.81493e-05	-2.08401e-10	-1.25562	5.83508e-05	-2.08401e-10	-1.25559
44004857	chr15:44004857:T:C	1.42003e-09	-2.08401e-10	-1.25425	5.81493e-05	-2.08401e-10	-1.25562	5.83508e-05	-2.08401e-10	-1.25559
44005001	chr15:44005001:G:C	2.23887e-09	-2.08401e-10	-0.798952	9.29527e-05	-2.08401e-10	-0.786538	9.32292e-05	-2.08401e-10	-0.786999
44005325	chr15:44005325:G:T	3.0985e-09	-2.08401e-10	-0.474007	0.00013528	-2.08401e-10	-0.41128	0.000135648	-2.08401e-10	-0.411995
44005433	chr15:44005433:T:C	1.74438e-09	-2.08401e-10	-1.04853	7.12642e-05	-2.08401e-10	-1.05224	7.15195e-05	-2.08401e-10	-1.05209
44006623	chr15:44006623:C:T	3.36013e-09	-2.08401e-10	-0.392946	0.000147182	-2.08401e-10	-0.326961	0.000147576	-2.08401e-10	-0.327714
44006642	chr15:44006642:A:G	3.26391e-09	-2.08401e-10	-0.421998	0.000142794	-2.08401e-10	-0.357226	0.000143179	-2.08401e-10	-0.357964
44007228	chr15:44007228:A:G	8.77512e-10	-1.73559	-2.85769e-10	3.91056e-05	-1.65236	-2.85769e-10	3.92449e-05	-1.65224	-2.85769e-10
44007779	chr15:44007779:G:T	2.17714e-09	-2.08401e-10	-0.826914	9.03492e-05	-2.08401e-10	-0.814947	9.06192e-05	-2.08401e-10	-0.815393
44007871	chr15:44007871:C:T	2.25381e-09	-2.08401e-10	-0.792305	9.35707e-05	-2.08401e-10	-0.779912	9.38491e-05	-2.08401e-10	-0.780371
44007886	chr15:44007886:C:T	2.29553e-09	-2.08401e-10	-0.773963	9.53339e-05	-2.08401e-10	-0.761243	9.56163e-05	-2.08401e-10	-0.761716
44007887	chr15:44007887:AC:A	1.4211e-09	-2.08401e-10	-1.2535	5.81866e-05	-2.08401e-10	-1.25497	5.83883e-05	-2.08401e-10	-1.25494
44008226	chr15:44008226:G:C	2.2742e-09	-2.08401e-10	-0.783298	9.44376e-05	-2.08401e-10	-0.77069	9.47177e-05	-2.08401e-10	-0.771158
44008632	chr15:44008632:C:T	1.68276e-09	-2.08401e-10	-1.08449	6.96425e-05	-2.08401e-10	-1.07525	6.9923e-05	-2.08401e-10	-1.07467
44008726	chr15:44008726:A:G	1.42026e-09	-2.08401e-10	-1.25408	5.82969e-05	-2.08401e-10	-1.25308	5.84955e-05	-2.08401e-10	-1.25311
44008903	chr15:44008903:G:A	1.7897e-09	-2.08401e-10	-1.02288	7.22309e-05	-2.08401e-10	-1.03876	7.25005e-05	-2.08401e-10	-1.03847
44009093	chr15:44009093:T:G	1.57036e-09	-2.08401e-10	-1.15362	6.60289e-05	-2.08401e-10	-1.12854	6.6328e-05	-2.08401e-10	-1.12745
44009372	chr15:44009372:T:C	5.37783e-09	-2.08401e-10	0.0773592	0.000238426	-2.08401e-10	0.155428	0.000238948	-2.08401e-10	0.154186
44009670	chr15:44009670:C:T	1.17827e-09	-1.44088	-2.85769e-10	5.36346e-05	-1.33643	-2.85769e-10	5.37867e-05	-1.33703	-2.85769e-10
44010306	chr15:44010306:ACAAT:A	3.12571e-09	-2.08401e-10	-0.465263	0.000136522	-2.08401e-10	-0.402146	0.000136892	-2.08401e-10	-0.402867
44010600	chr15:44010600:G:A	4.54191e-09	-2.08401e-10	-0.0915772	0.000182637	-2.08401e-10	-0.111131	0.000182964	-2.08401e-10	-0.112771
44011607	chr15:44011607:A:C	2.52606e-09	-2.08401e-10	-0.678266	0.000108833	-2.08401e-10	-0.628814	0.00010911	-2.08401e-10	-0.6297
44011611	chr15:44011611:A:G	3.0877e-09	-2.08401e-10	-0.477501	0.000134787	-2.08401e-10	-0.414935	0.000135154	-2.08401e-10	-0.415648
44012352	chr15:44012352:A:C	2.65399e-09	-2.08401e-10	-0.62886	0.000114697	-2.08401e-10	-0.576333	0.000114986	-2.08401e-10	-0.577249
44012438	chr15:44012438:T:C	9.78185e-07	3.20498	2.07579	0.000318974	-1.86882	2.3153	0.000316827	-1.86896	2.30525
44012945	chr15:44012945:T:TA	2.59634e-08	1.55861	0.0931523	0.000685063	1.03307	0.177815	0.000677451	1.02115	0.175123
44013024	chr15:44013024:C:A	1.8886e-09	-0.969088	-2.85769e-10	6.669e-05	-1.11857	-2.85769e-10	6.69726e-05	-1.11778	-2.85769e-10
44013242	chr15:44013242:A:T	0.000363801	11.1994	-2.85769e-10	3.16925e-05	-1.86255	-2.85769e-10	3.1792e-05	-1.86284	-2.85769e-10
44013582	chr15:44013582:G:C	0.000438893	11.3871	-2.85769e-10	3.15691e-05	-1.86645	-2.85769e-10	3.16711e-05	-1.86666	-2.85769e-10
44014610	chr15:44014610:G:A	9.03505e-09	-2.08401e-10	0.596186	0.000405805	-2.08401e-10	0.687244	0.000406638	-2.08401e-10	0.685863
44014644	chr15:44014644:G:A	3.2436e-09	-2.08401e-10	-0.428243	0.000132408	-2.08401e-10	-0.432741	0.000132933	-2.08401e-10	-0.432212
44015385	chr15:44015385:T:C	2.96975e-10	-1.83107	-0.987965	6.53342e-05	-0.247511	-0.891602	6.44465e-05	-0.260324	-0.895899
44015432	chr15:44015432:G:A	1.95449e-09	-2.08401e-10	-0.934795	7.98707e-05	-2.08401e-10	-0.93822	8.01705e-05	-2.08401e-10	-0.937904
44015973	chr15:44015973:G:A	1.58241e-09	-2.08401e-10	-1.14598	6.44622e-05	-2.08401e-10	-1.15255	6.46956e-05	-2.08401e-10	-1.15237
44016338	chr15:44016338:A:G	1.26906e-06	5.39005	0.151052	4.3729e-05	-1.87024	0.329619	4.37512e-05	-1.87022	0.326676
44016707	chr15:44016707:A:G	4.78529e-07	3.66787	0.897924	0.000107333	-1.80282	1.16013	0.000107112	-1.80389	1.1557
44017189	chr15:44017189:T:C	1.68986e-06	5.62216	0.205311	4.64264e-05	-1.86801	0.387253	4.64557e-05	-1.86782	0.384258
44017715	chr15:44017715:C:T	7.98408e-10	-1.83006	-2.85769e-10	3.19891e-05	-1.85323	-2.85769e-10	3.20788e-05	-1.85386	-2.85769e-10
44017863	chr15:44017863:C:T	3.64122e-09	-2.08401e-10	-0.312606	0.000146437	-2.08401e-10	-0.332035	0.000146644	-2.08401e-10	-0.334053
44018008	chr15:44018008:T:A	1.41697e-06	5.45826	0.193092	4.57587e-05	-1.86996	0.374709	4.57824e-05	-1.86988	0.371721
44018592	chr15:44018592:G:A	4.1517e-08	1.73142	0.389755	7.20599e-05	-1.61713	0.576	7.17639e-05	-1.61901	0.570332
44019797	chr15:44019797:A:G	4.40963e-09	-2.08401e-10	-0.121136	0.000194629	-2.08401e-10	-0.0475343	0.000195128	-2.08401e-10	-0.0484051
44019827	chr15:44019827:G:A	1.05647e-09	-1.55	-2.85769e-10	4.69607e-05	-1.46932	-2.85769e-10	4.71048e-05	-1.46968	-2.85769e-10
44019988	chr15:44019988:A:G	5.05704e-09	-2.08401e-10	0.0158548	0.0002033	-2.08401e-10	-0.00394479	0.000203649	-2.08401e-10	-0.00566153
44020385	chr15:44020385:T:C	4.89762e-07	2.87708	1.71192	0.000223286	-1.86012	1.94994	0.000221797	-1.8605	1.9402
44020857	chr15:44020857:T:C	5.50432e-07	2.92377	1.782	0.000237702	-1.86044	2.01283	0.000236149	-1.86082	2.00322
44021086	chr15:44021086:A:G	4.44247e-09	-2.08401e-10	-0.113715	0.000185594	-2.08401e-10	-0.0950689	0.000186115	-2.08401e-10	-0.0956918
44021276	chr15:44021276:T:C	2.88014e-09	-2.08401e-10	-0.547088	0.00011761	-2.08401e-10	-0.551259	0.00011807	-2.08401e-10	-0.55078
44021697	chr15:44021697:A:G	2.01401e-09	-2.08401e-10	-0.904796	8.58156e-05	-2.08401e-10	-0.866429	8.61778e-05	-2.08401e-10	-0.865646
44021855	chr15:44021855:G:A	2.10746e-09	-2.08401e-10	-0.859443	8.63989e-05	-2.08401e-10	-0.859654	8.65725e-05	-2.08401e-10	-0.861077
44022104	chr15:44022104:T:C	7.90001e-10	-1.84065	-2.85769e-10	3.44351e-05	-1.77955	-2.85769e-10	3.45348e-05	-1.78009	-2.85769e-10
44022139	chr15:44022139:T:A	2.47118e-10	-1.86823	-1.13458	1.00555e-05	-1.86507	-1.14544	1.00777e-05	-1.86504	-1.14669
44022763	chr15:44022763:A:G	1.48995e-09	-2.08401e-10	-1.20618	6.21525e-05	-2.08401e-10	-1.18904	6.24157e-05	-2.08401e-10	-1.18824
44023495	chr15:44023495:T:C	3.16401e-08	1.8495	-2.85769e-10	0.0011402	1.72033	-2.85769e-10	0.00113638	1.71354	-2.85769e-10
44024126	chr15:44024126:TTTTG:T	1.43883e-09	-2.08401e-10	-1.24109	5.88353e-05	-2.08401e-10	-1.24389	5.9041e-05	-2.08401e-10	-1.24383
44024335	chr15:44024335:G:C	2.66719e-09	0.628868	-1.25277	8.79519e-05	0.412643	-1.25448	8.75996e-05	0.405164	-1.25445
44024597	chr15:44024597:TC:T	2.06965e-09	-2.08401e-10	-0.877544	8.83446e-05	-2.08401e-10	-0.837384	8.86018e-05	-2.08401e-10	-0.837907
44025535	chr15:44025535:C:A	8.74265e-10	-0.639995	-1.0993	2.90497e-05	-0.85348	-1.09614	2.91133e-05	-0.853553	-1.09731
44025579	chr15:44025579:T:C	3.53954e-09	-2.08401e-10	-0.340928	0.000142362	-2.08401e-10	-0.360254	0.000142567	-2.08401e-10	-0.362246
44026064	chr15:44026064:G:A	2.07615e-09	-2.08401e-10	-0.87441	8.50884e-05	-2.08401e-10	-0.874939	8.52607e-05	-2.08401e-10	-0.876345
44026145	chr15:44026145:T:C	7.6696e-10	-1.87025	-2.85769e-10	3.17456e-05	-1.86087	-2.85769e-10	3.18517e-05	-1.86097	-2.85769e-10
44026155	chr15:44026155:A:T	2.27038e-09	-2.08401e-10	-0.78498	9.42991e-05	-2.08401e-10	-0.772158	9.45796e-05	-2.08401e-10	-0.772618
44026273	chr15:44026273:A:G	1.18885e-06	5.40435	0.0714603	4.01895e-05	-1.87024	0.245215	4.0213e-05	-1.87022	0.242349
44026289	chr15:44026289:T:C	1.58932e-09	-2.08401e-10	-1.14162	6.56613e-05	-2.08401e-10	-1.13412	6.59187e-05	-2.08401e-10	-1.13364
44026537	chr15:44026537:T:C	7.74077e-10	-1.86101	-2.85769e-10	3.14766e-05	-1.86939	-2.85769e-10	3.15835e-05	-1.86942	-2.85769e-10
44026989	chr15:44026989:A:G	1.42268e-09	-2.08401e-10	-1.25238	5.82417e-05	-2.08401e-10	-1.25403	5.84438e-05	-2.08401e-10	-1.25399
44027179	chr15:44027179:C:T	1.58543e-06	5.48615	0.27753	4.99816e-05	-1.86994	0.462968	5.00043e-05	-1.86987	0.459916
44027604	chr15:44027604:G:T	1.43078e-09	-2.08401e-10	-1.24671	5.85354e-05	-2.08401e-10	-1.249	5.87394e-05	-2.08401e-10	-1.24895
44028258	chr15:44028258:T:C	8.38571e-10	-0.85782	-0.923161	2.85667e-05	-1.04611	-0.920279	2.86174e-05	-1.04612	-0.921921
44028575	chr15:44028575:C:T	2.02836e-09	-2.08401e-10	-0.897696	8.40156e-05	-2.08401e-10	-0.887626	8.42702e-05	-2.08401e-10	-0.888031
44028748	chr15:44028748:T:C	4.86028e-09	-2.08401e-10	-0.0238298	0.000205729	-2.08401e-10	0.00793279	0.000206259	-2.08401e-10	0.00707549
44029776	chr15:44029776:C:T	3.48616e-09	-2.08401e-10	-0.356125	0.000144991	-2.08401e-10	-0.341961	0.000145407	-2.08401e-10	-0.342524
44029980	chr15:44029980:T:C	1.72041e-09	-2.08401e-10	-1.06237	7.10117e-05	-2.08401e-10	-1.05578	7.12419e-05	-2.08401e-10	-1.05598
44030432	chr15:44030432:T:C	1.44103e-09	-2.08401e-10	-1.23957	5.88458e-05	-2.08401e-10	-1.24371	5.90456e-05	-2.08401e-10	-1.24375
44030610	chr15:44030610:T:C	2.35138e-09	-2.08401e-10	-0.749925	0.00010671	-2.08401e-10	-0.648512	0.000106897	-2.08401e-10	-0.650191
44031843	chr15:44031843:T:C	9.20424e-10	-1.68785	-2.85769e-10	3.99607e-05	-1.63073	-2.85769e-10	4.00718e-05	-1.63139	-2.85769e-10
44031916	chr15:44031916:G:C	7.69825e-10	-1.86652	-2.85769e-10	3.14826e-05	-1.8692	-2.85769e-10	3.15898e-05	-1.86923	-2.85769e-10
44031985	chr15:44031985:T:TACTGGTACTAAA	4.51096e-05	9.11193	-2.85769e-10	4.71708e-05	-1.46485	-2.85769e-10	4.74045e-05	-1.46334	-2.85769e-10
44032097	chr15:44032097:G:A	2.00655e-09	-2.08401e-10	-0.908511	8.31364e-05	-2.08401e-10	-0.898146	8.33885e-05	-2.08401e-10	-0.898548
44032680	chr15:44032680:A:G	1.9883e-09	-2.08401e-10	-0.917647	8.23337e-05	-2.08401e-10	-0.907849	8.25841e-05	-2.08401e-10	-0.908242
44032786	chr15:44032786:C:G	8.40659e-10	-0.843198	-0.935297	2.85969e-05	-1.03262	-0.932713	2.86485e-05	-1.03264	-0.934318
44032979	chr15:44032979:T:C	1.51053e-09	-2.08401e-10	-1.19247	6.22382e-05	-2.08401e-10	-1.18766	6.24409e-05	-2.08401e-10	-1.18784
44033282	chr15:44033282:T:C	7.64949e-10	-0.76439	-1.10848	2.58058e-05	-0.962326	-1.1057	2.58632e-05	-0.962402	-1.10684
44033722	chr15:44033722:T:C	3.49823e-09	-2.08401e-10	-0.352667	0.000140726	-2.08401e-10	-0.371815	0.00014093	-2.08401e-10	-0.373797
44034176	chr15:44034176:C:T	1.41658e-09	-2.08401e-10	-1.25668	5.81147e-05	-2.08401e-10	-1.25621	5.83186e-05	-2.08401e-10	-1.25614
44034260	chr15:44034260:G:A	1.43181e-09	-2.08401e-10	-1.24599	5.85728e-05	-2.08401e-10	-1.24836	5.8777e-05	-2.08401e-10	-1.24831
44034372	chr15:44034372:T:C	1.88249e-09	-0.972328	-2.85769e-10	9.2745e-05	-0.788775	-2.85769e-10	9.31536e-05	-0.787809	-2.85769e-10
44034572	chr15:44034572:C:T	1.41734e-09	-2.08401e-10	-1.25615	5.81486e-05	-2.08401e-10	-1.25563	5.83531e-05	-2.08401e-10	-1.25555
44034883	chr15:44034883:C:G	4.2163e-09	-2.08401e-10	-0.165968	0.00017363	-2.08401e-10	-0.1617	0.000174253	-2.08401e-10	-0.161549
44034981	chr15:44034981:C:G	8.36604e-07	5.28102	-0.156599	3.1565e-05	-1.86998	0.00339868	3.15866e-05	-1.87004	0.000715123
44035711	chr15:44035711:G:C	3.62213e-09	-2.08401e-10	-0.317865	0.000145709	-2.08401e-10	-0.337019	0.000145915	-2.08401e-10	-0.339035
44035775	chr15:44035775:T:A	2.16068e-09	-2.08401e-10	-0.834504	9.05096e-05	-2.08401e-10	-0.813173	9.07812e-05	-2.08401e-10	-0.813607
44035872	chr15:44035872:G:T	7.12541e-07	5.06113	-0.0972197	3.3717e-05	-1.86694	0.0663116	3.37327e-05	-1.86717	0.0635755
44035914	chr15:44035914:C:T	9.86441e-09	1.89918	-1.21517	0.000237629	1.36304	-1.21096	0.000234958	1.34851	-1.21116
44036376	chr15:44036376:G:C	1.9341e-09	-2.08401e-10	-0.945282	8.01276e-05	-2.08401e-10	-0.935009	8.03723e-05	-2.08401e-10	-0.93539
44037058	chr15:44037058:G:A	1.38519e-06	5.41698	0.211691	4.65943e-05	-1.87023	0.393074	4.66159e-05	-1.8702	0.390084
44037098	chr15:44037098:A:T	8.40426e-07	5.04768	0.0813025	4.08512e-05	-1.8676	0.258908	4.08611e-05	-1.86781	0.255925
44037234	chr15:44037234:G:A	2.16131e-09	-2.08401e-10	-0.834211	8.96823e-05	-2.08401e-10	-0.822355	8.99516e-05	-2.08401e-10	-0.822788
44037407	chr15:44037407:T:C	7.99539e-10	-1.82865	-2.85769e-10	3.48284e-05	-1.76819	-2.85769e-10	3.49365e-05	-1.76853	-2.85769e-10
44038092	chr15:44038092:T:C	3.53542e-07	2.71376	1.54931	0.00019013	-1.85109	1.78017	0.000188885	-1.85162	1.77069
44038271	chr15:44038271:C:T	1.79597e-09	-2.08401e-10	-1.01938	7.34293e-05	-2.08401e-10	-1.02231	7.37012e-05	-2.08401e-10	-1.02204
44039515	chr15:44039515:T:C	7.69192e-10	-1.86734	-2.85769e-10	3.1455e-05	-1.87007	-2.85769e-10	3.15635e-05	-1.87006	-2.85769e-10
44039533	chr15:44039533:G:C	1.76043e-09	-2.08401e-10	-1.03937	7.2687e-05	-2.08401e-10	-1.03247	7.29135e-05	-2.08401e-10	-1.03279
44040042	chr15:44040042:T:C	6.90542e-10	-0.829057	-1.14615	2.32761e-05	-1.02376	-1.14745	2.33361e-05	-1.02368	-1.14838
44040048	chr15:44040048:A:C	1.42108e-09	-2.08401e-10	-1.25351	5.81849e-05	-2.08401e-10	-1.255	5.83866e-05	-2.08401e-10	-1.25497
44040829	chr15:44040829:T:A	2.28889e-09	-2.08401e-10	-0.776857	9.50845e-05	-2.08401e-10	-0.763864	9.53669e-05	-2.08401e-10	-0.764328
44041133	chr15:44041133:C:T	1.46012e-09	-2.08401e-10	-1.22641	5.96007e-05	-2.08401e-10	-1.23096	5.98146e-05	-2.08401e-10	-1.23081
44041405	chr15:44041405:T:C	1.42913e-09	-2.08401e-10	-1.24786	5.84739e-05	-2.08401e-10	-1.25005	5.86776e-05	-2.08401e-10	-1.25
44041990	chr15:44041990:A:G	1.68632e-06	5.60002	0.22536	4.74043e-05	-1.86845	0.408538	4.74319e-05	-1.86828	0.405513
44042178	chr15:44042178:C:A	8.41129e-10	-1.77794	-2.85769e-10	3.31711e-05	-1.81695	-2.85769e-10	3.32729e-05	-1.81732	-2.85769e-10
44042994	chr15:44042994:A:G	1.53113e-06	5.52807	0.200764	4.61169e-05	-1.86936	0.381908	4.61435e-05	-1.86923	0.378929
44043723	chr15:44043723:T:C	7.69835e-10	-1.86651	-2.85769e-10	3.14826e-05	-1.8692	-2.85769e-10	3.15898e-05	-1.86923	-2.85769e-10
44043846	chr15:44043846:A:G	6.71313e-08	2.00025	0.601479	8.44918e-05	-1.6746	0.792628	8.41505e-05	-1.67625	0.786797
44044474	chr15:44044474:T:C	7.84739e-10	-0.829031	-1.0183	2.65768e-05	-1.02441	-1.01418	2.66284e-05	-1.02447	-1.01561
44045668	chr15:44045668:G:A	2.09984e-09	-2.08401e-10	-0.863063	8.42201e-05	-2.08401e-10	-0.885195	8.45311e-05	-2.08401e-10	-0.884939
44045801	chr15:44045801:T:G	2.20451e-09	-2.08401e-10	-0.814421	9.03574e-05	-2.08401e-10	-0.814856	9.05307e-05	-2.08401e-10	-0.81637
44046065	chr15:44046065:T:A	2.99496e-07	2.54624	1.55094	0.000192787	-1.84004	1.783	0.000191499	-1.84071	1.77353
44046593	chr15:44046593:G:A	3.07783e-09	-2.08401e-10	-0.480701	0.000134122	-2.08401e-10	-0.419877	0.000134488	-2.08401e-10	-0.420587
44046752	chr15:44046752:G:C	7.49038e-10	-0.752237	-1.14165	2.50589e-05	-0.954387	-1.14301	2.51233e-05	-0.954305	-1.14396
44046931	chr15:44046931:AT:A	4.60723e-09	-0.0772995	-2.85769e-10	0.000233863	0.136106	-2.85769e-10	0.000234514	0.135457	-2.85769e-10
44046943	chr15:44046943:A:G	3.02921e-09	-2.08401e-10	-0.496625	0.00013193	-2.08401e-10	-0.436361	0.00013229	-2.08401e-10	-0.437066
44047285	chr15:44047285:G:C	2.3313e-09	-2.08401e-10	-0.758501	0.000100342	-2.08401e-10	-0.710044	0.000100794	-2.08401e-10	-0.708982
44047324	chr15:44047324:A:G	1.94918e-09	-2.08401e-10	-0.937518	7.8411e-05	-2.08401e-10	-0.956665	7.87082e-05	-2.08401e-10	-0.956312
44047341	chr15:44047341:G:A	1.50229e-09	-2.08401e-10	-1.19793	6.12331e-05	-2.08401e-10	-1.20394	6.14563e-05	-2.08401e-10	-1.20373
44047381	chr15:44047381:C:G	1.51311e-09	-2.08401e-10	-1.19076	6.1686e-05	-2.08401e-10	-1.19657	6.19094e-05	-2.08401e-10	-1.19639
44047400	chr15:44047400:C:T	3.22765e-08	1.59737	0.272041	6.55588e-05	-1.58769	0.452008	6.52965e-05	-1.58967	0.446551
44047756	chr15:44047756:C:T	4.52789e-09	-0.0946689	-2.85769e-10	0.000235015	0.141019	-2.85769e-10	0.000235698	0.140492	-2.85769e-10
44048424	chr15:44048424:A:C	1.17371e-09	-1.44476	-2.85769e-10	4.1613e-05	-1.59022	-2.85769e-10	4.175e-05	-1.59036	-2.85769e-10
44048433	chr15:44048433:A:G	2.2981e-09	-2.08401e-10	-0.772842	9.19633e-05	-2.08401e-10	-0.797239	9.2307e-05	-2.08401e-10	-0.796939
44048447	chr15:44048447:T:C	8.78219e-08	2.87038	-2.85769e-10	0.00244436	2.48291	-2.85769e-10	0.00245297	2.483	-2.85769e-10
44048517	chr15:44048517:A:T	2.49867e-09	-2.08401e-10	-0.689167	0.000103927	-2.08401e-10	-0.67494	0.000104232	-2.08401e-10	-0.675444
44048562	chr15:44048562:A:G	1.41651e-09	-2.08401e-10	-1.25673	5.81832e-05	-2.08401e-10	-1.25503	5.83842e-05	-2.08401e-10	-1.25501
44048927	chr15:44048927:G:T	1.51468e-09	-2.08401e-10	-1.18972	6.17138e-05	-2.08401e-10	-1.19612	6.19399e-05	-2.08401e-10	-1.19589
44050676	chr15:44050676:C:G	1.54622e-06	5.34704	0.391597	5.59732e-05	-1.86973	0.575974	5.6e-05	-1.86964	0.572927
44051391	chr15:44051391:G:A	3.92095e-09	-2.08401e-10	-0.238593	0.000157087	-2.08401e-10	-0.261831	0.000157329	-2.08401e-10	-0.263719
44051678	chr15:44051678:G:A	1.07002e-09	-1.53725	-2.85769e-10	4.8278e-05	-1.44165	-2.85769e-10	4.84375e-05	-1.44179	-2.85769e-10
44051818	chr15:44051818:T:G	6.63982e-09	1.48765	-1.19949	0.000166358	0.991864	-1.19635	0.000164792	0.979167	-1.19654
44051946	chr15:44051946:A:G	8.40279e-10	-0.681284	-1.09766	2.79344e-05	-0.895188	-1.09358	2.79956e-05	-0.895254	-1.09476
44052223	chr15:44052223:C:T	1.42019e-09	-2.08401e-10	-1.25413	5.87852e-05	-2.08401e-10	-1.24474	5.89763e-05	-2.08401e-10	-1.24492
44052738	chr15:44052738:A:G	1.99044e-09	-2.08401e-10	-0.916571	8.25499e-05	-2.08401e-10	-0.905226	8.28017e-05	-2.08401e-10	-0.905611
44054548	chr15:44054548:T:G	1.42944e-09	-2.08401e-10	-1.24764	5.84856e-05	-2.08401e-10	-1.24985	5.86893e-05	-2.08401e-10	-1.2498
44054563	chr15:44054563:C:T	3.06449e-07	2.78747	1.33266	0.000151179	-1.85675	1.55658	0.000150256	-1.85719	1.54747
44054984	chr15:44054984:A:C	1.91972e-09	-2.08401e-10	-0.952745	7.95661e-05	-2.08401e-10	-0.94204	7.981e-05	-2.08401e-10	-0.94241
44055852	chr15:44055852:G:A	1.44431e-09	-2.08401e-10	-1.23729	5.92018e-05	-2.08401e-10	-1.23768	5.9398e-05	-2.08401e-10	-1.2378
44056202	chr15:44056202:T:C	6.86322e-07	3.18534	1.74108	0.000226104	-1.86896	1.97133	0.000224696	-1.8691	1.96179
44056228	chr15:44056228:G:A	1.42965e-09	-2.08401e-10	-1.2475	5.84931e-05	-2.08401e-10	-1.24972	5.86969e-05	-2.08401e-10	-1.24967
44056336	chr15:44056336:C:T	2.60911e-09	-2.08401e-10	-0.645918	0.000112983	-2.08401e-10	-0.591394	0.000113298	-2.08401e-10	-0.59204
44056374	chr15:44056374:C:G	1.62735e-09	-2.08401e-10	-1.11797	6.72094e-05	-2.08401e-10	-1.11082	6.74227e-05	-2.08401e-10	-1.11108
44056790	chr15:44056790:C:A	1.60402e-09	-2.08401e-10	-1.13241	6.56891e-05	-2.08401e-10	-1.1337	6.58498e-05	-2.08401e-10	-1.13468
44057002	chr15:44057002:T:A	1.57945e-09	-2.08401e-10	-1.14785	6.42598e-05	-2.08401e-10	-1.1557	6.4499e-05	-2.08401e-10	-1.15541
44057528	chr15:44057528:G:A	1.94369e-09	-2.08401e-10	-0.940338	8.05718e-05	-2.08401e-10	-0.92948	8.08186e-05	-2.08401e-10	-0.929852
44057760	chr15:44057760:A:C	1.85128e-09	-2.08401e-10	-0.989048	7.58951e-05	-2.08401e-10	-0.989277	7.60666e-05	-2.08401e-10	-0.99045
44057867	chr15:44057867:A:G	5.70971e-07	3.31309	1.42932	0.000164913	-1.87018	1.65697	0.000163958	-1.87014	1.64769
44058765	chr15:44058765:G:A	1.59682e-09	-2.08401e-10	-1.13691	6.49505e-05	-2.08401e-10	-1.145	6.51919e-05	-2.08401e-10	-1.14472
44058802	chr15:44058802:G:A	1.53288e-09	-2.08401e-10	-1.17778	6.3171e-05	-2.08401e-10	-1.17278	6.33765e-05	-2.08401e-10	-1.17297
44060078	chr15:44060078:A:G	1.41357e-09	-2.08401e-10	-1.25881	5.79905e-05	-2.08401e-10	-1.25835	5.81889e-05	-2.08401e-10	-1.25836
44061718	chr15:44061718:G:T	5.80073e-09	-2.08401e-10	0.153058	0.000233014	-2.08401e-10	0.132468	0.000233393	-2.08401e-10	0.130664
44062746	chr15:44062746:A:G	1.41427e-09	-2.08401e-10	-1.25832	5.79958e-05	-2.08401e-10	-1.25826	5.81959e-05	-2.08401e-10	-1.25824
44063164	chr15:44063164:C:G	0.000530531	11.5767	-2.85769e-10	3.14776e-05	-1.86935	-2.85769e-10	3.15826e-05	-1.86945	-2.85769e-10
44064155	chr15:44064155:G:A	1.53418e-09	-2.08401e-10	-1.17693	6.28411e-05	-2.08401e-10	-1.17802	6.30071e-05	-2.08401e-10	-1.17881
44064265	chr15:44064265:G:A	2.88806e-07	2.84193	1.2189	0.000133319	-1.85759	1.43171	0.000132548	-1.85802	1.42291
44064567	chr15:44064567:C:T	2.43416e-09	-2.08401e-10	-0.715324	0.000105045	-2.08401e-10	-0.664238	0.000105342	-2.08401e-10	-0.664849
44066397	chr15:44066397:T:G	1.53247e-09	-2.08401e-10	-1.17805	6.45728e-05	-2.08401e-10	-1.15084	6.48636e-05	-2.08401e-10	-1.14977
44066561	chr15:44066561:G:A	1.48261e-09	-2.08401e-10	-1.21112	6.05105e-05	-2.08401e-10	-1.21581	6.07247e-05	-2.08401e-10	-1.21571
44066825	chr15:44066825:A:T	1.53799e-09	-2.08401e-10	-1.17445	6.33281e-05	-2.08401e-10	-1.1703	6.35008e-05	-2.08401e-10	-1.17101
44068442	chr15:44068442:G:A	1.63799e-09	-2.08401e-10	-1.11145	6.756e-05	-2.08401e-10	-1.10561	6.77298e-05	-2.08401e-10	-1.10653
44069135	chr15:44069135:C:A	1.41359e-09	-2.08401e-10	-1.2588	5.79621e-05	-2.08401e-10	-1.25884	5.81608e-05	-2.08401e-10	-1.25885
44069344	chr15:44069344:G:A	1.95913e-09	-2.08401e-10	-0.932427	8.12051e-05	-2.08401e-10	-0.921651	8.14534e-05	-2.08401e-10	-0.922028
44069831	chr15:44069831:C:T	1.6969e-09	-1.07612	-2.85769e-10	6.14119e-05	-1.20103	-2.85769e-10	6.16757e-05	-1.20017	-2.85769e-10
44070671	chr15:44070671:A:G	5.96656e-10	-0.91231	-1.20903	2.03155e-05	-1.09798	-1.20927	2.03735e-05	-1.09794	-1.20989
44071394	chr15:44071394:T:C	1.66104e-09	-2.08401e-10	-1.09748	6.74534e-05	-2.08401e-10	-1.10719	6.76994e-05	-2.08401e-10	-1.10698
44071541	chr15:44071541:G:A	0.000550375	11.6134	-2.85769e-10	3.14519e-05	-1.87017	-2.85769e-10	3.15591e-05	-1.8702	-2.85769e-10
44072011	chr15:44072011:G:A	8.97328e-10	-1.71326	-2.85769e-10	4.08112e-05	-1.60967	-2.85769e-10	4.09295e-05	-1.61021	-2.85769e-10
44072067	chr15:44072067:T:C	7.8332e-10	-1.84914	-2.85769e-10	3.1509e-05	-1.86836	-2.85769e-10	3.16187e-05	-1.86831	-2.85769e-10
44072592	chr15:44072592:G:A	3.14973e-09	-2.08401e-10	-0.45761	0.000131189	-2.08401e-10	-0.441991	0.000131573	-2.08401e-10	-0.442495
44072703	chr15:44072703:T:A	2.83997e-06	6.08184	0.264781	5.04211e-05	-1.847	0.448781	5.04724e-05	-1.84638	0.44575
44073252	chr15:44073252:T:C	1.64371e-09	-2.08401e-10	-1.10797	6.94976e-05	-2.08401e-10	-1.07734	6.98323e-05	-2.08401e-10	-1.07596
44073748	chr15:44073748:G:T	1.91229e-08	1.5144	-0.16844	3.77061e-05	-1.66044	-0.0283624	3.76196e-05	-1.66197	-0.0325628
44073780	chr15:44073780:C:T	8.93753e-10	-1.71725	-2.85769e-10	4.05813e-05	-1.61532	-2.85769e-10	4.06993e-05	-1.61585	-2.85769e-10
44073973	chr15:44073973:A:C	1.41344e-09	-2.08401e-10	-1.2589	5.79619e-05	-2.08401e-10	-1.25884	5.81608e-05	-2.08401e-10	-1.25885
44074060	chr15:44074060:T:A	4.30043e-07	3.51151	0.947449	0.00010139	-1.86636	1.16671	0.000100891	-1.86612	1.1581
44074400	chr15:44074400:T:C	2.01569e-09	-2.08401e-10	-0.903966	8.35939e-05	-2.08401e-10	-0.892659	8.3848e-05	-2.08401e-10	-0.893053
44074685	chr15:44074685:T:C	3.21927e-09	-2.08401e-10	-0.435772	0.000140594	-2.08401e-10	-0.37275	0.000140973	-2.08401e-10	-0.373493
44074909	chr15:44074909:G:C	1.29582e-09	-1.34578	-2.85769e-10	5.96862e-05	-1.22953	-2.85769e-10	5.98396e-05	-1.23039	-2.85769e-10
44075008	chr15:44075008:C:A	1.43886e-09	-2.08401e-10	-1.24108	5.87671e-05	-2.08401e-10	-1.24505	5.89669e-05	-2.08401e-10	-1.24508
44075092	chr15:44075092:A:C	3.65775e-07	3.51442	0.782677	8.52666e-05	-1.86639	0.993544	8.48743e-05	-1.86615	0.98526
44075263	chr15:44075263:T:C	1.96757e-09	-2.08401e-10	-0.928129	8.15666e-05	-2.08401e-10	-0.917209	8.18156e-05	-2.08401e-10	-0.917591
44075866	chr15:44075866:G:A	2.18609e-10	-1.86652	-1.25887	9.66089e-06	-1.79232	-1.25822	9.68547e-06	-1.79313	-1.25831
44077104	chr15:44077104:T:G	2.42169e-09	-2.08401e-10	-0.720458	0.000100398	-2.08401e-10	-0.709491	0.000100706	-2.08401e-10	-0.709853
44077566	chr15:44077566:T:C	1.44102e-09	-2.08401e-10	-1.23958	5.88896e-05	-2.08401e-10	-1.24296	5.90956e-05	-2.08401e-10	-1.2429
44077702	chr15:44077702:G:A	1.4926e-09	-2.08401e-10	-1.20441	6.14242e-05	-2.08401e-10	-1.20082	6.16005e-05	-2.08401e-10	-1.20139
44078137	chr15:44078137:A:G	1.78794e-09	-2.08401e-10	-1.02386	7.2109e-05	-2.08401e-10	-1.04045	7.23696e-05	-2.08401e-10	-1.04027
44078435	chr15:44078435:T:C	2.05754e-09	-2.08401e-10	-0.883415	8.53508e-05	-2.08401e-10	-0.87186	8.56097e-05	-2.08401e-10	-0.872261
44078638	chr15:44078638:TAA:T	4.27227e-10	-1.22383	-1.23153	1.51081e-05	-1.37891	-1.22449	1.51157e-05	-1.3816	-1.22472
44079157	chr15:44079157:G:A	1.59364e-09	-2.08401e-10	-1.1389	6.5844e-05	-2.08401e-10	-1.13134	6.61024e-05	-2.08401e-10	-1.13085
44079765	chr15:44079765:T:C	1.90999e-09	-2.08401e-10	-0.95783	7.87486e-05	-2.08401e-10	-0.952368	7.90497e-05	-2.08401e-10	-0.951982
44081196	chr15:44081196:A:C	1.81596e-09	-2.08401e-10	-1.00831	7.31925e-05	-2.08401e-10	-1.02554	7.34574e-05	-2.08401e-10	-1.02535
44081689	chr15:44081689:A:G	2.32636e-09	-0.346678	-0.413944	0.000169387	0.173311	-0.359753	0.000168934	0.169829	-0.362382
44082144	chr15:44082144:G:A	1.46521e-09	-2.08401e-10	-1.22293	5.98002e-05	-2.08401e-10	-1.22762	6.00109e-05	-2.08401e-10	-1.22753
44082202	chr15:44082202:G:A	2.67424e-09	-2.08401e-10	-0.621261	0.000107255	-2.08401e-10	-0.643422	0.000107661	-2.08401e-10	-0.643075
44082216	chr15:44082216:A:G	9.10045e-10	-1.69919	-2.85769e-10	3.3793e-05	-1.79838	-2.85769e-10	3.39251e-05	-1.7979	-2.85769e-10
44082555	chr15:44082555:T:C	8.3935e-10	-1.78005	-2.85769e-10	3.73521e-05	-1.69824	-2.85769e-10	3.74644e-05	-1.69867	-2.85769e-10
44082762	chr15:44082762:A:C	1.88107e-09	-2.08401e-10	-0.973084	8.0439e-05	-2.08401e-10	-0.931129	8.08585e-05	-2.08401e-10	-0.929359
44083726	chr15:44083726:T:C	0.000633674	11.7544	-2.85769e-10	3.1456e-05	-1.87004	-2.85769e-10	3.15657e-05	-1.86999	-2.85769e-10
44083910	chr15:44083910:C:A	1.52162e-09	-2.08401e-10	-1.18515	6.26537e-05	-2.08401e-10	-1.18101	6.28277e-05	-2.08401e-10	-1.18166
44084428	chr15:44084428:T:A	7.65054e-10	-0.832105	-1.04063	2.5936e-05	-1.02539	-1.0376	2.59899e-05	-1.02542	-1.03893
44084508	chr15:44084508:T:C	1.59845e-08	1.1667	-2.85769e-10	0.000587925	1.05797	-2.85769e-10	0.000586863	1.05273	-2.85769e-10
44085148	chr15:44085148:C:A	2.72249e-09	-2.08401e-10	-0.603377	0.000109968	-2.08401e-10	-0.618443	0.000110161	-2.08401e-10	-0.62012
44085201	chr15:44085201:A:G	5.39473e-10	-1.02029	-1.2018	1.8585e-05	-1.19418	-1.20209	1.86373e-05	-1.19414	-1.20275
44085249	chr15:44085249:T:C	2.08932e-09	-2.08401e-10	-0.868087	8.67e-05	-2.08401e-10	-0.856175	8.69623e-05	-2.08401e-10	-0.856584
44085552	chr15:44085552:T:C	1.71865e-09	-2.08401e-10	-1.06339	7.10577e-05	-2.08401e-10	-1.05514	7.12812e-05	-2.08401e-10	-1.05543
44085557	chr15:44085557:G:A	7.72448e-10	-1.86312	-2.85769e-10	3.14634e-05	-1.8698	-2.85769e-10	3.1572e-05	-1.86979	-2.85769e-10
44085676	chr15:44085676:T:C	2.03597e-09	-2.08401e-10	-0.893952	8.44549e-05	-2.08401e-10	-0.882411	8.47116e-05	-2.08401e-10	-0.882806
44086645	chr15:44086645:C:T	1.64327e-06	5.7556	0.043917	3.92886e-05	-1.86132	0.213629	3.93259e-05	-1.86094	0.210762
44086921	chr15:44086921:A:G	1.64423e-09	-2.08401e-10	-1.10765	6.67818e-05	-2.08401e-10	-1.1172	6.70266e-05	-2.08401e-10	-1.11697
44087179	chr15:44087179:T:C	2.04158e-09	-2.08401e-10	-0.891202	8.38612e-05	-2.08401e-10	-0.889466	8.40294e-05	-2.08401e-10	-0.890892
44087354	chr15:44087354:G:A	2.70897e-09	-2.08401e-10	-0.608358	0.000112905	-2.08401e-10	-0.592079	0.000113235	-2.08401e-10	-0.592593
44088026	chr15:44088026:T:C	9.88274e-10	-1.61672	-2.85769e-10	3.62447e-05	-1.72834	-2.85769e-10	3.6389e-05	-1.72779	-2.85769e-10
44088354	chr15:44088354:T:A	2.07231e-09	-2.08401e-10	-0.876262	8.32014e-05	-2.08401e-10	-0.897365	8.35072e-05	-2.08401e-10	-0.897126
44088706	chr15:44088706:G:A	1.07354e-06	5.53208	-0.158287	3.15627e-05	-1.86731	0.000655381	3.15932e-05	-1.86709	-0.00203102
44088753	chr15:44088753:G:A	1.48368e-09	-2.08401e-10	-1.2104	6.05289e-05	-2.08401e-10	-1.21551	6.07483e-05	-2.08401e-10	-1.21532
44088961	chr15:44088961:C:T	9.0614e-10	-1.70349	-2.85769e-10	4.17373e-05	-1.58723	-2.85769e-10	4.19209e-05	-1.58627	-2.85769e-10
44089209	chr15:44089209:C:T	1.57612e-09	-2.08401e-10	-1.14996	6.49961e-05	-2.08401e-10	-1.1443	6.52051e-05	-2.08401e-10	-1.14452
44090200	chr15:44090200:A:C	1.29457e-08	0.955836	-2.85769e-10	0.000474547	0.843732	-2.85769e-10	0.000473388	0.837856	-2.85769e-10
44090311	chr15:44090311:G:A	4.75521e-09	-2.08401e-10	-0.0456846	0.000201621	-2.08401e-10	-0.0122399	0.00020213	-2.08401e-10	-0.0131494
44090362	chr15:44090362:C:A	1.41398e-09	-2.08401e-10	-1.25852	5.80133e-05	-2.08401e-10	-1.25796	5.82118e-05	-2.08401e-10	-1.25797
44090387	chr15:44090387:T:G	7.69337e-10	-1.86715	-2.85769e-10	3.14774e-05	-1.86936	-2.85769e-10	3.15867e-05	-1.86932	-2.85769e-10
44091322	chr15:44091322:A:G	3.16368e-09	-2.08401e-10	-0.45319	0.000131773	-2.08401e-10	-0.437545	0.000132161	-2.08401e-10	-0.438042
44091349	chr15:44091349:T:C	3.61965e-10	-1.36617	-1.25496	1.1496e-05	-1.64	-1.23663	1.14798e-05	-1.64378	-1.23768
44091476	chr15:44091476:C:T	1.80388e-09	-2.08401e-10	-1.01499	7.40605e-05	-2.08401e-10	-1.01375	7.42283e-05	-2.08401e-10	-1.01491
44091726	chr15:44091726:T:TA	1.41343e-09	-2.08401e-10	-1.2589	5.79631e-05	-2.08401e-10	-1.25882	5.8162e-05	-2.08401e-10	-1.25883
44092120	chr15:44092120:G:A	8.68629e-10	-1.74577	-2.85769e-10	3.80378e-05	-1.68005	-2.85769e-10	3.81577e-05	-1.68033	-2.85769e-10
44093024	chr15:44093024:C:T	6.38468e-09	-2.08401e-10	0.248975	0.000301721	-2.08401e-10	0.390873	0.000302994	-2.08401e-10	0.391655
44093056	chr15:44093056:C:T	3.8517e-10	-1.82936	-0.729633	1.58304e-05	-1.86179	-0.694904	1.59193e-05	-1.86177	-0.692755
44093666	chr15:44093666:G:A	3.60545e-08	2.79155	-0.811446	1.53169e-05	-1.86225	-0.727415	1.52999e-05	-1.8626	-0.731619
44093734	chr15:44093734:G:A	1.97646e-09	-2.08401e-10	-0.923617	8.03624e-05	-2.08401e-10	-0.932082	8.06702e-05	-2.08401e-10	-0.93169
44093862	chr15:44093862:A:G	4.32862e-10	-1.29554	-1.14673	1.51748e-05	-1.45317	-1.14582	1.52399e-05	-1.45329	-1.14485
44093886	chr15:44093886:G:A	1.69592e-09	-2.08401e-10	-1.0767	7.23528e-05	-2.08401e-10	-1.03707	7.27107e-05	-2.08401e-10	-1.03557
44093918	chr15:44093918:A:T	3.85355e-10	-1.3009	-1.25761	1.35191e-05	-1.4566	-1.25792	1.35662e-05	-1.45664	-1.25784
44094043	chr15:44094043:A:G	3.20826e-09	-2.08401e-10	-0.439197	0.000139927	-2.08401e-10	-0.377509	0.000140302	-2.08401e-10	-0.378265
44094315	chr15:44094315:G:A	1.53329e-09	-2.08401e-10	-1.17751	6.31361e-05	-2.08401e-10	-1.17334	6.3342e-05	-2.08401e-10	-1.17351
44094489	chr15:44094489:G:A	3.51663e-10	-1.39327	-1.25674	1.25401e-05	-1.53256	-1.25714	1.25843e-05	-1.53259	-1.25702
44094848	chr15:44094848:A:G	9.35123e-10	-1.672	-2.85769e-10	3.50078e-05	-1.76306	-2.85769e-10	3.51409e-05	-1.76269	-2.85769e-10
44094954	chr15:44094954:T:C	1.48749e-09	-2.08401e-10	-1.20784	6.1309e-05	-2.08401e-10	-1.2027	6.15126e-05	-2.08401e-10	-1.20282
44095020	chr15:44095020:C:T	1.43406e-09	-2.08401e-10	-1.24442	5.90124e-05	-2.08401e-10	-1.24088	5.92208e-05	-2.08401e-10	-1.24079
44095049	chr15:44095049:A:G	8.53302e-10	-1.76357	-2.85769e-10	3.46092e-05	-1.77451	-2.85769e-10	3.47352e-05	-1.77431	-2.85769e-10
44095185	chr15:44095185:C:G	6.26684e-10	-1.7406	-0.331643	2.86752e-05	-1.61686	-0.34574	2.88444e-05	-1.61569	-0.344454
44095420	chr15:44095420:G:A	1.42204e-09	-2.08401e-10	-1.25283	5.83788e-05	-2.08401e-10	-1.25168	5.85762e-05	-2.08401e-10	-1.25173
44096602	chr15:44096602:C:T	8.64371e-10	-1.75068	-2.85769e-10	3.50454e-05	-1.76198	-2.85769e-10	3.51735e-05	-1.76177	-2.85769e-10
44096618	chr15:44096618:G:T	2.27509e-09	-2.08401e-10	-0.782905	9.6291e-05	-2.08401e-10	-0.751255	9.68174e-05	-2.08401e-10	-0.749233
44096749	chr15:44096749:G:A	8.16652e-10	-1.80747	-2.85769e-10	3.6153e-05	-1.73087	-2.85769e-10	3.62617e-05	-1.7313	-2.85769e-10
44096809	chr15:44096809:G:A	2.28925e-09	-2.08401e-10	-0.776703	9.26803e-05	-2.08401e-10	-0.789473	9.30508e-05	-2.08401e-10	-0.788914
44097672	chr15:44097672:T:C	3.02408e-06	6.77253	-0.363093	2.70368e-05	-1.79967	-0.221758	2.70948e-05	-1.7986	-0.224112
44097699	chr15:44097699:G:A	1.84674e-07	3.78296	-0.169299	3.11234e-05	-1.85793	-0.0227405	3.10613e-05	-1.8575	-0.0285929
44097738	chr15:44097738:A:G	1.67576e-09	-2.08401e-10	-1.08866	6.82435e-05	-2.08401e-10	-1.09555	6.84974e-05	-2.08401e-10	-1.09526
44098088	chr15:44098088:T:C	2.32293e-07	3.9351	-0.0920306	3.40119e-05	-1.85095	0.0590284	3.39455e-05	-1.85042	0.0531121
44098298	chr15:44098298:G:A	2.15197e-09	-2.08401e-10	-0.83854	8.93218e-05	-2.08401e-10	-0.826383	8.95168e-05	-2.08401e-10	-0.827632
44098767	chr15:44098767:A:G	7.6765e-10	-1.86935	-2.85769e-10	3.15706e-05	-1.8664	-2.85769e-10	3.16771e-05	-1.86646	-2.85769e-10
44099017	chr15:44099017:A:G	7.63478e-08	2.73037	-2.85769e-10	0.00278346	2.61282	-2.85769e-10	0.00278087	2.60846	-2.85769e-10
44099215	chr15:44099215:C:A	2.11586e-09	-2.08401e-10	-0.855463	8.77866e-05	-2.08401e-10	-0.84372	8.79804e-05	-2.08401e-10	-0.844945
44099374	chr15:44099374:T:C	2.20113e-09	-2.08401e-10	-0.815954	9.13754e-05	-2.08401e-10	-0.803652	9.15718e-05	-2.08401e-10	-0.804936
44100115	chr15:44100115:A:G	3.95187e-10	-1.30872	-1.2246	1.39002e-05	-1.46261	-1.22412	1.39541e-05	-1.4627	-1.22358
44100783	chr15:44100783:G:A	1.55483e-09	-2.08401e-10	-1.16356	6.56797e-05	-2.08401e-10	-1.13384	6.59805e-05	-2.08401e-10	-1.1327
44101106	chr15:44101106:G:A	1.46636e-09	-2.08401e-10	-1.22214	6.03921e-05	-2.08401e-10	-1.21777	6.05936e-05	-2.08401e-10	-1.21787
44101187	chr15:44101187:A:C	2.1115e-09	-2.08401e-10	-0.857528	8.76065e-05	-2.08401e-10	-0.845774	8.78004e-05	-2.08401e-10	-0.846993
44101354	chr15:44101354:A:T	1.44009e-09	-2.08401e-10	-1.24022	5.92872e-05	-2.08401e-10	-1.23624	5.94972e-05	-2.08401e-10	-1.23613
44102896	chr15:44102896:C:T	1.43e-09	-2.08401e-10	-1.24725	5.88239e-05	-2.08401e-10	-1.24408	5.9031e-05	-2.08401e-10	-1.244
44103110	chr15:44103110:T:C	1.41678e-09	-2.08401e-10	-1.25654	5.80226e-05	-2.08401e-10	-1.2578	5.82207e-05	-2.08401e-10	-1.25782
44103216	chr15:44103216:C:T	3.69025e-09	-2.08401e-10	-0.29923	0.000146225	-2.08401e-10	-0.333481	0.000146854	-2.08401e-10	-0.332619
44103716	chr15:44103716:T:C	8.2706e-10	-1.7948	-2.85769e-10	3.63707e-05	-1.72487	-2.85769e-10	3.64747e-05	-1.72544	-2.85769e-10
44103837	chr15:44103837:G:T	2.75306e-06	6.76137	-0.445827	2.4736e-05	-1.80004	-0.310329	2.47906e-05	-1.79897	-0.312621
44104540	chr15:44104540:T:A	1.52276e-09	-2.08401e-10	-1.1844	6.29595e-05	-2.08401e-10	-1.17614	6.31408e-05	-2.08401e-10	-1.17669
44105962	chr15:44105962:G:A	1.67161e-09	-2.08401e-10	-1.09114	6.83454e-05	-2.08401e-10	-1.09405	6.85897e-05	-2.08401e-10	-1.09392
44106000	chr15:44106000:T:C	7.82868e-10	-1.84972	-2.85769e-10	3.43348e-05	-1.78247	-2.85769e-10	3.44385e-05	-1.78288	-2.85769e-10
44106002	chr15:44106002:C:T	7.69147e-10	-1.8674	-2.85769e-10	3.21169e-05	-1.84925	-2.85769e-10	3.22225e-05	-1.84939	-2.85769e-10
44106107	chr15:44106107:C:T	9.85906e-09	-2.08401e-10	0.683465	0.000414934	-2.08401e-10	0.70949	0.000416602	-2.08401e-10	0.710072
44106704	chr15:44106704:A:G	1.01134e-09	-0.38016	-1.21349	3.27725e-05	-0.614582	-1.21446	3.28674e-05	-0.614532	-1.21504
44106848	chr15:44106848:C:T	8.43868e-10	-1.77469	-2.85769e-10	3.34123e-05	-1.8097	-2.85769e-10	3.35369e-05	-1.80941	-2.85769e-10
44106904	chr15:44106904:C:T	1.70817e-09	-2.08401e-10	-1.0695	7.24094e-05	-2.08401e-10	-1.03629	7.27633e-05	-2.08401e-10	-1.03485
44107342	chr15:44107342:T:C	3.09293e-07	3.97609	0.153274	4.41557e-05	-1.8476	0.316689	4.40437e-05	-1.84702	0.310145
44107430	chr15:44107430:G:A	3.22397e-07	3.94798	0.222875	4.74384e-05	-1.84942	0.390224	4.73099e-05	-1.84887	0.383531
44107445	chr15:44107445:T:C	5.10378e-09	-2.08401e-10	0.0250551	0.000215731	-2.08401e-10	0.0554046	0.000216399	-2.08401e-10	0.0550646
44107910	chr15:44107910:A:T	1.44155e-09	-2.08401e-10	-1.23921	5.93535e-05	-2.08401e-10	-1.23512	5.95639e-05	-2.08401e-10	-1.23501
44108253	chr15:44108253:C:T	1.33962e-09	-1.79484	0.482298	5.99866e-05	-1.69694	0.472435	6.0348e-05	-1.69599	0.47406
44108364	chr15:44108364:G:A	1.59715e-09	-2.08401e-10	-1.1367	6.61878e-05	-2.08401e-10	-1.12613	6.63683e-05	-2.08401e-10	-1.12684
44108450	chr15:44108450:G:A	1.93449e-07	3.73267	-0.0725831	3.42373e-05	-1.86123	0.0759203	3.41637e-05	-1.86087	0.0699762
44108579	chr15:44108579:A:G	1.44063e-09	-2.08401e-10	-1.23985	5.93116e-05	-2.08401e-10	-1.23582	5.95218e-05	-2.08401e-10	-1.23572
44108618	chr15:44108618:C:G	1.51787e-09	-2.08401e-10	-1.18762	6.26184e-05	-2.08401e-10	-1.18157	6.2825e-05	-2.08401e-10	-1.18171
44108797	chr15:44108797:C:T	3.13809e-09	-0.461312	-2.85769e-10	0.000109609	-0.621709	-2.85769e-10	0.000110095	-0.620719	-2.85769e-10
44109016	chr15:44109016:AAAAT:A	2.36606e-09	-2.08401e-10	-0.743699	8.99088e-05	-2.08401e-10	-0.819833	9.03277e-05	-2.08401e-10	-0.818615
44109204	chr15:44109204:T:C	7.66957e-10	-1.87025	-2.85769e-10	3.18616e-05	-1.85723	-2.85769e-10	3.19671e-05	-1.85735	-2.85769e-10
44111087	chr15:44111087:C:G	4.0002e-06	6.93382	-0.244642	3.11317e-05	-1.7855	-0.0949033	3.11981e-05	-1.78433	-0.0973727
44112545	chr15:44112545:C:G	2.51778e-09	-2.08401e-10	-0.681547	0.000108779	-2.08401e-10	-0.629308	0.000109083	-2.08401e-10	-0.629953
44112688	chr15:44112688:A:G	7.46469e-09	-2.08401e-10	0.405258	0.000305576	-2.08401e-10	0.40357	0.000305983	-2.08401e-10	0.401471
44112716	chr15:44112716:C:T	1.43555e-09	-2.08401e-10	-1.24338	5.90797e-05	-2.08401e-10	-1.23974	5.92886e-05	-2.08401e-10	-1.23964
44112747	chr15:44112747:C:T	2.28888e-09	-2.08401e-10	-0.776863	9.16502e-05	-2.08401e-10	-0.80065	9.20034e-05	-2.08401e-10	-0.800233
44113504	chr15:44113504:T:C	1.44212e-09	-2.08401e-10	-1.23881	5.93677e-05	-2.08401e-10	-1.23488	5.95784e-05	-2.08401e-10	-1.23477
44113768	chr15:44113768:A:C	3.08881e-09	-2.08401e-10	-0.477139	0.000127172	-2.08401e-10	-0.473089	0.000127676	-2.08401e-10	-0.472562
44113823	chr15:44113823:A:C	4.92132e-06	7.22537	-0.328962	2.9363e-05	-1.75373	-0.185165	2.94345e-05	-1.75236	-0.187533
44114119	chr15:44114119:G:A	1.71324e-07	3.68325	-0.144619	3.18176e-05	-1.86164	0.00302935	3.175e-05	-1.86128	-0.00288445
44114438	chr15:44114438:C:T	7.90436e-08	2.76507	-2.85769e-10	0.00238633	2.45888	-2.85769e-10	0.00239466	2.45894	-2.85769e-10
44114489	chr15:44114489:A:G	1.51121e-09	-2.08401e-10	-1.19201	6.1973e-05	-2.08401e-10	-1.19193	6.21887e-05	-2.08401e-10	-1.19189
44114692	chr15:44114692:C:T	1.41489e-09	-2.08401e-10	-1.25788	5.80801e-05	-2.08401e-10	-1.25681	5.82816e-05	-2.08401e-10	-1.25677
44115451	chr15:44115451:G:A	1.02528e-09	-1.57996	-2.85769e-10	4.77874e-05	-1.45187	-2.85769e-10	4.79974e-05	-1.45091	-2.85769e-10
44115836	chr15:44115836:C:T	1.42222e-09	-2.08401e-10	-1.2527	5.81901e-05	-2.08401e-10	-1.25491	5.83877e-05	-2.08401e-10	-1.25495
44116228	chr15:44116228:G:T	5.5001e-10	-1.10753	-1.09522	2.34472e-05	-1.08796	-1.07592	2.3494e-05	-1.08918	-1.07613
44116459	chr15:44116459:T:C	1.43352e-09	-2.08401e-10	-1.24479	5.8978e-05	-2.08401e-10	-1.24147	5.91863e-05	-2.08401e-10	-1.24137
44117341	chr15:44117341:C:T	3.90526e-07	4.23608	0.126486	4.35039e-05	-1.83032	0.284545	4.34113e-05	-1.82956	0.278224
44117550	chr15:44117550:G:C	1.45478e-09	-2.08401e-10	-1.23007	5.98051e-05	-2.08401e-10	-1.22754	6.00036e-05	-2.08401e-10	-1.22766
44117672	chr15:44117672:C:T	3.58035e-07	4.14256	0.133147	4.34932e-05	-1.83762	0.291593	4.33967e-05	-1.83693	0.285254
44117884	chr15:44117884:T:C	4.39886e-07	4.42656	0.0550288	4.10352e-05	-1.81328	0.209086	4.09601e-05	-1.81238	0.202916
44118739	chr15:44118739:A:G	3.54727e-07	4.07876	0.187662	4.58318e-05	-1.84273	0.349074	4.57222e-05	-1.84209	0.342619
44119412	chr15:44119412:C:A	1.49019e-09	-2.08401e-10	-1.20602	6.14232e-05	-2.08401e-10	-1.20084	6.16271e-05	-2.08401e-10	-1.20096
44119695	chr15:44119695:A:G	1.75719e-09	-2.08401e-10	-1.04121	7.30874e-05	-2.08401e-10	-1.02697	7.32695e-05	-2.08401e-10	-1.02792
44120225	chr15:44120225:T:C	1.47628e-09	-2.08401e-10	-1.2154	6.08226e-05	-2.08401e-10	-1.21067	6.10251e-05	-2.08401e-10	-1.21077
44120400	chr15:44120400:C:T	4.00759e-07	4.19213	0.19631	4.66603e-05	-1.83398	0.358241	4.65523e-05	-1.83325	0.351768
44120422	chr15:44120422:C:A	4.06902e-06	6.92965	-0.223413	3.18465e-05	-1.78537	-0.0723298	3.19133e-05	-1.7842	-0.0748375
44120437	chr15:44120437:A:T	4.61341e-06	7.06168	-0.229885	3.20673e-05	-1.77161	-0.0791809	3.21378e-05	-1.77035	-0.0816791
44120486	chr15:44120486:A:C	1.83705e-09	-2.08401e-10	-0.996765	7.76557e-05	-2.08401e-10	-0.966344	7.78949e-05	-2.08401e-10	-0.966698
44120488	chr15:44120488:G:GATAAGGAAGA	9.108e-10	-1.69836	-2.85769e-10	3.55427e-05	-1.74789	-2.85769e-10	3.56606e-05	-1.74801	-2.85769e-10
44121155	chr15:44121155:TG:T	3.57573e-07	4.1997	0.074715	4.10668e-05	-1.83355	0.230118	4.09829e-05	-1.83282	0.223912
44121282	chr15:44121282:GA:G	9.10845e-08	3.20266	-0.295796	2.67442e-05	-1.86857	-0.163747	2.66984e-05	-1.86841	-0.169047
44122172	chr15:44122172:C:T	4.30263e-06	6.94352	-0.181461	3.33429e-05	-1.78426	-0.0275233	3.34115e-05	-1.78308	-0.030076
44122178	chr15:44122178:C:G	3.79026e-07	4.18879	0.143888	4.4137e-05	-1.83439	0.30306	4.40397e-05	-1.83367	0.296702
44122418	chr15:44122418:C:T	3.38043e-07	4.0446	0.173646	4.50748e-05	-1.84475	0.334442	4.49674e-05	-1.84414	0.328017
44122435	chr15:44122435:G:A	3.29165e-09	-2.08401e-10	-0.413536	0.000130686	-2.08401e-10	-0.44583	0.000131241	-2.08401e-10	-0.445027
44122724	chr15:44122724:C:A	3.57676e-07	4.11508	0.159621	4.46287e-05	-1.83982	0.319571	4.45261e-05	-1.83916	0.313175
44122902	chr15:44122902:A:T	1.51708e-09	-2.08401e-10	-1.18814	6.26563e-05	-2.08401e-10	-1.18096	6.28842e-05	-2.08401e-10	-1.18076
44123073	chr15:44123073:A:G	3.9525e-07	4.25743	0.117157	4.31553e-05	-1.82859	0.274763	4.30652e-05	-1.82781	0.268467
44123688	chr15:44123688:T:A	3.10384e-07	3.92941	0.203475	4.64245e-05	-1.85065	0.369847	4.62998e-05	-1.85011	0.363192
44124040	chr15:44124040:G:A	3.01719e-10	-1.71757	-1.08562	1.15138e-05	-1.79443	-1.08066	1.15335e-05	-1.79459	-1.08221
44124156	chr15:44124156:C:A	1.45806e-09	-2.08401e-10	-1.22782	6.0082e-05	-2.08401e-10	-1.22292	6.02965e-05	-2.08401e-10	-1.22279
44124332	chr15:44124332:T:C	2.21616e-09	-2.08401e-10	-0.809149	8.87898e-05	-2.08401e-10	-0.832357	8.91163e-05	-2.08401e-10	-0.832116
44124383	chr15:44124383:T:C	2.10936e-09	-2.08401e-10	-0.85854	8.46865e-05	-2.08401e-10	-0.879672	8.50116e-05	-2.08401e-10	-0.879271
44124814	chr15:44124814:A:T	3.60332e-07	4.099	0.183102	4.56803e-05	-1.84129	0.344329	4.55725e-05	-1.84064	0.337887
44124870	chr15:44124870:C:T	4.32323e-08	1.53677	0.624893	7.47552e-05	-1.8106	0.806187	7.44178e-05	-1.81137	0.799007
44125177	chr15:44125177:C:T	1.59775e-09	-2.08401e-10	-1.13633	6.53533e-05	-2.08401e-10	-1.13882	6.55139e-05	-2.08401e-10	-1.1398
44125178	chr15:44125178:G:A	3.58163e-07	4.13421	0.141853	4.38414e-05	-1.83873	0.300678	4.3743e-05	-1.83805	0.294323
44125408	chr15:44125408:C:T	4.1729e-07	4.28714	0.141717	4.43533e-05	-1.82704	0.300599	4.42588e-05	-1.82625	0.294245
44125537	chr15:44125537:C:A	3.37382e-07	4.03334	0.182948	4.54657e-05	-1.84586	0.344187	4.5356e-05	-1.84526	0.337745
44125869	chr15:44125869:C:T	3.23639e-09	-2.08401e-10	-0.430466	0.000131816	-2.08401e-10	-0.437226	0.000132086	-2.08401e-10	-0.438609
44126011	chr15:44126011:C:A	1.47553e-09	-2.08401e-10	-1.21591	6.07901e-05	-2.08401e-10	-1.2112	6.09925e-05	-2.08401e-10	-1.21131
44126835	chr15:44126835:TA:T	7.67343e-10	-1.86975	-2.85769e-10	3.22251e-05	-1.84588	-2.85769e-10	3.2328e-05	-1.84612	-2.85769e-10
44127152	chr15:44127152:G:A	3.25634e-10	-1.50252	-1.22439	1.31704e-05	-1.55181	-1.18885	1.31342e-05	-1.55625	-1.19058
44127261	chr15:44127261:C:T	3.43321e-07	4.05285	0.18089	4.54294e-05	-1.84448	0.342008	4.53207e-05	-1.84387	0.33557
44127566	chr15:44127566:T:C	1.69977e-09	-2.08401e-10	-1.07443	7.17142e-05	-2.08401e-10	-1.04594	7.20596e-05	-2.08401e-10	-1.04457
44128046	chr15:44128046:G:A	4.35172e-08	1.47568	0.692547	8.12287e-05	-1.80339	0.882025	8.08326e-05	-1.80421	0.87453
44128309	chr15:44128309:G:C	8.39393e-09	-2.08401e-10	0.522583	0.000343718	-2.08401e-10	0.521193	0.000344152	-2.08401e-10	0.519025
44130040	chr15:44130040:C:G	3.95281e-08	1.45367	0.618414	7.49788e-05	-1.80097	0.799548	7.46368e-05	-1.8018	0.792379
44130605	chr15:44130605:A:T	1.41504e-09	-2.08401e-10	-1.25777	5.80569e-05	-2.08401e-10	-1.25721	5.8255e-05	-2.08401e-10	-1.25723
44130901	chr15:44130901:G:A	7.8532e-10	-1.84659	-2.85769e-10	3.15635e-05	-1.86663	-2.85769e-10	3.16738e-05	-1.86657	-2.85769e-10
44131631	chr15:44131631:G:A	3.9462e-08	1.39431	0.676099	8.04537e-05	-1.79074	0.859797	8.00735e-05	-1.79164	0.852525
44131648	chr15:44131648:T:C	3.79741e-08	1.35615	0.675834	8.10261e-05	-1.78376	0.859905	8.06408e-05	-1.7847	0.852642
44131701	chr15:44131701:T:C	1.49469e-09	-2.08401e-10	-1.20301	6.12915e-05	-2.08401e-10	-1.20299	6.15047e-05	-2.08401e-10	-1.20294
44132118	chr15:44132118:T:G	3.66537e-08	1.41529	0.581295	7.26499e-05	-1.79353	0.760557	7.23203e-05	-1.79441	0.753458
44132392	chr15:44132392:G:T	4.92173e-09	-2.08401e-10	-0.0112656	0.00020397	-2.08401e-10	-0.000654157	0.000204283	-2.08401e-10	-0.00255179
44132633	chr15:44132633:T:G	2.2142e-09	-2.08401e-10	-0.810033	9.00482e-05	-2.08401e-10	-0.818284	9.02817e-05	-2.08401e-10	-0.819124
44132864	chr15:44132864:TCTC:T	4.91389e-10	-1.15184	-1.1636	1.76715e-05	-1.295	-1.15168	1.76732e-05	-1.29794	-1.15207
44133359	chr15:44133359:A:G	3.83342e-08	1.47703	0.564387	7.07377e-05	-1.80217	0.742517	7.04228e-05	-1.80299	0.735453
44134362	chr15:44134362:C:T	3.03922e-09	-2.08401e-10	-0.493325	0.000132331	-2.08401e-10	-0.433323	0.000132689	-2.08401e-10	-0.434047
44134392	chr15:44134392:A:G	3.85421e-08	1.38165	0.665181	7.97671e-05	-1.78784	0.848326	7.93907e-05	-1.78875	0.841076
44134511	chr15:44134511:T:C	1.49784e-09	-2.08401e-10	-1.2009	6.17499e-05	-2.08401e-10	-1.19554	6.19545e-05	-2.08401e-10	-1.19566
44134518	chr15:44134518:A:G	1.381e-07	2.98591	0.337147	5.50187e-05	-1.83065	0.519691	5.50121e-05	-1.83129	0.516784
44134583	chr15:44134583:G:C	3.90105e-09	-2.08401e-10	-0.243679	0.000158784	-2.08401e-10	-0.251084	0.000159084	-2.08401e-10	-0.252625
44135138	chr15:44135138:A:G	1.61161e-09	-2.08401e-10	-1.12769	6.68221e-05	-2.08401e-10	-1.1166	6.70023e-05	-2.08401e-10	-1.11733
44135151	chr15:44135151:C:A	7.29443e-09	-2.08401e-10	0.382185	0.000298699	-2.08401e-10	0.380807	0.000299102	-2.08401e-10	0.378724
44135227	chr15:44135227:T:C	1.49745e-09	-2.08401e-10	-1.20116	6.1733e-05	-2.08401e-10	-1.19581	6.19377e-05	-2.08401e-10	-1.19593
44135447	chr15:44135447:T:C	2.32556e-09	-2.08401e-10	-0.760966	9.46564e-05	-2.08401e-10	-0.768376	9.50058e-05	-2.08401e-10	-0.768121
44135599	chr15:44135599:A:G	1.16941e-07	2.91408	0.242666	5.01115e-05	-1.82425	0.419868	5.0107e-05	-1.82494	0.417042
44135758	chr15:44135758:G:A	3.06714e-08	1.52792	0.290488	5.26592e-05	-1.80945	0.454662	5.24551e-05	-1.81024	0.448141
44135865	chr15:44135865:G:A	3.3631e-09	-0.392061	-2.85769e-10	0.000156615	-0.264838	-2.85769e-10	0.000156899	-0.266459	-2.85769e-10
44135975	chr15:44135975:G:A	1.42879e-09	-2.08401e-10	-1.2481	5.86822e-05	-2.08401e-10	-1.24649	5.88799e-05	-2.08401e-10	-1.24656
44136224	chr15:44136224:ATGT:A	4.38845e-08	1.40598	0.77066	8.87263e-05	-1.79176	0.958683	8.82931e-05	-1.79264	0.951247
44136675	chr15:44136675:T:TA	3.77764e-08	1.37975	0.647013	7.82785e-05	-1.78778	0.82942	7.79112e-05	-1.78869	0.822198
44136687	chr15:44136687:C:T	1.34628e-07	2.94156	0.356028	5.63699e-05	-1.82638	0.539685	5.636e-05	-1.82706	0.536758
44136724	chr15:44136724:T:C	3.26801e-09	-2.08401e-10	-0.420745	0.000133059	-2.08401e-10	-0.427837	0.000133328	-2.08401e-10	-0.429247
44136776	chr15:44136776:T:G	1.49672e-09	-2.08401e-10	-1.20165	6.17016e-05	-2.08401e-10	-1.19632	6.19062e-05	-2.08401e-10	-1.19644
44136784	chr15:44136784:C:T	3.20409e-08	1.14328	0.718803	8.82443e-05	-1.74787	0.909347	8.7784e-05	-1.74898	0.901801
44137687	chr15:44137687:T:C	1.62738e-07	3.04646	0.440764	6.10589e-05	-1.83589	0.629098	6.10485e-05	-1.83649	0.626099
44137873	chr15:44137873:A:T	1.75595e-09	-2.08401e-10	-1.04192	7.46734e-05	-2.08401e-10	-1.0055	7.50462e-05	-2.08401e-10	-1.00395
44138086	chr15:44138086:G:A	1.50311e-09	-2.08401e-10	-1.19739	6.18914e-05	-2.08401e-10	-1.19325	6.20704e-05	-2.08401e-10	-1.19379
44138134	chr15:44138134:G:A	4.60108e-08	1.52866	0.695286	8.053e-05	-1.80988	0.879877	8.01562e-05	-1.81065	0.872573
44138401	chr15:44138401:C:T	4.91625e-09	-2.08401e-10	-0.0123795	0.000203678	-2.08401e-10	-0.00208681	0.000203993	-2.08401e-10	-0.00397433
44138947	chr15:44138947:A:G	1.51711e-07	2.9898	0.42725	6.04956e-05	-1.83097	0.614916	6.04836e-05	-1.83162	0.611929
44139302	chr15:44139302:C:CT	1.41387e-09	-2.08401e-10	-1.2586	5.79945e-05	-2.08401e-10	-1.25828	5.81929e-05	-2.08401e-10	-1.2583
44140025	chr15:44140025:T:C	2.97919e-09	-2.08401e-10	-0.513274	0.000129466	-2.08401e-10	-0.455214	0.000129816	-2.08401e-10	-0.455945
44140327	chr15:44140327:T:C	8.95144e-10	-1.7157	-2.85769e-10	3.96235e-05	-1.63921	-2.85769e-10	3.97338e-05	-1.63986	-2.85769e-10
44140561	chr15:44140561:G:T	5.50051e-09	-2.08401e-10	0.0999158	0.00022821	-2.08401e-10	0.111637	0.000228543	-2.08401e-10	0.109664
44140944	chr15:44140944:G:A	1.52786e-07	3.08536	0.338758	5.46519e-05	-1.83906	0.521411	5.46489e-05	-1.83963	0.518499
44141024	chr15:44141024:T:C	5.86565e-10	-1.81978	-0.318616	2.58437e-05	-1.73403	-0.332534	2.59888e-05	-1.73316	-0.331239
44141179	chr15:44141179:C:T	1.63515e-07	3.08718	0.404804	5.86002e-05	-1.83909	0.591195	5.85931e-05	-1.83966	0.588216
44142114	chr15:44142114:T:G	1.58185e-07	3.14638	0.312457	5.29153e-05	-1.8434	0.493459	5.29155e-05	-1.84393	0.490564
44142289	chr15:44142289:G:A	6.16528e-09	-2.08401e-10	0.214007	0.000255782	-2.08401e-10	0.225695	0.000256134	-2.08401e-10	0.22364
44142958	chr15:44142958:C:T	1.5153e-09	-1.79766	0.608344	6.78071e-05	-1.70044	0.598482	6.82199e-05	-1.69949	0.600168
44143065	chr15:44143065:T:C	3.83844e-08	1.34904	0.693687	8.26017e-05	-1.78281	0.878207	8.2205e-05	-1.78374	0.870901
44143511	chr15:44143511:G:A	1.56872e-09	-2.08401e-10	-1.15466	6.38112e-05	-2.08401e-10	-1.1627	6.404e-05	-2.08401e-10	-1.16255
44143561	chr15:44143561:A:G	3.20869e-09	-2.08401e-10	-0.439063	0.00013049	-2.08401e-10	-0.447331	0.00013077	-2.08401e-10	-0.44862
44143652	chr15:44143652:G:A	4.30853e-08	1.51176	0.646492	7.66747e-05	-1.80825	0.829188	7.63246e-05	-1.80904	0.821973
44143758	chr15:44143758:C:T	4.80285e-08	1.59805	0.668825	7.76294e-05	-1.81917	0.85249	7.72778e-05	-1.81989	0.845238
44143782	chr15:44143782:G:A	4.08875e-08	1.47928	0.626616	7.54674e-05	-1.80334	0.808413	7.51231e-05	-1.80416	0.801232
44144254	chr15:44144254:A:G	7.86743e-10	-1.84478	-2.85769e-10	3.37023e-05	-1.80106	-2.85769e-10	3.38076e-05	-1.80137	-2.85769e-10
44145425	chr15:44145425:TC:T	3.14873e-09	-2.08401e-10	-0.457925	0.00013741	-2.08401e-10	-0.395659	0.00013778	-2.08401e-10	-0.3964
44145494	chr15:44145494:G:T	3.42466e-08	1.29096	0.6377	7.88331e-05	-1.77555	0.824256	7.8444e-05	-1.77653	0.816856
44145943	chr15:44145943:A:G	1.48237e-09	-2.08401e-10	-1.21128	6.11538e-05	-2.08401e-10	-1.20524	6.13738e-05	-2.08401e-10	-1.20508
44146161	chr15:44146161:A:G	6.24044e-09	-2.08401e-10	0.226125	0.000258907	-2.08401e-10	0.23784	0.000259264	-2.08401e-10	0.235788
44146565	chr15:44146565:T:C	8.94867e-10	-1.7608	0.0447889	4.13763e-05	-1.80863	0.212707	4.13902e-05	-1.80895	0.209938
44147182	chr15:44147182:G:A	1.62697e-07	3.08806	0.398904	5.82143e-05	-1.83954	0.585039	5.82084e-05	-1.8401	0.582076
44147274	chr15:44147274:G:A	1.48571e-09	-2.08401e-10	-1.20903	6.12975e-05	-2.08401e-10	-1.20289	6.15182e-05	-2.08401e-10	-1.20273
44147393	chr15:44147393:C:G	1.47331e-07	3.06283	0.324922	5.39609e-05	-1.83719	0.506819	5.39575e-05	-1.83778	0.503916
44147399	chr15:44147399:G:A	3.27154e-09	-2.08401e-10	-0.419664	0.000133459	-2.08401e-10	-0.424832	0.000133692	-2.08401e-10	-0.426517
44147713	chr15:44147713:G:A	3.60369e-09	-2.08401e-10	-0.322968	0.000157748	-2.08401e-10	-0.25763	0.000158162	-2.08401e-10	-0.258438
44148021	chr15:44148021:T:G	2.12767e-09	-0.849897	-2.85769e-10	6.84739e-05	-1.09218	-2.85769e-10	6.87558e-05	-1.0915	-2.85769e-10
44148318	chr15:44148318:T:C	1.4136e-09	-2.08401e-10	-1.25879	5.79737e-05	-2.08401e-10	-1.25864	5.81725e-05	-2.08401e-10	-1.25865
44148454	chr15:44148454:G:A	6.07221e-10	-1.72798	-0.375804	2.79457e-05	-1.59925	-0.389111	2.81102e-05	-1.59806	-0.387868
44148560	chr15:44148560:C:T	1.10796e-07	2.92369	0.17908	4.57459e-05	-1.84635	0.350822	4.57413e-05	-1.84687	0.347812
44148694	chr15:44148694:T:G	9.10146e-10	-1.69908	-2.85769e-10	4.24677e-05	-1.56988	-2.85769e-10	4.26115e-05	-1.56994	-2.85769e-10
44148748	chr15:44148748:T:C	8.76783e-10	-0.71782	-1.0186	2.85416e-05	-0.953129	-1.01414	2.84735e-05	-0.958608	-1.01448
44150372	chr15:44150372:A:G	3.13291e-10	-1.50786	-1.25769	1.13035e-05	-1.63512	-1.2584	1.13426e-05	-1.63516	-1.25833
44150559	chr15:44150559:C:T	8.4937e-09	-2.08401e-10	0.534399	0.000357334	-2.08401e-10	0.560041	0.00035874	-2.08401e-10	0.56054
44150816	chr15:44150816:G:T	1.4154e-09	-2.08401e-10	-1.25751	5.80785e-05	-2.08401e-10	-1.25683	5.82764e-05	-2.08401e-10	-1.25686
44150932	chr15:44150932:T:A	3.50236e-10	-1.40325	-1.25082	1.23829e-05	-1.54941	-1.2529	1.24276e-05	-1.54947	-1.25267
44151008	chr15:44151008:C:T	2.49006e-09	-2.08401e-10	-0.692619	0.00010226	-2.08401e-10	-0.691109	0.000102628	-2.08401e-10	-0.690949
44151040	chr15:44151040:C:T	1.42094e-09	-2.08401e-10	-1.25361	5.83391e-05	-2.08401e-10	-1.25236	5.85367e-05	-2.08401e-10	-1.2524
44151103	chr15:44151103:CA:C	2.95655e-08	1.40466	0.377028	6.15442e-05	-1.80962	0.610745	6.11872e-05	-1.8086	0.600482
44151751	chr15:44151751:C:T	6.0793e-10	-0.97982	-1.1228	2.05298e-05	-1.17209	-1.12466	2.05822e-05	-1.17194	-1.12569
44152106	chr15:44152106:A:T	1.67222e-09	-2.08401e-10	-1.09077	7.06676e-05	-2.08401e-10	-1.06064	7.10053e-05	-2.08401e-10	-1.0593
44152107	chr15:44152107:G:A	1.68813e-09	-2.08401e-10	-1.08131	7.13973e-05	-2.08401e-10	-1.05037	7.17409e-05	-2.08401e-10	-1.049
44152330	chr15:44152330:A:G	2.89425e-10	-1.8615	-0.983279	1.19146e-05	-1.86936	-0.971505	1.19328e-05	-1.86934	-0.973427
44152778	chr15:44152778:T:C	2.70839e-10	-1.83824	-1.07292	1.08426e-05	-1.86727	-1.06788	1.08619e-05	-1.86729	-1.06951
44153303	chr15:44153303:T:C	1.31e-09	-1.3349	-2.85769e-10	5.34219e-05	-1.34041	-2.85769e-10	5.34992e-05	-1.34239	-2.85769e-10
44153410	chr15:44153410:G:A	1.47397e-07	3.26622	0.121985	4.22367e-05	-1.86391	0.288568	4.22462e-05	-1.86417	0.285628
44153563	chr15:44153563:A:T	1.42746e-09	-2.08401e-10	-1.24903	5.86243e-05	-2.08401e-10	-1.24748	5.88214e-05	-2.08401e-10	-1.24755
44154064	chr15:44154064:G:A	6.32138e-10	-0.938421	-1.12515	2.12206e-05	-1.13666	-1.127	2.12751e-05	-1.13651	-1.12801
44154101	chr15:44154101:T:C	1.42744e-09	-2.08401e-10	-1.24905	5.86231e-05	-2.08401e-10	-1.2475	5.88203e-05	-2.08401e-10	-1.24757
44154240	chr15:44154240:T:C	2.75343e-09	-2.08401e-10	-0.592079	0.000112525	-2.08401e-10	-0.595453	0.000112772	-2.08401e-10	-0.596687
44154765	chr15:44154765:G:A	1.49779e-09	-2.08401e-10	-1.20093	6.28799e-05	-2.08401e-10	-1.1774	6.3154e-05	-2.08401e-10	-1.17648
44154963	chr15:44154963:A:G	1.44981e-09	-2.08401e-10	-1.23349	5.95964e-05	-2.08401e-10	-1.23103	5.97944e-05	-2.08401e-10	-1.23115
44155212	chr15:44155212:T:C	1.46356e-09	-2.08401e-10	-1.22406	6.03227e-05	-2.08401e-10	-1.21892	6.05384e-05	-2.08401e-10	-1.21878
44155837	chr15:44155837:C:T	7.67433e-10	-1.86963	-2.85769e-10	3.17725e-05	-1.86003	-2.85769e-10	3.18788e-05	-1.86012	-2.85769e-10
44156148	chr15:44156148:A:G	1.76195e-09	-2.08401e-10	-1.0385	7.37559e-05	-2.08401e-10	-1.01787	7.39809e-05	-2.08401e-10	-1.01825
44156195	chr15:44156195:G:C	1.42841e-09	-2.08401e-10	-1.24836	5.86666e-05	-2.08401e-10	-1.24676	5.88637e-05	-2.08401e-10	-1.24683
44156311	chr15:44156311:C:T	2.34675e-10	-1.80034	-1.25414	1.22335e-05	-1.57187	-1.24258	1.22532e-05	-1.57308	-1.24319
44156749	chr15:44156749:T:C	1.42721e-09	-2.08401e-10	-1.2492	5.86133e-05	-2.08401e-10	-1.24767	5.88105e-05	-2.08401e-10	-1.24774
44156795	chr15:44156795:T:C	1.41801e-09	-2.08401e-10	-1.25567	5.81991e-05	-2.08401e-10	-1.25476	5.83966e-05	-2.08401e-10	-1.2548
44157025	chr15:44157025:G:A	1.42783e-09	-2.08401e-10	-1.24877	5.86404e-05	-2.08401e-10	-1.24721	5.88375e-05	-2.08401e-10	-1.24728
44157179	chr15:44157179:A:G	1.44049e-09	-2.08401e-10	-1.23994	5.9296e-05	-2.08401e-10	-1.23609	5.9506e-05	-2.08401e-10	-1.23598
44157207	chr15:44157207:G:T	1.4275e-09	-2.08401e-10	-1.249	5.8626e-05	-2.08401e-10	-1.24745	5.88232e-05	-2.08401e-10	-1.24752
44157342	chr15:44157342:T:C	1.4398e-09	-2.08401e-10	-1.24042	5.91635e-05	-2.08401e-10	-1.23832	5.9361e-05	-2.08401e-10	-1.23842
44158208	chr15:44158208:C:T	8.77929e-10	-1.73512	-2.85769e-10	3.34317e-05	-1.80912	-2.85769e-10	3.35579e-05	-1.80879	-2.85769e-10
44158298	chr15:44158298:A:G	1.31729e-07	3.14995	0.125876	4.2588e-05	-1.85975	0.292689	4.25944e-05	-1.86009	0.289753
44158391	chr15:44158391:T:C	7.3626e-08	1.86499	0.829078	8.90823e-05	-1.86227	1.03321	8.86363e-05	-1.86256	1.02504
44158793	chr15:44158793:G:A	1.50773e-07	3.24265	0.168201	4.43698e-05	-1.86346	0.337389	4.43775e-05	-1.86373	0.334408
44158848	chr15:44158848:CTCAG:C	2.69513e-09	-2.08401e-10	-0.61348	0.000116828	-2.08401e-10	-0.55793	0.00011715	-2.08401e-10	-0.558602
44158938	chr15:44158938:T:C	1.42719e-09	-2.08401e-10	-1.24922	5.86123e-05	-2.08401e-10	-1.24768	5.88095e-05	-2.08401e-10	-1.24776
44159043	chr15:44159043:C:T	1.42903e-09	-2.08401e-10	-1.24793	5.86931e-05	-2.08401e-10	-1.24631	5.88903e-05	-2.08401e-10	-1.24638
44159084	chr15:44159084:G:C	5.99081e-09	-2.08401e-10	0.185302	0.000245964	-2.08401e-10	0.186554	0.000246328	-2.08401e-10	0.184607
44159670	chr15:44159670:G:A	1.42761e-09	-2.08401e-10	-1.24893	5.86306e-05	-2.08401e-10	-1.24737	5.88278e-05	-2.08401e-10	-1.24744
44160025	chr15:44160025:C:T	1.43415e-09	-2.08401e-10	-1.24436	5.89183e-05	-2.08401e-10	-1.24248	5.91156e-05	-2.08401e-10	-1.24256
44160169	chr15:44160169:C:A	1.42746e-09	-2.08401e-10	-1.24903	5.86243e-05	-2.08401e-10	-1.24748	5.88214e-05	-2.08401e-10	-1.24755
44160263	chr15:44160263:G:A	1.4273e-09	-2.08401e-10	-1.24914	5.86171e-05	-2.08401e-10	-1.2476	5.88142e-05	-2.08401e-10	-1.24768
44160275	chr15:44160275:G:C	3.7889e-09	-2.08401e-10	-0.272849	0.000155429	-2.08401e-10	-0.272438	0.000155709	-2.08401e-10	-0.27407
44160446	chr15:44160446:T:C	1.42746e-09	-2.08401e-10	-1.24903	5.86243e-05	-2.08401e-10	-1.24748	5.88214e-05	-2.08401e-10	-1.24755
44160536	chr15:44160536:A:C	1.42753e-09	-2.08401e-10	-1.24898	5.86272e-05	-2.08401e-10	-1.24743	5.88244e-05	-2.08401e-10	-1.2475
44160614	chr15:44160614:A:G	1.41571e-09	-2.08401e-10	-1.25729	5.79928e-05	-2.08401e-10	-1.25831	5.81912e-05	-2.08401e-10	-1.25833
44160989	chr15:44160989:G:T	1.42746e-09	-2.08401e-10	-1.24903	5.86243e-05	-2.08401e-10	-1.24748	5.88214e-05	-2.08401e-10	-1.24755
44161250	chr15:44161250:C:A	7.87881e-10	-1.84333	-2.85769e-10	3.15916e-05	-1.86574	-2.85769e-10	3.17023e-05	-1.86567	-2.85769e-10
44161321	chr15:44161321:G:C	1.74827e-09	-2.08401e-10	-1.0463	7.3206e-05	-2.08401e-10	-1.02535	7.3484e-05	-2.08401e-10	-1.02499
44161411	chr15:44161411:G:A	1.43725e-09	-2.08401e-10	-1.2422	5.9151e-05	-2.08401e-10	-1.23854	5.93601e-05	-2.08401e-10	-1.23844
44161539	chr15:44161539:T:C	1.44981e-09	-2.08401e-10	-1.23349	5.95964e-05	-2.08401e-10	-1.23103	5.97944e-05	-2.08401e-10	-1.23115
44161597	chr15:44161597:T:C	1.42137e-09	-2.08401e-10	-1.2533	5.8359e-05	-2.08401e-10	-1.25201	5.85566e-05	-2.08401e-10	-1.25207
44161730	chr15:44161730:C:G	1.68113e-09	-2.08401e-10	-1.08546	6.87368e-05	-2.08401e-10	-1.08834	6.89827e-05	-2.08401e-10	-1.0882
44161888	chr15:44161888:G:A	8.84757e-10	-1.72737	-2.85769e-10	3.37514e-05	-1.79961	-2.85769e-10	3.38786e-05	-1.79928	-2.85769e-10
44162021	chr15:44162021:A:C	1.42617e-09	-2.08401e-10	-1.24994	5.85669e-05	-2.08401e-10	-1.24846	5.8764e-05	-2.08401e-10	-1.24853
44162039	chr15:44162039:A:C	4.53567e-10	-1.74464	-0.650895	2.08686e-05	-1.61821	-0.662173	2.0987e-05	-1.61704	-0.661117
44162212	chr15:44162212:C:T	1.07615e-09	-1.53153	-2.85769e-10	4.83927e-05	-1.43928	-2.85769e-10	4.85261e-05	-1.43996	-2.85769e-10
44162374	chr15:44162374:C:CTACA	3.22447e-10	-1.86689	-0.869851	1.59592e-05	-1.74639	-0.802201	1.59321e-05	-1.74797	-0.805754
44162436	chr15:44162436:T:C	1.45296e-09	-2.08401e-10	-1.23132	5.97961e-05	-2.08401e-10	-1.22769	5.99964e-05	-2.08401e-10	-1.22777
44162790	chr15:44162790:C:T	5.83857e-09	-2.08401e-10	0.15956	0.000239546	-2.08401e-10	0.160116	0.000239895	-2.08401e-10	0.158141
44163204	chr15:44163204:T:TC	6.96205e-10	-1.47095	-0.496088	2.81367e-05	-1.618	-0.363555	2.80964e-05	-1.61868	-0.36774
44163473	chr15:44163473:A:G	1.87432e-09	-2.08401e-10	-0.976681	7.54503e-05	-2.08401e-10	-0.995155	7.57241e-05	-2.08401e-10	-0.994962
44164366	chr15:44164366:T:TCACAG	1.41508e-09	-2.08401e-10	-1.25774	5.8e-05	-2.08401e-10	-1.25819	5.82003e-05	-2.08401e-10	-1.25817
44164598	chr15:44164598:T:C	1.4563e-09	-2.08401e-10	-1.22902	5.9884e-05	-2.08401e-10	-1.22622	6.00848e-05	-2.08401e-10	-1.2263
44164842	chr15:44164842:C:G	1.52077e-09	-2.08401e-10	-1.18571	6.2546e-05	-2.08401e-10	-1.18273	6.27591e-05	-2.08401e-10	-1.18276
44164892	chr15:44164892:T:C	1.84212e-09	-2.08401e-10	-0.994008	7.42046e-05	-2.08401e-10	-1.0118	7.44733e-05	-2.08401e-10	-1.01162
44165278	chr15:44165278:G:C	1.41496e-09	-2.08401e-10	-1.25782	5.79959e-05	-2.08401e-10	-1.25826	5.81962e-05	-2.08401e-10	-1.25824
44165455	chr15:44165455:C:A	2.31913e-08	1.09326	0.445586	6.16303e-05	-1.81015	0.612673	6.14914e-05	-1.81075	0.607584
44165463	chr15:44165463:G:T	1.41522e-09	-2.08401e-10	-1.25764	5.80042e-05	-2.08401e-10	-1.25811	5.82046e-05	-2.08401e-10	-1.2581
44165709	chr15:44165709:C:T	1.57687e-09	-2.08401e-10	-1.14948	6.6439e-05	-2.08401e-10	-1.12235	6.67443e-05	-2.08401e-10	-1.12119
44165827	chr15:44165827:C:T	1.19595e-07	2.94104	0.238143	4.74673e-05	-1.86673	0.408144	4.75001e-05	-1.86657	0.405244
44165965	chr15:44165965:T:C	1.41383e-09	-2.08401e-10	-1.25862	5.79635e-05	-2.08401e-10	-1.25882	5.8163e-05	-2.08401e-10	-1.25881
44165966	chr15:44165966:G:A	1.4138e-09	-2.08401e-10	-1.25864	5.79628e-05	-2.08401e-10	-1.25883	5.81623e-05	-2.08401e-10	-1.25882
44166419	chr15:44166419:T:G	2.42755e-09	-2.08401e-10	-0.718044	9.97007e-05	-2.08401e-10	-0.716456	0.000100058	-2.08401e-10	-0.716305
44166436	chr15:44166436:G:T	8.42429e-08	1.90853	0.920245	9.78169e-05	-1.86406	1.12853	9.7311e-05	-1.86431	1.12016
44166471	chr15:44166471:C:T	6.47534e-10	-0.942559	-1.09695	2.17679e-05	-1.1401	-1.09809	2.18213e-05	-1.13997	-1.09921
44166677	chr15:44166677:G:A	1.41343e-09	-2.08401e-10	-1.25891	5.79627e-05	-2.08401e-10	-1.25883	5.81615e-05	-2.08401e-10	-1.25884
44167196	chr15:44167196:G:A	2.39645e-09	-2.08401e-10	-0.730938	9.83656e-05	-2.08401e-10	-0.729938	9.87408e-05	-2.08401e-10	-0.729561
44167748	chr15:44167748:C:T	1.43326e-09	-2.08401e-10	-1.24497	5.85661e-05	-2.08401e-10	-1.24847	5.87637e-05	-2.08401e-10	-1.24853
44167785	chr15:44167785:T:G	1.41489e-09	-2.08401e-10	-1.25788	5.79936e-05	-2.08401e-10	-1.2583	5.81939e-05	-2.08401e-10	-1.25828
44167817	chr15:44167817:C:A	2.56835e-09	-2.08401e-10	-0.661661	0.000105493	-2.08401e-10	-0.659988	0.000105872	-2.08401e-10	-0.659829
44168111	chr15:44168111:C:T	1.41503e-09	-2.08401e-10	-1.25777	5.79982e-05	-2.08401e-10	-1.25822	5.81986e-05	-2.08401e-10	-1.2582
44168246	chr15:44168246:T:C	1.41506e-09	-2.08401e-10	-1.25775	5.79992e-05	-2.08401e-10	-1.2582	5.81995e-05	-2.08401e-10	-1.25818
44168351	chr15:44168351:G:T	1.41489e-09	-2.08401e-10	-1.25787	5.79938e-05	-2.08401e-10	-1.25829	5.81941e-05	-2.08401e-10	-1.25828
44168582	chr15:44168582:C:T	1.41483e-09	-2.08401e-10	-1.25792	5.79917e-05	-2.08401e-10	-1.25833	5.8192e-05	-2.08401e-10	-1.25831
44168604	chr15:44168604:A:G	1.67496e-09	-1.77834	0.689203	7.85081e-05	-1.84233	0.8869	7.81285e-05	-1.84258	0.878873
44168913	chr15:44168913:A:G	1.41493e-09	-2.08401e-10	-1.25785	5.7995e-05	-2.08401e-10	-1.25827	5.81952e-05	-2.08401e-10	-1.25826
44169023	chr15:44169023:T:C	1.41491e-09	-2.08401e-10	-1.25786	5.79943e-05	-2.08401e-10	-1.25829	5.81945e-05	-2.08401e-10	-1.25827
44169692	chr15:44169692:C:T	8.80707e-08	1.91977	0.953446	0.00010123	-1.86462	1.16339	0.000100702	-1.86486	1.15497
44169941	chr15:44169941:C:A	1.3607e-09	-1.29693	-2.85769e-10	4.90539e-05	-1.42571	-2.85769e-10	4.92648e-05	-1.42485	-2.85769e-10
44170586	chr15:44170586:G:A	1.4206e-09	-2.08401e-10	-1.25384	5.81966e-05	-2.08401e-10	-1.2548	5.83993e-05	-2.08401e-10	-1.25476
44170756	chr15:44170756:T:C	1.17459e-07	3.05395	0.107214	4.19319e-05	-1.85456	0.271973	4.19353e-05	-1.85497	0.269044
44171254	chr15:44171254:T:A	8.92312e-10	-1.71887	-2.85769e-10	4.26468e-05	-1.56568	-2.85769e-10	4.27485e-05	-1.56672	-2.85769e-10
44171881	chr15:44171881:A:G	3.51412e-09	-2.08401e-10	-0.348136	0.000153753	-2.08401e-10	-0.283279	0.000154158	-2.08401e-10	-0.284083
44172202	chr15:44172202:C:T	1.45214e-09	-2.08401e-10	-1.23189	5.96936e-05	-2.08401e-10	-1.22941	5.98917e-05	-2.08401e-10	-1.22952
44172259	chr15:44172259:T:G	1.78776e-09	-2.08401e-10	-1.02396	7.20861e-05	-2.08401e-10	-1.04077	7.23466e-05	-2.08401e-10	-1.04059
44172414	chr15:44172414:A:C	1.44479e-09	-2.08401e-10	-1.23696	5.93893e-05	-2.08401e-10	-1.23451	5.95878e-05	-2.08401e-10	-1.23461
44172576	chr15:44172576:C:A	1.72978e-09	-2.08401e-10	-1.05693	7.34495e-05	-2.08401e-10	-1.02203	7.38122e-05	-2.08401e-10	-1.02054
44172708	chr15:44172708:C:T	1.69646e-09	-2.08401e-10	-1.07638	7.06942e-05	-2.08401e-10	-1.06027	7.09209e-05	-2.08401e-10	-1.06049
44172810	chr15:44172810:GA:G	1.64341e-09	-2.08401e-10	-1.10815	6.71994e-05	-2.08401e-10	-1.11097	6.7439e-05	-2.08401e-10	-1.11084
44173690	chr15:44173690:C:G	1.47081e-09	-1.21911	-2.85769e-10	5.25269e-05	-1.3573	-2.85769e-10	5.2756e-05	-1.35638	-2.85769e-10
44174225	chr15:44174225:A:C	1.44604e-09	-2.08401e-10	-1.2361	5.94304e-05	-2.08401e-10	-1.23382	5.96282e-05	-2.08401e-10	-1.23393
44174414	chr15:44174414:C:A	1.4462e-09	-2.08401e-10	-1.23598	5.94373e-05	-2.08401e-10	-1.23371	5.96351e-05	-2.08401e-10	-1.23382
44174597	chr15:44174597:T:C	5.14231e-10	-1.23574	-1.03427	3.30625e-05	-0.816648	-1.00358	3.30398e-05	-0.81923	-1.00512
44174627	chr15:44174627:G:A	1.47442e-09	-2.08401e-10	-1.21666	6.06404e-05	-2.08401e-10	-1.21367	6.084e-05	-2.08401e-10	-1.21381
44174879	chr15:44174879:G:A	1.44635e-09	-2.08401e-10	-1.23588	5.94436e-05	-2.08401e-10	-1.2336	5.96414e-05	-2.08401e-10	-1.23371
44175181	chr15:44175181:T:A	1.42386e-09	-2.08401e-10	-1.25155	5.84638e-05	-2.08401e-10	-1.25022	5.8661e-05	-2.08401e-10	-1.25028
44175338	chr15:44175338:A:G	1.11134e-09	-1.49936	-2.85769e-10	4.20378e-05	-1.58006	-2.85769e-10	4.20746e-05	-1.58262	-2.85769e-10
44175404	chr15:44175404:C:T	1.68624e-09	-2.08401e-10	-1.08242	6.89627e-05	-2.08401e-10	-1.08506	6.92009e-05	-2.08401e-10	-1.08504
44175813	chr15:44175813:C:T	5.19619e-09	-2.08401e-10	0.0430005	0.000213406	-2.08401e-10	0.0445694	0.000213743	-2.08401e-10	0.0427175
44175870	chr15:44175870:A:T	1.42358e-09	-2.08401e-10	-1.25175	5.84514e-05	-2.08401e-10	-1.25043	5.86485e-05	-2.08401e-10	-1.2505
44176005	chr15:44176005:C:G	1.42322e-09	-2.08401e-10	-1.25201	5.84351e-05	-2.08401e-10	-1.25071	5.86323e-05	-2.08401e-10	-1.25077
44176761	chr15:44176761:G:A	1.42808e-09	-2.08401e-10	-1.24859	5.86449e-05	-2.08401e-10	-1.24713	5.88421e-05	-2.08401e-10	-1.2472
44176768	chr15:44176768:T:C	1.42887e-09	-2.08401e-10	-1.24804	5.86793e-05	-2.08401e-10	-1.24654	5.88764e-05	-2.08401e-10	-1.24662
44177158	chr15:44177158:A:T	1.48018e-09	-2.08401e-10	-1.21276	6.0294e-05	-2.08401e-10	-1.2194	6.04978e-05	-2.08401e-10	-1.21945
44177875	chr15:44177875:A:G	8.00767e-10	-1.31646	-0.510648	3.0063e-05	-1.46404	-0.451289	3.01519e-05	-1.46381	-0.452
44178112	chr15:44178112:G:A	1.42552e-09	-2.08401e-10	-1.25039	5.85378e-05	-2.08401e-10	-1.24896	5.8735e-05	-2.08401e-10	-1.24902
44178492	chr15:44178492:G:A	1.42327e-09	-2.08401e-10	-1.25197	5.84349e-05	-2.08401e-10	-1.25072	5.8632e-05	-2.08401e-10	-1.25078
44178589	chr15:44178589:T:A	1.44617e-09	-2.08401e-10	-1.236	5.9436e-05	-2.08401e-10	-1.23373	5.96338e-05	-2.08401e-10	-1.23384
44178790	chr15:44178790:C:T	1.44638e-09	-2.08401e-10	-1.23586	5.94449e-05	-2.08401e-10	-1.23358	5.96427e-05	-2.08401e-10	-1.23369
44178824	chr15:44178824:C:G	1.44073e-09	-2.08401e-10	-1.23977	5.93657e-05	-2.08401e-10	-1.23491	5.95631e-05	-2.08401e-10	-1.23502
44178989	chr15:44178989:T:C	7.69755e-10	-1.86661	-2.85769e-10	3.16157e-05	-1.86498	-2.85769e-10	3.17276e-05	-1.86487	-2.85769e-10
44179028	chr15:44179028:C:T	2.25831e-09	-2.08401e-10	-0.790307	9.03444e-05	-2.08401e-10	-0.815	9.06803e-05	-2.08401e-10	-0.814719
44179194	chr15:44179194:C:A	2.15835e-08	-2.08401e-10	1.467	0.000961441	-2.08401e-10	1.5498	0.000964215	-2.08401e-10	1.54926
44179653	chr15:44179653:C:T	1.79851e-09	-2.08401e-10	-1.01797	7.65171e-05	-2.08401e-10	-0.981114	7.69041e-05	-2.08401e-10	-0.9795
44179774	chr15:44179774:T:C	3.1719e-09	-2.08401e-10	-0.450595	0.000129378	-2.08401e-10	-0.45589	0.000129645	-2.08401e-10	-0.45726
44180063	chr15:44180063:AAAAAAAAAAGGC:A	2.55043e-09	-2.08401e-10	-0.668664	0.000110661	-2.08401e-10	-0.61216	0.000111312	-2.08401e-10	-0.609719
44180105	chr15:44180105:C:T	3.94492e-08	1.69493	0.375154	6.05148e-05	-1.82168	0.605943	6.04378e-05	-1.82235	0.60191
44180529	chr15:44180529:A:G	1.42389e-09	-2.08401e-10	-1.25153	5.84624e-05	-2.08401e-10	-1.25025	5.86595e-05	-2.08401e-10	-1.25031
44180590	chr15:44180590:A:G	1.42295e-09	-2.08401e-10	-1.25219	5.84205e-05	-2.08401e-10	-1.25096	5.86177e-05	-2.08401e-10	-1.25102
44180662	chr15:44180662:T:G	1.4216e-09	-2.08401e-10	-1.25315	5.836e-05	-2.08401e-10	-1.252	5.85572e-05	-2.08401e-10	-1.25206
44180974	chr15:44180974:T:G	3.92606e-09	-0.459353	0.222063	0.000141784	-0.651907	0.287581	0.000141108	-0.658085	0.285554
44181010	chr15:44181010:T:C	1.81466e-09	-2.08401e-10	-1.00902	7.72414e-05	-2.08401e-10	-0.971694	7.76342e-05	-2.08401e-10	-0.970051
44181051	chr15:44181051:T:A	1.44616e-09	-2.08401e-10	-1.23601	5.95418e-05	-2.08401e-10	-1.23195	5.97382e-05	-2.08401e-10	-1.23209
44181291	chr15:44181291:G:A	1.89909e-09	-1.5886	0.625049	8.33385e-05	-1.7095	0.813784	8.29404e-05	-1.71008	0.806142
44182478	chr15:44182478:T:C	1.85601e-09	-1.70259	0.716094	8.45893e-05	-1.79552	0.914695	8.4163e-05	-1.79593	0.906624
44182531	chr15:44182531:A:G	1.74142e-09	-1.78993	0.739705	8.3291e-05	-1.84793	0.951642	8.29092e-05	-1.84815	0.943835
44182708	chr15:44182708:T:C	2.28059e-09	-0.238368	-0.542122	7.89133e-05	-0.517748	-0.432531	7.8507e-05	-0.524404	-0.434468
44182989	chr15:44182989:G:A	2.2978e-09	-0.641924	-0.131049	7.8223e-05	-0.969596	0.0105311	7.76178e-05	-0.974936	0.00467425
44182996	chr15:44182996:C:T	2.08568e-08	1.43276	-2.85769e-10	0.000620322	1.11161	-2.85769e-10	0.000622491	1.11167	-2.85769e-10
44183130	chr15:44183130:A:G	2.02609e-09	-1.67314	0.774319	9.17948e-05	-1.77514	0.976064	9.13161e-05	-1.77561	0.967875
44183205	chr15:44183205:G:A	1.46863e-09	-0.643173	-0.577422	1.94917e-05	-1.80591	-0.542728	1.95668e-05	-1.80476	-0.543466
44183250	chr15:44183250:A:AG	8.4812e-10	-1.55232	-0.217334	3.71772e-05	-1.63407	-0.0688623	3.71711e-05	-1.63483	-0.0717012
44183891	chr15:44183891:A:G	1.46255e-09	-0.816142	-0.408603	2.22501e-05	-1.8429	-0.37338	2.23149e-05	-1.84216	-0.374643
44185183	chr15:44185183:G:A	8.58637e-10	-1.55211	-0.205228	3.76792e-05	-1.63375	-0.0557663	3.76728e-05	-1.63451	-0.0586113
44187165	chr15:44187165:G:A	2.45992e-09	-2.08401e-10	-0.704795	0.000100957	-2.08401e-10	-0.703937	0.000101344	-2.08401e-10	-0.703537
44187511	chr15:44187511:G:T	8.43858e-10	-1.60905	-0.165642	3.74486e-05	-1.6826	-0.0130603	3.74445e-05	-1.68327	-0.0159272
44187643	chr15:44187643:T:C	1.88771e-09	-2.08401e-10	-0.969561	7.68704e-05	-2.08401e-10	-0.976509	7.70827e-05	-2.08401e-10	-0.97718
44187682	chr15:44187682:C:T	8.6404e-10	-1.57322	-0.177846	3.80924e-05	-1.65208	-0.0265348	3.80857e-05	-1.65281	-0.0294141
44188103	chr15:44188103:T:C	9.6579e-10	-1.49299	-0.146747	4.22413e-05	-1.58213	0.00690368	4.22278e-05	-1.58297	0.00398749
44188179	chr15:44188179:G:A	1.65577e-09	-2.08401e-10	-1.10066	6.771e-05	-2.08401e-10	-1.10339	6.7952e-05	-2.08401e-10	-1.10326
44188656	chr15:44188656:A:G	1.44285e-09	-2.08401e-10	-1.2383	5.93241e-05	-2.08401e-10	-1.23561	5.95224e-05	-2.08401e-10	-1.23571
44189460	chr15:44189460:C:G	2.09225e-09	-2.08401e-10	-0.866685	8.68606e-05	-2.08401e-10	-0.854324	8.71931e-05	-2.08401e-10	-0.853934
44189617	chr15:44189617:C:T	7.07739e-10	-1.38549	-0.565118	2.04183e-05	-1.86278	-0.439416	2.03691e-05	-1.86321	-0.444831
44190501	chr15:44190501:G:GAA	9.94763e-10	-1.39653	-0.213645	4.09768e-05	-1.4997	-0.10592	4.0916e-05	-1.50068	-0.109857
44190916	chr15:44190916:T:C	8.99703e-10	-1.34065	-0.369962	3.65605e-05	-1.45057	-0.269091	3.65103e-05	-1.45162	-0.272846
44190931	chr15:44190931:G:C	2.25552e-09	-2.08401e-10	-0.791543	9.67741e-05	-2.08401e-10	-0.74625	9.72037e-05	-2.08401e-10	-0.745251
44191166	chr15:44191166:G:C	9.82269e-10	-1.40632	-0.21649	4.04885e-05	-1.50848	-0.109132	4.04279e-05	-1.50945	-0.113092
44191547	chr15:44191547:T:C	1.07521e-08	-2.08401e-10	0.770179	0.00046605	-2.08401e-10	0.825665	0.000466491	-2.08401e-10	0.823179
44191636	chr15:44191636:T:C	6.94347e-10	-1.34285	-0.626862	1.90095e-05	-1.86685	-0.506843	1.89705e-05	-1.86714	-0.512031
44191735	chr15:44191735:C:A	1.01599e-09	-1.58906	-2.85769e-10	4.55696e-05	-1.49939	-2.85769e-10	4.57473e-05	-1.49893	-2.85769e-10
44192695	chr15:44192695:A:G	3.28858e-10	-1.79319	-0.923866	1.49143e-05	-1.68445	-0.931858	1.49931e-05	-1.68342	-0.931045
44193078	chr15:44193078:A:G	1.26172e-09	-0.938525	-0.433928	2.13358e-05	-1.85906	-0.399186	2.13934e-05	-1.85858	-0.400399
44193508	chr15:44193508:G:A	8.20698e-10	-1.80253	-2.85769e-10	3.5876e-05	-1.73856	-2.85769e-10	3.59842e-05	-1.73898	-2.85769e-10
44194041	chr15:44194041:G:C	1.03896e-09	-1.37577	-0.190938	4.25862e-05	-1.48408	-0.0830189	4.25191e-05	-1.48506	-0.087042
44194313	chr15:44194313:C:T	8.45971e-10	-1.37851	-0.393683	2.42444e-05	-1.86352	-0.266928	2.41871e-05	-1.86392	-0.272315
44195419	chr15:44195419:G:A	1.41343e-09	-2.08401e-10	-1.2589	5.79603e-05	-2.08401e-10	-1.25887	5.8159e-05	-2.08401e-10	-1.25888
44196089	chr15:44196089:C:G	1.52995e-09	-2.08401e-10	-1.17969	6.33392e-05	-2.08401e-10	-1.17012	6.35696e-05	-2.08401e-10	-1.16992
44196321	chr15:44196321:G:A	1.09485e-09	-1.13462	-0.379685	2.3503e-05	-1.85958	-0.301921	2.34861e-05	-1.85993	-0.305716
44197582	chr15:44197582:T:C	8.30511e-10	-1.79064	-2.85769e-10	3.65111e-05	-1.72101	-2.85769e-10	3.66155e-05	-1.72159	-2.85769e-10
44198041	chr15:44198041:T:A	9.63863e-10	-1.41405	-0.227683	3.97667e-05	-1.51545	-0.120147	3.97088e-05	-1.51641	-0.124076
44198259	chr15:44198259:G:T	1.74045e-09	-2.08401e-10	-1.05078	7.02503e-05	-2.08401e-10	-1.06656	7.05034e-05	-2.08401e-10	-1.0664
44198761	chr15:44198761:A:G	7.72538e-10	-1.863	-2.85769e-10	3.14518e-05	-1.87017	-2.85769e-10	3.15596e-05	-1.87018	-2.85769e-10
44199406	chr15:44199406:G:A	9.96296e-10	-1.3643	-0.244332	4.08612e-05	-1.47063	-0.137821	4.08009e-05	-1.47165	-0.141709
44200521	chr15:44200521:G:A	9.68537e-10	-1.63689	-2.85769e-10	3.74775e-05	-1.69489	-2.85769e-10	3.76012e-05	-1.69502	-2.85769e-10
44200739	chr15:44200739:G:A	3.61444e-08	2.13898	-0.156379	3.25097e-05	-1.78941	-0.0476802	3.2463e-05	-1.79035	-0.0516085
44201005	chr15:44201005:A:C	1.0184e-09	-1.58669	-2.85769e-10	3.66617e-05	-1.7169	-2.85769e-10	3.68095e-05	-1.7163	-2.85769e-10
44201369	chr15:44201369:C:A	1.22619e-09	-0.916661	-0.484354	2.02926e-05	-1.85712	-0.451256	2.03485e-05	-1.8566	-0.452449
44201820	chr15:44201820:T:G	4.25159e-09	-2.08401e-10	-0.157632	0.000186938	-2.08401e-10	-0.0878538	0.000187416	-2.08401e-10	-0.0887274
44202371	chr15:44202371:A:G	3.61784e-09	-2.08401e-10	-0.319048	0.000147426	-2.08401e-10	-0.325305	0.000147716	-2.08401e-10	-0.326765
44202741	chr15:44202741:T:C	8.33289e-08	2.92918	-0.111309	3.15765e-05	-1.8662	-2.06187e-05	3.15524e-05	-1.8664	-0.0040092
44202750	chr15:44202750:C:T	2.46141e-09	-1.46138	0.757186	9.47925e-05	-1.5818	0.814864	9.4894e-05	-1.58171	0.812414
44204397	chr15:44204397:A:G	4.38588e-09	-0.126535	-2.85769e-10	0.000220022	0.0750984	-2.85769e-10	0.000220649	0.0745122	-2.85769e-10
44205571	chr15:44205571:C:T	7.41939e-10	-1.74421	-0.159206	2.7874e-05	-1.87004	-0.120891	2.7936e-05	-1.86999	-0.122153
44205604	chr15:44205604:C:T	7.96183e-10	-1.83285	-2.85769e-10	3.24874e-05	-1.83778	-2.85769e-10	3.2602e-05	-1.83769	-2.85769e-10
44205897	chr15:44205897:T:A	4.13181e-09	-2.08401e-10	-0.18621	0.000181546	-2.08401e-10	-0.117123	0.000182012	-2.08401e-10	-0.117987
44206409	chr15:44206409:G:A	8.14626e-10	-1.80995	-2.85769e-10	3.47928e-05	-1.76922	-2.85769e-10	3.4925e-05	-1.76886	-2.85769e-10
44206992	chr15:44206992:A:G	1.27566e-09	-1.14628	-0.215178	2.90605e-05	-1.86646	-0.0827868	2.90039e-05	-1.86615	-0.0884796
44208169	chr15:44208169:C:T	1.51621e-09	-2.08401e-10	-1.18871	6.19009e-05	-2.08401e-10	-1.19309	6.2125e-05	-2.08401e-10	-1.19291
44208237	chr15:44208237:T:A	1.76874e-09	-2.08401e-10	-1.03466	7.13587e-05	-2.08401e-10	-1.05091	7.16161e-05	-2.08401e-10	-1.05074
44208391	chr15:44208391:A:C	1.46564e-09	-2.08401e-10	-1.22264	6.00218e-05	-2.08401e-10	-1.22392	6.02218e-05	-2.08401e-10	-1.22403
44208592	chr15:44208592:G:C	4.12811e-09	-2.08401e-10	-0.187106	0.000168096	-2.08401e-10	-0.194095	0.00016841	-2.08401e-10	-0.195659
44209025	chr15:44209025:T:C	2.31059e-10	-1.81388	-1.25613	9.90375e-06	-1.76949	-1.25623	9.94078e-06	-1.76919	-1.25622
44210026	chr15:44210026:C:CA	1.19022e-09	-1.51276	0.081975	4.01088e-05	-1.83441	0.207374	3.99817e-05	-1.83535	0.201717
44210068	chr15:44210068:T:C	1.13592e-09	-1.47177	-0.0057063	3.61593e-05	-1.84601	0.115316	3.60576e-05	-1.84679	0.109846
44210330	chr15:44210330:C:T	1.59413e-09	-2.08401e-10	-1.1386	6.76538e-05	-2.08401e-10	-1.10422	6.78508e-05	-2.08401e-10	-1.10475
44210555	chr15:44210555:AC:A	8.15485e-10	-1.8089	-2.85769e-10	3.62061e-05	-1.7294	-2.85769e-10	3.63551e-05	-1.72873	-2.85769e-10
44210661	chr15:44210661:C:T	5.00381e-10	-1.79912	-0.49819	1.99206e-05	-1.85989	-0.466989	1.99748e-05	-1.85953	-0.468052
44212371	chr15:44212371:C:T	7.90946e-10	-1.83945	-2.85769e-10	3.18029e-05	-1.85907	-2.85769e-10	3.19091e-05	-1.85917	-2.85769e-10
44213005	chr15:44213005:G:A	7.45347e-10	-1.39073	-0.508098	2.10824e-05	-1.81742	-0.452773	2.11281e-05	-1.81721	-0.454247
44213064	chr15:44213064:T:C	1.42938e-09	-2.08401e-10	-1.24768	5.84173e-05	-2.08401e-10	-1.25102	5.86199e-05	-2.08401e-10	-1.25099
44213146	chr15:44213146:C:T	5.42361e-10	-1.78976	-0.426986	2.13571e-05	-1.86287	-0.39438	2.14125e-05	-1.86257	-0.395518
44213432	chr15:44213432:G:T	9.19485e-10	-1.68887	-2.85769e-10	3.45788e-05	-1.77539	-2.85769e-10	3.47121e-05	-1.77497	-2.85769e-10
44214303	chr15:44214303:G:A	1.5081e-09	-2.08401e-10	-1.19407	6.16083e-05	-2.08401e-10	-1.19783	6.18056e-05	-2.08401e-10	-1.19807
44214343	chr15:44214343:AG:A	2.31709e-08	1.87774	-0.339768	2.78273e-05	-1.75191	-0.240697	2.77916e-05	-1.75304	-0.244287
44214494	chr15:44214494:T:A	1.42715e-09	-2.08401e-10	-1.24925	5.84064e-05	-2.08401e-10	-1.2512	5.86097e-05	-2.08401e-10	-1.25116
44214664	chr15:44214664:T:A	1.74788e-09	-2.08401e-10	-1.04652	7.05481e-05	-2.08401e-10	-1.06233	7.08023e-05	-2.08401e-10	-1.06217
44215205	chr15:44215205:T:G	3.61235e-10	-1.40245	-1.2207	9.51885e-06	-1.8591	-1.20626	9.54005e-06	-1.85961	-1.20695
44216327	chr15:44216327:C:T	1.93325e-09	-2.08401e-10	-0.945723	8.12569e-05	-2.08401e-10	-0.921013	8.15727e-05	-2.08401e-10	-0.920564
44216569	chr15:44216569:T:A	4.34595e-08	2.28189	-0.114981	3.49857e-05	-1.79763	0.0339424	3.49835e-05	-1.7985	0.031321
44217302	chr15:44217302:G:A	1.77118e-09	-1.58717	0.553895	6.94434e-05	-1.68563	0.607509	6.95254e-05	-1.68555	0.605186
44218337	chr15:44218337:A:G	8.43648e-10	-1.3034	-0.471545	2.26445e-05	-1.78307	-0.415642	2.26946e-05	-1.7828	-0.417137
44218352	chr15:44218352:A:G	7.03485e-10	-1.11318	-0.843452	1.72198e-05	-1.69609	-0.776483	1.72441e-05	-1.69566	-0.778923
44218832	chr15:44218832:C:A	1.50016e-09	-2.08401e-10	-1.19935	6.12364e-05	-2.08401e-10	-1.20389	6.1454e-05	-2.08401e-10	-1.20377
44219086	chr15:44219086:A:T	1.87693e-09	-0.975288	-2.85769e-10	8.87488e-05	-0.832819	-2.85769e-10	8.89582e-05	-0.833892	-2.85769e-10
44219116	chr15:44219116:A:G	1.69962e-09	-2.08401e-10	-1.07452	6.91717e-05	-2.08401e-10	-1.08204	6.94241e-05	-2.08401e-10	-1.08183
44219543	chr15:44219543:T:G	1.42354e-09	-2.08401e-10	-1.25178	5.85494e-05	-2.08401e-10	-1.24876	5.87522e-05	-2.08401e-10	-1.24873
44219857	chr15:44219857:T:C	8.3562e-10	-1.46647	-0.318035	2.58792e-05	-1.85113	-0.214063	2.58473e-05	-1.8518	-0.218058
44220585	chr15:44220585:C:G	9.29019e-09	-2.08401e-10	0.624033	0.000401402	-2.08401e-10	0.676334	0.000401821	-2.08401e-10	0.673948
44220892	chr15:44220892:C:T	9.36452e-10	-1.27704	-0.393544	2.37413e-05	-1.87025	-0.281164	2.37263e-05	-1.87025	-0.285229
44221351	chr15:44221351:A:G	7.26943e-10	-1.04408	-0.879749	1.4247e-05	-1.85547	-0.806615	1.42635e-05	-1.85485	-0.809507
44222022	chr15:44222022:A:G	3.33113e-09	-2.08401e-10	-0.401615	0.000145482	-2.08401e-10	-0.338575	0.00014587	-2.08401e-10	-0.339341
44222198	chr15:44222198:C:T	8.93208e-10	-1.49371	-0.224155	2.97362e-05	-1.82852	-0.097745	2.9666e-05	-1.82963	-0.102424
44222204	chr15:44222204:T:C	9.20262e-10	-1.46478	-0.223246	2.94895e-05	-1.83761	-0.0969815	2.94236e-05	-1.8386	-0.101661
44222302	chr15:44222302:C:A	7.63735e-10	-1.62417	-0.250286	2.60177e-05	-1.8454	-0.214455	2.60607e-05	-1.84602	-0.215614
44222336	chr15:44222336:A:G	7.10151e-10	-1.5714	-0.375799	2.63921e-05	-1.79805	-0.247511	2.62961e-05	-1.79954	-0.253105
44222373	chr15:44222373:G:A	6.49449e-10	-1.73036	-0.306196	2.3996e-05	-1.86818	-0.27256	2.4048e-05	-1.86836	-0.273646
44222459	chr15:44222459:T:A	9.01563e-10	-1.4945	-0.214047	3.00669e-05	-1.82807	-0.0871311	2.9995e-05	-1.82919	-0.0918346
44222493	chr15:44222493:A:T	1.04956e-09	-1.6311	0.0745404	4.11704e-05	-1.72239	0.121483	4.12322e-05	-1.72232	0.119483
44223013	chr15:44223013:C:T	3.33151e-09	-2.08401e-10	-0.401501	0.000145501	-2.08401e-10	-0.338445	0.000145889	-2.08401e-10	-0.339213
44223063	chr15:44223063:T:C	1.08955e-09	-1.4101	-0.109057	3.30144e-05	-1.84677	0.0250841	3.29348e-05	-1.84762	0.0200895
44223103	chr15:44223103:C:G	1.15215e-09	-1.63609	0.172792	4.53144e-05	-1.72632	0.221313	4.53793e-05	-1.72625	0.219245
44223410	chr15:44223410:G:T	1.53729e-09	-2.08401e-10	-1.1749	6.32472e-05	-2.08401e-10	-1.17158	6.34628e-05	-2.08401e-10	-1.1716
44223580	chr15:44223580:G:C	1.5629e-09	-2.08401e-10	-1.15838	6.34118e-05	-2.08401e-10	-1.16898	6.36365e-05	-2.08401e-10	-1.16887
44223666	chr15:44223666:C:T	3.09733e-08	1.77969	0.0485075	4.21868e-05	-1.74235	0.165833	4.20991e-05	-1.74353	0.161497
44223761	chr15:44223761:A:T	1.18285e-09	-1.32777	-0.109229	3.25248e-05	-1.86128	0.0246521	3.24568e-05	-1.8618	0.0196509
44224369	chr15:44224369:C:T	9.6447e-10	-1.6411	-2.85769e-10	3.55578e-05	-1.74747	-2.85769e-10	3.56964e-05	-1.74701	-2.85769e-10
44224400	chr15:44224400:T:G	1.44101e-09	-2.08401e-10	-1.23958	5.89649e-05	-2.08401e-10	-1.24169	5.91599e-05	-2.08401e-10	-1.24181
44224954	chr15:44224954:C:T	7.72352e-10	-1.86324	-2.85769e-10	3.27813e-05	-1.82877	-2.85769e-10	3.28866e-05	-1.829	-2.85769e-10
44225151	chr15:44225151:C:T	1.4519e-09	-1.23205	-2.85769e-10	8.2176e-05	-0.909765	-2.85769e-10	8.2279e-05	-0.911943	-2.85769e-10
44225491	chr15:44225491:G:A	8.19995e-10	-1.80338	-2.85769e-10	3.63796e-05	-1.72462	-2.85769e-10	3.65291e-05	-1.72395	-2.85769e-10
44226069	chr15:44226069:C:G	1.44264e-09	-2.08401e-10	-1.23845	5.99254e-05	-2.08401e-10	-1.22553	6.01657e-05	-2.08401e-10	-1.22496
44227009	chr15:44227009:C:T	1.6523e-09	-2.08401e-10	-1.10276	6.86798e-05	-2.08401e-10	-1.08917	6.89344e-05	-2.08401e-10	-1.0889
44227443	chr15:44227443:G:A	2.14343e-09	-2.08401e-10	-0.842519	9.03473e-05	-2.08401e-10	-0.814968	9.07008e-05	-2.08401e-10	-0.814493
44228322	chr15:44228322:G:A	2.33838e-09	-2.08401e-10	-0.755466	9.9234e-05	-2.08401e-10	-0.721148	9.95351e-05	-2.08401e-10	-0.721549
44228364	chr15:44228364:C:T	1.422e-09	-2.08401e-10	-1.25286	5.8235e-05	-2.08401e-10	-1.25414	5.84313e-05	-2.08401e-10	-1.25421
44228367	chr15:44228367:G:A	7.72461e-10	-1.8631	-2.85769e-10	3.27896e-05	-1.82852	-2.85769e-10	3.28949e-05	-1.82874	-2.85769e-10
44228370	chr15:44228370:T:C	2.62893e-08	-2.08401e-10	1.66424	0.00110945	-2.08401e-10	1.69299	0.00111405	-2.08401e-10	1.6937
44228599	chr15:44228599:G:A	1.59725e-09	-2.08401e-10	-1.13664	6.47475e-05	-2.08401e-10	-1.14813	6.49786e-05	-2.08401e-10	-1.148
44229148	chr15:44229148:T:C	1.4813e-09	-2.08401e-10	-1.21201	6.1123e-05	-2.08401e-10	-1.20574	6.13422e-05	-2.08401e-10	-1.20559
44229150	chr15:44229150:A:G	1.4833e-09	-2.08401e-10	-1.21066	6.12108e-05	-2.08401e-10	-1.20431	6.14305e-05	-2.08401e-10	-1.20415
44229797	chr15:44229797:C:T	7.26537e-09	-2.08401e-10	0.378194	0.000317953	-2.08401e-10	0.443276	0.000318651	-2.08401e-10	0.442037
44229936	chr15:44229936:G:A	2.00019e-07	1.05587	2.63762	0.000578284	-1.86681	2.90824	0.000575155	-1.86666	2.89924
44230056	chr15:44230056:T:C	1.41645e-09	-2.08401e-10	-1.25677	5.80346e-05	-2.08401e-10	-1.25759	5.82356e-05	-2.08401e-10	-1.25756
44231437	chr15:44231437:G:A	1.87123e-08	-2.08401e-10	1.32426	0.000809671	-2.08401e-10	1.378	0.000810406	-2.08401e-10	1.37548
44231893	chr15:44231893:A:G	4.24424e-10	-1.22814	-1.23381	1.45744e-05	-1.40564	-1.23372	1.46214e-05	-1.40571	-1.23386
44232311	chr15:44232311:TGCTTAG:T	1.41707e-09	-2.08401e-10	-1.25634	5.8233e-05	-2.08401e-10	-1.25418	5.84316e-05	-2.08401e-10	-1.2542
44232387	chr15:44232387:T:G	1.41906e-09	-2.08401e-10	-1.25493	5.82022e-05	-2.08401e-10	-1.25471	5.83986e-05	-2.08401e-10	-1.25477
44232554	chr15:44232554:C:T	1.92351e-09	-2.08401e-10	-0.950773	8.09128e-05	-2.08401e-10	-0.925258	8.11877e-05	-2.08401e-10	-0.925295
44232736	chr15:44232736:T:C	1.41828e-09	-2.08401e-10	-1.25548	5.81692e-05	-2.08401e-10	-1.25527	5.83657e-05	-2.08401e-10	-1.25533
44233013	chr15:44233013:G:A	6.86789e-09	-2.08401e-10	0.321931	0.000279671	-2.08401e-10	0.314984	0.000280136	-2.08401e-10	0.313218
44233082	chr15:44233082:A:G	2.23927e-09	-2.08401e-10	-0.798777	9.47822e-05	-2.08401e-10	-0.767047	9.51044e-05	-2.08401e-10	-0.767084
44233843	chr15:44233843:T:C	2.5203e-10	-1.85654	-1.12659	1.03256e-05	-1.86977	-1.11423	1.03569e-05	-1.86976	-1.11465
44234486	chr15:44234486:G:A	4.92641e-08	2.39864	-0.106371	3.1386e-05	-1.86433	-0.00793365	3.13818e-05	-1.86414	-0.0116892
44234615	chr15:44234615:A:G	2.53672e-10	-1.86354	-1.1131	1.7031e-05	-1.41191	-1.07168	1.69843e-05	-1.41593	-1.07384
44235470	chr15:44235470:C:T	1.76262e-09	-2.08401e-10	-1.03812	7.19403e-05	-2.08401e-10	-1.04279	7.21982e-05	-2.08401e-10	-1.04264
44236796	chr15:44236796:C:T	1.57569e-09	-2.08401e-10	-1.15023	6.48341e-05	-2.08401e-10	-1.1468	6.50487e-05	-2.08401e-10	-1.14692
44236951	chr15:44236951:A:G	1.4305e-09	-2.08401e-10	-1.2469	5.85429e-05	-2.08401e-10	-1.24887	5.87483e-05	-2.08401e-10	-1.2488
44236986	chr15:44236986:G:A	1.70253e-09	-2.08401e-10	-1.07281	7.29117e-05	-2.08401e-10	-1.02938	7.31128e-05	-2.08401e-10	-1.03006
44237315	chr15:44237315:C:T	2.09317e-09	-0.866244	-2.85769e-10	6.99522e-05	-1.07082	-2.85769e-10	7.02751e-05	-1.06964	-2.85769e-10
44237568	chr15:44237568:G:A	2.14856e-09	-2.08401e-10	-0.84013	8.67358e-05	-2.08401e-10	-0.855762	8.70754e-05	-2.08401e-10	-0.855285
44237773	chr15:44237773:G:T	8.66707e-10	-1.74798	-2.85769e-10	3.65072e-05	-1.72112	-2.85769e-10	3.66184e-05	-1.72151	-2.85769e-10
44237992	chr15:44237992:C:T	1.41988e-09	-2.08401e-10	-1.25435	5.84875e-05	-2.08401e-10	-1.24982	5.8685e-05	-2.08401e-10	-1.24988
44239550	chr15:44239550:A:G	1.77237e-09	-2.08401e-10	-1.03261	7.32835e-05	-2.08401e-10	-1.02429	7.35661e-05	-2.08401e-10	-1.02387
44239968	chr15:44239968:T:C	8.51628e-10	-1.76553	-2.85769e-10	3.87835e-05	-1.66063	-2.85769e-10	3.88969e-05	-1.66114	-2.85769e-10
44240031	chr15:44240031:A:G	1.75863e-09	-2.08401e-10	-1.04039	7.17794e-05	-2.08401e-10	-1.04503	7.20368e-05	-2.08401e-10	-1.04488
44240283	chr15:44240283:A:C	2.33085e-09	-2.08401e-10	-0.758691	9.96189e-05	-2.08401e-10	-0.717277	9.99286e-05	-2.08401e-10	-0.717603
44241349	chr15:44241349:G:A	6.45483e-09	-2.08401e-10	0.259902	0.000261224	-2.08401e-10	0.24675	0.000262342	-2.08401e-10	0.247592
44241989	chr15:44241989:C:A	2.16711e-09	-2.08401e-10	-0.831533	9.23518e-05	-2.08401e-10	-0.793024	9.26402e-05	-2.08401e-10	-0.793336
44242175	chr15:44242175:C:A	2.33091e-10	-1.81383	-1.24742	1.03992e-05	-1.72956	-1.24735	1.04396e-05	-1.72941	-1.24704
44242590	chr15:44242590:C:T	1.56903e-09	-2.08401e-10	-1.15447	6.54598e-05	-2.08401e-10	-1.13719	6.57503e-05	-2.08401e-10	-1.13619
44242593	chr15:44242593:G:A	7.70216e-10	-1.86601	-2.85769e-10	3.14506e-05	-1.87021	-2.85769e-10	3.15586e-05	-1.87021	-2.85769e-10
44242653	chr15:44242653:A:G	1.52062e-09	-2.08401e-10	-1.18581	6.32607e-05	-2.08401e-10	-1.17137	6.35322e-05	-2.08401e-10	-1.17051
44242670	chr15:44242670:T:C	3.03692e-10	-1.62686	-1.1698	1.46123e-05	-1.47701	-1.15976	1.46596e-05	-1.47691	-1.16005
44242846	chr15:44242846:T:C	1.75057e-09	-2.08401e-10	-1.04498	7.23749e-05	-2.08401e-10	-1.03677	7.26531e-05	-2.08401e-10	-1.03636
44243066	chr15:44243066:A:G	2.74557e-10	-1.84968	-1.04784	1.20769e-05	-1.79224	-1.0351	1.20999e-05	-1.79205	-1.03681
44243133	chr15:44243133:A:G	2.1276e-09	-2.08401e-10	-0.84993	9.05814e-05	-2.08401e-10	-0.81238	9.08649e-05	-2.08401e-10	-0.812685
44243279	chr15:44243279:T:A	6.94355e-09	-2.08401e-10	0.332887	0.000297995	-2.08401e-10	0.378447	0.000298415	-2.08401e-10	0.376425
44243654	chr15:44243654:G:C	2.77744e-10	-1.84575	-1.04023	1.22627e-05	-1.78483	-1.02723	1.22859e-05	-1.78463	-1.02897
44243736	chr15:44243736:C:A	8.0358e-09	-2.08401e-10	0.478981	0.000345701	-2.08401e-10	0.526945	0.000346161	-2.08401e-10	0.524846
44243805	chr15:44243805:G:C	1.73056e-09	-2.08401e-10	-1.05648	7.20924e-05	-2.08401e-10	-1.04068	7.2319e-05	-2.08401e-10	-1.04097
44243974	chr15:44243974:T:C	1.03141e-09	-1.574	-2.85769e-10	4.6662e-05	-1.4757	-2.85769e-10	4.67871e-05	-1.47645	-2.85769e-10
44244235	chr15:44244235:C:T	1.57974e-09	-2.08401e-10	-1.14767	6.58253e-05	-2.08401e-10	-1.13162	6.61195e-05	-2.08401e-10	-1.1306
44244789	chr15:44244789:G:A	1.43906e-09	-2.08401e-10	-1.24094	5.88768e-05	-2.08401e-10	-1.24318	5.90839e-05	-2.08401e-10	-1.2431
44245071	chr15:44245071:C:A	5.11199e-10	-1.34928	-0.926638	2.7206e-05	-1.10301	-0.912179	2.72409e-05	-1.10313	-0.914212
44245346	chr15:44245346:G:A	3.3142e-09	-2.08401e-10	-0.406708	0.000135319	-2.08401e-10	-0.410994	0.000135851	-2.08401e-10	-0.410501
44246054	chr15:44246054:G:A	8.03875e-10	-1.82324	-2.85769e-10	3.41227e-05	-1.78867	-2.85769e-10	3.42305e-05	-1.78894	-2.85769e-10
44248247	chr15:44248247:T:C	1.45927e-09	-2.08401e-10	-1.22699	5.94942e-05	-2.08401e-10	-1.23275	5.97028e-05	-2.08401e-10	-1.23268
44248636	chr15:44248636:C:T	2.04e-08	0.245799	1.16481	0.000453432	-0.57319	1.37141	0.000449576	-0.57818	1.36443
44248685	chr15:44248685:A:G	1.51132e-09	-2.08401e-10	-1.19194	6.28127e-05	-2.08401e-10	-1.17847	6.30793e-05	-2.08401e-10	-1.17767
44249489	chr15:44249489:C:T	1.42719e-09	-2.08401e-10	-1.24922	5.87628e-05	-2.08401e-10	-1.24512	5.89697e-05	-2.08401e-10	-1.24504
44249615	chr15:44249615:T:C	1.5495e-09	-2.08401e-10	-1.16699	6.45435e-05	-2.08401e-10	-1.15129	6.48255e-05	-2.08401e-10	-1.15036
44250225	chr15:44250225:G:A	9.75727e-10	-1.6295	-2.85769e-10	4.37532e-05	-1.54006	-2.85769e-10	4.38732e-05	-1.54076	-2.85769e-10
44250609	chr15:44250609:C:T	7.66975e-10	-1.87023	-2.85769e-10	3.1519e-05	-1.86804	-2.85769e-10	3.16255e-05	-1.8681	-2.85769e-10
44250688	chr15:44250688:C:T	1.53922e-09	-2.08401e-10	-1.17365	6.37571e-05	-2.08401e-10	-1.16355	6.40335e-05	-2.08401e-10	-1.16265
44250691	chr15:44250691:G:A	2.0364e-09	-2.08401e-10	-0.893741	8.60426e-05	-2.08401e-10	-0.863786	8.63305e-05	-2.08401e-10	-0.863876
44250975	chr15:44250975:G:T	1.42594e-09	-2.08401e-10	-1.25009	5.8362e-05	-2.08401e-10	-1.25196	5.85653e-05	-2.08401e-10	-1.25192
44251381	chr15:44251381:G:A	8.70334e-10	-1.7438	-2.85769e-10	3.33605e-05	-1.81126	-2.85769e-10	3.34815e-05	-1.81107	-2.85769e-10
44251511	chr15:44251511:A:AT	3.82695e-10	-1.53514	-1.0303	2.01813e-05	-1.27901	-1.03487	2.02755e-05	-1.27833	-1.03432
44251616	chr15:44251616:A:G	1.43906e-09	-2.08401e-10	-1.24094	5.88772e-05	-2.08401e-10	-1.24317	5.90843e-05	-2.08401e-10	-1.24309
44251634	chr15:44251634:C:G	1.57835e-09	-2.08401e-10	-1.14854	6.68718e-05	-2.08401e-10	-1.11585	6.71135e-05	-2.08401e-10	-1.11567
44251868	chr15:44251868:T:C	1.42205e-09	-2.08401e-10	-1.25282	5.84103e-05	-2.08401e-10	-1.25114	5.86073e-05	-2.08401e-10	-1.2512
44252075	chr15:44252075:T:G	2.69323e-10	-1.69512	-1.22165	1.26797e-05	-1.56369	-1.21493	1.27219e-05	-1.56361	-1.21513
44252107	chr15:44252107:C:T	1.4277e-09	-2.08401e-10	-1.24886	5.84465e-05	-2.08401e-10	-1.25052	5.86508e-05	-2.08401e-10	-1.25046
44252393	chr15:44252393:G:A	3.38741e-10	-1.86056	-0.826889	1.40155e-05	-1.86914	-0.809327	1.40302e-05	-1.86911	-0.811736
44254921	chr15:44254921:A:G	1.47144e-09	-2.08401e-10	-1.21868	6.06152e-05	-2.08401e-10	-1.21408	6.08132e-05	-2.08401e-10	-1.21425
44255039	chr15:44255039:C:G	1.67447e-09	-2.08401e-10	-1.08943	6.83452e-05	-2.08401e-10	-1.09406	6.85944e-05	-2.08401e-10	-1.09385
44256970	chr15:44256970:G:A	1.45687e-09	-2.08401e-10	-1.22864	5.9526e-05	-2.08401e-10	-1.23222	5.97361e-05	-2.08401e-10	-1.23212
44258005	chr15:44258005:A:T	1.48167e-09	-2.08401e-10	-1.21175	6.14598e-05	-2.08401e-10	-1.20025	6.17137e-05	-2.08401e-10	-1.19955
44258451	chr15:44258451:T:C	3.10316e-09	-2.08401e-10	-0.472505	0.000131037	-2.08401e-10	-0.443153	0.000131514	-2.08401e-10	-0.442949
44258486	chr15:44258486:GA:G	4.76944e-09	-2.08401e-10	-0.042696	0.000201913	-2.08401e-10	-0.0107902	0.000202501	-2.08401e-10	-0.0113124
44258571	chr15:44258571:C:A	5.2107e-09	-2.08401e-10	0.0457891	0.000211327	-2.08401e-10	0.0347756	0.000211718	-2.08401e-10	0.0331956
44258678	chr15:44258678:C:T	1.50259e-09	-2.08401e-10	-1.19773	6.1124e-05	-2.08401e-10	-1.20572	6.134e-05	-2.08401e-10	-1.20563
44258746	chr15:44258746:CA:C	1.92792e-09	-2.08401e-10	-0.948486	7.99137e-05	-2.08401e-10	-0.937681	8.02272e-05	-2.08401e-10	-0.937196
44259209	chr15:44259209:T:C	1.59269e-09	-2.08401e-10	-1.1395	6.48889e-05	-2.08401e-10	-1.14595	6.51279e-05	-2.08401e-10	-1.14571
44259300	chr15:44259300:T:C	1.70008e-09	-2.08401e-10	-1.07425	7.03298e-05	-2.08401e-10	-1.06543	7.06631e-05	-2.08401e-10	-1.06414
44259330	chr15:44259330:G:A	2.08895e-09	-2.08401e-10	-0.868264	8.89081e-05	-2.08401e-10	-0.831026	8.91858e-05	-2.08401e-10	-0.831337
44259461	chr15:44259461:T:G	2.32268e-09	-2.08401e-10	-0.762203	9.78438e-05	-2.08401e-10	-0.735257	9.8235e-05	-2.08401e-10	-0.734696
44259933	chr15:44259933:G:A	1.41649e-09	-2.08401e-10	-1.25675	5.80419e-05	-2.08401e-10	-1.25746	5.82428e-05	-2.08401e-10	-1.25744
44260019	chr15:44260019:T:C	1.97645e-09	-2.08401e-10	-0.923625	8.38061e-05	-2.08401e-10	-0.890123	8.4061e-05	-2.08401e-10	-0.890517
44260117	chr15:44260117:G:T	1.92592e-09	-2.08401e-10	-0.949521	7.98296e-05	-2.08401e-10	-0.938735	8.01427e-05	-2.08401e-10	-0.93825
44260263	chr15:44260263:C:T	1.4665e-09	-2.08401e-10	-1.22205	6.01557e-05	-2.08401e-10	-1.22169	6.03666e-05	-2.08401e-10	-1.22162
44260422	chr15:44260422:C:A	2.47129e-09	-2.08401e-10	-0.700186	0.000100956	-2.08401e-10	-0.703947	0.000101343	-2.08401e-10	-0.703549
44260760	chr15:44260760:C:T	1.44126e-09	-2.08401e-10	-1.23941	5.8958e-05	-2.08401e-10	-1.2418	5.91655e-05	-2.08401e-10	-1.24172
44260942	chr15:44260942:G:A	1.5194e-09	-2.08401e-10	-1.18661	6.31921e-05	-2.08401e-10	-1.17245	6.34628e-05	-2.08401e-10	-1.1716
44261187	chr15:44261187:G:T	1.59292e-09	-2.08401e-10	-1.13936	6.48981e-05	-2.08401e-10	-1.14581	6.51371e-05	-2.08401e-10	-1.14557
44261323	chr15:44261323:G:A	2.22224e-09	-2.08401e-10	-0.806408	9.48444e-05	-2.08401e-10	-0.766392	9.51385e-05	-2.08401e-10	-0.766726
44261573	chr15:44261573:T:TC	1.68698e-09	-2.08401e-10	-1.08199	7.03463e-05	-2.08401e-10	-1.0652	7.06097e-05	-2.08401e-10	-1.06489
44261741	chr15:44261741:C:A	2.8567e-09	-2.08401e-10	-0.555259	0.000120065	-2.08401e-10	-0.530596	0.000120417	-2.08401e-10	-0.5311
44262321	chr15:44262321:A:G	2.30428e-09	-2.08401e-10	-0.770159	9.85042e-05	-2.08401e-10	-0.72853	9.8808e-05	-2.08401e-10	-0.72888
44263125	chr15:44263125:A:C	1.99832e-09	-2.08401e-10	-0.912618	8.38257e-05	-2.08401e-10	-0.88989	8.41536e-05	-2.08401e-10	-0.889415
44263567	chr15:44263567:C:T	2.75281e-09	-2.08401e-10	-0.592305	0.000112746	-2.08401e-10	-0.59349	0.000113179	-2.08401e-10	-0.59309
44264219	chr15:44264219:A:G	1.43473e-09	-2.08401e-10	-1.24395	5.87103e-05	-2.08401e-10	-1.24601	5.89163e-05	-2.08401e-10	-1.24594
44264314	chr15:44264314:G:A	6.26069e-09	-2.08401e-10	0.229365	0.000268125	-2.08401e-10	0.272825	0.000268527	-2.08401e-10	0.270892
44264485	chr15:44264485:C:T	9.8558e-10	-1.61945	-2.85769e-10	3.70861e-05	-1.70539	-2.85769e-10	3.72175e-05	-1.70528	-2.85769e-10
44264748	chr15:44264748:T:C	1.43681e-09	-2.08401e-10	-1.2425	5.93766e-05	-2.08401e-10	-1.23473	5.9574e-05	-2.08401e-10	-1.23484
44264806	chr15:44264806:T:C	6.2731e-09	-2.08401e-10	0.231344	0.000257917	-2.08401e-10	0.234008	0.000258963	-2.08401e-10	0.234625
44264951	chr15:44264951:T:C	2.09456e-09	-2.08401e-10	-0.865583	8.55958e-05	-2.08401e-10	-0.868993	8.59195e-05	-2.08401e-10	-0.868649
44265194	chr15:44265194:T:G	1.53632e-09	-2.08401e-10	-1.17554	6.34579e-05	-2.08401e-10	-1.16825	6.36664e-05	-2.08401e-10	-1.1684
44265329	chr15:44265329:C:T	1.84102e-09	-0.994604	-2.85769e-10	8.74184e-05	-0.847924	-2.85769e-10	8.76781e-05	-0.848387	-2.85769e-10
44265890	chr15:44265890:T:A	1.42119e-09	-2.08401e-10	-1.25343	5.83887e-05	-2.08401e-10	-1.25151	5.85845e-05	-2.08401e-10	-1.25159
44266717	chr15:44266717:C:T	1.52857e-09	-2.08401e-10	-1.1806	6.21043e-05	-2.08401e-10	-1.18981	6.2325e-05	-2.08401e-10	-1.1897
44266878	chr15:44266878:C:T	1.56947e-09	-2.08401e-10	-1.15419	6.47199e-05	-2.08401e-10	-1.14856	6.4927e-05	-2.08401e-10	-1.1488
44267174	chr15:44267174:A:T	8.15734e-10	-1.80859	-2.85769e-10	3.2541e-05	-1.83613	-2.85769e-10	3.26285e-05	-1.83687	-2.85769e-10
44267465	chr15:44267465:C:G	3.12261e-07	4.13891	-2.85769e-10	0.00665612	3.48466	-2.85769e-10	0.00666743	3.48293	-2.85769e-10
44267553	chr15:44267553:A:G	1.44712e-09	-2.08401e-10	-1.23535	5.95758e-05	-2.08401e-10	-1.23138	5.97709e-05	-2.08401e-10	-1.23154
44267605	chr15:44267605:T:C	1.44821e-09	-2.08401e-10	-1.23459	5.95153e-05	-2.08401e-10	-1.2324	5.97143e-05	-2.08401e-10	-1.23249
44268265	chr15:44268265:A:G	1.61004e-09	-2.08401e-10	-1.12867	6.6889e-05	-2.08401e-10	-1.1156	6.71027e-05	-2.08401e-10	-1.11583
44268705	chr15:44268705:T:C	1.56679e-09	-2.08401e-10	-1.1559	6.48631e-05	-2.08401e-10	-1.14635	6.50055e-05	-2.08401e-10	-1.14759
44269414	chr15:44269414:A:G	1.48964e-09	-2.08401e-10	-1.20639	6.14411e-05	-2.08401e-10	-1.20055	6.16448e-05	-2.08401e-10	-1.20067
44269662	chr15:44269662:C:T	3.71212e-09	-2.08401e-10	-0.293323	0.000155231	-2.08401e-10	-0.273712	0.000155909	-2.08401e-10	-0.272786
44269996	chr15:44269996:A:AG	6.35735e-09	-2.08401e-10	0.244687	0.000274769	-2.08401e-10	0.297302	0.000275142	-2.08401e-10	0.295229
44270122	chr15:44270122:G:A	7.7818e-10	-1.85572	-2.85769e-10	3.25774e-05	-1.83501	-2.85769e-10	3.26836e-05	-1.83519	-2.85769e-10
44270234	chr15:44270234:T:C	1.44719e-09	-2.08401e-10	-1.2353	5.90538e-05	-2.08401e-10	-1.24018	5.92602e-05	-2.08401e-10	-1.24012
44270379	chr15:44270379:C:G	1.89591e-09	-2.08401e-10	-0.965226	7.75047e-05	-2.08401e-10	-0.96829	7.77945e-05	-2.08401e-10	-0.967988
44270728	chr15:44270728:G:A	3.18212e-10	-1.72233	-1.02764	1.41547e-05	-1.65548	-1.0131	1.41873e-05	-1.65479	-1.01492
44271095	chr15:44271095:T:G	2.60273e-09	-2.08401e-10	-0.648366	0.00010678	-2.08401e-10	-0.647862	0.000107195	-2.08401e-10	-0.64741
44272134	chr15:44272134:C:A	1.66558e-09	-2.08401e-10	-1.09475	6.90501e-05	-2.08401e-10	-1.0838	6.92619e-05	-2.08401e-10	-1.08416
44272494	chr15:44272494:A:G	0.000103378	9.94122	-2.85769e-10	3.54062e-05	-1.75174	-2.85769e-10	3.55612e-05	-1.7508	-2.85769e-10
44272585	chr15:44272585:G:A	1.60296e-09	-2.08401e-10	-1.13307	6.63515e-05	-2.08401e-10	-1.12366	6.65577e-05	-2.08401e-10	-1.12399
44272765	chr15:44272765:G:A	3.55646e-09	-2.08401e-10	-0.336159	0.000153178	-2.08401e-10	-0.287025	0.000153655	-2.08401e-10	-0.287348
44273146	chr15:44273146:T:C	5.36214e-09	-2.08401e-10	0.0744382	0.000225449	-2.08401e-10	0.0994633	0.000226482	-2.08401e-10	0.100607
44273389	chr15:44273389:G:A	1.67794e-09	-2.08401e-10	-1.08736	6.99315e-05	-2.08401e-10	-1.07111	7.01582e-05	-2.08401e-10	-1.07131
44273735	chr15:44273735:G:T	4.42124e-10	-1.63874	-0.782348	2.00948e-05	-1.55854	-0.759624	2.01282e-05	-1.55771	-0.762228
44273885	chr15:44273885:C:T	3.52998e-09	-2.08401e-10	-0.343632	0.000143458	-2.08401e-10	-0.352587	0.000144033	-2.08401e-10	-0.352015
44274349	chr15:44274349:G:A	1.60561e-09	-2.08401e-10	-1.13142	6.67724e-05	-2.08401e-10	-1.11734	6.69906e-05	-2.08401e-10	-1.11751
44274590	chr15:44274590:A:G	1.42263e-09	-2.08401e-10	-1.25241	5.8639e-05	-2.08401e-10	-1.24723	5.88299e-05	-2.08401e-10	-1.24741
44274679	chr15:44274679:T:C	2.28986e-09	-2.08401e-10	-0.776435	9.8183e-05	-2.08401e-10	-0.731797	9.84206e-05	-2.08401e-10	-0.732809
44274734	chr15:44274734:A:G	1.96954e-09	-2.08401e-10	-0.927127	8.25301e-05	-2.08401e-10	-0.905466	8.2851e-05	-2.08401e-10	-0.905015
44275247	chr15:44275247:G:A	2.51858e-09	-2.08401e-10	-0.68123	0.000110052	-2.08401e-10	-0.617677	0.000110701	-2.08401e-10	-0.615225
44275708	chr15:44275708:A:G	4.45214e-10	-1.6414	-0.772721	2.02351e-05	-1.5617	-0.749513	2.02681e-05	-1.56087	-0.75214
44275770	chr15:44275770:C:T	1.60426e-09	-2.08401e-10	-1.13226	6.67132e-05	-2.08401e-10	-1.11823	6.69313e-05	-2.08401e-10	-1.11839
44275902	chr15:44275902:A:G	8.69602e-10	-1.74465	-2.85769e-10	3.44838e-05	-1.77814	-2.85769e-10	3.45873e-05	-1.77857	-2.85769e-10
44276269	chr15:44276269:T:C	4.27562e-10	-1.66948	-0.785103	1.9336e-05	-1.59445	-0.762208	1.93673e-05	-1.59367	-0.764804
44276331	chr15:44276331:G:A	8.93446e-10	-1.71759	-2.85769e-10	3.51794e-05	-1.75817	-2.85769e-10	3.52536e-05	-1.75949	-2.85769e-10
44276403	chr15:44276403:G:A	6.18268e-09	-2.08401e-10	0.216826	0.00026032	-2.08401e-10	0.243283	0.00026152	-2.08401e-10	0.244451
44276767	chr15:44276767:A:G	1.45171e-09	-2.08401e-10	-1.23218	5.92178e-05	-2.08401e-10	-1.23741	5.94316e-05	-2.08401e-10	-1.23723
44276928	chr15:44276928:G:T	1.90827e-09	-2.08401e-10	-0.958727	7.73962e-05	-2.08401e-10	-0.969691	7.75277e-05	-2.08401e-10	-0.971423
44277018	chr15:44277018:G:A	1.44049e-09	-2.08401e-10	-1.23994	5.93708e-05	-2.08401e-10	-1.23483	5.95696e-05	-2.08401e-10	-1.23491
44277253	chr15:44277253:A:G	5.07512e-10	-1.02762	-1.25554	2.87745e-05	-0.706412	-1.25273	2.88623e-05	-0.70671	-1.25281
44277746	chr15:44277746:T:C	3.4707e-09	-2.08401e-10	-0.360568	0.000149483	-2.08401e-10	-0.311447	0.000149948	-2.08401e-10	-0.311767
44277897	chr15:44277897:T:C	1.62089e-09	-2.08401e-10	-1.12195	6.74493e-05	-2.08401e-10	-1.10725	6.76685e-05	-2.08401e-10	-1.10744
44278324	chr15:44278324:T:G	5.15201e-10	-1.07002	-1.1981	2.85894e-05	-0.760806	-1.20479	2.86842e-05	-0.76116	-1.20455
44278377	chr15:44278377:C:T	2.75642e-09	-2.08401e-10	-0.590994	0.000116151	-2.08401e-10	-0.563736	0.000116571	-2.08401e-10	-0.563562
44278983	chr15:44278983:G:C	3.00722e-09	-2.08401e-10	-0.50391	0.000121635	-2.08401e-10	-0.517604	0.000121712	-2.08401e-10	-0.520397
44279028	chr15:44279028:T:C	4.8581e-10	-1.62298	-0.703887	2.46881e-05	-1.43168	-0.680624	2.47084e-05	-1.4316	-0.683314
44279160	chr15:44279160:C:T	2.72354e-09	-2.08401e-10	-0.602992	0.000110254	-2.08401e-10	-0.615845	0.000110347	-2.08401e-10	-0.618431
44279264	chr15:44279264:C:T	2.37904e-10	-1.79011	-1.25071	1.08203e-05	-1.68602	-1.25119	1.08537e-05	-1.68639	-1.25116
44281795	chr15:44281795:A:G	1.73802e-09	-2.08401e-10	-1.05218	7.25707e-05	-2.08401e-10	-1.03407	7.28037e-05	-2.08401e-10	-1.03429
44281955	chr15:44281955:C:G	2.31924e-09	-0.763686	-2.85769e-10	0.00011138	-0.605681	-2.85769e-10	0.00011164	-0.606779	-2.85769e-10
44282082	chr15:44282082:A:G	3.25929e-09	-2.08401e-10	-0.423415	0.000138763	-2.08401e-10	-0.385863	0.000139332	-2.08401e-10	-0.3852
44282451	chr15:44282451:G:T	4.78423e-10	-1.09697	-1.24521	2.65235e-05	-0.790937	-1.24966	2.66098e-05	-0.79123	-1.24955
44282762	chr15:44282762:G:A	1.74096e-09	-2.08401e-10	-1.05049	7.27005e-05	-2.08401e-10	-1.03228	7.29338e-05	-2.08401e-10	-1.03251
44283065	chr15:44283065:C:T	1.33464e-09	-1.31627	-2.85769e-10	4.86231e-05	-1.43453	-2.85769e-10	4.87736e-05	-1.43487	-2.85769e-10
44283283	chr15:44283283:G:A	4.72566e-10	-1.11134	-1.24316	2.61191e-05	-0.808003	-1.24796	2.62043e-05	-0.808293	-1.24784
44284374	chr15:44284374:G:C	1.75577e-09	-2.08401e-10	-1.04202	7.33403e-05	-2.08401e-10	-1.02352	7.35756e-05	-2.08401e-10	-1.02375
44284610	chr15:44284610:C:G	1.74421e-09	-2.08401e-10	-1.04863	7.28392e-05	-2.08401e-10	-1.03037	7.30729e-05	-2.08401e-10	-1.0306
44284803	chr15:44284803:C:T	8.10837e-10	-1.81461	-2.85769e-10	3.63584e-05	-1.7252	-2.85769e-10	3.64702e-05	-1.72556	-2.85769e-10
44284998	chr15:44284998:C:T	1.03244e-08	-2.08401e-10	0.729585	0.000437006	-2.08401e-10	0.761318	0.000439117	-2.08401e-10	0.762707
44285276	chr15:44285276:T:C	2.57672e-09	-2.08401e-10	-0.65841	0.000110478	-2.08401e-10	-0.613817	0.000110786	-2.08401e-10	-0.614457
44286042	chr15:44286042:G:A	1.04285e-08	-2.08401e-10	0.739621	0.00044145	-2.08401e-10	0.771435	0.000443584	-2.08401e-10	0.772828
44286362	chr15:44286362:C:T	8.03423e-10	-1.8238	-2.85769e-10	3.56194e-05	-1.74574	-2.85769e-10	3.57656e-05	-1.74507	-2.85769e-10
44286782	chr15:44286782:T:C	1.32544e-09	-1.32318	-2.85769e-10	4.76707e-05	-1.45431	-2.85769e-10	4.78477e-05	-1.45404	-2.85769e-10
44287589	chr15:44287589:T:TG	3.15321e-09	-2.08401e-10	-0.456504	0.000135456	-2.08401e-10	-0.409979	0.00013588	-2.08401e-10	-0.410284
44287656	chr15:44287656:C:A	4.56016e-10	-1.17154	-1.21862	2.5402e-05	-0.875936	-1.20786	2.54759e-05	-0.876127	-1.2082
44287756	chr15:44287756:T:C	9.4408e-09	-2.08401e-10	0.640115	0.000398215	-2.08401e-10	0.668364	0.000400119	-2.08401e-10	0.669703
44288635	chr15:44288635:G:A	2.4105e-09	-2.08401e-10	-0.725092	0.0001019	-2.08401e-10	-0.694638	0.000102311	-2.08401e-10	-0.694042
44289113	chr15:44289113:C:T	2.91506e-09	-2.08401e-10	-0.535034	0.000117786	-2.08401e-10	-0.549761	0.000117871	-2.08401e-10	-0.55247
44289263	chr15:44289263:G:A	2.10023e-05	8.34746	-2.85769e-10	3.16751e-05	-1.8631	-2.85769e-10	3.17914e-05	-1.86286	-2.85769e-10
44289402	chr15:44289402:C:T	4.78952e-10	-1.63692	-0.704157	2.41364e-05	-1.45371	-0.681192	2.41564e-05	-1.45364	-0.683871
44289485	chr15:44289485:C:G	8.98033e-09	-2.08401e-10	0.590111	0.000379679	-2.08401e-10	0.620698	0.000381493	-2.08401e-10	0.622034
44289494	chr15:44289494:C:G	1.41541e-09	-2.08401e-10	-1.2575	5.80096e-05	-2.08401e-10	-1.25802	5.82099e-05	-2.08401e-10	-1.258
44290608	chr15:44290608:T:G	1.55714e-09	-2.08401e-10	-1.16208	6.53268e-05	-2.08401e-10	-1.13923	6.56201e-05	-2.08401e-10	-1.13818
44290688	chr15:44290688:G:A	2.42476e-10	-1.77851	-1.24327	1.9695e-05	-1.11545	-1.22281	1.96323e-05	-1.12081	-1.22407
44290960	chr15:44290960:C:T	2.84865e-09	-2.08401e-10	-0.55808	0.000121964	-2.08401e-10	-0.514906	0.000122348	-2.08401e-10	-0.515188
44291540	chr15:44291540:C:T	1.49623e-09	-2.08401e-10	-1.20198	6.1911e-05	-2.08401e-10	-1.19293	6.21179e-05	-2.08401e-10	-1.19302
44291843	chr15:44291843:G:GA	1.69866e-09	-2.08401e-10	-1.07508	6.94643e-05	-2.08401e-10	-1.07782	6.97421e-05	-2.08401e-10	-1.07726
44292070	chr15:44292070:T:G	1.64556e-09	-2.08401e-10	-1.10685	6.99218e-05	-2.08401e-10	-1.07125	7.02555e-05	-2.08401e-10	-1.06992
44292200	chr15:44292200:TA:T	7.6837e-10	-1.86841	-2.85769e-10	3.14887e-05	-1.869	-2.85769e-10	3.15954e-05	-1.86905	-2.85769e-10
44292228	chr15:44292228:C:T	2.42104e-09	-2.08401e-10	-0.720729	9.81877e-05	-2.08401e-10	-0.731749	9.82951e-05	-2.08401e-10	-0.734085
44292388	chr15:44292388:G:C	2.40216e-09	-2.08401e-10	-0.728556	0.000101363	-2.08401e-10	-0.699924	0.000101769	-2.08401e-10	-0.69935
44293812	chr15:44293812:G:A	7.8444e-10	-1.84771	-2.85769e-10	3.43128e-05	-1.78311	-2.85769e-10	3.4421e-05	-1.78339	-2.85769e-10
44294019	chr15:44294019:A:AT	2.08586e-09	-0.869743	-2.85769e-10	7.37868e-05	-1.01745	-2.85769e-10	7.40628e-05	-1.01715	-2.85769e-10
44294149	chr15:44294149:T:C	1.51997e-09	-2.08401e-10	-1.18624	6.23295e-05	-2.08401e-10	-1.18619	6.25551e-05	-2.08401e-10	-1.18601
44294255	chr15:44294255:G:T	8.0131e-10	-1.0302	-0.796232	4.69417e-05	-0.714535	-0.755189	4.70607e-05	-0.714916	-0.755705
44294597	chr15:44294597:C:T	1.76285e-09	-2.08401e-10	-1.03799	7.36418e-05	-2.08401e-10	-1.01942	7.38775e-05	-2.08401e-10	-1.01965
44294678	chr15:44294678:C:T	1.97636e-09	-2.08401e-10	-0.923669	8.49318e-05	-2.08401e-10	-0.87678	8.53861e-05	-2.08401e-10	-0.874875
44295392	chr15:44295392:T:C	2.24318e-10	-1.84345	-1.25617	9.85629e-06	-1.77411	-1.25641	9.88761e-06	-1.77439	-1.25639
44296375	chr15:44296375:A:T	1.67361e-09	-2.08401e-10	-1.08994	6.97497e-05	-2.08401e-10	-1.07372	6.99748e-05	-2.08401e-10	-1.07392
44296463	chr15:44296463:T:A	7.87061e-10	-1.84437	-2.85769e-10	3.45372e-05	-1.77659	-2.85769e-10	3.46458e-05	-1.77688	-2.85769e-10
44296747	chr15:44296747:C:CT	1.49425e-09	-2.08401e-10	-1.2033	6.1789e-05	-2.08401e-10	-1.1949	6.19943e-05	-2.08401e-10	-1.19502
44296968	chr15:44296968:C:A	2.24786e-10	-1.8402	-1.25733	9.90572e-06	-1.768	-1.25751	9.93707e-06	-1.76828	-1.2575
44297124	chr15:44297124:T:C	3.51732e-09	-2.08401e-10	-0.347227	0.000143356	-2.08401e-10	-0.353297	0.000143665	-2.08401e-10	-0.354574
44297330	chr15:44297330:T:C	2.25896e-10	-1.83951	-1.2531	9.95864e-06	-1.76674	-1.25345	9.99024e-06	-1.76702	-1.25343
44297706	chr15:44297706:C:T	2.34937e-09	-2.08401e-10	-0.75078	9.90739e-05	-2.08401e-10	-0.722763	9.94699e-05	-2.08401e-10	-0.722204
44297719	chr15:44297719:G:A	2.04134e-09	-2.08401e-10	-0.891318	8.24967e-05	-2.08401e-10	-0.905871	8.2819e-05	-2.08401e-10	-0.905402
44297858	chr15:44297858:G:A	8.26541e-10	-1.79543	-2.85769e-10	3.70506e-05	-1.70635	-2.85769e-10	3.71552e-05	-1.70696	-2.85769e-10
44298303	chr15:44298303:G:A	7.80835e-10	-1.85232	-2.85769e-10	3.18846e-05	-1.85651	-2.85769e-10	3.19955e-05	-1.85646	-2.85769e-10
44298539	chr15:44298539:G:A	7.40754e-10	-1.14107	-0.763939	4.26028e-05	-0.845156	-0.721553	4.27111e-05	-0.84551	-0.722089
44298714	chr15:44298714:T:C	1.59944e-09	-2.08401e-10	-1.13527	6.56184e-05	-2.08401e-10	-1.13477	6.58008e-05	-2.08401e-10	-1.13543
44298979	chr15:44298979:A:G	5.81785e-10	-1.1772	-0.969379	3.25873e-05	-0.890222	-0.944486	3.26757e-05	-0.890627	-0.944801
44299025	chr15:44299025:T:C	1.62372e-09	-2.08401e-10	-1.12021	6.66153e-05	-2.08401e-10	-1.11969	6.67978e-05	-2.08401e-10	-1.12039
44299353	chr15:44299353:C:T	4.77227e-10	-1.35094	-0.993752	2.59813e-05	-1.09131	-0.969937	2.60527e-05	-1.0917	-0.970234
44299424	chr15:44299424:C:G	1.76406e-09	-2.08401e-10	-1.03731	7.36945e-05	-2.08401e-10	-1.0187	7.39303e-05	-2.08401e-10	-1.01894
44299759	chr15:44299759:A:G	2.02115e-09	-2.08401e-10	-0.90126	8.53825e-05	-2.08401e-10	-0.871488	8.56678e-05	-2.08401e-10	-0.871583
44299772	chr15:44299772:G:A	5.78981e-10	-1.64224	-0.509175	2.92343e-05	-1.46085	-0.482433	2.92468e-05	-1.46078	-0.485508
44299967	chr15:44299967:A:G	6.02165e-10	-1.69735	-0.414803	3.01176e-05	-1.52667	-0.386854	3.01243e-05	-1.52661	-0.390114
44300521	chr15:44300521:T:C	2.27482e-09	-2.08401e-10	-0.783026	9.29052e-05	-2.08401e-10	-0.787049	9.32664e-05	-2.08401e-10	-0.786599
44301483	chr15:44301483:A:G	1.42837e-09	-1.24839	-2.85769e-10	6.55218e-05	-1.13625	-2.85769e-10	6.56915e-05	-1.13709	-2.85769e-10
44301766	chr15:44301766:G:A	1.72354e-09	-2.08401e-10	-1.06054	7.19313e-05	-2.08401e-10	-1.04292	7.21624e-05	-2.08401e-10	-1.04314
44301786	chr15:44301786:C:T	6.39967e-10	-1.22645	-0.824816	3.56929e-05	-0.947223	-0.796455	3.57903e-05	-0.947624	-0.796758
44301848	chr15:44301848:G:A	2.73225e-09	-2.08401e-10	-0.599799	0.00011475	-2.08401e-10	-0.575869	0.000115228	-2.08401e-10	-0.57515
44302713	chr15:44302713:A:G	1.53305e-09	-2.08401e-10	-1.17767	6.26234e-05	-2.08401e-10	-1.18149	6.2789e-05	-2.08401e-10	-1.18228
44302918	chr15:44302918:C:T	1.76193e-09	-2.08401e-10	-1.03851	7.36022e-05	-2.08401e-10	-1.01995	7.38378e-05	-2.08401e-10	-1.02019
44303832	chr15:44303832:T:G	1.78239e-09	-2.08401e-10	-1.02697	7.44966e-05	-2.08401e-10	-1.00788	7.47345e-05	-2.08401e-10	-1.00812
44303845	chr15:44303845:C:T	4.50554e-09	-2.08401e-10	-0.0996177	0.00018962	-2.08401e-10	-0.0736062	0.000190456	-2.08401e-10	-0.0726376
44303983	chr15:44303983:G:T	3.90356e-09	-2.08401e-10	-0.243037	0.000162584	-2.08401e-10	-0.227434	0.000162879	-2.08401e-10	-0.229049
44304430	chr15:44304430:C:T	6.18831e-10	-1.11548	-0.969364	3.50746e-05	-0.816744	-0.944408	3.51692e-05	-0.817165	-0.944724
44305541	chr15:44305541:A:G	4.85436e-10	-1.63719	-0.690444	2.44655e-05	-1.45402	-0.667345	2.44854e-05	-1.45395	-0.670032
44305852	chr15:44305852:C:G	8.5667e-10	-0.97282	-0.786808	5.03337e-05	-0.643651	-0.756303	5.04295e-05	-0.643787	-0.757695
44306346	chr15:44306346:C:T	7.11544e-10	-1.09645	-0.848799	4.10803e-05	-0.792963	-0.810138	4.11865e-05	-0.793327	-0.810621
44306444	chr15:44306444:T:C	6.48134e-10	-1.38098	-0.657603	3.93519e-05	-0.938724	-0.70736	3.94881e-05	-0.94134	-0.70472
44306560	chr15:44306560:G:T	2.95876e-09	-2.08401e-10	-0.520156	0.000122265	-2.08401e-10	-0.512442	0.00012262	-2.08401e-10	-0.51297
44306694	chr15:44306694:A:G	1.60383e-09	-2.08401e-10	-1.13253	6.57969e-05	-2.08401e-10	-1.13206	6.59793e-05	-2.08401e-10	-1.13272
44306929	chr15:44306929:G:A	1.75052e-09	-1.04501	-2.85769e-10	7.6569e-05	-0.980437	-2.85769e-10	7.67631e-05	-0.981335	-2.85769e-10
44307086	chr15:44307086:C:T	1.48736e-09	-2.08401e-10	-1.20792	6.08017e-05	-2.08401e-10	-1.21101	6.09726e-05	-2.08401e-10	-1.21163
44307685	chr15:44307685:G:A	9.6148e-10	-1.64421	-2.85769e-10	3.77699e-05	-1.68712	-2.85769e-10	3.78737e-05	-1.6878	-2.85769e-10
44308009	chr15:44308009:G:T	1.73423e-09	-2.08401e-10	-1.05436	7.23915e-05	-2.08401e-10	-1.03654	7.26238e-05	-2.08401e-10	-1.03677
44308215	chr15:44308215:T:C	4.55866e-09	-2.08401e-10	-0.0878961	0.000191903	-2.08401e-10	-0.0616408	0.00019275	-2.08401e-10	-0.0606654
44308369	chr15:44308369:A:G	6.98435e-10	-1.10555	-0.858292	4.02706e-05	-0.802926	-0.820081	4.0375e-05	-0.803289	-0.820559
44308482	chr15:44308482:C:G	4.90776e-10	-1.6558	-0.660888	2.45909e-05	-1.47904	-0.637215	2.46092e-05	-1.47897	-0.63997
44308522	chr15:44308522:C:T	2.57273e-09	-2.08401e-10	-0.659956	0.000104255	-2.08401e-10	-0.671791	0.000104356	-2.08401e-10	-0.674247
44308730	chr15:44308730:C:T	1.41861e-09	-2.08401e-10	-1.25525	5.81202e-05	-2.08401e-10	-1.25612	5.83215e-05	-2.08401e-10	-1.25609
44308731	chr15:44308731:G:A	4.92592e-10	-1.44007	-0.872933	2.6415e-05	-1.20908	-0.835612	2.64845e-05	-1.20941	-0.836091
44309221	chr15:44309221:G:A	2.32994e-09	-2.08401e-10	-0.759084	9.92812e-05	-2.08401e-10	-0.720673	9.95875e-05	-2.08401e-10	-0.721023
44309497	chr15:44309497:A:T	3.58971e-10	-1.81297	-0.816473	1.56829e-05	-1.73628	-0.829775	1.57628e-05	-1.73559	-0.828817
44309515	chr15:44309515:T:C	1.41327e-09	-1.25902	-2.85769e-10	6.98185e-05	-1.07273	-2.85769e-10	6.99883e-05	-1.07373	-2.85769e-10
44309669	chr15:44309669:A:T	1.87329e-09	-2.08401e-10	-0.977229	7.79211e-05	-2.08401e-10	-0.962932	7.8152e-05	-2.08401e-10	-0.963403
44309710	chr15:44309710:T:G	1.93702e-09	-2.08401e-10	-0.943776	8.12044e-05	-2.08401e-10	-0.92166	8.14607e-05	-2.08401e-10	-0.921938
44309738	chr15:44309738:G:C	1.72521e-09	-2.08401e-10	-1.05957	7.15896e-05	-2.08401e-10	-1.04768	7.18065e-05	-2.08401e-10	-1.04808
44309906	chr15:44309906:C:T	1.77446e-09	-1.03143	-2.85769e-10	6.5455e-05	-1.13727	-2.85769e-10	6.57332e-05	-1.13645	-2.85769e-10
44310224	chr15:44310224:A:T	6.97801e-09	-2.08401e-10	0.337839	0.000299156	-2.08401e-10	0.382337	0.000299584	-2.08401e-10	0.380334
44310508	chr15:44310508:A:C	1.69341e-09	-2.08401e-10	-1.07818	7.08481e-05	-2.08401e-10	-1.05809	7.10742e-05	-2.08401e-10	-1.05834
44310736	chr15:44310736:A:AC	6.81215e-10	-1.15859	-0.830215	3.88989e-05	-0.867083	-0.790581	3.89995e-05	-0.867436	-0.791074
44310793	chr15:44310793:C:T	5.21822e-10	-1.2175	-1.03785	2.88588e-05	-0.940218	-1.016	2.89387e-05	-0.940612	-1.01627
44310952	chr15:44310952:G:A	2.2922e-09	-2.08401e-10	-0.775415	9.93937e-05	-2.08401e-10	-0.719541	9.9959e-05	-2.08401e-10	-0.717299
44311584	chr15:44311584:A:G	4.56811e-09	-2.08401e-10	-0.0858262	0.000192294	-2.08401e-10	-0.0596012	0.000193144	-2.08401e-10	-0.0586248
44311658	chr15:44311658:G:A	4.72495e-09	-2.08401e-10	-0.0520685	0.000198974	-2.08401e-10	-0.025454	0.000199856	-2.08401e-10	-0.0244642
44312674	chr15:44312674:G:A	2.22916e-10	-1.85304	-1.25284	9.69089e-06	-1.79425	-1.25319	9.72202e-06	-1.79449	-1.25317
44312808	chr15:44312808:C:T	7.35471e-10	-1.08216	-0.830006	4.24803e-05	-0.779119	-0.79047	4.25896e-05	-0.779486	-0.790963
44312846	chr15:44312846:C:T	1.77938e-09	-2.08401e-10	-1.02866	7.39006e-05	-2.08401e-10	-1.01591	7.41222e-05	-2.08401e-10	-1.01634
44312963	chr15:44312963:C:T	3.18041e-08	-2.08401e-10	1.85467	0.001345	-2.08401e-10	1.88552	0.00135022	-2.08401e-10	1.88597
44313387	chr15:44313387:T:G	1.88217e-09	-2.08401e-10	-0.972498	7.83001e-05	-2.08401e-10	-0.95808	7.85318e-05	-2.08401e-10	-0.958555
44313408	chr15:44313408:T:C	1.79356e-09	-2.08401e-10	-1.02072	7.49771e-05	-2.08401e-10	-1.00145	7.52164e-05	-2.08401e-10	-1.00169
44314093	chr15:44314093:C:T	2.53916e-09	-2.08401e-10	-0.673093	0.000102909	-2.08401e-10	-0.684785	0.000103012	-2.08401e-10	-0.687217
44314194	chr15:44314194:G:A	2.18802e-09	-2.08401e-10	-0.82193	9.46168e-05	-2.08401e-10	-0.768794	9.51451e-05	-2.08401e-10	-0.766656
44314962	chr15:44314962:G:A	1.44775e-09	-2.08401e-10	-1.23491	5.98474e-05	-2.08401e-10	-1.22683	6.00472e-05	-2.08401e-10	-1.22693
44314995	chr15:44314995:C:G	1.53713e-09	-2.08401e-10	-1.17501	6.26658e-05	-2.08401e-10	-1.18081	6.28918e-05	-2.08401e-10	-1.18064
44315263	chr15:44315263:A:G	1.87498e-09	-2.08401e-10	-0.976328	7.79939e-05	-2.08401e-10	-0.961998	7.8225e-05	-2.08401e-10	-0.96247
44315674	chr15:44315674:A:C	7.77115e-10	-1.85709	-2.85769e-10	3.36517e-05	-1.80256	-2.85769e-10	3.37591e-05	-1.80281	-2.85769e-10
44316532	chr15:44316532:A:G	2.07214e-09	-2.08401e-10	-0.876342	8.54889e-05	-2.08401e-10	-0.870242	8.5761e-05	-2.08401e-10	-0.870495
44316769	chr15:44316769:C:A	6.30435e-10	-1.10845	-0.957818	3.597e-05	-0.803482	-0.932461	3.60681e-05	-0.803878	-0.932772
44317521	chr15:44317521:T:C	8.45761e-10	-1.77244	-2.85769e-10	3.8382e-05	-1.67104	-2.85769e-10	3.84948e-05	-1.67154	-2.85769e-10
44317598	chr15:44317598:T:C	2.22902e-10	-1.84867	-1.25728	9.74892e-06	-1.78435	-1.25713	9.77978e-06	-1.7846	-1.25714
44318261	chr15:44318261:C:T	6.77513e-09	-2.08401e-10	0.308333	0.000295518	-2.08401e-10	0.370099	0.000296417	-2.08401e-10	0.369709
44318438	chr15:44318438:G:A	2.22413e-10	-1.85319	-1.25495	9.67324e-06	-1.79403	-1.25524	9.7043e-06	-1.79427	-1.25522
44318444	chr15:44318444:T:C	8.83597e-10	-0.581164	-1.14752	2.70883e-05	-0.885778	-1.13375	2.7129e-05	-0.887646	-1.13381
44318642	chr15:44318642:G:C	4.39737e-09	-2.08401e-10	-0.123919	0.000179168	-2.08401e-10	-0.130307	0.000179526	-2.08401e-10	-0.131738
44318749	chr15:44318749:T:G	4.47566e-09	-2.08401e-10	-0.106271	0.00018235	-2.08401e-10	-0.112701	0.000182713	-2.08401e-10	-0.114144
44319023	chr15:44319023:A:T	2.23166e-10	-1.84722	-1.25755	9.77184e-06	-1.78141	-1.25771	9.80295e-06	-1.78167	-1.2577
44320851	chr15:44320851:G:C	2.40715e-09	-2.08401e-10	-0.72648	9.82818e-05	-2.08401e-10	-0.73079	9.86663e-05	-2.08401e-10	-0.730316
44322420	chr15:44322420:GT:G	5.07814e-09	-2.08401e-10	0.02002	0.000214034	-2.08401e-10	0.0475054	0.000214988	-2.08401e-10	0.0485232
44323107	chr15:44323107:G:A	9.08616e-10	-1.02647	-0.674285	5.34872e-05	-0.711365	-0.627823	5.36205e-05	-0.711747	-0.628382
44323129	chr15:44323129:AACTC:A	2.07187e-09	-2.08401e-10	-0.876476	8.54818e-05	-2.08401e-10	-0.870325	8.57538e-05	-2.08401e-10	-0.870579
44323131	chr15:44323131:C:A	2.23012e-10	-1.84944	-1.25602	9.74251e-06	-1.78585	-1.25628	9.77366e-06	-1.7861	-1.25627
44324481	chr15:44324481:A:G	1.81774e-09	-2.08401e-10	-1.00733	7.60284e-05	-2.08401e-10	-0.987523	7.62707e-05	-2.08401e-10	-0.98777
44325257	chr15:44325257:C:G	8.04099e-10	-1.82296	-2.85769e-10	3.54769e-05	-1.74975	-2.85769e-10	3.55899e-05	-1.75	-2.85769e-10
44326124	chr15:44326124:C:T	3.75846e-10	-1.53755	-1.04596	1.94276e-05	-1.31701	-1.03492	1.94637e-05	-1.31696	-1.03655
44326187	chr15:44326187:G:T	2.25556e-09	-2.08401e-10	-0.791528	9.51372e-05	-2.08401e-10	-0.763309	9.54352e-05	-2.08401e-10	-0.763612
44326597	chr15:44326597:A:G	2.38902e-09	-2.08401e-10	-0.734044	0.000100793	-2.08401e-10	-0.70556	0.000101197	-2.08401e-10	-0.704988
44327011	chr15:44327011:C:T	1.46294e-09	-2.08401e-10	-1.22448	5.95655e-05	-2.08401e-10	-1.23155	5.9738e-05	-2.08401e-10	-1.23209
44327032	chr15:44327032:G:A	1.72872e-09	-2.08401e-10	-1.05754	7.17356e-05	-2.08401e-10	-1.04564	7.19527e-05	-2.08401e-10	-1.04605
44327042	chr15:44327042:CT:C	2.38701e-09	-2.08401e-10	-0.734886	0.000100699	-2.08401e-10	-0.70649	0.000101103	-2.08401e-10	-0.705917
44327592	chr15:44327592:CT:C	2.49158e-10	-1.84234	-1.15225	1.07247e-05	-1.78469	-1.16138	1.0773e-05	-1.78414	-1.16088
44327771	chr15:44327771:T:C	2.15471e-09	-2.08401e-10	-0.837271	9.07575e-05	-2.08401e-10	-0.810438	9.10433e-05	-2.08401e-10	-0.810724
44327775	chr15:44327775:T:G	1.80976e-09	-2.08401e-10	-1.01173	7.51962e-05	-2.08401e-10	-0.998528	7.54207e-05	-2.08401e-10	-0.998977
44327882	chr15:44327882:T:C	3.65052e-09	-2.08401e-10	-0.310056	0.000148786	-2.08401e-10	-0.31612	0.000149103	-2.08401e-10	-0.317422
44327931	chr15:44327931:C:T	2.22816e-10	-1.849	-1.25733	9.73975e-06	-1.7849	-1.25751	9.77081e-06	-1.78516	-1.2575
44328853	chr15:44328853:CA:C	1.48228e-09	-2.08401e-10	-1.21134	6.10046e-05	-2.08401e-10	-1.20768	6.12121e-05	-2.08401e-10	-1.20771
44329347	chr15:44329347:A:C	2.61234e-09	-2.08401e-10	-0.644678	0.000106475	-2.08401e-10	-0.650719	0.000106736	-2.08401e-10	-0.651697
44330036	chr15:44330036:G:A	2.1964e-10	-1.86206	-1.25863	9.46226e-06	-1.81262	-1.2587	9.49275e-06	-1.81284	-1.25869
44330469	chr15:44330469:C:T	1.96111e-09	-2.08401e-10	-0.931415	8.16757e-05	-2.08401e-10	-0.915873	8.19144e-05	-2.08401e-10	-0.916384
44330824	chr15:44330824:G:A	9.43731e-10	-0.996898	-0.665942	5.58782e-05	-0.676295	-0.61916	5.60167e-05	-0.676687	-0.619723
44331101	chr15:44331101:A:G	6.33358e-10	-1.60602	-0.455624	3.23907e-05	-1.41316	-0.4276	3.2401e-05	-1.41309	-0.430782
44331155	chr15:44331155:C:T	3.06362e-09	-2.08401e-10	-0.485329	0.000131486	-2.08401e-10	-0.439727	0.000131899	-2.08401e-10	-0.440023
44331439	chr15:44331439:A:G	2.88423e-09	-2.08401e-10	-0.545667	0.00012231	-2.08401e-10	-0.512071	0.000122807	-2.08401e-10	-0.511444
44331468	chr15:44331468:G:C	2.53739e-09	-2.08401e-10	-0.673789	0.000102827	-2.08401e-10	-0.685578	0.00010293	-2.08401e-10	-0.688009
44331516	chr15:44331516:T:C	2.08489e-09	-2.08401e-10	-0.870211	8.77242e-05	-2.08401e-10	-0.844431	8.80012e-05	-2.08401e-10	-0.844708
44332257	chr15:44332257:A:G	1.95788e-09	-2.08401e-10	-0.933061	8.15306e-05	-2.08401e-10	-0.917651	8.17695e-05	-2.08401e-10	-0.918155
44332322	chr15:44332322:T:C	1.03392e-09	-1.74275	0.171187	4.45933e-05	-1.73874	0.217697	4.47046e-05	-1.73902	0.217034
44332341	chr15:44332341:G:A	2.23585e-10	-1.84542	-1.25747	9.80735e-06	-1.77785	-1.25764	9.83853e-06	-1.77812	-1.25763
44332488	chr15:44332488:C:T	1.52715e-09	-2.08401e-10	-1.18152	6.21178e-05	-2.08401e-10	-1.1896	6.23462e-05	-2.08401e-10	-1.18936
44332677	chr15:44332677:C:G	3.98753e-09	-2.08401e-10	-0.221753	0.00016746	-2.08401e-10	-0.197883	0.000168192	-2.08401e-10	-0.196955
44332827	chr15:44332827:G:C	2.35714e-09	-0.747477	-2.85769e-10	0.000100385	-0.709617	-2.85769e-10	0.000100664	-0.710272	-2.85769e-10
44333019	chr15:44333019:G:A	1.62513e-09	-2.08401e-10	-1.11934	6.90594e-05	-2.08401e-10	-1.08366	6.93105e-05	-2.08401e-10	-1.08346
44333226	chr15:44333226:A:G	5.45741e-10	-1.12726	-1.08328	3.09685e-05	-0.824449	-1.06121	3.10486e-05	-0.824657	-1.06185
44334193	chr15:44334193:GA:G	2.22934e-10	-1.84857	-1.25724	9.74876e-06	-1.78406	-1.25743	9.77984e-06	-1.78432	-1.25741
44335151	chr15:44335151:G:C	4.99987e-10	-1.21893	-1.07917	2.79352e-05	-0.931909	-1.05683	2.80077e-05	-0.9321	-1.05748
44335196	chr15:44335196:G:A	1.8781e-09	-2.08401e-10	-0.974663	7.81125e-05	-2.08401e-10	-0.96048	7.83432e-05	-2.08401e-10	-0.96096
44335757	chr15:44335757:T:C	5.33428e-10	-1.23167	-1.00169	2.95349e-05	-0.95487	-0.978186	2.9616e-05	-0.955262	-0.978484
44336353	chr15:44336353:G:A	2.83655e-10	-1.78912	-1.0758	1.29019e-05	-1.67122	-1.09004	1.29512e-05	-1.67152	-1.08935
44336366	chr15:44336366:C:T	1.81353e-09	-2.08401e-10	-1.00965	7.61215e-05	-2.08401e-10	-0.986298	7.6357e-05	-2.08401e-10	-0.986639
44336809	chr15:44336809:G:A	5.50149e-10	-1.03722	-1.16527	1.61776e-05	-1.40774	-1.12726	1.62159e-05	-1.40719	-1.12888
44337120	chr15:44337120:C:G	2.53017e-09	-2.08401e-10	-0.676638	0.000106376	-2.08401e-10	-0.65165	0.000106684	-2.08401e-10	-0.652187
44339408	chr15:44339408:G:A	2.04606e-09	-2.08401e-10	-0.889012	8.60401e-05	-2.08401e-10	-0.863815	8.63123e-05	-2.08401e-10	-0.864087
44339717	chr15:44339717:T:C	9.12262e-10	-1.06745	-0.629303	5.3426e-05	-0.759001	-0.58133	5.35583e-05	-0.759379	-0.581909
44339910	chr15:44339910:C:T	1.2187e-09	-1.40714	-2.85769e-10	5.57601e-05	-1.29757	-2.85769e-10	5.59318e-05	-1.29793	-2.85769e-10
44339996	chr15:44339996:T:C	1.5415e-09	-2.08401e-10	-1.17217	6.28109e-05	-2.08401e-10	-1.1785	6.30355e-05	-2.08401e-10	-1.17836
44340243	chr15:44340243:G:A	5.97632e-10	-1.17429	-0.945418	3.35288e-05	-0.886808	-0.919415	3.36195e-05	-0.887213	-0.919741
44340256	chr15:44340256:G:T	1.48678e-09	-2.08401e-10	-1.20831	6.13717e-05	-2.08401e-10	-1.20168	6.15729e-05	-2.08401e-10	-1.20184
44340873	chr15:44340873:G:A	2.18064e-10	-1.86912	-1.25877	9.2648e-06	-1.83369	-1.25872	9.29562e-06	-1.83379	-1.25872
44340970	chr15:44340970:G:A	5.99792e-10	-1.17141	-0.944691	3.36646e-05	-0.883508	-0.918675	3.37555e-05	-0.883913	-0.919002
44341318	chr15:44341318:G:A	2.22362e-10	-1.85095	-1.25742	9.70015e-06	-1.78889	-1.2576	9.73114e-06	-1.78914	-1.25759
44342128	chr15:44342128:A:C	2.2263e-09	-2.08401e-10	-0.804586	8.97916e-05	-2.08401e-10	-0.821138	9.0147e-05	-2.08401e-10	-0.820617
44342282	chr15:44342282:T:G	4.52318e-09	-2.08401e-10	-0.0957104	0.000190426	-2.08401e-10	-0.0693668	0.000191266	-2.08401e-10	-0.0683932
44342342	chr15:44342342:G:A	1.98275e-09	-2.08401e-10	-0.920441	8.36473e-05	-2.08401e-10	-0.89202	8.39275e-05	-2.08401e-10	-0.892105
44342406	chr15:44342406:G:A	1.86591e-09	-2.08401e-10	-0.981178	7.81928e-05	-2.08401e-10	-0.959451	7.84429e-05	-2.08401e-10	-0.959688
44342752	chr15:44342752:A:G	1.64613e-09	-2.08401e-10	-1.1065	6.71692e-05	-2.08401e-10	-1.11141	6.73255e-05	-2.08401e-10	-1.11252
44343001	chr15:44343001:T:G	5.93315e-09	0.17563	-2.85769e-10	0.000198536	-0.0276594	-2.85769e-10	0.00019923	-0.0275981	-2.85769e-10
44343531	chr15:44343531:A:C	2.52807e-09	-2.08401e-10	-0.677468	0.000102303	-2.08401e-10	-0.690687	0.000102406	-2.08401e-10	-0.693116
44343663	chr15:44343663:T:TAA	2.46191e-09	-2.08401e-10	-0.70399	0.000103951	-2.08401e-10	-0.674706	0.000104237	-2.08401e-10	-0.675396
44343779	chr15:44343779:G:A	5.09931e-10	-1.34908	-0.929328	2.7735e-05	-1.0934	-0.902537	2.78104e-05	-1.09378	-0.902874
44343986	chr15:44343986:C:T	7.83085e-10	-1.84944	-2.85769e-10	3.42017e-05	-1.78635	-2.85769e-10	3.43098e-05	-1.78663	-2.85769e-10
44344211	chr15:44344211:G:T	3.72295e-05	8.91993	-2.85769e-10	3.31757e-05	-1.81681	-2.85769e-10	3.33118e-05	-1.81615	-2.85769e-10
44344604	chr15:44344604:T:C	6.00332e-10	-1.17317	-0.942033	3.36822e-05	-0.885653	-0.916006	3.37732e-05	-0.886058	-0.916335
44344801	chr15:44344801:G:A	2.20747e-10	-1.85819	-1.25748	9.54886e-06	-1.80454	-1.25766	9.57961e-06	-1.80477	-1.25765
44345409	chr15:44345409:C:T	2.24201e-10	-1.84513	-1.25501	9.83545e-06	-1.77733	-1.2553	9.86678e-06	-1.7776	-1.25528
44345854	chr15:44345854:A:C	1.98797e-09	-2.08401e-10	-0.91781	8.55851e-05	-2.08401e-10	-0.869118	8.60429e-05	-2.08401e-10	-0.867213
44347231	chr15:44347231:A:G	2.93952e-09	-2.08401e-10	-0.52668	0.000118988	-2.08401e-10	-0.539603	0.000119469	-2.08401e-10	-0.539004
44347337	chr15:44347337:T:A	2.07725e-09	-2.08401e-10	-0.873881	8.73927e-05	-2.08401e-10	-0.848218	8.76688e-05	-2.08401e-10	-0.848494
44347514	chr15:44347514:C:T	2.161e-09	-2.08401e-10	-0.834356	9.10309e-05	-2.08401e-10	-0.80743	9.13175e-05	-2.08401e-10	-0.807717
44347815	chr15:44347815:G:A	2.05049e-09	-2.08401e-10	-0.886847	8.62319e-05	-2.08401e-10	-0.861589	8.65045e-05	-2.08401e-10	-0.861863
44347963	chr15:44347963:G:A	1.70803e-09	-2.08401e-10	-1.06959	7.08387e-05	-2.08401e-10	-1.05822	7.10536e-05	-2.08401e-10	-1.05862
44348196	chr15:44348196:T:C	6.06502e-10	-1.61202	-0.492957	3.09179e-05	-1.42124	-0.466056	3.09304e-05	-1.42117	-0.469154
44348566	chr15:44348566:C:T	2.16121e-09	-2.08401e-10	-0.834256	9.104e-05	-2.08401e-10	-0.80733	9.13266e-05	-2.08401e-10	-0.807617
44348668	chr15:44348668:T:C	6.09586e-10	-1.60314	-0.496757	3.11602e-05	-1.40954	-0.469951	3.1173e-05	-1.40946	-0.473042
44348795	chr15:44348795:A:G	6.13523e-10	-1.61165	-0.481809	3.12816e-05	-1.42088	-0.454716	3.12936e-05	-1.42081	-0.457836
44349052	chr15:44349052:G:A	9.46599e-10	-1.65981	-2.85769e-10	4.16613e-05	-1.58906	-2.85769e-10	4.17917e-05	-1.58936	-2.85769e-10
44349200	chr15:44349200:G:A	1.35099e-09	-1.30409	-2.85769e-10	5.07624e-05	-1.39147	-2.85769e-10	5.09824e-05	-1.39058	-2.85769e-10
44349228	chr15:44349228:C:T	1.73699e-09	-2.08401e-10	-1.05277	7.03892e-05	-2.08401e-10	-1.06459	7.05318e-05	-2.08401e-10	-1.066
44349314	chr15:44349314:G:A	2.06364e-09	-2.08401e-10	-0.880452	8.71907e-05	-2.08401e-10	-0.850531	8.74828e-05	-2.08401e-10	-0.850617
44349627	chr15:44349627:A:G	2.74601e-09	-2.08401e-10	-0.594775	0.000116208	-2.08401e-10	-0.563246	0.000116681	-2.08401e-10	-0.562616
44351404	chr15:44351404:G:A	2.53384e-09	-2.08401e-10	-0.675189	0.000102673	-2.08401e-10	-0.687078	0.000102776	-2.08401e-10	-0.689507
44351693	chr15:44351693:A:G	1.51957e-09	-2.08401e-10	-1.1865	6.22106e-05	-2.08401e-10	-1.1881	6.24455e-05	-2.08401e-10	-1.18776
44351997	chr15:44351997:T:G	1.6647e-09	-2.08401e-10	-1.09528	6.96253e-05	-2.08401e-10	-1.0755	6.98533e-05	-2.08401e-10	-1.07566
44352182	chr15:44352182:C:T	1.93133e-09	-2.08401e-10	-0.946715	8.10383e-05	-2.08401e-10	-0.923707	8.12965e-05	-2.08401e-10	-0.923956
44352677	chr15:44352677:C:T	2.19366e-10	-1.86719	-1.25475	9.33591e-06	-1.82968	-1.25508	9.36653e-06	-1.82985	-1.25506
44352704	chr15:44352704:G:A	1.88091e-09	-2.08401e-10	-0.973169	7.82251e-05	-2.08401e-10	-0.959038	7.84561e-05	-2.08401e-10	-0.95952
44354396	chr15:44354396:A:C	1.61903e-09	-2.08401e-10	-1.1231	6.76246e-05	-2.08401e-10	-1.10466	6.78467e-05	-2.08401e-10	-1.10481
44354555	chr15:44354555:G:A	1.22268e-09	-1.71828	0.314402	5.2852e-05	-1.71456	0.363424	5.2981e-05	-1.71486	0.362733
44354693	chr15:44354693:T:C	2.55247e-09	-2.08401e-10	-0.667863	0.000103277	-2.08401e-10	-0.681215	0.000103378	-2.08401e-10	-0.683666
44354823	chr15:44354823:T:G	2.30737e-09	-2.08401e-10	-0.768817	9.84971e-05	-2.08401e-10	-0.728602	9.87781e-05	-2.08401e-10	-0.729184
44355207	chr15:44355207:C:A	4.92359e-10	-1.1921	-1.12137	2.74761e-05	-0.901798	-1.10352	2.75479e-05	-0.902033	-1.1041
44355317	chr15:44355317:C:T	1.73267e-09	-2.08401e-10	-1.05526	7.01993e-05	-2.08401e-10	-1.06729	7.03432e-05	-2.08401e-10	-1.06867
44355357	chr15:44355357:G:A	2.66288e-09	-2.08401e-10	-0.625518	0.00010843	-2.08401e-10	-0.632528	0.000108833	-2.08401e-10	-0.632243
44356540	chr15:44356540:C:T	9.27391e-10	-0.870001	-0.810304	5.55011e-05	-0.531244	-0.770981	5.56343e-05	-0.531696	-0.771563
44356859	chr15:44356859:T:C	1.85722e-09	-2.08401e-10	-0.985846	7.72667e-05	-2.08401e-10	-0.971366	7.74945e-05	-2.08401e-10	-0.971852
44356865	chr15:44356865:T:C	8.87428e-10	-0.910098	-0.814256	5.27681e-05	-0.577609	-0.775115	5.28952e-05	-0.578053	-0.775693
44357280	chr15:44357280:G:A	7.71789e-10	-1.03767	-0.826297	4.49577e-05	-0.725291	-0.787616	4.50673e-05	-0.725712	-0.788189
44357797	chr15:44357797:A:G	2.47881e-09	-2.08401e-10	-0.697148	0.000101151	-2.08401e-10	-0.702011	0.000101549	-2.08401e-10	-0.701515
44358226	chr15:44358226:C:T	8.17953e-10	-1.80588	-2.85769e-10	3.2445e-05	-1.83908	-2.85769e-10	3.2543e-05	-1.8395	-2.85769e-10
44358759	chr15:44358759:A:G	5.0559e-10	-1.11367	-1.17329	2.85325e-05	-0.809113	-1.15847	2.86097e-05	-0.809352	-1.15896
44359054	chr15:44359054:G:A	2.24702e-09	-2.08401e-10	-0.795321	9.47723e-05	-2.08401e-10	-0.767151	9.50694e-05	-2.08401e-10	-0.767452
44359082	chr15:44359082:G:A	2.32273e-09	-0.762184	-2.85769e-10	8.46022e-05	-0.880669	-2.85769e-10	8.49725e-05	-0.879732	-2.85769e-10
44359120	chr15:44359120:A:G	1.39382e-09	-1.27288	-2.85769e-10	5.1685e-05	-1.37346	-2.85769e-10	5.18831e-05	-1.37307	-2.85769e-10
44359266	chr15:44359266:T:C	1.73761e-09	-2.08401e-10	-1.05242	7.21086e-05	-2.08401e-10	-1.04046	7.23378e-05	-2.08401e-10	-1.04071
44359661	chr15:44359661:G:A	8.70602e-10	-1.7435	-2.85769e-10	3.32377e-05	-1.81494	-2.85769e-10	3.33576e-05	-1.81477	-2.85769e-10
44359677	chr15:44359677:A:G	8.98207e-10	-1.71228	-2.85769e-10	3.39323e-05	-1.79426	-2.85769e-10	3.40557e-05	-1.79406	-2.85769e-10
44359829	chr15:44359829:G:A	1.70106e-09	-2.08401e-10	-1.07367	7.12313e-05	-2.08401e-10	-1.0527	7.1464e-05	-2.08401e-10	-1.05287
44360086	chr15:44360086:C:T	7.74785e-10	-1.86009	-2.85769e-10	3.3315e-05	-1.81262	-2.85769e-10	3.34232e-05	-1.81281	-2.85769e-10
44360922	chr15:44360922:T:A	1.27084e-09	-1.36525	-2.85769e-10	4.65896e-05	-1.47725	-2.85769e-10	4.67348e-05	-1.47757	-2.85769e-10
44361623	chr15:44361623:A:G	1.46548e-09	-2.08401e-10	-1.22274	6.0022e-05	-2.08401e-10	-1.22392	6.02427e-05	-2.08401e-10	-1.22368
44361842	chr15:44361842:G:A	1.53435e-09	-2.08401e-10	-1.17682	6.3411e-05	-2.08401e-10	-1.16899	6.36113e-05	-2.08401e-10	-1.16927
44361892	chr15:44361892:C:T	2.78512e-10	-1.8638	-1.01942	1.20039e-05	-1.81932	-1.01408	1.20434e-05	-1.81952	-1.01402
44362027	chr15:44362027:A:G	1.52072e-09	-2.08401e-10	-1.18574	6.22553e-05	-2.08401e-10	-1.18739	6.24905e-05	-2.08401e-10	-1.18705
44362531	chr15:44362531:T:G	1.42251e-09	-2.08401e-10	-1.2525	5.83303e-05	-2.08401e-10	-1.25251	5.85278e-05	-2.08401e-10	-1.25256
44362577	chr15:44362577:T:C	2.3825e-09	-2.08401e-10	-0.736777	0.000100499	-2.08401e-10	-0.708484	0.000100902	-2.08401e-10	-0.707914
44362975	chr15:44362975:A:G	1.54359e-09	-2.08401e-10	-1.17082	6.31807e-05	-2.08401e-10	-1.17263	6.34216e-05	-2.08401e-10	-1.17226
44363060	chr15:44363060:T:G	2.23682e-09	-2.08401e-10	-0.799869	9.43296e-05	-2.08401e-10	-0.771834	9.46254e-05	-2.08401e-10	-0.772133
44363201	chr15:44363201:G:A	1.8514e-09	-2.08401e-10	-0.988986	7.75723e-05	-2.08401e-10	-0.967419	7.78207e-05	-2.08401e-10	-0.967652
44363212	chr15:44363212:G:C	1.74688e-09	-2.08401e-10	-1.04709	7.32612e-05	-2.08401e-10	-1.0246	7.34771e-05	-2.08401e-10	-1.02509
44363412	chr15:44363412:C:A	1.41385e-09	-2.08401e-10	-1.25861	5.79756e-05	-2.08401e-10	-1.25861	5.81755e-05	-2.08401e-10	-1.2586
44363805	chr15:44363805:A:G	8.00095e-10	-1.82795	-2.85769e-10	3.16907e-05	-1.8626	-2.85769e-10	3.18031e-05	-1.8625	-2.85769e-10
44363870	chr15:44363870:A:G	1.70986e-09	-2.08401e-10	-1.06851	6.92943e-05	-2.08401e-10	-1.08027	6.94397e-05	-2.08401e-10	-1.0816
44364078	chr15:44364078:G:A	2.24152e-09	-0.797769	-2.85769e-10	7.6381e-05	-0.982895	-2.85769e-10	7.67374e-05	-0.981669	-2.85769e-10
44364392	chr15:44364392:C:T	4.44509e-08	2.18946	-2.85769e-10	0.00160312	2.06108	-2.85769e-10	0.00160498	2.05881	-2.85769e-10
44364495	chr15:44364495:C:T	2.61475e-09	-2.08401e-10	-0.643755	0.000110744	-2.08401e-10	-0.61141	0.000111086	-2.08401e-10	-0.611754
44365142	chr15:44365142:T:C	5.55971e-10	-1.11113	-1.08083	3.12455e-05	-0.814365	-1.06239	3.13286e-05	-0.814822	-1.06271
44365505	chr15:44365505:T:G	2.39109e-09	-2.08401e-10	-0.733176	9.74947e-05	-2.08401e-10	-0.738831	9.77412e-05	-2.08401e-10	-0.739736
44366303	chr15:44366303:A:AC	2.06665e-09	-2.08401e-10	-0.878999	8.7505e-05	-2.08401e-10	-0.846933	8.77634e-05	-2.08401e-10	-0.847415
44366415	chr15:44366415:G:A	2.23227e-10	-1.84677	-1.25772	9.77841e-06	-1.78057	-1.25788	9.80953e-06	-1.78083	-1.25787
44366421	chr15:44366421:C:T	1.42901e-09	-2.08401e-10	-1.24795	5.88238e-05	-2.08401e-10	-1.24408	5.90227e-05	-2.08401e-10	-1.24414
44366699	chr15:44366699:G:A	1.47457e-09	-2.08401e-10	-1.21656	6.1351e-05	-2.08401e-10	-1.20202	6.15422e-05	-2.08401e-10	-1.20234
44366929	chr15:44366929:A:G	1.71275e-09	-2.08401e-10	-1.06683	7.17461e-05	-2.08401e-10	-1.0455	7.19803e-05	-2.08401e-10	-1.04567
44367009	chr15:44367009:A:G	4.33813e-09	-2.08401e-10	-0.137483	0.000182504	-2.08401e-10	-0.111856	0.000183307	-2.08401e-10	-0.110899
44367374	chr15:44367374:C:T	2.20282e-09	-2.08401e-10	-0.815186	9.53051e-05	-2.08401e-10	-0.761546	9.5839e-05	-2.08401e-10	-0.759389
44368448	chr15:44368448:A:G	8.11977e-10	-0.985698	-0.827511	4.76869e-05	-0.66533	-0.788643	4.78027e-05	-0.665753	-0.789224
44368486	chr15:44368486:C:G	1.79903e-09	-2.08401e-10	-1.01768	7.47375e-05	-2.08401e-10	-1.00465	7.49609e-05	-2.08401e-10	-1.00509
44369479	chr15:44369479:G:A	4.17032e-10	-1.28628	-1.19323	2.29929e-05	-1.00295	-1.1805	2.30508e-05	-1.00345	-1.18091
44369897	chr15:44369897:T:A	2.06635e-09	-2.08401e-10	-0.879141	8.52473e-05	-2.08401e-10	-0.873072	8.55187e-05	-2.08401e-10	-0.873324
44370973	chr15:44370973:C:T	8.6971e-10	-1.74452	-2.85769e-10	3.62125e-05	-1.72922	-2.85769e-10	3.63244e-05	-1.72957	-2.85769e-10
44371038	chr15:44371038:T:C	2.40393e-09	-2.08401e-10	-0.727823	0.000101439	-2.08401e-10	-0.699167	0.000101846	-2.08401e-10	-0.698593
44371714	chr15:44371714:A:C	2.13581e-09	-2.08401e-10	-0.846078	8.99367e-05	-2.08401e-10	-0.819523	9.02202e-05	-2.08401e-10	-0.819806
44371890	chr15:44371890:T:C	2.58695e-09	-2.08401e-10	-0.654444	0.000108401	-2.08401e-10	-0.632789	0.000108849	-2.08401e-10	-0.632095
44373481	chr15:44373481:C:T	2.17044e-09	-2.08401e-10	-0.829997	9.14536e-05	-2.08401e-10	-0.802798	9.17409e-05	-2.08401e-10	-0.80309
44373532	chr15:44373532:A:G	4.51896e-10	-1.47674	-0.922487	2.35468e-05	-1.24962	-0.910018	2.35796e-05	-1.24959	-0.912084
44373864	chr15:44373864:G:A	2.24167e-09	-2.08401e-10	-0.797704	9.45404e-05	-2.08401e-10	-0.769602	9.48368e-05	-2.08401e-10	-0.769902
44374009	chr15:44374009:A:G	4.34944e-10	-1.52451	-0.912951	2.24098e-05	-1.30881	-0.900319	2.24403e-05	-1.30879	-0.902413
44374974	chr15:44374974:G:C	7.95326e-10	-0.971858	-0.86207	4.66679e-05	-0.650576	-0.824997	4.67823e-05	-0.651008	-0.825546
44375270	chr15:44375270:C:T	2.98502e-09	-2.08401e-10	-0.511321	0.000126538	-2.08401e-10	-0.47809	0.000127058	-2.08401e-10	-0.477414
44375280	chr15:44375280:A:C	1.94047e-09	-2.08401e-10	-0.941994	8.14352e-05	-2.08401e-10	-0.918822	8.16945e-05	-2.08401e-10	-0.919073
44375683	chr15:44375683:A:G	7.99259e-10	-1.829	-2.85769e-10	3.51167e-05	-1.75995	-2.85769e-10	3.52289e-05	-1.76019	-2.85769e-10
44375787	chr15:44375787:A:T	1.53816e-09	-2.08401e-10	-1.17434	6.25512e-05	-2.08401e-10	-1.18264	6.27406e-05	-2.08401e-10	-1.18305
44376508	chr15:44376508:A:G	7.87068e-10	-1.02069	-0.823681	4.59723e-05	-0.706134	-0.784457	4.6084e-05	-0.706548	-0.785044
44376810	chr15:44376810:G:GTTTATATTTA	4.72198e-10	-1.19694	-1.15834	2.62646e-05	-0.908247	-1.14216	2.6335e-05	-0.908472	-1.14269
44376867	chr15:44376867:A:G	2.16548e-09	-2.08401e-10	-0.832283	9.12254e-05	-2.08401e-10	-0.805296	9.15125e-05	-2.08401e-10	-0.805583
44376868	chr15:44376868:G:T	2.16425e-09	-2.08401e-10	-0.832853	9.11721e-05	-2.08401e-10	-0.80588	9.14591e-05	-2.08401e-10	-0.806168
44378111	chr15:44378111:T:C	8.26196e-10	-0.938326	-0.857523	4.88277e-05	-0.610052	-0.820278	4.8947e-05	-0.61049	-0.82083
44378295	chr15:44378295:G:T	4.89599e-10	-1.41748	-0.90161	2.5923e-05	-1.17474	-0.888755	2.59574e-05	-1.17472	-0.89088
44378345	chr15:44378345:G:A	1.48712e-09	-2.08401e-10	-1.20808	6.08802e-05	-2.08401e-10	-1.20972	6.11068e-05	-2.08401e-10	-1.20944
44378505	chr15:44378505:G:A	1.36353e-09	-1.29485	-2.85769e-10	4.95338e-05	-1.41597	-2.85769e-10	4.96869e-05	-1.41632	-2.85769e-10
44378825	chr15:44378825:A:C	5.29307e-10	-1.14563	-1.09549	2.95716e-05	-0.85415	-1.07766	2.9651e-05	-0.854597	-1.07797
44378984	chr15:44378984:A:C	5.04581e-10	-1.16435	-1.1246	2.80313e-05	-0.876854	-1.10845	2.81076e-05	-0.877293	-1.10873
44379219	chr15:44379219:A:C	1.20218e-09	-1.42079	-2.85769e-10	5.57181e-05	-1.29832	-2.85769e-10	5.58623e-05	-1.29917	-2.85769e-10
44379659	chr15:44379659:G:A	2.67562e-09	-2.08401e-10	-0.620743	0.000108509	-2.08401e-10	-0.631794	0.00010894	-2.08401e-10	-0.631264
44380095	chr15:44380095:C:T	2.78992e-09	-2.08401e-10	-0.578913	0.000120172	-2.08401e-10	-0.529706	0.0001205	-2.08401e-10	-0.530413
44380265	chr15:44380265:AG:A	1.50058e-09	-2.08401e-10	-1.19907	6.15378e-05	-2.08401e-10	-1.19898	6.17594e-05	-2.08401e-10	-1.19881
44380628	chr15:44380628:G:A	1.48093e-09	-2.08401e-10	-1.21225	6.04421e-05	-2.08401e-10	-1.21694	6.06559e-05	-2.08401e-10	-1.21684
44380834	chr15:44380834:C:T	4.20342e-09	-2.08401e-10	-0.169028	0.000176743	-2.08401e-10	-0.143931	0.000177518	-2.08401e-10	-0.142988
44381327	chr15:44381327:G:T	2.94143e-10	-1.84699	-0.981622	1.29473e-05	-1.78075	-0.976993	1.29896e-05	-1.78102	-0.976895
44382239	chr15:44382239:A:C	1.51942e-09	-2.08401e-10	-1.1866	6.21872e-05	-2.08401e-10	-1.18848	6.24223e-05	-2.08401e-10	-1.18814
44382642	chr15:44382642:A:C	1.23454e-08	-1.32641	2.23477	0.00283377	0.111957	2.51878	0.00279717	0.105093	2.50921
44382693	chr15:44382693:T:A	1.44679e-09	-2.08401e-10	-1.23558	5.9803e-05	-2.08401e-10	-1.22757	6.00027e-05	-2.08401e-10	-1.22767
44382794	chr15:44382794:A:G	1.63976e-09	-2.08401e-10	-1.11038	6.84946e-05	-2.08401e-10	-1.09187	6.87204e-05	-2.08401e-10	-1.09201
44382900	chr15:44382900:G:C	5.76681e-10	-1.07106	-1.08433	3.2654e-05	-0.766679	-1.06598	3.27408e-05	-0.767149	-1.06629
44382996	chr15:44382996:A:G	2.16808e-09	-2.08401e-10	-0.831083	9.13286e-05	-2.08401e-10	-0.804165	9.16163e-05	-2.08401e-10	-0.80445
44383234	chr15:44383234:T:C	1.63318e-09	-2.08401e-10	-1.11439	6.8223e-05	-2.08401e-10	-1.09585	6.84472e-05	-2.08401e-10	-1.096
44383270	chr15:44383270:T:C	4.70495e-10	-1.42661	-0.932287	2.48322e-05	-1.18636	-0.920124	2.48674e-05	-1.18634	-0.922157
44383417	chr15:44383417:C:G	2.13212e-09	-2.08401e-10	-0.84781	8.97721e-05	-2.08401e-10	-0.821355	9.00554e-05	-2.08401e-10	-0.821634
44384036	chr15:44384036:C:T	8.2513e-10	-1.1426	-0.654541	4.70903e-05	-0.850861	-0.6157	4.72119e-05	-0.851335	-0.616078
44384241	chr15:44384241:AC:A	9.7034e-10	-1.09255	-0.542489	5.60433e-05	-0.792155	-0.50035	5.61854e-05	-0.792643	-0.500759
44385042	chr15:44385042:TA:T	1.67331e-09	-2.08401e-10	-1.09012	6.9343e-05	-2.08401e-10	-1.07956	6.95548e-05	-2.08401e-10	-1.07994
44385137	chr15:44385137:A:T	2.73538e-09	-2.08401e-10	-0.598656	0.000111457	-2.08401e-10	-0.604994	0.000111727	-2.08401e-10	-0.606002
44385710	chr15:44385710:C:G	1.63861e-09	-2.08401e-10	-1.11108	6.91153e-05	-2.08401e-10	-1.08285	6.94416e-05	-2.08401e-10	-1.08157
44386511	chr15:44386511:A:G	1.43942e-09	-2.08401e-10	-1.24068	5.94453e-05	-2.08401e-10	-1.23357	5.96443e-05	-2.08401e-10	-1.23366
44387007	chr15:44387007:T:G	2.01145e-09	-2.08401e-10	-0.906069	8.29603e-05	-2.08401e-10	-0.900267	8.32248e-05	-2.08401e-10	-0.900514
44387532	chr15:44387532:G:GT	1.80951e-09	-2.08401e-10	-1.01187	7.3135e-05	-2.08401e-10	-1.02632	7.32739e-05	-2.08401e-10	-1.02785
44387563	chr15:44387563:C:G	5.11788e-10	-1.37893	-0.895842	2.73474e-05	-1.12711	-0.882901	2.73832e-05	-1.12709	-0.885045
44387716	chr15:44387716:G:A	2.26956e-09	-2.08401e-10	-0.78534	9.57423e-05	-2.08401e-10	-0.756969	9.60425e-05	-2.08401e-10	-0.757268
44388362	chr15:44388362:T:A	2.44575e-09	-2.08401e-10	-0.710574	0.0001034	-2.08401e-10	-0.68002	0.000103722	-2.08401e-10	-0.680345
44388761	chr15:44388761:C:T	1.75303e-09	-2.08401e-10	-1.04358	7.10082e-05	-2.08401e-10	-1.05583	7.11509e-05	-2.08401e-10	-1.05726
44388909	chr15:44388909:G:A	2.10789e-09	-2.08401e-10	-0.859238	8.87104e-05	-2.08401e-10	-0.833252	8.89909e-05	-2.08401e-10	-0.833525
44389522	chr15:44389522:T:C	1.70468e-09	-2.08401e-10	-1.07155	7.07237e-05	-2.08401e-10	-1.05985	7.09374e-05	-2.08401e-10	-1.06026
44389794	chr15:44389794:T:C	4.44384e-10	-1.50754	-0.908449	2.30052e-05	-1.28729	-0.895622	2.30363e-05	-1.28726	-0.897728
44390667	chr15:44390667:T:C	8.30379e-10	-1.7908	-2.85769e-10	3.32148e-05	-1.81563	-2.85769e-10	3.33385e-05	-1.81535	-2.85769e-10
44390700	chr15:44390700:A:G	4.49813e-10	-1.48977	-0.914079	2.33983e-05	-1.26458	-0.901388	2.34303e-05	-1.26455	-0.903479
44390952	chr15:44390952:T:C	4.98371e-10	-1.5894	-0.711941	2.53339e-05	-1.39173	-0.694755	2.53567e-05	-1.39172	-0.697296
44390995	chr15:44390995:A:G	2.18012e-09	-2.08401e-10	-0.825547	9.18522e-05	-2.08401e-10	-0.798449	9.21414e-05	-2.08401e-10	-0.798735
44391448	chr15:44391448:T:C	5.7352e-10	-1.53547	-0.625417	2.96977e-05	-1.32077	-0.606792	2.9719e-05	-1.32075	-0.609519
44391605	chr15:44391605:AAAG:A	8.00761e-10	-1.18731	-0.63981	4.53271e-05	-0.904287	-0.600437	4.54445e-05	-0.904744	-0.600822
44391924	chr15:44391924:C:T	2.7889e-10	-1.86655	-1.01531	1.1951e-05	-1.8271	-1.01071	1.19908e-05	-1.82729	-1.01063
44392549	chr15:44392549:G:A	2.18122e-09	-2.08401e-10	-0.82504	9.18997e-05	-2.08401e-10	-0.797932	9.21891e-05	-2.08401e-10	-0.798218
44392898	chr15:44392898:G:C	1.68282e-09	-2.08401e-10	-1.08446	7.04278e-05	-2.08401e-10	-1.06404	7.06581e-05	-2.08401e-10	-1.06421
44393325	chr15:44393325:A:G	1.41852e-09	-2.08401e-10	-1.25531	5.79943e-05	-2.08401e-10	-1.25828	5.81959e-05	-2.08401e-10	-1.25824
44394691	chr15:44394691:G:A	8.47927e-10	-1.03428	-0.735607	4.95985e-05	-0.722215	-0.692454	4.97166e-05	-0.722628	-0.693092
44394722	chr15:44394722:T:C	1.73675e-09	-2.08401e-10	-1.05291	7.03632e-05	-2.08401e-10	-1.06496	7.0507e-05	-2.08401e-10	-1.06635
44395250	chr15:44395250:C:T	2.23271e-09	-2.08401e-10	-0.801709	9.66704e-05	-2.08401e-10	-0.747322	9.72145e-05	-2.08401e-10	-0.745139
44395412	chr15:44395412:A:G	2.18519e-09	-2.08401e-10	-0.823223	9.20724e-05	-2.08401e-10	-0.796054	9.23623e-05	-2.08401e-10	-0.79634
44395616	chr15:44395616:C:T	1.50715e-09	-2.08401e-10	-1.1947	6.17707e-05	-2.08401e-10	-1.1952	6.19409e-05	-2.08401e-10	-1.19588
44396521	chr15:44396521:A:G	1.49348e-09	-2.08401e-10	-1.20382	6.10319e-05	-2.08401e-10	-1.20723	6.12458e-05	-2.08401e-10	-1.20716
44397262	chr15:44397262:G:A	1.90914e-09	-2.08401e-10	-0.958274	7.87084e-05	-2.08401e-10	-0.952879	7.89612e-05	-2.08401e-10	-0.953103
44397295	chr15:44397295:C:T	2.65618e-10	-1.86865	-1.06197	1.13236e-05	-1.83492	-1.05682	1.13613e-05	-1.83509	-1.05676
44397331	chr15:44397331:T:C	7.13807e-10	-1.0974	-0.844666	4.08864e-05	-0.794387	-0.813443	4.09872e-05	-0.79483	-0.81397
44399053	chr15:44399053:A:T	9.01586e-09	0.594059	-2.85769e-10	0.000290381	0.352564	-2.85769e-10	0.000291388	0.352596	-2.85769e-10
44399399	chr15:44399399:A:G	1.47854e-09	-2.08401e-10	-1.21387	6.06254e-05	-2.08401e-10	-1.21392	6.08412e-05	-2.08401e-10	-1.21379
44399760	chr15:44399760:C:T	2.61512e-10	-1.86376	-1.08244	1.12615e-05	-1.81887	-1.07837	1.12988e-05	-1.81907	-1.07829
44400822	chr15:44400822:G:A	7.14664e-10	-1.0859	-0.854967	4.09425e-05	-0.782103	-0.824359	4.10438e-05	-0.782555	-0.824864
44401395	chr15:44401395:T:G	4.18373e-10	-1.48895	-0.987355	2.17641e-05	-1.26227	-0.976101	2.17989e-05	-1.26224	-0.977957
44402302	chr15:44402302:A:G	1.71706e-09	-2.08401e-10	-1.06431	6.9582e-05	-2.08401e-10	-1.07612	6.97269e-05	-2.08401e-10	-1.07747
44402397	chr15:44402397:T:G	8.50998e-10	-1.42074	-0.345534	4.53355e-05	-1.18129	-0.323252	4.53509e-05	-1.18137	-0.326263
44402430	chr15:44402430:A:G	8.41012e-10	-1.32484	-0.45324	4.59663e-05	-1.05879	-0.431931	4.59887e-05	-1.05888	-0.434785
44402583	chr15:44402583:G:A	1.74875e-09	-2.08401e-10	-1.04603	7.41614e-05	-2.08401e-10	-1.01239	7.45293e-05	-2.08401e-10	-1.01087
44402637	chr15:44402637:T:A	8.00112e-10	-1.82793	-2.85769e-10	3.21272e-05	-1.84893	-2.85769e-10	3.22192e-05	-1.8495	-2.85769e-10
44403102	chr15:44403102:A:G	1.72465e-09	-2.08401e-10	-1.0599	6.96592e-05	-2.08401e-10	-1.07501	6.99112e-05	-2.08401e-10	-1.07483
44403262	chr15:44403262:A:C	1.12562e-09	-1.23142	-0.255163	6.4402e-05	-0.953551	-0.199934	6.45579e-05	-0.953982	-0.200515
44403453	chr15:44403453:C:T	1.64204e-09	-2.08401e-10	-1.10898	6.86014e-05	-2.08401e-10	-1.09032	6.88275e-05	-2.08401e-10	-1.09046
44403671	chr15:44403671:C:G	1.66855e-09	-2.08401e-10	-1.09297	7.04668e-05	-2.08401e-10	-1.06349	7.08041e-05	-2.08401e-10	-1.06214
44404091	chr15:44404091:T:A	1.67011e-09	-2.08401e-10	-1.09203	6.77441e-05	-2.08401e-10	-1.10289	6.78923e-05	-2.08401e-10	-1.10414
44404618	chr15:44404618:T:G	8.72865e-10	-1.7409	-2.85769e-10	3.98587e-05	-1.63329	-2.85769e-10	3.99815e-05	-1.63364	-2.85769e-10
44404949	chr15:44404949:T:C	1.663e-09	-2.08401e-10	-1.0963	6.74646e-05	-2.08401e-10	-1.10703	6.76133e-05	-2.08401e-10	-1.10825
44405236	chr15:44405236:A:T	2.51272e-09	-2.08401e-10	-0.68356	0.000106198	-2.08401e-10	-0.653322	0.000106628	-2.08401e-10	-0.652712
```
