## Supplementary material for "Characterization of shared and ancestry-specific signals driving complex traits using multi-ancestry fine-mapping": susiex_nc3.cs80.snp (part 2 of 2)

```
44406055	chr15:44406055:T:C	1.92451e-09	-2.08401e-10	-0.950256	7.93401e-05	-2.08401e-10	-0.944886	7.95943e-05	-2.08401e-10	-0.945116
44406739	chr15:44406739:G:T	1.46084e-09	-2.08401e-10	-1.22591	6.01274e-05	-2.08401e-10	-1.22216	6.03245e-05	-2.08401e-10	-1.22232
44407365	chr15:44407365:A:G	2.1953e-09	-2.08401e-10	-0.818607	9.2512e-05	-2.08401e-10	-0.791291	9.28031e-05	-2.08401e-10	-0.791579
44407423	chr15:44407423:G:A	1.42462e-09	-2.08401e-10	-1.25102	5.83142e-05	-2.08401e-10	-1.25278	5.85171e-05	-2.08401e-10	-1.25274
44407614	chr15:44407614:T:A	1.41599e-09	-2.08401e-10	-1.2571	5.81857e-05	-2.08401e-10	-1.25499	5.83839e-05	-2.08401e-10	-1.25502
44407940	chr15:44407940:C:T	9.21729e-10	-1.68643	-2.85769e-10	4.17753e-05	-1.58632	-2.85769e-10	4.19483e-05	-1.58562	-2.85769e-10
44407969	chr15:44407969:C:T	2.7368e-10	-1.85551	-1.04521	1.19162e-05	-1.79867	-1.04206	1.19553e-05	-1.79891	-1.04197
44407997	chr15:44407997:G:A	8.00022e-10	-1.82804	-2.85769e-10	3.55532e-05	-1.7476	-2.85769e-10	3.56635e-05	-1.74793	-2.85769e-10
44408949	chr15:44408949:C:T	2.16494e-09	-2.08401e-10	-0.832532	9.12023e-05	-2.08401e-10	-0.805548	9.14894e-05	-2.08401e-10	-0.805836
44409789	chr15:44409789:G:A	1.45548e-09	-2.08401e-10	-1.22959	6.02215e-05	-2.08401e-10	-1.2206	6.04218e-05	-2.08401e-10	-1.22071
44410126	chr15:44410126:G:A	8.6927e-10	-1.8245	0.0794755	3.66679e-05	-1.75396	0.0372338	3.68669e-05	-1.75435	0.0396064
44410852	chr15:44410852:G:A	2.23126e-09	-2.08401e-10	-0.80236	9.40968e-05	-2.08401e-10	-0.774305	9.43927e-05	-2.08401e-10	-0.774595
44411401	chr15:44411401:A:C	1.70044e-09	-2.08401e-10	-1.07404	6.89349e-05	-2.08401e-10	-1.08547	6.90809e-05	-2.08401e-10	-1.08678
44412455	chr15:44412455:C:T	5.91313e-10	-1.45215	-0.678185	3.12525e-05	-1.21621	-0.66032	3.12784e-05	-1.2162	-0.662928
44412984	chr15:44412984:C:T	7.91429e-10	-1.83884	-2.85769e-10	3.36202e-05	-1.8035	-2.85769e-10	3.37271e-05	-1.80376	-2.85769e-10
44413058	chr15:44413058:C:T	7.7066e-10	-1.86543	-2.85769e-10	3.14557e-05	-1.87005	-2.85769e-10	3.15633e-05	-1.87006	-2.85769e-10
44413100	chr15:44413100:CTGTT:C	1.49365e-09	-2.08401e-10	-1.2037	6.15485e-05	-2.08401e-10	-1.1988	6.17477e-05	-2.08401e-10	-1.199
44413892	chr15:44413892:C:A	1.45114e-09	-2.08401e-10	-1.23258	5.98593e-05	-2.08401e-10	-1.22663	6.006e-05	-2.08401e-10	-1.22671
44414352	chr15:44414352:T:C	1.45674e-09	-2.08401e-10	-1.22872	6.01306e-05	-2.08401e-10	-1.22211	6.0331e-05	-2.08401e-10	-1.22221
44415897	chr15:44415897:C:T	1.08732e-08	-2.08401e-10	0.781378	0.000468833	-2.08401e-10	0.831618	0.000469451	-2.08401e-10	0.829506
44415943	chr15:44415943:A:G	4.75588e-10	-1.37963	-0.968501	2.53919e-05	-1.12768	-0.956522	2.54309e-05	-1.12765	-0.958443
44416543	chr15:44416543:A:C	2.16296e-09	-2.08401e-10	-0.833446	9.11047e-05	-2.08401e-10	-0.80662	9.13917e-05	-2.08401e-10	-0.806904
44416740	chr15:44416740:T:G	2.29521e-09	-2.08401e-10	-0.774103	9.3739e-05	-2.08401e-10	-0.778115	9.4105e-05	-2.08401e-10	-0.777648
44417588	chr15:44417588:T:C	5.74387e-10	-1.46815	-0.691223	3.02263e-05	-1.23639	-0.673529	3.0252e-05	-1.23639	-0.67611
44418016	chr15:44418016:G:A	1.93084e-09	-2.08401e-10	-0.946968	8.09264e-05	-2.08401e-10	-0.925088	8.11811e-05	-2.08401e-10	-0.925377
44418108	chr15:44418108:A:T	8.17096e-10	-1.80692	-2.85769e-10	3.29866e-05	-1.82253	-2.85769e-10	3.30914e-05	-1.82279	-2.85769e-10
44418112	chr15:44418112:G:A	1.90939e-09	-2.08401e-10	-0.958142	7.96237e-05	-2.08401e-10	-0.941317	7.99321e-05	-2.08401e-10	-0.940882
44418206	chr15:44418206:C:T	1.70891e-09	-2.08401e-10	-1.06907	7.12533e-05	-2.08401e-10	-1.05239	7.14821e-05	-2.08401e-10	-1.05261
44418367	chr15:44418367:G:A	4.80357e-10	-1.37175	-0.966404	2.57017e-05	-1.11731	-0.954757	2.5741e-05	-1.11729	-0.95668
44419881	chr15:44419881:T:G	1.76569e-09	-2.08401e-10	-1.03638	7.49175e-05	-2.08401e-10	-1.00224	7.52914e-05	-2.08401e-10	-1.00069
44420143	chr15:44420143:T:TCTTTC	7.68103e-10	-1.86876	-2.85769e-10	3.17252e-05	-1.86152	-2.85769e-10	3.18316e-05	-1.8616	-2.85769e-10
44420145	chr15:44420145:T:TTTCC	1.43119e-09	-2.08401e-10	-1.24642	5.86475e-05	-2.08401e-10	-1.24708	5.88533e-05	-2.08401e-10	-1.24701
44420207	chr15:44420207:G:A	1.81528e-09	-1.00869	-2.85769e-10	8.59972e-05	-0.864315	-2.85769e-10	8.62059e-05	-0.86532	-2.85769e-10
44420304	chr15:44420304:C:A	1.74085e-09	-2.08401e-10	-1.05055	7.0525e-05	-2.08401e-10	-1.06266	7.06686e-05	-2.08401e-10	-1.06406
44420497	chr15:44420497:C:T	1.53349e-09	-2.08401e-10	-1.17738	6.36701e-05	-2.08401e-10	-1.16491	6.38801e-05	-2.08401e-10	-1.16505
44420744	chr15:44420744:T:C	1.89774e-09	-2.08401e-10	-0.964262	7.9569e-05	-2.08401e-10	-0.942004	7.98225e-05	-2.08401e-10	-0.942254
44420918	chr15:44420918:T:C	8.05855e-10	-1.82078	-2.85769e-10	3.59831e-05	-1.73558	-2.85769e-10	3.60941e-05	-1.73593	-2.85769e-10
44421118	chr15:44421118:A:G	1.43029e-09	-2.08401e-10	-1.24705	5.87838e-05	-2.08401e-10	-1.24476	5.898e-05	-2.08401e-10	-1.24486
44421270	chr15:44421270:T:C	2.3123e-10	-1.8215	-1.24777	1.03306e-05	-1.73526	-1.24826	1.03631e-05	-1.73558	-1.24822
44421360	chr15:44421360:G:A	1.73448e-09	-2.08401e-10	-1.05422	7.0272e-05	-2.08401e-10	-1.06626	7.04159e-05	-2.08401e-10	-1.06764
44421510	chr15:44421510:G:A	8.07475e-10	-1.81877	-2.85769e-10	3.61027e-05	-1.73226	-2.85769e-10	3.62138e-05	-1.73262	-2.85769e-10
44421699	chr15:44421699:C:T	2.15971e-09	-2.08401e-10	-0.834949	9.09747e-05	-2.08401e-10	-0.808048	9.12611e-05	-2.08401e-10	-0.808334
44421744	chr15:44421744:A:C	7.10215e-10	-1.0941	-0.853011	4.05692e-05	-0.793392	-0.822228	4.06694e-05	-0.793835	-0.822748
44421751	chr15:44421751:A:C	1.42936e-09	-2.08401e-10	-1.2477	5.89454e-05	-2.08401e-10	-1.24202	5.91438e-05	-2.08401e-10	-1.24209
44421811	chr15:44421811:G:C	2.66914e-09	-2.08401e-10	-0.623168	0.000113999	-2.08401e-10	-0.582439	0.000114339	-2.08401e-10	-0.582887
44421946	chr15:44421946:G:A	1.92698e-09	-2.08401e-10	-0.948969	8.08483e-05	-2.08401e-10	-0.926054	8.1106e-05	-2.08401e-10	-0.926302
44422211	chr15:44422211:T:C	2.546e-09	-2.08401e-10	-0.670401	0.000107654	-2.08401e-10	-0.639706	0.000108091	-2.08401e-10	-0.639085
44422535	chr15:44422535:G:A	2.16776e-09	-2.08401e-10	-0.831232	9.13216e-05	-2.08401e-10	-0.804242	9.16087e-05	-2.08401e-10	-0.804533
44422610	chr15:44422610:C:T	7.82138e-10	-1.85065	-2.85769e-10	3.14651e-05	-1.86975	-2.85769e-10	3.15741e-05	-1.86972	-2.85769e-10
44422804	chr15:44422804:G:A	2.31425e-09	-2.08401e-10	-0.765841	9.76879e-05	-2.08401e-10	-0.736851	9.79936e-05	-2.08401e-10	-0.737157
44422952	chr15:44422952:T:C	2.34115e-09	-2.08401e-10	-0.754284	9.88851e-05	-2.08401e-10	-0.72467	9.91962e-05	-2.08401e-10	-0.724959
44423009	chr15:44423009:C:A	2.18705e-09	-2.08401e-10	-0.822374	9.21776e-05	-2.08401e-10	-0.794912	9.2467e-05	-2.08401e-10	-0.795207
44423458	chr15:44423458:TGCCTTA:T	7.91559e-10	-1.83868	-2.85769e-10	3.15409e-05	-1.86734	-2.85769e-10	3.16518e-05	-1.86727	-2.85769e-10
44425028	chr15:44425028:A:G	1.93651e-09	-2.08401e-10	-0.944036	8.12636e-05	-2.08401e-10	-0.920931	8.15224e-05	-2.08401e-10	-0.921181
44425396	chr15:44425396:C:A	9.16807e-10	-1.27386	-0.417923	5.13888e-05	-1.00427	-0.374936	5.15248e-05	-1.00472	-0.375277
44426447	chr15:44426447:G:T	1.08092e-09	-1.20122	-0.325893	6.19768e-05	-0.918449	-0.273421	6.21285e-05	-0.918905	-0.273949
44426475	chr15:44426475:T:A	2.39843e-10	-1.77853	-1.25416	1.62056e-05	-1.27454	-1.25874	1.61975e-05	-1.27855	-1.25865
44427209	chr15:44427209:C:T	2.25835e-09	-2.08401e-10	-0.790289	9.51815e-05	-2.08401e-10	-0.762844	9.5561e-05	-2.08401e-10	-0.762294
44427424	chr15:44427424:A:G	4.85454e-10	-1.37264	-0.954956	2.59797e-05	-1.11828	-0.943029	2.60185e-05	-1.11826	-0.94499
44427700	chr15:44427700:G:A	4.25373e-09	-2.08401e-10	-0.15713	0.000179006	-2.08401e-10	-0.131211	0.000179794	-2.08401e-10	-0.13025
44428645	chr15:44428645:A:G	2.38141e-09	-2.08401e-10	-0.737232	0.000100498	-2.08401e-10	-0.70849	0.000100902	-2.08401e-10	-0.707909
44428889	chr15:44428889:T:A	1.38412e-09	-1.27986	-2.85769e-10	7.29545e-05	-1.02879	-2.85769e-10	7.30816e-05	-1.03048	-2.85769e-10
44429318	chr15:44429318:C:T	2.39715e-09	-2.08401e-10	-0.730645	0.000101201	-2.08401e-10	-0.701525	0.000101608	-2.08401e-10	-0.700942
44429959	chr15:44429959:T:G	2.16243e-09	-2.08401e-10	-0.833691	9.10929e-05	-2.08401e-10	-0.806749	9.13797e-05	-2.08401e-10	-0.807036
44430117	chr15:44430117:T:G	1.57036e-09	-2.08401e-10	-1.15362	6.37455e-05	-2.08401e-10	-1.16373	6.39717e-05	-2.08401e-10	-1.16362
44430170	chr15:44430170:C:T	1.91273e-09	-2.08401e-10	-0.956397	7.71724e-05	-2.08401e-10	-0.972588	7.73066e-05	-2.08401e-10	-0.97428
44430342	chr15:44430342:C:T	7.88766e-10	-1.84221	-2.85769e-10	3.30262e-05	-1.82133	-2.85769e-10	3.31531e-05	-1.82092	-2.85769e-10
44430541	chr15:44430541:C:T	9.96344e-10	-1.31627	-0.292321	5.97154e-05	-0.989051	-0.239987	5.98473e-05	-0.989761	-0.240503
44430646	chr15:44430646:A:G	1.48135e-09	-2.08401e-10	-1.21197	6.04751e-05	-2.08401e-10	-1.2164	6.06899e-05	-2.08401e-10	-1.21628
44431083	chr15:44431083:A:G	2.3153e-10	-1.80943	-1.25855	1.04399e-05	-1.71438	-1.25862	1.04721e-05	-1.71473	-1.25861
44431604	chr15:44431604:A:G	7.30914e-10	-0.9592	-0.959185	4.70574e-05	-0.532595	-0.934665	4.7159e-05	-0.533497	-0.935036
44431621	chr15:44431621:A:G	1.65931e-09	-2.08401e-10	-1.09853	6.93858e-05	-2.08401e-10	-1.07895	6.9613e-05	-2.08401e-10	-1.07911
44431754	chr15:44431754:T:C	2.09834e-09	-2.08401e-10	-0.863781	8.83121e-05	-2.08401e-10	-0.837752	8.85909e-05	-2.08401e-10	-0.83803
44431863	chr15:44431863:G:A	8.10529e-10	-1.81499	-2.85769e-10	3.63319e-05	-1.72593	-2.85769e-10	3.64435e-05	-1.7263	-2.85769e-10
44432089	chr15:44432089:C:T	5.07944e-10	-1.82038	-0.461935	2.24957e-05	-1.69462	-0.510687	2.26144e-05	-1.69544	-0.508035
44432402	chr15:44432402:C:G	1.74595e-09	-2.08401e-10	-1.04762	7.07244e-05	-2.08401e-10	-1.05984	7.08677e-05	-2.08401e-10	-1.06124
44432461	chr15:44432461:AGGC:A	7.94381e-10	-1.46265	-0.372467	4.55814e-05	-1.17848	-0.320644	4.56863e-05	-1.1791	-0.321163
44432532	chr15:44432532:G:A	1.79367e-09	-2.08401e-10	-1.02066	7.25175e-05	-2.08401e-10	-1.0348	7.26575e-05	-2.08401e-10	-1.0363
44433080	chr15:44433080:T:A	1.94702e-09	-2.08401e-10	-0.938624	8.02902e-05	-2.08401e-10	-0.932981	8.05469e-05	-2.08401e-10	-0.933219
44433192	chr15:44433192:A:G	1.57859e-09	-1.1484	-2.85769e-10	7.38091e-05	-1.01715	-2.85769e-10	7.39929e-05	-1.01809	-2.85769e-10
44433274	chr15:44433274:C:T	2.08825e-09	-2.08401e-10	-0.868598	8.78221e-05	-2.08401e-10	-0.843316	8.81695e-05	-2.08401e-10	-0.842798
44433288	chr15:44433288:C:T	2.7553e-10	-1.82106	-1.07292	1.23968e-05	-1.7332	-1.06799	1.24358e-05	-1.73354	-1.06794
44433299	chr15:44433299:C:T	2.72997e-10	-1.82688	-1.07634	1.2214e-05	-1.74462	-1.07143	1.22527e-05	-1.74494	-1.07137
44433352	chr15:44433352:A:G	1.6675e-09	-2.08401e-10	-1.0936	6.76239e-05	-2.08401e-10	-1.10467	6.77722e-05	-2.08401e-10	-1.10591
44433432	chr15:44433432:G:A	2.1488e-09	-2.08401e-10	-0.840016	9.05101e-05	-2.08401e-10	-0.813168	9.0795e-05	-2.08401e-10	-0.813455
44433441	chr15:44433441:G:A	4.54178e-10	-1.60024	-0.793951	2.44045e-05	-1.34688	-0.776979	2.44239e-05	-1.34713	-0.779361
44433467	chr15:44433467:C:T	7.8799e-10	-1.75188	-0.0913169	3.81215e-05	-1.63197	-0.0458843	3.82207e-05	-1.63239	-0.0462961
44433496	chr15:44433496:C:T	1.91151e-09	-2.08401e-10	-0.957032	7.71069e-05	-2.08401e-10	-0.973436	7.73999e-05	-2.08401e-10	-0.973074
44433537	chr15:44433537:C:T	1.42643e-09	-2.08401e-10	-1.24975	5.8656e-05	-2.08401e-10	-1.24694	5.88529e-05	-2.08401e-10	-1.24702
44433619	chr15:44433619:A:T	2.67487e-10	-1.85649	-1.06712	1.16558e-05	-1.80072	-1.0621	1.16937e-05	-1.80096	-1.06204
44433948	chr15:44433948:C:T	1.3453e-09	-1.40446	0.0961516	7.72881e-05	-1.09788	0.126795	7.72477e-05	-1.09827	0.123224
44434221	chr15:44434221:G:A	1.77362e-09	-2.08401e-10	-1.0319	7.52321e-05	-2.08401e-10	-0.998051	7.56081e-05	-2.08401e-10	-0.996496
44434494	chr15:44434494:A:C	1.43959e-09	-2.08401e-10	-1.24057	5.91977e-05	-2.08401e-10	-1.23775	5.9394e-05	-2.08401e-10	-1.23787
44434546	chr15:44434546:A:G	2.3889e-09	-2.08401e-10	-0.734093	9.86263e-05	-2.08401e-10	-0.727291	9.8935e-05	-2.08401e-10	-0.727596
44435085	chr15:44435085:C:T	2.22006e-09	-2.08401e-10	-0.807391	9.35968e-05	-2.08401e-10	-0.779633	9.38905e-05	-2.08401e-10	-0.77993
44435150	chr15:44435150:C:T	1.4511e-09	-2.08401e-10	-1.2326	5.93108e-05	-2.08401e-10	-1.23584	5.95201e-05	-2.08401e-10	-1.23574
44435398	chr15:44435398:C:T	7.9807e-10	-1.83048	-2.85769e-10	3.31067e-05	-1.81889	-2.85769e-10	3.3214e-05	-1.81909	-2.85769e-10
44435826	chr15:44435826:C:T	2.16132e-09	-2.08401e-10	-0.834209	9.33965e-05	-2.08401e-10	-0.781775	9.39153e-05	-2.08401e-10	-0.779666
44435931	chr15:44435931:C:T	2.81133e-10	-1.84333	-1.03052	1.2423e-05	-1.77388	-1.0252	1.2463e-05	-1.77416	-1.02514
44435971	chr15:44435971:T:C	1.6085e-08	-1.86176	3.03473	0.00196144	-0.974661	3.23747	0.00194392	-0.980227	3.23063
44436886	chr15:44436886:G:C	2.21915e-09	-2.08401e-10	-0.807802	9.35577e-05	-2.08401e-10	-0.780051	9.38514e-05	-2.08401e-10	-0.780346
44437258	chr15:44437258:AT:A	1.71947e-09	-2.08401e-10	-1.06291	6.968e-05	-2.08401e-10	-1.07472	6.98249e-05	-2.08401e-10	-1.07607
44437427	chr15:44437427:A:G	1.43517e-09	-2.08401e-10	-1.24364	5.90027e-05	-2.08401e-10	-1.24105	5.9199e-05	-2.08401e-10	-1.24116
44437951	chr15:44437951:A:G	2.10773e-09	-2.08401e-10	-0.859315	8.87189e-05	-2.08401e-10	-0.833157	8.89987e-05	-2.08401e-10	-0.833437
44438057	chr15:44438057:G:C	2.30631e-09	-2.08401e-10	-0.769275	9.73439e-05	-2.08401e-10	-0.740379	9.76483e-05	-2.08401e-10	-0.740687
44438299	chr15:44438299:A:G	4.79381e-09	-2.08401e-10	-0.0375997	0.000201985	-2.08401e-10	-0.0104377	0.000202884	-2.08401e-10	-0.00942516
44438600	chr15:44438600:A:G	2.22076e-09	-2.08401e-10	-0.807078	9.36275e-05	-2.08401e-10	-0.779305	9.39214e-05	-2.08401e-10	-0.779601
44439556	chr15:44439556:A:G	1.61078e-09	-2.08401e-10	-1.12821	6.5417e-05	-2.08401e-10	-1.13785	6.55697e-05	-2.08401e-10	-1.13895
44439892	chr15:44439892:G:A	1.69717e-09	-2.08401e-10	-1.07596	6.88044e-05	-2.08401e-10	-1.08736	6.89507e-05	-2.08401e-10	-1.08867
44440179	chr15:44440179:TTTTG:T	1.73147e-09	-2.08401e-10	-1.05595	7.01604e-05	-2.08401e-10	-1.06785	7.0304e-05	-2.08401e-10	-1.06923
44440363	chr15:44440363:T:G	2.2043e-09	-2.08401e-10	-0.814516	9.53685e-05	-2.08401e-10	-0.760881	9.59026e-05	-2.08401e-10	-0.758726
44440407	chr15:44440407:G:C	1.43464e-09	-2.08401e-10	-1.24401	5.90363e-05	-2.08401e-10	-1.24048	5.92334e-05	-2.08401e-10	-1.24057
44440455	chr15:44440455:A:C	8.0404e-10	-1.41263	-0.410399	4.55795e-05	-1.1121	-0.387071	4.55874e-05	-1.11245	-0.389982
44440861	chr15:44440861:C:G	7.36959e-10	-1.53261	-0.377534	4.05997e-05	-1.26682	-0.348045	4.06018e-05	-1.26709	-0.351158
44441053	chr15:44441053:G:A	4.69623e-10	-1.60882	-0.751932	2.48939e-05	-1.3688	-0.735202	2.49133e-05	-1.36902	-0.737634
44441241	chr15:44441241:C:T	2.04791e-09	-0.888108	-2.85769e-10	8.96133e-05	-0.823125	-2.85769e-10	8.98342e-05	-0.824094	-2.85769e-10
44441472	chr15:44441472:C:G	1.04126e-09	-1.60687	0.0423809	5.63779e-05	-1.36703	0.0804741	5.63513e-05	-1.36728	0.0768282
44441647	chr15:44441647:C:T	2.29635e-09	-2.08401e-10	-0.773604	9.69106e-05	-2.08401e-10	-0.74484	9.72138e-05	-2.08401e-10	-0.745147
44441792	chr15:44441792:C:T	7.84433e-10	-1.84772	-2.85769e-10	3.24495e-05	-1.83895	-2.85769e-10	3.25561e-05	-1.8391	-2.85769e-10
44442936	chr15:44442936:C:T	8.38585e-10	-1.78096	-2.85769e-10	3.38492e-05	-1.79672	-2.85769e-10	3.39522e-05	-1.79711	-2.85769e-10
44443726	chr15:44443726:A:T	1.74932e-09	-1.20615	0.160454	0.000110926	-0.851897	0.242134	0.000111137	-0.852593	0.241299
44444202	chr15:44444202:G:A	5.1532e-10	-1.55783	-0.710058	2.78611e-05	-1.29875	-0.692653	2.78796e-05	-1.29898	-0.695181
44444237	chr15:44444237:T:TA	2.2216e-09	-2.08401e-10	-0.806697	9.36645e-05	-2.08401e-10	-0.77891	9.39585e-05	-2.08401e-10	-0.779206
44444949	chr15:44444949:A:G	1.30577e-09	-1.33813	-2.85769e-10	6.04447e-05	-1.2169	-2.85769e-10	6.06003e-05	-1.21776	-2.85769e-10
44445086	chr15:44445086:C:T	2.15126e-09	-2.08401e-10	-0.83887	9.05918e-05	-2.08401e-10	-0.812265	9.08782e-05	-2.08401e-10	-0.812539
44445134	chr15:44445134:C:A	1.96846e-09	-2.08401e-10	-0.927672	7.96068e-05	-2.08401e-10	-0.94153	7.9916e-05	-2.08401e-10	-0.941083
44445534	chr15:44445534:G:A	1.42046e-09	-2.08401e-10	-1.25395	5.80684e-05	-2.08401e-10	-1.25701	5.82707e-05	-2.08401e-10	-1.25696
44445895	chr15:44445895:T:C	3.96872e-10	-1.57956	-0.949509	2.11798e-05	-1.32789	-0.93769	2.12063e-05	-1.3281	-0.939657
44445897	chr15:44445897:A:G	2.25376e-09	-2.08401e-10	-0.792326	9.50614e-05	-2.08401e-10	-0.764106	9.53594e-05	-2.08401e-10	-0.764407
44445898	chr15:44445898:A:G	1.47112e-09	-2.08401e-10	-1.2189	6.05731e-05	-2.08401e-10	-1.21478	6.07707e-05	-2.08401e-10	-1.21495
44445900	chr15:44445900:C:G	7.48558e-10	-1.55176	-0.342768	4.10084e-05	-1.29202	-0.312833	4.10081e-05	-1.29228	-0.316011
44446006	chr15:44446006:G:A	3.86269e-10	-1.56484	-0.991304	2.08044e-05	-1.30347	-0.979996	2.08331e-05	-1.30369	-0.981833
44446154	chr15:44446154:GACCTC:G	8.39049e-10	-1.78041	-2.85769e-10	3.72148e-05	-1.70192	-2.85769e-10	3.73645e-05	-1.70134	-2.85769e-10
44446157	chr15:44446157:C:G	2.60395e-09	-2.08401e-10	-0.647898	0.000109367	-2.08401e-10	-0.623921	0.00010969	-2.08401e-10	-0.6244
44446321	chr15:44446321:A:G	1.92551e-09	-2.08401e-10	-0.949733	8.07865e-05	-2.08401e-10	-0.926819	8.1044e-05	-2.08401e-10	-0.927067
44446400	chr15:44446400:G:A	1.70049e-09	-2.08401e-10	-1.07401	7.12055e-05	-2.08401e-10	-1.05306	7.14381e-05	-2.08401e-10	-1.05323
44446446	chr15:44446446:G:A	2.20248e-09	-2.08401e-10	-0.81534	9.28343e-05	-2.08401e-10	-0.787813	9.31259e-05	-2.08401e-10	-0.788107
44447928	chr15:44447928:C:T	1.72541e-09	-2.08401e-10	-1.05946	7.23085e-05	-2.08401e-10	-1.03769	7.25228e-05	-2.08401e-10	-1.03816
44448795	chr15:44448795:G:A	2.28513e-09	-2.08401e-10	-0.778503	9.64232e-05	-2.08401e-10	-0.749882	9.6725e-05	-2.08401e-10	-0.750187
44449402	chr15:44449402:C:A	7.83694e-10	-1.84866	-2.85769e-10	3.15373e-05	-1.86746	-2.85769e-10	3.16421e-05	-1.86757	-2.85769e-10
44449641	chr15:44449641:A:G	6.18506e-10	-1.22234	-0.863037	3.70749e-05	-0.873156	-0.832534	3.71571e-05	-0.873871	-0.833034
44449720	chr15:44449720:T:C	4.49774e-09	-2.08401e-10	-0.10135	0.000183157	-2.08401e-10	-0.108287	0.000183517	-2.08401e-10	-0.109752
44449807	chr15:44449807:A:G	2.14752e-09	-2.08401e-10	-0.840611	9.03674e-05	-2.08401e-10	-0.814745	9.07251e-05	-2.08401e-10	-0.814225
44450024	chr15:44450024:A:G	7.02449e-10	-1.7316	-0.226512	3.68355e-05	-1.60963	-0.102538	3.68662e-05	-1.60988	-0.104883
44450572	chr15:44450572:TA:T	1.73013e-09	-2.08401e-10	-1.05673	7.0094e-05	-2.08401e-10	-1.06879	7.02381e-05	-2.08401e-10	-1.07017
44453026	chr15:44453026:A:G	5.47139e-10	-1.31262	-0.895359	3.20145e-05	-0.986173	-0.866266	3.20873e-05	-0.986849	-0.866749
44453534	chr15:44453534:T:C	8.73134e-10	-1.74059	-2.85769e-10	3.71902e-05	-1.70258	-2.85769e-10	3.73435e-05	-1.7019	-2.85769e-10
44454288	chr15:44454288:G:A	1.41871e-09	-2.08401e-10	-1.25518	5.81399e-05	-2.08401e-10	-1.25578	5.83411e-05	-2.08401e-10	-1.25575
44454770	chr15:44454770:A:T	3.01567e-10	-1.75157	-1.05212	2.67979e-05	-1.01381	-1.0165	2.67767e-05	-1.01802	-1.01651
44454773	chr15:44454773:C:T	2.99816e-10	-1.75271	-1.0568	2.65799e-05	-1.0169	-1.02158	2.65589e-05	-1.0211	-1.02159
44455034	chr15:44455034:C:T	7.68534e-10	-1.8682	-2.85769e-10	3.23083e-05	-1.8433	-2.85769e-10	3.24271e-05	-1.84307	-2.85769e-10
44455494	chr15:44455494:G:A	2.29319e-09	-2.08401e-10	-0.774983	9.94307e-05	-2.08401e-10	-0.719168	9.99963e-05	-2.08401e-10	-0.716926
44455699	chr15:44455699:T:C	1.70569e-09	-2.08401e-10	-1.07096	6.91372e-05	-2.08401e-10	-1.08254	6.9283e-05	-2.08401e-10	-1.08386
44455774	chr15:44455774:G:C	1.8741e-09	-1.44405	0.467252	0.000108222	-1.13639	0.501953	0.000108124	-1.13675	0.497966
44456140	chr15:44456140:G:A	1.74233e-09	-2.08401e-10	-1.0497	7.05759e-05	-2.08401e-10	-1.06194	7.07194e-05	-2.08401e-10	-1.06334
44456180	chr15:44456180:C:T	1.54971e-09	-1.16686	-2.85769e-10	5.51087e-05	-1.30932	-2.85769e-10	5.53137e-05	-1.30904	-2.85769e-10
44456221	chr15:44456221:C:T	1.6993e-09	-2.08401e-10	-1.07471	6.88892e-05	-2.08401e-10	-1.08613	6.90353e-05	-2.08401e-10	-1.08744
44456471	chr15:44456471:A:T	1.43276e-09	-2.08401e-10	-1.24532	5.87394e-05	-2.08401e-10	-1.24552	5.89451e-05	-2.08401e-10	-1.24545
44456759	chr15:44456759:CTTAG:C	1.07544e-09	-1.53219	-2.85769e-10	4.91031e-05	-1.42471	-2.85769e-10	4.92354e-05	-1.42545	-2.85769e-10
44457344	chr15:44457344:C:T	2.15643e-09	-2.08401e-10	-0.836469	9.08333e-05	-2.08401e-10	-0.809603	9.11193e-05	-2.08401e-10	-0.809889
44457401	chr15:44457401:C:T	1.8138e-09	-2.08401e-10	-1.0095	7.33829e-05	-2.08401e-10	-1.02294	7.35222e-05	-2.08401e-10	-1.02447
44457672	chr15:44457672:T:C	5.60016e-10	-1.5569	-0.627811	3.03288e-05	-1.29736	-0.609168	3.03433e-05	-1.2976	-0.611881
44457704	chr15:44457704:C:T	2.21775e-09	-2.08401e-10	-0.808433	9.34965e-05	-2.08401e-10	-0.780705	9.379e-05	-2.08401e-10	-0.781001
44457984	chr15:44457984:C:G	2.22078e-09	-2.08401e-10	-0.807066	9.36289e-05	-2.08401e-10	-0.77929	9.39228e-05	-2.08401e-10	-0.779586
44458093	chr15:44458093:C:T	9.7979e-10	-1.62534	-2.85769e-10	4.09113e-05	-1.60722	-2.85769e-10	4.10328e-05	-1.60769	-2.85769e-10
44458400	chr15:44458400:A:G	1.6978e-09	-2.08401e-10	-1.07559	7.10866e-05	-2.08401e-10	-1.05473	7.13188e-05	-2.08401e-10	-1.0549
44458695	chr15:44458695:A:G	1.96108e-09	-2.08401e-10	-0.931428	8.23303e-05	-2.08401e-10	-0.90789	8.25922e-05	-2.08401e-10	-0.908144
44459152	chr15:44459152:C:T	1.64493e-09	-2.08401e-10	-1.10723	6.87481e-05	-2.08401e-10	-1.08818	6.89736e-05	-2.08401e-10	-1.08834
44459266	chr15:44459266:G:A	1.79349e-09	-2.08401e-10	-1.02076	7.24913e-05	-2.08401e-10	-1.03516	7.26311e-05	-2.08401e-10	-1.03667
44459309	chr15:44459309:C:T	2.51416e-09	-0.682988	-2.85769e-10	8.79042e-05	-0.842381	-2.85769e-10	8.82328e-05	-0.84208	-2.85769e-10
44459310	chr15:44459310:G:A	1.43648e-09	-2.08401e-10	-1.24273	5.90609e-05	-2.08401e-10	-1.24006	5.92571e-05	-2.08401e-10	-1.24017
44459840	chr15:44459840:C:G	3.01495e-10	-1.84778	-0.956152	1.32644e-05	-1.78225	-0.951292	1.33074e-05	-1.78252	-0.95122
44460045	chr15:44460045:A:G	1.72592e-09	-2.08401e-10	-1.05917	7.03771e-05	-2.08401e-10	-1.06476	7.05194e-05	-2.08401e-10	-1.06617
44460397	chr15:44460397:C:T	2.28451e-09	-2.08401e-10	-0.778775	9.64427e-05	-2.08401e-10	-0.749681	9.67437e-05	-2.08401e-10	-0.749994
44460506	chr15:44460506:T:G	2.21931e-09	-2.08401e-10	-0.807729	9.35655e-05	-2.08401e-10	-0.779967	9.38592e-05	-2.08401e-10	-0.780263
44460507	chr15:44460507:A:G	2.21541e-09	-2.08401e-10	-0.809489	9.33954e-05	-2.08401e-10	-0.781788	9.36886e-05	-2.08401e-10	-0.782083
44461511	chr15:44461511:C:A	2.38996e-09	-2.08401e-10	-0.733647	0.000100982	-2.08401e-10	-0.703691	0.000101296	-2.08401e-10	-0.70401
44462358	chr15:44462358:T:C	1.51531e-09	-2.08401e-10	-1.18931	6.24805e-05	-2.08401e-10	-1.18378	6.26811e-05	-2.08401e-10	-1.184
44462475	chr15:44462475:A:T	1.49523e-09	-2.08401e-10	-1.20265	6.07791e-05	-2.08401e-10	-1.21138	6.09994e-05	-2.08401e-10	-1.21119
44462753	chr15:44462753:G:C	6.16096e-10	-1.50456	-0.584714	3.39778e-05	-1.22798	-0.564946	3.39901e-05	-1.22823	-0.567762
44464070	chr15:44464070:C:T	9.38675e-10	-1.32024	-0.347968	5.60786e-05	-0.996745	-0.295129	5.62026e-05	-0.99744	-0.295657
44464680	chr15:44464680:T:C	3.33727e-09	-2.08401e-10	-0.399771	0.000144547	-2.08401e-10	-0.345021	0.000144929	-2.08401e-10	-0.345812
44464730	chr15:44464730:A:G	1.82355e-09	-2.08401e-10	-1.00414	7.37626e-05	-2.08401e-10	-1.01778	7.39013e-05	-2.08401e-10	-1.01933
44464983	chr15:44464983:G:A	1.73091e-09	-2.08401e-10	-1.05628	7.25392e-05	-2.08401e-10	-1.0345	7.27705e-05	-2.08401e-10	-1.03475
44465454	chr15:44465454:T:TGTG	8.67678e-10	-1.74686	-2.85769e-10	3.50893e-05	-1.76073	-2.85769e-10	3.52142e-05	-1.76061	-2.85769e-10
44466687	chr15:44466687:A:G	2.95339e-09	-2.08401e-10	-0.521973	0.00012024	-2.08401e-10	-0.529135	0.000120525	-2.08401e-10	-0.530205
44466708	chr15:44466708:G:A	1.71631e-09	-2.08401e-10	-1.06475	6.955e-05	-2.08401e-10	-1.07658	6.96951e-05	-2.08401e-10	-1.07793
44466720	chr15:44466720:G:A	1.91748e-09	-0.953915	-2.85769e-10	8.37547e-05	-0.890736	-2.85769e-10	8.39635e-05	-0.891677	-2.85769e-10
44466754	chr15:44466754:A:G	2.81802e-10	-1.8288	-1.04268	1.25971e-05	-1.74711	-1.03805	1.26371e-05	-1.74744	-1.03799
44466803	chr15:44466803:G:A	1.44665e-09	-2.08401e-10	-1.23567	5.95094e-05	-2.08401e-10	-1.2325	5.97059e-05	-2.08401e-10	-1.23263
44466807	chr15:44466807:C:T	8.30242e-10	-1.79096	-2.85769e-10	3.76813e-05	-1.68946	-2.85769e-10	3.77954e-05	-1.68987	-2.85769e-10
44467125	chr15:44467125:G:A	2.60335e-09	-2.08401e-10	-0.648126	0.000109313	-2.08401e-10	-0.624413	0.000109636	-2.08401e-10	-0.624893
44467806	chr15:44467806:C:T	6.13304e-10	-1.03299	-1.06083	3.29133e-05	-0.785941	-1.03881	3.30175e-05	-0.786048	-1.03897
44468075	chr15:44468075:G:A	2.22077e-09	-2.08401e-10	-0.807071	9.36285e-05	-2.08401e-10	-0.779294	9.39224e-05	-2.08401e-10	-0.77959
44468162	chr15:44468162:G:A	1.41533e-09	-2.08401e-10	-1.25757	5.79977e-05	-2.08401e-10	-1.25823	5.81978e-05	-2.08401e-10	-1.25821
44468324	chr15:44468324:G:T	5.72278e-10	-1.04687	-1.11619	3.05674e-05	-0.801292	-1.0974	3.06649e-05	-0.801401	-1.09754
44468340	chr15:44468340:T:TTAATACTGTC	9.38432e-10	-1.66847	-2.85769e-10	3.97863e-05	-1.63511	-2.85769e-10	3.99041e-05	-1.63558	-2.85769e-10
44468615	chr15:44468615:G:T	2.22132e-09	-2.08401e-10	-0.806826	9.36517e-05	-2.08401e-10	-0.779046	9.39457e-05	-2.08401e-10	-0.779342
44469129	chr15:44469129:G:A	2.2203e-09	-2.08401e-10	-0.807282	9.36077e-05	-2.08401e-10	-0.779516	9.39015e-05	-2.08401e-10	-0.779812
44469610	chr15:44469610:G:T	1.69828e-09	-2.08401e-10	-1.07531	7.11085e-05	-2.08401e-10	-1.05442	7.13408e-05	-2.08401e-10	-1.05459
44469646	chr15:44469646:G:A	8.30852e-10	-1.79023	-2.85769e-10	3.36096e-05	-1.80382	-2.85769e-10	3.37124e-05	-1.80419	-2.85769e-10
44470142	chr15:44470142:A:G	1.41409e-09	-2.08401e-10	-1.25844	5.79693e-05	-2.08401e-10	-1.25871	5.8169e-05	-2.08401e-10	-1.25871
44470283	chr15:44470283:ACTTGTT:A	1.54515e-09	-2.08401e-10	-1.16981	6.42744e-05	-2.08401e-10	-1.15547	6.44816e-05	-2.08401e-10	-1.15568
44470427	chr15:44470427:G:A	1.70243e-09	-2.08401e-10	-1.07287	7.12912e-05	-2.08401e-10	-1.05186	7.1524e-05	-2.08401e-10	-1.05203
44470614	chr15:44470614:ATT:A	2.49486e-10	-1.86096	-1.13232	1.43562e-05	-1.56045	-1.094	1.4333e-05	-1.56323	-1.09626
44471055	chr15:44471055:A:G	2.01405e-09	-2.08401e-10	-0.904779	8.65882e-05	-2.08401e-10	-0.857466	8.7054e-05	-2.08401e-10	-0.85553
44471270	chr15:44471270:A:C	8.69012e-10	-1.74532	-2.85769e-10	3.69947e-05	-1.70786	-2.85769e-10	3.71467e-05	-1.70718	-2.85769e-10
44471400	chr15:44471400:A:G	1.10566e-09	-1.54767	0.0431797	6.11371e-05	-1.28713	0.0816227	6.11069e-05	-1.28741	0.0779771
44471904	chr15:44471904:A:G	2.21804e-09	-2.08401e-10	-0.808301	9.15693e-05	-2.08401e-10	-0.801533	9.1876e-05	-2.08401e-10	-0.801619
44472350	chr15:44472350:G:T	1.64329e-09	-2.08401e-10	-1.10822	6.86752e-05	-2.08401e-10	-1.08924	6.89005e-05	-2.08401e-10	-1.0894
44472526	chr15:44472526:T:C	2.17449e-09	-2.08401e-10	-0.828132	9.16223e-05	-2.08401e-10	-0.800954	9.19105e-05	-2.08401e-10	-0.801244
44472952	chr15:44472952:C:T	1.71888e-09	-2.08401e-10	-1.06325	7.06485e-05	-2.08401e-10	-1.06091	7.09284e-05	-2.08401e-10	-1.06039
44473238	chr15:44473238:G:A	2.2078e-09	-2.08401e-10	-0.812931	9.30644e-05	-2.08401e-10	-0.785338	9.33567e-05	-2.08401e-10	-0.785632
44473332	chr15:44473332:A:G	5.8573e-09	-2.08401e-10	0.162763	0.000238454	-2.08401e-10	0.155547	0.000238895	-2.08401e-10	0.153965
44473514	chr15:44473514:C:A	2.21042e-09	-2.08401e-10	-0.811741	9.31786e-05	-2.08401e-10	-0.784111	9.34712e-05	-2.08401e-10	-0.784406
44473707	chr15:44473707:A:G	1.70187e-09	-2.08401e-10	-1.0732	7.12669e-05	-2.08401e-10	-1.0522	7.14996e-05	-2.08401e-10	-1.05237
44473904	chr15:44473904:C:G	1.4382e-09	-2.08401e-10	-1.24153	5.91368e-05	-2.08401e-10	-1.23878	5.93331e-05	-2.08401e-10	-1.23889
44474221	chr15:44474221:C:T	1.68642e-09	-2.08401e-10	-1.08232	6.83783e-05	-2.08401e-10	-1.09357	6.85254e-05	-2.08401e-10	-1.09486
44474268	chr15:44474268:A:G	2.15385e-09	-2.08401e-10	-0.837667	9.06421e-05	-2.08401e-10	-0.81171	9.1001e-05	-2.08401e-10	-0.811188
44474364	chr15:44474364:G:A	1.68935e-09	-2.08401e-10	-1.08058	7.0709e-05	-2.08401e-10	-1.06006	7.09402e-05	-2.08401e-10	-1.06022
44474396	chr15:44474396:C:T	2.15331e-09	-2.08401e-10	-0.837921	9.06182e-05	-2.08401e-10	-0.811974	9.0977e-05	-2.08401e-10	-0.811452
44474418	chr15:44474418:A:C	1.73102e-09	-2.08401e-10	-1.05622	7.00555e-05	-2.08401e-10	-1.06934	7.01993e-05	-2.08401e-10	-1.07072
44475112	chr15:44475112:C:T	2.23474e-09	-2.08401e-10	-0.800801	9.42395e-05	-2.08401e-10	-0.772789	9.45351e-05	-2.08401e-10	-0.773088
44476237	chr15:44476237:T:G	8.19803e-09	-2.08401e-10	0.498968	0.00033581	-2.08401e-10	0.497917	0.00033635	-2.08401e-10	0.496093
44477017	chr15:44477017:A:G	7.14337e-10	-1.71085	-0.23048	3.77166e-05	-1.58291	-0.10562	3.77473e-05	-1.58316	-0.107986
44477635	chr15:44477635:A:G	1.63433e-09	-1.32412	0.210425	0.000100665	-1.00107	0.294233	0.000100859	-1.00172	0.293378
44477707	chr15:44477707:G:A	8.71752e-10	-1.43521	-0.306963	5.03965e-05	-1.14574	-0.252967	5.05112e-05	-1.14636	-0.253506
44478184	chr15:44478184:T:C	1.56156e-09	-1.33946	0.180226	9.56993e-05	-1.02061	0.263193	9.58857e-05	-1.02125	0.262349
44478342	chr15:44478342:C:T	3.93575e-09	-2.08401e-10	-0.234824	0.000165419	-2.08401e-10	-0.210145	0.000166141	-2.08401e-10	-0.209224
44478379	chr15:44478379:G:A	2.13557e-09	-2.08401e-10	-0.846193	8.99492e-05	-2.08401e-10	-0.819384	9.02306e-05	-2.08401e-10	-0.81969
44478812	chr15:44478812:T:C	2.22098e-09	-2.08401e-10	-0.806979	9.35532e-05	-2.08401e-10	-0.780099	9.39255e-05	-2.08401e-10	-0.779557
44478843	chr15:44478843:G:A	1.5366e-09	-2.08401e-10	-1.17535	6.3893e-05	-2.08401e-10	-1.16142	6.40995e-05	-2.08401e-10	-1.16162
44479227	chr15:44479227:G:A	4.8734e-10	-1.62039	-0.703326	2.57079e-05	-1.38624	-0.685593	2.57251e-05	-1.38646	-0.688136
44479471	chr15:44479471:G:A	5.03947e-10	-1.70647	-0.583743	2.57328e-05	-1.50508	-0.565783	2.57441e-05	-1.50526	-0.568595
44479856	chr15:44479856:CTA:C	2.22047e-09	-2.08401e-10	-0.807208	9.36145e-05	-2.08401e-10	-0.779444	9.39084e-05	-2.08401e-10	-0.77974
44481289	chr15:44481289:G:A	6.28527e-10	-1.37979	-0.689515	3.24419e-05	-1.18781	-0.651363	3.25384e-05	-1.18787	-0.651768
44481625	chr15:44481625:G:A	2.19566e-09	-2.08401e-10	-0.818442	9.25542e-05	-2.08401e-10	-0.790834	9.28456e-05	-2.08401e-10	-0.791121
44481661	chr15:44481661:C:T	8.34633e-10	-1.78569	-2.85769e-10	3.35211e-05	-1.80645	-2.85769e-10	3.36265e-05	-1.80675	-2.85769e-10
44481924	chr15:44481924:A:G	6.28387e-10	-1.38001	-0.689515	3.24348e-05	-1.18803	-0.651363	3.25312e-05	-1.18809	-0.651768
44482004	chr15:44482004:C:T	3.07534e-10	-1.61512	-1.16897	1.60902e-05	-1.38558	-1.15484	1.61139e-05	-1.38681	-1.15556
44482080	chr15:44482080:G:A	8.45659e-10	-1.77257	-2.85769e-10	3.87376e-05	-1.66182	-2.85769e-10	3.88537e-05	-1.66226	-2.85769e-10
44482083	chr15:44482083:G:T	8.45053e-10	-1.77328	-2.85769e-10	3.86972e-05	-1.66286	-2.85769e-10	3.88132e-05	-1.6633	-2.85769e-10
44482195	chr15:44482195:G:T	1.69545e-09	-1.07698	-2.85769e-10	8.67519e-05	-0.855577	-2.85769e-10	8.69026e-05	-0.857272	-2.85769e-10
44482252	chr15:44482252:G:A	4.61689e-10	-1.65053	-0.72726	2.40446e-05	-1.42878	-0.709937	2.40621e-05	-1.42899	-0.712426
44482523	chr15:44482523:GTAT:G	2.18739e-09	-2.08401e-10	-0.822218	9.21889e-05	-2.08401e-10	-0.79479	9.24793e-05	-2.08401e-10	-0.795074
44482994	chr15:44482994:C:CA	2.79843e-10	-1.82086	-1.05759	1.25759e-05	-1.73474	-1.05211	1.26156e-05	-1.73507	-1.05205
44482995	chr15:44482995:T:TA	2.79977e-10	-1.82038	-1.05759	1.25858e-05	-1.73395	-1.05211	1.26256e-05	-1.73428	-1.05205
44483152	chr15:44483152:G:A	1.94899e-09	-2.08401e-10	-0.937617	8.17908e-05	-2.08401e-10	-0.914464	8.20515e-05	-2.08401e-10	-0.914713
44483190	chr15:44483190:C:T	1.61817e-09	-2.08401e-10	-1.12363	6.8044e-05	-2.08401e-10	-1.09847	6.83618e-05	-2.08401e-10	-1.09725
44483877	chr15:44483877:T:G	1.46993e-09	-1.28454	0.06483	9.12115e-05	-0.949672	0.144224	9.13895e-05	-0.95034	0.143411
44484908	chr15:44484908:G:A	2.84705e-10	-1.8298	-1.03143	1.27208e-05	-1.74986	-1.02553	1.27614e-05	-1.75017	-1.02547
44485488	chr15:44485488:T:C	2.15659e-09	-2.08401e-10	-0.836397	9.07607e-05	-2.08401e-10	-0.810403	9.11201e-05	-2.08401e-10	-0.80988
44485744	chr15:44485744:A:G	1.09564e-09	-1.70979	0.1962	4.43448e-05	-1.80123	0.274598	4.44418e-05	-1.80238	0.274498
44486441	chr15:44486441:C:T	1.19773e-09	-1.4245	-2.85769e-10	4.43894e-05	-1.52563	-2.85769e-10	4.45508e-05	-1.52543	-2.85769e-10
44486787	chr15:44486787:A:T	1.43413e-09	-2.08401e-10	-1.24436	5.91836e-05	-2.08401e-10	-1.23798	5.93822e-05	-2.08401e-10	-1.23806
44487315	chr15:44487315:C:T	3.02924e-10	-1.62691	-1.17229	1.57785e-05	-1.40158	-1.1584	1.58023e-05	-1.4028	-1.15911
44487421	chr15:44487421:A:T	8.11785e-10	-1.19263	-0.620818	4.35251e-05	-0.970399	-0.574892	4.36463e-05	-0.970444	-0.575496
44487596	chr15:44487596:T:C	2.15324e-09	-2.08401e-10	-0.837951	9.06892e-05	-2.08401e-10	-0.81119	9.0975e-05	-2.08401e-10	-0.811474
44487607	chr15:44487607:C:T	8.54363e-10	-1.76233	-2.85769e-10	3.87353e-05	-1.66188	-2.85769e-10	3.88422e-05	-1.66255	-2.85769e-10
44487628	chr15:44487628:G:C	1.44714e-09	-2.08401e-10	-1.23534	5.95315e-05	-2.08401e-10	-1.23212	5.9728e-05	-2.08401e-10	-1.23226
44487725	chr15:44487725:A:G	1.48813e-09	-2.08401e-10	-1.2074	6.19991e-05	-2.08401e-10	-1.19151	6.21906e-05	-2.08401e-10	-1.19185
44487874	chr15:44487874:A:G	8.39503e-10	-1.36361	-0.416263	4.94992e-05	-1.05107	-0.3656	4.96105e-05	-1.05175	-0.36611
44488088	chr15:44488088:T:C	2.92569e-09	-2.08401e-10	-0.531396	0.000119046	-2.08401e-10	-0.539119	0.000119492	-2.08401e-10	-0.538809
44488111	chr15:44488111:A:G	2.68951e-10	-1.83353	-1.08462	1.19648e-05	-1.75656	-1.0801	1.20028e-05	-1.75686	-1.08006
44488671	chr15:44488671:T:C	2.21057e-09	-2.08401e-10	-0.811675	9.3186e-05	-2.08401e-10	-0.784031	9.34787e-05	-2.08401e-10	-0.784326
44488777	chr15:44488777:C:T	2.19082e-09	-2.08401e-10	-0.820649	9.23386e-05	-2.08401e-10	-0.793167	9.26295e-05	-2.08401e-10	-0.793452
44488871	chr15:44488871:T:G	2.8301e-10	-1.82252	-1.04467	1.26935e-05	-1.73749	-1.04005	1.27337e-05	-1.73783	-1.03999
44489594	chr15:44489594:G:T	2.40357e-10	-1.86041	-1.17014	1.01874e-05	-1.81902	-1.17845	1.02314e-05	-1.81859	-1.178
44489748	chr15:44489748:G:A	2.01746e-09	-2.08401e-10	-0.903087	8.32194e-05	-2.08401e-10	-0.897148	8.3485e-05	-2.08401e-10	-0.897393
44490657	chr15:44490657:A:G	1.7523e-09	-2.08401e-10	-1.04399	7.14553e-05	-2.08401e-10	-1.04956	7.1596e-05	-2.08401e-10	-1.05102
44490806	chr15:44490806:A:G	3.6673e-09	-2.08401e-10	-0.30547	0.000153977	-2.08401e-10	-0.281825	0.00015429	-2.08401e-10	-0.283228
44491147	chr15:44491147:G:C	1.77699e-09	-2.08401e-10	-1.03	7.24484e-05	-2.08401e-10	-1.03575	7.25876e-05	-2.08401e-10	-1.03726
44491502	chr15:44491502:T:G	4.78144e-10	-1.58871	-0.754056	2.55373e-05	-1.34131	-0.737185	2.55571e-05	-1.34153	-0.739613
44492177	chr15:44492177:T:A	5.26808e-06	6.9645	-2.85769e-10	3.2759e-05	-1.82945	-2.85769e-10	3.28922e-05	-1.82882	-2.85769e-10
44493101	chr15:44493101:G:C	1.81356e-09	-2.08401e-10	-1.00963	7.43324e-05	-2.08401e-10	-1.01008	7.46334e-05	-2.08401e-10	-1.00947
44493267	chr15:44493267:G:C	2.19082e-09	-2.08401e-10	-0.820649	9.23386e-05	-2.08401e-10	-0.793167	9.26295e-05	-2.08401e-10	-0.793452
44493657	chr15:44493657:G:A	1.72707e-09	-2.08401e-10	-1.0585	6.9975e-05	-2.08401e-10	-1.07049	7.01194e-05	-2.08401e-10	-1.07186
44494371	chr15:44494371:C:T	1.64272e-09	-2.08401e-10	-1.10857	6.92799e-05	-2.08401e-10	-1.08047	6.96073e-05	-2.08401e-10	-1.07919
44494433	chr15:44494433:C:CTT	2.15912e-09	-0.835225	-2.85769e-10	7.24371e-05	-1.03591	-2.85769e-10	7.27719e-05	-1.03473	-2.85769e-10
44494846	chr15:44494846:G:A	2.29121e-09	-2.08401e-10	-0.775845	9.66187e-05	-2.08401e-10	-0.747857	9.70049e-05	-2.08401e-10	-0.747298
44495036	chr15:44495036:A:G	4.64872e-09	-2.08401e-10	-0.0683341	0.000195738	-2.08401e-10	-0.0418505	0.000196606	-2.08401e-10	-0.040855
44495354	chr15:44495354:C:T	1.40634e-09	-1.26394	-2.85769e-10	5.05844e-05	-1.39499	-2.85769e-10	5.07718e-05	-1.39472	-2.85769e-10
44495624	chr15:44495624:C:T	5.61306e-10	-1.45716	-0.725258	3.13135e-05	-1.16678	-0.707798	3.13345e-05	-1.16705	-0.710294
44495671	chr15:44495671:C:T	2.12426e-09	-2.08401e-10	-0.851502	8.93415e-05	-2.08401e-10	-0.826163	8.96947e-05	-2.08401e-10	-0.825647
44495709	chr15:44495709:G:A	1.49191e-09	-2.08401e-10	-1.20487	6.14744e-05	-2.08401e-10	-1.20001	6.16734e-05	-2.08401e-10	-1.20021
44495773	chr15:44495773:A:G	1.72252e-09	-2.08401e-10	-1.06114	6.98034e-05	-2.08401e-10	-1.07295	6.99482e-05	-2.08401e-10	-1.0743
44495842	chr15:44495842:G:C	2.99068e-10	-1.78495	-1.02706	1.37204e-05	-1.67874	-1.02101	1.37629e-05	-1.67914	-1.02094
44496226	chr15:44496226:G:A	1.63828e-09	-1.12537	0.014093	0.000105256	-0.754216	0.0919773	0.000105456	-0.75495	0.0911895
44496373	chr15:44496373:T:C	7.97702e-10	-1.83095	-2.85769e-10	3.31017e-05	-1.81904	-2.85769e-10	3.31982e-05	-1.81956	-2.85769e-10
44496419	chr15:44496419:C:T	2.08362e-09	-2.08401e-10	-0.87082	8.99347e-05	-2.08401e-10	-0.819545	9.04259e-05	-2.08401e-10	-0.817528
44496507	chr15:44496507:G:A	1.33667e-09	-1.38906	0.0743177	7.67786e-05	-1.08212	0.104413	7.67452e-05	-1.0825	0.100932
44497385	chr15:44497385:A:G	1.43037e-09	-2.08401e-10	-1.24699	5.89941e-05	-2.08401e-10	-1.24119	5.91924e-05	-2.08401e-10	-1.24127
44497526	chr15:44497526:C:T	1.73474e-09	-2.08401e-10	-1.05407	7.02768e-05	-2.08401e-10	-1.06619	7.04208e-05	-2.08401e-10	-1.06757
44497772	chr15:44497772:C:T	8.08136e-10	-1.81795	-2.85769e-10	3.52484e-05	-1.75621	-2.85769e-10	3.53866e-05	-1.75573	-2.85769e-10
44497818	chr15:44497818:A:G	4.96916e-10	-1.56304	-0.741219	2.67891e-05	-1.30646	-0.724173	2.68088e-05	-1.3067	-0.726625
44498487	chr15:44498487:G:A	2.08596e-08	1.43289	-2.85769e-10	0.000727605	1.27113	-2.85769e-10	0.000726087	1.26561	-2.85769e-10
44498637	chr15:44498637:C:T	2.3434e-09	-2.08401e-10	-0.753324	9.89404e-05	-2.08401e-10	-0.724112	9.92512e-05	-2.08401e-10	-0.724405
44499150	chr15:44499150:C:G	1.41354e-09	-2.08401e-10	-1.25883	5.79583e-05	-2.08401e-10	-1.25891	5.81575e-05	-2.08401e-10	-1.25891
44499311	chr15:44499311:A:G	2.01761e-09	-2.08401e-10	-0.903012	8.32248e-05	-2.08401e-10	-0.897084	8.34903e-05	-2.08401e-10	-0.897329
44499656	chr15:44499656:T:G	1.46809e-09	-2.08401e-10	-1.22097	6.00254e-05	-2.08401e-10	-1.22386	6.02383e-05	-2.08401e-10	-1.22375
44499834	chr15:44499834:G:A	1.00213e-09	-1.6028	-2.85769e-10	5.06609e-05	-1.39348	-2.85769e-10	5.07744e-05	-1.39467	-2.85769e-10
44500375	chr15:44500375:TATC:T	1.43994e-09	-2.08401e-10	-1.24032	5.90466e-05	-2.08401e-10	-1.2403	5.9255e-05	-2.08401e-10	-1.24021
44501195	chr15:44501195:G:A	1.7629e-09	-1.18808	0.150112	0.000112047	-0.831996	0.232287	0.000112259	-0.832705	0.231456
44501460	chr15:44501460:T:C	1.42944e-09	-2.08401e-10	-1.24764	5.84901e-05	-2.08401e-10	-1.24977	5.86942e-05	-2.08401e-10	-1.24972
44502132	chr15:44502132:C:CTT	6.41568e-10	-1.65662	-0.392141	2.95074e-05	-1.49155	-0.442436	2.96553e-05	-1.49269	-0.439731
44502294	chr15:44502294:A:C	1.62268e-09	-2.08401e-10	-1.12085	6.77602e-05	-2.08401e-10	-1.10265	6.79654e-05	-2.08401e-10	-1.10306
44503115	chr15:44503115:T:G	1.62935e-09	-1.19582	0.0790756	0.000103394	-0.83917	0.159083	0.000103591	-0.839876	0.158269
44503143	chr15:44503143:T:A	2.2203e-09	-2.08401e-10	-0.807282	9.36077e-05	-2.08401e-10	-0.779516	9.39015e-05	-2.08401e-10	-0.779812
44503177	chr15:44503177:A:G	1.97519e-09	-2.08401e-10	-0.924259	8.29446e-05	-2.08401e-10	-0.900456	8.32082e-05	-2.08401e-10	-0.900713
44504209	chr15:44504209:G:T	1.4306e-09	-2.08401e-10	-1.24683	5.90057e-05	-2.08401e-10	-1.241	5.92041e-05	-2.08401e-10	-1.24107
44504738	chr15:44504738:G:A	2.243e-09	-2.08401e-10	-0.797112	9.45931e-05	-2.08401e-10	-0.769045	9.48897e-05	-2.08401e-10	-0.769344
44505358	chr15:44505358:G:A	2.81903e-10	-1.81195	-1.05917	1.27303e-05	-1.72094	-1.05371	1.27703e-05	-1.72129	-1.05365
44505377	chr15:44505377:C:T	1.89097e-09	-2.08401e-10	-0.967838	7.6321e-05	-2.08401e-10	-0.98368	7.64558e-05	-2.08401e-10	-0.985346
44505476	chr15:44505476:C:G	5.65511e-10	-1.54354	-0.631409	3.06741e-05	-1.28253	-0.612678	3.0689e-05	-1.28277	-0.615381
44506109	chr15:44506109:A:G	1.80935e-09	-2.08401e-10	-1.01196	7.57549e-05	-2.08401e-10	-0.991125	7.59977e-05	-2.08401e-10	-0.991356
44506142	chr15:44506142:G:A	1.81818e-09	-2.08401e-10	-1.00709	7.35758e-05	-2.08401e-10	-1.02031	7.37128e-05	-2.08401e-10	-1.02188
44506481	chr15:44506481:A:G	2.35053e-10	-1.82707	-1.2258	1.49416e-05	-1.37159	-1.24289	1.49491e-05	-1.3753	-1.24211
44506577	chr15:44506577:G:A	2.01525e-09	-2.08401e-10	-0.904183	8.31277e-05	-2.08401e-10	-0.898252	8.33929e-05	-2.08401e-10	-0.898496
44506868	chr15:44506868:G:A	7.88752e-10	-1.84223	-2.85769e-10	3.39636e-05	-1.79334	-2.85769e-10	3.40938e-05	-1.79294	-2.85769e-10
44507073	chr15:44507073:GTTTGTTT:G	1.43696e-09	-2.08401e-10	-1.2424	5.93852e-05	-2.08401e-10	-1.23458	5.96023e-05	-2.08401e-10	-1.23437
44507762	chr15:44507762:G:T	7.43731e-10	-1.22751	-0.673495	3.94505e-05	-1.00882	-0.634762	3.95674e-05	-1.00889	-0.635169
44508246	chr15:44508246:C:A	1.59919e-09	-2.08401e-10	-1.13543	6.72783e-05	-2.08401e-10	-1.10979	6.7589e-05	-2.08401e-10	-1.10861
44508508	chr15:44508508:CAG:C	2.83969e-10	-1.81748	-1.04634	1.27905e-05	-1.72922	-1.0407	1.28309e-05	-1.72956	-1.04064
44508748	chr15:44508748:CT:C	1.68488e-09	-1.08323	-2.85769e-10	6.26499e-05	-1.18107	-2.85769e-10	6.29143e-05	-1.18029	-2.85769e-10
44508806	chr15:44508806:C:G	1.82383e-09	-2.08401e-10	-1.00399	7.37783e-05	-2.08401e-10	-1.01757	7.39172e-05	-2.08401e-10	-1.01911
44509053	chr15:44509053:T:C	2.2203e-09	-2.08401e-10	-0.807282	9.36077e-05	-2.08401e-10	-0.779516	9.39015e-05	-2.08401e-10	-0.779812
44509402	chr15:44509402:C:T	1.65241e-09	-2.08401e-10	-1.10269	6.90697e-05	-2.08401e-10	-1.08351	6.92963e-05	-2.08401e-10	-1.08367
44509407	chr15:44509407:A:G	1.90147e-09	-2.08401e-10	-0.962298	7.6742e-05	-2.08401e-10	-0.97818	7.68764e-05	-2.08401e-10	-0.97986
44509650	chr15:44509650:TG:T	2.90951e-10	-1.80837	-1.03115	1.31813e-05	-1.71457	-1.02526	1.32227e-05	-1.71493	-1.02519
44509699	chr15:44509699:G:C	1.28323e-09	-1.47085	0.115309	7.20263e-05	-1.18723	0.145632	7.19931e-05	-1.18759	0.142099
44509886	chr15:44509886:A:G	1.63855e-09	-2.08401e-10	-1.11112	6.73375e-05	-2.08401e-10	-1.10891	6.76008e-05	-2.08401e-10	-1.10844
44510698	chr15:44510698:T:A	2.30882e-09	-2.08401e-10	-0.768189	9.5345e-05	-2.08401e-10	-0.761127	9.56671e-05	-2.08401e-10	-0.761184
44510869	chr15:44510869:G:A	2.2181e-09	-2.08401e-10	-0.808274	9.35122e-05	-2.08401e-10	-0.780537	9.38058e-05	-2.08401e-10	-0.780833
44510964	chr15:44510964:C:T	1.56715e-09	-2.08401e-10	-1.15566	6.37609e-05	-2.08401e-10	-1.16349	6.39957e-05	-2.08401e-10	-1.16324
44511348	chr15:44511348:T:C	8.49426e-10	-1.76812	-2.85769e-10	3.89809e-05	-1.65556	-2.85769e-10	3.90974e-05	-1.656	-2.85769e-10
44511474	chr15:44511474:C:T	6.01967e-10	-1.49626	-0.616218	3.31886e-05	-1.21848	-0.597937	3.32041e-05	-1.21875	-0.600637
44511619	chr15:44511619:C:A	1.42359e-09	-2.08401e-10	-1.25174	5.85648e-05	-2.08401e-10	-1.24849	5.87633e-05	-2.08401e-10	-1.24854
44511720	chr15:44511720:G:T	1.62838e-09	-2.08401e-10	-1.11734	6.79883e-05	-2.08401e-10	-1.09929	6.82128e-05	-2.08401e-10	-1.09943
44512067	chr15:44512067:T:C	8.42909e-10	-1.77582	-2.85769e-10	3.2607e-05	-1.8341	-2.85769e-10	3.27267e-05	-1.83387	-2.85769e-10
44512713	chr15:44512713:C:T	2.35191e-10	-1.79927	-1.25301	1.033e-05	-1.72943	-1.25415	1.03655e-05	-1.72952	-1.25406
44512974	chr15:44512974:G:A	5.90527e-10	-1.4707	-0.660966	3.27328e-05	-1.18751	-0.64274	3.27509e-05	-1.18775	-0.645378
44513328	chr15:44513328:G:A	8.2728e-10	-1.79454	-2.85769e-10	3.47635e-05	-1.77006	-2.85769e-10	3.48714e-05	-1.77039	-2.85769e-10
44513537	chr15:44513537:T:G	2.6854e-09	-2.08401e-10	-0.617098	0.00011306	-2.08401e-10	-0.59071	0.000113383	-2.08401e-10	-0.591286
44513597	chr15:44513597:T:C	2.24136e-09	-2.08401e-10	-0.797844	9.37982e-05	-2.08401e-10	-0.777484	9.4178e-05	-2.08401e-10	-0.776873
44514059	chr15:44514059:T:C	2.61931e-10	-1.81323	-1.13137	1.18158e-05	-1.72253	-1.12666	1.18527e-05	-1.72288	-1.12662
44514306	chr15:44514306:C:G	1.83652e-09	-2.08401e-10	-0.997055	7.71594e-05	-2.08401e-10	-0.972756	7.7384e-05	-2.08401e-10	-0.97328
44514450	chr15:44514450:T:C	7.77385e-10	-1.85674	-2.85769e-10	3.32519e-05	-1.81452	-2.85769e-10	3.33776e-05	-1.81417	-2.85769e-10
44515107	chr15:44515107:G:A	5.40914e-10	-1.54126	-0.678164	2.93918e-05	-1.27775	-0.660168	2.94091e-05	-1.27799	-0.662766
44515785	chr15:44515785:A:C	3.04893e-10	-1.56211	-1.23061	1.46805e-05	-1.40821	-1.2239	1.47282e-05	-1.40813	-1.22417
44515880	chr15:44515880:A:G	2.99746e-10	-1.70787	-1.10188	1.51564e-05	-1.51676	-1.08345	1.51783e-05	-1.51782	-1.08438
44516251	chr15:44516251:A:C	1.79973e-09	-2.08401e-10	-1.01729	7.32583e-05	-2.08401e-10	-1.02464	7.35417e-05	-2.08401e-10	-1.02421
44516793	chr15:44516793:T:G	1.04557e-09	-1.56037	-2.85769e-10	4.04538e-05	-1.61847	-2.85769e-10	4.05754e-05	-1.6189	-2.85769e-10
44516879	chr15:44516879:A:G	4.98476e-10	-1.20724	-1.09388	2.62162e-05	-0.979763	-1.07249	2.6294e-05	-0.979571	-1.07315
44516965	chr15:44516965:G:T	2.31658e-09	-2.08401e-10	-0.764835	9.77897e-05	-2.08401e-10	-0.73581	9.80953e-05	-2.08401e-10	-0.736119
44518138	chr15:44518138:C:T	4.67252e-10	-1.63248	-0.733336	2.44591e-05	-1.40128	-0.720344	2.44786e-05	-1.40151	-0.722749
44518192	chr15:44518192:T:C	2.03799e-09	-2.08401e-10	-0.89296	8.78924e-05	-2.08401e-10	-0.842515	8.8368e-05	-2.08401e-10	-0.840549
44518292	chr15:44518292:A:T	5.18783e-10	-1.59327	-0.667925	2.76795e-05	-1.34816	-0.649774	2.76955e-05	-1.34839	-0.652397
44518818	chr15:44518818:G:A	2.2203e-09	-2.08401e-10	-0.807282	9.36077e-05	-2.08401e-10	-0.779516	9.39015e-05	-2.08401e-10	-0.779812
44518941	chr15:44518941:A:C	2.25146e-09	-2.08401e-10	-0.793348	9.7786e-05	-2.08401e-10	-0.735848	9.80064e-05	-2.08401e-10	-0.737026
44519729	chr15:44519729:G:A	1.60867e-09	-2.08401e-10	-1.12952	6.71354e-05	-2.08401e-10	-1.11192	6.73395e-05	-2.08401e-10	-1.11231
44520080	chr15:44520080:C:CATCCT	2.23598e-09	-2.08401e-10	-0.800244	9.42936e-05	-2.08401e-10	-0.772216	9.45893e-05	-2.08401e-10	-0.772514
44520222	chr15:44520222:C:T	2.83388e-10	-1.8098	-1.05606	1.28235e-05	-1.71678	-1.05057	1.28637e-05	-1.71714	-1.05051
44520241	chr15:44520241:C:T	2.50055e-09	-2.08401e-10	-0.688415	0.000104076	-2.08401e-10	-0.673503	0.0001044	-2.08401e-10	-0.673827
44520496	chr15:44520496:G:A	8.14167e-10	-1.81052	-2.85769e-10	3.25247e-05	-1.83663	-2.85769e-10	3.26129e-05	-1.83735	-2.85769e-10
44520547	chr15:44520547:T:C	1.66346e-09	-2.08401e-10	-1.09603	6.95632e-05	-2.08401e-10	-1.07639	6.97909e-05	-2.08401e-10	-1.07656
44521076	chr15:44521076:T:G	8.92109e-10	-1.1516	-0.567491	4.81989e-05	-0.923628	-0.519664	4.8332e-05	-0.923675	-0.520291
44521413	chr15:44521413:G:A	6.59331e-10	-0.900186	-1.12127	3.58922e-05	-0.634503	-1.10361	3.60028e-05	-0.634405	-1.10406
44522507	chr15:44522507:C:T	2.26852e-09	-2.08401e-10	-0.785799	9.57018e-05	-2.08401e-10	-0.757391	9.60016e-05	-2.08401e-10	-0.757694
44522962	chr15:44522962:A:G	7.03041e-10	-1.74113	-0.216133	3.28467e-05	-1.63098	-0.195801	3.29507e-05	-1.6315	-0.195546
44523048	chr15:44523048:G:A	1.42289e-09	-1.25224	-2.85769e-10	7.20373e-05	-1.04144	-2.85769e-10	7.2169e-05	-1.04305	-2.85769e-10
44523382	chr15:44523382:T:A	4.82392e-10	-1.65198	-0.681947	2.5126e-05	-1.43024	-0.664485	2.5142e-05	-1.43045	-0.667067
44523615	chr15:44523615:C:G	1.43428e-09	-2.08401e-10	-1.24426	5.8808e-05	-2.08401e-10	-1.24435	5.90141e-05	-2.08401e-10	-1.24428
44523726	chr15:44523726:T:C	1.97937e-09	-2.08401e-10	-0.922147	8.31392e-05	-2.08401e-10	-0.898113	8.34034e-05	-2.08401e-10	-0.89837
44526916	chr15:44526916:C:T	2.22202e-09	-2.08401e-10	-0.806507	9.36823e-05	-2.08401e-10	-0.778719	9.39764e-05	-2.08401e-10	-0.779015
44526940	chr15:44526940:C:G	1.63252e-09	-2.08401e-10	-1.1148	6.81661e-05	-2.08401e-10	-1.09668	6.8391e-05	-2.08401e-10	-1.09682
44527315	chr15:44527315:A:T	2.4174e-10	-1.81695	-1.20787	1.6414e-05	-1.33949	-1.181	1.63852e-05	-1.34304	-1.18265
44527383	chr15:44527383:C:T	4.79468e-10	-1.81813	-0.521878	2.182e-05	-1.72978	-0.506024	2.18853e-05	-1.73011	-0.506136
44527469	chr15:44527469:G:A	2.48555e-10	-1.75833	-1.23869	1.10628e-05	-1.67363	-1.24141	1.11006e-05	-1.67379	-1.24127
44527856	chr15:44527856:A:G	1.2837e-08	0.947405	-2.85769e-10	0.000393696	0.656951	-2.85769e-10	0.000395091	0.657057	-2.85769e-10
44528085	chr15:44528085:T:C	2.2203e-09	-2.08401e-10	-0.807282	9.36077e-05	-2.08401e-10	-0.779516	9.39015e-05	-2.08401e-10	-0.779812
44528240	chr15:44528240:C:T	1.4306e-09	-2.08401e-10	-1.24683	5.90057e-05	-2.08401e-10	-1.241	5.92041e-05	-2.08401e-10	-1.24107
44529054	chr15:44529054:A:G	4.46993e-10	-1.82045	-0.589687	2.02875e-05	-1.73378	-0.574842	2.03486e-05	-1.73411	-0.574941
44529645	chr15:44529645:A:G	2.42474e-10	-1.83516	-1.18662	1.48552e-05	-1.46395	-1.15632	1.48311e-05	-1.46719	-1.15815
44529647	chr15:44529647:T:C	2.10968e-09	-2.08401e-10	-0.85839	8.87247e-05	-2.08401e-10	-0.83309	8.90747e-05	-2.08401e-10	-0.832584
44530491	chr15:44530491:G:C	2.18904e-09	-2.08401e-10	-0.821463	9.22886e-05	-2.08401e-10	-0.793708	9.25758e-05	-2.08401e-10	-0.794031
44530492	chr15:44530492:C:T	2.21508e-09	-2.08401e-10	-0.809635	9.34206e-05	-2.08401e-10	-0.781517	9.37109e-05	-2.08401e-10	-0.781844
44530509	chr15:44530509:C:T	1.62101e-09	-2.08401e-10	-1.12188	6.82787e-05	-2.08401e-10	-1.09503	6.8598e-05	-2.08401e-10	-1.0938
44530576	chr15:44530576:G:A	4.77094e-10	-1.16392	-1.18105	1.37249e-05	-1.55665	-1.14276	1.37581e-05	-1.55601	-1.14442
44530968	chr15:44530968:G:A	8.59209e-10	-1.75667	-2.85769e-10	3.96195e-05	-1.63931	-2.85769e-10	3.97372e-05	-1.63977	-2.85769e-10
44531010	chr15:44531010:T:C	4.79597e-10	-1.13817	-1.20156	2.5279e-05	-0.899193	-1.18946	2.53607e-05	-0.899016	-1.18984
44531205	chr15:44531205:A:C	4.31737e-10	-1.83948	-0.60538	1.93169e-05	-1.76693	-0.590714	1.9376e-05	-1.76722	-0.590809
44531568	chr15:44531568:T:C	8.40435e-10	-1.77876	-2.85769e-10	3.83863e-05	-1.67093	-2.85769e-10	3.85017e-05	-1.67136	-2.85769e-10
44531809	chr15:44531809:G:A	1.4159e-09	-2.08401e-10	-1.25716	5.8137e-05	-2.08401e-10	-1.25583	5.83345e-05	-2.08401e-10	-1.25587
44532263	chr15:44532263:A:G	4.67319e-10	-1.83067	-0.534999	2.10695e-05	-1.75127	-0.519527	2.11335e-05	-1.75158	-0.519621
44533002	chr15:44533002:C:T	1.74697e-09	-2.08401e-10	-1.04704	7.08517e-05	-2.08401e-10	-1.05804	7.11202e-05	-2.08401e-10	-1.05769
44533019	chr15:44533019:TG:T	2.21301e-09	-2.08401e-10	-0.810574	9.32572e-05	-2.08401e-10	-0.783267	9.35495e-05	-2.08401e-10	-0.783568
44533269	chr15:44533269:T:C	5.24709e-10	-1.52978	-0.720053	2.87137e-05	-1.25836	-0.702892	2.87329e-05	-1.25861	-0.705406
44533318	chr15:44533318:A:C	5.94557e-10	-1.55547	-0.569389	3.22329e-05	-1.29565	-0.549988	3.22446e-05	-1.29589	-0.552819
44533680	chr15:44533680:C:T	6.55878e-09	-1.80212	2.078	0.000762295	-1.04388	2.36159	0.000754463	-1.04798	2.35192
44533818	chr15:44533818:G:A	1.5437e-09	-2.08401e-10	-1.17074	6.37482e-05	-2.08401e-10	-1.16369	6.39585e-05	-2.08401e-10	-1.16382
44534279	chr15:44534279:T:C	6.97493e-10	-1.73279	-0.232403	3.65519e-05	-1.61206	-0.107836	3.65818e-05	-1.61231	-0.110195
44534826	chr15:44534826:G:A	7.82358e-10	-1.85037	-2.85769e-10	3.34683e-05	-1.80803	-2.85769e-10	3.35953e-05	-1.80767	-2.85769e-10
44534882	chr15:44534882:C:T	6.1795e-10	-1.02247	-1.0638	3.2835e-05	-0.775406	-1.05173	3.29269e-05	-0.77585	-1.05192
44535011	chr15:44535011:TGTGA:T	1.4653e-09	-2.08401e-10	-1.22287	6.08998e-05	-2.08401e-10	-1.2094	6.10908e-05	-2.08401e-10	-1.2097
44535059	chr15:44535059:A:C	4.96545e-10	-1.58074	-0.724266	2.6633e-05	-1.32926	-0.707222	2.6651e-05	-1.32948	-0.70975
44535147	chr15:44535147:C:T	1.60414e-09	-2.08401e-10	-1.13234	6.63363e-05	-2.08401e-10	-1.12389	6.65537e-05	-2.08401e-10	-1.12405
44535156	chr15:44535156:C:T	8.71636e-10	-1.74231	-2.85769e-10	3.51243e-05	-1.75974	-2.85769e-10	3.52278e-05	-1.76022	-2.85769e-10
44535465	chr15:44535465:T:C	8.32274e-10	-1.78852	-2.85769e-10	3.78352e-05	-1.68539	-2.85769e-10	3.79495e-05	-1.6858	-2.85769e-10
44535726	chr15:44535726:G:A	5.69411e-10	-1.54167	-0.626405	3.10153e-05	-1.2764	-0.607747	3.10299e-05	-1.27665	-0.610462
44535982	chr15:44535982:G:A	2.21009e-09	-2.08401e-10	-0.811891	9.31318e-05	-2.08401e-10	-0.784613	9.34237e-05	-2.08401e-10	-0.784914
44536087	chr15:44536087:C:G	1.56486e-09	-2.08401e-10	-1.15713	6.56783e-05	-2.08401e-10	-1.13386	6.59751e-05	-2.08401e-10	-1.13278
44536753	chr15:44536753:G:A	1.41637e-09	-2.08401e-10	-1.25683	5.80848e-05	-2.08401e-10	-1.25673	5.8282e-05	-2.08401e-10	-1.25677
44537734	chr15:44537734:C:T	5.27416e-09	-2.08401e-10	0.0578942	0.000214615	-2.08401e-10	0.0502161	0.000215023	-2.08401e-10	0.0486856
44537866	chr15:44537866:A:G	2.10897e-09	-2.08401e-10	-0.858728	8.8694e-05	-2.08401e-10	-0.833437	8.90437e-05	-2.08401e-10	-0.832931
44537882	chr15:44537882:C:T	1.43407e-09	-2.08401e-10	-1.24441	5.88208e-05	-2.08401e-10	-1.24413	5.90167e-05	-2.08401e-10	-1.24424
44538135	chr15:44538135:TTTG:T	2.12755e-09	-2.08401e-10	-0.849957	8.95026e-05	-2.08401e-10	-0.824361	8.98562e-05	-2.08401e-10	-0.823849
44538173	chr15:44538173:G:T	6.13166e-10	-1.56954	-0.524508	3.29842e-05	-1.31684	-0.505759	3.2994e-05	-1.31708	-0.508659
44538951	chr15:44538951:G:A	2.71879e-10	-1.81504	-1.09228	1.22546e-05	-1.72532	-1.08741	1.22932e-05	-1.72567	-1.08735
44539076	chr15:44539076:G:C	1.44603e-09	-2.08401e-10	-1.2361	5.92963e-05	-2.08401e-10	-1.23608	5.95062e-05	-2.08401e-10	-1.23598
44539439	chr15:44539439:G:A	3.05479e-10	-1.87023	-0.920568	1.2663e-05	-1.84734	-0.932606	1.26846e-05	-1.84743	-0.934245
44539646	chr15:44539646:C:T	4.10351e-09	-2.08401e-10	-0.193083	0.000173482	-2.08401e-10	-0.162557	0.000174122	-2.08401e-10	-0.162306
44539715	chr15:44539715:G:C	2.64896e-10	-1.81881	-1.11453	1.19548e-05	-1.72779	-1.10971	1.19923e-05	-1.72814	-1.10966
44539995	chr15:44539995:C:A	1.69083e-09	-2.08401e-10	-1.07971	7.00477e-05	-2.08401e-10	-1.06945	7.02756e-05	-2.08401e-10	-1.06963
44540107	chr15:44540107:T:A	1.43833e-09	-2.08401e-10	-1.24145	5.93884e-05	-2.08401e-10	-1.23453	5.95873e-05	-2.08401e-10	-1.23462
44540273	chr15:44540273:T:A	2.60213e-10	-1.8146	-1.13658	1.04432e-05	-1.8307	-1.14198	1.04802e-05	-1.83076	-1.14181
44541412	chr15:44541412:T:C	8.58763e-10	-1.18114	-0.576052	4.61798e-05	-0.957404	-0.528682	4.6308e-05	-0.957436	-0.529308
44541723	chr15:44541723:C:T	1.62506e-09	-2.08401e-10	-1.11938	6.78979e-05	-2.08401e-10	-1.10062	6.81196e-05	-2.08401e-10	-1.10079
44542018	chr15:44542018:T:G	8.26497e-09	-2.08401e-10	0.5071	0.000361558	-2.08401e-10	0.571793	0.000362655	-2.08401e-10	0.571393
44542019	chr15:44542019:A:G	1.52955e-09	-2.08401e-10	-1.17995	6.36192e-05	-2.08401e-10	-1.16571	6.38295e-05	-2.08401e-10	-1.16584
44542259	chr15:44542259:C:A	2.67829e-10	-1.79834	-1.12399	1.2179e-05	-1.69932	-1.1196	1.22169e-05	-1.6997	-1.11954
44542978	chr15:44542978:CTATTT:C	1.9981e-09	-2.08401e-10	-0.912728	8.39042e-05	-2.08401e-10	-0.888953	8.41696e-05	-2.08401e-10	-0.889225
44543676	chr15:44543676:T:G	1.54885e-09	-2.08401e-10	-1.16741	6.39645e-05	-2.08401e-10	-1.1603	6.41754e-05	-2.08401e-10	-1.16044
44543990	chr15:44543990:A:G	4.64321e-10	-1.6142	-0.757905	2.45413e-05	-1.37643	-0.741841	2.45603e-05	-1.37664	-0.744284
44544187	chr15:44544187:G:A	7.96468e-10	-1.83249	-2.85769e-10	3.23634e-05	-1.8416	-2.85769e-10	3.24665e-05	-1.84185	-2.85769e-10
44544219	chr15:44544219:C:T	1.54044e-09	-2.08401e-10	-1.17285	6.35629e-05	-2.08401e-10	-1.1666	6.37655e-05	-2.08401e-10	-1.16685
44544856	chr15:44544856:T:C	1.21719e-09	-1.40838	-2.85769e-10	5.08784e-05	-1.38919	-2.85769e-10	5.10212e-05	-1.38982	-2.85769e-10
44545031	chr15:44545031:C:T	2.9758e-09	-2.08401e-10	-0.514414	0.00012412	-2.08401e-10	-0.497378	0.000124501	-2.08401e-10	-0.497745
44545209	chr15:44545209:A:T	1.46496e-09	-2.08401e-10	-1.2231	6.03166e-05	-2.08401e-10	-1.21902	6.05138e-05	-2.08401e-10	-1.21919
44545214	chr15:44545214:A:T	1.50408e-09	-2.08401e-10	-1.19675	6.09425e-05	-2.08401e-10	-1.2087	6.11358e-05	-2.08401e-10	-1.20896
44545969	chr15:44545969:T:C	2.7377e-10	-1.80116	-1.09923	1.24366e-05	-1.70351	-1.09448	1.24754e-05	-1.70388	-1.09442
44546416	chr15:44546416:T:C	1.44952e-09	-2.08401e-10	-1.23369	5.92341e-05	-2.08401e-10	-1.23713	5.94452e-05	-2.08401e-10	-1.237
44546637	chr15:44546637:C:T	1.64711e-09	-2.08401e-10	-1.1059	6.88369e-05	-2.08401e-10	-1.08689	6.90445e-05	-2.08401e-10	-1.08731
44546649	chr15:44546649:T:C	2.68053e-10	-1.82706	-1.09444	1.19846e-05	-1.74539	-1.08962	1.20226e-05	-1.74571	-1.08956
44546901	chr15:44546901:C:T	7.67073e-10	-1.8701	-2.85769e-10	3.17882e-05	-1.85953	-2.85769e-10	3.18955e-05	-1.85959	-2.85769e-10
44547162	chr15:44547162:A:G	1.85746e-09	-2.08401e-10	-0.985714	7.60091e-05	-2.08401e-10	-0.987776	7.61476e-05	-2.08401e-10	-0.989386
44547192	chr15:44547192:GGA:G	2.10897e-09	-2.08401e-10	-0.858728	8.8694e-05	-2.08401e-10	-0.833437	8.90437e-05	-2.08401e-10	-0.832931
44547735	chr15:44547735:A:AC	6.02706e-10	-1.59562	-0.515636	3.21605e-05	-1.35174	-0.496149	3.21694e-05	-1.35197	-0.499077
44548224	chr15:44548224:G:A	1.49842e-09	-2.08401e-10	-1.20052	6.16392e-05	-2.08401e-10	-1.19733	6.18467e-05	-2.08401e-10	-1.1974
44548344	chr15:44548344:G:A	8.6807e-10	-1.74641	-2.85769e-10	4.01892e-05	-1.62503	-2.85769e-10	4.03081e-05	-1.62551	-2.85769e-10
44548638	chr15:44548638:T:G	2.02423e-09	-2.08401e-10	-0.899738	8.70948e-05	-2.08401e-10	-0.851632	8.75638e-05	-2.08401e-10	-0.849691
44549914	chr15:44549914:C:T	3.47493e-09	-2.08401e-10	-0.35935	0.000145224	-2.08401e-10	-0.340349	0.000145662	-2.08401e-10	-0.340769
44549918	chr15:44549918:A:C	5.57155e-10	-1.57501	-0.614831	2.99421e-05	-1.3228	-0.596559	2.9956e-05	-1.32304	-0.59929
44549926	chr15:44549926:C:T	1.52791e-09	-2.08401e-10	-1.18103	6.35455e-05	-2.08401e-10	-1.16687	6.37556e-05	-2.08401e-10	-1.167
44550012	chr15:44550012:A:G	0.00010775	9.98265	-2.85769e-10	3.77744e-05	-1.687	-2.85769e-10	3.79497e-05	-1.6858	-2.85769e-10
44550049	chr15:44550049:A:G	1.46181e-09	-2.08401e-10	-1.22525	5.94512e-05	-2.08401e-10	-1.23347	5.96601e-05	-2.08401e-10	-1.2334
44550319	chr15:44550319:T:C	1.7567e-09	-2.08401e-10	-1.04149	7.28515e-05	-2.08401e-10	-1.03021	7.30873e-05	-2.08401e-10	-1.0304
44550340	chr15:44550340:A:G	1.41942e-09	-2.08401e-10	-1.25468	5.84142e-05	-2.08401e-10	-1.25107	5.86099e-05	-2.08401e-10	-1.25115
44550634	chr15:44550634:A:G	1.52955e-09	-2.08401e-10	-1.17995	6.36192e-05	-2.08401e-10	-1.16571	6.38295e-05	-2.08401e-10	-1.16584
44550771	chr15:44550771:A:C	3.10026e-09	-2.08401e-10	-0.47344	0.000130014	-2.08401e-10	-0.450985	0.000130295	-2.08401e-10	-0.452257
44550945	chr15:44550945:C:T	1.45917e-09	-2.08401e-10	-1.22706	6.05759e-05	-2.08401e-10	-1.21473	6.0822e-05	-2.08401e-10	-1.21411
44551113	chr15:44551113:T:A	1.48202e-09	-2.08401e-10	-1.21152	6.08025e-05	-2.08401e-10	-1.211	6.09989e-05	-2.08401e-10	-1.2112
44551842	chr15:44551842:T:G	1.41477e-09	-2.08401e-10	-1.25796	5.81213e-05	-2.08401e-10	-1.2561	5.83186e-05	-2.08401e-10	-1.25614
44552270	chr15:44552270:CAG:C	2.08969e-09	-2.08401e-10	-0.86791	8.78586e-05	-2.08401e-10	-0.842901	8.82042e-05	-2.08401e-10	-0.842405
44552554	chr15:44552554:T:C	3.85907e-09	-2.08401e-10	-0.254498	0.000162146	-2.08401e-10	-0.230133	0.000162454	-2.08401e-10	-0.231662
44552621	chr15:44552621:A:G	5.64556e-10	-1.19848	-0.978162	2.92082e-05	-0.983253	-0.960927	2.92883e-05	-0.983589	-0.961282
44553047	chr15:44553047:G:A	4.84357e-10	-1.70292	-0.626941	2.33315e-05	-1.56211	-0.606714	2.33546e-05	-1.56171	-0.609559
44553308	chr15:44553308:C:T	1.72423e-09	-2.08401e-10	-1.06014	6.98523e-05	-2.08401e-10	-1.07225	6.9997e-05	-2.08401e-10	-1.07361
44553347	chr15:44553347:A:C	6.83374e-10	-1.52348	-0.462158	3.74998e-05	-1.25241	-0.441888	3.75051e-05	-1.25266	-0.444927
44553521	chr15:44553521:C:T	2.01571e-09	-2.08401e-10	-0.903955	8.46726e-05	-2.08401e-10	-0.879836	8.49408e-05	-2.08401e-10	-0.880105
44553578	chr15:44553578:G:A	1.48458e-09	-2.08401e-10	-1.2098	6.0603e-05	-2.08401e-10	-1.21429	6.08185e-05	-2.08401e-10	-1.21417
44553725	chr15:44553725:T:A	1.5469e-09	-2.08401e-10	-1.16867	6.38809e-05	-2.08401e-10	-1.16161	6.40917e-05	-2.08401e-10	-1.16174
44554024	chr15:44554024:AG:A	5.89906e-10	-1.53319	-0.599527	3.215e-05	-1.26693	-0.581291	3.21638e-05	-1.26717	-0.584048
44554324	chr15:44554324:C:T	1.43105e-09	-2.08401e-10	-1.24652	5.86989e-05	-2.08401e-10	-1.24621	5.88948e-05	-2.08401e-10	-1.24631
44554940	chr15:44554940:A:G	1.13669e-09	-1.47681	-2.85769e-10	4.37841e-05	-1.53936	-2.85769e-10	4.39657e-05	-1.53865	-2.85769e-10
44554957	chr15:44554957:A:G	2.8713e-10	-1.77103	-1.08171	1.3221e-05	-1.65841	-1.07841	1.32622e-05	-1.65883	-1.07831
44555196	chr15:44555196:A:G	7.57343e-09	0.419721	-2.85769e-10	0.000271431	0.285079	-2.85769e-10	0.000271925	0.283467	-2.85769e-10
44555217	chr15:44555217:T:C	1.61029e-09	-2.08401e-10	-1.12851	6.65899e-05	-2.08401e-10	-1.12008	6.68081e-05	-2.08401e-10	-1.12023
44555604	chr15:44555604:A:T	5.36538e-10	-1.57857	-0.648972	2.87045e-05	-1.33031	-0.631263	2.87231e-05	-1.3306	-0.633763
44556231	chr15:44556231:A:G	1.61377e-09	-2.08401e-10	-1.12635	6.67447e-05	-2.08401e-10	-1.11775	6.69629e-05	-2.08401e-10	-1.11792
44556592	chr15:44556592:C:T	1.68007e-09	-2.08401e-10	-1.08609	7.10019e-05	-2.08401e-10	-1.05592	7.13436e-05	-2.08401e-10	-1.05455
44556690	chr15:44556690:G:A	5.50909e-10	-1.55269	-0.648417	2.98005e-05	-1.29326	-0.630844	2.98166e-05	-1.29349	-0.6335
44557226	chr15:44557226:G:A	1.65445e-09	-2.08401e-10	-1.10146	6.98259e-05	-2.08401e-10	-1.07262	7.0158e-05	-2.08401e-10	-1.07131
44557851	chr15:44557851:A:G	5.5922e-10	-1.54176	-0.644383	3.03684e-05	-1.2785	-0.626722	3.03844e-05	-1.27875	-0.629384
44558471	chr15:44558471:G:A	1.41435e-09	-2.08401e-10	-1.25825	5.8051e-05	-2.08401e-10	-1.25731	5.82487e-05	-2.08401e-10	-1.25734
44558524	chr15:44558524:G:A	1.84983e-09	-2.08401e-10	-0.98983	7.85709e-05	-2.08401e-10	-0.954628	7.89699e-05	-2.08401e-10	-0.952993
44559046	chr15:44559046:G:C	3.21745e-10	-1.8653	-0.873621	1.38827e-05	-1.86134	-0.82664	1.39027e-05	-1.86136	-0.828616
44559125	chr15:44559125:G:A	1.42665e-09	-2.08401e-10	-1.2496	5.86407e-05	-2.08401e-10	-1.2472	5.88369e-05	-2.08401e-10	-1.24729
44559398	chr15:44559398:G:A	1.41376e-09	-2.08401e-10	-1.25867	5.79719e-05	-2.08401e-10	-1.25867	5.81716e-05	-2.08401e-10	-1.25866
44559422	chr15:44559422:T:A	1.57299e-09	-2.08401e-10	-1.15195	6.55719e-05	-2.08401e-10	-1.13548	6.57862e-05	-2.08401e-10	-1.13565
44559831	chr15:44559831:A:AGTAGGGAGCATT	7.79104e-10	-1.85454	-2.85769e-10	3.32447e-05	-1.81474	-2.85769e-10	3.337e-05	-1.8144	-2.85769e-10
44559903	chr15:44559903:G:A	3.21441e-10	-1.86659	-0.873276	1.34986e-05	-1.8526	-0.863438	1.35416e-05	-1.85272	-0.863573
44560720	chr15:44560720:G:A	1.78272e-09	-2.08401e-10	-1.02678	7.23479e-05	-2.08401e-10	-1.03714	7.26181e-05	-2.08401e-10	-1.03685
44560988	chr15:44560988:G:T	4.02384e-10	-1.52027	-0.995004	2.0466e-05	-1.30566	-0.994204	2.04969e-05	-1.30591	-0.99588
44561374	chr15:44561374:T:C	8.15268e-10	-1.80916	-2.85769e-10	3.50886e-05	-1.76075	-2.85769e-10	3.51984e-05	-1.76106	-2.85769e-10
44562390	chr15:44562390:T:TAAGTA	4.89939e-09	-2.08401e-10	-0.0158154	0.000206198	-2.08401e-10	0.010207	0.000206561	-2.08401e-10	0.00853723
44562878	chr15:44562878:T:C	1.47329e-09	-2.08401e-10	-1.21742	6.10482e-05	-2.08401e-10	-1.20696	6.12503e-05	-2.08401e-10	-1.20709
44563197	chr15:44563197:T:C	1.41596e-09	-2.08401e-10	-1.25712	5.81224e-05	-2.08401e-10	-1.25608	5.83194e-05	-2.08401e-10	-1.25612
44563256	chr15:44563256:C:T	1.71476e-08	1.23693	-2.85769e-10	0.000640398	1.14346	-2.85769e-10	0.000640027	1.13945	-2.85769e-10
44563817	chr15:44563817:C:A	7.81494e-10	-1.85147	-2.85769e-10	3.20276e-05	-1.85203	-2.85769e-10	3.2146e-05	-1.85177	-2.85769e-10
44564127	chr15:44564127:G:A	2.35328e-10	-1.85115	-1.20055	9.598e-06	-1.86922	-1.18786	9.62996e-06	-1.86921	-1.18797
44564240	chr15:44564240:G:A	1.43032e-09	-2.08401e-10	-1.24703	5.90496e-05	-2.08401e-10	-1.24025	5.92638e-05	-2.08401e-10	-1.24006
44565385	chr15:44565385:T:C	1.42268e-09	-2.08401e-10	-1.25239	5.86005e-05	-2.08401e-10	-1.24789	5.87984e-05	-2.08401e-10	-1.24794
44565420	chr15:44565420:A:G	1.66984e-09	-2.08401e-10	-1.0922	6.91234e-05	-2.08401e-10	-1.08274	6.93495e-05	-2.08401e-10	-1.0829
44566319	chr15:44566319:AAAG:A	1.51217e-09	-2.08401e-10	-1.19138	6.2397e-05	-2.08401e-10	-1.18511	6.26055e-05	-2.08401e-10	-1.18521
44566743	chr15:44566743:C:T	7.82943e-10	-1.84962	-2.85769e-10	3.1554e-05	-1.86693	-2.85769e-10	3.16635e-05	-1.86689	-2.85769e-10
44567184	chr15:44567184:TATTAAAA:T	1.68761e-09	-2.08401e-10	-1.08161	7.00517e-05	-2.08401e-10	-1.0694	7.03788e-05	-2.08401e-10	-1.06817
44567374	chr15:44567374:T:C	1.54676e-09	-2.08401e-10	-1.16876	6.44108e-05	-2.08401e-10	-1.15335	6.46227e-05	-2.08401e-10	-1.15349
44567405	chr15:44567405:T:C	1.65174e-09	-2.08401e-10	-1.1031	6.85115e-05	-2.08401e-10	-1.09163	6.88263e-05	-2.08401e-10	-1.09047
44567646	chr15:44567646:A:G	1.41897e-09	-2.08401e-10	-1.25499	5.81123e-05	-2.08401e-10	-1.25625	5.83137e-05	-2.08401e-10	-1.25622
44568427	chr15:44568427:C:G	1.48071e-09	-2.08401e-10	-1.2124	6.11375e-05	-2.08401e-10	-1.2055	6.13883e-05	-2.08401e-10	-1.20484
44568602	chr15:44568602:C:T	1.48701e-09	-2.08401e-10	-1.20816	6.06846e-05	-2.08401e-10	-1.21294	6.09011e-05	-2.08401e-10	-1.21281
44568709	chr15:44568709:TCA:T	7.67779e-10	-1.86918	-2.85769e-10	3.20871e-05	-1.85018	-2.85769e-10	3.22036e-05	-1.84998	-2.85769e-10
44568915	chr15:44568915:T:A	3.64586e-10	-1.86288	-0.751038	1.54064e-05	-1.86976	-0.714084	1.54524e-05	-1.86976	-0.714531
44568921	chr15:44568921:C:T	1.49273e-09	-2.08401e-10	-1.20432	6.09193e-05	-2.08401e-10	-1.20908	6.11364e-05	-2.08401e-10	-1.20895
44570331	chr15:44570331:A:G	1.04071e-09	-1.56502	-2.85769e-10	5.27362e-05	-1.35333	-2.85769e-10	5.28515e-05	-1.35457	-2.85769e-10
44570958	chr15:44570958:T:C	2.15053e-09	-2.08401e-10	-0.839211	9.04311e-05	-2.08401e-10	-0.814041	9.0788e-05	-2.08401e-10	-0.813532
44571146	chr15:44571146:CTG:C	1.67163e-09	-2.08401e-10	-1.09113	6.92017e-05	-2.08401e-10	-1.0816	6.94288e-05	-2.08401e-10	-1.08176
44572046	chr15:44572046:G:A	1.55382e-09	-2.08401e-10	-1.16421	6.35331e-05	-2.08401e-10	-1.16707	6.37197e-05	-2.08401e-10	-1.16756
44572696	chr15:44572696:C:T	1.65249e-09	-2.08401e-10	-1.10264	6.83621e-05	-2.08401e-10	-1.09381	6.85881e-05	-2.08401e-10	-1.09394
44572908	chr15:44572908:T:C	2.1174e-09	-2.08401e-10	-0.854737	8.84141e-05	-2.08401e-10	-0.836597	8.86841e-05	-2.08401e-10	-0.836978
44572939	chr15:44572939:T:C	3.54782e-10	-1.65829	-0.982883	1.71598e-05	-1.49992	-0.976143	1.71939e-05	-1.4995	-0.978006
44573892	chr15:44573892:G:A	1.4197e-09	-2.08401e-10	-1.25448	5.80846e-05	-2.08401e-10	-1.25673	5.82804e-05	-2.08401e-10	-1.25679
44574087	chr15:44574087:G:A	2.43061e-08	1.5858	-2.85769e-10	0.000815463	1.38513	-2.85769e-10	0.000814341	1.38032	-2.85769e-10
44574272	chr15:44574272:G:A	1.75844e-09	-2.08401e-10	-1.0405	7.23699e-05	-2.08401e-10	-1.03684	7.25985e-05	-2.08401e-10	-1.03711
44574473	chr15:44574473:T:C	1.64413e-09	-2.08401e-10	-1.10772	6.81869e-05	-2.08401e-10	-1.09638	6.84995e-05	-2.08401e-10	-1.09523
44574649	chr15:44574649:A:C	1.4183e-09	-2.08401e-10	-1.25547	5.8046e-05	-2.08401e-10	-1.25739	5.82422e-05	-2.08401e-10	-1.25745
44574707	chr15:44574707:C:T	9.12075e-10	-1.69696	-2.85769e-10	3.72218e-05	-1.70174	-2.85769e-10	3.73553e-05	-1.70158	-2.85769e-10
44575419	chr15:44575419:A:G	1.43202e-09	-2.08401e-10	-1.24584	5.87391e-05	-2.08401e-10	-1.24552	5.89351e-05	-2.08401e-10	-1.24562
44575905	chr15:44575905:G:A	1.61985e-09	-2.08401e-10	-1.12259	6.71319e-05	-2.08401e-10	-1.11197	6.74357e-05	-2.08401e-10	-1.11089
44576305	chr15:44576305:T:C	9.0738e-10	-1.70212	-2.85769e-10	3.4121e-05	-1.78871	-2.85769e-10	3.4251e-05	-1.78834	-2.85769e-10
44576603	chr15:44576603:T:C	4.4983e-10	-1.25081	-1.153	2.20797e-05	-1.08037	-1.14361	2.21586e-05	-1.07953	-1.1443
44576635	chr15:44576635:C:T	1.4173e-09	-2.08401e-10	-1.25617	5.80196e-05	-2.08401e-10	-1.25785	5.82162e-05	-2.08401e-10	-1.25789
44576792	chr15:44576792:T:C	2.34088e-10	-1.79986	-1.25713	1.01945e-05	-1.73993	-1.25686	1.02337e-05	-1.73964	-1.25673
44576857	chr15:44576857:C:T	2.48279e-09	-2.08401e-10	-0.695544	0.000104971	-2.08401e-10	-0.664944	0.000105297	-2.08401e-10	-0.665271
44577578	chr15:44577578:T:C	1.59805e-09	-2.08401e-10	-1.13614	6.61977e-05	-2.08401e-10	-1.12598	6.64939e-05	-2.08401e-10	-1.12495
44578250	chr15:44578250:G:C	1.65857e-09	-2.08401e-10	-1.09897	6.87942e-05	-2.08401e-10	-1.08751	6.91116e-05	-2.08401e-10	-1.08634
44578375	chr15:44578375:G:A	1.61406e-09	-2.08401e-10	-1.12617	6.7964e-05	-2.08401e-10	-1.09965	6.82804e-05	-2.08401e-10	-1.09844
44578514	chr15:44578514:AG:A	2.98323e-10	-1.7062	-1.10831	1.41705e-05	-1.56406	-1.10341	1.42048e-05	-1.56368	-1.1048
44579155	chr15:44579155:C:T	1.67039e-09	-2.08401e-10	-1.09187	6.91492e-05	-2.08401e-10	-1.08236	6.93761e-05	-2.08401e-10	-1.08252
44579223	chr15:44579223:T:A	1.67039e-09	-2.08401e-10	-1.09187	6.9149e-05	-2.08401e-10	-1.08237	6.93759e-05	-2.08401e-10	-1.08252
44579473	chr15:44579473:G:A	1.64964e-09	-2.08401e-10	-1.10437	6.82541e-05	-2.08401e-10	-1.09539	6.8476e-05	-2.08401e-10	-1.09558
44579619	chr15:44579619:T:C	1.42555e-09	-2.08401e-10	-1.25037	5.82641e-05	-2.08401e-10	-1.25364	5.84582e-05	-2.08401e-10	-1.25375
44579998	chr15:44579998:CACTT:C	7.7577e-10	-1.85883	-2.85769e-10	3.14987e-05	-1.86868	-2.85769e-10	3.16051e-05	-1.86874	-2.85769e-10
44580040	chr15:44580040:A:G	1.67496e-09	-2.08401e-10	-1.08914	6.93434e-05	-2.08401e-10	-1.07956	6.95709e-05	-2.08401e-10	-1.07971
44580155	chr15:44580155:C:T	2.70512e-09	-2.08401e-10	-0.609779	0.000110028	-2.08401e-10	-0.617897	0.000110437	-2.08401e-10	-0.617615
44580292	chr15:44580292:A:C	1.98944e-09	-2.08401e-10	-0.917075	8.54944e-05	-2.08401e-10	-0.870178	8.5951e-05	-2.08401e-10	-0.868282
44580324	chr15:44580324:T:C	2.35509e-10	-1.79872	-1.25221	1.02626e-05	-1.73844	-1.25169	1.03032e-05	-1.73815	-1.25146
44580664	chr15:44580664:G:A	1.43176e-09	-2.08401e-10	-1.24602	5.87286e-05	-2.08401e-10	-1.2457	5.89247e-05	-2.08401e-10	-1.2458
44580740	chr15:44580740:G:A	1.4278e-09	-2.08401e-10	-1.24879	5.85635e-05	-2.08401e-10	-1.24852	5.87596e-05	-2.08401e-10	-1.2486
44580976	chr15:44580976:A:C	1.6263e-09	-2.08401e-10	-1.11862	6.73016e-05	-2.08401e-10	-1.10945	6.75215e-05	-2.08401e-10	-1.10961
44581266	chr15:44581266:G:T	1.69041e-09	-2.08401e-10	-1.07995	7.0042e-05	-2.08401e-10	-1.06953	7.02693e-05	-2.08401e-10	-1.06972
44581286	chr15:44581286:AG:A	2.45928e-09	-2.08401e-10	-0.705055	0.00010396	-2.08401e-10	-0.674621	0.000104283	-2.08401e-10	-0.674946
44581360	chr15:44581360:A:C	3.42627e-10	-1.85218	-0.823856	1.48414e-05	-1.80441	-0.816798	1.4887e-05	-1.80476	-0.816808
44581660	chr15:44581660:A:G	3.05698e-10	-1.57297	-1.21711	1.41599e-05	-1.44923	-1.21899	1.42084e-05	-1.44856	-1.21967
44582051	chr15:44582051:T:C	1.60124e-09	-2.08401e-10	-1.13415	6.63357e-05	-2.08401e-10	-1.1239	6.66329e-05	-2.08401e-10	-1.12286
44582197	chr15:44582197:A:G	1.42924e-09	-2.08401e-10	-1.24779	5.86239e-05	-2.08401e-10	-1.24749	5.882e-05	-2.08401e-10	-1.24758
44582289	chr15:44582289:G:A	1.42798e-09	-2.08401e-10	-1.24867	5.88767e-05	-2.08401e-10	-1.24318	5.90749e-05	-2.08401e-10	-1.24325
44582719	chr15:44582719:T:TA	1.28183e-09	-1.35663	-2.85769e-10	5.36945e-05	-1.33532	-2.85769e-10	5.3844e-05	-1.33597	-2.85769e-10
44582731	chr15:44582731:T:G	7.84415e-10	-1.84774	-2.85769e-10	3.17264e-05	-1.86148	-2.85769e-10	3.18268e-05	-1.86175	-2.85769e-10
44582855	chr15:44582855:C:T	2.33673e-10	-1.80331	-1.25545	1.01643e-05	-1.7447	-1.25505	1.02039e-05	-1.74442	-1.25488
44582981	chr15:44582981:C:T	1.65968e-09	-2.08401e-10	-1.0983	6.86668e-05	-2.08401e-10	-1.08936	6.88939e-05	-2.08401e-10	-1.08949
44583346	chr15:44583346:T:C	2.10041e-09	-2.08401e-10	-0.862793	8.83586e-05	-2.08401e-10	-0.837226	8.86374e-05	-2.08401e-10	-0.837505
44583436	chr15:44583436:C:T	1.6572e-09	-2.08401e-10	-1.0998	6.6781e-05	-2.08401e-10	-1.11721	6.69744e-05	-2.08401e-10	-1.11775
44584785	chr15:44584785:A:G	2.49224e-09	-2.08401e-10	-0.691745	0.00010531	-2.08401e-10	-0.661717	0.000105735	-2.08401e-10	-0.661126
44584829	chr15:44584829:A:G	1.43985e-09	-2.08401e-10	-1.24039	5.92548e-05	-2.08401e-10	-1.23678	5.94532e-05	-2.08401e-10	-1.23687
44586215	chr15:44586215:G:A	3.58699e-10	-1.42642	-1.20377	3.65715e-05	-0.518394	-1.20097	3.64867e-05	-0.523563	-1.20155
44586373	chr15:44586373:T:C	3.21877e-10	-1.53267	-1.20584	1.50181e-05	-1.40136	-1.20801	1.50687e-05	-1.40066	-1.20878
44586570	chr15:44586570:G:A	1.41683e-09	-2.08401e-10	-1.2565	5.80085e-05	-2.08401e-10	-1.25804	5.82054e-05	-2.08401e-10	-1.25808
44588083	chr15:44588083:G:A	8.23242e-10	-1.79943	-2.85769e-10	3.49496e-05	-1.76472	-2.85769e-10	3.50883e-05	-1.76419	-2.85769e-10
44588930	chr15:44588930:T:C	1.53101e-09	-2.08401e-10	-1.179	6.29804e-05	-2.08401e-10	-1.17581	6.31895e-05	-2.08401e-10	-1.17592
44589348	chr15:44589348:A:G	2.278e-09	-2.08401e-10	-0.78163	9.12875e-05	-2.08401e-10	-0.804615	9.15096e-05	-2.08401e-10	-0.805616
44589757	chr15:44589757:C:T	3.70665e-10	-1.33946	-1.25792	1.3633e-05	-1.44816	-1.25798	1.36706e-05	-1.44875	-1.25806
44589766	chr15:44589766:A:G	2.97089e-10	-1.86874	-0.949911	1.25434e-05	-1.84362	-0.945813	1.25666e-05	-1.84337	-0.94765
44589829	chr15:44589829:G:A	1.88033e-09	-2.08401e-10	-0.973476	7.80828e-05	-2.08401e-10	-0.96086	7.8334e-05	-2.08401e-10	-0.961077
44589954	chr15:44589954:A:G	2.68231e-10	-1.71343	-1.2074	1.03435e-05	-1.77112	-1.21115	1.03685e-05	-1.77144	-1.21185
44590730	chr15:44590730:G:C	1.41382e-09	-2.08401e-10	-1.25863	5.80437e-05	-2.08401e-10	-1.25743	5.82414e-05	-2.08401e-10	-1.25746
44590802	chr15:44590802:C:T	1.42242e-09	-2.08401e-10	-1.25256	5.83409e-05	-2.08401e-10	-1.25233	5.85373e-05	-2.08401e-10	-1.2524
44591348	chr15:44591348:T:A	1.43446e-09	-2.08401e-10	-1.24414	5.88192e-05	-2.08401e-10	-1.24416	5.9024e-05	-2.08401e-10	-1.24411
44591349	chr15:44591349:A:T	2.41845e-10	-1.86839	-1.156	1.01043e-05	-1.86619	-1.13948	1.01374e-05	-1.86621	-1.13962
44591744	chr15:44591744:A:G	3.31905e-10	-1.73244	-0.975389	1.56264e-05	-1.60038	-0.96929	1.56562e-05	-1.60002	-0.971171
44592040	chr15:44592040:G:A	2.31668e-10	-1.81333	-1.25405	1.00761e-05	-1.7548	-1.25367	1.01119e-05	-1.75448	-1.25387
44592097	chr15:44592097:C:T	2.31248e-10	-1.81836	-1.25083	1.46472e-05	-1.39415	-1.24023	1.46359e-05	-1.39762	-1.24096
44592560	chr15:44592560:T:C	1.6263e-09	-2.08401e-10	-1.11862	6.72758e-05	-2.08401e-10	-1.10983	6.74956e-05	-2.08401e-10	-1.11
44592970	chr15:44592970:G:A	4.83884e-09	-2.08401e-10	-0.0282515	0.000217848	-2.08401e-10	0.065167	0.000218777	-2.08401e-10	0.0659944
44593098	chr15:44593098:C:A	2.49427e-09	-2.08401e-10	-0.690929	0.000105474	-2.08401e-10	-0.660169	0.000105801	-2.08401e-10	-0.660498
44594350	chr15:44594350:C:T	1.58165e-09	-2.08401e-10	-1.14646	6.59865e-05	-2.08401e-10	-1.12918	6.62022e-05	-2.08401e-10	-1.12934
44594358	chr15:44594358:G:A	1.97604e-09	-2.08401e-10	-0.923832	8.48783e-05	-2.08401e-10	-0.877411	8.53297e-05	-2.08401e-10	-0.875536
44595083	chr15:44595083:C:T	1.63396e-09	-2.08401e-10	-1.11392	6.58936e-05	-2.08401e-10	-1.13059	6.60861e-05	-2.08401e-10	-1.1311
44596428	chr15:44596428:A:C	2.09948e-09	-2.08401e-10	-0.863236	8.37976e-05	-2.08401e-10	-0.890225	8.40103e-05	-2.08401e-10	-0.89112
44597358	chr15:44597358:C:T	1.6727e-09	-2.08401e-10	-1.09048	6.88144e-05	-2.08401e-10	-1.08722	6.90335e-05	-2.08401e-10	-1.08747
44597381	chr15:44597381:G:C	7.76679e-10	-1.85765	-2.85769e-10	3.19303e-05	-1.85507	-2.85769e-10	3.20369e-05	-1.85517	-2.85769e-10
44597417	chr15:44597417:C:A	3.36073e-10	-1.47378	-1.22157	1.57809e-05	-1.33605	-1.22377	1.58365e-05	-1.33536	-1.22439
44597568	chr15:44597568:G:A	2.48348e-09	-2.08401e-10	-0.695263	0.000104931	-2.08401e-10	-0.665326	0.000105354	-2.08401e-10	-0.664737
44597570	chr15:44597570:G:A	1.42081e-09	-2.08401e-10	-1.2537	5.80924e-05	-2.08401e-10	-1.25659	5.82936e-05	-2.08401e-10	-1.25657
44597904	chr15:44597904:T:C	1.5945e-09	-2.08401e-10	-1.13837	6.46448e-05	-2.08401e-10	-1.14972	6.48348e-05	-2.08401e-10	-1.15022
44597906	chr15:44597906:C:T	1.5521e-09	-2.08401e-10	-1.16532	6.50898e-05	-2.08401e-10	-1.14286	6.53814e-05	-2.08401e-10	-1.14182
44599118	chr15:44599118:A:G	2.11037e-09	-2.08401e-10	-0.85806	8.42174e-05	-2.08401e-10	-0.885228	8.44306e-05	-2.08401e-10	-0.886129
44599736	chr15:44599736:A:G	7.76683e-10	-1.85765	-2.85769e-10	3.14807e-05	-1.86925	-2.85769e-10	3.15848e-05	-1.86938	-2.85769e-10
44600201	chr15:44600201:T:C	1.43133e-09	-2.08401e-10	-1.24632	5.87695e-05	-2.08401e-10	-1.24501	5.89709e-05	-2.08401e-10	-1.24501
44600762	chr15:44600762:T:C	2.38411e-09	-2.08401e-10	-0.736101	0.000100621	-2.08401e-10	-0.707272	0.000101025	-2.08401e-10	-0.706695
44600981	chr15:44600981:C:T	1.47801e-09	-2.08401e-10	-1.21423	6.13609e-05	-2.08401e-10	-1.20186	6.15534e-05	-2.08401e-10	-1.20215
44601131	chr15:44601131:A:G	1.68493e-09	-2.08401e-10	-1.0832	6.98041e-05	-2.08401e-10	-1.07294	7.00309e-05	-2.08401e-10	-1.07312
44601220	chr15:44601220:A:ATTTAACT	3.4747e-10	-1.46252	-1.19948	1.64142e-05	-1.3187	-1.20179	1.64698e-05	-1.31793	-1.2026
44601552	chr15:44601552:CTCT:C	3.14385e-10	-1.72573	-1.03633	1.43768e-05	-1.64327	-1.00974	1.44216e-05	-1.6429	-1.01043
44601577	chr15:44601577:A:T	4.84122e-09	-2.08401e-10	-0.0277585	0.000196157	-2.08401e-10	-0.0397117	0.000196986	-2.08401e-10	-0.0389284
44601735	chr15:44601735:TTACAG:T	1.53703e-09	-2.08401e-10	-1.17507	6.22256e-05	-2.08401e-10	-1.18786	6.24156e-05	-2.08401e-10	-1.18824
44601792	chr15:44601792:C:T	1.75471e-09	-2.08401e-10	-1.04262	7.26474e-05	-2.08401e-10	-1.03301	7.2879e-05	-2.08401e-10	-1.03326
44601794	chr15:44601794:G:C	1.4154e-09	-2.08401e-10	-1.25752	5.79795e-05	-2.08401e-10	-1.25854	5.81771e-05	-2.08401e-10	-1.25857
44601853	chr15:44601853:C:G	1.94491e-09	-2.08401e-10	-0.93971	8.1542e-05	-2.08401e-10	-0.917511	8.18068e-05	-2.08401e-10	-0.917699
44602583	chr15:44602583:A:C	9.63979e-10	-1.64161	-2.85769e-10	3.60606e-05	-1.73343	-2.85769e-10	3.61994e-05	-1.73302	-2.85769e-10
44602683	chr15:44602683:C:T	1.53013e-09	-2.08401e-10	-1.17957	6.31575e-05	-2.08401e-10	-1.173	6.33664e-05	-2.08401e-10	-1.17312
44602693	chr15:44602693:A:G	3.58383e-10	-1.424	-1.20708	1.704e-05	-1.27383	-1.20923	1.70992e-05	-1.27303	-1.21
44603128	chr15:44603128:C:T	9.3809e-10	-1.66883	-2.85769e-10	4.52187e-05	-1.50712	-2.85769e-10	4.53169e-05	-1.50838	-2.85769e-10
44603322	chr15:44603322:G:A	1.58308e-09	-2.08401e-10	-1.14556	6.55572e-05	-2.08401e-10	-1.13571	6.58477e-05	-2.08401e-10	-1.13471
44603828	chr15:44603828:T:A	4.2998e-08	-2.08401e-10	2.15623	0.00184443	-2.08401e-10	2.20129	0.00184942	-2.08401e-10	2.20057
44604007	chr15:44604007:C:T	3.53682e-10	-1.4325	-1.21178	1.67962e-05	-1.28364	-1.21384	1.68549e-05	-1.28285	-1.21457
44604129	chr15:44604129:G:A	1.53892e-09	-2.08401e-10	-1.17385	6.40373e-05	-2.08401e-10	-1.15916	6.42487e-05	-2.08401e-10	-1.1593
44604385	chr15:44604385:C:T	8.50808e-10	-1.76649	-2.85769e-10	3.43688e-05	-1.78148	-2.85769e-10	3.4472e-05	-1.78191	-2.85769e-10
44604498	chr15:44604498:T:G	1.52345e-09	-2.08401e-10	-1.18395	6.33719e-05	-2.08401e-10	-1.16961	6.35686e-05	-2.08401e-10	-1.16994
44604695	chr15:44604695:G:A	1.42954e-09	-2.08401e-10	-1.24757	5.87527e-05	-2.08401e-10	-1.24529	5.89487e-05	-2.08401e-10	-1.24539
44605194	chr15:44605194:G:A	1.4219e-09	-2.08401e-10	-1.25293	5.8318e-05	-2.08401e-10	-1.25272	5.85145e-05	-2.08401e-10	-1.25278
44605261	chr15:44605261:T:C	1.42732e-09	-2.08401e-10	-1.24913	5.86521e-05	-2.08401e-10	-1.24701	5.88482e-05	-2.08401e-10	-1.2471
44605348	chr15:44605348:C:T	1.02236e-09	-1.58281	-2.85769e-10	3.80026e-05	-1.68097	-2.85769e-10	3.81503e-05	-1.68053	-2.85769e-10
44605547	chr15:44605547:A:G	6.82248e-10	-1.63956	-0.347729	3.4383e-05	-1.47239	-0.308681	3.43933e-05	-1.47182	-0.312379
44605548	chr15:44605548:C:T	7.95917e-10	-1.83319	-2.85769e-10	3.25717e-05	-1.83518	-2.85769e-10	3.26858e-05	-1.83512	-2.85769e-10
44605696	chr15:44605696:T:C	1.95818e-09	-2.08401e-10	-0.932911	7.91849e-05	-2.08401e-10	-0.946844	7.94927e-05	-2.08401e-10	-0.946393
44606444	chr15:44606444:C:T	7.84579e-10	-1.84753	-2.85769e-10	3.31696e-05	-1.81699	-2.85769e-10	3.32898e-05	-1.81681	-2.85769e-10
44606629	chr15:44606629:G:A	4.29132e-10	-1.19575	-1.25516	1.55488e-05	-1.3196	-1.25504	1.55943e-05	-1.32028	-1.25487
44606672	chr15:44606672:T:C	8.17864e-10	-1.80598	-2.85769e-10	3.4032e-05	-1.79133	-2.85769e-10	3.41271e-05	-1.79197	-2.85769e-10
44607013	chr15:44607013:T:A	1.5665e-09	-2.08401e-10	-1.15608	6.52961e-05	-2.08401e-10	-1.1397	6.55102e-05	-2.08401e-10	-1.13985
44607366	chr15:44607366:T:C	6.26315e-10	-1.62314	-0.449689	3.1675e-05	-1.45066	-0.41244	3.16917e-05	-1.45008	-0.415926
44607539	chr15:44607539:G:A	1.53711e-09	-2.08401e-10	-1.17502	6.43878e-05	-2.08401e-10	-1.1537	6.46729e-05	-2.08401e-10	-1.15272
44608019	chr15:44608019:C:T	1.46897e-09	-2.08401e-10	-1.22037	5.9855e-05	-2.08401e-10	-1.2267	6.00652e-05	-2.08401e-10	-1.22663
44608477	chr15:44608477:C:T	1.8441e-09	-0.992933	-2.85769e-10	7.19147e-05	-1.04315	-2.85769e-10	7.20687e-05	-1.04444	-2.85769e-10
44608953	chr15:44608953:GAT:G	1.53843e-09	-2.08401e-10	-1.17416	6.40278e-05	-2.08401e-10	-1.15931	6.42386e-05	-2.08401e-10	-1.15945
44609599	chr15:44609599:C:A	1.42526e-09	-2.08401e-10	-1.25057	5.87344e-05	-2.08401e-10	-1.2456	5.89325e-05	-2.08401e-10	-1.24567
44609729	chr15:44609729:G:A	5.48269e-10	-0.950505	-1.25541	1.93415e-05	-1.10107	-1.25531	1.93966e-05	-1.10182	-1.25514
44610149	chr15:44610149:C:T	1.46874e-09	-2.08401e-10	-1.22052	5.97854e-05	-2.08401e-10	-1.22787	5.99758e-05	-2.08401e-10	-1.22812
44610166	chr15:44610166:G:C	1.56097e-09	-2.08401e-10	-1.15962	6.55043e-05	-2.08401e-10	-1.13651	6.57995e-05	-2.08401e-10	-1.13545
44610360	chr15:44610360:A:C	1.65235e-09	-2.08401e-10	-1.10273	6.90383e-05	-2.08401e-10	-1.08397	6.92461e-05	-2.08401e-10	-1.08439
44610390	chr15:44610390:T:C	2.64501e-09	-2.08401e-10	-0.632252	0.000110211	-2.08401e-10	-0.616229	0.000110541	-2.08401e-10	-0.616669
44610413	chr15:44610413:C:T	1.41396e-09	-2.08401e-10	-1.25853	5.79582e-05	-2.08401e-10	-1.25891	5.81573e-05	-2.08401e-10	-1.25891
44610579	chr15:44610579:C:T	7.74918e-10	-1.32383	-0.536091	4.20567e-05	-1.077	-0.502614	4.20937e-05	-1.07627	-0.505895
44611397	chr15:44611397:T:C	4.20812e-09	-2.08401e-10	-0.16791	0.000182774	-2.08401e-10	-0.110381	0.000183182	-2.08401e-10	-0.111581
44611501	chr15:44611501:T:C	1.87105e-09	-2.08401e-10	-0.978425	8.00589e-05	-2.08401e-10	-0.935867	8.0473e-05	-2.08401e-10	-0.934137
44611727	chr15:44611727:T:A	1.74082e-09	-2.08401e-10	-1.05057	6.99516e-05	-2.08401e-10	-1.07083	7.01486e-05	-2.08401e-10	-1.07144
44612028	chr15:44612028:C:T	7.40571e-10	-1.82736	-0.0778959	3.49099e-05	-1.76958	0.00371824	3.49847e-05	-1.76951	0.00236604
44612301	chr15:44612301:A:C	1.92718e-09	-2.08401e-10	-0.948867	7.94322e-05	-2.08401e-10	-0.943725	7.9679e-05	-2.08401e-10	-0.944053
44612309	chr15:44612309:T:C	1.60454e-09	-2.08401e-10	-1.13209	6.64861e-05	-2.08401e-10	-1.12164	6.67845e-05	-2.08401e-10	-1.12059
44612327	chr15:44612327:T:C	1.42154e-09	-2.08401e-10	-1.25319	5.85368e-05	-2.08401e-10	-1.24897	5.87347e-05	-2.08401e-10	-1.24903
44612547	chr15:44612547:T:C	6.84901e-10	-1.82295	-0.16046	3.22778e-05	-1.76278	-0.0814737	3.23484e-05	-1.76271	-0.0827844
44614250	chr15:44614250:G:A	7.42209e-10	-1.83169	-0.0713578	3.48977e-05	-1.7766	0.0103871	3.49724e-05	-1.77654	0.00903647
44614514	chr15:44614514:G:A	5.75758e-09	-2.08401e-10	0.145591	0.000232947	-2.08401e-10	0.132181	0.000233935	-2.08401e-10	0.132986
44614900	chr15:44614900:A:G	6.00516e-10	-1.66289	-0.452002	2.99985e-05	-1.50168	-0.415801	3.00136e-05	-1.50113	-0.419279
44615093	chr15:44615093:C:T	1.45117e-09	-2.08401e-10	-1.23256	5.90803e-05	-2.08401e-10	-1.23973	5.92878e-05	-2.08401e-10	-1.23966
44615143	chr15:44615143:A:C	1.42133e-09	-2.08401e-10	-1.25334	5.82942e-05	-2.08401e-10	-1.25313	5.84907e-05	-2.08401e-10	-1.25319
44615289	chr15:44615289:G:A	2.51063e-09	-2.08401e-10	-0.684392	0.000102143	-2.08401e-10	-0.692251	0.000102519	-2.08401e-10	-0.692008
44615364	chr15:44615364:T:C	7.7293e-10	-1.86249	-2.85769e-10	3.18428e-05	-1.85782	-2.85769e-10	3.19492e-05	-1.85791	-2.85769e-10
44615868	chr15:44615868:G:C	8.94884e-10	-1.71599	-2.85769e-10	3.3819e-05	-1.79761	-2.85769e-10	3.39467e-05	-1.79727	-2.85769e-10
44616453	chr15:44616453:C:T	2.09614e-09	-2.08401e-10	-0.864826	8.8068e-05	-2.08401e-10	-0.84052	8.84148e-05	-2.08401e-10	-0.840019
44617002	chr15:44617002:C:T	1.75141e-09	-2.08401e-10	-1.04451	7.0355e-05	-2.08401e-10	-1.06507	7.05524e-05	-2.08401e-10	-1.0657
44617050	chr15:44617050:G:T	2.6042e-09	-2.08401e-10	-0.6478	0.000110347	-2.08401e-10	-0.614996	0.000110685	-2.08401e-10	-0.615373
44617412	chr15:44617412:G:T	1.57602e-09	-2.08401e-10	-1.15002	6.62052e-05	-2.08401e-10	-1.12587	6.65066e-05	-2.08401e-10	-1.12476
44617424	chr15:44617424:G:C	1.56328e-09	-2.08401e-10	-1.15814	6.56112e-05	-2.08401e-10	-1.13488	6.59074e-05	-2.08401e-10	-1.13381
44617605	chr15:44617605:C:T	1.49916e-09	-2.08401e-10	-1.20002	6.11687e-05	-2.08401e-10	-1.20499	6.1387e-05	-2.08401e-10	-1.20486
44617833	chr15:44617833:G:A	9.05168e-10	-1.70456	-2.85769e-10	3.97726e-05	-1.63545	-2.85769e-10	3.98907e-05	-1.63592	-2.85769e-10
44618017	chr15:44618017:A:C	9.17762e-09	-2.08401e-10	0.611842	0.000370453	-2.08401e-10	0.596098	0.000372074	-2.08401e-10	0.597035
44618336	chr15:44618336:G:A	2.4839e-09	-2.08401e-10	-0.695097	0.00010502	-2.08401e-10	-0.664482	0.000105444	-2.08401e-10	-0.663877
44618600	chr15:44618600:G:A	2.0661e-09	-2.08401e-10	-0.879261	8.53314e-05	-2.08401e-10	-0.872087	8.55926e-05	-2.08401e-10	-0.872461
44618672	chr15:44618672:C:T	2.48209e-10	-1.75798	-1.24043	9.65978e-06	-1.80802	-1.24264	9.68615e-06	-1.80829	-1.24307
44618841	chr15:44618841:C:T	1.4849e-09	-2.08401e-10	-1.20958	6.06126e-05	-2.08401e-10	-1.21413	6.0828e-05	-2.08401e-10	-1.21401
44619473	chr15:44619473:A:G	1.65342e-09	-2.08401e-10	-1.10208	6.69162e-05	-2.08401e-10	-1.11519	6.71571e-05	-2.08401e-10	-1.11503
44619865	chr15:44619865:C:T	3.94924e-10	-1.84626	-0.687728	1.6486e-05	-1.86801	-0.648102	1.65349e-05	-1.86801	-0.648578
44620368	chr15:44620368:A:G	2.20272e-09	-2.08401e-10	-0.81523	8.96893e-05	-2.08401e-10	-0.822277	9.00167e-05	-2.08401e-10	-0.822064
44620418	chr15:44620418:A:C	1.43696e-09	-2.08401e-10	-1.2424	5.93149e-05	-2.08401e-10	-1.23577	5.9514e-05	-2.08401e-10	-1.23585
44620431	chr15:44620431:T:C	1.862e-09	-2.08401e-10	-0.983273	7.66879e-05	-2.08401e-10	-0.978886	7.69275e-05	-2.08401e-10	-0.979196
44620487	chr15:44620487:A:C	2.0381e-09	-2.08401e-10	-0.892908	8.55549e-05	-2.08401e-10	-0.869471	8.58903e-05	-2.08401e-10	-0.868988
44620830	chr15:44620830:C:A	9.02644e-10	-1.70735	-2.85769e-10	3.91347e-05	-1.65162	-2.85769e-10	3.92517e-05	-1.65206	-2.85769e-10
44620934	chr15:44620934:G:A	1.79559e-09	-2.08401e-10	-1.01959	7.43483e-05	-2.08401e-10	-1.00987	7.45932e-05	-2.08401e-10	-1.01001
44620990	chr15:44620990:C:T	1.53583e-09	-2.08401e-10	-1.17585	6.43275e-05	-2.08401e-10	-1.15464	6.4612e-05	-2.08401e-10	-1.15366
44621222	chr15:44621222:G:A	1.57188e-09	-2.08401e-10	-1.15266	6.60103e-05	-2.08401e-10	-1.12882	6.63098e-05	-2.08401e-10	-1.12772
44621321	chr15:44621321:A:G	1.65755e-09	-2.08401e-10	-1.09958	6.85109e-05	-2.08401e-10	-1.09164	6.87382e-05	-2.08401e-10	-1.09175
44621489	chr15:44621489:A:C	4.03934e-10	-1.26289	-1.24854	1.47366e-05	-1.37993	-1.24836	1.4782e-05	-1.38058	-1.24807
44622518	chr15:44622518:G:A	3.42396e-10	-1.41955	-1.25716	1.2701e-05	-1.51986	-1.25709	1.27393e-05	-1.5204	-1.25697
44622556	chr15:44622556:T:C	1.57148e-09	-2.08401e-10	-1.15291	6.37207e-05	-2.08401e-10	-1.16412	6.39102e-05	-2.08401e-10	-1.16458
44623719	chr15:44623719:C:T	1.41728e-09	-2.08401e-10	-1.25619	5.82945e-05	-2.08401e-10	-1.25312	5.84924e-05	-2.08401e-10	-1.25316
44624266	chr15:44624266:T:C	1.49448e-09	-2.08401e-10	-1.20315	6.13469e-05	-2.08401e-10	-1.20209	6.15514e-05	-2.08401e-10	-1.20219
44625415	chr15:44625415:G:A	7.80174e-10	-1.85316	-2.85769e-10	3.20499e-05	-1.85133	-2.85769e-10	3.21566e-05	-1.85144	-2.85769e-10
44625505	chr15:44625505:T:C	1.55344e-09	-2.08401e-10	-1.16445	6.41846e-05	-2.08401e-10	-1.15687	6.43877e-05	-2.08401e-10	-1.15714
44625828	chr15:44625828:C:T	1.80555e-09	-2.08401e-10	-1.01406	7.47705e-05	-2.08401e-10	-1.00421	7.50167e-05	-2.08401e-10	-1.00435
44625976	chr15:44625976:G:A	2.78157e-09	-2.08401e-10	-0.581909	0.000118038	-2.08401e-10	-0.547625	0.000118396	-2.08401e-10	-0.548021
44626051	chr15:44626051:T:G	1.71333e-09	-2.08401e-10	-1.06649	7.08726e-05	-2.08401e-10	-1.05775	7.11068e-05	-2.08401e-10	-1.05788
44626289	chr15:44626289:A:T	1.65914e-09	-2.08401e-10	-1.09863	6.87054e-05	-2.08401e-10	-1.0888	6.89291e-05	-2.08401e-10	-1.08898
44626492	chr15:44626492:C:T	8.34011e-10	-1.78643	-2.85769e-10	3.68311e-05	-1.71229	-2.85769e-10	3.69407e-05	-1.71274	-2.85769e-10
44627150	chr15:44627150:T:C	2.71763e-10	-1.7014	-1.20635	1.04423e-05	-1.76322	-1.20954	1.04666e-05	-1.76357	-1.2103
44627285	chr15:44627285:A:C	2.71409e-10	-1.71485	-1.1942	1.04553e-05	-1.77385	-1.19767	1.04789e-05	-1.77419	-1.19851
44627569	chr15:44627569:A:G	1.61699e-09	-2.08401e-10	-1.12436	6.54899e-05	-2.08401e-10	-1.13673	6.56808e-05	-2.08401e-10	-1.13725
44628447	chr15:44628447:T:G	1.51824e-09	-2.08401e-10	-1.18737	6.26592e-05	-2.08401e-10	-1.18092	6.28596e-05	-2.08401e-10	-1.18116
44628489	chr15:44628489:T:C	1.78024e-09	-2.08401e-10	-1.02818	7.38943e-05	-2.08401e-10	-1.01599	7.41329e-05	-2.08401e-10	-1.0162
44629136	chr15:44629136:G:A	2.56867e-09	-2.08401e-10	-0.661538	0.000108705	-2.08401e-10	-0.629995	0.000109041	-2.08401e-10	-0.630333
44629531	chr15:44629531:C:T	1.42066e-09	-2.08401e-10	-1.2538	5.82854e-05	-2.08401e-10	-1.25328	5.8498e-05	-2.08401e-10	-1.25307
44629978	chr15:44629978:G:A	1.41708e-09	-2.08401e-10	-1.25633	5.80196e-05	-2.08401e-10	-1.25785	5.82163e-05	-2.08401e-10	-1.25789
44630782	chr15:44630782:G:A	1.49409e-09	-2.08401e-10	-1.20341	6.1575e-05	-2.08401e-10	-1.19837	6.18287e-05	-2.08401e-10	-1.19769
44630853	chr15:44630853:T:G	4.35021e-10	-1.18699	-1.2503	1.57462e-05	-1.31191	-1.25012	1.57854e-05	-1.31259	-1.25038
44630895	chr15:44630895:A:G	2.24739e-10	-1.86787	-1.22987	9.34861e-06	-1.84471	-1.23869	9.38523e-06	-1.84441	-1.23851
44630956	chr15:44630956:A:AT	1.48589e-09	-2.08401e-10	-1.20891	6.0432e-05	-2.08401e-10	-1.21711	6.06214e-05	-2.08401e-10	-1.21741
44631289	chr15:44631289:T:G	1.426e-09	-2.08401e-10	-1.25005	5.84888e-05	-2.08401e-10	-1.24979	5.8685e-05	-2.08401e-10	-1.24987
44631310	chr15:44631310:T:C	2.09784e-09	-2.08401e-10	-0.86402	8.81413e-05	-2.08401e-10	-0.839687	8.84885e-05	-2.08401e-10	-0.839186
44631966	chr15:44631966:G:A	8.60453e-10	-1.75522	-2.85769e-10	3.74625e-05	-1.69529	-2.85769e-10	3.75762e-05	-1.69569	-2.85769e-10
44632036	chr15:44632036:T:C	1.68935e-09	-2.08401e-10	-1.08058	6.99243e-05	-2.08401e-10	-1.07122	7.01547e-05	-2.08401e-10	-1.07136
44632158	chr15:44632158:C:T	9.73433e-10	-1.63185	-2.85769e-10	3.81009e-05	-1.67839	-2.85769e-10	3.82027e-05	-1.67915	-2.85769e-10
44632200	chr15:44632200:T:A	1.41574e-09	-2.08401e-10	-1.25728	5.80701e-05	-2.08401e-10	-1.25698	5.82769e-05	-2.08401e-10	-1.25685
44632372	chr15:44632372:C:T	8.01326e-10	-1.82641	-2.85769e-10	3.17623e-05	-1.86035	-2.85769e-10	3.18751e-05	-1.86023	-2.85769e-10
44632593	chr15:44632593:C:T	2.08591e-09	-2.08401e-10	-0.86972	8.76263e-05	-2.08401e-10	-0.845548	8.79712e-05	-2.08401e-10	-0.84505
44633163	chr15:44633163:C:A	1.10561e-09	-1.50453	-2.85769e-10	4.1634e-05	-1.58971	-2.85769e-10	4.17914e-05	-1.58937	-2.85769e-10
44633542	chr15:44633542:A:C	9.44735e-10	-1.66178	-2.85769e-10	4.4311e-05	-1.5274	-2.85769e-10	4.44248e-05	-1.52826	-2.85769e-10
44634026	chr15:44634026:A:T	1.42012e-09	-2.08401e-10	-1.25418	5.84591e-05	-2.08401e-10	-1.2503	5.8657e-05	-2.08401e-10	-1.25035
44634415	chr15:44634415:C:T	1.72842e-09	-2.08401e-10	-1.05772	7.35737e-05	-2.08401e-10	-1.02034	7.39363e-05	-2.08401e-10	-1.01886
44634638	chr15:44634638:G:A	1.5164e-09	-2.08401e-10	-1.18859	6.30183e-05	-2.08401e-10	-1.1752	6.3227e-05	-2.08401e-10	-1.17533
44635424	chr15:44635424:A:G	2.27337e-09	-2.08401e-10	-0.783661	9.43104e-05	-2.08401e-10	-0.772037	9.46239e-05	-2.08401e-10	-0.772149
44636084	chr15:44636084:T:G	1.00864e-09	-1.59632	-2.85769e-10	3.731e-05	-1.69937	-2.85769e-10	3.74549e-05	-1.69892	-2.85769e-10
44636186	chr15:44636186:T:C	1.70859e-09	-2.08401e-10	-1.06926	7.08091e-05	-2.08401e-10	-1.05864	7.1039e-05	-2.08401e-10	-1.05883
44636491	chr15:44636491:C:T	1.4202e-09	-2.08401e-10	-1.25413	5.82431e-05	-2.08401e-10	-1.254	5.84396e-05	-2.08401e-10	-1.25406
44636518	chr15:44636518:C:T	1.76684e-09	-2.08401e-10	-1.03573	7.13447e-05	-2.08401e-10	-1.05111	7.16043e-05	-2.08401e-10	-1.0509
44636617	chr15:44636617:G:A	1.41718e-09	-2.08401e-10	-1.25625	5.81343e-05	-2.08401e-10	-1.25587	5.83431e-05	-2.08401e-10	-1.25572
44636828	chr15:44636828:A:G	1.54686e-09	-2.08401e-10	-1.1687	6.39044e-05	-2.08401e-10	-1.16124	6.41147e-05	-2.08401e-10	-1.16138
44637469	chr15:44637469:T:C	2.44678e-10	-1.76399	-1.24875	1.67048e-05	-1.24643	-1.2565	1.66974e-05	-1.25059	-1.25621
44637482	chr15:44637482:T:G	1.52724e-09	-2.08401e-10	-1.18146	6.30998e-05	-2.08401e-10	-1.17391	6.33009e-05	-2.08401e-10	-1.17416
44637565	chr15:44637565:C:T	1.41893e-09	-2.08401e-10	-1.25502	5.80429e-05	-2.08401e-10	-1.25745	5.82435e-05	-2.08401e-10	-1.25743
44637981	chr15:44637981:T:C	1.42245e-09	-2.08401e-10	-1.25255	5.83366e-05	-2.08401e-10	-1.2524	5.85328e-05	-2.08401e-10	-1.25247
44638636	chr15:44638636:G:A	1.66869e-09	-2.08401e-10	-1.09289	6.90509e-05	-2.08401e-10	-1.08379	6.92788e-05	-2.08401e-10	-1.08392
44638762	chr15:44638762:G:A	3.63703e-10	-1.35759	-1.25875	1.34312e-05	-1.46232	-1.25873	1.34689e-05	-1.46291	-1.25876
44639005	chr15:44639005:T:A	1.50277e-09	-2.08401e-10	-1.19762	6.27657e-05	-2.08401e-10	-1.17922	6.30354e-05	-2.08401e-10	-1.17836
44639385	chr15:44639385:T:C	2.43671e-08	-1.36122	2.94952	0.00493869	-0.0716011	3.25783	0.00487368	-0.0777685	3.24731
44639580	chr15:44639580:G:A	2.55338e-09	-2.08401e-10	-0.667509	0.000108145	-2.08401e-10	-0.635153	0.000108476	-2.08401e-10	-0.635526
44639773	chr15:44639773:A:T	8.30226e-10	-1.79098	-2.85769e-10	3.58493e-05	-1.73931	-2.85769e-10	3.5983e-05	-1.73901	-2.85769e-10
44639824	chr15:44639824:GATTA:G	2.67086e-10	-1.67711	-1.248	1.01187e-05	-1.76317	-1.24108	1.01445e-05	-1.76376	-1.24137
44640771	chr15:44640771:G:A	1.41512e-09	-2.08401e-10	-1.25771	5.81571e-05	-2.08401e-10	-1.25548	5.8355e-05	-2.08401e-10	-1.25551
44641020	chr15:44641020:A:G	9.50713e-10	-1.65547	-2.85769e-10	4.19813e-05	-1.5814	-2.85769e-10	4.21125e-05	-1.58171	-2.85769e-10
44641863	chr15:44641863:G:A	1.56803e-09	-2.08401e-10	-1.15511	6.47614e-05	-2.08401e-10	-1.14792	6.49766e-05	-2.08401e-10	-1.14803
44642280	chr15:44642280:A:G	4.28355e-10	-1.19539	-1.25733	1.5547e-05	-1.31757	-1.25719	1.5588e-05	-1.31826	-1.2573
44642425	chr15:44642425:A:C	1.66768e-09	-2.08401e-10	-1.09349	6.74607e-05	-2.08401e-10	-1.10708	6.77039e-05	-2.08401e-10	-1.10692
44642838	chr15:44642838:C:T	2.56176e-09	-2.08401e-10	-0.66423	0.000108339	-2.08401e-10	-0.633366	0.000108777	-2.08401e-10	-0.63276
44642933	chr15:44642933:G:A	1.61952e-09	-2.08401e-10	-1.1228	6.70195e-05	-2.08401e-10	-1.11365	6.72384e-05	-2.08401e-10	-1.11381
44642954	chr15:44642954:T:C	1.58557e-09	-2.08401e-10	-1.14398	6.42127e-05	-2.08401e-10	-1.15643	6.44028e-05	-2.08401e-10	-1.1569
44643092	chr15:44643092:T:C	1.534e-09	-2.08401e-10	-1.17705	6.22428e-05	-2.08401e-10	-1.18759	6.24318e-05	-2.08401e-10	-1.18799
44643659	chr15:44643659:C:T	1.52381e-09	-2.08401e-10	-1.18371	6.28717e-05	-2.08401e-10	-1.17753	6.30819e-05	-2.08401e-10	-1.17763
44643698	chr15:44643698:A:G	1.81906e-09	-2.08401e-10	-1.0066	7.76619e-05	-2.08401e-10	-0.966265	7.80571e-05	-2.08401e-10	-0.964619
44643987	chr15:44643987:C:T	1.57118e-09	-2.08401e-10	-1.1531	6.55075e-05	-2.08401e-10	-1.13646	6.57221e-05	-2.08401e-10	-1.13662
44644202	chr15:44644202:T:A	1.5757e-09	-2.08401e-10	-1.15022	6.3836e-05	-2.08401e-10	-1.16231	6.40258e-05	-2.08401e-10	-1.16277
44644381	chr15:44644381:T:C	9.41508e-06	7.54514	-2.85769e-10	3.17949e-05	-1.85932	-2.85769e-10	3.19129e-05	-1.85905	-2.85769e-10
44644465	chr15:44644465:T:A	1.52236e-09	-2.08401e-10	-1.18466	6.28094e-05	-2.08401e-10	-1.17852	6.30194e-05	-2.08401e-10	-1.17862
44644584	chr15:44644584:C:T	1.52257e-09	-2.08401e-10	-1.18453	6.28181e-05	-2.08401e-10	-1.17839	6.30282e-05	-2.08401e-10	-1.17848
44644877	chr15:44644877:G:T	7.78041e-10	-1.8559	-2.85769e-10	3.14534e-05	-1.87012	-2.85769e-10	3.1561e-05	-1.87014	-2.85769e-10
44645239	chr15:44645239:CA:C	1.54325e-09	-2.08401e-10	-1.17103	6.37048e-05	-2.08401e-10	-1.16437	6.39173e-05	-2.08401e-10	-1.16447
44645392	chr15:44645392:T:C	1.64829e-09	-2.08401e-10	-1.10519	6.822e-05	-2.08401e-10	-1.09589	6.84421e-05	-2.08401e-10	-1.09607
44645452	chr15:44645452:C:T	2.47186e-10	-1.79793	-1.20461	9.72997e-06	-1.83519	-1.20823	9.75452e-06	-1.83537	-1.20896
44645725	chr15:44645725:G:A	1.60542e-09	-2.08401e-10	-1.13154	6.49649e-05	-2.08401e-10	-1.14478	6.51557e-05	-2.08401e-10	-1.14528
44645843	chr15:44645843:A:C	1.4197e-09	-2.08401e-10	-1.25448	5.83189e-05	-2.08401e-10	-1.2527	5.85167e-05	-2.08401e-10	-1.25275
44647127	chr15:44647127:T:C	1.55853e-09	-2.08401e-10	-1.16118	6.49233e-05	-2.08401e-10	-1.14542	6.5137e-05	-2.08401e-10	-1.14557
44647365	chr15:44647365:T:C	2.16856e-09	-2.08401e-10	-0.830862	9.12038e-05	-2.08401e-10	-0.805533	9.15649e-05	-2.08401e-10	-0.805011
44648293	chr15:44648293:T:C	2.58306e-10	-1.85095	-1.10758	1.06101e-05	-1.86925	-1.08758	1.06447e-05	-1.86924	-1.08775
44649086	chr15:44649086:A:G	2.5969e-09	-2.08401e-10	-0.650605	0.00011003	-2.08401e-10	-0.617875	0.000110367	-2.08401e-10	-0.618251
44649665	chr15:44649665:G:GCAGACCA	1.64059e-09	-2.08401e-10	-1.10987	6.78003e-05	-2.08401e-10	-1.10206	6.80244e-05	-2.08401e-10	-1.10219
44649855	chr15:44649855:T:C	1.42372e-09	-2.08401e-10	-1.25165	5.81757e-05	-2.08401e-10	-1.25516	5.83776e-05	-2.08401e-10	-1.25513
44650004	chr15:44650004:T:C	1.53993e-09	-2.08401e-10	-1.17319	6.36897e-05	-2.08401e-10	-1.16461	6.3964e-05	-2.08401e-10	-1.16374
44650405	chr15:44650405:A:G	2.78719e-10	-1.7055	-1.17698	1.06959e-05	-1.7678	-1.18097	1.07188e-05	-1.76814	-1.18192
44650475	chr15:44650475:G:A	1.532e-09	-2.08401e-10	-1.17835	6.3164e-05	-2.08401e-10	-1.1729	6.33743e-05	-2.08401e-10	-1.173
44650655	chr15:44650655:A:G	1.54766e-09	-2.08401e-10	-1.16818	6.38316e-05	-2.08401e-10	-1.16238	6.40437e-05	-2.08401e-10	-1.16249
44650711	chr15:44650711:T:C	1.55197e-09	-2.08401e-10	-1.1654	6.40152e-05	-2.08401e-10	-1.15951	6.42278e-05	-2.08401e-10	-1.15962
44650751	chr15:44650751:A:G	3.30463e-10	-1.86845	-0.843735	1.39304e-05	-1.84719	-0.837362	1.3966e-05	-1.84721	-0.83822
44651028	chr15:44651028:G:A	4.89447e-10	-1.80914	-0.510266	2.0134e-05	-1.85101	-0.465211	2.01928e-05	-1.85099	-0.465748
44651232	chr15:44651232:T:C	1.57277e-09	-2.08401e-10	-1.15209	6.37998e-05	-2.08401e-10	-1.16288	6.40275e-05	-2.08401e-10	-1.16275
44651559	chr15:44651559:A:G	3.80621e-10	-1.57323	-0.997647	3.80254e-05	-0.736331	-0.944043	3.79843e-05	-0.740858	-0.944029
44651599	chr15:44651599:T:C	1.50238e-09	-2.08401e-10	-1.19788	6.19014e-05	-2.08401e-10	-1.19309	6.21083e-05	-2.08401e-10	-1.19318
44651600	chr15:44651600:G:A	1.55171e-09	-2.08401e-10	-1.16557	6.40038e-05	-2.08401e-10	-1.15969	6.42164e-05	-2.08401e-10	-1.1598
44651839	chr15:44651839:C:T	1.05957e-09	-1.54706	-2.85769e-10	4.11152e-05	-1.60225	-2.85769e-10	4.12824e-05	-1.60162	-2.85769e-10
44652026	chr15:44652026:A:G	3.67806e-10	-1.83836	-0.766762	1.64267e-05	-1.76293	-0.756793	1.64458e-05	-1.7627	-0.759286
44652143	chr15:44652143:G:A	1.77953e-09	-2.08401e-10	-1.02858	7.38262e-05	-2.08401e-10	-1.01691	7.40646e-05	-2.08401e-10	-1.01712
44652473	chr15:44652473:T:C	1.42481e-09	-2.08401e-10	-1.25089	5.8434e-05	-2.08401e-10	-1.25073	5.86301e-05	-2.08401e-10	-1.25081
44652715	chr15:44652715:C:T	1.14727e-09	-1.46754	-2.85769e-10	4.24276e-05	-1.57083	-2.85769e-10	4.25794e-05	-1.57069	-2.85769e-10
44653077	chr15:44653077:C:T	1.41942e-09	-2.08401e-10	-1.25467	5.83055e-05	-2.08401e-10	-1.25293	5.85033e-05	-2.08401e-10	-1.25298
44653882	chr15:44653882:T:C	1.67263e-09	-2.08401e-10	-1.09053	6.92847e-05	-2.08401e-10	-1.0804	6.95098e-05	-2.08401e-10	-1.08059
44654070	chr15:44654070:C:T	1.41903e-09	-2.08401e-10	-1.25495	5.83965e-05	-2.08401e-10	-1.25137	5.85944e-05	-2.08401e-10	-1.25142
44654249	chr15:44654249:T:C	6.34846e-09	-1.57946	1.82275	0.00106746	-0.455322	2.10973	0.0010546	-0.460167	2.09902
44654327	chr15:44654327:T:C	1.41454e-09	-2.08401e-10	-1.25812	5.79933e-05	-2.08401e-10	-1.2583	5.81887e-05	-2.08401e-10	-1.25837
44654531	chr15:44654531:C:T	1.41615e-09	-2.08401e-10	-1.25698	5.80871e-05	-2.08401e-10	-1.25669	5.82945e-05	-2.08401e-10	-1.25655
44654535	chr15:44654535:CTTA:C	1.42535e-09	-2.08401e-10	-1.25051	5.82239e-05	-2.08401e-10	-1.25433	5.84262e-05	-2.08401e-10	-1.2543
44654763	chr15:44654763:G:A	4.91883e-09	-0.0118544	-2.85769e-10	0.000166592	-0.203079	-2.85769e-10	0.00016652	-0.206944	-2.85769e-10
44655236	chr15:44655236:T:C	6.39004e-06	7.15757	-2.85769e-10	3.1454e-05	-1.8701	-2.85769e-10	3.15611e-05	-1.87013	-2.85769e-10
44655659	chr15:44655659:C:T	1.54923e-09	-2.08401e-10	-1.16717	6.40901e-05	-2.08401e-10	-1.15834	6.43679e-05	-2.08401e-10	-1.15744
44655870	chr15:44655870:A:G	2.38049e-09	-2.08401e-10	-0.737619	0.000100464	-2.08401e-10	-0.708831	0.000100867	-2.08401e-10	-0.708255
44656082	chr15:44656082:G:A	8.01551e-10	-1.82613	-2.85769e-10	3.25475e-05	-1.83593	-2.85769e-10	3.26507e-05	-1.83619	-2.85769e-10
44656104	chr15:44656104:G:A	1.5314e-09	-2.08401e-10	-1.17875	6.36984e-05	-2.08401e-10	-1.16447	6.39089e-05	-2.08401e-10	-1.1646
44656132	chr15:44656132:A:T	1.5705e-09	-2.08401e-10	-1.15353	6.48719e-05	-2.08401e-10	-1.14621	6.50877e-05	-2.08401e-10	-1.14632
44656405	chr15:44656405:A:G	2.71426e-09	-2.08401e-10	-0.606407	0.000111956	-2.08401e-10	-0.60052	0.000112327	-2.08401e-10	-0.600644
44656457	chr15:44656457:G:A	1.48731e-09	-2.08401e-10	-1.20795	6.01336e-05	-2.08401e-10	-1.22206	6.03587e-05	-2.08401e-10	-1.22175
44656721	chr15:44656721:C:T	1.54104e-09	-2.08401e-10	-1.17247	6.37342e-05	-2.08401e-10	-1.16391	6.40089e-05	-2.08401e-10	-1.16304
44657040	chr15:44657040:C:A	2.44984e-09	-2.08401e-10	-0.708901	0.000103486	-2.08401e-10	-0.679193	0.000103902	-2.08401e-10	-0.678609
44657509	chr15:44657509:C:T	2.02238e-09	-2.08401e-10	-0.90065	8.37112e-05	-2.08401e-10	-0.891256	8.39916e-05	-2.08401e-10	-0.891342
44657899	chr15:44657899:T:C	1.54689e-09	-2.08401e-10	-1.16868	6.3989e-05	-2.08401e-10	-1.15992	6.42659e-05	-2.08401e-10	-1.15903
44658115	chr15:44658115:C:T	1.75044e-09	-2.08401e-10	-1.04506	7.25638e-05	-2.08401e-10	-1.03416	7.27978e-05	-2.08401e-10	-1.03437
44658248	chr15:44658248:T:C	1.41536e-09	-2.08401e-10	-1.25754	5.80508e-05	-2.08401e-10	-1.25731	5.82569e-05	-2.08401e-10	-1.2572
44658364	chr15:44658364:C:T	1.74605e-09	-2.08401e-10	-1.04757	7.09868e-05	-2.08401e-10	-1.05613	7.11855e-05	-2.08401e-10	-1.05677
44658845	chr15:44658845:T:C	2.35076e-09	-2.08401e-10	-0.750185	9.35084e-05	-2.08401e-10	-0.780577	9.37343e-05	-2.08401e-10	-0.781595
44658976	chr15:44658976:A:G	1.98485e-08	-1.26556	2.64876	0.004486	0.124013	2.96607	0.00442438	0.117562	2.95526
44659515	chr15:44659515:C:G	4.23461e-10	-1.85429	-0.609933	1.78287e-05	-1.86988	-0.567938	1.7881e-05	-1.86988	-0.568441
44659619	chr15:44659619:A:C	1.54566e-09	-2.08401e-10	-1.16947	6.47849e-05	-2.08401e-10	-1.14756	6.50736e-05	-2.08401e-10	-1.14654
44659717	chr15:44659717:G:A	1.59692e-09	-2.08401e-10	-1.13685	6.60254e-05	-2.08401e-10	-1.12859	6.62319e-05	-2.08401e-10	-1.1289
44660048	chr15:44660048:G:A	1.58174e-09	-2.08401e-10	-1.1464	6.40503e-05	-2.08401e-10	-1.15896	6.42405e-05	-2.08401e-10	-1.15943
44660333	chr15:44660333:G:A	1.56594e-09	-2.08401e-10	-1.15644	6.46753e-05	-2.08401e-10	-1.14925	6.48907e-05	-2.08401e-10	-1.14936
44660729	chr15:44660729:G:T	4.06954e-10	-1.73007	-0.773914	1.92635e-05	-1.59655	-0.763869	1.9289e-05	-1.59619	-0.766332
44661007	chr15:44661007:T:TA	1.41476e-09	-2.08401e-10	-1.25796	5.80651e-05	-2.08401e-10	-1.25706	5.82632e-05	-2.08401e-10	-1.25709
44661244	chr15:44661244:G:A	4.26661e-10	-1.67464	-0.782047	2.05866e-05	-1.5219	-0.772084	2.06152e-05	-1.5215	-0.774528
44661608	chr15:44661608:C:T	1.79951e-09	-1.01741	-2.85769e-10	6.19418e-05	-1.19243	-2.85769e-10	6.22176e-05	-1.19142	-2.85769e-10
44661868	chr15:44661868:A:T	1.56516e-09	-2.08401e-10	-1.15693	6.4642e-05	-2.08401e-10	-1.14976	6.48573e-05	-2.08401e-10	-1.14987
44661944	chr15:44661944:T:C	1.44077e-09	-2.08401e-10	-1.23975	5.87221e-05	-2.08401e-10	-1.24581	5.89276e-05	-2.08401e-10	-1.24575
44661989	chr15:44661989:C:G	6.09155e-09	-2.08401e-10	0.201978	0.000281152	-2.08401e-10	0.320265	0.000282352	-2.08401e-10	0.321094
44662077	chr15:44662077:T:C	1.52518e-09	-2.08401e-10	-1.18282	6.38237e-05	-2.08401e-10	-1.1625	6.41036e-05	-2.08401e-10	-1.16156
44662285	chr15:44662285:G:T	4.4661e-10	-1.16526	-1.24573	1.61255e-05	-1.29264	-1.24559	1.61646e-05	-1.29333	-1.2459
44662339	chr15:44662339:TAAAG:T	1.42916e-09	-2.08401e-10	-1.24784	5.87633e-05	-2.08401e-10	-1.24511	5.89614e-05	-2.08401e-10	-1.24518
44662913	chr15:44662913:G:A	1.4174e-09	-2.08401e-10	-1.2561	5.81171e-05	-2.08401e-10	-1.25617	5.83186e-05	-2.08401e-10	-1.25614
44663115	chr15:44663115:C:T	1.57205e-09	-2.08401e-10	-1.15254	6.50892e-05	-2.08401e-10	-1.14287	6.53757e-05	-2.08401e-10	-1.14191
44663356	chr15:44663356:C:T	1.55126e-09	-2.08401e-10	-1.16586	6.40455e-05	-2.08401e-10	-1.15904	6.42591e-05	-2.08401e-10	-1.15914
44663584	chr15:44663584:T:C	1.03364e-08	-2.08401e-10	0.730747	0.000444423	-2.08401e-10	0.778147	0.000446953	-2.08401e-10	0.780394
44664197	chr15:44664197:T:G	3.56631e-09	-0.333395	-2.85769e-10	0.000135632	-0.408687	-2.85769e-10	0.000136165	-0.408189	-2.85769e-10
44664203	chr15:44664203:C:T	1.56586e-09	-2.08401e-10	-1.15649	6.46723e-05	-2.08401e-10	-1.1493	6.48877e-05	-2.08401e-10	-1.1494
44664385	chr15:44664385:C:T	1.60274e-09	-2.08401e-10	-1.13321	6.62892e-05	-2.08401e-10	-1.1246	6.64963e-05	-2.08401e-10	-1.12491
44664480	chr15:44664480:C:T	1.69788e-09	-2.08401e-10	-1.07555	6.83192e-05	-2.08401e-10	-1.09444	6.85143e-05	-2.08401e-10	-1.09502
44665375	chr15:44665375:T:G	3.69008e-10	-1.79634	-0.805525	1.6943e-05	-1.69323	-0.795545	1.69656e-05	-1.69294	-0.797934
44665477	chr15:44665477:T:A	1.41347e-09	-2.08401e-10	-1.25888	5.79626e-05	-2.08401e-10	-1.25883	5.81632e-05	-2.08401e-10	-1.25881
44665535	chr15:44665535:G:A	1.56742e-09	-2.08401e-10	-1.1555	6.53327e-05	-2.08401e-10	-1.13914	6.5547e-05	-2.08401e-10	-1.13929
44665706	chr15:44665706:TTAA:T	1.71827e-09	-2.08401e-10	-1.06361	7.145e-05	-2.08401e-10	-1.04963	7.16706e-05	-2.08401e-10	-1.04998
44665838	chr15:44665838:A:G	7.81674e-10	-1.85124	-2.85769e-10	3.23337e-05	-1.84252	-2.85769e-10	3.24325e-05	-1.8429	-2.85769e-10
44666454	chr15:44666454:T:C	1.41958e-09	-2.08401e-10	-1.25456	5.82207e-05	-2.08401e-10	-1.25439	5.84174e-05	-2.08401e-10	-1.25445
44666914	chr15:44666914:T:C	4.86078e-10	-1.07567	-1.25065	1.74047e-05	-1.2114	-1.25049	1.74471e-05	-1.21214	-1.25075
44667214	chr15:44667214:C:CAT	1.58099e-09	-2.08401e-10	-1.14687	6.64316e-05	-2.08401e-10	-1.12246	6.67349e-05	-2.08401e-10	-1.12133
44667938	chr15:44667938:C:G	1.56581e-09	-2.08401e-10	-1.15652	6.57288e-05	-2.08401e-10	-1.13309	6.60259e-05	-2.08401e-10	-1.13201
44668532	chr15:44668532:C:T	1.57483e-09	-2.08401e-10	-1.15078	6.52046e-05	-2.08401e-10	-1.1411	6.54921e-05	-2.08401e-10	-1.14013
44669990	chr15:44669990:G:A	8.6679e-10	-1.74788	-2.85769e-10	3.45118e-05	-1.77733	-2.85769e-10	3.46425e-05	-1.77698	-2.85769e-10
44670026	chr15:44670026:C:T	3.3754e-09	-2.08401e-10	-0.388413	0.000145293	-2.08401e-10	-0.339875	0.000145704	-2.08401e-10	-0.34048
44670356	chr15:44670356:G:A	3.5753e-09	-0.330877	-2.85769e-10	0.000135944	-0.406385	-2.85769e-10	0.000136481	-0.405877	-2.85769e-10
44670401	chr15:44670401:T:C	2.6382e-10	-1.77571	-1.16171	1.1763e-05	-1.68487	-1.1688	1.17955e-05	-1.68543	-1.16891
44670448	chr15:44670448:C:T	2.76435e-09	-2.08401e-10	-0.588121	0.000117324	-2.08401e-10	-0.553692	0.00011768	-2.08401e-10	-0.554089
44670486	chr15:44670486:C:T	8.12304e-10	-1.81281	-2.85769e-10	3.29518e-05	-1.82358	-2.85769e-10	3.30547e-05	-1.8239	-2.85769e-10
44671104	chr15:44671104:G:A	1.05129e-09	-1.55491	-2.85769e-10	4.50299e-05	-1.5113	-2.85769e-10	4.51735e-05	-1.51155	-2.85769e-10
44671218	chr15:44671218:G:A	2.61436e-09	-2.08401e-10	-0.643907	0.000110501	-2.08401e-10	-0.613604	0.000110948	-2.08401e-10	-0.612995
44671970	chr15:44671970:A:G	7.92625e-10	-1.83733	-2.85769e-10	3.4202e-05	-1.78635	-2.85769e-10	3.43081e-05	-1.78668	-2.85769e-10
44672326	chr15:44672326:A:C	1.58876e-09	-1.14197	-2.85769e-10	6.54177e-05	-1.13784	-2.85769e-10	6.55541e-05	-1.13918	-2.85769e-10
44672730	chr15:44672730:C:T	3.98433e-09	-2.08401e-10	-0.222556	0.000180871	-2.08401e-10	-0.120847	0.000181161	-2.08401e-10	-0.122671
44673747	chr15:44673747:CT:C	1.73312e-09	-2.08401e-10	-1.055	7.25939e-05	-2.08401e-10	-1.03375	7.28076e-05	-2.08401e-10	-1.03424
44673751	chr15:44673751:A:C	1.41365e-09	-2.08401e-10	-1.25875	5.8048e-05	-2.08401e-10	-1.25736	5.82507e-05	-2.08401e-10	-1.2573
44674191	chr15:44674191:T:C	1.79947e-09	-2.08401e-10	-1.01744	7.54945e-05	-2.08401e-10	-0.994569	7.57144e-05	-2.08401e-10	-0.995091
44674569	chr15:44674569:A:T	2.59108e-09	-2.08401e-10	-0.652849	0.000109457	-2.08401e-10	-0.623098	0.000109899	-2.08401e-10	-0.622496
44674991	chr15:44674991:T:C	1.60036e-09	-2.08401e-10	-1.13469	6.54453e-05	-2.08401e-10	-1.13741	6.56774e-05	-2.08401e-10	-1.1373
44675281	chr15:44675281:C:T	3.30242e-09	-2.08401e-10	-0.410269	0.000139567	-2.08401e-10	-0.380085	0.000140144	-2.08401e-10	-0.379386
44675649	chr15:44675649:A:G	1.67622e-09	-2.08401e-10	-1.08838	7.01089e-05	-2.08401e-10	-1.06858	7.04519e-05	-2.08401e-10	-1.06713
44675813	chr15:44675813:A:G	3.36349e-09	-2.08401e-10	-0.391946	0.000142183	-2.08401e-10	-0.361518	0.000142774	-2.08401e-10	-0.360799
44676574	chr15:44676574:A:C	9.13123e-10	-1.69581	-2.85769e-10	3.71883e-05	-1.70263	-2.85769e-10	3.73218e-05	-1.70248	-2.85769e-10
44676999	chr15:44676999:T:C	1.41372e-09	-2.08401e-10	-1.2587	5.80234e-05	-2.08401e-10	-1.25778	5.82212e-05	-2.08401e-10	-1.25781
44677090	chr15:44677090:T:C	1.42629e-09	-2.08401e-10	-1.24985	5.90408e-05	-2.08401e-10	-1.2404	5.92707e-05	-2.08401e-10	-1.23994
44677130	chr15:44677130:A:C	3.21301e-09	-2.08401e-10	-0.437718	0.00013571	-2.08401e-10	-0.408105	0.000136271	-2.08401e-10	-0.407412
44677546	chr15:44677546:G:C	1.48419e-09	-2.08401e-10	-1.21006	6.09059e-05	-2.08401e-10	-1.2093	6.11212e-05	-2.08401e-10	-1.2092
44678311	chr15:44678311:G:T	2.62588e-09	-2.08401e-10	-0.639511	0.000111245	-2.08401e-10	-0.60689	0.000111584	-2.08401e-10	-0.607283
44678822	chr15:44678822:T:C	1.77424e-09	-2.08401e-10	-1.03156	7.5263e-05	-2.08401e-10	-0.997641	7.56385e-05	-2.08401e-10	-0.996094
44679480	chr15:44679480:G:A	1.75689e-09	-2.08401e-10	-1.04138	7.44754e-05	-2.08401e-10	-1.00816	7.48447e-05	-2.08401e-10	-1.00664
44679518	chr15:44679518:G:A	1.7719e-09	-2.08401e-10	-1.03287	7.43416e-05	-2.08401e-10	-1.00996	7.47211e-05	-2.08401e-10	-1.0083
44679714	chr15:44679714:A:G	1.54729e-09	-2.08401e-10	-1.16842	6.33451e-05	-2.08401e-10	-1.17003	6.35731e-05	-2.08401e-10	-1.16987
44679756	chr15:44679756:T:C	1.42448e-09	-2.08401e-10	-1.25112	5.89435e-05	-2.08401e-10	-1.24205	5.91718e-05	-2.08401e-10	-1.24161
44680449	chr15:44680449:A:G	3.0674e-09	-2.08401e-10	-0.484096	0.000129166	-2.08401e-10	-0.45753	0.000129702	-2.08401e-10	-0.456822
44680982	chr15:44680982:A:G	2.14502e-09	-2.08401e-10	-0.841778	9.02663e-05	-2.08401e-10	-0.815865	9.05495e-05	-2.08401e-10	-0.816162
44681104	chr15:44681104:C:A	7.93767e-10	-1.83589	-2.85769e-10	3.22666e-05	-1.8446	-2.85769e-10	3.237e-05	-1.84483	-2.85769e-10
44681107	chr15:44681107:T:C	1.54723e-09	-2.08401e-10	-1.16846	6.33419e-05	-2.08401e-10	-1.17008	6.35699e-05	-2.08401e-10	-1.16992
44681211	chr15:44681211:G:A	1.95802e-09	-2.08401e-10	-0.932989	8.07941e-05	-2.08401e-10	-0.926725	8.10654e-05	-2.08401e-10	-0.926803
44681519	chr15:44681519:A:G	2.06405e-09	-2.08401e-10	-0.880253	8.90846e-05	-2.08401e-10	-0.829042	8.95676e-05	-2.08401e-10	-0.827065
44681893	chr15:44681893:G:A	1.74736e-09	-2.08401e-10	-1.04682	7.40387e-05	-2.08401e-10	-1.01404	7.44043e-05	-2.08401e-10	-1.01255
44681993	chr15:44681993:A:G	8.60985e-10	-1.7546	-2.85769e-10	3.66283e-05	-1.71781	-2.85769e-10	3.67778e-05	-1.71716	-2.85769e-10
44682317	chr15:44682317:C:T	1.4934e-09	-2.08401e-10	-1.20387	6.06104e-05	-2.08401e-10	-1.21416	6.08003e-05	-2.08401e-10	-1.21446
44682790	chr15:44682790:C:T	3.24891e-10	-1.86361	-0.865582	1.36543e-05	-1.86958	-0.834996	1.36978e-05	-1.86958	-0.835242
44684554	chr15:44684554:T:A	1.43453e-09	-2.08401e-10	-1.24409	5.8584e-05	-2.08401e-10	-1.24817	5.87898e-05	-2.08401e-10	-1.24809
44684569	chr15:44684569:A:C	3.37521e-09	-2.08401e-10	-0.388468	0.000142689	-2.08401e-10	-0.357959	0.000143283	-2.08401e-10	-0.357239
44685121	chr15:44685121:C:T	1.67324e-09	-2.08401e-10	-1.09016	7.0602e-05	-2.08401e-10	-1.06157	7.09398e-05	-2.08401e-10	-1.06023
44685202	chr15:44685202:T:C	2.62814e-09	-2.08401e-10	-0.63865	0.000111243	-2.08401e-10	-0.60691	0.000111586	-2.08401e-10	-0.607268
44685375	chr15:44685375:A:G	4.90838e-09	-2.08401e-10	-0.0139807	0.000215256	-2.08401e-10	0.0532006	0.000215788	-2.08401e-10	0.0522378
44685380	chr15:44685380:G:A	2.67316e-09	-2.08401e-10	-0.621663	0.00011321	-2.08401e-10	-0.589388	0.000113557	-2.08401e-10	-0.58975
44685761	chr15:44685761:G:C	3.11953e-09	-2.08401e-10	-0.467242	0.000131663	-2.08401e-10	-0.438383	0.000132205	-2.08401e-10	-0.437703
44686200	chr15:44686200:A:C	1.47496e-09	-2.08401e-10	-1.2163	6.08377e-05	-2.08401e-10	-1.21042	6.10918e-05	-2.08401e-10	-1.20968
44686457	chr15:44686457:G:A	3.12088e-09	-2.08401e-10	-0.466812	0.00013172	-2.08401e-10	-0.437947	0.000132263	-2.08401e-10	-0.437267
44686886	chr15:44686886:C:G	5.70756e-09	-2.08401e-10	0.136867	0.000235169	-2.08401e-10	0.141676	0.000235996	-2.08401e-10	0.141757
44687437	chr15:44687437:C:T	1.42158e-09	-2.08401e-10	-1.25316	5.87571e-05	-2.08401e-10	-1.24522	5.89821e-05	-2.08401e-10	-1.24482
44688017	chr15:44688017:G:A	1.66112e-09	-2.08401e-10	-1.09743	6.96924e-05	-2.08401e-10	-1.07454	7.00333e-05	-2.08401e-10	-1.07309
44688114	chr15:44688114:C:T	3.27188e-10	-1.72299	-0.999153	1.33976e-05	-1.74148	-0.982071	1.34314e-05	-1.74203	-0.982431
44688285	chr15:44688285:A:T	1.748e-09	-2.08401e-10	-1.04645	7.44421e-05	-2.08401e-10	-1.00861	7.48106e-05	-2.08401e-10	-1.0071
44688516	chr15:44688516:C:T	1.66948e-09	-2.08401e-10	-1.09242	6.82731e-05	-2.08401e-10	-1.09511	6.85249e-05	-2.08401e-10	-1.09486
44688946	chr15:44688946:G:T	1.43445e-09	-2.08401e-10	-1.24415	5.95094e-05	-2.08401e-10	-1.2325	5.97463e-05	-2.08401e-10	-1.23195
44689439	chr15:44689439:C:T	2.47057e-10	-1.83812	-1.16494	1.09229e-05	-1.76271	-1.16506	1.09514e-05	-1.76249	-1.1661
44689599	chr15:44689599:A:T	1.50028e-09	-2.08401e-10	-1.19928	6.14367e-05	-2.08401e-10	-1.20062	6.1656e-05	-2.08401e-10	-1.20049
44689601	chr15:44689601:TAA:T	1.51842e-09	-2.08401e-10	-1.18726	6.21713e-05	-2.08401e-10	-1.18874	6.23941e-05	-2.08401e-10	-1.18859
44689660	chr15:44689660:A:G	1.50988e-09	-2.08401e-10	-1.1929	6.19841e-05	-2.08401e-10	-1.19175	6.22039e-05	-2.08401e-10	-1.19164
44689898	chr15:44689898:T:C	2.80895e-09	-2.08401e-10	-0.572115	0.000119217	-2.08401e-10	-0.537687	0.000119577	-2.08401e-10	-0.538102
44689965	chr15:44689965:G:A	1.42457e-09	-2.08401e-10	-1.25105	5.89408e-05	-2.08401e-10	-1.2421	5.9169e-05	-2.08401e-10	-1.24166
44689988	chr15:44689988:G:A	2.35319e-09	-2.08401e-10	-0.749155	9.93579e-05	-2.08401e-10	-0.719901	9.96667e-05	-2.08401e-10	-0.720228
44690150	chr15:44690150:T:C	1.18653e-09	-1.43389	-2.85769e-10	6.29027e-05	-1.17704	-2.85769e-10	6.30283e-05	-1.17848	-2.85769e-10
44690177	chr15:44690177:G:T	4.95909e-10	-1.86922	-0.437066	2.15702e-05	-1.86076	-0.38656	2.16313e-05	-1.86074	-0.387178
44690304	chr15:44690304:G:A	1.74247e-09	-2.08401e-10	-1.04962	7.38209e-05	-2.08401e-10	-1.01699	7.41848e-05	-2.08401e-10	-1.0155
44690341	chr15:44690341:T:A	1.15838e-09	-1.4579	-2.85769e-10	0.000146701	-0.330231	-2.85769e-10	0.000146311	-0.336327	-2.85769e-10
44690342	chr15:44690342:T:A	2.34205e-10	-1.82225	-1.23423	9.16613e-06	-1.86845	-1.23466	9.19257e-06	-1.86851	-1.23515
44690512	chr15:44690512:T:G	5.49363e-10	-1.86967	-0.334246	2.40161e-05	-1.85911	-0.280796	2.40832e-05	-1.85908	-0.281458
44690522	chr15:44690522:T:G	3.39371e-10	-1.6407	-1.04489	1.24219e-05	-1.75318	-1.04599	1.24427e-05	-1.75339	-1.04754
44691481	chr15:44691481:A:C	2.75762e-09	-2.08401e-10	-0.590556	0.000116994	-2.08401e-10	-0.556506	0.000117348	-2.08401e-10	-0.556916
44692397	chr15:44692397:C:G	2.40799e-10	-1.85801	-1.17071	1.04267e-05	-1.80348	-1.17078	1.04538e-05	-1.80331	-1.17178
44692712	chr15:44692712:A:G	2.80812e-09	-2.08401e-10	-0.572409	0.000119181	-2.08401e-10	-0.537988	0.000119541	-2.08401e-10	-0.538403
44693691	chr15:44693691:T:C	9.76295e-10	-1.62892	-2.85769e-10	4.30622e-05	-1.55598	-2.85769e-10	4.31866e-05	-1.55653	-2.85769e-10
44694982	chr15:44694982:G:A	2.45359e-09	-2.08401e-10	-0.707373	0.000103615	-2.08401e-10	-0.677945	0.000104033	-2.08401e-10	-0.677353
44695113	chr15:44695113:G:A	1.50965e-09	-2.08401e-10	-1.19305	6.18161e-05	-2.08401e-10	-1.19447	6.20369e-05	-2.08401e-10	-1.19433
44695181	chr15:44695181:C:T	1.91697e-09	-2.08401e-10	-0.954181	7.95191e-05	-2.08401e-10	-0.942632	7.97687e-05	-2.08401e-10	-0.942928
44695378	chr15:44695378:T:G	2.58881e-09	-2.08401e-10	-0.653729	0.000109544	-2.08401e-10	-0.622304	0.000109881	-2.08401e-10	-0.622658
44696190	chr15:44696190:A:G	1.42795e-09	-2.08401e-10	-1.24869	5.87584e-05	-2.08401e-10	-1.24519	5.89572e-05	-2.08401e-10	-1.24525
44696305	chr15:44696305:G:T	1.43461e-09	-2.08401e-10	-1.24403	5.85187e-05	-2.08401e-10	-1.24928	5.8723e-05	-2.08401e-10	-1.24923
44696412	chr15:44696412:T:G	2.40356e-10	-1.8512	-1.17936	1.03009e-05	-1.80009	-1.18631	1.03321e-05	-1.80042	-1.18638
44696418	chr15:44696418:T:C	3.36861e-09	-2.08401e-10	-0.390424	0.000137708	-2.08401e-10	-0.393492	0.000138169	-2.08401e-10	-0.393581
44696498	chr15:44696498:C:T	2.44413e-10	-1.85687	-1.15695	1.06057e-05	-1.79982	-1.15741	1.06325e-05	-1.79966	-1.15849
44697098	chr15:44697098:TCTC:T	1.09867e-09	-1.51082	-2.85769e-10	4.98296e-05	-1.41002	-2.85769e-10	4.99752e-05	-1.41053	-2.85769e-10
44697902	chr15:44697902:T:A	2.73005e-09	-2.08401e-10	-0.600606	0.000111512	-2.08401e-10	-0.604495	0.000111888	-2.08401e-10	-0.604565
44698906	chr15:44698906:A:G	1.42354e-09	-2.08401e-10	-1.25178	5.85428e-05	-2.08401e-10	-1.24887	5.87638e-05	-2.08401e-10	-1.24853
44699008	chr15:44699008:C:T	1.4345e-09	-2.08401e-10	-1.24411	5.85151e-05	-2.08401e-10	-1.24934	5.87194e-05	-2.08401e-10	-1.24929
44699310	chr15:44699310:T:C	1.47023e-09	-2.08401e-10	-1.21951	6.00474e-05	-2.08401e-10	-1.22349	6.02602e-05	-2.08401e-10	-1.22339
44699626	chr15:44699626:C:G	8.00096e-10	-1.82795	-2.85769e-10	3.32482e-05	-1.81463	-2.85769e-10	3.33446e-05	-1.81516	-2.85769e-10
44699874	chr15:44699874:C:T	1.78158e-09	-2.08401e-10	-1.02742	7.55957e-05	-2.08401e-10	-0.99323	7.59737e-05	-2.08401e-10	-0.991671
44699998	chr15:44699998:A:G	1.4161e-09	-2.08401e-10	-1.25702	5.79587e-05	-2.08401e-10	-1.2589	5.81574e-05	-2.08401e-10	-1.25891
44700198	chr15:44700198:G:A	1.42462e-09	-2.08401e-10	-1.25102	5.89414e-05	-2.08401e-10	-1.24208	5.91697e-05	-2.08401e-10	-1.24165
44700277	chr15:44700277:C:T	4.56963e-08	-1.11914	3.33623	0.0112333	0.345301	3.6627	0.011066	0.338528	3.65104
44700464	chr15:44700464:G:A	1.42561e-09	-2.08401e-10	-1.25032	5.82601e-05	-2.08401e-10	-1.25371	5.84636e-05	-2.08401e-10	-1.25366
44700615	chr15:44700615:T:C	4.51512e-10	-1.78596	-0.614122	1.82224e-05	-1.84386	-0.572122	1.82771e-05	-1.84389	-0.572521
44701631	chr15:44701631:G:A	2.59488e-08	1.6512	-2.85769e-10	0.000871614	1.45172	-2.85769e-10	0.000870416	1.44691	-2.85769e-10
44701668	chr15:44701668:C:T	1.41376e-09	-2.08401e-10	-1.25868	5.80373e-05	-2.08401e-10	-1.25754	5.8244e-05	-2.08401e-10	-1.25742
44702866	chr15:44702866:C:T	1.41436e-09	-2.08401e-10	-1.25825	5.80531e-05	-2.08401e-10	-1.25727	5.82608e-05	-2.08401e-10	-1.25713
44703934	chr15:44703934:T:C	7.68739e-10	-1.86793	-2.85769e-10	3.14501e-05	-1.87023	-2.85769e-10	3.1558e-05	-1.87023	-2.85769e-10
44704432	chr15:44704432:A:T	1.54747e-09	-2.08401e-10	-1.16831	6.3547e-05	-2.08401e-10	-1.16685	6.37735e-05	-2.08401e-10	-1.16672
44704489	chr15:44704489:C:A	1.62345e-09	-2.08401e-10	-1.12037	6.64229e-05	-2.08401e-10	-1.12259	6.66666e-05	-2.08401e-10	-1.12236
44705431	chr15:44705431:T:C	2.46922e-09	-2.08401e-10	-0.701024	0.000104394	-2.08401e-10	-0.670458	0.000104717	-2.08401e-10	-0.670801
44705554	chr15:44705554:T:C	8.62462e-10	-1.75289	-2.85769e-10	3.4852e-05	-1.76752	-2.85769e-10	3.49557e-05	-1.76798	-2.85769e-10
44705734	chr15:44705734:T:C	1.41353e-09	-2.08401e-10	-1.25883	5.80055e-05	-2.08401e-10	-1.25809	5.82034e-05	-2.08401e-10	-1.25811
44705886	chr15:44705886:C:T	1.44309e-09	-2.08401e-10	-1.23814	5.99755e-05	-2.08401e-10	-1.22469	6.02204e-05	-2.08401e-10	-1.22405
44706056	chr15:44706056:T:C	1.64798e-09	-2.08401e-10	-1.10537	6.91301e-05	-2.08401e-10	-1.08264	6.9466e-05	-2.08401e-10	-1.08122
44706765	chr15:44706765:A:G	9.3083e-10	-1.6766	-2.85769e-10	4.43038e-05	-1.52756	-2.85769e-10	4.44223e-05	-1.52832	-2.85769e-10
44706793	chr15:44706793:A:G	1.30658e-09	-1.33751	-2.85769e-10	4.7638e-05	-1.455	-2.85769e-10	4.77769e-05	-1.45552	-2.85769e-10
44707680	chr15:44707680:G:T	1.41679e-09	-2.08401e-10	-1.25653	5.81068e-05	-2.08401e-10	-1.25635	5.83078e-05	-2.08401e-10	-1.25632
44708724	chr15:44708724:G:A	1.585e-09	-2.08401e-10	-1.14434	6.70009e-05	-2.08401e-10	-1.11392	6.7309e-05	-2.08401e-10	-1.11277
44708967	chr15:44708967:C:T	2.66963e-09	-2.08401e-10	-0.622986	0.000112626	-2.08401e-10	-0.594554	0.000113081	-2.08401e-10	-0.593957
44709018	chr15:44709018:C:T	2.57186e-09	-2.08401e-10	-0.660296	0.000108411	-2.08401e-10	-0.6327	0.000108847	-2.08401e-10	-0.63212
44709386	chr15:44709386:A:T	1.91688e-09	-2.08401e-10	-0.954228	7.94317e-05	-2.08401e-10	-0.943732	7.96949e-05	-2.08401e-10	-0.943854
44709434	chr15:44709434:C:T	1.52765e-09	-2.08401e-10	-1.1812	6.3341e-05	-2.08401e-10	-1.1701	6.35427e-05	-2.08401e-10	-1.17035
44709555	chr15:44709555:T:C	2.49401e-09	-2.08401e-10	-0.691032	0.000105355	-2.08401e-10	-0.661298	0.000105778	-2.08401e-10	-0.660712
44709617	chr15:44709617:G:T	2.18408e-09	-2.08401e-10	-0.82373	9.24566e-05	-2.08401e-10	-0.79189	9.27485e-05	-2.08401e-10	-0.792167
44709702	chr15:44709702:A:G	8.27877e-09	0.982844	-0.474075	2.34857e-05	-1.69408	-0.468155	2.35837e-05	-1.69408	-0.467423
44710051	chr15:44710051:A:G	3.51842e-10	-1.49997	-1.14953	1.30057e-05	-1.62365	-1.12959	1.30272e-05	-1.62464	-1.13038
44710503	chr15:44710503:T:C	1.4295e-09	-2.08401e-10	-1.2476	5.89164e-05	-2.08401e-10	-1.24251	5.91136e-05	-2.08401e-10	-1.2426
44710756	chr15:44710756:T:C	3.73827e-09	0.323207	-0.609509	0.000101475	-0.089515	-0.609307	0.00010202	-0.0887752	-0.60811
44711390	chr15:44711390:C:T	1.42845e-09	-2.08401e-10	-1.24833	5.85895e-05	-2.08401e-10	-1.24807	5.87869e-05	-2.08401e-10	-1.24814
44711805	chr15:44711805:C:G	1.41804e-09	-2.08401e-10	-1.25565	5.81691e-05	-2.08401e-10	-1.25527	5.83674e-05	-2.08401e-10	-1.2553
44712948	chr15:44712948:G:A	2.53632e-10	-1.86212	-1.11467	1.03356e-05	-1.86692	-1.11612	1.0371e-05	-1.86697	-1.11608
44713061	chr15:44713061:G:A	8.30288e-10	-1.85898	0.0680698	3.80794e-05	-1.80679	0.127838	3.81011e-05	-1.80704	0.125224
44713183	chr15:44713183:T:C	6.57511e-10	-1.3247	-0.69952	3.28161e-05	-1.08065	-0.747064	3.29571e-05	-1.08221	-0.744637
44713212	chr15:44713212:T:C	2.12175e-09	-2.08401e-10	-0.852684	8.88595e-05	-2.08401e-10	-0.831572	8.91737e-05	-2.08401e-10	-0.831473
44714127	chr15:44714127:C:G	2.0491e-09	-2.08401e-10	-0.887527	8.28814e-05	-2.08401e-10	-0.901218	8.32016e-05	-2.08401e-10	-0.900793
44714293	chr15:44714293:G:T	8.06603e-10	-1.81985	-2.85769e-10	3.42484e-05	-1.78499	-2.85769e-10	3.43802e-05	-1.78458	-2.85769e-10
44714453	chr15:44714453:GTAAGAACA:G	1.64711e-09	-2.08401e-10	-1.1059	6.87188e-05	-2.08401e-10	-1.08861	6.89303e-05	-2.08401e-10	-1.08896
44714475	chr15:44714475:T:C	5.2962e-10	-1.7627	-0.477817	2.63696e-05	-1.63343	-0.412984	2.6419e-05	-1.63317	-0.414804
44716216	chr15:44716216:G:A	1.44895e-09	-2.08401e-10	-1.23409	5.92605e-05	-2.08401e-10	-1.23669	5.94747e-05	-2.08401e-10	-1.23651
44716236	chr15:44716236:T:C	1.94192e-09	-2.08401e-10	-0.941246	8.20844e-05	-2.08401e-10	-0.910881	8.23274e-05	-2.08401e-10	-0.911355
44716496	chr15:44716496:G:A	1.42451e-09	-1.52275	0.271653	5.94409e-05	-1.4486	0.214955	5.98211e-05	-1.44808	0.217384
44716592	chr15:44716592:C:T	1.05985e-09	-1.5468	-2.85769e-10	3.98992e-05	-1.63227	-2.85769e-10	4.00568e-05	-1.63176	-2.85769e-10
44717248	chr15:44717248:C:A	2.19072e-09	-2.08401e-10	-0.820697	9.10211e-05	-2.08401e-10	-0.807537	9.12992e-05	-2.08401e-10	-0.807917
44717324	chr15:44717324:G:GAA	4.47696e-10	-1.76514	-0.643429	2.19511e-05	-1.63835	-0.591463	2.2e-05	-1.6381	-0.592921
44717567	chr15:44717567:T:A	1.49388e-09	-2.08401e-10	-1.20355	6.10165e-05	-2.08401e-10	-1.20749	6.12428e-05	-2.08401e-10	-1.20721
44717588	chr15:44717588:C:T	1.73493e-09	-1.05396	-2.85769e-10	6.14265e-05	-1.20079	-2.85769e-10	6.16845e-05	-1.20003	-2.85769e-10
44717824	chr15:44717824:A:G	2.48087e-10	-1.86155	-1.13735	1.04351e-05	-1.85333	-1.12012	1.04644e-05	-1.85321	-1.12087
44718428	chr15:44718428:C:CT	1.68381e-09	-2.08401e-10	-1.08387	7.03243e-05	-2.08401e-10	-1.06551	7.05393e-05	-2.08401e-10	-1.06589
44718486	chr15:44718486:A:G	2.77578e-10	-1.8579	-1.02868	1.12414e-05	-1.86881	-1.03022	1.12802e-05	-1.86884	-1.03017
44718591	chr15:44718591:A:G	1.41348e-09	-2.08401e-10	-1.25887	5.79585e-05	-2.08401e-10	-1.2589	5.81577e-05	-2.08401e-10	-1.2589
44718742	chr15:44718742:C:A	2.27569e-10	-1.86535	-1.21988	9.29203e-06	-1.86827	-1.2212	9.32506e-06	-1.86829	-1.22107
44718789	chr15:44718789:G:C	1.70363e-09	-2.08401e-10	-1.07217	7.11971e-05	-2.08401e-10	-1.05318	7.14141e-05	-2.08401e-10	-1.05356
44718809	chr15:44718809:G:A	1.48088e-09	-2.08401e-10	-1.21229	6.05057e-05	-2.08401e-10	-1.21589	6.07287e-05	-2.08401e-10	-1.21564
44718817	chr15:44718817:C:A	2.49381e-10	-1.87013	-1.12356	1.03993e-05	-1.85061	-1.12628	1.04341e-05	-1.85074	-1.12624
44719044	chr15:44719044:C:T	1.74679e-09	-2.08401e-10	-1.04714	7.26528e-05	-2.08401e-10	-1.03294	7.28799e-05	-2.08401e-10	-1.03325
44719183	chr15:44719183:A:T	2.17911e-10	-1.8697	-1.2589	8.96921e-06	-1.86659	-1.25824	9.00008e-06	-1.86654	-1.25829
44719681	chr15:44719681:C:T	1.77382e-09	-2.08401e-10	-1.03179	7.38194e-05	-2.08401e-10	-1.01701	7.40491e-05	-2.08401e-10	-1.01733
44720000	chr15:44720000:G:A	1.4798e-09	-2.08401e-10	-1.21302	6.04614e-05	-2.08401e-10	-1.21662	6.0684e-05	-2.08401e-10	-1.21638
44720296	chr15:44720296:A:G	3.14637e-10	-1.61227	-1.14899	1.37441e-05	-1.54808	-1.14994	1.3801e-05	-1.5476	-1.14972
44720642	chr15:44720642:T:G	1.43447e-09	-1.24413	-2.85769e-10	5.50402e-05	-1.31057	-2.85769e-10	5.51982e-05	-1.31113	-2.85769e-10
44721200	chr15:44721200:C:G	4.05064e-10	-1.75266	-0.755978	1.99637e-05	-1.61953	-0.705182	2.00091e-05	-1.61927	-0.706603
44721311	chr15:44721311:C:T	1.66399e-08	-2.08401e-10	1.20688	0.000673547	-2.08401e-10	1.19393	0.000676512	-2.08401e-10	1.19489
44721566	chr15:44721566:A:G	2.78485e-10	-1.87023	-1.01309	1.19272e-05	-1.84694	-0.992867	1.19632e-05	-1.84706	-0.993172
44722057	chr15:44722057:C:T	1.90871e-09	-2.08401e-10	-0.958496	7.86209e-05	-2.08401e-10	-0.953992	7.88648e-05	-2.08401e-10	-0.954324
44722149	chr15:44722149:TA:T	3.26373e-10	-1.67758	-1.04706	1.61313e-05	-1.51013	-1.02774	1.61815e-05	-1.51004	-1.02815
44722224	chr15:44722224:G:C	3.16588e-10	-1.61776	-1.13732	1.38337e-05	-1.55328	-1.13824	1.3891e-05	-1.55281	-1.13801
44722463	chr15:44722463:A:T	2.37618e-09	-0.388983	-0.35045	3.74481e-05	-1.44913	-0.246539	3.73685e-05	-1.44957	-0.251659
44722667	chr15:44722667:T:C	2.22799e-10	-1.86694	-1.23947	9.1629e-06	-1.86953	-1.23394	9.19225e-06	-1.86955	-1.23415
44723001	chr15:44723001:G:A	1.81824e-09	-2.08401e-10	-1.00705	7.64713e-05	-2.08401e-10	-0.981714	7.67869e-05	-2.08401e-10	-0.981025
44723004	chr15:44723004:A:G	1.41449e-09	-2.08401e-10	-1.25815	5.80215e-05	-2.08401e-10	-1.25782	5.82198e-05	-2.08401e-10	-1.25783
44723056	chr15:44723056:C:T	3.12479e-10	-1.51099	-1.25716	1.39114e-05	-1.42931	-1.25661	1.39685e-05	-1.42862	-1.25664
44723275	chr15:44723275:G:A	1.0512e-09	-1.555	-2.85769e-10	4.04981e-05	-1.61737	-2.85769e-10	4.06095e-05	-1.61806	-2.85769e-10
44723342	chr15:44723342:A:G	9.32299e-10	-1.67503	-2.85769e-10	3.78259e-05	-1.68563	-2.85769e-10	3.79345e-05	-1.6862	-2.85769e-10
44723773	chr15:44723773:C:T	3.28355e-10	-1.59903	-1.11956	1.43773e-05	-1.53243	-1.12054	1.44373e-05	-1.53195	-1.1203
44723923	chr15:44723923:G:A	1.42147e-09	-2.08401e-10	-1.25323	5.83143e-05	-2.08401e-10	-1.25278	5.85126e-05	-2.08401e-10	-1.25282
44723958	chr15:44723958:C:T	3.12103e-10	-1.60552	-1.16383	1.3658e-05	-1.53971	-1.1646	1.37143e-05	-1.53922	-1.16439
44724120	chr15:44724120:T:C	1.92698e-09	-2.08401e-10	-0.948969	7.99671e-05	-2.08401e-10	-0.937014	8.02179e-05	-2.08401e-10	-0.937313
44724147	chr15:44724147:A:G	2.96244e-10	-1.56333	-1.25816	1.4854e-05	-1.36212	-1.25824	1.4905e-05	-1.36213	-1.25824
44724378	chr15:44724378:A:G	1.83876e-09	-2.08401e-10	-0.995835	7.57774e-05	-2.08401e-10	-0.990829	7.60086e-05	-2.08401e-10	-0.991213
44724394	chr15:44724394:C:T	2.22972e-10	-1.84955	-1.25608	9.75764e-06	-1.78527	-1.25531	9.78809e-06	-1.78554	-1.25535
44724407	chr15:44724407:A:G	2.24125e-10	-1.84324	-1.25724	9.87088e-06	-1.7724	-1.25664	9.90155e-06	-1.7727	-1.25667
44724554	chr15:44724554:T:C	2.32915e-10	-1.80558	-1.25643	1.04634e-05	-1.71495	-1.25579	1.04955e-05	-1.71529	-1.25582
44724565	chr15:44724565:G:C	1.44768e-09	-2.08401e-10	-1.23496	5.92085e-05	-2.08401e-10	-1.23756	5.94224e-05	-2.08401e-10	-1.23739
44724597	chr15:44724597:T:C	3.48375e-10	-1.84593	-0.813475	1.5632e-05	-1.76845	-0.800858	1.56684e-05	-1.76879	-0.801624
44724876	chr15:44724876:T:C	2.24884e-10	-1.84459	-1.25251	9.89871e-06	-1.77487	-1.25136	9.92927e-06	-1.77516	-1.25141
44725374	chr15:44725374:G:C	1.42578e-09	-2.08401e-10	-1.2502	5.87256e-05	-2.08401e-10	-1.24575	5.89237e-05	-2.08401e-10	-1.24582
44725528	chr15:44725528:C:T	3.94909e-10	-1.52604	-1.00799	1.585e-05	-1.54808	-1.00738	1.58914e-05	-1.54889	-1.00739
44725573	chr15:44725573:T:C	2.22304e-10	-1.85102	-1.25762	9.70392e-06	-1.788	-1.2581	9.73477e-06	-1.78828	-1.25808
44725645	chr15:44725645:T:C	3.49521e-10	-1.40889	-1.24722	1.56262e-05	-1.32017	-1.24951	1.56907e-05	-1.3195	-1.24949
44725807	chr15:44725807:G:A	3.62718e-10	-1.46784	-1.15122	1.90792e-05	-1.23755	-1.13248	1.91392e-05	-1.23736	-1.13295
44725901	chr15:44725901:G:A	3.46246e-10	-1.42265	-1.24288	1.54524e-05	-1.33536	-1.24551	1.55161e-05	-1.33469	-1.24549
44725902	chr15:44725902:C:T	1.61005e-09	-2.08401e-10	-1.12866	6.63845e-05	-2.08401e-10	-1.12317	6.65921e-05	-2.08401e-10	-1.12347
44725934	chr15:44725934:A:G	1.8864e-09	-2.08401e-10	-0.970258	7.96403e-05	-2.08401e-10	-0.941109	7.98777e-05	-2.08401e-10	-0.941563
44726291	chr15:44726291:A:C	1.79598e-09	-2.08401e-10	-1.01937	7.56307e-05	-2.08401e-10	-0.992767	7.5859e-05	-2.08401e-10	-0.993183
44726414	chr15:44726414:G:A	1.46197e-09	-2.08401e-10	-1.22514	5.97677e-05	-2.08401e-10	-1.22816	5.99857e-05	-2.08401e-10	-1.22795
44726548	chr15:44726548:A:G	1.82845e-09	-2.08401e-10	-1.00146	7.53432e-05	-2.08401e-10	-0.996575	7.55733e-05	-2.08401e-10	-0.996956
44726686	chr15:44726686:C:T	3.38584e-10	-1.46678	-1.22113	1.52604e-05	-1.377	-1.21636	1.53213e-05	-1.37633	-1.21648
44726700	chr15:44726700:G:A	2.55223e-10	-1.86831	-1.10223	1.10197e-05	-1.83347	-1.08547	1.10539e-05	-1.83361	-1.08567
44726707	chr15:44726707:C:T	2.38872e-09	-2.08401e-10	-0.734168	0.000101328	-2.08401e-10	-0.700263	0.000101886	-2.08401e-10	-0.698207
44727061	chr15:44727061:T:C	3.1363e-09	-0.461882	-2.85769e-10	0.000111804	-0.601881	-2.85769e-10	0.000111951	-0.604	-2.85769e-10
44727073	chr15:44727073:G:A	3.42606e-10	-1.42718	-1.24892	1.54958e-05	-1.33196	-1.2461	1.5559e-05	-1.33125	-1.24617
44727092	chr15:44727092:T:C	3.74173e-10	-1.47992	-1.10805	1.98212e-05	-1.24867	-1.0832	1.98808e-05	-1.24848	-1.08383
44727119	chr15:44727119:CT:C	3.34457e-10	-1.44766	-1.25252	1.50851e-05	-1.35469	-1.25024	1.51466e-05	-1.35399	-1.25029
44727258	chr15:44727258:G:A	3.46691e-10	-1.41597	-1.24828	1.56988e-05	-1.31967	-1.24538	1.57629e-05	-1.31895	-1.24545
44727266	chr15:44727266:A:G	3.49054e-10	-1.58616	-1.07129	1.78698e-05	-1.38717	-1.04835	1.79256e-05	-1.38711	-1.04872
44727653	chr15:44727653:T:C	1.8249e-09	-2.08401e-10	-1.0034	7.52138e-05	-2.08401e-10	-0.998295	7.54429e-05	-2.08401e-10	-0.998683
44727667	chr15:44727667:G:A	2.19158e-10	-1.86831	-1.25458	8.97954e-06	-1.86978	-1.2539	9.0098e-06	-1.86979	-1.25396
44727945	chr15:44727945:A:G	1.45358e-09	-2.08401e-10	-1.2309	5.94385e-05	-2.08401e-10	-1.23369	5.9654e-05	-2.08401e-10	-1.2335
44728021	chr15:44728021:T:C	3.15815e-08	1.84765	-2.85769e-10	0.00117396	1.74951	-2.85769e-10	0.00117328	1.7455	-2.85769e-10
44728540	chr15:44728540:G:T	2.11472e-09	-0.856005	-2.85769e-10	6.82119e-05	-1.09601	-2.85769e-10	6.85124e-05	-1.09504	-2.85769e-10
44728926	chr15:44728926:G:A	1.42588e-09	-2.08401e-10	-1.25014	5.8591e-05	-2.08401e-10	-1.24805	5.87892e-05	-2.08401e-10	-1.2481
44729029	chr15:44729029:G:T	3.55757e-10	-1.67459	-0.963845	1.80535e-05	-1.50825	-0.917038	1.80981e-05	-1.50789	-0.918359
44729507	chr15:44729507:C:T	7.68368e-10	-1.86841	-2.85769e-10	3.15674e-05	-1.86651	-2.85769e-10	3.1677e-05	-1.86647	-2.85769e-10
44729547	chr15:44729547:A:G	1.43085e-09	-2.08401e-10	-1.24665	5.87075e-05	-2.08401e-10	-1.24606	5.89061e-05	-2.08401e-10	-1.24611
44729568	chr15:44729568:C:T	4.90779e-10	-1.10587	-1.21082	2.28206e-05	-0.986166	-1.2048	2.29164e-05	-0.985142	-1.20506
44729684	chr15:44729684:T:C	1.55904e-09	-2.08401e-10	-1.16085	6.35587e-05	-2.08401e-10	-1.16667	6.37852e-05	-2.08401e-10	-1.16654
44730119	chr15:44730119:A:G	2.53437e-10	-1.85696	-1.12061	1.0947e-05	-1.80065	-1.12492	1.0984e-05	-1.8009	-1.12472
44730239	chr15:44730239:G:A	1.49502e-09	-2.08401e-10	-1.20279	6.17682e-05	-2.08401e-10	-1.19524	6.19703e-05	-2.08401e-10	-1.1954
44730319	chr15:44730319:G:A	1.47741e-09	-2.08401e-10	-1.21464	6.03117e-05	-2.08401e-10	-1.2191	6.05248e-05	-2.08401e-10	-1.21901
44730388	chr15:44730388:C:T	1.4389e-09	-2.08401e-10	-1.24104	5.88731e-05	-2.08401e-10	-1.24325	5.90842e-05	-2.08401e-10	-1.2431
44730599	chr15:44730599:G:A	2.18365e-10	-1.8696	-1.25691	8.94464e-06	-1.87024	-1.25733	8.97565e-06	-1.87025	-1.2573
44730717	chr15:44730717:A:G	2.85177e-10	-1.86669	-0.99288	1.21128e-05	-1.86223	-0.962143	1.21484e-05	-1.86228	-0.96259
44730852	chr15:44730852:A:G	1.4777e-09	-2.08401e-10	-1.21444	6.03231e-05	-2.08401e-10	-1.21891	6.05362e-05	-2.08401e-10	-1.21882
44730930	chr15:44730930:G:T	1.76823e-09	-2.08401e-10	-1.03495	7.39732e-05	-2.08401e-10	-1.01493	7.42164e-05	-2.08401e-10	-1.01507
44731814	chr15:44731814:TC:T	3.42053e-10	-1.43697	-1.24075	1.52442e-05	-1.35086	-1.24357	1.53069e-05	-1.3502	-1.24355
44732210	chr15:44732210:T:C	1.92948e-09	-2.08401e-10	-0.947675	8.10151e-05	-2.08401e-10	-0.923993	8.13526e-05	-2.08401e-10	-0.923266
44732481	chr15:44732481:G:A	2.49847e-10	-1.8629	-1.12893	1.09771e-05	-1.8149	-1.10792	1.10101e-05	-1.81503	-1.10822
44732497	chr15:44732497:A:G	9.16714e-10	-1.69188	-2.85769e-10	4.18987e-05	-1.58337	-2.85769e-10	4.20211e-05	-1.58389	-2.85769e-10
44732691	chr15:44732691:A:G	2.8392e-10	-1.73501	-1.12898	1.37174e-05	-1.59593	-1.10403	1.37595e-05	-1.5957	-1.10462
44732891	chr15:44732891:C:T	1.75199e-09	-2.08401e-10	-1.04417	7.31508e-05	-2.08401e-10	-1.02611	7.34459e-05	-2.08401e-10	-1.02551
44732991	chr15:44732991:T:C	2.69383e-10	-1.84012	-1.07643	1.30737e-05	-1.7323	-1.01573	1.3083e-05	-1.73202	-1.01873
44733118	chr15:44733118:G:A	1.68023e-09	-2.08401e-10	-1.08599	7.03615e-05	-2.08401e-10	-1.06498	7.06433e-05	-2.08401e-10	-1.06442
44733151	chr15:44733151:T:C	2.72899e-10	-1.86968	-1.0339	1.16524e-05	-1.85467	-1.00844	1.16876e-05	-1.85475	-1.00879
44733250	chr15:44733250:C:T	1.55891e-09	-2.08401e-10	-1.16094	6.35536e-05	-2.08401e-10	-1.16675	6.378e-05	-2.08401e-10	-1.16662
44733536	chr15:44733536:C:CA	2.66e-10	-1.86947	-1.05971	1.15136e-05	-1.83937	-1.03573	1.15483e-05	-1.83947	-1.03606
44733639	chr15:44733639:G:C	2.64646e-10	-1.86936	-1.06493	1.12595e-05	-1.85618	-1.04124	1.12938e-05	-1.85625	-1.04156
44733645	chr15:44733645:G:C	1.50286e-09	-2.08401e-10	-1.19756	6.12156e-05	-2.08401e-10	-1.20423	6.14352e-05	-2.08401e-10	-1.20408
44733717	chr15:44733717:A:T	2.52563e-10	-1.86777	-1.11325	1.10007e-05	-1.83474	-1.08593	1.10322e-05	-1.83463	-1.0866
44733737	chr15:44733737:C:T	2.5091e-10	-1.86835	-1.11923	1.0904e-05	-1.83706	-1.09244	1.09354e-05	-1.83695	-1.0931
44734135	chr15:44734135:T:C	1.41817e-09	-2.08401e-10	-1.25556	5.82307e-05	-2.08401e-10	-1.25422	5.84287e-05	-2.08401e-10	-1.25425
44734202	chr15:44734202:G:A	3.33635e-10	-1.47162	-1.23101	1.50123e-05	-1.38286	-1.2269	1.50724e-05	-1.38219	-1.227
44734288	chr15:44734288:A:G	2.60086e-10	-1.87003	-1.08164	1.11071e-05	-1.8525	-1.05854	1.11413e-05	-1.85258	-1.05883
44734305	chr15:44734305:C:T	2.09145e-09	-2.08401e-10	-0.867067	8.79125e-05	-2.08401e-10	-0.842287	8.8286e-05	-2.08401e-10	-0.841478
44734323	chr15:44734323:C:T	1.53977e-09	-2.08401e-10	-1.17329	6.41373e-05	-2.08401e-10	-1.1576	6.43421e-05	-2.08401e-10	-1.15785
44734421	chr15:44734421:C:A	1.56149e-09	-2.08401e-10	-1.15928	6.36556e-05	-2.08401e-10	-1.16514	6.38826e-05	-2.08401e-10	-1.16501
44734702	chr15:44734702:T:C	2.20472e-10	-1.86949	-1.24741	9.33899e-06	-1.83895	-1.24548	9.36969e-06	-1.83909	-1.24549
44734711	chr15:44734711:CTGG:C	2.66826e-10	-1.87007	-1.05602	1.14144e-05	-1.85196	-1.0318	1.14489e-05	-1.85203	-1.03213
44734844	chr15:44734844:CA:C	2.86009e-10	-1.6819	-1.17476	1.41223e-05	-1.51974	-1.15113	1.41658e-05	-1.5194	-1.15182
44735140	chr15:44735140:T:G	2.56209e-10	-1.87024	-1.09644	1.09678e-05	-1.84896	-1.07471	1.10013e-05	-1.84904	-1.07501
44735173	chr15:44735173:A:G	2.62457e-10	-1.8696	-1.073	1.13477e-05	-1.83984	-1.04978	1.13819e-05	-1.83994	-1.05009
44735654	chr15:44735654:A:ATTT	3.56788e-10	-1.39275	-1.24279	1.59724e-05	-1.30232	-1.24544	1.60386e-05	-1.30164	-1.24542
44735655	chr15:44735655:C:T	3.60847e-10	-1.38331	-1.24092	1.6165e-05	-1.29206	-1.24373	1.6232e-05	-1.29137	-1.24371
44735663	chr15:44735663:C:A	2.35041e-10	-1.81947	-1.23345	9.57821e-06	-1.82835	-1.23079	9.61075e-06	-1.82843	-1.23075
44735829	chr15:44735829:G:T	2.47472e-10	-1.85696	-1.14443	1.09765e-05	-1.79987	-1.12301	1.10076e-05	-1.79997	-1.12351
44736389	chr15:44736389:C:T	2.19601e-10	-1.86391	-1.25695	9.43787e-06	-1.81779	-1.25611	9.46859e-06	-1.81796	-1.25612
44736512	chr15:44736512:T:C	2.62439e-10	-1.86964	-1.07303	1.13416e-05	-1.84034	-1.04981	1.13759e-05	-1.84044	-1.05012
44736909	chr15:44736909:A:C	1.41817e-09	-2.08401e-10	-1.25556	5.82307e-05	-2.08401e-10	-1.25422	5.84287e-05	-2.08401e-10	-1.25425
44737449	chr15:44737449:A:T	7.74243e-10	-1.86079	-2.85769e-10	3.23643e-05	-1.84157	-2.85769e-10	3.24827e-05	-1.84135	-2.85769e-10
44737458	chr15:44737458:A:T	1.41834e-09	-2.08401e-10	-1.25544	5.82387e-05	-2.08401e-10	-1.25408	5.84367e-05	-2.08401e-10	-1.25411
44737594	chr15:44737594:G:A	1.448e-09	-2.08401e-10	-1.23474	5.96563e-05	-2.08401e-10	-1.23003	5.98556e-05	-2.08401e-10	-1.23012
44738365	chr15:44738365:T:C	5.00354e-10	-1.84766	-0.449708	2.29051e-05	-1.78306	-0.404208	2.29305e-05	-1.78335	-0.406242
44738442	chr15:44738442:C:T	1.59528e-09	-2.08401e-10	-1.13788	6.49941e-05	-2.08401e-10	-1.14433	6.52267e-05	-2.08401e-10	-1.14419
44738473	chr15:44738473:C:T	1.00614e-09	-1.5988	-2.85769e-10	4.35581e-05	-1.54453	-2.85769e-10	4.36802e-05	-1.54516	-2.85769e-10
44738736	chr15:44738736:T:C	1.56047e-09	-2.08401e-10	-1.15994	6.36153e-05	-2.08401e-10	-1.16578	6.38421e-05	-2.08401e-10	-1.16565
44739112	chr15:44739112:T:C	3.70981e-10	-1.41404	-1.18249	1.68284e-05	-1.3198	-1.17576	1.68954e-05	-1.31909	-1.17593
44739204	chr15:44739204:C:T	1.43703e-09	-2.08401e-10	-1.24235	5.88008e-05	-2.08401e-10	-1.24447	5.90113e-05	-2.08401e-10	-1.24433
44739205	chr15:44739205:G:A	2.37412e-10	-1.84399	-1.1989	1.06347e-05	-1.77234	-1.18216	1.06659e-05	-1.77245	-1.18256
44739213	chr15:44739213:T:C	1.42928e-09	-2.08401e-10	-1.24776	5.84632e-05	-2.08401e-10	-1.25023	5.86713e-05	-2.08401e-10	-1.25011
44739285	chr15:44739285:C:T	1.93353e-09	-2.08401e-10	-0.945579	7.9703e-05	-2.08401e-10	-0.940322	7.99428e-05	-2.08401e-10	-0.940748
44739299	chr15:44739299:G:A	3.37196e-10	-1.4332	-1.25881	1.50437e-05	-1.34877	-1.2589	1.51053e-05	-1.34811	-1.25891
44739421	chr15:44739421:C:T	2.47919e-10	-1.80814	-1.19144	1.14068e-05	-1.71069	-1.17373	1.14397e-05	-1.71082	-1.17415
44739533	chr15:44739533:G:A	1.42928e-09	-2.08401e-10	-1.24776	5.84632e-05	-2.08401e-10	-1.25023	5.86713e-05	-2.08401e-10	-1.25011
44739558	chr15:44739558:C:T	2.37486e-10	-1.84157	-1.201	1.06584e-05	-1.76773	-1.18454	1.06897e-05	-1.76784	-1.18494
44739559	chr15:44739559:G:A	1.41416e-09	-2.08401e-10	-1.25839	5.80767e-05	-2.08401e-10	-1.25687	5.82742e-05	-2.08401e-10	-1.2569
44739592	chr15:44739592:C:T	1.89111e-09	-2.08401e-10	-0.967763	7.91915e-05	-2.08401e-10	-0.94676	7.95192e-05	-2.08401e-10	-0.946061
44739619	chr15:44739619:G:A	1.53617e-09	-2.08401e-10	-1.17563	6.26557e-05	-2.08401e-10	-1.18097	6.28784e-05	-2.08401e-10	-1.18086
44739912	chr15:44739912:T:C	2.72289e-10	-1.86938	-1.03643	1.16017e-05	-1.85636	-1.01111	1.16368e-05	-1.85643	-1.01146
44739982	chr15:44739982:A:C	2.47149e-10	-1.87016	-1.13253	1.05999e-05	-1.84507	-1.11271	1.06325e-05	-1.84516	-1.11299
44740078	chr15:44740078:T:C	1.42951e-09	-2.08401e-10	-1.24759	5.84718e-05	-2.08401e-10	-1.25009	5.868e-05	-2.08401e-10	-1.24996
44740209	chr15:44740209:T:C	1.43024e-09	-2.08401e-10	-1.24708	5.8498e-05	-2.08401e-10	-1.24964	5.87064e-05	-2.08401e-10	-1.24951
44740431	chr15:44740431:C:G	2.21113e-09	-0.811424	-2.85769e-10	0.000101922	-0.694425	-2.85769e-10	0.000102325	-0.693904	-2.85769e-10
44740632	chr15:44740632:C:A	2.63218e-10	-1.86845	-1.07125	1.11531e-05	-1.85895	-1.04796	1.11872e-05	-1.85901	-1.04827
44740740	chr15:44740740:G:C	2.51931e-10	-1.77497	-1.20855	1.0213e-05	-1.7882	-1.20677	1.02482e-05	-1.78831	-1.20665
44740763	chr15:44740763:T:G	1.65763e-09	-2.08401e-10	-1.09953	6.73308e-05	-2.08401e-10	-1.10901	6.75817e-05	-2.08401e-10	-1.10872
44741260	chr15:44741260:G:A	1.41826e-09	-2.08401e-10	-1.2555	5.82349e-05	-2.08401e-10	-1.25414	5.84329e-05	-2.08401e-10	-1.25418
44741308	chr15:44741308:T:C	2.72882e-10	-1.65236	-1.25128	1.33815e-05	-1.4816	-1.24315	1.34287e-05	-1.48125	-1.24342
44741619	chr15:44741619:G:A	1.43131e-09	-2.08401e-10	-1.24633	5.85844e-05	-2.08401e-10	-1.24816	5.87929e-05	-2.08401e-10	-1.24804
44741622	chr15:44741622:T:C	1.43753e-09	-2.08401e-10	-1.242	5.88199e-05	-2.08401e-10	-1.24415	5.90306e-05	-2.08401e-10	-1.244
44741631	chr15:44741631:G:A	1.44886e-09	-2.08401e-10	-1.23415	5.92558e-05	-2.08401e-10	-1.23677	5.947e-05	-2.08401e-10	-1.23659
44741694	chr15:44741694:T:C	1.41845e-09	-2.08401e-10	-1.25536	5.82442e-05	-2.08401e-10	-1.25398	5.84422e-05	-2.08401e-10	-1.25402
44741932	chr15:44741932:A:G	2.4577e-09	-2.08401e-10	-0.705699	0.000101279	-2.08401e-10	-0.700745	0.000101586	-2.08401e-10	-0.701152
44742240	chr15:44742240:A:C	4.87749e-09	0.80446	-0.824755	0.000169459	0.602839	-0.788855	0.000169188	0.598848	-0.789898
44742327	chr15:44742327:AAG:A	2.56941e-10	-1.81567	-1.14817	1.17459e-05	-1.72804	-1.12709	1.17788e-05	-1.72817	-1.12758
44742345	chr15:44742345:AC:A	2.09708e-09	-2.08401e-10	-0.864378	9.04745e-05	-2.08401e-10	-0.813562	9.0963e-05	-2.08401e-10	-0.811606
44742886	chr15:44742886:T:C	3.65351e-10	-1.35977	-1.25205	1.64001e-05	-1.2676	-1.25375	1.64682e-05	-1.26689	-1.25373
44743290	chr15:44743290:C:T	1.95781e-09	-2.08401e-10	-0.933097	8.28011e-05	-2.08401e-10	-0.902188	8.30458e-05	-2.08401e-10	-0.902667
44744386	chr15:44744386:A:G	3.21819e-10	-1.62926	-1.10943	1.61589e-05	-1.45334	-1.08282	1.62086e-05	-1.45306	-1.08346
44744534	chr15:44744534:G:A	6.99758e-09	0.340639	-2.85769e-10	0.000259522	0.240211	-2.85769e-10	0.000259916	0.238299	-2.85769e-10
44744670	chr15:44744670:T:C	2.55822e-09	0.0193789	-0.684993	9.32471e-05	-0.139837	-0.643539	9.31461e-05	-0.143143	-0.644748
44744675	chr15:44744675:G:A	2.91636e-10	-1.75213	-1.08504	1.40321e-05	-1.62098	-1.0563	1.40737e-05	-1.62077	-1.05698
44744719	chr15:44744719:G:A	2.88255e-10	-1.75794	-1.0909	1.38255e-05	-1.62948	-1.06263	1.38666e-05	-1.62927	-1.06331
44744741	chr15:44744741:C:T	1.93565e-09	-2.08401e-10	-0.944484	8.12419e-05	-2.08401e-10	-0.921199	8.15802e-05	-2.08401e-10	-0.920472
44744775	chr15:44744775:T:C	1.41549e-09	-2.08401e-10	-1.25745	5.80964e-05	-2.08401e-10	-1.25653	5.82945e-05	-2.08401e-10	-1.25655
44745218	chr15:44745218:T:C	3.11611e-10	-1.52306	-1.24786	1.37662e-05	-1.44636	-1.25005	1.38218e-05	-1.44577	-1.25004
44745291	chr15:44745291:T:C	1.12178e-09	-1.49001	-2.85769e-10	5.37433e-05	-1.33441	-2.85769e-10	5.38726e-05	-1.33544	-2.85769e-10
44745522	chr15:44745522:G:T	2.5794e-10	-1.70489	-1.25506	1.12377e-05	-1.64641	-1.25294	1.12808e-05	-1.64592	-1.25304
44746008	chr15:44746008:G:A	2.64059e-10	-1.87019	-1.06632	1.13077e-05	-1.85037	-1.04278	1.13421e-05	-1.85045	-1.0431
44747265	chr15:44747265:G:C	3.12795e-10	-1.68081	-1.08632	1.55714e-05	-1.51872	-1.05447	1.56157e-05	-1.51839	-1.05539
44747273	chr15:44747273:C:CT	1.44872e-09	-2.08401e-10	-1.23425	5.92498e-05	-2.08401e-10	-1.23687	5.94639e-05	-2.08401e-10	-1.23669
44747627	chr15:44747627:C:G	1.57728e-09	-2.08401e-10	-1.14922	6.42862e-05	-2.08401e-10	-1.15528	6.45157e-05	-2.08401e-10	-1.15515
44747650	chr15:44747650:G:A	2.84172e-10	-1.77601	-1.08709	1.35178e-05	-1.65606	-1.05856	1.35577e-05	-1.65587	-1.05924
44747938	chr15:44747938:C:T	2.40117e-10	-1.78679	-1.24477	1.02442e-05	-1.74286	-1.24905	1.02849e-05	-1.74248	-1.24891
44748121	chr15:44748121:C:T	3.21166e-10	-1.50325	-1.23747	1.42008e-05	-1.42472	-1.2406	1.42585e-05	-1.42412	-1.24058
44748314	chr15:44748314:G:T	4.26672e-10	-1.40441	-1.05226	2.64391e-05	-1.04431	-0.99947	2.6419e-05	-1.04581	-1.00217
44748386	chr15:44748386:A:G	3.04761e-10	-1.5461	-1.24706	1.34316e-05	-1.4717	-1.24932	1.34857e-05	-1.47113	-1.2493
44748454	chr15:44748454:GC:G	7.70984e-10	-1.86501	-2.85769e-10	3.14831e-05	-1.86918	-2.85769e-10	3.15915e-05	-1.86917	-2.85769e-10
44748597	chr15:44748597:G:A	2.85368e-10	-1.7682	-1.0907	1.36256e-05	-1.64422	-1.06246	1.36661e-05	-1.64402	-1.06313
44748903	chr15:44748903:T:C	2.5038e-09	-0.687115	-2.85769e-10	0.00012797	-0.466834	-2.85769e-10	0.000128252	-0.468065	-2.85769e-10
44749003	chr15:44749003:T:C	3.56932e-10	-1.86543	-0.769705	1.57586e-05	-1.823	-0.738247	1.58067e-05	-1.82314	-0.73849
44749004	chr15:44749004:C:T	1.5579e-09	-2.08401e-10	-1.16158	6.34011e-05	-2.08401e-10	-1.16915	6.36354e-05	-2.08401e-10	-1.16889
44749013	chr15:44749013:C:T	1.42569e-09	-2.08401e-10	-1.25027	5.83724e-05	-2.08401e-10	-1.25179	5.85789e-05	-2.08401e-10	-1.25169
44749226	chr15:44749226:G:T	2.56426e-10	-1.8466	-1.11924	1.12578e-05	-1.77876	-1.11881	1.12958e-05	-1.77901	-1.11862
44749253	chr15:44749253:AGATG:A	3.06485e-10	-1.5417	-1.24581	1.35098e-05	-1.46703	-1.24819	1.35642e-05	-1.46646	-1.24817
44749768	chr15:44749768:T:A	3.01948e-10	-1.78384	-1.01858	1.43815e-05	-1.66782	-0.984864	1.44222e-05	-1.66763	-0.98566
44750153	chr15:44750153:T:C	1.4165e-09	-2.08401e-10	-1.25674	5.81484e-05	-2.08401e-10	-1.25563	5.83464e-05	-2.08401e-10	-1.25566
44750231	chr15:44750231:T:C	7.85084e-10	-1.84689	-2.85769e-10	3.33105e-05	-1.81276	-2.85769e-10	3.34207e-05	-1.81288	-2.85769e-10
44750530	chr15:44750530:C:T	1.44205e-09	-2.08401e-10	-1.23886	5.89931e-05	-2.08401e-10	-1.24121	5.92051e-05	-2.08401e-10	-1.24105
44750582	chr15:44750582:A:G	1.58988e-09	-2.08401e-10	-1.14127	6.46537e-05	-2.08401e-10	-1.14958	6.48943e-05	-2.08401e-10	-1.1493
44750588	chr15:44750588:C:T	1.4422e-09	-2.08401e-10	-1.23875	5.95239e-05	-2.08401e-10	-1.23225	5.97231e-05	-2.08401e-10	-1.23234
44750657	chr15:44750657:T:C	2.83433e-10	-1.78795	-1.07776	1.34077e-05	-1.67419	-1.04861	1.3447e-05	-1.674	-1.0493
44750726	chr15:44750726:T:C	8.42705e-10	-1.77606	-2.85769e-10	3.34499e-05	-1.80858	-2.85769e-10	3.357e-05	-1.80843	-2.85769e-10
44751117	chr15:44751117:A:G	4.53056e-10	-1.86493	-0.531738	2.01737e-05	-1.82103	-0.493217	2.0234e-05	-1.82118	-0.493517
44751147	chr15:44751147:G:A	2.05697e-09	-2.08401e-10	-0.883692	8.48575e-05	-2.08401e-10	-0.877656	8.51085e-05	-2.08401e-10	-0.878132
44751154	chr15:44751154:C:T	1.41622e-09	-2.08401e-10	-1.25693	5.81348e-05	-2.08401e-10	-1.25586	5.83329e-05	-2.08401e-10	-1.25589
44751194	chr15:44751194:C:T	1.81826e-09	-2.08401e-10	-1.00704	7.61251e-05	-2.08401e-10	-0.986251	7.6436e-05	-2.08401e-10	-0.985606
44751537	chr15:44751537:T:C	2.51057e-10	-1.78373	-1.20327	1.17354e-05	-1.66858	-1.18743	1.17735e-05	-1.66839	-1.18782
44751774	chr15:44751774:C:T	1.8762e-09	-2.08401e-10	-0.975675	7.91929e-05	-2.08401e-10	-0.946742	7.94294e-05	-2.08401e-10	-0.94719
44751887	chr15:44751887:G:A	1.43771e-09	-2.08401e-10	-1.24188	5.88285e-05	-2.08401e-10	-1.244	5.90392e-05	-2.08401e-10	-1.24386
44752210	chr15:44752210:G:T	1.74643e-09	-2.08401e-10	-1.04735	7.30204e-05	-2.08401e-10	-1.02789	7.32608e-05	-2.08401e-10	-1.02803
44752258	chr15:44752258:C:A	1.42915e-09	-2.08401e-10	-1.24784	5.85027e-05	-2.08401e-10	-1.24956	5.87105e-05	-2.08401e-10	-1.24944
44752588	chr15:44752588:G:T	1.93357e-09	-2.08401e-10	-0.945555	7.97048e-05	-2.08401e-10	-0.940299	7.99447e-05	-2.08401e-10	-0.940724
44752667	chr15:44752667:G:A	2.59806e-10	-1.86549	-1.08726	1.11987e-05	-1.82292	-1.07991	1.12354e-05	-1.82309	-1.0799
44752721	chr15:44752721:C:T	4.11008e-10	-1.86865	-0.625415	1.80848e-05	-1.83435	-0.589207	1.81396e-05	-1.83447	-0.589486
44752737	chr15:44752737:A:G	2.9945e-10	-1.76696	-1.04378	1.43588e-05	-1.64254	-1.01172	1.44002e-05	-1.64233	-1.01248
44752835	chr15:44752835:G:A	2.99216e-10	-1.73851	-1.07301	1.4604e-05	-1.59891	-1.03843	1.46439e-05	-1.59861	-1.03942
44752903	chr15:44752903:T:C	3.25327e-10	-1.48883	-1.23902	1.44023e-05	-1.40921	-1.24203	1.44609e-05	-1.4086	-1.24201
44753062	chr15:44753062:T:C	3.18576e-10	-1.51412	-1.2347	1.40706e-05	-1.43651	-1.23803	1.41276e-05	-1.43591	-1.23801
44753281	chr15:44753281:ATTCT:A	8.17526e-10	-1.8064	-2.85769e-10	3.53016e-05	-1.7547	-2.85769e-10	3.54165e-05	-1.75488	-2.85769e-10
44753540	chr15:44753540:G:T	2.51813e-10	-1.7804	-1.20359	1.07175e-05	-1.736	-1.21075	1.07615e-05	-1.73562	-1.21047
44753781	chr15:44753781:T:C	2.51701e-10	-1.7855	-1.19894	1.06993e-05	-1.74205	-1.2064	1.07433e-05	-1.74167	-1.20611
44754060	chr15:44754060:T:C	1.58674e-09	-2.08401e-10	-1.14325	6.46577e-05	-2.08401e-10	-1.14952	6.48891e-05	-2.08401e-10	-1.14938
44754728	chr15:44754728:C:T	2.45998e-09	-2.08401e-10	-0.704771	0.000100156	-2.08401e-10	-0.711897	0.000100436	-2.08401e-10	-0.712543
44754927	chr15:44754927:G:A	1.55355e-09	-2.08401e-10	-1.16438	6.47637e-05	-2.08401e-10	-1.14788	6.49699e-05	-2.08401e-10	-1.14814
44754936	chr15:44754936:G:A	3.07628e-10	-1.54904	-1.23475	1.07463e-05	-1.71804	-1.22603	1.0771e-05	-1.71892	-1.22629
44755204	chr15:44755204:A:G	2.88385e-10	-1.62314	-1.22524	1.27308e-05	-1.55376	-1.22085	1.27799e-05	-1.55322	-1.22096
44755611	chr15:44755611:G:T	1.44807e-09	-2.08401e-10	-1.2347	5.92263e-05	-2.08401e-10	-1.23726	5.94402e-05	-2.08401e-10	-1.23709
44756123	chr15:44756123:C:T	1.55999e-09	-2.08401e-10	-1.16024	6.35965e-05	-2.08401e-10	-1.16607	6.38231e-05	-2.08401e-10	-1.16594
44756219	chr15:44756219:A:G	2.38668e-10	-1.80684	-1.23076	1.01049e-05	-1.76864	-1.23697	1.01453e-05	-1.7683	-1.23675
44756453	chr15:44756453:C:T	2.32118e-10	-1.81106	-1.25437	9.85393e-06	-1.77434	-1.25642	9.89169e-06	-1.77401	-1.25635
44756559	chr15:44756559:T:A	2.18314e-10	-1.86899	-1.25776	9.24182e-06	-1.8362	-1.25869	9.27205e-06	-1.83638	-1.25867
44756576	chr15:44756576:C:G	4.00034e-10	-1.59212	-0.929009	1.69055e-05	-1.57082	-0.920171	1.69571e-05	-1.5713	-0.920074
44756585	chr15:44756585:G:A	2.18315e-10	-1.8699	-1.25684	8.95352e-06	-1.87024	-1.25634	8.98393e-06	-1.87024	-1.25638
44756643	chr15:44756643:A:G	2.18404e-10	-1.86803	-1.2583	8.93935e-06	-1.86963	-1.25853	8.97011e-06	-1.86964	-1.25852
44756727	chr15:44756727:G:A	5.87967e-10	-1.67733	-0.458681	2.70764e-05	-1.56312	-0.456844	2.71481e-05	-1.56356	-0.457193
44757252	chr15:44757252:T:C	2.53681e-10	-1.76612	-1.21049	1.19779e-05	-1.64002	-1.19555	1.20172e-05	-1.63982	-1.19591
44757330	chr15:44757330:C:A	3.89426e-10	-1.85749	-0.690517	1.74889e-05	-1.80081	-0.656251	1.75415e-05	-1.80098	-0.65651
44757341	chr15:44757341:G:T	2.88628e-10	-1.83798	-1.00956	1.16306e-05	-1.84605	-1.01894	1.16761e-05	-1.84612	-1.0184
44757497	chr15:44757497:T:C	4.56981e-10	-1.59896	-0.789078	2.38456e-05	-1.40129	-0.745742	2.391e-05	-1.40108	-0.746683
44757650	chr15:44757650:G:A	2.29318e-09	-2.08401e-10	-0.774985	9.80624e-05	-2.08401e-10	-0.733025	9.8453e-05	-2.08401e-10	-0.73248
44758395	chr15:44758395:G:A	2.79522e-10	-1.77693	-1.10267	1.33039e-05	-1.6557	-1.07487	1.33436e-05	-1.6555	-1.07552
44759169	chr15:44759169:C:T	8.74391e-10	-1.73915	-2.85769e-10	3.68307e-05	-1.7123	-2.85769e-10	3.69516e-05	-1.71245	-2.85769e-10
44760155	chr15:44760155:T:C	2.88126e-10	-1.62761	-1.22168	1.27163e-05	-1.55863	-1.21711	1.27652e-05	-1.55811	-1.21723
44760403	chr15:44760403:T:C	3.60478e-10	-1.85748	-0.767768	1.61269e-05	-1.80172	-0.73642	1.61759e-05	-1.80188	-0.736657
44760415	chr15:44760415:C:G	1.68908e-09	-2.08401e-10	-1.08074	6.85763e-05	-2.08401e-10	-1.09068	6.8833e-05	-2.08401e-10	-1.09038
44760507	chr15:44760507:A:T	1.79448e-09	-2.08401e-10	-1.02021	7.50336e-05	-2.08401e-10	-1.00069	7.53385e-05	-2.08401e-10	-1.00007
44760929	chr15:44760929:T:G	1.54867e-09	-2.08401e-10	-1.16753	6.30924e-05	-2.08401e-10	-1.17403	6.33182e-05	-2.08401e-10	-1.17389
44761198	chr15:44761198:A:G	2.39579e-10	-1.85625	-1.17755	1.05016e-05	-1.79989	-1.16721	1.05314e-05	-1.80015	-1.16754
44762001	chr15:44762001:C:G	2.49098e-10	-1.74486	-1.24997	1.07292e-05	-1.69236	-1.2533	1.07721e-05	-1.69191	-1.25319
44762034	chr15:44762034:C:T	3.24081e-10	-1.50879	-1.2229	1.43425e-05	-1.42854	-1.22687	1.44007e-05	-1.42794	-1.22684
44762189	chr15:44762189:A:G	1.62709e-09	-2.08401e-10	-1.11813	6.6121e-05	-2.08401e-10	-1.12714	6.6369e-05	-2.08401e-10	-1.12683
44762213	chr15:44762213:G:A	9.17057e-10	-1.69151	-2.85769e-10	4.29401e-05	-1.55882	-2.85769e-10	4.30518e-05	-1.55966	-2.85769e-10
44762376	chr15:44762376:C:A	1.71581e-09	-2.08401e-10	-1.06504	7.1682e-05	-2.08401e-10	-1.04639	7.19184e-05	-2.08401e-10	-1.04653
44762435	chr15:44762435:T:A	1.41715e-09	-2.08401e-10	-1.25628	5.8181e-05	-2.08401e-10	-1.25507	5.8379e-05	-2.08401e-10	-1.2551
44762657	chr15:44762657:A:G	1.56241e-09	-2.08401e-10	-1.1587	6.50599e-05	-2.08401e-10	-1.14332	6.52578e-05	-2.08401e-10	-1.14371
44762754	chr15:44762754:A:G	2.95595e-10	-1.56908	-1.25462	1.50247e-05	-1.35873	-1.2502	1.50791e-05	-1.35842	-1.25033
44762896	chr15:44762896:A:G	2.17815e-10	-1.87022	-1.25882	8.93351e-06	-1.86993	-1.25889	8.9643e-06	-1.86992	-1.25889
44763054	chr15:44763054:C:T	3.33581e-10	-1.48032	-1.22248	1.12176e-05	-1.67089	-1.23025	1.12474e-05	-1.67188	-1.23004
44763547	chr15:44763547:T:A	2.46683e-10	-1.86988	-1.1347	1.01144e-05	-1.86841	-1.13626	1.01518e-05	-1.86839	-1.13602
44763914	chr15:44763914:C:T	1.43338e-09	-2.08401e-10	-1.24489	5.86652e-05	-2.08401e-10	-1.24678	5.88746e-05	-2.08401e-10	-1.24665
44763915	chr15:44763915:G:A	1.81235e-09	-2.08401e-10	-1.0103	7.5902e-05	-2.08401e-10	-0.989186	7.61514e-05	-2.08401e-10	-0.989336
44764364	chr15:44764364:T:C	1.76039e-09	-2.08401e-10	-1.03939	7.1391e-05	-2.08401e-10	-1.05046	7.16607e-05	-2.08401e-10	-1.05012
44764398	chr15:44764398:T:C	1.49761e-09	-2.08401e-10	-1.20106	6.23585e-05	-2.08401e-10	-1.18573	6.25513e-05	-2.08401e-10	-1.18607
44764699	chr15:44764699:T:A	2.83856e-10	-1.60848	-1.25573	1.40019e-05	-1.42123	-1.2582	1.40553e-05	-1.4209	-1.25816
44764990	chr15:44764990:T:C	2.59026e-10	-1.77971	-1.17604	1.19238e-05	-1.66772	-1.17237	1.19597e-05	-1.66799	-1.17252
44765082	chr15:44765082:G:C	3.64623e-10	-1.51039	-1.10343	1.61451e-05	-1.42845	-1.10856	1.62097e-05	-1.42786	-1.10858
44765166	chr15:44765166:G:C	2.65646e-10	-1.74313	-1.18738	1.24331e-05	-1.61437	-1.1839	1.24703e-05	-1.61467	-1.18403
44765202	chr15:44765202:G:A	2.57969e-10	-1.74943	-1.21041	1.20445e-05	-1.62253	-1.20749	1.20809e-05	-1.62283	-1.20761
44765239	chr15:44765239:C:T	2.68077e-10	-1.71062	-1.21079	9.82555e-06	-1.85823	-1.17541	9.83795e-06	-1.8585	-1.17732
44765613	chr15:44765613:G:GC	2.97337e-10	-1.79264	-1.02518	1.21404e-05	-1.80254	-1.01955	1.21837e-05	-1.80263	-1.01933
44765621	chr15:44765621:G:T	2.88091e-10	-1.79658	-1.05283	1.31887e-05	-1.69377	-1.0455	1.32304e-05	-1.6941	-1.04545
44765659	chr15:44765659:CAGG:C	3.00612e-10	-1.78768	-1.01918	1.38362e-05	-1.68008	-1.01126	1.38798e-05	-1.68042	-1.01121
44765823	chr15:44765823:C:T	1.69139e-09	-2.08401e-10	-1.07937	6.8671e-05	-2.08401e-10	-1.0893	6.89285e-05	-2.08401e-10	-1.08899
44766507	chr15:44766507:G:A	1.56992e-09	-2.08401e-10	-1.1539	6.39508e-05	-2.08401e-10	-1.16051	6.41808e-05	-2.08401e-10	-1.16036
44766554	chr15:44766554:AC:A	3.52816e-10	-1.61142	-1.03531	1.4284e-05	-1.62398	-1.03551	1.43238e-05	-1.62467	-1.03547
44766823	chr15:44766823:T:C	1.95482e-09	-2.08401e-10	-0.934628	8.2718e-05	-2.08401e-10	-0.903192	8.29585e-05	-2.08401e-10	-0.903719
44766855	chr15:44766855:A:G	4.39993e-09	-2.08401e-10	-0.123337	0.000187204	-2.08401e-10	-0.0864295	0.000187746	-2.08401e-10	-0.0869699
44767192	chr15:44767192:C:T	8.36266e-10	-1.78373	-2.85769e-10	3.70052e-05	-1.70757	-2.85769e-10	3.71267e-05	-1.70772	-2.85769e-10
44767616	chr15:44767616:T:C	1.49652e-09	-2.08401e-10	-1.20178	6.17936e-05	-2.08401e-10	-1.19483	6.19968e-05	-2.08401e-10	-1.19498
44767853	chr15:44767853:C:T	1.82827e-09	-2.08401e-10	-1.00156	7.70678e-05	-2.08401e-10	-0.973943	7.72964e-05	-2.08401e-10	-0.974412
44768362	chr15:44768362:T:C	1.42182e-09	-2.08401e-10	-1.25299	5.82314e-05	-2.08401e-10	-1.2542	5.84363e-05	-2.08401e-10	-1.25412
44768373	chr15:44768373:T:A	3.38235e-10	-1.70617	-0.982774	1.35189e-05	-1.73755	-0.976992	1.35669e-05	-1.73766	-0.976772
44769186	chr15:44769186:C:G	1.94025e-09	-2.08401e-10	-0.942111	8.20323e-05	-2.08401e-10	-0.911516	8.22717e-05	-2.08401e-10	-0.912033
44769439	chr15:44769439:A:G	4.66534e-09	-2.08401e-10	-0.0647646	0.000198689	-2.08401e-10	-0.0268864	0.000199262	-2.08401e-10	-0.0274397
44769549	chr15:44769549:C:T	2.81913e-10	-1.62122	-1.24986	1.11816e-05	-1.65577	-1.24859	1.12193e-05	-1.65588	-1.24855
44769593	chr15:44769593:G:A	4.12952e-10	-1.32843	-1.16092	1.86863e-05	-1.22674	-1.1641	1.8763e-05	-1.22604	-1.16414
44769812	chr15:44769812:C:T	1.1081e-09	-1.50228	-2.85769e-10	4.19714e-05	-1.58164	-2.85769e-10	4.21092e-05	-1.58179	-2.85769e-10
44769885	chr15:44769885:A:T	2.78353e-09	-0.581205	-2.85769e-10	0.00014466	-0.344244	-2.85769e-10	0.000144962	-0.345587	-2.85769e-10
44770019	chr15:44770019:C:A	2.36025e-09	-2.08401e-10	-0.74616	9.92197e-05	-2.08401e-10	-0.721293	9.965e-05	-2.08401e-10	-0.720395
44770101	chr15:44770101:T:C	2.2631e-10	-1.86638	-1.2244	9.51108e-06	-1.84251	-1.22366	9.54258e-06	-1.84257	-1.22373
44770337	chr15:44770337:C:A	2.62795e-10	-1.78281	-1.1585	1.21897e-05	-1.6819	-1.13614	1.22279e-05	-1.68149	-1.13684
44770431	chr15:44770431:C:T	1.49963e-09	-2.08401e-10	-1.19971	6.2382e-05	-2.08401e-10	-1.18535	6.25815e-05	-2.08401e-10	-1.18559
44770553	chr15:44770553:G:A	2.84569e-10	-1.75599	-1.10571	1.32791e-05	-1.65364	-1.0788	1.33193e-05	-1.65321	-1.07964
44770759	chr15:44770759:G:A	4.62083e-09	-2.08401e-10	-0.0743508	0.000197021	-2.08401e-10	-0.0353191	0.000197596	-2.08401e-10	-0.0358349
44771225	chr15:44771225:C:T	2.738e-09	-2.08401e-10	-0.597697	0.000109884	-2.08401e-10	-0.619202	0.000110331	-2.08401e-10	-0.618575
44771266	chr15:44771266:G:A	2.16684e-09	-2.08401e-10	-0.831654	9.22846e-05	-2.08401e-10	-0.793751	9.25434e-05	-2.08401e-10	-0.794381
44771396	chr15:44771396:C:A	1.86758e-09	-2.08401e-10	-0.980281	7.82514e-05	-2.08401e-10	-0.958702	7.85096e-05	-2.08401e-10	-0.958838
44771406	chr15:44771406:C:T	1.57088e-09	-2.08401e-10	-1.15329	6.5464e-05	-2.08401e-10	-1.13713	6.56775e-05	-2.08401e-10	-1.1373
44771453	chr15:44771453:T:C	2.30637e-09	-2.08401e-10	-0.769252	9.52728e-05	-2.08401e-10	-0.761884	9.55502e-05	-2.08401e-10	-0.762408
44771850	chr15:44771850:G:A	3.72508e-10	-1.49449	-1.09793	1.88081e-05	-1.31237	-1.07198	1.88724e-05	-1.31173	-1.07263
44772009	chr15:44772009:AGATTT:A	1.49984e-09	-2.08401e-10	-1.19957	6.10095e-05	-2.08401e-10	-1.2076	6.12252e-05	-2.08401e-10	-1.2075
44772110	chr15:44772110:C:T	4.61017e-10	-1.17396	-1.20528	2.12855e-05	-1.05091	-1.2097	2.13832e-05	-1.04993	-1.20952
44772134	chr15:44772134:C:T	2.61594e-10	-1.69118	-1.25471	1.03997e-05	-1.72147	-1.25538	1.04344e-05	-1.72156	-1.2554
44772390	chr15:44772390:C:A	3.32146e-10	-1.84643	-0.860674	1.42731e-05	-1.80239	-0.857864	1.43239e-05	-1.80245	-0.857679
44772408	chr15:44772408:T:A	3.32656e-10	-1.87009	-0.835485	1.3889e-05	-1.85302	-0.83451	1.39398e-05	-1.853	-0.834315
44772507	chr15:44772507:A:G	1.49803e-09	-2.08401e-10	-1.20078	6.09396e-05	-2.08401e-10	-1.20875	6.11545e-05	-2.08401e-10	-1.20866
44772518	chr15:44772518:C:T	9.70264e-10	-1.63511	-2.85769e-10	3.92604e-05	-1.64841	-2.85769e-10	3.93711e-05	-1.64903	-2.85769e-10
44772717	chr15:44772717:GA:G	1.71338e-09	-2.08401e-10	-1.06646	6.95379e-05	-2.08401e-10	-1.07676	6.97994e-05	-2.08401e-10	-1.07643
44772833	chr15:44772833:G:A	7.67325e-10	-1.86977	-2.85769e-10	3.16624e-05	-1.8635	-2.85769e-10	3.17701e-05	-1.86353	-2.85769e-10
44773182	chr15:44773182:C:T	3.47614e-10	-1.85294	-0.808651	1.40805e-05	-1.86919	-0.804654	1.4131e-05	-1.86918	-0.804505
44773300	chr15:44773300:T:C	1.48036e-09	-2.08401e-10	-1.21264	6.1087e-05	-2.08401e-10	-1.20633	6.12888e-05	-2.08401e-10	-1.20646
44773349	chr15:44773349:T:C	1.4706e-09	-2.08401e-10	-1.21925	6.09755e-05	-2.08401e-10	-1.20816	6.11737e-05	-2.08401e-10	-1.20834
44773444	chr15:44773444:T:A	2.25575e-10	-1.84552	-1.24851	9.81624e-06	-1.79248	-1.24211	9.85028e-06	-1.79222	-1.24233
44773619	chr15:44773619:C:G	1.49616e-09	-2.08401e-10	-1.20202	6.08705e-05	-2.08401e-10	-1.20988	6.10851e-05	-2.08401e-10	-1.20979
44773753	chr15:44773753:G:T	1.57245e-09	-2.08401e-10	-1.15229	6.56875e-05	-2.08401e-10	-1.13372	6.58933e-05	-2.08401e-10	-1.13402
44773785	chr15:44773785:G:T	1.46153e-09	-2.08401e-10	-1.22544	6.02549e-05	-2.08401e-10	-1.22005	6.04551e-05	-2.08401e-10	-1.22016
44774738	chr15:44774738:C:T	2.21702e-09	-2.08401e-10	-0.808761	9.13598e-05	-2.08401e-10	-0.803823	9.16393e-05	-2.08401e-10	-0.804199
44774769	chr15:44774769:C:G	1.46748e-09	-2.08401e-10	-1.22138	6.05234e-05	-2.08401e-10	-1.2156	6.0724e-05	-2.08401e-10	-1.21572
44774942	chr15:44774942:G:A	1.43494e-09	-1.2438	-2.85769e-10	6.7295e-05	-1.10954	-2.85769e-10	6.74506e-05	-1.11066	-2.85769e-10
44775087	chr15:44775087:T:C	7.86191e-10	-1.84548	-2.85769e-10	3.31825e-05	-1.81661	-2.85769e-10	3.33066e-05	-1.8163	-2.85769e-10
44775118	chr15:44775118:C:T	2.91876e-10	-1.69259	-1.14376	1.12887e-05	-1.77094	-1.12388	1.13199e-05	-1.77103	-1.12446
44775179	chr15:44775179:C:T	2.24326e-10	-1.84952	-1.25006	9.03244e-06	-1.86808	-1.24973	9.06342e-06	-1.86807	-1.24975
44775507	chr15:44775507:A:G	2.22454e-10	-1.85187	-1.25609	8.97041e-06	-1.8688	-1.2559	9.00123e-06	-1.86878	-1.25591
44775575	chr15:44775575:A:T	2.46049e-09	-0.704563	-2.85769e-10	7.79194e-05	-0.962954	-2.85769e-10	7.82662e-05	-0.961943	-2.85769e-10
44775715	chr15:44775715:T:C	1.0796e-09	-1.52833	-2.85769e-10	4.70141e-05	-1.46818	-2.85769e-10	4.71426e-05	-1.46888	-2.85769e-10
44775867	chr15:44775867:G:A	1.69484e-09	-2.08401e-10	-1.07734	6.88065e-05	-2.08401e-10	-1.08733	6.90646e-05	-2.08401e-10	-1.08702
44776196	chr15:44776196:G:C	3.07966e-10	-1.69777	-1.08492	1.46593e-05	-1.57586	-1.05769	1.47063e-05	-1.5754	-1.05839
44776959	chr15:44776959:A:G	1.41449e-09	-2.08401e-10	-1.25816	5.80597e-05	-2.08401e-10	-1.25716	5.82578e-05	-2.08401e-10	-1.25718
44777164	chr15:44777164:A:G	7.74968e-10	-1.85986	-2.85769e-10	3.24498e-05	-1.83893	-2.85769e-10	3.25688e-05	-1.8387	-2.85769e-10
44777230	chr15:44777230:C:T	2.18248e-10	-1.87005	-1.257	9.06276e-06	-1.85761	-1.25684	9.09349e-06	-1.85765	-1.25685
44777457	chr15:44777457:T:G	4.04704e-10	-1.41555	-1.09398	1.32492e-05	-1.70638	-1.02832	1.32348e-05	-1.70755	-1.03166
44777544	chr15:44777544:C:T	2.41385e-10	-1.76802	-1.25827	9.36689e-06	-1.82256	-1.25889	9.39882e-06	-1.82259	-1.25888
44777602	chr15:44777602:T:A	1.7329e-09	-2.08401e-10	-1.05513	7.15015e-05	-2.08401e-10	-1.04891	7.17412e-05	-2.08401e-10	-1.04899
44777992	chr15:44777992:T:C	2.35238e-10	-1.81596	-1.23612	9.95012e-06	-1.77727	-1.24378	9.99046e-06	-1.77688	-1.24354
44778405	chr15:44778405:A:G	2.53049e-10	-1.82579	-1.15331	1.13685e-05	-1.75933	-1.12845	1.14023e-05	-1.75901	-1.12923
44778439	chr15:44778439:A:T	4.19332e-10	-1.23387	-1.24015	1.92476e-05	-1.11858	-1.24266	1.93335e-05	-1.11766	-1.24256
44778660	chr15:44778660:A:AT	1.6049e-09	-1.13187	-2.85769e-10	7.58601e-05	-0.989738	-2.85769e-10	7.60639e-05	-0.990485	-2.85769e-10
44778715	chr15:44778715:T:A	2.6861e-10	-1.68292	-1.2365	1.03938e-05	-1.74971	-1.2277	1.04265e-05	-1.74963	-1.22808
44778968	chr15:44778968:G:C	1.7114e-09	-2.08401e-10	-1.06762	7.18882e-05	-2.08401e-10	-1.04352	7.21067e-05	-2.08401e-10	-1.04391
44779591	chr15:44779591:G:A	2.60173e-10	-1.75878	-1.19255	1.12472e-05	-1.71671	-1.18181	1.12821e-05	-1.71688	-1.18196
44779616	chr15:44779616:G:A	2.3145e-10	-1.84496	-1.22336	1.0154e-05	-1.79233	-1.20843	1.01867e-05	-1.79207	-1.20891
44780166	chr15:44780166:C:T	1.41351e-09	-2.08401e-10	-1.25885	5.7982e-05	-2.08401e-10	-1.2585	5.818e-05	-2.08401e-10	-1.25852
44780686	chr15:44780686:G:A	1.75966e-09	-2.08401e-10	-1.0398	7.40414e-05	-2.08401e-10	-1.01401	7.42644e-05	-2.08401e-10	-1.01443
44780807	chr15:44780807:T:G	1.49825e-09	-2.08401e-10	-1.20063	6.19305e-05	-2.08401e-10	-1.19262	6.21348e-05	-2.08401e-10	-1.19275
44781053	chr15:44781053:A:G	1.74561e-09	-2.08401e-10	-1.04782	7.19253e-05	-2.08401e-10	-1.043	7.21474e-05	-2.08401e-10	-1.04335
44781102	chr15:44781102:T:C	3.46161e-10	-1.43514	-1.23064	1.55148e-05	-1.34464	-1.2322	1.55776e-05	-1.344	-1.23222
44781943	chr15:44781943:C:T	3.60883e-10	-1.52354	-1.10058	1.47925e-05	-1.53742	-1.08709	1.48347e-05	-1.53783	-1.08726
44782321	chr15:44782321:G:A	2.34613e-10	-1.82343	-1.23132	9.426e-06	-1.86838	-1.20678	9.4464e-06	-1.86826	-1.20817
44782576	chr15:44782576:G:A	2.2371e-10	-1.86196	-1.24037	9.1493e-06	-1.87019	-1.23476	9.18007e-06	-1.87019	-1.23483
44782685	chr15:44782685:T:C	2.26089e-10	-1.85749	-1.23426	9.21381e-06	-1.87008	-1.22785	9.24475e-06	-1.87008	-1.22793
44782769	chr15:44782769:G:A	2.36197e-10	-1.80975	-1.23826	9.36378e-06	-1.84767	-1.23411	9.39542e-06	-1.84761	-1.23423
44783261	chr15:44783261:G:T	2.23552e-10	-1.86058	-1.24246	9.12702e-06	-1.87025	-1.23714	9.15776e-06	-1.87025	-1.23721
44783538	chr15:44783538:AAAAT:A	1.42684e-09	-2.08401e-10	-1.24947	5.84499e-05	-2.08401e-10	-1.25046	5.86487e-05	-2.08401e-10	-1.25049
44783597	chr15:44783597:A:G	2.62551e-10	-1.76002	-1.18222	1.21079e-05	-1.65911	-1.16566	1.21483e-05	-1.65876	-1.16611
44783887	chr15:44783887:T:C	2.88113e-10	-1.59902	-1.25031	1.36634e-05	-1.44911	-1.2548	1.37185e-05	-1.44862	-1.25469
44784301	chr15:44784301:G:T	3.31371e-10	-1.68065	-1.02879	1.32337e-05	-1.71172	-1.02414	1.32808e-05	-1.71183	-1.02391
44785761	chr15:44785761:G:A	1.65566e-09	-2.08401e-10	-1.10073	6.73299e-05	-2.08401e-10	-1.10902	6.75743e-05	-2.08401e-10	-1.10883
44785834	chr15:44785834:CAG:C	6.58623e-09	-2.08401e-10	0.280055	0.000262846	-2.08401e-10	0.252939	0.000264008	-2.08401e-10	0.253919
44785970	chr15:44785970:C:T	1.64152e-09	-2.08401e-10	-1.10931	6.64414e-05	-2.08401e-10	-1.12231	6.66799e-05	-2.08401e-10	-1.12216
44786214	chr15:44786214:C:T	1.87707e-09	-0.975214	-2.85769e-10	6.1614e-05	-1.19774	-2.85769e-10	6.18801e-05	-1.19686	-2.85769e-10
44786646	chr15:44786646:T:C	2.49997e-10	-1.85739	-1.13384	1.095e-05	-1.82008	-1.10521	1.09808e-05	-1.81982	-1.10609
44786834	chr15:44786834:C:T	1.45288e-09	-2.08401e-10	-1.23138	5.99761e-05	-2.08401e-10	-1.22468	6.01731e-05	-2.08401e-10	-1.22483
44786974	chr15:44786974:A:G	3.41287e-10	-1.46841	-1.21155	1.52424e-05	-1.38102	-1.21352	1.53038e-05	-1.3804	-1.21355
44787169	chr15:44787169:G:A	6.90539e-10	-0.9914	-0.983809	2.57248e-05	-1.11527	-0.955904	2.57831e-05	-1.11588	-0.956463
44787247	chr15:44787247:G:C	1.46589e-09	-2.08401e-10	-1.22246	5.97097e-05	-2.08401e-10	-1.22913	5.99248e-05	-2.08401e-10	-1.22897
44787438	chr15:44787438:G:A	7.72019e-10	-1.86367	-2.85769e-10	3.22594e-05	-1.84482	-2.85769e-10	3.23766e-05	-1.84462	-2.85769e-10
44787697	chr15:44787697:C:A	1.45613e-09	-2.08401e-10	-1.22914	5.93789e-05	-2.08401e-10	-1.23469	5.95869e-05	-2.08401e-10	-1.23462
44787809	chr15:44787809:G:C	6.93977e-10	-1.02532	-0.944918	2.53307e-05	-1.14618	-0.940434	2.54113e-05	-1.14645	-0.940417
44788225	chr15:44788225:T:G	4.72078e-10	-1.41023	-0.945304	2.11416e-05	-1.31473	-0.952658	2.12276e-05	-1.31406	-0.952695
44788394	chr15:44788394:A:G	2.63926e-10	-1.8561	-1.08092	1.08037e-05	-1.86238	-1.07635	1.08414e-05	-1.86238	-1.0763
44788488	chr15:44788488:C:T	2.51296e-09	-2.08401e-10	-0.683462	0.000107506	-2.08401e-10	-0.64108	0.000107746	-2.08401e-10	-0.642282
44788660	chr15:44788660:T:C	1.47522e-09	-2.08401e-10	-1.21612	6.00552e-05	-2.08401e-10	-1.22336	6.02725e-05	-2.08401e-10	-1.22318
44788884	chr15:44788884:ACACACACC:A	1.5684e-09	-2.08401e-10	-1.15487	6.52619e-05	-2.08401e-10	-1.14022	6.54729e-05	-2.08401e-10	-1.14042
44788886	chr15:44788886:ACACACC:A	2.67536e-09	-2.08401e-10	-0.620842	0.000107158	-2.08401e-10	-0.644323	0.000107596	-2.08401e-10	-0.64368
44789041	chr15:44789041:A:G	3.53597e-10	-1.82996	-0.814558	1.41288e-05	-1.8542	-0.816213	1.41749e-05	-1.85427	-0.816324
```
