## Supplementary material for "Characterization of shared and ancestry-specific signals driving complex traits using multi-ancestry fine-mapping": s1.afreq

```
#CHROM	ID	REF	ALT	ALT_FREQS	OBS_CT
15	rs10851412	C	G	0.0258449	1006
15	rs11070388	C	G	0.892644	1006
15	rs9796559	T	G	0.724652	1006
15	rs11631404	C	T	0.723658	1006
15	rs7496079	C	T	0.72167	1006
15	rs1462856	C	T	0.89662	1006
15	rs7176957	C	T	0.167992	1006
15	rs147293088	C	T	0.0109344	1006
15	rs4923956	A	C	0.723658	1006
15	rs28605464	C	A	0.0457256	1006
15	rs2412752	T	C	0.868787	1006
15	rs62020748	T	C	0.151093	1006
15	rs34018858	T	G	0.0218688	1006
15	rs7182650	T	A	0.167992	1006
15	rs28845921	A	C	0.0477137	1006
15	rs2035170	C	T	0.892644	1006
15	rs4274403	T	C	0.16998	1006
15	rs117174250	G	A	0.0228628	1006
15	rs2035169	T	C	0.0477137	1006
15	rs78940367	C	T	0.0954274	1006
15	rs12050596	C	T	0.895626	1006
15	rs4924704	G	A	0.895626	1006
15	rs34038249	A	T	0.0407555	1006
15	rs16957379	T	C	0.0477137	1006
15	rs35838915	C	A	0.16998	1006
15	rs12050604	A	C	0.723658	1006
15	rs16957385	G	A	0.0964215	1006
15	rs8041432	C	T	0.16998	1006
15	rs147399492	A	G	0.00994036	1006
15	rs149830476	C	A	0.0198807	1006
15	rs7181079	C	T	0.0506958	1006
15	rs34258640	C	G	0.0715706	1006
15	rs72721524	C	T	0.0447316	1006
15	rs7176116	T	C	0.895626	1006
15	rs144322438	C	A	0.0467197	1006
15	rs8036710	T	C	0.895626	1006
15	rs142254643	A	G	0.0974155	1006
15	rs35900502	T	C	0.120278	1006
15	rs113670857	T	C	0.055666	1006
15	rs12914014	C	T	0.114314	1006
15	rs1996675	C	T	0.895626	1006
15	rs28564939	T	C	0.16998	1006
15	rs17720657	G	A	0.120278	1006
15	rs72721527	C	T	0.0397614	1006
15	rs12905967	C	A	0.894632	1006
15	rs2056346	G	C	0.723658	1006
15	rs4924705	G	A	0.16998	1006
15	rs9635327	A	G	0.727634	1006
15	rs62020752	G	C	0.0258449	1006
15	rs17720890	G	A	0.0407555	1006
15	rs1474200	C	A	0.723658	1006
15	rs117002362	C	G	0.0318091	1006
15	rs8028608	C	T	0.0954274	1006
15	rs16957422	G	A	0.16998	1006
15	rs11070389	G	A	0.723658	1006
15	rs74843201	A	T	0.0904573	1006
15	rs16957431	G	A	0.0477137	1006
15	rs28581361	C	T	0.16998	1006
15	rs12913112	C	G	0.724652	1006
15	rs12913134	A	G	0.724652	1006
15	rs74810463	A	G	0.00695825	1006
15	rs72721530	A	C	0.0447316	1006
15	rs80339483	C	T	0.0705765	1006
15	rs2899074	G	A	0.233598	1006
15	rs62020754	C	T	0.0258449	1006
15	rs12898353	A	G	0.234592	1006
15	rs11629629	G	A	0.654076	1006
15	rs34663640	G	A	0.084493	1006
15	rs150142865	G	A	0.027833	1006
15	rs62019360	C	T	0.153082	1006
15	rs113347137	T	C	0.0178926	1006
15	rs75506280	A	G	0.0188867	1006
15	rs141370209	G	A	0.0159046	1006
15	rs28691150	A	G	0.0397614	1006
15	rs62019362	C	T	0.152087	1006
15	rs17721275	G	T	0.0119284	1006
15	rs11632120	C	G	0.657058	1006
15	rs8027371	G	A	0.89165	1006
15	rs2139651	G	A	0.65507	1006
15	rs11637405	A	C	0.0258449	1006
15	rs28414375	A	G	0.233598	1006
15	rs112306224	C	T	0.0596421	1006
15	rs113624919	T	C	0.0506958	1006
15	rs4924707	G	A	0.180915	1006
15	rs117955460	C	T	0.0506958	1006
15	rs117586791	C	T	0.0149105	1006
15	rs145272918	G	A	0.00894632	1006
15	rs7174915	C	T	0.913519	1006
15	rs183215377	G	A	0.0188867	1006
15	rs116841227	C	T	0.0198807	1006
15	rs2037392	T	C	0.892644	1006
15	rs28539838	T	C	0.0397614	1006
15	rs7165861	G	A	0.654076	1006
15	rs145916678	G	A	0.00894632	1006
15	rs6493078	T	C	0.89165	1006
15	rs147353745	T	C	0.0248509	1006
15	rs2271962	C	G	0.0397614	1006
15	rs75930246	A	G	0.0387674	1006
15	rs146812548	C	A	0.00894632	1006
15	rs17777687	T	C	0.0467197	1006
15	rs11070390	A	T	0.656064	1006
15	rs117093529	G	A	0.0248509	1006
15	rs62019366	C	T	0.0258449	1006
15	rs139629990	C	T	0.0198807	1006
15	rs11070391	C	G	0.916501	1006
15	rs10851414	G	C	0.675944	1006
15	rs77270943	C	A	0.139165	1006
15	rs28811106	C	T	0.0467197	1006
15	rs9744213	G	A	0.184891	1006
15	rs2176870	A	G	0.233598	1006
15	rs2139652	G	C	0.675944	1006
15	rs12899266	G	C	0.912525	1006
15	rs112825959	T	A	0.0178926	1006
15	rs7166467	G	A	0.676938	1006
15	rs34788208	T	C	0.083499	1006
15	rs2042742	A	G	0.912525	1006
15	rs12442190	T	C	0.658052	1006
15	rs76485512	G	A	0.0139165	1006
15	rs1834642	G	T	0.913519	1006
15	rs1834643	A	C	0.913519	1006
15	rs11070392	C	G	0.559642	1006
15	rs4924709	A	C	0.912525	1006
15	rs574856	A	G	0.672962	1006
15	rs72721543	C	G	0.0198807	1006
15	rs148319069	G	A	0.0208748	1006
15	rs72721545	A	G	0.0407555	1006
15	rs147525635	G	A	0.560636	1006
15	rs75354525	A	G	0.0159046	1006
15	rs476342	C	G	0.672962	1006
15	rs181771932	C	T	0.00596421	1006
15	rs183338108	G	A	0.0487078	1006
15	rs540587	G	C	0.909543	1006
15	rs142706031	C	T	0.0178926	1006
15	rs530118	C	T	0.670974	1006
15	rs513071	A	G	0.0914513	1006
15	rs538218	C	T	0.908549	1006
15	rs2947019	T	C	0.912525	1006
15	rs72721549	C	G	0.0149105	1006
15	rs495286	T	C	0.915507	1006
15	rs28418723	C	T	0.0397614	1006
15	rs55802910	A	G	0.0228628	1006
15	rs34336488	C	T	0.0854871	1006
15	rs17778356	G	C	0.0854871	1006
15	rs56098203	C	G	0.0188867	1006
15	rs149988806	G	A	0.00894632	1006
15	rs497138	G	C	0.910537	1006
15	rs499280	C	A	0.910537	1006
15	rs55877555	T	C	0.0487078	1006
15	rs530305	T	C	0.911531	1006
15	rs531850	A	T	0.911531	1006
15	rs77638071	C	T	0.0298211	1006
15	rs45498491	G	A	0.0178926	1006
15	rs494863	C	T	0.908549	1006
15	rs72721553	C	T	0.0198807	1006
15	rs520656	A	G	0.0914513	1006
15	rs118011588	C	T	0.0506958	1006
15	rs2899077	A	G	0.0914513	1006
15	rs28723492	G	A	0.0457256	1006
15	rs13329192	C	G	0.0397614	1006
15	rs12592725	A	G	0.0874751	1006
15	rs574531	G	A	0.671968	1006
15	rs489964	G	A	0.671968	1006
15	rs62019378	T	C	0.0238569	1006
15	rs531598	G	C	0.671968	1006
15	rs537102	A	G	0.0526839	1006
15	rs35460126	C	T	0.00994036	1006
15	rs11070396	C	A	0.0874751	1006
15	rs513815	G	A	0.0725646	1006
15	rs112158037	A	G	0.0129225	1006
15	rs579178	A	G	0.811133	1006
15	rs35985214	T	C	0.0178926	1006
15	rs502157	A	C	0.672962	1006
15	rs3784267	T	A	0.0874751	1006
15	rs7183814	A	G	0.0894632	1006
15	rs75446309	C	T	0.0298211	1006
15	rs34646108	C	T	0.0874751	1006
15	rs2241516	G	C	0.0874751	1006
15	rs28756768	G	C	0.0894632	1006
15	rs3784268	T	C	0.0874751	1006
15	rs72721564	C	A	0.0159046	1006
15	rs11070398	T	C	0.0904573	1006
15	rs11855754	A	G	0.0884692	1006
15	rs525403	A	G	0.719682	1006
15	rs13329564	G	A	0.0457256	1006
15	rs71476425	T	C	0.0854871	1006
15	rs117776786	G	A	0.0218688	1006
15	rs7162827	G	A	0.0208748	1006
15	rs66902683	T	C	0.026839	1006
15	rs16957511	C	A	0.0864811	1006
15	rs12902267	C	T	0.0119284	1006
15	rs542036	C	T	0.746521	1006
15	rs192600356	C	T	0.00397614	1006
15	rs512431	C	G	0.662028	1006
15	rs825735	T	A	0.0586481	1006
15	rs493177	C	A	0.662028	1006
15	rs9652444	A	G	0.0884692	1006
15	rs35535692	C	T	0.187873	1006
15	rs526292	G	A	0.335984	1006
15	rs530188	C	T	0.336978	1006
15	rs62019409	C	T	0.0258449	1006
15	rs555001	G	A	0.335984	1006
15	rs475227	G	C	0.336978	1006
15	rs475261	C	T	0.335984	1006
15	rs572959	T	C	0.336978	1006
15	rs573169	C	T	0.335984	1006
15	rs574065	A	G	0.664016	1006
15	rs17778967	G	A	0.0198807	1006
15	rs524547	C	T	0.335984	1006
15	rs28445909	G	A	0.0417495	1006
15	rs554001	G	A	0.336978	1006
15	rs501884	G	T	0.336978	1006
15	rs504417	A	G	0.336978	1006
15	rs560134	A	T	0.336978	1006
15	rs564946	A	G	0.335984	1006
15	rs565658	C	T	0.335984	1006
15	rs11853991	A	G	0.331014	1006
15	rs66651343	A	G	0.240557	1006
15	rs12909095	A	G	0.242545	1006
15	rs579651	T	C	0.335984	1006
15	rs471122	A	G	0.335984	1006
15	rs473016	A	C	0.335984	1006
15	rs748404	T	C	0.241551	1006
15	rs505249	T	A	0.338966	1006
15	rs12911132	C	T	0.241551	1006
15	rs531910	A	G	0.335984	1006
15	rs491804	G	A	0.335984	1006
15	rs492743	A	G	0.335984	1006
15	rs1814323	T	C	0.664016	1006
15	rs35278581	C	A	0.664016	1006
15	rs570272	C	T	0.0914513	1006
15	rs493444	G	C	0.336978	1006
15	rs1095389	G	A	0.335984	1006
15	rs473554	C	T	0.335984	1006
15	rs35891068	C	G	0.0149105	1006
15	rs530683	C	T	0.664016	1006
15	rs1108462	G	A	0.026839	1006
15	rs556851	A	T	0.336978	1006
15	rs567357	C	G	0.336978	1006
15	rs148818002	G	A	0.0347913	1006
15	rs523737	A	G	0.336978	1006
15	rs498227	A	G	0.336978	1006
15	rs518234	G	A	0.33996	1006
15	rs518261	A	T	0.33996	1006
15	rs2412777	C	T	0.0904573	1006
15	rs138675365	G	A	0.0188867	1006
15	rs580469	T	G	0.0914513	1006
15	rs17779494	C	T	0.240557	1006
15	rs513970	A	G	0.33996	1006
15	rs117578063	C	T	0.0427435	1006
15	rs546722	A	G	0.338966	1006
15	rs149443794	C	G	0.0208748	1006
15	rs538238	T	C	0.332008	1006
15	rs489509	T	A	0.328032	1006
15	rs532672	C	A	0.328032	1006
15	rs485148	C	G	0.326044	1006
15	rs491648	T	C	0.12326	1006
15	rs491800	G	A	0.327038	1006
15	rs28594657	C	A	0.119284	1006
15	rs12148735	C	T	0.673956	1006
15	rs113617946	G	A	0.0159046	1006
15	rs825740	A	G	0.127237	1006
15	rs825739	T	G	0.127237	1006
15	rs111505886	G	T	0.0159046	1006
15	rs478104	A	G	0.128231	1006
15	rs12911569	T	A	0.194831	1006
15	rs576557	T	C	0.323062	1006
15	rs138934913	G	A	0.00596421	1006
15	rs524527	C	G	0.126243	1006
15	rs526450	T	C	0.126243	1006
15	rs484846	T	C	0.126243	1006
15	rs56321238	C	G	0.0248509	1006
15	rs28578454	G	A	0.11829	1006
15	rs499035	C	T	0.284294	1006
15	rs67006061	C	T	0.0457256	1006
15	rs510108	T	G	0.32008	1006
15	rs140050553	A	C	0.0218688	1006
15	rs540388	G	A	0.126243	1006
15	rs1814324	T	A	0.193837	1006
15	rs34657657	C	T	0.193837	1006
15	rs35681736	G	A	0.193837	1006
15	rs498837	G	A	0.126243	1006
15	rs149363406	C	T	0.027833	1006
15	rs62019432	C	T	0.193837	1006
15	rs540031	C	T	0.126243	1006
15	rs1095386	A	G	0.126243	1006
15	rs7176923	G	A	0.193837	1006
15	rs507178	A	G	0.32008	1006
15	rs12440854	A	G	0.117296	1006
15	rs478028	C	T	0.32008	1006
15	rs528517	A	G	0.126243	1006
15	rs7177892	T	C	0.195825	1006
15	rs7181545	G	A	0.195825	1006
15	rs552701	T	C	0.322068	1006
15	rs34715468	G	T	0.16004	1006
15	rs573615	C	T	0.319085	1006
15	rs17723479	T	C	0.193837	1006
15	rs488756	A	C	0.162028	1006
15	rs111582247	G	A	0.0188867	1006
15	rs11637653	T	A	0.026839	1006
15	rs956391	T	C	0.125249	1006
15	rs512628	A	G	0.32008	1006
15	rs511673	T	C	0.126243	1006
15	rs484029	T	C	0.126243	1006
15	rs7048	A	C	0.109344	1006
15	rs514438	T	C	0.196819	1006
15	rs3742969	A	G	0.126243	1006
15	rs3742970	C	A	0.0765408	1006
15	rs3742971	C	T	0.126243	1006
15	rs45617141	T	G	0.0119284	1006
15	rs45551237	C	T	0.00894632	1006
15	rs45586637	G	T	0.0119284	1006
15	rs1549523	C	T	0.126243	1006
15	rs1123947	C	T	0.126243	1006
15	rs34591748	C	G	0.196819	1006
15	rs1549525	A	G	0.126243	1006
15	rs7175434	A	C	0.127237	1006
15	rs12102205	T	C	0.322068	1006
15	rs12101673	G	A	0.126243	1006
15	rs35326382	C	G	0.195825	1006
15	rs2278856	G	A	0.322068	1006
15	rs28464256	A	G	0.0387674	1006
15	rs4547312	A	G	0.322068	1006
15	rs933941	G	A	0.112326	1006
15	rs2278857	T	C	0.322068	1006
15	rs2278858	G	T	0.112326	1006
15	rs2278859	A	C	0.127237	1006
15	rs7168940	C	T	0.126243	1006
15	rs112643978	T	G	0.0218688	1006
15	rs35311230	G	C	0.214712	1006
15	rs72707520	G	A	0.0357853	1006
15	rs144273935	A	G	0.00795229	1006
15	rs11858152	T	C	0.127237	1006
15	rs34515241	A	T	0.195825	1006
15	rs8039638	C	T	0.112326	1006
15	rs6493081	G	C	0.112326	1006
15	rs6493082	C	T	0.112326	1006
15	rs1426753	G	A	0.899602	1006
15	rs8041132	G	A	0.112326	1006
15	rs11634407	A	G	0.0765408	1006
15	rs28415933	T	C	0.112326	1006
15	rs12324572	G	A	0.112326	1006
15	rs7170489	C	T	0.112326	1006
15	rs7172374	T	C	0.308151	1006
15	rs112722539	C	T	0.0168986	1006
15	rs8033714	T	C	0.112326	1006
15	rs35992154	T	A	0.195825	1006
15	rs6493083	T	C	0.308151	1006
15	rs8042688	G	A	0.308151	1006
15	rs113874019	C	T	0.0308151	1006
15	rs17780417	A	G	0.195825	1006
15	rs9920879	A	G	0.308151	1006
15	rs12915280	C	T	0.0129225	1006
15	rs56089824	T	C	0.0168986	1006
15	rs62019439	C	T	0.0129225	1006
15	rs28758627	G	A	0.105368	1006
15	rs16957627	G	A	0.112326	1006
15	rs16957630	A	T	0.112326	1006
15	rs116955197	C	T	0.00994036	1006
15	rs16957632	G	A	0.112326	1006
15	rs116862566	G	A	0.026839	1006
15	rs7181634	A	G	0.195825	1006
15	rs7166812	T	C	0.308151	1006
15	rs7165471	C	T	0.112326	1006
15	rs4296223	T	C	0.308151	1006
15	rs72707530	G	T	0.195825	1006
15	rs144176582	T	G	0.00894632	1006
15	rs11070399	A	G	0.309145	1006
15	rs6493084	A	G	0.308151	1006
15	rs12905772	G	A	0.308151	1006
15	rs28702649	C	T	0.298211	1006
15	rs62019442	C	T	0.195825	1006
15	rs4075674	A	C	0.112326	1006
15	rs4401024	C	T	0.308151	1006
15	rs1133395	G	A	0.308151	1006
15	rs935901	G	C	0.10338	1006
15	rs55748552	T	C	0.195825	1006
15	rs10518812	A	C	0.195825	1006
15	rs35278805	G	A	0.195825	1006
15	rs62019445	G	A	0.083499	1006
15	rs6493085	C	T	0.112326	1006
15	rs34767197	G	A	0.195825	1006
15	rs6493086	T	C	0.308151	1006
15	rs2412780	G	A	0.112326	1006
15	rs151161820	A	T	0.0178926	1006
15	rs2412779	A	G	0.11332	1006
15	rs56059411	A	G	0.0487078	1006
15	rs2899082	A	G	0.112326	1006
15	rs35160541	T	C	0.195825	1006
15	rs3917221	C	T	0.195825	1006
15	rs2278860	A	G	0.112326	1006
15	rs17780818	C	T	0.0168986	1006
15	rs117672353	G	A	0.0139165	1006
15	rs4583210	C	T	0.112326	1006
15	rs2412778	A	G	0.112326	1006
15	rs28461955	C	T	0.112326	1006
15	rs3809482	T	C	0.308151	1006
15	rs17780920	C	T	0.195825	1006
15	rs76609032	T	A	0.00894632	1006
15	rs3809481	G	A	0.105368	1006
15	rs6493087	G	A	0.111332	1006
15	rs6493088	C	T	0.111332	1006
15	rs7170152	A	T	0.307157	1006
15	rs2412781	T	C	0.307157	1006
15	rs3213990	C	A	0.111332	1006
15	rs3213991	C	T	0.111332	1006
15	rs17724631	T	C	0.0387674	1006
15	rs7163245	A	G	0.111332	1006
15	rs7163288	A	G	0.307157	1006
15	rs35975365	A	G	0.181909	1006
15	rs7169790	T	A	0.111332	1006
15	rs28729853	A	C	0.111332	1006
15	rs34178146	G	A	0.195825	1006
15	rs28653441	G	T	0.136183	1006
15	rs35926237	C	A	0.0109344	1006
15	rs7167882	A	C	0.307157	1006
15	rs7168220	C	T	0.195825	1006
15	rs140646549	G	A	0.0248509	1006
15	rs9806227	C	T	0.111332	1006
15	rs62021176	A	G	0.195825	1006
15	rs117582097	G	A	0.0168986	1006
15	rs117286298	C	T	0.0159046	1006
15	rs7176849	T	G	0.136183	1006
15	rs185482771	A	G	0.0208748	1006
15	rs12323999	T	A	0.111332	1006
15	rs12324584	G	T	0.111332	1006
15	rs2412782	A	G	0.111332	1006
15	rs2584703	T	C	0.146123	1006
15	rs2584702	C	A	0.111332	1006
15	rs2584701	T	C	0.332008	1006
15	rs35158584	T	G	0.195825	1006
15	rs11637572	A	C	0.33996	1006
15	rs2584700	A	G	0.307157	1006
15	rs149181595	A	C	0.0248509	1006
15	rs16957680	A	C	0.195825	1006
15	rs999047	A	G	0.136183	1006
15	rs2243434	A	T	0.111332	1006
15	rs999026	T	C	0.136183	1006
15	rs116914366	A	G	0.0168986	1006
15	rs2012467	A	G	0.331014	1006
15	rs884704	T	C	0.137177	1006
15	rs2467733	C	G	0.136183	1006
15	rs118141062	C	T	0.0357853	1006
15	rs2444036	G	C	0.136183	1006
15	rs2244746	T	A	0.333002	1006
15	rs7180812	A	G	0.196819	1006
15	rs148808767	C	T	0.0308151	1006
15	rs2444037	C	T	0.333002	1006
15	rs1837960	T	C	0.138171	1006
15	rs1837959	A	G	0.138171	1006
15	rs2242067	C	T	0.0974155	1006
15	rs2242068	C	G	0.104374	1006
15	rs45608631	A	C	0.0198807	1006
15	rs45585139	G	A	0.0964215	1006
15	rs117655500	G	A	0.0357853	1006
15	rs1058298	G	T	0.32505	1006
15	rs17725343	C	T	0.026839	1006
15	rs34212866	A	G	0.222664	1006
15	rs690263	C	G	0.109344	1006
15	rs690276	C	T	0.303181	1006
15	rs12908460	C	T	0.193837	1006
15	rs690038	A	G	0.109344	1006
15	rs2254325	A	G	0.109344	1006
15	rs2254321	T	G	0.109344	1006
15	rs2230451	A	T	0.193837	1006
15	rs16957715	T	G	0.193837	1006
15	rs2584694	A	G	0.158052	1006
15	rs2584727	T	C	0.351889	1006
15	rs2253807	C	G	0.351889	1006
15	rs690466	C	G	0.157058	1006
15	rs62021180	A	G	0.194831	1006
15	rs2242069	A	C	0.157058	1006
15	rs693510	C	G	0.303181	1006
15	rs689835	C	T	0.10835	1006
15	rs34860428	G	C	0.194831	1006
15	rs509306	A	G	0.303181	1006
15	rs2584726	T	C	0.10835	1006
15	rs565007	A	T	0.10835	1006
15	rs141481452	G	C	0.0188867	1006
15	rs690512	A	G	0.303181	1006
15	rs689693	T	C	0.303181	1006
15	rs542898	C	T	0.303181	1006
15	rs12900259	G	A	0.194831	1006
15	rs690012	C	T	0.303181	1006
15	rs45497801	A	C	0.0516899	1006
15	rs550239	C	T	0.10835	1006
15	rs2249952	G	C	0.303181	1006
15	rs34921640	A	T	0.194831	1006
15	rs62020574	C	T	0.194831	1006
15	rs689767	G	C	0.303181	1006
15	rs2439845	C	G	0.303181	1006
15	rs2467745	A	G	0.303181	1006
15	rs558656	T	C	0.10835	1006
15	rs2602141	T	G	0.303181	1006
15	rs148029613	C	A	0.00397614	1006
15	rs45629234	T	G	0.00695825	1006
15	rs150844304	A	C	0.0228628	1006
15	rs72707571	C	G	0.0347913	1006
15	rs72707572	C	T	0.0347913	1006
15	rs140772385	G	A	0.00994036	1006
15	rs690002	C	A	0.10835	1006
15	rs537115	C	T	0.10835	1006
15	rs34438389	T	C	0.0874751	1006
15	rs536313	C	T	0.303181	1006
15	rs16957730	A	G	0.194831	1006
15	rs138046504	T	A	0.00397614	1006
15	rs12913977	T	C	0.194831	1006
15	rs12914122	T	C	0.194831	1006
15	rs2245908	C	G	0.10835	1006
15	rs45482998	A	G	0.0178926	1006
15	rs471229	G	A	0.109344	1006
15	rs34697113	G	A	0.194831	1006
15	rs2439841	G	A	0.109344	1006
15	rs2444028	T	C	0.109344	1006
15	rs183141267	C	T	0.00795229	1006
15	rs2444247	G	A	0.109344	1006
15	rs2256764	C	T	0.0974155	1006
15	rs2467737	G	A	0.304175	1006
15	rs2444029	G	A	0.10835	1006
15	rs690316	C	A	0.10835	1006
15	rs8027748	T	A	0.192843	1006
15	rs2467738	T	A	0.302187	1006
15	rs2467739	G	A	0.10835	1006
15	rs2439846	G	A	0.303181	1006
15	rs12899865	G	A	0.194831	1006
15	rs28666488	G	C	0.109344	1006
15	rs28649346	T	C	0.303181	1006
15	rs62020575	G	A	0.188867	1006
15	rs117750682	G	A	0.00994036	1006
15	rs2444030	C	G	0.969185	1006
15	rs2467741	T	C	0.303181	1006
15	rs12185094	T	G	0.12326	1006
15	rs142553172	T	C	0.00596421	1006
15	rs2439848	A	G	0.10835	1006
15	rs2245790	T	C	0.10835	1006
15	rs145500855	T	G	0.0337972	1006
15	rs140629196	G	C	0.0159046	1006
15	rs2245780	C	T	0.10835	1006
15	rs139393140	G	A	0.0308151	1006
15	rs117075184	T	G	0.0308151	1006
15	rs12907870	C	T	0.194831	1006
15	rs2245664	C	T	0.10835	1006
15	rs2467740	C	T	0.10835	1006
15	rs690367	A	G	0.303181	1006
15	rs12437725	G	C	0.100398	1006
15	rs689816	G	A	0.303181	1006
15	rs689826	G	A	0.117296	1006
15	rs2467742	C	A	0.303181	1006
15	rs7173487	A	G	0.101392	1006
15	rs2467743	T	A	0.109344	1006
15	rs2245176	A	G	0.109344	1006
15	rs141921271	G	C	0.0198807	1006
15	rs66629206	A	C	0.188867	1006
15	rs2245054	C	T	0.109344	1006
15	rs2244981	T	C	0.303181	1006
15	rs2444249	C	G	0.109344	1006
15	rs112752866	T	C	0.0854871	1006
15	rs72709850	T	C	0.193837	1006
15	rs141518291	G	A	0.00695825	1006
15	rs34633582	T	C	0.193837	1006
15	rs2444032	A	C	0.109344	1006
15	rs2601014	G	C	0.0964215	1006
15	rs694725	A	G	0.303181	1006
15	rs483724	T	A	0.109344	1006
15	rs190543502	T	C	0.0208748	1006
15	rs2264876	G	T	0.109344	1006
15	rs12905220	C	G	0.193837	1006
15	rs36078097	G	A	0.193837	1006
15	rs2255383	C	G	0.109344	1006
15	rs12906481	G	A	0.193837	1006
15	rs1814538	A	G	0.109344	1006
15	rs1814539	C	T	0.893638	1006
15	rs7182292	T	G	0.193837	1006
15	rs9920763	T	G	0.100398	1006
15	rs690436	T	C	0.109344	1006
15	rs690446	G	C	0.303181	1006
15	rs561863	G	A	0.109344	1006
15	rs689596	A	T	0.109344	1006
15	rs689616	C	T	0.109344	1006
15	rs7181783	A	C	0.193837	1006
15	rs689647	C	T	0.109344	1006
15	rs518288	C	T	0.303181	1006
15	rs690472	A	C	0.303181	1006
15	rs35903301	A	G	0.193837	1006
15	rs34002293	G	T	0.193837	1006
15	rs2264239	C	G	0.109344	1006
15	rs138236211	T	C	0.00596421	1006
15	rs57728767	C	G	0.178926	1006
15	rs11856120	G	C	0.00795229	1006
15	rs2584706	T	C	0.109344	1006
15	rs2264050	G	C	0.303181	1006
15	rs2264049	T	C	0.109344	1006
15	rs139775043	C	T	0.0109344	1006
15	rs35198548	C	T	0.084493	1006
15	rs526083	T	C	0.109344	1006
15	rs2264248	G	A	0.109344	1006
15	rs34661349	T	C	0.193837	1006
15	rs2251538	G	C	0.109344	1006
15	rs560191	G	C	0.303181	1006
15	rs111755990	C	T	0.0149105	1006
15	rs17782608	T	C	0.0377734	1006
15	rs527921	T	G	0.102386	1006
15	rs34181131	G	A	0.193837	1006
15	rs524417	C	T	0.109344	1006
15	rs7173383	A	C	0.194831	1006
15	rs493377	C	T	0.299205	1006
15	rs2250750	C	G	0.300199	1006
15	rs2250743	T	G	0.106362	1006
15	rs147497081	C	T	0.0198807	1006
15	rs544122	A	T	0.0994036	1006
15	rs689754	A	G	0.101392	1006
15	rs71476435	G	A	0.193837	1006
15	rs2924369	G	A	0.699801	1006
15	rs2439832	C	T	0.106362	1006
15	rs145038195	C	T	0.00795229	1006
15	rs1079309	C	A	0.300199	1006
15	rs2439831	C	T	0.105368	1006
15	rs2439850	C	G	0.109344	1006
15	rs2467736	T	C	0.109344	1006
15	rs2444250	C	G	0.109344	1006
15	rs143169986	G	C	0.00596421	1006
15	rs35958032	A	T	0.193837	1006
15	rs55801120	A	G	0.193837	1006
15	rs101094	C	G	0.109344	1006
15	rs140147858	A	G	0.0178926	1006
15	rs2444251	A	G	0.303181	1006
15	rs28717706	G	C	0.0387674	1006
15	rs12911740	G	A	0.193837	1006
15	rs548704	A	C	0.303181	1006
15	rs689781	T	C	0.109344	1006
15	rs2584725	T	C	0.109344	1006
15	rs2467746	G	C	0.104374	1006
15	rs74950558	A	C	0.00695825	1006
15	rs60018990	T	C	0.193837	1006
15	rs12906017	A	C	0.193837	1006
15	rs2253708	G	C	0.109344	1006
15	rs28379460	T	A	0.0397614	1006
15	rs17782975	T	C	0.0864811	1006
15	rs7177146	T	G	0.193837	1006
15	rs495175	C	G	0.109344	1006
15	rs72709879	G	A	0.193837	1006
15	rs7497780	A	G	0.303181	1006
15	rs117974635	C	T	0.0228628	1006
15	rs2253268	A	C	0.303181	1006
15	rs506120	C	T	0.300199	1006
15	rs28628574	A	C	0.107356	1006
15	rs1869258	A	C	0.304175	1006
15	rs529611	T	C	0.304175	1006
15	rs150149143	C	G	0.00994036	1006
15	rs690170	G	C	0.0785288	1006
15	rs7181665	G	C	0.185885	1006
15	rs523156	C	G	0.287276	1006
15	rs57938858	C	G	0.184891	1006
15	rs689883	G	C	0.104374	1006
15	rs694985	T	C	0.104374	1006
15	rs3862138	C	T	0.191849	1006
15	rs1060939	G	A	0.296223	1006
15	rs12912505	G	A	0.191849	1006
15	rs480108	T	C	0.296223	1006
15	rs56321997	A	G	0.0168986	1006
15	rs2245715	G	A	0.104374	1006
15	rs62020612	G	A	0.191849	1006
15	rs145659671	G	A	0.00298211	1006
15	rs45569034	C	T	0.0328032	1006
15	rs2229014	C	G	0.0238569	1006
15	rs28438815	C	T	0.0347913	1006
15	rs55707100	C	T	0.0228628	1006
15	rs689931	G	A	0.866799	1006
15	rs572837	A	G	0.296223	1006
15	rs570933	A	G	0.296223	1006
15	rs2444244	T	C	0.104374	1006
15	rs72711846	G	C	0.0337972	1006
15	rs689797	C	T	0.296223	1006
15	rs2255663	C	T	0.296223	1006
15	rs34388946	A	G	0.191849	1006
15	rs2470130	G	A	0.104374	1006
15	rs117244646	C	T	0.0139165	1006
15	rs56397785	A	C	0.0129225	1006
15	rs2255440	T	C	0.104374	1006
15	rs2255410	G	A	0.296223	1006
15	rs496584	C	T	0.104374	1006
15	rs2470131	T	G	0.104374	1006
15	rs2255042	C	T	0.104374	1006
15	rs2251844	T	C	0.104374	1006
15	rs486301	G	A	0.104374	1006
15	rs2439834	A	G	0.104374	1006
15	rs67158965	T	C	0.0218688	1006
15	rs117196917	C	T	0.0159046	1006
15	rs2915788	T	C	0.104374	1006
15	rs2584724	C	T	0.870775	1006
15	rs2439843	A	G	0.296223	1006
15	rs141782389	G	A	0.0139165	1006
15	rs2255051	C	T	0.104374	1006
15	rs2254927	A	G	0.296223	1006
15	rs116992540	G	A	0.0178926	1006
15	rs2470134	A	G	0.902584	1006
15	rs28470226	G	A	0.0377734	1006
15	rs475486	T	C	0.104374	1006
15	rs117155554	A	T	0.0188867	1006
15	rs150826145	C	T	0.00994036	1006
15	rs62020616	G	A	0.191849	1006
15	rs60367691	T	C	0.191849	1006
15	rs10518820	G	T	0.0994036	1006
15	rs28475234	A	T	0.101392	1006
15	rs75726580	T	C	0.0884692	1006
15	rs56397895	G	C	0.107356	1006
15	rs2439	C	T	0.0994036	1006
15	rs12438025	G	C	0.0994036	1006
15	rs12437957	A	G	0.0994036	1006
15	rs3097773	G	A	0.106362	1006
15	rs74643365	C	T	0.0506958	1006
15	rs2447196	G	A	0.0984095	1006
15	rs2447197	G	A	0.0994036	1006
15	rs2447198	T	C	0.0994036	1006
15	rs28495368	G	A	0.100398	1006
15	rs2260160	C	T	0.105368	1006
15	rs2614819	C	A	0.101392	1006
15	rs2614822	G	C	0.101392	1006
15	rs66903736	C	T	0.181909	1006
15	rs66749753	C	T	0.181909	1006
15	rs149473462	C	T	0.0119284	1006
15	rs3101443	C	G	0.0974155	1006
15	rs62018894	C	T	0.279324	1006
15	rs113725701	G	C	0.0228628	1006
15	rs28712213	C	G	0.0954274	1006
15	rs12912881	G	C	0.181909	1006
15	rs117470514	G	A	0.00497018	1006
15	rs8038068	T	C	0.181909	1006
15	rs2927070	G	C	0.286282	1006
15	rs17727763	T	G	0.168986	1006
15	rs2915792	G	A	0.0974155	1006
15	rs111848061	G	T	0.181909	1006
15	rs144662677	C	T	0.0149105	1006
15	rs141861602	A	T	0.00994036	1006
15	rs2927071	T	C	0.279324	1006
15	rs11856184	A	C	0.0974155	1006
15	rs8030536	T	C	0.181909	1006
15	rs56380203	G	A	0.181909	1006
15	rs2957639	T	C	0.280318	1006
15	rs56246169	T	G	0.181909	1006
15	rs28704825	C	T	0.082505	1006
15	rs28758851	C	T	0.287276	1006
15	rs2927072	T	C	0.0974155	1006
15	rs17727853	A	C	0.182903	1006
15	rs2915776	T	C	0.0974155	1006
15	rs17727871	T	C	0.0397614	1006
15	rs113277603	T	C	0.0119284	1006
15	rs3099045	A	C	0.281312	1006
15	rs56226333	T	C	0.182903	1006
15	rs2920781	G	A	0.0974155	1006
15	rs62018900	C	T	0.182903	1006
15	rs3099047	C	T	0.281312	1006
15	rs113378083	G	A	0.027833	1006
15	rs2470120	C	G	0.282306	1006
15	rs17795279	C	T	0.182903	1006
15	rs17727979	C	A	0.0367793	1006
15	rs2447193	A	C	0.0994036	1006
15	rs11635852	G	A	0.120278	1006
15	rs35028925	A	C	0.469185	1006
15	rs11857661	G	T	0.0984095	1006
15	rs186686021	C	T	0.0178926	1006
15	rs35740631	G	A	0.182903	1006
15	rs12443102	G	C	0.0994036	1006
15	rs35333173	C	G	0.182903	1006
15	rs141548044	A	G	0.0318091	1006
15	rs2447208	C	T	0.0994036	1006
15	rs139097404	T	C	0.0218688	1006
15	rs34681147	C	T	0.182903	1006
15	rs2447210	C	T	0.284294	1006
15	rs2447211	G	A	0.0994036	1006
15	rs2447212	C	T	0.0994036	1006
15	rs2470121	G	C	0.0994036	1006
15	rs117519896	T	C	0.0159046	1006
15	rs140377076	G	A	0.0328032	1006
15	rs2957636	A	G	0.2833	1006
15	rs2920782	T	C	0.2833	1006
15	rs8042868	C	T	0.0984095	1006
15	rs2447213	T	G	0.128231	1006
15	rs185037645	T	G	0.0159046	1006
15	rs2470122	G	C	0.950298	1006
15	rs112667279	C	T	0.182903	1006
15	rs2447215	C	T	0.2833	1006
15	rs2927075	T	C	0.0994036	1006
15	rs150332878	G	A	0.0248509	1006
15	rs57865312	C	A	0.0994036	1006
15	rs28606452	C	T	0.0984095	1006
15	rs147952975	C	G	0.0298211	1006
15	rs2915779	G	A	0.0994036	1006
15	rs141866277	A	T	0.0218688	1006
15	rs2957637	C	A	0.0994036	1006
15	rs145266097	G	A	0.0178926	1006
15	rs28578041	G	A	0.100398	1006
15	rs28433760	G	A	0.100398	1006
15	rs2467426	A	G	0.105368	1006
15	rs2927085	T	C	0.315109	1006
15	rs17728253	A	G	0.0168986	1006
15	rs149557950	C	T	0.00994036	1006
15	rs186736744	G	A	0.00994036	1006
15	rs55683269	C	T	0.0139165	1006
15	rs145666523	C	T	0.00994036	1006
15	rs189122963	G	A	0.00596421	1006
15	rs150896874	G	A	0.0208748	1006
15	rs7175525	G	A	0.0765408	1006
15	rs3110081	C	T	0.190855	1006
15	rs142194775	G	T	0.0129225	1006
15	rs111895823	C	T	0.0308151	1006
15	rs2288768	G	C	0.0994036	1006
15	rs17795770	G	C	0.0347913	1006
15	rs74831743	G	C	0.0964215	1006
15	rs8023696	T	C	0.0964215	1006
15	rs4997480	C	T	0.0964215	1006
15	rs8030169	T	C	0.128231	1006
15	rs8029210	G	A	0.0954274	1006
15	rs8033995	G	C	0.101392	1006
15	rs117888823	G	A	0.0506958	1006
15	rs72714305	C	T	0.0357853	1006
15	rs4923964	T	G	0.815109	1006
15	rs10438303	T	C	0.0964215	1006
15	rs28504496	C	T	0.100398	1006
15	rs142365050	C	T	0.0198807	1006
15	rs11070407	C	T	0.0984095	1006
15	rs62018944	C	T	0.183897	1006
15	rs35654783	T	C	0.712724	1006
15	rs12437808	T	C	0.0964215	1006
15	rs7167976	T	C	0.083499	1006
15	rs4924720	A	G	0.712724	1006
15	rs72489216	C	T	0.16998	1006
15	rs370094007	T	C	0.0457256	1006
15	rs570886122	C	T	0.027833	1006
15	rs12441127	T	C	0.0964215	1006
15	rs151172008	G	C	0.0954274	1006
15	rs118130998	A	T	0.0159046	1006
15	rs111385642	T	C	0.0258449	1006
15	rs2467402	C	A	0.0994036	1006
15	rs7171750	G	C	0.0964215	1006
15	rs7178343	G	A	0.712724	1006
15	rs28542007	A	G	0.0964215	1006
15	rs2915778	C	A	0.0178926	1006
15	rs139974673	T	C	0.0258449	1006
15	rs145940861	C	T	0.0258449	1006
15	rs147233090	C	T	0.0228628	1006
15	rs8028715	G	C	0.815109	1006
15	rs12900924	C	T	0.183897	1006
15	rs7175129	G	A	0.717694	1006
15	rs4332723	C	A	0.717694	1006
15	rs2412810	T	G	0.0964215	1006
15	rs4617832	G	A	0.712724	1006
15	rs28567828	G	A	0.0964215	1006
15	rs62018947	G	A	0.71173	1006
15	rs76977591	G	A	0.0437376	1006
15	rs2614829	T	C	0.00695825	1006
15	rs11070408	G	A	0.0964215	1006
15	rs35457073	G	T	0.0964215	1006
15	rs8033846	A	C	0.718688	1006
15	rs16950562	G	A	0.0964215	1006
15	rs117091329	T	A	0.0357853	1006
15	rs139632509	C	T	0.0159046	1006
15	rs7174732	C	A	0.717694	1006
15	rs2411284	C	T	0.712724	1006
15	rs28502289	C	T	0.0964215	1006
15	rs12443084	T	G	0.814115	1006
15	rs113408411	G	T	0.0964215	1006
15	rs28653631	A	T	0.0367793	1006
15	rs28718261	C	G	0.0964215	1006
15	rs7174260	C	G	0.183897	1006
15	rs28595038	A	C	0.0964215	1006
15	rs188286242	G	A	0.00397614	1006
15	rs143321361	C	T	0.0119284	1006
15	rs12908467	C	T	0.712724	1006
15	rs10163069	T	C	0.814115	1006
15	rs10163054	G	T	0.0964215	1006
15	rs7168158	G	A	0.0964215	1006
15	rs117519814	G	A	0.0536779	1006
15	rs7174208	A	G	0.0964215	1006
15	rs8040336	C	T	0.533797	1006
15	rs12101756	A	G	0.0964215	1006
15	rs12442129	C	T	0.0964215	1006
15	rs4924722	G	A	0.710736	1006
15	rs11070410	A	G	0.717694	1006
15	rs113870862	C	G	0.0178926	1006
15	rs11070411	G	C	0.815109	1006
15	rs7170167	T	C	0.0964215	1006
15	rs7175032	C	T	0.0964215	1006
15	rs7169988	T	C	0.0964215	1006
15	rs12441861	C	T	0.0964215	1006
15	rs41277696	T	C	0.0318091	1006
15	rs1053492	C	T	0.71173	1006
15	rs41277698	G	A	0.0119284	1006
15	rs3087657	G	A	0.71173	1006
15	rs118162479	A	G	0.0298211	1006
15	rs3862142	A	C	0.0964215	1006
15	rs2788	A	G	0.0964215	1006
15	rs35454865	A	G	0.00994036	1006
15	rs3844075	C	G	0.913519	1006
15	rs2277531	G	C	0.0964215	1006
15	rs28410121	C	T	0.814115	1006
15	rs7178230	T	C	0.814115	1006
15	rs116890066	G	A	0.0347913	1006
15	rs3862143	A	G	0.815109	1006
15	rs11852840	T	C	0.0964215	1006
15	rs28891769	C	G	0.0964215	1006
15	rs8035812	T	C	0.815109	1006
15	rs8034451	A	G	0.713718	1006
15	rs11638972	C	G	0.71173	1006
15	rs28578398	T	C	0.0964215	1006
15	rs7180818	G	A	0.717694	1006
15	rs60883262	T	C	0.0964215	1006
15	rs28697876	C	T	0.0397614	1006
15	rs147229860	A	C	0.0188867	1006
15	rs11070412	G	A	0.71173	1006
15	rs147814812	G	C	0.0109344	1006
15	rs12899922	C	T	0.717694	1006
15	rs62018952	T	C	0.718688	1006
15	rs8023458	C	T	0.0964215	1006
15	rs28678901	C	T	0.0964215	1006
15	rs16963953	A	T	0.0964215	1006
15	rs28546844	C	A	0.0964215	1006
15	rs4923965	A	C	0.816103	1006
15	rs6493090	A	C	0.816103	1006
15	rs4644832	G	A	0.816103	1006
15	rs2043878	C	G	0.112326	1006
15	rs35179502	C	T	0.0318091	1006
15	rs3759791	T	C	0.0964215	1006
15	rs654276	T	C	0.826044	1006
15	rs72714327	C	T	0.0437376	1006
15	rs3784275	G	A	0.0944334	1006
15	rs150585298	T	C	0.0149105	1006
15	rs12702	T	C	0.0954274	1006
15	rs28583806	A	G	0.0964215	1006
15	rs694461	C	T	0.715706	1006
15	rs369526727	A	G	0.00497018	1006
15	rs35822148	G	C	0.172962	1006
15	rs16965120	T	G	0.0954274	1006
15	rs28674750	T	C	0.0954274	1006
15	rs2228368	A	C	0.0954274	1006
15	rs3825783	T	C	0.0954274	1006
15	rs693919	G	A	0.718688	1006
15	rs113925291	C	G	0.0427435	1006
15	rs112806515	T	G	0.0954274	1006
15	rs3736180	A	G	0.0954274	1006
15	rs28684672	C	T	0.0954274	1006
15	rs35302555	C	T	0.100398	1006
15	rs12440573	A	G	0.0954274	1006
15	rs575082	A	G	0.7167	1006
15	rs138339896	C	T	0.0139165	1006
15	rs56008017	C	T	0.0954274	1006
15	rs117062113	G	C	0.05666	1006
15	rs28867508	T	A	0.0954274	1006
15	rs28781888	C	G	0.0954274	1006
15	rs35866764	A	C	0.710736	1006
15	rs146973796	C	T	0.0467197	1006
15	rs28590651	T	C	0.0954274	1006
15	rs663214	T	G	0.710736	1006
15	rs2955969	G	A	0.7167	1006
15	rs2930530	A	G	0.812127	1006
15	rs28636829	C	T	0.0954274	1006
15	rs3816792	C	T	0.0954274	1006
15	rs8040839	C	T	0.0954274	1006
15	rs557886	C	G	0.0328032	1006
15	rs678084	T	G	0.813121	1006
15	rs7183809	T	G	0.0904573	1006
15	rs3759790	G	A	0.0904573	1006
15	rs2930531	G	A	0.813121	1006
15	rs28531819	C	T	0.0904573	1006
15	rs28699233	A	G	0.0894632	1006
15	rs7179388	C	G	0.0904573	1006
15	rs28524541	A	G	0.0904573	1006
15	rs28687459	G	A	0.0904573	1006
15	rs28513374	G	A	0.0914513	1006
15	rs7170751	T	G	0.0904573	1006
15	rs2729494	C	A	0.813121	1006
15	rs528764	C	T	0.813121	1006
15	rs7169322	T	C	0.0904573	1006
15	rs28707214	G	C	0.0904573	1006
15	rs28679673	T	C	0.0904573	1006
15	rs28780699	A	G	0.0904573	1006
15	rs8032649	T	C	0.0904573	1006
15	rs147727636	C	G	0.027833	1006
15	rs3102448	G	C	0.813121	1006
15	rs68079546	G	T	0.0904573	1006
15	rs113759634	C	T	0.0904573	1006
15	rs112030070	C	T	0.0536779	1006
15	rs56909447	G	A	0.0904573	1006
15	rs28476182	C	T	0.0904573	1006
15	rs28696802	T	C	0.0904573	1006
15	rs11856495	G	A	0.0904573	1006
15	rs117935014	A	C	0.00795229	1006
15	rs72716006	C	A	0.0337972	1006
15	rs139835683	A	G	0.0218688	1006
15	rs495880	C	T	0.811133	1006
15	rs11854565	C	T	0.199801	1006
15	rs28413704	A	G	0.0904573	1006
15	rs139367259	T	G	0.0109344	1006
15	rs1965794	G	T	0.0994036	1006
15	rs1965795	G	A	0.0904573	1006
15	rs28519630	A	G	0.0904573	1006
15	rs13329084	G	A	0.0884692	1006
15	rs16977724	C	T	0.0904573	1006
15	rs16977798	G	A	0.0904573	1006
15	rs9989313	C	T	0.0904573	1006
15	rs141665731	C	G	0.00397614	1006
15	rs4597285	G	A	0.0954274	1006
15	rs28866846	T	C	0.0904573	1006
15	rs187981901	G	C	0.0198807	1006
15	rs112571402	C	A	0.0516899	1006
15	rs688009	C	T	0.279324	1006
15	rs28858500	C	T	0.0904573	1006
15	rs2412821	G	A	0.188867	1006
15	rs28823973	C	T	0.0904573	1006
15	rs61390361	C	T	0.0904573	1006
15	rs11856795	G	T	0.0904573	1006
15	rs9944216	G	C	0.0904573	1006
15	rs541871	G	C	0.189861	1006
15	rs116973130	C	A	0.0119284	1006
15	rs686666	G	A	0.2833	1006
15	rs514311	T	C	0.187873	1006
15	rs117146278	G	A	0.028827	1006
15	rs187716057	A	G	0.0208748	1006
15	rs143769299	C	G	0.0248509	1006
15	rs35267287	G	A	0.154076	1006
15	rs11852767	T	C	0.0904573	1006
15	rs12442297	C	T	0.0894632	1006
15	rs78227853	C	T	0.0337972	1006
15	rs33986791	A	C	0.200795	1006
15	rs12906333	A	T	0.0417495	1006
15	rs67541383	C	T	0.0914513	1006
15	rs56312025	C	G	0.0208748	1006
15	rs667476	A	C	0.307157	1006
15	rs28413881	G	T	0.0904573	1006
15	rs8023508	A	G	0.121272	1006
15	rs3742982	T	C	0.0954274	1006
15	rs3916022	G	A	0.027833	1006
15	rs112793333	C	G	0.0964215	1006
15	rs117812203	G	A	0.0139165	1006
15	rs7181039	A	G	0.0904573	1006
15	rs2918943	C	A	0.158052	1006
15	rs472385	G	A	0.252485	1006
15	rs72716017	G	A	0.0109344	1006
15	rs602370	C	T	0.261431	1006
15	rs524908	C	A	0.707753	1006
15	rs149410002	C	T	0.00497018	1006
15	rs533143	T	C	0.293241	1006
15	rs28437196	C	T	0.102386	1006
15	rs117292211	C	T	0.0328032	1006
15	rs144686488	C	G	0.00497018	1006
15	rs678513	G	T	0.0924453	1006
15	rs566555	A	C	0.0884692	1006
15	rs582198	A	T	0.0576541	1006
15	rs116978019	T	C	0.0188867	1006
15	rs3850777	A	G	0.0536779	1006
15	rs2918945	T	C	0.0994036	1006
15	rs16944774	A	C	0.055666	1006
15	rs149446760	C	T	0.0139165	1006
15	rs2918946	G	C	0.0994036	1006
15	rs2306674	A	G	0.05666	1006
15	rs55927923	G	C	0.054672	1006
15	rs28685813	C	G	0.0536779	1006
15	rs7173288	C	T	0.0387674	1006
15	rs563940	G	T	0.0954274	1006
15	rs117093001	C	T	0.0208748	1006
15	rs117842849	G	A	0.11829	1006
15	rs8035689	T	C	0.957256	1006
15	rs597705	C	G	0.101392	1006
15	rs16945686	C	T	0.055666	1006
15	rs117308166	A	C	0.0308151	1006
15	rs12440402	C	G	0.055666	1006
15	rs638224	A	T	0.100398	1006
15	rs545119	A	C	0.0447316	1006
15	rs12442168	C	G	0.05666	1006
15	rs60484809	T	C	0.05666	1006
15	rs530074	C	T	0.0974155	1006
15	rs9806129	T	C	0.055666	1006
15	rs1439116	C	T	0.0337972	1006
15	rs149118538	G	A	0.0417495	1006
15	rs492571	T	C	0.0427435	1006
15	rs2016840	G	A	0.284294	1006
15	rs2016837	G	A	0.0954274	1006
15	rs1561458	T	A	0.0427435	1006
15	rs589649	T	A	0.100398	1006
15	rs472797	G	C	0.100398	1006
15	rs28377221	A	C	0.055666	1006
15	rs1545182	T	C	0.100398	1006
15	rs3742981	C	T	0.055666	1006
15	rs2918952	G	A	0.0427435	1006
15	rs920339	T	C	0.102386	1006
15	rs481837	C	T	0.0407555	1006
15	rs483800	A	G	0.0407555	1006
15	rs11070413	C	A	0.054672	1006
15	rs56793082	C	T	0.0417495	1006
15	rs16948098	G	A	0.0407555	1006
15	rs11637468	A	G	0.054672	1006
15	rs11070414	A	G	0.0974155	1006
15	rs11631901	G	A	0.054672	1006
15	rs2412822	A	G	0.0994036	1006
15	rs1008183	G	C	0.0536779	1006
15	rs4270152	A	G	0.0427435	1006
15	rs151068381	C	T	0.0168986	1006
15	rs28706414	T	C	0.055666	1006
15	rs2412823	C	T	0.303181	1006
15	rs71478312	G	C	0.104374	1006
15	rs118184979	G	A	0.0208748	1006
15	rs9920164	C	T	0.05666	1006
15	rs28599486	T	C	0.05666	1006
15	rs74009159	G	A	0.0427435	1006
15	rs28438984	T	G	0.055666	1006
15	rs11070415	G	A	0.0526839	1006
15	rs78972603	C	T	0.028827	1006
15	rs11853395	A	C	0.0437376	1006
15	rs74009160	C	T	0.0427435	1006
15	rs1077421	C	T	0.0964215	1006
15	rs747714	A	G	0.0984095	1006
15	rs12439442	G	A	0.0536779	1006
15	rs11070416	G	T	0.0536779	1006
15	rs4544217	A	G	0.0974155	1006
15	rs117590965	C	T	0.0208748	1006
15	rs4321171	G	A	0.0427435	1006
15	rs28542819	G	A	0.0536779	1006
15	rs28548859	G	T	0.0964215	1006
15	rs138384954	G	A	0.0178926	1006
15	rs16949992	C	G	0.0437376	1006
15	rs28654093	C	T	0.0427435	1006
15	rs11630936	C	T	0.0536779	1006
15	rs16950215	C	T	0.0536779	1006
15	rs117101779	A	G	0.0238569	1006
15	rs7178452	G	T	0.0536779	1006
15	rs8042714	C	G	0.0974155	1006
15	rs11635039	C	T	0.054672	1006
15	rs59770554	C	G	0.0467197	1006
15	rs59561000	T	A	0.0417495	1006
15	rs115782822	T	C	0.0208748	1006
15	rs8035382	T	C	0.0457256	1006
15	rs8035402	T	C	0.0457256	1006
15	rs118186362	A	G	0.0168986	1006
15	rs2929282	A	T	0.0457256	1006
15	rs72716043	T	C	0.0407555	1006
15	rs12592921	A	C	0.15507	1006
15	rs2930523	A	T	0.0417495	1006
15	rs76357206	T	C	0.055666	1006
15	rs2929279	C	G	0.0417495	1006
15	rs2930524	T	C	0.0417495	1006
15	rs2929278	C	T	0.269384	1006
15	rs2930525	T	C	0.0477137	1006
15	rs28729677	C	T	0.0477137	1006
15	rs2929277	A	G	0.0477137	1006
15	rs2957582	C	T	0.293241	1006
15	rs118014806	G	C	0.0139165	1006
15	rs2929275	C	T	0.0477137	1006
15	rs55889744	C	T	0.0159046	1006
15	rs28431326	G	T	0.0417495	1006
15	rs77962107	A	G	0.0328032	1006
15	rs149480320	T	C	0.0318091	1006
15	rs72716049	G	T	0.0387674	1006
15	rs72716050	C	G	0.0387674	1006
15	rs2623015	A	C	0.0457256	1006
15	rs148138454	T	C	0.0159046	1006
15	rs118056071	T	C	0.0685885	1006
15	rs2929280	G	C	0.889662	1006
15	rs147682208	C	T	0.0298211	1006
15	rs8033233	C	T	0.0447316	1006
15	rs2929281	G	T	0.0447316	1006
15	rs2412845	C	T	0.0447316	1006
15	rs138570705	G	A	0.027833	1006
15	rs78735736	G	T	0.0407555	1006
15	rs111514241	G	A	0.134195	1006
15	rs2412846	G	A	0.0447316	1006
15	rs2412847	G	A	0.0447316	1006
15	rs2412848	G	T	0.0447316	1006
15	rs2957583	A	C	0.0457256	1006
15	rs2930528	A	G	0.0447316	1006
15	rs17582478	A	G	0.142147	1006
15	rs112913854	G	T	0.0298211	1006
15	rs146998515	C	T	0.0129225	1006
15	rs2412849	C	G	0.95328	1006
15	rs55838245	C	T	0.00894632	1006
15	rs6493091	C	T	0.954274	1006
15	rs182072899	A	C	0.00298211	1006
15	rs142965816	G	A	0.00894632	1006
15	rs2412850	A	G	0.95328	1006
15	rs2412851	G	A	0.955268	1006
15	rs11854312	T	C	0.95328	1006
15	rs11070417	T	C	0.955268	1006
15	rs111840748	G	A	0.0298211	1006
15	rs11632901	T	C	0.955268	1006
15	rs4924727	T	G	0.952286	1006
15	rs112159895	G	A	0.0715706	1006
15	rs72716055	G	A	0.0397614	1006
15	rs140655583	C	T	0.00894632	1006
15	rs74499991	C	G	0.0377734	1006
15	rs10851415	G	A	0.955268	1006
15	rs11635948	C	T	0.955268	1006
15	rs11631340	T	C	0.95328	1006
15	rs76107285	T	C	0.0646123	1006
15	rs28830267	A	C	0.0417495	1006
15	rs8037596	A	C	0.955268	1006
15	rs6493092	C	T	0.955268	1006
15	rs4924728	T	C	0.955268	1006
15	rs12916238	C	G	0.205765	1006
15	rs4924729	T	C	0.955268	1006
15	rs8031749	T	C	0.0536779	1006
15	rs113807805	C	T	0.0159046	1006
15	rs141500197	C	T	0.0308151	1006
15	rs11638352	C	A	0.955268	1006
15	rs12913809	G	T	0.955268	1006
15	rs2412854	A	G	0.955268	1006
15	rs2412853	C	T	0.954274	1006
15	rs4924731	A	G	0.954274	1006
15	rs138893177	C	T	0.0248509	1006
15	rs77207316	A	G	0.0109344	1006
15	rs142461722	C	T	0.00894632	1006
15	rs2412852	T	C	0.95328	1006
15	rs10851416	G	A	0.955268	1006
15	rs8035212	T	C	0.95328	1006
15	rs149779816	A	T	0.0248509	1006
15	rs6493093	C	G	0.955268	1006
15	rs148596463	G	C	0.0248509	1006
15	rs4924732	T	C	0.685885	1006
15	rs4923969	A	G	0.955268	1006
15	rs7176955	A	G	0.955268	1006
15	rs28667396	T	C	0.955268	1006
15	rs35447247	C	T	0.05666	1006
15	rs9920249	T	A	0.955268	1006
15	rs6493094	G	A	0.955268	1006
15	rs76639963	C	T	0.028827	1006
15	rs8037441	T	C	0.955268	1006
15	rs75848249	G	A	0.0258449	1006
15	rs2114420	T	C	0.95328	1006
15	rs28529668	C	T	0.0536779	1006
15	rs2114421	T	C	0.95328	1006
15	rs118035086	T	C	0.0318091	1006
15	rs117842642	T	C	0.028827	1006
15	rs113469498	G	C	0.0685885	1006
15	rs143579272	T	C	0.00397614	1006
15	rs12324261	A	G	0.955268	1006
15	rs142837851	T	C	0.0198807	1006
15	rs8036541	C	T	0.955268	1006
15	rs8041487	G	T	0.955268	1006
15	rs10518994	T	C	0.95328	1006
15	rs143148646	G	T	0.00497018	1006
15	rs77077116	T	C	0.028827	1006
15	rs147370181	G	C	0.00397614	1006
15	rs1820482	A	G	0.955268	1006
15	rs17504748	T	C	0.0168986	1006
15	rs11070419	C	G	0.955268	1006
15	rs4924734	G	T	0.955268	1006
15	rs4923971	C	T	0.206759	1006
```
