## Supplementary material for "Characterization of shared and ancestry-specific signals driving complex traits using multi-ancestry fine-mapping": s1_ref.bim

```
15	rs10851412	0	43329085	C	G
15	rs11070388	0	43329319	C	G
15	rs9796559	0	43331246	T	G
15	rs11631404	0	43331953	C	T
15	rs7496079	0	43335793	C	T
15	rs1462856	0	43336344	C	T
15	rs7176957	0	43336802	C	T
15	rs147293088	0	43337024	C	T
15	rs4923956	0	43338652	A	C
15	rs28605464	0	43339151	C	A
15	rs2412752	0	43339973	T	C
15	rs62020748	0	43341747	T	C
15	rs34018858	0	43342019	T	G
15	rs7182650	0	43342878	T	A
15	rs28845921	0	43343015	A	C
15	rs2035170	0	43344886	C	T
15	rs4274403	0	43345047	T	C
15	rs117174250	0	43346580	G	A
15	rs2035169	0	43347139	T	C
15	rs78940367	0	43348679	C	T
15	rs12050596	0	43349767	C	T
15	rs4924704	0	43352041	G	A
15	rs34038249	0	43354181	A	T
15	rs16957379	0	43355427	T	C
15	rs35838915	0	43357124	C	A
15	rs12050604	0	43357406	A	C
15	rs16957385	0	43357416	G	A
15	rs8041432	0	43358759	C	T
15	rs147399492	0	43358955	A	G
15	rs149830476	0	43360903	C	A
15	rs7181079	0	43364370	C	T
15	rs34258640	0	43365757	C	G
15	rs72721524	0	43371489	C	T
15	rs7176116	0	43371759	T	C
15	rs144322438	0	43371902	C	A
15	rs8036710	0	43372028	T	C
15	rs142254643	0	43373038	A	G
15	rs35900502	0	43373929	T	C
15	rs113670857	0	43375442	T	C
15	rs12914014	0	43375688	C	T
15	rs1996675	0	43376204	C	T
15	rs28564939	0	43376592	T	C
15	rs17720657	0	43377604	G	A
15	rs72721527	0	43377753	C	T
15	rs12905967	0	43378010	C	A
15	rs2056346	0	43380028	G	C
15	rs4924705	0	43380260	G	A
15	rs9635327	0	43381540	A	G
15	rs62020752	0	43385235	G	C
15	rs17720890	0	43385400	G	A
15	rs1474200	0	43385743	C	A
15	rs117002362	0	43386080	C	G
15	rs8028608	0	43392075	C	T
15	rs16957422	0	43393646	G	A
15	rs11070389	0	43394316	G	A
15	rs74843201	0	43394382	A	T
15	rs16957431	0	43395847	G	A
15	rs28581361	0	43396604	C	T
15	rs12913112	0	43396837	C	G
15	rs12913134	0	43396926	A	G
15	rs74810463	0	43399055	A	G
15	rs72721530	0	43399237	A	C
15	rs80339483	0	43401074	C	T
15	rs2899074	0	43401430	G	A
15	rs62020754	0	43401888	C	T
15	rs12898353	0	43403380	A	G
15	rs11629629	0	43403415	G	A
15	rs34663640	0	43405037	G	A
15	rs150142865	0	43408214	G	A
15	rs62019360	0	43408328	C	T
15	rs113347137	0	43408804	T	C
15	rs75506280	0	43409046	A	G
15	rs141370209	0	43412471	G	A
15	rs28691150	0	43412826	A	G
15	rs62019362	0	43414115	C	T
15	rs17721275	0	43414673	G	T
15	rs11632120	0	43415373	C	G
15	rs8027371	0	43417663	G	A
15	rs2139651	0	43418758	G	A
15	rs11637405	0	43418825	A	C
15	rs28414375	0	43419210	A	G
15	rs112306224	0	43419860	C	T
15	rs113624919	0	43420689	T	C
15	rs4924707	0	43420726	G	A
15	rs117955460	0	43420772	C	T
15	rs117586791	0	43420811	C	T
15	rs145272918	0	43421110	G	A
15	rs7174915	0	43421169	C	T
15	rs183215377	0	43421204	G	A
15	rs116841227	0	43421628	C	T
15	rs2037392	0	43421665	T	C
15	rs28539838	0	43423053	T	C
15	rs7165861	0	43423327	G	A
15	rs145916678	0	43423359	G	A
15	rs6493078	0	43424122	T	C
15	rs147353745	0	43424408	T	C
15	rs2271962	0	43426240	C	G
15	rs75930246	0	43426626	A	G
15	rs146812548	0	43427009	C	A
15	rs17777687	0	43427165	T	C
15	rs11070390	0	43428110	A	T
15	rs117093529	0	43430934	G	A
15	rs62019366	0	43432128	C	T
15	rs139629990	0	43433341	C	T
15	rs11070391	0	43433603	C	G
15	rs10851414	0	43433932	G	C
15	rs77270943	0	43434333	C	A
15	rs28811106	0	43434517	C	T
15	rs9744213	0	43434930	G	A
15	rs2176870	0	43436410	A	G
15	rs2139652	0	43439211	G	C
15	rs12899266	0	43439786	G	C
15	rs112825959	0	43440013	T	A
15	rs7166467	0	43440522	G	A
15	rs34788208	0	43441367	T	C
15	rs2042742	0	43443392	A	G
15	rs12442190	0	43445305	T	C
15	rs76485512	0	43446749	G	A
15	rs1834642	0	43450201	G	T
15	rs1834643	0	43450203	A	C
15	rs11070392	0	43453056	C	G
15	rs4924709	0	43457732	A	C
15	rs574856	0	43460834	A	G
15	rs72721543	0	43460944	C	G
15	rs148319069	0	43465233	G	A
15	rs72721545	0	43465419	A	G
15	rs147525635	0	43468698	G	A
15	rs75354525	0	43472736	A	G
15	rs476342	0	43473907	C	G
15	rs181771932	0	43474903	C	T
15	rs183338108	0	43477938	G	A
15	rs540587	0	43478113	G	C
15	rs142706031	0	43478487	C	T
15	rs530118	0	43478511	C	T
15	rs513071	0	43478797	A	G
15	rs538218	0	43479328	C	T
15	rs2947019	0	43479363	T	C
15	rs72721549	0	43481790	C	G
15	rs495286	0	43483537	T	C
15	rs28418723	0	43484628	C	T
15	rs55802910	0	43487698	A	G
15	rs34336488	0	43487742	C	T
15	rs17778356	0	43487810	G	C
15	rs56098203	0	43490935	C	G
15	rs149988806	0	43491103	G	A
15	rs497138	0	43494557	G	C
15	rs499280	0	43494816	C	A
15	rs55877555	0	43495796	T	C
15	rs530305	0	43495900	T	C
15	rs531850	0	43496042	A	T
15	rs77638071	0	43496271	C	T
15	rs45498491	0	43499393	G	A
15	rs494863	0	43502302	C	T
15	rs72721553	0	43502526	C	T
15	rs520656	0	43502868	A	G
15	rs118011588	0	43509980	C	T
15	rs2899077	0	43510025	A	G
15	rs28723492	0	43512604	G	A
15	rs13329192	0	43515370	C	G
15	rs12592725	0	43516395	A	G
15	rs574531	0	43517006	G	A
15	rs489964	0	43517554	G	A
15	rs62019378	0	43520176	T	C
15	rs531598	0	43521222	G	C
15	rs537102	0	43521833	A	G
15	rs35460126	0	43522467	C	T
15	rs11070396	0	43522922	C	A
15	rs513815	0	43524420	G	A
15	rs112158037	0	43526492	A	G
15	rs579178	0	43527236	A	G
15	rs35985214	0	43527819	T	C
15	rs502157	0	43528573	A	C
15	rs3784267	0	43528614	T	A
15	rs7183814	0	43529630	A	G
15	rs75446309	0	43530342	C	T
15	rs34646108	0	43530383	C	T
15	rs2241516	0	43530647	G	C
15	rs28756768	0	43531411	G	C
15	rs3784268	0	43531628	T	C
15	rs72721564	0	43532085	C	A
15	rs11070398	0	43534922	T	C
15	rs11855754	0	43534967	A	G
15	rs525403	0	43535096	A	G
15	rs13329564	0	43537124	G	A
15	rs71476425	0	43538272	T	C
15	rs117776786	0	43538360	G	A
15	rs7162827	0	43538511	G	A
15	rs66902683	0	43538741	T	C
15	rs16957511	0	43540117	C	A
15	rs12902267	0	43540621	C	T
15	rs542036	0	43541139	C	T
15	rs192600356	0	43541654	C	T
15	rs512431	0	43541939	C	G
15	rs825735	0	43542702	T	A
15	rs493177	0	43543258	C	A
15	rs9652444	0	43543696	A	G
15	rs35535692	0	43544235	C	T
15	rs526292	0	43544609	G	A
15	rs530188	0	43545314	C	T
15	rs62019409	0	43545578	C	T
15	rs555001	0	43545728	G	A
15	rs475227	0	43546446	G	C
15	rs475261	0	43546456	C	T
15	rs572959	0	43550502	T	C
15	rs573169	0	43550581	C	T
15	rs574065	0	43550655	A	G
15	rs17778967	0	43550822	G	A
15	rs524547	0	43551023	C	T
15	rs28445909	0	43551524	G	A
15	rs554001	0	43551919	G	A
15	rs501884	0	43553982	G	T
15	rs504417	0	43554226	A	G
15	rs560134	0	43555699	A	T
15	rs564946	0	43556272	A	G
15	rs565658	0	43556307	C	T
15	rs11853991	0	43557549	A	G
15	rs66651343	0	43558004	A	G
15	rs12909095	0	43558142	A	G
15	rs579651	0	43558376	T	C
15	rs471122	0	43558574	A	G
15	rs473016	0	43558823	A	C
15	rs748404	0	43559231	T	C
15	rs505249	0	43559960	T	A
15	rs12911132	0	43560436	C	T
15	rs531910	0	43560607	A	G
15	rs491804	0	43560825	G	A
15	rs492743	0	43560945	A	G
15	rs1814323	0	43563237	T	C
15	rs35278581	0	43566121	C	A
15	rs570272	0	43566255	C	T
15	rs493444	0	43566470	G	C
15	rs1095389	0	43566671	G	A
15	rs473554	0	43568207	C	T
15	rs35891068	0	43568830	C	G
15	rs530683	0	43568999	C	T
15	rs1108462	0	43571211	G	A
15	rs556851	0	43571219	A	T
15	rs567357	0	43571390	C	G
15	rs148818002	0	43571463	G	A
15	rs523737	0	43572560	A	G
15	rs498227	0	43573052	A	G
15	rs518234	0	43573421	G	A
15	rs518261	0	43573429	A	T
15	rs2412777	0	43573724	C	T
15	rs138675365	0	43575552	G	A
15	rs580469	0	43575624	T	G
15	rs17779494	0	43579223	C	T
15	rs513970	0	43579566	A	G
15	rs117578063	0	43580645	C	T
15	rs546722	0	43580819	A	G
15	rs149443794	0	43585039	C	G
15	rs538238	0	43585520	T	C
15	rs489509	0	43586907	T	A
15	rs532672	0	43586908	C	A
15	rs485148	0	43587745	C	G
15	rs491648	0	43588439	T	C
15	rs491800	0	43588484	G	A
15	rs28594657	0	43588888	C	A
15	rs12148735	0	43589582	C	T
15	rs113617946	0	43592297	G	A
15	rs825740	0	43592408	A	G
15	rs825739	0	43592428	T	G
15	rs111505886	0	43593791	G	T
15	rs478104	0	43594900	A	G
15	rs12911569	0	43597297	T	A
15	rs576557	0	43597737	T	C
15	rs138934913	0	43599006	G	A
15	rs524527	0	43599116	C	G
15	rs526450	0	43599325	T	C
15	rs484846	0	43600803	T	C
15	rs56321238	0	43601588	C	G
15	rs28578454	0	43603032	G	A
15	rs499035	0	43604422	C	T
15	rs67006061	0	43604930	C	T
15	rs510108	0	43605439	T	G
15	rs140050553	0	43605741	A	C
15	rs540388	0	43606494	G	A
15	rs1814324	0	43607149	T	A
15	rs34657657	0	43607961	C	T
15	rs35681736	0	43607993	G	A
15	rs498837	0	43608024	G	A
15	rs149363406	0	43608430	C	T
15	rs62019432	0	43608680	C	T
15	rs540031	0	43608855	C	T
15	rs1095386	0	43609509	A	G
15	rs7176923	0	43609877	G	A
15	rs507178	0	43610135	A	G
15	rs12440854	0	43610672	A	G
15	rs478028	0	43610772	C	T
15	rs528517	0	43612925	A	G
15	rs7177892	0	43613369	T	C
15	rs7181545	0	43613561	G	A
15	rs552701	0	43613810	T	C
15	rs34715468	0	43613943	G	T
15	rs573615	0	43614281	C	T
15	rs17723479	0	43614312	T	C
15	rs488756	0	43614724	A	C
15	rs111582247	0	43615111	G	A
15	rs11637653	0	43615938	T	A
15	rs956391	0	43617493	T	C
15	rs512628	0	43618734	A	G
15	rs511673	0	43618863	T	C
15	rs484029	0	43619560	T	C
15	rs7048	0	43620073	A	C
15	rs514438	0	43620443	T	C
15	rs3742969	0	43621947	A	G
15	rs3742970	0	43622265	C	A
15	rs3742971	0	43622916	C	T
15	rs45617141	0	43623397	T	G
15	rs45551237	0	43623415	C	T
15	rs45586637	0	43623429	G	T
15	rs1549523	0	43624189	C	T
15	rs1123947	0	43625433	C	T
15	rs34591748	0	43627115	C	G
15	rs1549525	0	43627855	A	G
15	rs7175434	0	43628542	A	C
15	rs12102205	0	43629405	T	C
15	rs12101673	0	43629431	G	A
15	rs35326382	0	43630884	C	G
15	rs2278856	0	43631356	G	A
15	rs28464256	0	43631393	A	G
15	rs4547312	0	43632138	A	G
15	rs933941	0	43632226	G	A
15	rs2278857	0	43632549	T	C
15	rs2278858	0	43632755	G	T
15	rs2278859	0	43632960	A	C
15	rs7168940	0	43633334	C	T
15	rs112643978	0	43633366	T	G
15	rs35311230	0	43633497	G	C
15	rs72707520	0	43633613	G	A
15	rs144273935	0	43633736	A	G
15	rs11858152	0	43634196	T	C
15	rs34515241	0	43634209	A	T
15	rs8039638	0	43634405	C	T
15	rs6493081	0	43634709	G	C
15	rs6493082	0	43634808	C	T
15	rs1426753	0	43634874	G	A
15	rs8041132	0	43635136	G	A
15	rs11634407	0	43635276	A	G
15	rs28415933	0	43635800	T	C
15	rs12324572	0	43636200	G	A
15	rs7170489	0	43636651	C	T
15	rs7172374	0	43636960	T	C
15	rs112722539	0	43637290	C	T
15	rs8033714	0	43637377	T	C
15	rs35992154	0	43637867	T	A
15	rs6493083	0	43637985	T	C
15	rs8042688	0	43638525	G	A
15	rs113874019	0	43638668	C	T
15	rs17780417	0	43639462	A	G
15	rs9920879	0	43639770	A	G
15	rs12915280	0	43639945	C	T
15	rs56089824	0	43640750	T	C
15	rs62019439	0	43641185	C	T
15	rs28758627	0	43642328	G	A
15	rs16957627	0	43642657	G	A
15	rs16957630	0	43642780	A	T
15	rs116955197	0	43642852	C	T
15	rs16957632	0	43642897	G	A
15	rs116862566	0	43643726	G	A
15	rs7181634	0	43643901	A	G
15	rs7166812	0	43644760	T	C
15	rs7165471	0	43644788	C	T
15	rs4296223	0	43645246	T	C
15	rs72707530	0	43645820	G	T
15	rs144176582	0	43645891	T	G
15	rs11070399	0	43646347	A	G
15	rs6493084	0	43647627	A	G
15	rs12905772	0	43648444	G	A
15	rs28702649	0	43648629	C	T
15	rs62019442	0	43649719	C	T
15	rs4075674	0	43650230	A	C
15	rs4401024	0	43650335	C	T
15	rs1133395	0	43650384	G	A
15	rs935901	0	43651256	G	C
15	rs55748552	0	43651626	T	C
15	rs10518812	0	43652937	A	C
15	rs35278805	0	43653322	G	A
15	rs62019445	0	43653649	G	A
15	rs6493085	0	43654182	C	T
15	rs34767197	0	43655234	G	A
15	rs6493086	0	43655394	T	C
15	rs2412780	0	43655794	G	A
15	rs151161820	0	43655804	A	T
15	rs2412779	0	43655927	A	G
15	rs56059411	0	43655952	A	G
15	rs2899082	0	43656043	A	G
15	rs35160541	0	43657799	T	C
15	rs3917221	0	43658935	C	T
15	rs2278860	0	43659046	A	G
15	rs17780818	0	43659320	C	T
15	rs117672353	0	43660384	G	A
15	rs4583210	0	43660925	C	T
15	rs2412778	0	43660982	A	G
15	rs28461955	0	43661459	C	T
15	rs3809482	0	43661802	T	C
15	rs17780920	0	43662362	C	T
15	rs76609032	0	43662759	T	A
15	rs3809481	0	43662829	G	A
15	rs6493087	0	43665972	G	A
15	rs6493088	0	43666082	C	T
15	rs7170152	0	43666653	A	T
15	rs2412781	0	43667900	T	C
15	rs3213990	0	43670226	C	A
15	rs3213991	0	43670280	C	T
15	rs17724631	0	43670343	T	C
15	rs7163245	0	43671294	A	G
15	rs7163288	0	43671355	A	G
15	rs35975365	0	43671545	A	G
15	rs7169790	0	43671639	T	A
15	rs28729853	0	43673680	A	C
15	rs34178146	0	43676604	G	A
15	rs28653441	0	43677262	G	T
15	rs35926237	0	43677500	C	A
15	rs7167882	0	43678663	A	C
15	rs7168220	0	43678731	C	T
15	rs140646549	0	43680031	G	A
15	rs9806227	0	43680115	C	T
15	rs62021176	0	43680212	A	G
15	rs117582097	0	43680665	G	A
15	rs117286298	0	43681337	C	T
15	rs7176849	0	43681427	T	G
15	rs185482771	0	43682404	A	G
15	rs12323999	0	43683115	T	A
15	rs12324584	0	43683446	G	T
15	rs2412782	0	43684130	A	G
15	rs2584703	0	43684592	T	C
15	rs2584702	0	43684914	C	A
15	rs2584701	0	43684939	T	C
15	rs35158584	0	43685074	T	G
15	rs11637572	0	43685140	A	C
15	rs2584700	0	43685332	A	G
15	rs149181595	0	43685807	A	C
15	rs16957680	0	43688405	A	C
15	rs999047	0	43688916	A	G
15	rs2243434	0	43689867	A	T
15	rs999026	0	43690215	T	C
15	rs116914366	0	43690427	A	G
15	rs2012467	0	43690565	A	G
15	rs884704	0	43691150	T	C
15	rs2467733	0	43693328	C	G
15	rs118141062	0	43693517	C	T
15	rs2444036	0	43694108	G	C
15	rs2244746	0	43695083	T	A
15	rs7180812	0	43695231	A	G
15	rs148808767	0	43696283	C	T
15	rs2444037	0	43698212	C	T
15	rs1837960	0	43698602	T	C
15	rs1837959	0	43698679	A	G
15	rs2242067	0	43699303	C	T
15	rs2242068	0	43699304	C	G
15	rs45608631	0	43699889	A	C
15	rs45585139	0	43700427	G	A
15	rs117655500	0	43700486	G	A
15	rs1058298	0	43700930	G	T
15	rs17725343	0	43701522	C	T
15	rs34212866	0	43702964	A	G
15	rs690263	0	43704465	C	G
15	rs690276	0	43704558	C	T
15	rs12908460	0	43705670	C	T
15	rs690038	0	43707005	A	G
15	rs2254325	0	43707462	A	G
15	rs2254321	0	43707542	T	G
15	rs2230451	0	43707808	A	T
15	rs16957715	0	43708737	T	G
15	rs2584694	0	43710525	A	G
15	rs2584727	0	43710676	T	C
15	rs2253807	0	43711876	C	G
15	rs690466	0	43712042	C	G
15	rs62021180	0	43712337	A	G
15	rs2242069	0	43713634	A	C
15	rs693510	0	43714625	C	G
15	rs689835	0	43714970	C	T
15	rs34860428	0	43715090	G	C
15	rs509306	0	43715171	A	G
15	rs2584726	0	43715382	T	C
15	rs565007	0	43716641	A	T
15	rs141481452	0	43716838	G	C
15	rs690512	0	43717678	A	G
15	rs689693	0	43718435	T	C
15	rs542898	0	43719392	C	T
15	rs12900259	0	43719567	G	A
15	rs690012	0	43719755	C	T
15	rs45497801	0	43719820	A	C
15	rs550239	0	43720197	C	T
15	rs2249952	0	43720533	G	C
15	rs34921640	0	43721385	A	T
15	rs62020574	0	43721578	C	T
15	rs689767	0	43722077	G	C
15	rs2439845	0	43722610	C	G
15	rs2467745	0	43722742	A	G
15	rs558656	0	43723514	T	C
15	rs2602141	0	43724646	T	G
15	rs148029613	0	43726042	C	A
15	rs45629234	0	43726206	T	G
15	rs150844304	0	43726625	A	C
15	rs72707571	0	43726682	C	G
15	rs72707572	0	43727092	C	T
15	rs140772385	0	43728979	G	A
15	rs690002	0	43729349	C	A
15	rs537115	0	43729948	C	T
15	rs34438389	0	43729951	T	C
15	rs536313	0	43729998	C	T
15	rs16957730	0	43730486	A	G
15	rs138046504	0	43731088	T	A
15	rs12913977	0	43731111	T	C
15	rs12914122	0	43731154	T	C
15	rs2245908	0	43731454	C	G
15	rs45482998	0	43733730	A	G
15	rs471229	0	43733994	G	A
15	rs34697113	0	43734239	G	A
15	rs2439841	0	43734749	G	A
15	rs2444028	0	43734878	T	C
15	rs183141267	0	43734908	C	T
15	rs2444247	0	43735110	G	A
15	rs2256764	0	43735763	C	T
15	rs2467737	0	43737188	G	A
15	rs2444029	0	43737484	G	A
15	rs690316	0	43737880	C	A
15	rs8027748	0	43739820	T	A
15	rs2467738	0	43739936	T	A
15	rs2467739	0	43740196	G	A
15	rs2439846	0	43740970	G	A
15	rs12899865	0	43741017	G	A
15	rs28666488	0	43741090	G	C
15	rs28649346	0	43741153	T	C
15	rs62020575	0	43741223	G	A
15	rs117750682	0	43741300	G	A
15	rs2444030	0	43741756	C	G
15	rs2467741	0	43742626	T	C
15	rs12185094	0	43743090	T	G
15	rs142553172	0	43743495	T	C
15	rs2439848	0	43744210	A	G
15	rs2245790	0	43744457	T	C
15	rs145500855	0	43744666	T	G
15	rs140629196	0	43744744	G	C
15	rs2245780	0	43744782	C	T
15	rs139393140	0	43745349	G	A
15	rs117075184	0	43745717	T	G
15	rs12907870	0	43746169	C	T
15	rs2245664	0	43746170	C	T
15	rs2467740	0	43746792	C	T
15	rs690367	0	43748304	A	G
15	rs12437725	0	43749734	G	C
15	rs689816	0	43749852	G	A
15	rs689826	0	43749916	G	A
15	rs2467742	0	43750237	C	A
15	rs7173487	0	43750239	A	G
15	rs2467743	0	43750346	T	A
15	rs2245176	0	43750762	A	G
15	rs141921271	0	43750873	G	C
15	rs66629206	0	43751002	A	C
15	rs2245054	0	43751909	C	T
15	rs2244981	0	43752751	T	C
15	rs2444249	0	43753980	C	G
15	rs112752866	0	43754367	T	C
15	rs72709850	0	43754684	T	C
15	rs141518291	0	43754703	G	A
15	rs34633582	0	43754881	T	C
15	rs2444032	0	43755346	A	C
15	rs2601014	0	43756013	G	C
15	rs694725	0	43756210	A	G
15	rs483724	0	43757059	T	A
15	rs190543502	0	43757184	T	C
15	rs2264876	0	43757419	G	T
15	rs12905220	0	43757839	C	G
15	rs36078097	0	43758407	G	A
15	rs2255383	0	43758932	C	G
15	rs12906481	0	43759554	G	A
15	rs1814538	0	43759774	A	G
15	rs1814539	0	43759832	C	T
15	rs7182292	0	43760247	T	G
15	rs9920763	0	43760508	T	G
15	rs690436	0	43761205	T	C
15	rs690446	0	43761264	G	C
15	rs561863	0	43761352	G	A
15	rs689596	0	43761717	A	T
15	rs689616	0	43761901	C	T
15	rs7181783	0	43761921	A	C
15	rs689647	0	43762196	C	T
15	rs518288	0	43763999	C	T
15	rs690472	0	43764368	A	C
15	rs35903301	0	43764530	A	G
15	rs34002293	0	43764599	G	T
15	rs2264239	0	43765533	C	G
15	rs138236211	0	43765724	T	C
15	rs57728767	0	43765837	C	G
15	rs11856120	0	43765887	G	C
15	rs2584706	0	43765978	T	C
15	rs2264050	0	43766025	G	C
15	rs2264049	0	43766069	T	C
15	rs139775043	0	43766203	C	T
15	rs35198548	0	43766274	C	T
15	rs526083	0	43766303	T	C
15	rs2264248	0	43766341	G	A
15	rs34661349	0	43766500	T	C
15	rs2251538	0	43767209	G	C
15	rs560191	0	43767774	G	C
15	rs111755990	0	43768088	C	T
15	rs17782608	0	43768642	T	C
15	rs527921	0	43770416	T	G
15	rs34181131	0	43770725	G	A
15	rs524417	0	43772374	C	T
15	rs7173383	0	43773036	A	C
15	rs493377	0	43773467	C	T
15	rs2250750	0	43774202	C	G
15	rs2250743	0	43774318	T	G
15	rs147497081	0	43774889	C	T
15	rs544122	0	43775732	A	T
15	rs689754	0	43775895	A	G
15	rs71476435	0	43777636	G	A
15	rs2924369	0	43777985	G	A
15	rs2439832	0	43779686	C	T
15	rs145038195	0	43780290	C	T
15	rs1079309	0	43783164	C	A
15	rs2439831	0	43784475	C	T
15	rs2439850	0	43784854	C	G
15	rs2467736	0	43784917	T	C
15	rs2444250	0	43785051	C	G
15	rs143169986	0	43785486	G	C
15	rs35958032	0	43786595	A	T
15	rs55801120	0	43787240	A	G
15	rs101094	0	43787322	C	G
15	rs140147858	0	43788038	A	G
15	rs2444251	0	43788595	A	G
15	rs28717706	0	43789613	G	C
15	rs12911740	0	43790452	G	A
15	rs548704	0	43791706	A	C
15	rs689781	0	43792097	T	C
15	rs2584725	0	43793135	T	C
15	rs2467746	0	43795148	G	C
15	rs74950558	0	43796034	A	C
15	rs60018990	0	43796804	T	C
15	rs12906017	0	43796908	A	C
15	rs2253708	0	43797273	G	C
15	rs28379460	0	43797416	T	A
15	rs17782975	0	43798039	T	C
15	rs7177146	0	43798308	T	G
15	rs495175	0	43798684	C	G
15	rs72709879	0	43799975	G	A
15	rs7497780	0	43800429	A	G
15	rs117974635	0	43800938	C	T
15	rs2253268	0	43800968	A	C
15	rs506120	0	43802024	C	T
15	rs28628574	0	43802038	A	C
15	rs1869258	0	43803621	A	C
15	rs529611	0	43805988	T	C
15	rs150149143	0	43809324	C	G
15	rs690170	0	43810422	G	C
15	rs7181665	0	43810916	G	C
15	rs523156	0	43811843	C	G
15	rs57938858	0	43812457	C	G
15	rs689883	0	43812596	G	C
15	rs694985	0	43813387	T	C
15	rs3862138	0	43815999	C	T
15	rs1060939	0	43816917	G	A
15	rs12912505	0	43817404	G	A
15	rs480108	0	43817406	T	C
15	rs56321997	0	43817500	A	G
15	rs2245715	0	43818052	G	A
15	rs62020612	0	43818079	G	A
15	rs145659671	0	43818115	G	A
15	rs45569034	0	43818926	C	T
15	rs2229014	0	43819150	C	G
15	rs28438815	0	43820423	C	T
15	rs55707100	0	43820717	C	T
15	rs689931	0	43822828	G	A
15	rs572837	0	43823813	A	G
15	rs570933	0	43824030	A	G
15	rs2444244	0	43824751	T	C
15	rs72711846	0	43825620	G	C
15	rs689797	0	43826557	C	T
15	rs2255663	0	43829008	C	T
15	rs34388946	0	43829349	A	G
15	rs2470130	0	43829615	G	A
15	rs117244646	0	43829985	C	T
15	rs56397785	0	43830332	A	C
15	rs2255440	0	43830467	T	C
15	rs2255410	0	43831097	G	A
15	rs496584	0	43831923	C	T
15	rs2470131	0	43833833	T	G
15	rs2255042	0	43834318	C	T
15	rs2251844	0	43836478	T	C
15	rs486301	0	43836949	G	A
15	rs2439834	0	43837283	A	G
15	rs67158965	0	43837971	T	C
15	rs117196917	0	43840159	C	T
15	rs2915788	0	43841308	T	C
15	rs2584724	0	43843533	C	T
15	rs2439843	0	43846036	A	G
15	rs141782389	0	43846090	G	A
15	rs2255051	0	43846161	C	T
15	rs2254927	0	43847137	A	G
15	rs116992540	0	43849311	G	A
15	rs2470134	0	43849886	A	G
15	rs28470226	0	43849933	G	A
15	rs475486	0	43850486	T	C
15	rs117155554	0	43850573	A	T
15	rs150826145	0	43850715	C	T
15	rs62020616	0	43850752	G	A
15	rs60367691	0	43851399	T	C
15	rs10518820	0	43888976	G	T
15	rs28475234	0	43889188	A	T
15	rs75726580	0	43890116	T	C
15	rs56397895	0	43891235	G	C
15	rs2439	0	43891512	C	T
15	rs12438025	0	43892847	G	C
15	rs12437957	0	43892893	A	G
15	rs3097773	0	43893072	G	A
15	rs74643365	0	43893733	C	T
15	rs2447196	0	43893818	G	A
15	rs2447197	0	43894976	G	A
15	rs2447198	0	43895118	T	C
15	rs28495368	0	43895642	G	A
15	rs2260160	0	43895643	C	T
15	rs2614819	0	43896446	C	A
15	rs2614822	0	43896798	G	C
15	rs66903736	0	43911633	C	T
15	rs66749753	0	43911799	C	T
15	rs149473462	0	43912309	C	T
15	rs3101443	0	43912372	C	G
15	rs62018894	0	43912987	C	T
15	rs113725701	0	43913460	G	C
15	rs28712213	0	43913876	C	G
15	rs12912881	0	43913932	G	C
15	rs117470514	0	43914340	G	A
15	rs8038068	0	43914373	T	C
15	rs2927070	0	43915626	G	C
15	rs17727763	0	43916071	T	G
15	rs2915792	0	43916479	G	A
15	rs111848061	0	43916830	G	T
15	rs144662677	0	43916851	C	T
15	rs141861602	0	43917075	A	T
15	rs2927071	0	43919081	T	C
15	rs11856184	0	43919162	A	C
15	rs8030536	0	43919563	T	C
15	rs56380203	0	43920303	G	A
15	rs2957639	0	43920488	T	C
15	rs56246169	0	43920556	T	G
15	rs28704825	0	43920964	C	T
15	rs28758851	0	43922003	C	T
15	rs2927072	0	43922398	T	C
15	rs17727853	0	43922497	A	C
15	rs2915776	0	43922586	T	C
15	rs17727871	0	43923018	T	C
15	rs113277603	0	43923098	T	C
15	rs3099045	0	43923955	A	C
15	rs56226333	0	43924608	T	C
15	rs2920781	0	43924682	G	A
15	rs62018900	0	43925450	C	T
15	rs3099047	0	43926033	C	T
15	rs113378083	0	43928879	G	A
15	rs2470120	0	43929070	C	G
15	rs17795279	0	43929378	C	T
15	rs17727979	0	43929666	C	A
15	rs2447193	0	43929733	A	C
15	rs11635852	0	43929764	G	A
15	rs35028925	0	43930606	A	C
15	rs11857661	0	43931406	G	T
15	rs186686021	0	43931583	C	T
15	rs35740631	0	43931732	G	A
15	rs12443102	0	43932103	G	C
15	rs35333173	0	43933016	C	G
15	rs141548044	0	43933643	A	G
15	rs2447208	0	43933895	C	T
15	rs139097404	0	43933941	T	C
15	rs34681147	0	43935367	C	T
15	rs2447210	0	43936103	C	T
15	rs2447211	0	43936351	G	A
15	rs2447212	0	43937043	C	T
15	rs2470121	0	43937618	G	C
15	rs117519896	0	43937671	T	C
15	rs140377076	0	43937777	G	A
15	rs2957636	0	43938607	A	G
15	rs2920782	0	43938682	T	C
15	rs8042868	0	43939642	C	T
15	rs2447213	0	43940669	T	G
15	rs185037645	0	43940814	T	G
15	rs2470122	0	43941125	G	C
15	rs112667279	0	43941456	C	T
15	rs2447215	0	43941722	C	T
15	rs2927075	0	43942214	T	C
15	rs150332878	0	43942477	G	A
15	rs57865312	0	43946310	C	A
15	rs28606452	0	43948718	C	T
15	rs147952975	0	43949257	C	G
15	rs2915779	0	43950198	G	A
15	rs141866277	0	43950699	A	T
15	rs2957637	0	43951118	C	A
15	rs145266097	0	43988525	G	A
15	rs28578041	0	43988604	G	A
15	rs28433760	0	43988841	G	A
15	rs2467426	0	43989518	A	G
15	rs2927085	0	43989530	T	C
15	rs17728253	0	43989597	A	G
15	rs149557950	0	43992953	C	T
15	rs186736744	0	43993189	G	A
15	rs55683269	0	43993602	C	T
15	rs145666523	0	43993831	C	T
15	rs189122963	0	43994628	G	A
15	rs150896874	0	43995335	G	A
15	rs7175525	0	43995380	G	A
15	rs3110081	0	43995786	C	T
15	rs142194775	0	43995962	G	T
15	rs111895823	0	43996607	C	T
15	rs2288768	0	43996898	G	C
15	rs17795770	0	43997091	G	C
15	rs74831743	0	44000114	G	C
15	rs8023696	0	44011743	T	C
15	rs4997480	0	44012040	C	T
15	rs8030169	0	44013177	T	C
15	rs8029210	0	44013181	G	A
15	rs8033995	0	44013509	G	C
15	rs117888823	0	44013999	G	A
15	rs72714305	0	44014148	C	T
15	rs4923964	0	44015080	T	G
15	rs10438303	0	44016417	T	C
15	rs28504496	0	44016883	C	T
15	rs142365050	0	44017250	C	T
15	rs11070407	0	44017276	C	T
15	rs62018944	0	44018316	C	T
15	rs35654783	0	44018656	T	C
15	rs12437808	0	44019098	T	C
15	rs7167976	0	44019592	T	C
15	rs4924720	0	44019788	A	G
15	rs72489216	0	44020902	C	T
15	rs370094007	0	44020987	T	C
15	rs570886122	0	44020997	C	T
15	rs12441127	0	44021175	T	C
15	rs151172008	0	44021501	G	C
15	rs118130998	0	44023308	A	T
15	rs111385642	0	44023339	T	C
15	rs2467402	0	44024490	C	A
15	rs7171750	0	44025858	G	C
15	rs7178343	0	44026936	G	A
15	rs28542007	0	44027073	A	G
15	rs2915778	0	44027131	C	A
15	rs139974673	0	44027885	T	C
15	rs145940861	0	44027924	C	T
15	rs147233090	0	44028047	C	T
15	rs8028715	0	44028569	G	C
15	rs12900924	0	44029527	C	T
15	rs7175129	0	44030018	G	A
15	rs4332723	0	44030271	C	A
15	rs2412810	0	44030525	T	G
15	rs4617832	0	44030579	G	A
15	rs28567828	0	44031230	G	A
15	rs62018947	0	44031917	G	A
15	rs76977591	0	44033206	G	A
15	rs2614829	0	44033626	T	C
15	rs11070408	0	44034788	G	A
15	rs35457073	0	44035130	G	T
15	rs8033846	0	44035363	A	C
15	rs16950562	0	44036364	G	A
15	rs117091329	0	44036768	T	A
15	rs139632509	0	44037323	C	T
15	rs7174732	0	44038463	C	A
15	rs2411284	0	44038899	C	T
15	rs28502289	0	44040532	C	T
15	rs12443084	0	44040965	T	G
15	rs113408411	0	44041284	G	T
15	rs28653631	0	44043421	A	T
15	rs28718261	0	44043793	C	G
15	rs7174260	0	44044186	C	G
15	rs28595038	0	44044859	A	C
15	rs188286242	0	44045062	G	A
15	rs143321361	0	44046462	C	T
15	rs12908467	0	44047430	C	T
15	rs10163069	0	44047570	T	C
15	rs10163054	0	44047638	G	T
15	rs7168158	0	44050376	G	A
15	rs117519814	0	44052248	G	A
15	rs7174208	0	44052682	A	G
15	rs8040336	0	44053617	C	T
15	rs12101756	0	44053887	A	G
15	rs12442129	0	44055856	C	T
15	rs4924722	0	44056735	G	A
15	rs11070410	0	44057045	A	G
15	rs113870862	0	44057220	C	G
15	rs11070411	0	44058634	G	C
15	rs7170167	0	44059322	T	C
15	rs7175032	0	44060236	C	T
15	rs7169988	0	44060435	T	C
15	rs12441861	0	44060883	C	T
15	rs41277696	0	44061584	T	C
15	rs1053492	0	44061802	C	T
15	rs41277698	0	44062579	G	A
15	rs3087657	0	44063859	G	A
15	rs118162479	0	44064263	A	G
15	rs3862142	0	44064806	A	C
15	rs2788	0	44064886	A	G
15	rs35454865	0	44067985	A	G
15	rs3844075	0	44068160	C	G
15	rs2277531	0	44069069	G	C
15	rs28410121	0	44070029	C	T
15	rs7178230	0	44070863	T	C
15	rs116890066	0	44071128	G	A
15	rs3862143	0	44071480	A	G
15	rs11852840	0	44072406	T	C
15	rs28891769	0	44072860	C	G
15	rs8035812	0	44074275	T	C
15	rs8034451	0	44074284	A	G
15	rs11638972	0	44074691	C	G
15	rs28578398	0	44075046	T	C
15	rs7180818	0	44075259	G	A
15	rs60883262	0	44076503	T	C
15	rs28697876	0	44077558	C	T
15	rs147229860	0	44079373	A	C
15	rs11070412	0	44079477	G	A
15	rs147814812	0	44079802	G	C
15	rs12899922	0	44080575	C	T
15	rs62018952	0	44080737	T	C
15	rs8023458	0	44080939	C	T
15	rs28678901	0	44081143	C	T
15	rs16963953	0	44081719	A	T
15	rs28546844	0	44082088	C	A
15	rs4923965	0	44082430	A	C
15	rs6493090	0	44084282	A	C
15	rs4644832	0	44084705	G	A
15	rs2043878	0	44089222	C	G
15	rs35179502	0	44089744	C	T
15	rs3759791	0	44090798	T	C
15	rs654276	0	44090854	T	C
15	rs72714327	0	44090912	C	T
15	rs3784275	0	44091386	G	A
15	rs150585298	0	44093040	T	C
15	rs12702	0	44093927	T	C
15	rs28583806	0	44095318	A	G
15	rs694461	0	44096063	C	T
15	rs369526727	0	44098094	A	G
15	rs35822148	0	44100282	G	C
15	rs16965120	0	44100342	T	G
15	rs28674750	0	44100531	T	C
15	rs2228368	0	44102010	A	C
15	rs3825783	0	44102309	T	C
15	rs693919	0	44102328	G	A
15	rs113925291	0	44102533	C	G
15	rs112806515	0	44103475	T	G
15	rs3736180	0	44106624	A	G
15	rs28684672	0	44107662	C	T
15	rs35302555	0	44107812	C	T
15	rs12440573	0	44108997	A	G
15	rs575082	0	44110142	A	G
15	rs138339896	0	44110310	C	T
15	rs56008017	0	44110438	C	T
15	rs117062113	0	44110942	G	C
15	rs28867508	0	44112005	T	A
15	rs28781888	0	44112006	C	G
15	rs35866764	0	44112146	A	C
15	rs146973796	0	44112399	C	T
15	rs28590651	0	44113016	T	C
15	rs663214	0	44113782	T	G
15	rs2955969	0	44114527	G	A
15	rs2930530	0	44115466	A	G
15	rs28636829	0	44116053	C	T
15	rs3816792	0	44116986	C	T
15	rs8040839	0	44118890	C	T
15	rs557886	0	44119446	C	G
15	rs678084	0	44120559	T	G
15	rs7183809	0	44120868	T	G
15	rs3759790	0	44121030	G	A
15	rs2930531	0	44121570	G	A
15	rs28531819	0	44121790	C	T
15	rs28699233	0	44122866	A	G
15	rs7179388	0	44123945	C	G
15	rs28524541	0	44124831	A	G
15	rs28687459	0	44125142	G	A
15	rs28513374	0	44125495	G	A
15	rs7170751	0	44125830	T	G
15	rs2729494	0	44129593	C	A
15	rs528764	0	44130848	C	T
15	rs7169322	0	44131014	T	C
15	rs28707214	0	44131623	G	C
15	rs28679673	0	44133585	T	C
15	rs28780699	0	44133684	A	G
15	rs8032649	0	44134922	T	C
15	rs147727636	0	44136692	C	G
15	rs3102448	0	44136933	G	C
15	rs68079546	0	44136957	G	T
15	rs113759634	0	44137228	C	T
15	rs112030070	0	44137510	C	T
15	rs56909447	0	44137618	G	A
15	rs28476182	0	44139643	C	T
15	rs28696802	0	44140395	T	C
15	rs11856495	0	44142729	G	A
15	rs117935014	0	44143727	A	C
15	rs72716006	0	44146152	C	A
15	rs139835683	0	44147190	A	G
15	rs495880	0	44147265	C	T
15	rs11854565	0	44148142	C	T
15	rs28413704	0	44148427	A	G
15	rs139367259	0	44150450	T	G
15	rs1965794	0	44150466	G	T
15	rs1965795	0	44150522	G	A
15	rs28519630	0	44150697	A	G
15	rs13329084	0	44151063	G	A
15	rs16977724	0	44151299	C	T
15	rs16977798	0	44151948	G	A
15	rs9989313	0	44152817	C	T
15	rs141665731	0	44154398	C	G
15	rs4597285	0	44154746	G	A
15	rs28866846	0	44154896	T	C
15	rs187981901	0	44154986	G	C
15	rs112571402	0	44155593	C	A
15	rs688009	0	44156302	C	T
15	rs28858500	0	44156942	C	T
15	rs2412821	0	44157164	G	A
15	rs28823973	0	44157196	C	T
15	rs61390361	0	44159842	C	T
15	rs11856795	0	44160582	G	T
15	rs9944216	0	44160773	G	C
15	rs541871	0	44160854	G	C
15	rs116973130	0	44161093	C	A
15	rs686666	0	44161550	G	A
15	rs514311	0	44161574	T	C
15	rs117146278	0	44163089	G	A
15	rs187716057	0	44166762	A	G
15	rs143769299	0	44167095	C	G
15	rs35267287	0	44167187	G	A
15	rs11852767	0	44167270	T	C
15	rs12442297	0	44168470	C	T
15	rs78227853	0	44169073	C	T
15	rs33986791	0	44169741	A	C
15	rs12906333	0	44170045	A	T
15	rs67541383	0	44172548	C	T
15	rs56312025	0	44172779	C	G
15	rs667476	0	44173755	A	C
15	rs28413881	0	44174099	G	T
15	rs8023508	0	44176103	A	G
15	rs3742982	0	44176681	T	C
15	rs3916022	0	44177102	G	A
15	rs112793333	0	44178661	C	G
15	rs117812203	0	44179018	G	A
15	rs7181039	0	44179112	A	G
15	rs2918943	0	44179703	C	A
15	rs472385	0	44186844	G	A
15	rs72716017	0	44187593	G	A
15	rs602370	0	44187869	C	T
15	rs524908	0	44187991	C	A
15	rs149410002	0	44188117	C	T
15	rs533143	0	44188854	T	C
15	rs28437196	0	44189643	C	T
15	rs117292211	0	44191164	C	T
15	rs144686488	0	44192156	C	G
15	rs678513	0	44192817	G	T
15	rs566555	0	44193029	A	C
15	rs582198	0	44193088	A	T
15	rs116978019	0	44193168	T	C
15	rs3850777	0	44193675	A	G
15	rs2918945	0	44195224	T	C
15	rs16944774	0	44195789	A	C
15	rs149446760	0	44196209	C	T
15	rs2918946	0	44196621	G	C
15	rs2306674	0	44198049	A	G
15	rs55927923	0	44198616	G	C
15	rs28685813	0	44198900	C	G
15	rs7173288	0	44198924	C	T
15	rs563940	0	44199309	G	T
15	rs117093001	0	44199560	C	T
15	rs117842849	0	44199994	G	A
15	rs8035689	0	44200585	T	C
15	rs597705	0	44200808	C	G
15	rs16945686	0	44201245	C	T
15	rs117308166	0	44201628	A	C
15	rs12440402	0	44202014	C	G
15	rs638224	0	44202988	A	T
15	rs545119	0	44203045	A	C
15	rs12442168	0	44204047	C	G
15	rs60484809	0	44205145	T	C
15	rs530074	0	44206520	C	T
15	rs9806129	0	44209062	T	C
15	rs1439116	0	44209446	C	T
15	rs149118538	0	44209830	G	A
15	rs492571	0	44211273	T	C
15	rs2016840	0	44211868	G	A
15	rs2016837	0	44211913	G	A
15	rs1561458	0	44214169	T	A
15	rs589649	0	44214281	T	A
15	rs472797	0	44214286	G	C
15	rs28377221	0	44214531	A	C
15	rs1545182	0	44216110	T	C
15	rs3742981	0	44216577	C	T
15	rs2918952	0	44216740	G	A
15	rs920339	0	44217169	T	C
15	rs481837	0	44218136	C	T
15	rs483800	0	44218366	A	G
15	rs11070413	0	44218438	C	A
15	rs56793082	0	44219508	C	T
15	rs16948098	0	44219607	G	A
15	rs11637468	0	44219974	A	G
15	rs11070414	0	44220396	A	G
15	rs11631901	0	44223009	G	A
15	rs2412822	0	44223187	A	G
15	rs1008183	0	44224147	G	C
15	rs4270152	0	44224668	A	G
15	rs151068381	0	44225717	C	T
15	rs28706414	0	44227105	T	C
15	rs2412823	0	44227270	C	T
15	rs71478312	0	44229570	G	C
15	rs118184979	0	44229870	G	A
15	rs9920164	0	44230687	C	T
15	rs28599486	0	44231341	T	C
15	rs74009159	0	44231700	G	A
15	rs28438984	0	44232086	T	G
15	rs11070415	0	44233495	G	A
15	rs78972603	0	44234718	C	T
15	rs11853395	0	44234776	A	C
15	rs74009160	0	44235915	C	T
15	rs1077421	0	44236115	C	T
15	rs747714	0	44236241	A	G
15	rs12439442	0	44236304	G	A
15	rs11070416	0	44236638	G	T
15	rs4544217	0	44236650	A	G
15	rs117590965	0	44236781	C	T
15	rs4321171	0	44236985	G	A
15	rs28542819	0	44237743	G	A
15	rs28548859	0	44237755	G	T
15	rs138384954	0	44238072	G	A
15	rs16949992	0	44238869	C	G
15	rs28654093	0	44239652	C	T
15	rs11630936	0	44240327	C	T
15	rs16950215	0	44241388	C	T
15	rs117101779	0	44241405	A	G
15	rs7178452	0	44242039	G	T
15	rs8042714	0	44242458	C	G
15	rs11635039	0	44242863	C	T
15	rs59770554	0	44243512	C	G
15	rs59561000	0	44243695	T	A
15	rs115782822	0	44243773	T	C
15	rs8035382	0	44244523	T	C
15	rs8035402	0	44244567	T	C
15	rs118186362	0	44245728	A	G
15	rs2929282	0	44245931	A	T
15	rs72716043	0	44247491	T	C
15	rs12592921	0	44248752	A	C
15	rs2930523	0	44249197	A	T
15	rs76357206	0	44250032	T	C
15	rs2929279	0	44250054	C	G
15	rs2930524	0	44250295	T	C
15	rs2929278	0	44250313	C	T
15	rs2930525	0	44250911	T	C
15	rs28729677	0	44252362	C	T
15	rs2929277	0	44252487	A	G
15	rs2957582	0	44257954	C	T
15	rs118014806	0	44258516	G	C
15	rs2929275	0	44258897	C	T
15	rs55889744	0	44259414	C	T
15	rs28431326	0	44259856	G	T
15	rs77962107	0	44260462	A	G
15	rs149480320	0	44261155	T	C
15	rs72716049	0	44262242	G	T
15	rs72716050	0	44262465	C	G
15	rs2623015	0	44262875	A	C
15	rs148138454	0	44263515	T	C
15	rs118056071	0	44263882	T	C
15	rs2929280	0	44264957	G	C
15	rs147682208	0	44265379	C	T
15	rs8033233	0	44265624	C	T
15	rs2929281	0	44266081	G	T
15	rs2412845	0	44266692	C	T
15	rs138570705	0	44266730	G	A
15	rs78735736	0	44268711	G	T
15	rs111514241	0	44268924	G	A
15	rs2412846	0	44269353	G	A
15	rs2412847	0	44269599	G	A
15	rs2412848	0	44269607	G	T
15	rs2957583	0	44269775	A	C
15	rs2930528	0	44270531	A	G
15	rs17582478	0	44271206	A	G
15	rs112913854	0	44271414	G	T
15	rs146998515	0	44273204	C	T
15	rs2412849	0	44276555	C	G
15	rs55838245	0	44276612	C	T
15	rs6493091	0	44277216	C	T
15	rs182072899	0	44277256	A	C
15	rs142965816	0	44277933	G	A
15	rs2412850	0	44278161	A	G
15	rs2412851	0	44278441	G	A
15	rs11854312	0	44279709	T	C
15	rs11070417	0	44279850	T	C
15	rs111840748	0	44280135	G	A
15	rs11632901	0	44280253	T	C
15	rs4924727	0	44280609	T	G
15	rs112159895	0	44280927	G	A
15	rs72716055	0	44282021	G	A
15	rs140655583	0	44283414	C	T
15	rs74499991	0	44284006	C	G
15	rs10851415	0	44284168	G	A
15	rs11635948	0	44286094	C	T
15	rs11631340	0	44286325	T	C
15	rs76107285	0	44286489	T	C
15	rs28830267	0	44286873	A	C
15	rs8037596	0	44287597	A	C
15	rs6493092	0	44289418	C	T
15	rs4924728	0	44289953	T	C
15	rs12916238	0	44290057	C	G
15	rs4924729	0	44291244	T	C
15	rs8031749	0	44291711	T	C
15	rs113807805	0	44292808	C	T
15	rs141500197	0	44292933	C	T
15	rs11638352	0	44293137	C	A
15	rs12913809	0	44293211	G	T
15	rs2412854	0	44294472	A	G
15	rs2412853	0	44295257	C	T
15	rs4924731	0	44296724	A	G
15	rs138893177	0	44297617	C	T
15	rs77207316	0	44299426	A	G
15	rs142461722	0	44301868	C	T
15	rs2412852	0	44303086	T	C
15	rs10851416	0	44304308	G	A
15	rs8035212	0	44304636	T	C
15	rs149779816	0	44305440	A	T
15	rs6493093	0	44305495	C	G
15	rs148596463	0	44305780	G	C
15	rs4924732	0	44307583	T	C
15	rs4923969	0	44308536	A	G
15	rs7176955	0	44308905	A	G
15	rs28667396	0	44309387	T	C
15	rs35447247	0	44309913	C	T
15	rs9920249	0	44310206	T	A
15	rs6493094	0	44310790	G	A
15	rs76639963	0	44310844	C	T
15	rs8037441	0	44311916	T	C
15	rs75848249	0	44312025	G	A
15	rs2114420	0	44312583	T	C
15	rs28529668	0	44312787	C	T
15	rs2114421	0	44313055	T	C
15	rs118035086	0	44314302	T	C
15	rs117842642	0	44315693	T	C
15	rs113469498	0	44316533	G	C
15	rs143579272	0	44318343	T	C
15	rs12324261	0	44318471	A	G
15	rs142837851	0	44318735	T	C
15	rs8036541	0	44319377	C	T
15	rs8041487	0	44319762	G	T
15	rs10518994	0	44321136	T	C
15	rs143148646	0	44321663	G	T
15	rs77077116	0	44324041	T	C
15	rs147370181	0	44324114	G	C
15	rs1820482	0	44325302	A	G
15	rs17504748	0	44326570	T	C
15	rs11070419	0	44327179	C	G
15	rs4924734	0	44328070	G	T
15	rs4923971	0	44328112	C	T
```
