## Supplementary material for "Characterization of shared and ancestry-specific signals driving complex traits using multi-ancestry fine-mapping": s1_snps.txt

```
rs10851412
rs11070388
rs9796559
rs11631404
rs7496079
rs1462856
rs7176957
rs147293088
rs4923956
rs28605464
rs2412752
rs62020748
rs34018858
rs7182650
rs28845921
rs2035170
rs4274403
rs117174250
rs2035169
rs78940367
rs12050596
rs4924704
rs34038249
rs16957379
rs35838915
rs12050604
rs16957385
rs8041432
rs147399492
rs149830476
rs7181079
rs34258640
rs72721524
rs7176116
rs144322438
rs8036710
rs142254643
rs35900502
rs113670857
rs12914014
rs1996675
rs28564939
rs17720657
rs72721527
rs12905967
rs2056346
rs4924705
rs9635327
rs62020752
rs17720890
rs1474200
rs117002362
rs8028608
rs16957422
rs11070389
rs74843201
rs16957431
rs28581361
rs12913112
rs12913134
rs74810463
rs72721530
rs80339483
rs2899074
rs62020754
rs12898353
rs11629629
rs34663640
rs150142865
rs62019360
rs113347137
rs75506280
rs141370209
rs28691150
rs62019362
rs17721275
rs11632120
rs8027371
rs2139651
rs11637405
rs28414375
rs112306224
rs113624919
rs4924707
rs117955460
rs117586791
rs145272918
rs7174915
rs183215377
rs116841227
rs2037392
rs28539838
rs7165861
rs145916678
rs6493078
rs147353745
rs2271962
rs75930246
rs146812548
rs17777687
rs11070390
rs117093529
rs62019366
rs139629990
rs11070391
rs10851414
rs77270943
rs28811106
rs9744213
rs2176870
rs2139652
rs12899266
rs112825959
rs7166467
rs34788208
rs2042742
rs12442190
rs76485512
rs1834642
rs1834643
rs11070392
rs4924709
rs574856
rs72721543
rs148319069
rs72721545
rs147525635
rs75354525
rs476342
rs181771932
rs183338108
rs540587
rs142706031
rs530118
rs513071
rs538218
rs2947019
rs72721549
rs495286
rs28418723
rs55802910
rs34336488
rs17778356
rs56098203
rs149988806
rs497138
rs499280
rs55877555
rs530305
rs531850
rs77638071
rs45498491
rs494863
rs72721553
rs520656
rs118011588
rs2899077
rs28723492
rs13329192
rs12592725
rs574531
rs489964
rs62019378
rs531598
rs537102
rs35460126
rs11070396
rs513815
rs112158037
rs579178
rs35985214
rs502157
rs3784267
rs7183814
rs75446309
rs34646108
rs2241516
rs28756768
rs3784268
rs72721564
rs11070398
rs11855754
rs525403
rs13329564
rs71476425
rs117776786
rs7162827
rs66902683
rs16957511
rs12902267
rs542036
rs192600356
rs512431
rs825735
rs493177
rs9652444
rs35535692
rs526292
rs530188
rs62019409
rs555001
rs475227
rs475261
rs572959
rs573169
rs574065
rs17778967
rs524547
rs28445909
rs554001
rs501884
rs504417
rs560134
rs564946
rs565658
rs11853991
rs66651343
rs12909095
rs579651
rs471122
rs473016
rs748404
rs505249
rs12911132
rs531910
rs491804
rs492743
rs1814323
rs35278581
rs570272
rs493444
rs1095389
rs473554
rs35891068
rs530683
rs1108462
rs556851
rs567357
rs148818002
rs523737
rs498227
rs518234
rs518261
rs2412777
rs138675365
rs580469
rs17779494
rs513970
rs117578063
rs546722
rs149443794
rs538238
rs489509
rs532672
rs485148
rs491648
rs491800
rs28594657
rs12148735
rs113617946
rs825740
rs825739
rs111505886
rs478104
rs12911569
rs576557
rs138934913
rs524527
rs526450
rs484846
rs56321238
rs28578454
rs499035
rs67006061
rs510108
rs140050553
rs540388
rs1814324
rs34657657
rs35681736
rs498837
rs149363406
rs62019432
rs540031
rs1095386
rs7176923
rs507178
rs12440854
rs478028
rs528517
rs7177892
rs7181545
rs552701
rs34715468
rs573615
rs17723479
rs488756
rs111582247
rs11637653
rs956391
rs512628
rs511673
rs484029
rs7048
rs514438
rs3742969
rs3742970
rs3742971
rs45617141
rs45551237
rs45586637
rs1549523
rs1123947
rs34591748
rs1549525
rs7175434
rs12102205
rs12101673
rs35326382
rs2278856
rs28464256
rs4547312
rs933941
rs2278857
rs2278858
rs2278859
rs7168940
rs112643978
rs35311230
rs72707520
rs144273935
rs11858152
rs34515241
rs8039638
rs6493081
rs6493082
rs1426753
rs8041132
rs11634407
rs28415933
rs12324572
rs7170489
rs7172374
rs112722539
rs8033714
rs35992154
rs6493083
rs8042688
rs113874019
rs17780417
rs9920879
rs12915280
rs56089824
rs62019439
rs28758627
rs16957627
rs16957630
rs116955197
rs16957632
rs116862566
rs7181634
rs7166812
rs7165471
rs4296223
rs72707530
rs144176582
rs11070399
rs6493084
rs12905772
rs28702649
rs62019442
rs4075674
rs4401024
rs1133395
rs935901
rs55748552
rs10518812
rs35278805
rs62019445
rs6493085
rs34767197
rs6493086
rs2412780
rs151161820
rs2412779
rs56059411
rs2899082
rs35160541
rs3917221
rs2278860
rs17780818
rs117672353
rs4583210
rs2412778
rs28461955
rs3809482
rs17780920
rs76609032
rs3809481
rs6493087
rs6493088
rs7170152
rs2412781
rs3213990
rs3213991
rs17724631
rs7163245
rs7163288
rs35975365
rs7169790
rs28729853
rs34178146
rs28653441
rs35926237
rs7167882
rs7168220
rs140646549
rs9806227
rs62021176
rs117582097
rs117286298
rs7176849
rs185482771
rs12323999
rs12324584
rs2412782
rs2584703
rs2584702
rs2584701
rs35158584
rs11637572
rs2584700
rs149181595
rs16957680
rs999047
rs2243434
rs999026
rs116914366
rs2012467
rs884704
rs2467733
rs118141062
rs2444036
rs2244746
rs7180812
rs148808767
rs2444037
rs1837960
rs1837959
rs2242067
rs2242068
rs45608631
rs45585139
rs117655500
rs1058298
rs17725343
rs34212866
rs690263
rs690276
rs12908460
rs690038
rs2254325
rs2254321
rs2230451
rs16957715
rs2584694
rs2584727
rs2253807
rs690466
rs62021180
rs2242069
rs693510
rs689835
rs34860428
rs509306
rs2584726
rs565007
rs141481452
rs690512
rs689693
rs542898
rs12900259
rs690012
rs45497801
rs550239
rs2249952
rs34921640
rs62020574
rs689767
rs2439845
rs2467745
rs558656
rs2602141
rs148029613
rs45629234
rs150844304
rs72707571
rs72707572
rs140772385
rs690002
rs537115
rs34438389
rs536313
rs16957730
rs138046504
rs12913977
rs12914122
rs2245908
rs45482998
rs471229
rs34697113
rs2439841
rs2444028
rs183141267
rs2444247
rs2256764
rs2467737
rs2444029
rs690316
rs8027748
rs2467738
rs2467739
rs2439846
rs12899865
rs28666488
rs28649346
rs62020575
rs117750682
rs2444030
rs2467741
rs12185094
rs142553172
rs2439848
rs2245790
rs145500855
rs140629196
rs2245780
rs139393140
rs117075184
rs12907870
rs2245664
rs2467740
rs690367
rs12437725
rs689816
rs689826
rs2467742
rs7173487
rs2467743
rs2245176
rs141921271
rs66629206
rs2245054
rs2244981
rs2444249
rs112752866
rs72709850
rs141518291
rs34633582
rs2444032
rs2601014
rs694725
rs483724
rs190543502
rs2264876
rs12905220
rs36078097
rs2255383
rs12906481
rs1814538
rs1814539
rs7182292
rs9920763
rs690436
rs690446
rs561863
rs689596
rs689616
rs7181783
rs689647
rs518288
rs690472
rs35903301
rs34002293
rs2264239
rs138236211
rs57728767
rs11856120
rs2584706
rs2264050
rs2264049
rs139775043
rs35198548
rs526083
rs2264248
rs34661349
rs2251538
rs560191
rs111755990
rs17782608
rs527921
rs34181131
rs524417
rs7173383
rs493377
rs2250750
rs2250743
rs147497081
rs544122
rs689754
rs71476435
rs2924369
rs2439832
rs145038195
rs1079309
rs2439831
rs2439850
rs2467736
rs2444250
rs143169986
rs35958032
rs55801120
rs101094
rs140147858
rs2444251
rs28717706
rs12911740
rs548704
rs689781
rs2584725
rs2467746
rs74950558
rs60018990
rs12906017
rs2253708
rs28379460
rs17782975
rs7177146
rs495175
rs72709879
rs7497780
rs117974635
rs2253268
rs506120
rs28628574
rs1869258
rs529611
rs150149143
rs690170
rs7181665
rs523156
rs57938858
rs689883
rs694985
rs3862138
rs1060939
rs12912505
rs480108
rs56321997
rs2245715
rs62020612
rs145659671
rs45569034
rs2229014
rs28438815
rs55707100
rs689931
rs572837
rs570933
rs2444244
rs72711846
rs689797
rs2255663
rs34388946
rs2470130
rs117244646
rs56397785
rs2255440
rs2255410
rs496584
rs2470131
rs2255042
rs2251844
rs486301
rs2439834
rs67158965
rs117196917
rs2915788
rs2584724
rs2439843
rs141782389
rs2255051
rs2254927
rs116992540
rs2470134
rs28470226
rs475486
rs117155554
rs150826145
rs62020616
rs60367691
rs10518820
rs28475234
rs75726580
rs56397895
rs2439
rs12438025
rs12437957
rs3097773
rs74643365
rs2447196
rs2447197
rs2447198
rs28495368
rs2260160
rs2614819
rs2614822
rs66903736
rs66749753
rs149473462
rs3101443
rs62018894
rs113725701
rs28712213
rs12912881
rs117470514
rs8038068
rs2927070
rs17727763
rs2915792
rs111848061
rs144662677
rs141861602
rs2927071
rs11856184
rs8030536
rs56380203
rs2957639
rs56246169
rs28704825
rs28758851
rs2927072
rs17727853
rs2915776
rs17727871
rs113277603
rs3099045
rs56226333
rs2920781
rs62018900
rs3099047
rs113378083
rs2470120
rs17795279
rs17727979
rs2447193
rs11635852
rs35028925
rs11857661
rs186686021
rs35740631
rs12443102
rs35333173
rs141548044
rs2447208
rs139097404
rs34681147
rs2447210
rs2447211
rs2447212
rs2470121
rs117519896
rs140377076
rs2957636
rs2920782
rs8042868
rs2447213
rs185037645
rs2470122
rs112667279
rs2447215
rs2927075
rs150332878
rs57865312
rs28606452
rs147952975
rs2915779
rs141866277
rs2957637
rs145266097
rs28578041
rs28433760
rs2467426
rs2927085
rs17728253
rs149557950
rs186736744
rs55683269
rs145666523
rs189122963
rs150896874
rs7175525
rs3110081
rs142194775
rs111895823
rs2288768
rs17795770
rs74831743
rs8023696
rs4997480
rs8030169
rs8029210
rs8033995
rs117888823
rs72714305
rs4923964
rs10438303
rs28504496
rs142365050
rs11070407
rs62018944
rs35654783
rs12437808
rs7167976
rs4924720
rs72489216
rs370094007
rs570886122
rs12441127
rs151172008
rs118130998
rs111385642
rs2467402
rs7171750
rs7178343
rs28542007
rs2915778
rs139974673
rs145940861
rs147233090
rs8028715
rs12900924
rs7175129
rs4332723
rs2412810
rs4617832
rs28567828
rs62018947
rs76977591
rs2614829
rs11070408
rs35457073
rs8033846
rs16950562
rs117091329
rs139632509
rs7174732
rs2411284
rs28502289
rs12443084
rs113408411
rs28653631
rs28718261
rs7174260
rs28595038
rs188286242
rs143321361
rs12908467
rs10163069
rs10163054
rs7168158
rs117519814
rs7174208
rs8040336
rs12101756
rs12442129
rs4924722
rs11070410
rs113870862
rs11070411
rs7170167
rs7175032
rs7169988
rs12441861
rs41277696
rs1053492
rs41277698
rs3087657
rs118162479
rs3862142
rs2788
rs35454865
rs3844075
rs2277531
rs28410121
rs7178230
rs116890066
rs3862143
rs11852840
rs28891769
rs8035812
rs8034451
rs11638972
rs28578398
rs7180818
rs60883262
rs28697876
rs147229860
rs11070412
rs147814812
rs12899922
rs62018952
rs8023458
rs28678901
rs16963953
rs28546844
rs4923965
rs6493090
rs4644832
rs2043878
rs35179502
rs3759791
rs654276
rs72714327
rs3784275
rs150585298
rs12702
rs28583806
rs694461
rs369526727
rs35822148
rs16965120
rs28674750
rs2228368
rs3825783
rs693919
rs113925291
rs112806515
rs3736180
rs28684672
rs35302555
rs12440573
rs575082
rs138339896
rs56008017
rs117062113
rs28867508
rs28781888
rs35866764
rs146973796
rs28590651
rs663214
rs2955969
rs2930530
rs28636829
rs3816792
rs8040839
rs557886
rs678084
rs7183809
rs3759790
rs2930531
rs28531819
rs28699233
rs7179388
rs28524541
rs28687459
rs28513374
rs7170751
rs2729494
rs528764
rs7169322
rs28707214
rs28679673
rs28780699
rs8032649
rs147727636
rs3102448
rs68079546
rs113759634
rs112030070
rs56909447
rs28476182
rs28696802
rs11856495
rs117935014
rs72716006
rs139835683
rs495880
rs11854565
rs28413704
rs139367259
rs1965794
rs1965795
rs28519630
rs13329084
rs16977724
rs16977798
rs9989313
rs141665731
rs4597285
rs28866846
rs187981901
rs112571402
rs688009
rs28858500
rs2412821
rs28823973
rs61390361
rs11856795
rs9944216
rs541871
rs116973130
rs686666
rs514311
rs117146278
rs187716057
rs143769299
rs35267287
rs11852767
rs12442297
rs78227853
rs33986791
rs12906333
rs67541383
rs56312025
rs667476
rs28413881
rs8023508
rs3742982
rs3916022
rs112793333
rs117812203
rs7181039
rs2918943
rs472385
rs72716017
rs602370
rs524908
rs149410002
rs533143
rs28437196
rs117292211
rs144686488
rs678513
rs566555
rs582198
rs116978019
rs3850777
rs2918945
rs16944774
rs149446760
rs2918946
rs2306674
rs55927923
rs28685813
rs7173288
rs563940
rs117093001
rs117842849
rs8035689
rs597705
rs16945686
rs117308166
rs12440402
rs638224
rs545119
rs12442168
rs60484809
rs530074
rs9806129
rs1439116
rs149118538
rs492571
rs2016840
rs2016837
rs1561458
rs589649
rs472797
rs28377221
rs1545182
rs3742981
rs2918952
rs920339
rs481837
rs483800
rs11070413
rs56793082
rs16948098
rs11637468
rs11070414
rs11631901
rs2412822
rs1008183
rs4270152
rs151068381
rs28706414
rs2412823
rs71478312
rs118184979
rs9920164
rs28599486
rs74009159
rs28438984
rs11070415
rs78972603
rs11853395
rs74009160
rs1077421
rs747714
rs12439442
rs11070416
rs4544217
rs117590965
rs4321171
rs28542819
rs28548859
rs138384954
rs16949992
rs28654093
rs11630936
rs16950215
rs117101779
rs7178452
rs8042714
rs11635039
rs59770554
rs59561000
rs115782822
rs8035382
rs8035402
rs118186362
rs2929282
rs72716043
rs12592921
rs2930523
rs76357206
rs2929279
rs2930524
rs2929278
rs2930525
rs28729677
rs2929277
rs2957582
rs118014806
rs2929275
rs55889744
rs28431326
rs77962107
rs149480320
rs72716049
rs72716050
rs2623015
rs148138454
rs118056071
rs2929280
rs147682208
rs8033233
rs2929281
rs2412845
rs138570705
rs78735736
rs111514241
rs2412846
rs2412847
rs2412848
rs2957583
rs2930528
rs17582478
rs112913854
rs146998515
rs2412849
rs55838245
rs6493091
rs182072899
rs142965816
rs2412850
rs2412851
rs11854312
rs11070417
rs111840748
rs11632901
rs4924727
rs112159895
rs72716055
rs140655583
rs74499991
rs10851415
rs11635948
rs11631340
rs76107285
rs28830267
rs8037596
rs6493092
rs4924728
rs12916238
rs4924729
rs8031749
rs113807805
rs141500197
rs11638352
rs12913809
rs2412854
rs2412853
rs4924731
rs138893177
rs77207316
rs142461722
rs2412852
rs10851416
rs8035212
rs149779816
rs6493093
rs148596463
rs4924732
rs4923969
rs7176955
rs28667396
rs35447247
rs9920249
rs6493094
rs76639963
rs8037441
rs75848249
rs2114420
rs28529668
rs2114421
rs118035086
rs117842642
rs113469498
rs143579272
rs12324261
rs142837851
rs8036541
rs8041487
rs10518994
rs143148646
rs77077116
rs147370181
rs1820482
rs17504748
rs11070419
rs4924734
rs4923971
```
