## Supplementary material for "Characterization of shared and ancestry-specific signals driving complex traits using multi-ancestry fine-mapping": s2.afreq

```
#CHROM	ID	REF	ALT	ALT_FREQS	OBS_CT
15	rs11070388	C	G	0.767857	1008
15	rs116866395	C	T	0.0376984	1008
15	rs9796559	T	G	0.616071	1008
15	rs11631404	C	T	0.615079	1008
15	rs149613513	G	A	0.0198413	1008
15	rs568232521	G	C	0.014881	1008
15	rs7496079	C	T	0.433532	1008
15	rs1462856	C	T	0.664683	1008
15	rs7176957	C	T	0.152778	1008
15	rs183684198	A	G	0.00892857	1008
15	rs4923956	A	C	0.617063	1008
15	rs28605464	C	A	0.0575397	1008
15	rs2412752	T	C	0.767857	1008
15	rs117225357	C	T	0.0843254	1008
15	rs7175062	G	A	0.0376984	1008
15	rs7182650	T	A	0.152778	1008
15	rs139256909	G	A	0.0337302	1008
15	rs28845921	A	C	0.0575397	1008
15	rs151027333	T	C	0.0248016	1008
15	rs116840840	T	C	0.0287698	1008
15	rs2035170	C	T	0.764881	1008
15	rs4274403	T	C	0.152778	1008
15	rs2035169	T	C	0.0575397	1008
15	rs142590983	C	A	0.0367063	1008
15	rs12050596	C	T	0.801587	1008
15	rs147966532	C	G	0.047619	1008
15	rs4924704	G	A	0.804563	1008
15	rs117048804	T	C	0.169643	1008
15	rs75904235	C	T	0.0892857	1008
15	rs16957379	T	C	0.0575397	1008
15	rs140210358	C	T	0.00892857	1008
15	rs59226555	T	C	0.0902778	1008
15	rs35838915	C	A	0.149802	1008
15	rs12050604	A	C	0.617063	1008
15	rs16957385	G	A	0.152778	1008
15	rs8041432	C	T	0.149802	1008
15	rs115116361	C	T	0.0892857	1008
15	rs140292677	G	A	0.0367063	1008
15	rs80200174	C	T	0.0892857	1008
15	rs141873406	G	A	0.0198413	1008
15	rs192725210	A	C	0.0238095	1008
15	rs7176116	T	C	0.797619	1008
15	rs144322438	C	A	0.0575397	1008
15	rs8036710	T	C	0.798611	1008
15	rs79495656	A	G	0.0198413	1008
15	rs142254643	A	G	0.156746	1008
15	rs117327703	T	C	0.0277778	1008
15	rs1996675	C	T	0.758929	1008
15	rs28564939	T	C	0.150794	1008
15	rs139545030	G	A	0.0416667	1008
15	rs12905967	C	A	0.758929	1008
15	rs2056346	G	C	0.610119	1008
15	rs4924705	G	A	0.149802	1008
15	rs9635327	A	G	0.609127	1008
15	rs2176869	G	C	0.0238095	1008
15	rs17720890	G	A	0.0575397	1008
15	rs1474200	C	A	0.609127	1008
15	rs116064885	G	T	0.0376984	1008
15	rs117720757	C	T	0.0813492	1008
15	rs117005026	A	G	0.0376984	1008
15	rs16957422	G	A	0.149802	1008
15	rs11070389	G	A	0.608135	1008
15	rs145340003	T	C	0.015873	1008
15	rs16957431	G	A	0.0575397	1008
15	rs28581361	C	T	0.149802	1008
15	rs12913112	C	G	0.611111	1008
15	rs12913134	A	G	0.611111	1008
15	rs141817180	T	A	0.00992063	1008
15	rs150859933	G	A	0.0109127	1008
15	rs142915502	A	C	0.031746	1008
15	rs2899074	G	A	0.15377	1008
15	rs57134347	T	C	0.0962302	1008
15	rs138405789	G	A	0.031746	1008
15	rs143892435	A	G	0.031746	1008
15	rs12898353	A	G	0.152778	1008
15	rs11629629	G	A	0.612103	1008
15	rs192048314	T	C	0.0188492	1008
15	rs118020025	A	C	0.0962302	1008
15	rs58059509	T	C	0.031746	1008
15	rs189060004	C	T	0.014881	1008
15	rs28691150	A	G	0.0436508	1008
15	rs114344855	T	C	0.031746	1008
15	rs181213245	A	G	0.0138889	1008
15	rs115509026	A	G	0.031746	1008
15	rs11632120	C	G	0.609127	1008
15	rs184096922	G	A	0.031746	1008
15	rs150956330	A	T	0.0327381	1008
15	rs8027371	G	A	0.784722	1008
15	rs2139651	G	A	0.611111	1008
15	rs28414375	A	G	0.141865	1008
15	rs7174915	C	T	0.833333	1008
15	rs2037392	T	C	0.784722	1008
15	rs77925854	T	G	0.014881	1008
15	rs7165861	G	A	0.612103	1008
15	rs6493078	T	C	0.78373	1008
15	rs60435696	G	C	0.031746	1008
15	rs79302042	C	A	0.031746	1008
15	rs144183235	C	T	0.031746	1008
15	rs2271962	C	G	0.0436508	1008
15	rs61268760	G	T	0.031746	1008
15	rs17777687	T	C	0.0436508	1008
15	rs1464344	G	A	0.0188492	1008
15	rs11070390	A	T	0.610119	1008
15	rs8041312	T	C	0.031746	1008
15	rs78456592	G	A	0.031746	1008
15	rs11070391	C	G	0.833333	1008
15	rs10851414	G	C	0.611111	1008
15	rs112968641	A	G	0.031746	1008
15	rs28811106	C	T	0.0426587	1008
15	rs141041199	C	T	0.0386905	1008
15	rs2176870	A	G	0.141865	1008
15	rs12595050	A	G	0.0515873	1008
15	rs2139652	G	C	0.611111	1008
15	rs12899266	G	C	0.78373	1008
15	rs7166467	G	A	0.610119	1008
15	rs12594277	G	A	0.161706	1008
15	rs151174955	G	C	0.031746	1008
15	rs144534556	G	A	0.0238095	1008
15	rs2042742	A	G	0.784722	1008
15	rs139912782	C	T	0.0515873	1008
15	rs8030850	G	T	0.030754	1008
15	rs12442190	T	C	0.612103	1008
15	rs149829132	A	G	0.0327381	1008
15	rs151228406	T	C	0.0386905	1008
15	rs117821722	C	T	0.0228175	1008
15	rs77236425	A	C	0.0654762	1008
15	rs1834642	G	T	0.837302	1008
15	rs1834643	A	C	0.834325	1008
15	rs114715547	C	A	0.031746	1008
15	rs146463213	C	T	0.0436508	1008
15	rs184627402	C	T	0.014881	1008
15	rs11070392	C	G	0.266865	1008
15	rs9972314	A	G	0.031746	1008
15	rs4924709	A	C	0.768849	1008
15	rs191370086	T	C	0.031746	1008
15	rs182239509	A	G	0.0128968	1008
15	rs188164060	C	T	0.031746	1008
15	rs368348835	C	T	0.014881	1008
15	rs146112868	C	T	0.031746	1008
15	rs574856	A	G	0.610119	1008
15	rs76347669	T	C	0.105159	1008
15	rs75385733	A	T	0.031746	1008
15	rs183197941	G	A	0.0119048	1008
15	rs111717099	G	A	0.031746	1008
15	rs7182685	T	C	0.031746	1008
15	rs7183024	T	C	0.031746	1008
15	rs11504654	C	A	0.031746	1008
15	rs147525635	G	A	0.268849	1008
15	rs11504655	G	A	0.031746	1008
15	rs61711558	A	G	0.031746	1008
15	rs114045253	G	A	0.031746	1008
15	rs8040769	T	C	0.031746	1008
15	rs476342	C	G	0.611111	1008
15	rs150971016	C	T	0.031746	1008
15	rs139310160	G	A	0.031746	1008
15	rs540587	G	C	0.751984	1008
15	rs1078243	C	G	0.031746	1008
15	rs530118	C	T	0.576389	1008
15	rs147344716	A	G	0.0218254	1008
15	rs538218	C	T	0.751984	1008
15	rs2947019	T	C	0.832341	1008
15	rs1474199	G	A	0.031746	1008
15	rs495286	T	C	0.833333	1008
15	rs147991321	G	A	0.031746	1008
15	rs111530374	G	T	0.031746	1008
15	rs189798377	C	T	0.0198413	1008
15	rs77090230	G	A	0.0218254	1008
15	rs16957479	G	C	0.0853175	1008
15	rs57287824	G	C	0.126984	1008
15	rs117776710	A	G	0.0873016	1008
15	rs150964109	A	G	0.126984	1008
15	rs180976935	G	A	0.00694444	1008
15	rs497138	G	C	0.780754	1008
15	rs7162971	T	C	0.126984	1008
15	rs499280	C	A	0.781746	1008
15	rs2271964	G	T	0.126984	1008
15	rs1863601	T	C	0.126984	1008
15	rs530305	T	C	0.782738	1008
15	rs531850	A	T	0.782738	1008
15	rs138611092	C	T	0.0188492	1008
15	rs59401274	C	T	0.0327381	1008
15	rs2271965	T	C	0.031746	1008
15	rs61343376	T	C	0.031746	1008
15	rs60481556	T	C	0.031746	1008
15	rs146973988	C	G	0.0168651	1008
15	rs76808379	T	C	0.031746	1008
15	rs494863	C	T	0.75	1008
15	rs78703207	C	T	0.0396825	1008
15	rs147626506	G	A	0.031746	1008
15	rs3177296	C	T	0.031746	1008
15	rs8035881	A	G	0.126984	1008
15	rs3803340	G	A	0.0873016	1008
15	rs10438267	G	A	0.031746	1008
15	rs1042168	C	T	0.031746	1008
15	rs140542141	C	T	0.031746	1008
15	rs144375945	G	A	0.031746	1008
15	rs57890330	C	T	0.0873016	1008
15	rs145263712	C	T	0.0684524	1008
15	rs79954084	G	C	0.031746	1008
15	rs2899077	A	G	0.252976	1008
15	rs8039342	C	T	0.031746	1008
15	rs117151598	T	C	0.0208333	1008
15	rs79507973	T	C	0.031746	1008
15	rs77073021	C	T	0.0228175	1008
15	rs28723492	G	A	0.0436508	1008
15	rs75925428	C	G	0.031746	1008
15	rs77809780	G	A	0.031746	1008
15	rs16957499	A	G	0.031746	1008
15	rs192614362	C	A	0.0208333	1008
15	rs149810873	C	G	0.00992063	1008
15	rs77640130	T	C	0.031746	1008
15	rs145749671	G	A	0.031746	1008
15	rs78899565	T	C	0.031746	1008
15	rs141376129	G	A	0.031746	1008
15	rs141511730	G	A	0.031746	1008
15	rs143442482	C	A	0.031746	1008
15	rs114565389	A	G	0.031746	1008
15	rs77483109	T	A	0.031746	1008
15	rs12592725	A	G	0.22123	1008
15	rs574531	G	A	0.607143	1008
15	rs489964	G	A	0.607143	1008
15	rs117583866	G	A	0.0545635	1008
15	rs191566711	T	C	0.031746	1008
15	rs78088132	G	A	0.031746	1008
15	rs138693239	C	A	0.0327381	1008
15	rs531598	G	C	0.608135	1008
15	rs57549073	C	T	0.0545635	1008
15	rs116390315	A	G	0.031746	1008
15	rs11070396	C	A	0.219246	1008
15	rs7176183	G	A	0.031746	1008
15	rs7171797	C	T	0.031746	1008
15	rs502157	A	C	0.611111	1008
15	rs3784267	T	A	0.217262	1008
15	rs7162620	T	C	0.031746	1008
15	rs7183814	A	G	0.252976	1008
15	rs74712577	G	T	0.031746	1008
15	rs77760277	C	T	0.031746	1008
15	rs78850399	G	A	0.031746	1008
15	rs34646108	C	T	0.219246	1008
15	rs2241516	G	C	0.219246	1008
15	rs28756768	G	C	0.243056	1008
15	rs3784268	T	C	0.21131	1008
15	rs79338229	G	A	0.031746	1008
15	rs563310091	G	A	0.0188492	1008
15	rs16957502	G	T	0.031746	1008
15	rs34222269	G	A	0.031746	1008
15	rs77084925	A	G	0.031746	1008
15	rs11070398	T	C	0.251984	1008
15	rs11855754	A	G	0.220238	1008
15	rs525403	A	G	0.642857	1008
15	rs16957507	G	A	0.031746	1008
15	rs138059251	C	G	0.015873	1008
15	rs13329564	G	A	0.0446429	1008
15	rs74841390	C	T	0.031746	1008
15	rs16957511	C	A	0.217262	1008
15	rs114907383	A	G	0.031746	1008
15	rs28444219	G	T	0.031746	1008
15	rs542036	C	T	0.877976	1008
15	rs512431	C	G	0.587302	1008
15	rs117613947	G	A	0.0753968	1008
15	rs140838177	C	G	0.0138889	1008
15	rs493177	C	A	0.587302	1008
15	rs9652444	A	G	0.203373	1008
15	rs149346801	T	G	0.0337302	1008
15	rs526292	G	A	0.411706	1008
15	rs530188	C	T	0.412698	1008
15	rs555001	G	A	0.412698	1008
15	rs475227	G	C	0.412698	1008
15	rs475261	C	T	0.412698	1008
15	rs75122489	G	A	0.0218254	1008
15	rs79917097	C	T	0.0753968	1008
15	rs572959	T	C	0.405754	1008
15	rs573169	C	T	0.405754	1008
15	rs574065	A	G	0.594246	1008
15	rs524547	C	T	0.405754	1008
15	rs28445909	G	A	0.0386905	1008
15	rs554001	G	A	0.406746	1008
15	rs113463533	G	A	0.0952381	1008
15	rs116753155	C	T	0.0347222	1008
15	rs501884	G	T	0.409722	1008
15	rs504417	A	G	0.40873	1008
15	rs117741236	A	G	0.0257937	1008
15	rs75744408	A	G	0.0257937	1008
15	rs560134	A	T	0.40873	1008
15	rs564946	A	G	0.40873	1008
15	rs565658	C	T	0.405754	1008
15	rs11853991	A	G	0.313492	1008
15	rs66651343	A	G	0.0396825	1008
15	rs12909095	A	G	0.119048	1008
15	rs579651	T	C	0.40873	1008
15	rs471122	A	G	0.40873	1008
15	rs473016	A	C	0.40873	1008
15	rs748404	T	C	0.0396825	1008
15	rs505249	T	A	0.409722	1008
15	rs4924711	C	A	0.093254	1008
15	rs12911132	C	T	0.0396825	1008
15	rs531910	A	G	0.407738	1008
15	rs491804	G	A	0.40873	1008
15	rs492743	A	G	0.40873	1008
15	rs78614730	C	T	0.0753968	1008
15	rs76742380	C	T	0.0119048	1008
15	rs77619410	C	T	0.104167	1008
15	rs1814323	T	C	0.59127	1008
15	rs189177952	C	G	0.0119048	1008
15	rs149298041	G	A	0.0386905	1008
15	rs35278581	C	A	0.583333	1008
15	rs570272	C	T	0.22123	1008
15	rs493444	G	C	0.41369	1008
15	rs1095389	G	A	0.41369	1008
15	rs79819141	G	A	0.0972222	1008
15	rs473554	C	T	0.414683	1008
15	rs59900401	G	A	0.0763889	1008
15	rs530683	C	T	0.58631	1008
15	rs556851	A	T	0.405754	1008
15	rs567357	C	G	0.405754	1008
15	rs59550885	C	A	0.0753968	1008
15	rs523737	A	G	0.405754	1008
15	rs498227	A	G	0.406746	1008
15	rs518234	G	A	0.406746	1008
15	rs518261	A	T	0.406746	1008
15	rs143973489	T	C	0.00694444	1008
15	rs187158575	C	T	0.0664683	1008
15	rs580469	T	G	0.225198	1008
15	rs17779494	C	T	0.0416667	1008
15	rs513970	A	G	0.407738	1008
15	rs60154727	C	T	0.0753968	1008
15	rs546722	A	G	0.407738	1008
15	rs148471612	A	G	0.0684524	1008
15	rs142684449	A	G	0.0684524	1008
15	rs150995566	C	T	0.0168651	1008
15	rs117663498	T	A	0.0119048	1008
15	rs538238	T	C	0.438492	1008
15	rs489509	T	A	0.455357	1008
15	rs532672	C	A	0.455357	1008
15	rs485148	C	G	0.455357	1008
15	rs491648	T	C	0.265873	1008
15	rs491800	G	A	0.454365	1008
15	rs142962264	G	A	0.0575397	1008
15	rs117408246	C	A	0.0218254	1008
15	rs28594657	C	A	0.166667	1008
15	rs78849335	A	G	0.0694444	1008
15	rs12148735	C	T	0.544643	1008
15	rs115098529	C	T	0.130952	1008
15	rs142749520	G	A	0.0248016	1008
15	rs825740	A	G	0.452381	1008
15	rs825739	T	G	0.452381	1008
15	rs478104	A	G	0.463294	1008
15	rs114377096	A	T	0.131944	1008
15	rs576557	T	C	0.463294	1008
15	rs524527	C	G	0.464286	1008
15	rs526450	T	C	0.463294	1008
15	rs79085285	G	C	0.131944	1008
15	rs484846	T	C	0.464286	1008
15	rs56321238	C	G	0.10119	1008
15	rs28578454	G	A	0.258929	1008
15	rs147790540	G	A	0.0644841	1008
15	rs499035	C	T	0.465278	1008
15	rs78147758	C	T	0.0218254	1008
15	rs510108	T	G	0.465278	1008
15	rs74840561	G	T	0.0109127	1008
15	rs141964502	C	T	0.0178571	1008
15	rs540388	G	A	0.464286	1008
15	rs498837	G	A	0.469246	1008
15	rs540031	C	T	0.470238	1008
15	rs77127345	T	C	0.100198	1008
15	rs185502474	T	G	0.00892857	1008
15	rs1095386	A	G	0.470238	1008
15	rs507178	A	G	0.47123	1008
15	rs12440854	A	G	0.169643	1008
15	rs478028	C	T	0.47123	1008
15	rs117875695	A	G	0.0615079	1008
15	rs140992084	G	A	0.0347222	1008
15	rs528517	A	G	0.469246	1008
15	rs552701	T	C	0.470238	1008
15	rs573615	C	T	0.470238	1008
15	rs488756	A	C	0.469246	1008
15	rs58700906	G	A	0.0277778	1008
15	rs956391	T	C	0.469246	1008
15	rs512628	A	G	0.470238	1008
15	rs511673	T	C	0.468254	1008
15	rs484029	T	C	0.469246	1008
15	rs12324573	T	G	0.132937	1008
15	rs3742969	A	G	0.468254	1008
15	rs3742970	C	A	0.12996	1008
15	rs3742971	C	T	0.468254	1008
15	rs1549523	C	T	0.468254	1008
15	rs79099426	C	T	0.0287698	1008
15	rs1123947	C	T	0.468254	1008
15	rs1549525	A	G	0.468254	1008
15	rs7175434	A	C	0.468254	1008
15	rs12102205	T	C	0.469246	1008
15	rs12101673	G	A	0.468254	1008
15	rs2278856	G	A	0.469246	1008
15	rs75886036	G	A	0.0684524	1008
15	rs4547312	A	G	0.469246	1008
15	rs933941	G	A	0.468254	1008
15	rs2278857	T	C	0.469246	1008
15	rs2278858	G	T	0.268849	1008
15	rs2278859	A	C	0.468254	1008
15	rs7168940	C	T	0.485119	1008
15	rs76358546	T	C	0.0684524	1008
15	rs11858152	T	C	0.468254	1008
15	rs8039638	C	T	0.469246	1008
15	rs6493081	G	C	0.468254	1008
15	rs6493082	C	T	0.468254	1008
15	rs8041132	G	A	0.468254	1008
15	rs149144047	A	G	0.0416667	1008
15	rs28415933	T	C	0.468254	1008
15	rs12324572	G	A	0.468254	1008
15	rs7170489	C	T	0.468254	1008
15	rs7172374	T	C	0.469246	1008
15	rs8033714	T	C	0.468254	1008
15	rs6493083	T	C	0.469246	1008
15	rs8042688	G	A	0.469246	1008
15	rs9920879	A	G	0.469246	1008
15	rs16957625	G	A	0.0684524	1008
15	rs61358080	T	G	0.0684524	1008
15	rs28758627	G	A	0.268849	1008
15	rs117322227	C	T	0.030754	1008
15	rs16957627	G	A	0.468254	1008
15	rs16957630	A	T	0.468254	1008
15	rs16957632	G	A	0.468254	1008
15	rs79531962	A	G	0.12996	1008
15	rs4076815	A	C	0.0238095	1008
15	rs114894761	A	G	0.130952	1008
15	rs7166812	T	C	0.469246	1008
15	rs7165471	C	T	0.468254	1008
15	rs146321853	T	G	0.0208333	1008
15	rs4296223	T	C	0.469246	1008
15	rs11070399	A	G	0.469246	1008
15	rs6493084	A	G	0.469246	1008
15	rs12905772	G	A	0.469246	1008
15	rs28702649	C	T	0.469246	1008
15	rs138651258	G	A	0.0168651	1008
15	rs78678382	A	G	0.0327381	1008
15	rs62019442	C	T	0.0446429	1008
15	rs4075674	A	C	0.468254	1008
15	rs139370400	T	C	0.0228175	1008
15	rs4401024	C	T	0.468254	1008
15	rs1133395	G	A	0.469246	1008
15	rs935901	G	C	0.169643	1008
15	rs6493085	C	T	0.468254	1008
15	rs76934052	C	T	0.0535714	1008
15	rs6493086	T	C	0.469246	1008
15	rs74972075	A	T	0.0545635	1008
15	rs2412780	G	A	0.468254	1008
15	rs2412779	A	G	0.468254	1008
15	rs2899082	A	G	0.468254	1008
15	rs138709189	G	A	0.0535714	1008
15	rs74807673	C	G	0.132937	1008
15	rs2278860	A	G	0.468254	1008
15	rs4583210	C	T	0.468254	1008
15	rs2412778	A	G	0.468254	1008
15	rs28461955	C	T	0.468254	1008
15	rs3809482	T	C	0.469246	1008
15	rs3809481	G	A	0.266865	1008
15	rs58356687	T	C	0.131944	1008
15	rs6493087	G	A	0.46131	1008
15	rs6493088	C	T	0.46131	1008
15	rs7170152	A	T	0.463294	1008
15	rs143931536	G	T	0.0238095	1008
15	rs2412781	T	C	0.462302	1008
15	rs139029618	C	T	0.031746	1008
15	rs3213990	C	A	0.46131	1008
15	rs3213991	C	T	0.46131	1008
15	rs7163245	A	G	0.46131	1008
15	rs7163288	A	G	0.462302	1008
15	rs146196867	G	A	0.0327381	1008
15	rs7169790	T	A	0.46131	1008
15	rs28729853	A	C	0.46131	1008
15	rs117701485	G	A	0.0178571	1008
15	rs76660118	A	G	0.0456349	1008
15	rs28653441	G	T	0.462302	1008
15	rs7167882	A	C	0.462302	1008
15	rs10459587	C	T	0.0555556	1008
15	rs9806227	C	T	0.46131	1008
15	rs143051723	A	G	0.0396825	1008
15	rs7176849	T	G	0.46131	1008
15	rs12323999	T	A	0.46131	1008
15	rs12324584	G	T	0.46131	1008
15	rs2412782	A	G	0.46131	1008
15	rs143724799	A	G	0.130952	1008
15	rs2584703	T	C	0.484127	1008
15	rs2584702	C	A	0.462302	1008
15	rs2584701	T	C	0.463294	1008
15	rs11637572	A	C	0.462302	1008
15	rs2584700	A	G	0.441468	1008
15	rs143544418	T	C	0.0327381	1008
15	rs146783977	A	G	0.0456349	1008
15	rs79229262	G	A	0.0892857	1008
15	rs999047	A	G	0.462302	1008
15	rs117136652	T	G	0.0277778	1008
15	rs4419035	G	T	0.130952	1008
15	rs2243434	A	T	0.462302	1008
15	rs999026	T	C	0.46131	1008
15	rs999025	T	C	0.132937	1008
15	rs2012459	A	T	0.0952381	1008
15	rs2012467	A	G	0.463294	1008
15	rs884704	T	C	0.462302	1008
15	rs141281288	A	G	0.0168651	1008
15	rs2004809	G	A	0.125992	1008
15	rs2467733	C	G	0.462302	1008
15	rs2444036	G	C	0.463294	1008
15	rs79913956	A	G	0.0674603	1008
15	rs2244746	T	A	0.458333	1008
15	rs117651906	G	A	0.104167	1008
15	rs2444037	C	T	0.39881	1008
15	rs1837960	T	C	0.456349	1008
15	rs1837959	A	G	0.456349	1008
15	rs2242067	C	T	0.227183	1008
15	rs2242068	C	G	0.463294	1008
15	rs45585139	G	A	0.255952	1008
15	rs1058298	G	T	0.396825	1008
15	rs45543833	G	A	0.00992063	1008
15	rs117199097	C	T	0.0248016	1008
15	rs690263	C	G	0.385913	1008
15	rs690276	C	T	0.384921	1008
15	rs188747360	C	A	0.015873	1008
15	rs690038	A	G	0.385913	1008
15	rs2254325	A	G	0.385913	1008
15	rs2254321	T	G	0.386905	1008
15	rs2584694	A	G	0.385913	1008
15	rs2584727	T	C	0.386905	1008
15	rs2253807	C	G	0.386905	1008
15	rs690466	C	G	0.385913	1008
15	rs2230448	T	C	0.046627	1008
15	rs2242069	A	C	0.385913	1008
15	rs693510	C	G	0.386905	1008
15	rs689835	C	T	0.385913	1008
15	rs509306	A	G	0.386905	1008
15	rs2584726	T	C	0.385913	1008
15	rs75853796	A	G	0.232143	1008
15	rs565007	A	T	0.385913	1008
15	rs690512	A	G	0.387897	1008
15	rs139222449	A	G	0.0386905	1008
15	rs370743829	G	A	0.0257937	1008
15	rs689693	T	C	0.387897	1008
15	rs117427538	T	C	0.0337302	1008
15	rs113177018	G	A	0.0337302	1008
15	rs542898	C	T	0.386905	1008
15	rs690012	C	T	0.386905	1008
15	rs550239	C	T	0.385913	1008
15	rs61757241	G	A	0.0337302	1008
15	rs2249952	G	C	0.386905	1008
15	rs45572041	C	T	0.104167	1008
15	rs689767	G	C	0.386905	1008
15	rs147976998	A	G	0.0178571	1008
15	rs2439845	C	G	0.386905	1008
15	rs2467745	A	G	0.386905	1008
15	rs45520633	A	T	0.0337302	1008
15	rs45515692	G	C	0.104167	1008
15	rs558656	T	C	0.385913	1008
15	rs3803339	T	C	0.0337302	1008
15	rs2602141	T	G	0.386905	1008
15	rs45537333	C	T	0.0109127	1008
15	rs45629234	T	G	0.104167	1008
15	rs193039451	T	A	0.0138889	1008
15	rs690002	C	A	0.385913	1008
15	rs537115	C	T	0.385913	1008
15	rs536313	C	T	0.386905	1008
15	rs2245908	C	G	0.385913	1008
15	rs471229	G	A	0.385913	1008
15	rs2439841	G	A	0.385913	1008
15	rs2444028	T	C	0.385913	1008
15	rs2444247	G	A	0.385913	1008
15	rs2256764	C	T	0.248016	1008
15	rs2467737	G	A	0.386905	1008
15	rs2444029	G	A	0.385913	1008
15	rs690316	C	A	0.386905	1008
15	rs2467738	T	A	0.387897	1008
15	rs2467739	G	A	0.386905	1008
15	rs2439846	G	A	0.387897	1008
15	rs28666488	G	C	0.385913	1008
15	rs28649346	T	C	0.387897	1008
15	rs16957739	C	T	0.103175	1008
15	rs2467741	T	C	0.387897	1008
15	rs149751612	G	A	0.0724206	1008
15	rs2439848	A	G	0.386905	1008
15	rs2245790	T	C	0.386905	1008
15	rs2245780	C	T	0.386905	1008
15	rs557246954	C	T	0.0228175	1008
15	rs2245664	C	T	0.386905	1008
15	rs138467912	C	G	0.0248016	1008
15	rs2467740	C	T	0.386905	1008
15	rs117665911	G	A	0.0138889	1008
15	rs690367	A	G	0.387897	1008
15	rs12437725	G	C	0.175595	1008
15	rs689816	G	A	0.387897	1008
15	rs689826	G	A	0.389881	1008
15	rs116907097	T	C	0.0704365	1008
15	rs2467742	C	A	0.387897	1008
15	rs7173487	A	G	0.248016	1008
15	rs2467743	T	A	0.386905	1008
15	rs2245176	A	G	0.386905	1008
15	rs77960060	C	T	0.104167	1008
15	rs150664054	G	A	0.0218254	1008
15	rs2245054	C	T	0.386905	1008
15	rs12592757	G	T	0.0277778	1008
15	rs139058456	C	T	0.0347222	1008
15	rs2244981	T	C	0.387897	1008
15	rs2444249	C	G	0.386905	1008
15	rs2444032	A	C	0.386905	1008
15	rs2601014	G	C	0.248016	1008
15	rs694725	A	G	0.386905	1008
15	rs483724	T	A	0.385913	1008
15	rs2264876	G	T	0.386905	1008
15	rs79672859	T	C	0.046627	1008
15	rs2255383	C	G	0.386905	1008
15	rs1814538	A	G	0.386905	1008
15	rs9920763	T	G	0.175595	1008
15	rs690436	T	C	0.386905	1008
15	rs690446	G	C	0.387897	1008
15	rs561863	G	A	0.386905	1008
15	rs689596	A	T	0.387897	1008
15	rs689616	C	T	0.386905	1008
15	rs689647	C	T	0.386905	1008
15	rs45580139	C	T	0.104167	1008
15	rs518288	C	T	0.387897	1008
15	rs690472	A	C	0.387897	1008
15	rs183826770	A	C	0.0208333	1008
15	rs2264239	C	G	0.386905	1008
15	rs11856120	G	C	0.104167	1008
15	rs2584706	T	C	0.386905	1008
15	rs2264050	G	C	0.387897	1008
15	rs2264049	T	C	0.386905	1008
15	rs526083	T	C	0.386905	1008
15	rs2264248	G	A	0.386905	1008
15	rs190793947	G	A	0.015873	1008
15	rs2251538	G	C	0.386905	1008
15	rs560191	G	C	0.386905	1008
15	rs45570332	G	A	0.0347222	1008
15	rs527921	T	G	0.248016	1008
15	rs45590738	C	A	0.046627	1008
15	rs45561038	G	T	0.103175	1008
15	rs524417	C	T	0.385913	1008
15	rs493377	C	T	0.386905	1008
15	rs2250750	C	G	0.386905	1008
15	rs2250743	T	G	0.385913	1008
15	rs145132017	C	T	0.00694444	1008
15	rs140389884	G	A	0.0347222	1008
15	rs544122	A	T	0.248016	1008
15	rs689754	A	G	0.35119	1008
15	rs2924369	G	A	0.613095	1008
15	rs2439832	C	T	0.385913	1008
15	rs192540347	T	G	0.0198413	1008
15	rs1079309	C	A	0.385913	1008
15	rs2439831	C	T	0.385913	1008
15	rs2439850	C	G	0.384921	1008
15	rs2467736	T	C	0.385913	1008
15	rs2444250	C	G	0.385913	1008
15	rs101094	C	G	0.385913	1008
15	rs142640407	C	T	0.102183	1008
15	rs2444251	A	G	0.386905	1008
15	rs139438612	A	G	0.0218254	1008
15	rs548704	A	C	0.386905	1008
15	rs689781	T	C	0.387897	1008
15	rs74808396	T	C	0.0367063	1008
15	rs2584725	T	C	0.387897	1008
15	rs141799091	T	C	0.0833333	1008
15	rs2467746	G	C	0.35119	1008
15	rs60623655	G	A	0.100198	1008
15	rs142978734	G	A	0.0406746	1008
15	rs74950558	A	C	0.100198	1008
15	rs60018990	T	C	0.0456349	1008
15	rs2253708	G	C	0.385913	1008
15	rs28379460	T	A	0.0337302	1008
15	rs495175	C	G	0.387897	1008
15	rs7497780	A	G	0.388889	1008
15	rs2253268	A	C	0.388889	1008
15	rs506120	C	T	0.387897	1008
15	rs28628574	A	C	0.21627	1008
15	rs34306395	A	C	0.100198	1008
15	rs45566532	C	A	0.0992063	1008
15	rs1869258	A	C	0.409722	1008
15	rs3825791	C	G	0.0367063	1008
15	rs529611	T	C	0.40873	1008
15	rs690170	G	C	0.276786	1008
15	rs7181665	G	C	0.422619	1008
15	rs523156	C	G	0.418651	1008
15	rs117664379	C	T	0.0704365	1008
15	rs689883	G	C	0.416667	1008
15	rs694985	T	C	0.417659	1008
15	rs1060939	G	A	0.417659	1008
15	rs480108	T	C	0.417659	1008
15	rs2245715	G	A	0.416667	1008
15	rs3803333	C	T	0.046627	1008
15	rs572837	A	G	0.418651	1008
15	rs570933	A	G	0.418651	1008
15	rs2444244	T	C	0.417659	1008
15	rs117675336	C	A	0.046627	1008
15	rs147513263	A	G	0.0724206	1008
15	rs689797	C	T	0.420635	1008
15	rs3803329	T	C	0.047619	1008
15	rs2255663	C	T	0.418651	1008
15	rs2470130	G	A	0.418651	1008
15	rs149164799	C	T	0.0724206	1008
15	rs2255440	T	C	0.419643	1008
15	rs16957847	C	T	0.0257937	1008
15	rs2255410	G	A	0.419643	1008
15	rs496584	C	T	0.418651	1008
15	rs2470131	T	G	0.418651	1008
15	rs2255042	C	T	0.418651	1008
15	rs78223610	G	A	0.047619	1008
15	rs137918687	A	G	0.0128968	1008
15	rs145932233	C	T	0.10119	1008
15	rs2251844	T	C	0.418651	1008
15	rs486301	G	A	0.418651	1008
15	rs2439834	A	G	0.418651	1008
15	rs144610996	T	C	0.0128968	1008
15	rs2915788	T	C	0.419643	1008
15	rs117263061	C	T	0.046627	1008
15	rs2439843	A	G	0.420635	1008
15	rs2255051	C	T	0.419643	1008
15	rs2254927	A	G	0.420635	1008
15	rs117998220	T	C	0.100198	1008
15	rs2470134	A	G	0.729167	1008
15	rs475486	T	C	0.419643	1008
15	rs200271651	A	G	0.0803571	1008
15	rs10518820	G	T	0.31746	1008
15	rs28475234	A	T	0.316468	1008
15	rs557191692	C	T	0.0357143	1008
15	rs116664266	C	T	0.147817	1008
15	rs116526496	A	G	0.147817	1008
15	rs56397895	G	C	0.418651	1008
15	rs144820945	C	G	0.147817	1008
15	rs2439	C	T	0.270833	1008
15	rs12438025	G	C	0.271825	1008
15	rs12437957	A	G	0.271825	1008
15	rs3097773	G	A	0.421627	1008
15	rs2447196	G	A	0.270833	1008
15	rs7171920	T	C	0.10119	1008
15	rs12050645	C	T	0.15377	1008
15	rs2447197	G	A	0.272817	1008
15	rs2447198	T	C	0.289683	1008
15	rs28495368	G	A	0.271825	1008
15	rs2260160	C	T	0.318452	1008
15	rs188929259	T	A	0.015873	1008
15	rs2614819	C	A	0.272817	1008
15	rs183973715	G	A	0.00496032	1008
15	rs2614822	G	C	0.272817	1008
15	rs372824596	C	T	0.0823413	1008
15	rs117424339	G	A	0.0347222	1008
15	rs138056937	C	T	0.00992063	1008
15	rs3101443	C	G	0.271825	1008
15	rs141365434	T	C	0.031746	1008
15	rs62018894	C	T	0.272817	1008
15	rs146282714	C	G	0.0456349	1008
15	rs28712213	C	G	0.195437	1008
15	rs2927070	G	C	0.381944	1008
15	rs2915792	G	A	0.270833	1008
15	rs150648968	C	T	0.0654762	1008
15	rs117999582	T	A	0.0654762	1008
15	rs117765513	C	A	0.0456349	1008
15	rs145251599	C	T	0.0456349	1008
15	rs2927071	T	C	0.271825	1008
15	rs11856184	A	C	0.271825	1008
15	rs2957639	T	C	0.270833	1008
15	rs28704825	C	T	0.258929	1008
15	rs28758851	C	T	0.383929	1008
15	rs2927072	T	C	0.271825	1008
15	rs2915776	T	C	0.272817	1008
15	rs117026099	C	G	0.047619	1008
15	rs3099045	A	C	0.27381	1008
15	rs2920781	G	A	0.269841	1008
15	rs143659948	C	T	0.0456349	1008
15	rs3099047	C	T	0.272817	1008
15	rs138485813	G	A	0.0178571	1008
15	rs2470120	C	G	0.27381	1008
15	rs2447193	A	C	0.272817	1008
15	rs35028925	A	C	0.574405	1008
15	rs11857661	G	T	0.272817	1008
15	rs12595401	C	T	0.0337302	1008
15	rs12443102	G	C	0.272817	1008
15	rs2447208	C	T	0.272817	1008
15	rs2447210	C	T	0.27381	1008
15	rs2447211	G	A	0.272817	1008
15	rs186171708	T	A	0.0575397	1008
15	rs2447212	C	T	0.272817	1008
15	rs2470121	G	C	0.272817	1008
15	rs2957636	A	G	0.27381	1008
15	rs2920782	T	C	0.27381	1008
15	rs8042868	C	T	0.271825	1008
15	rs2447213	T	G	0.272817	1008
15	rs181750397	C	T	0.0456349	1008
15	rs141621534	C	T	0.0357143	1008
15	rs2447215	C	T	0.27381	1008
15	rs2927075	T	C	0.272817	1008
15	rs199671599	G	A	0.0535714	1008
15	rs141802890	T	G	0.0585317	1008
15	rs57865312	C	A	0.272817	1008
15	rs28606452	C	T	0.272817	1008
15	rs148019229	T	G	0.0406746	1008
15	rs2915779	G	A	0.272817	1008
15	rs150089202	T	C	0.0456349	1008
15	rs182939659	C	T	0.0208333	1008
15	rs2957637	C	A	0.272817	1008
15	rs28578041	G	A	0.262897	1008
15	rs28433760	G	A	0.262897	1008
15	rs2467426	A	G	0.320437	1008
15	rs2927085	T	C	0.407738	1008
15	rs2236740	A	T	0.0357143	1008
15	rs140347688	A	G	0.0684524	1008
15	rs2915787	T	C	0.047619	1008
15	rs7175525	G	A	0.0625	1008
15	rs3110081	C	T	0.108135	1008
15	rs2288768	G	C	0.261905	1008
15	rs368122036	G	A	0.0654762	1008
15	rs74831743	G	C	0.260913	1008
15	rs535956542	A	C	0.0178571	1008
15	rs141002216	G	A	0.0218254	1008
15	rs117896706	A	C	0.0327381	1008
15	rs138484825	A	C	0.0436508	1008
15	rs8023696	T	C	0.261905	1008
15	rs4997480	C	T	0.261905	1008
15	rs2729507	C	T	0.0436508	1008
15	rs8030169	T	C	0.261905	1008
15	rs8029210	G	A	0.261905	1008
15	rs142604050	G	T	0.0436508	1008
15	rs8033995	G	C	0.305556	1008
15	rs186008352	C	T	0.0694444	1008
15	rs118155346	G	A	0.0277778	1008
15	rs116995875	C	T	0.0744048	1008
15	rs147085180	T	G	0.0436508	1008
15	rs10438303	T	C	0.261905	1008
15	rs28504496	C	T	0.261905	1008
15	rs11070407	C	T	0.267857	1008
15	rs2467408	G	A	0.0347222	1008
15	rs35654783	T	C	0.630952	1008
15	rs12437808	T	C	0.262897	1008
15	rs7167976	T	C	0.145833	1008
15	rs4924720	A	G	0.694444	1008
15	rs72489216	C	T	0.100198	1008
15	rs370094007	T	C	0.0198413	1008
15	rs570886122	C	T	0.0119048	1008
15	rs12441127	T	C	0.261905	1008
15	rs151172008	G	C	0.188492	1008
15	rs140147932	C	T	0.0257937	1008
15	rs2467402	C	A	0.260913	1008
15	rs145798810	A	C	0.0357143	1008
15	rs117947696	C	T	0.0823413	1008
15	rs7171750	G	C	0.261905	1008
15	rs7178343	G	A	0.630952	1008
15	rs28542007	A	G	0.261905	1008
15	rs7175129	G	A	0.739087	1008
15	rs4332723	C	A	0.739087	1008
15	rs2412810	T	G	0.260913	1008
15	rs4617832	G	A	0.695437	1008
15	rs28567828	G	A	0.260913	1008
15	rs62018947	G	A	0.632937	1008
15	rs117300403	A	C	0.0277778	1008
15	rs11070408	G	A	0.260913	1008
15	rs35457073	G	T	0.260913	1008
15	rs8033846	A	C	0.739087	1008
15	rs140146523	G	C	0.00396825	1008
15	rs182516451	T	G	0.0178571	1008
15	rs16950562	G	A	0.260913	1008
15	rs148943515	G	A	0.0228175	1008
15	rs7174732	C	A	0.738095	1008
15	rs2411284	C	T	0.694444	1008
15	rs28502289	C	T	0.260913	1008
15	rs113408411	G	T	0.262897	1008
15	rs150437671	C	T	0.0436508	1008
15	rs117352581	G	A	0.0724206	1008
15	rs28718261	C	G	0.261905	1008
15	rs28595038	A	C	0.261905	1008
15	rs138326724	G	A	0.0406746	1008
15	rs118156656	G	A	0.0634921	1008
15	rs12908467	C	T	0.697421	1008
15	rs10163054	G	T	0.260913	1008
15	rs150250309	C	T	0.0605159	1008
15	rs7168158	G	A	0.261905	1008
15	rs147920246	C	G	0.0436508	1008
15	rs149468939	C	T	0.0287698	1008
15	rs117519814	G	A	0.113095	1008
15	rs7174208	A	G	0.261905	1008
15	rs8040336	C	T	0.433532	1008
15	rs12101756	A	G	0.261905	1008
15	rs12442129	C	T	0.260913	1008
15	rs4924722	G	A	0.630952	1008
15	rs11070410	A	G	0.739087	1008
15	rs7170167	T	C	0.260913	1008
15	rs145984938	G	A	0.0436508	1008
15	rs148539311	T	C	0.0436508	1008
15	rs139705853	C	G	0.0297619	1008
15	rs7175032	C	T	0.260913	1008
15	rs7169988	T	C	0.290675	1008
15	rs117062566	C	T	0.0238095	1008
15	rs12441861	C	T	0.260913	1008
15	rs1053492	C	T	0.62996	1008
15	rs2277530	G	T	0.0436508	1008
15	rs3742980	C	T	0.0436508	1008
15	rs3759789	C	T	0.0436508	1008
15	rs3087657	G	A	0.632937	1008
15	rs77470049	C	G	0.0277778	1008
15	rs3862142	A	C	0.261905	1008
15	rs2788	A	G	0.261905	1008
15	rs140215756	C	T	0.0267857	1008
15	rs145517450	C	T	0.0198413	1008
15	rs2277531	G	C	0.260913	1008
15	rs192470588	G	C	0.0267857	1008
15	rs150870247	T	C	0.00793651	1008
15	rs11852840	T	C	0.261905	1008
15	rs149664887	C	T	0.0625	1008
15	rs28891769	C	G	0.261905	1008
15	rs149421361	C	A	0.0644841	1008
15	rs8034451	A	G	0.696429	1008
15	rs11638972	C	G	0.632937	1008
15	rs28578398	T	C	0.261905	1008
15	rs7180818	G	A	0.738095	1008
15	rs60883262	T	C	0.260913	1008
15	rs147694194	T	G	0.0248016	1008
15	rs28697876	C	T	0.0753968	1008
15	rs11070412	G	A	0.632937	1008
15	rs117293891	G	A	0.0654762	1008
15	rs118130759	C	T	0.0416667	1008
15	rs12899922	C	T	0.740079	1008
15	rs62018952	T	C	0.739087	1008
15	rs8023458	C	T	0.259921	1008
15	rs28678901	C	T	0.259921	1008
15	rs16963953	A	T	0.260913	1008
15	rs28546844	C	A	0.260913	1008
15	rs147132630	G	C	0.0416667	1008
15	rs79300792	C	T	0.0873016	1008
15	rs144550468	C	T	0.0714286	1008
15	rs117809344	A	G	0.0416667	1008
15	rs141204789	G	A	0.0406746	1008
15	rs143742358	C	T	0.00396825	1008
15	rs146571162	T	G	0.0248016	1008
15	rs2043878	C	G	0.421627	1008
15	rs16964442	A	G	0.202381	1008
15	rs3759791	T	C	0.265873	1008
15	rs3784275	G	A	0.191468	1008
15	rs12702	T	C	0.259921	1008
15	rs28583806	A	G	0.259921	1008
15	rs694461	C	T	0.740079	1008
15	rs117673795	C	T	0.0416667	1008
15	rs57728962	A	G	0.0684524	1008
15	rs16965120	T	G	0.266865	1008
15	rs28674750	T	C	0.264881	1008
15	rs2228368	A	C	0.259921	1008
15	rs3825783	T	C	0.259921	1008
15	rs693919	G	A	0.740079	1008
15	rs112806515	T	G	0.259921	1008
15	rs116996086	C	A	0.0168651	1008
15	rs3736180	A	G	0.259921	1008
15	rs28684672	C	T	0.259921	1008
15	rs12440573	A	G	0.260913	1008
15	rs192479351	C	T	0.031746	1008
15	rs575082	A	G	0.740079	1008
15	rs56008017	C	T	0.259921	1008
15	rs139453725	A	T	0.0436508	1008
15	rs28867508	T	A	0.259921	1008
15	rs28781888	C	G	0.259921	1008
15	rs35866764	A	C	0.631944	1008
15	rs141379104	C	T	0.141865	1008
15	rs28590651	T	C	0.260913	1008
15	rs140933473	G	A	0.00992063	1008
15	rs663214	T	G	0.633929	1008
15	rs2955969	G	A	0.740079	1008
15	rs184143331	T	G	0.0734127	1008
15	rs187953635	T	A	0.0734127	1008
15	rs143939741	A	G	0.0248016	1008
15	rs28636829	C	T	0.259921	1008
15	rs117354552	T	C	0.0654762	1008
15	rs118119471	T	G	0.0654762	1008
15	rs3816792	C	T	0.259921	1008
15	rs8040839	C	T	0.259921	1008
15	rs191160757	C	A	0.0119048	1008
15	rs7183809	T	G	0.259921	1008
15	rs3759790	G	A	0.259921	1008
15	rs77403686	C	A	0.0644841	1008
15	rs28531819	C	T	0.259921	1008
15	rs146796419	C	T	0.0426587	1008
15	rs28699233	A	G	0.188492	1008
15	rs7179388	C	G	0.259921	1008
15	rs28524541	A	G	0.259921	1008
15	rs28687459	G	A	0.259921	1008
15	rs28513374	G	A	0.259921	1008
15	rs7170751	T	G	0.282738	1008
15	rs540580599	G	C	0.014881	1008
15	rs75178770	C	T	0.0615079	1008
15	rs144181930	G	T	0.0694444	1008
15	rs146637435	C	T	0.0426587	1008
15	rs146970010	A	T	0.0238095	1008
15	rs74612944	C	T	0.0734127	1008
15	rs116939972	C	T	0.0188492	1008
15	rs7169322	T	C	0.259921	1008
15	rs28707214	G	C	0.259921	1008
15	rs58090135	A	G	0.0337302	1008
15	rs545434827	A	C	0.0119048	1008
15	rs28679673	T	C	0.259921	1008
15	rs28780699	A	G	0.259921	1008
15	rs8032649	T	C	0.259921	1008
15	rs149769959	A	G	0.0347222	1008
15	rs68079546	G	T	0.259921	1008
15	rs113759634	C	T	0.259921	1008
15	rs56909447	G	A	0.259921	1008
15	rs28476182	C	T	0.259921	1008
15	rs28696802	T	C	0.259921	1008
15	rs74955522	A	C	0.0654762	1008
15	rs117469604	G	A	0.0426587	1008
15	rs11856495	G	A	0.259921	1008
15	rs138342078	C	T	0.0605159	1008
15	rs80212092	T	C	0.031746	1008
15	rs28413704	A	G	0.258929	1008
15	rs139367259	T	G	0.0109127	1008
15	rs1965794	G	T	0.263889	1008
15	rs1965795	G	A	0.259921	1008
15	rs28519630	A	G	0.258929	1008
15	rs13329084	G	A	0.185516	1008
15	rs16977724	C	T	0.259921	1008
15	rs16977798	G	A	0.258929	1008
15	rs78774960	A	G	0.0654762	1008
15	rs9989313	C	T	0.258929	1008
15	rs4597285	G	A	0.301587	1008
15	rs12901112	C	T	0.0178571	1008
15	rs28866846	T	C	0.258929	1008
15	rs117030907	A	G	0.0426587	1008
15	rs688009	C	T	0.258929	1008
15	rs28858500	C	T	0.258929	1008
15	rs141115319	G	C	0.0595238	1008
15	rs28823973	C	T	0.258929	1008
15	rs3742985	A	G	0.0178571	1008
15	rs118022382	G	A	0.00793651	1008
15	rs149988082	A	G	0.0436508	1008
15	rs61390361	C	T	0.25	1008
15	rs11856795	G	T	0.25	1008
15	rs9944216	G	C	0.250992	1008
15	rs686666	G	A	0.292659	1008
15	rs117119624	G	T	0.0406746	1008
15	rs3742983	A	G	0.0337302	1008
15	rs149191088	A	G	0.0753968	1008
15	rs117857194	A	G	0.0595238	1008
15	rs11852767	T	C	0.259921	1008
15	rs118074011	G	A	0.0753968	1008
15	rs12442297	C	T	0.19246	1008
15	rs117353643	G	T	0.0119048	1008
15	rs78227853	C	T	0.0734127	1008
15	rs56742095	C	T	0.0436508	1008
15	rs79274973	G	A	0.0406746	1008
15	rs117298852	C	G	0.0426587	1008
15	rs117734611	G	A	0.0644841	1008
15	rs67541383	C	T	0.179563	1008
15	rs61445261	C	T	0.0644841	1008
15	rs667476	A	C	0.25496	1008
15	rs28413881	G	T	0.183532	1008
15	rs148628773	T	C	0.0347222	1008
15	rs8023508	A	G	0.262897	1008
15	rs3742982	T	C	0.264881	1008
15	rs75566362	T	C	0.183532	1008
15	rs7181039	A	G	0.195437	1008
15	rs16943304	A	G	0.0446429	1008
15	rs139170715	G	A	0.0228175	1008
15	rs149758569	T	C	0.0376984	1008
15	rs472385	G	A	0.176587	1008
15	rs602370	C	T	0.419643	1008
15	rs524908	C	A	0.742063	1008
15	rs138919812	T	C	0.0128968	1008
15	rs533143	T	C	0.257937	1008
15	rs28437196	C	T	0.260913	1008
15	rs117331142	G	A	0.0753968	1008
15	rs678513	G	T	0.22619	1008
15	rs566555	A	C	0.191468	1008
15	rs582198	A	T	0.189484	1008
15	rs3850777	A	G	0.156746	1008
15	rs112314654	A	G	0.077381	1008
15	rs181930162	A	G	0.0128968	1008
15	rs2918945	T	C	0.289683	1008
15	rs16944774	A	C	0.21131	1008
15	rs150322264	C	T	0.0337302	1008
15	rs76847582	C	G	0.0763889	1008
15	rs2918946	G	C	0.286706	1008
15	rs79770838	G	A	0.0753968	1008
15	rs76877472	G	C	0.0753968	1008
15	rs2306674	A	G	0.285714	1008
15	rs76332091	G	A	0.00694444	1008
15	rs55927923	G	C	0.183532	1008
15	rs28685813	C	G	0.137897	1008
15	rs549989546	C	T	0.015873	1008
15	rs147995028	G	A	0.00694444	1008
15	rs141981544	C	T	0.00694444	1008
15	rs563940	G	T	0.214286	1008
15	rs117842849	G	A	0.00297619	1008
15	rs597705	C	G	0.28373	1008
15	rs16945686	C	T	0.21131	1008
15	rs117217841	T	C	0.0267857	1008
15	rs12440402	C	G	0.138889	1008
15	rs117893562	C	T	0.0744048	1008
15	rs638224	A	T	0.269841	1008
15	rs545119	A	C	0.0753968	1008
15	rs12442168	C	G	0.140873	1008
15	rs76716948	A	G	0.0515873	1008
15	rs142102411	A	G	0.0724206	1008
15	rs2043879	G	A	0.198413	1008
15	rs60484809	T	C	0.195437	1008
15	rs76548512	T	C	0.0218254	1008
15	rs118055610	A	G	0.0267857	1008
15	rs530074	C	T	0.195437	1008
15	rs150148803	C	G	0.0714286	1008
15	rs78010607	C	T	0.0218254	1008
15	rs9806129	T	C	0.213294	1008
15	rs145110599	C	T	0.0128968	1008
15	rs2016840	G	A	0.33631	1008
15	rs2016837	G	A	0.214286	1008
15	rs77819121	T	C	0.0555556	1008
15	rs78782055	T	C	0.077381	1008
15	rs117170637	G	A	0.0178571	1008
15	rs589649	T	A	0.294643	1008
15	rs472797	G	C	0.294643	1008
15	rs28377221	A	C	0.217262	1008
15	rs187385335	T	C	0.00793651	1008
15	rs1545182	T	C	0.289683	1008
15	rs3742981	C	T	0.212302	1008
15	rs143703822	G	A	0.0367063	1008
15	rs920339	T	C	0.289683	1008
15	rs11070413	C	A	0.141865	1008
15	rs75238223	T	C	0.077381	1008
15	rs11637468	A	G	0.212302	1008
15	rs11070414	A	G	0.289683	1008
15	rs77131126	T	A	0.00396825	1008
15	rs80104806	T	C	0.077381	1008
15	rs11631901	G	A	0.136905	1008
15	rs2412822	A	G	0.215278	1008
15	rs1008183	G	C	0.137897	1008
15	rs4270152	A	G	0.077381	1008
15	rs76543985	G	T	0.0763889	1008
15	rs16948586	G	T	0.0753968	1008
15	rs7166823	C	T	0.0753968	1008
15	rs77212051	C	G	0.0744048	1008
15	rs76859529	C	G	0.0744048	1008
15	rs16948660	G	A	0.0753968	1008
15	rs28706414	T	C	0.21131	1008
15	rs2412823	C	T	0.357143	1008
15	rs7179287	C	G	0.0763889	1008
15	rs183358515	T	C	0.015873	1008
15	rs59569210	T	C	0.077381	1008
15	rs144725796	G	A	0.0347222	1008
15	rs9920164	C	T	0.206349	1008
15	rs28599486	T	C	0.206349	1008
15	rs28438984	T	G	0.195437	1008
15	rs76318915	C	T	0.0724206	1008
15	rs145356975	A	C	0.0277778	1008
15	rs142372665	G	C	0.0218254	1008
15	rs143886182	A	G	0.0228175	1008
15	rs11070415	G	A	0.137897	1008
15	rs57143137	A	G	0.0753968	1008
15	rs77111336	G	C	0.0753968	1008
15	rs58410133	G	A	0.0168651	1008
15	rs117134766	G	A	0.0555556	1008
15	rs117427218	A	T	0.0535714	1008
15	rs117717673	C	G	0.0337302	1008
15	rs1077421	C	T	0.137897	1008
15	rs747714	A	G	0.213294	1008
15	rs12439442	G	A	0.137897	1008
15	rs11070416	G	T	0.138889	1008
15	rs4544217	A	G	0.230159	1008
15	rs28542819	G	A	0.15377	1008
15	rs28548859	G	T	0.228175	1008
15	rs16949992	C	G	0.0763889	1008
15	rs80116767	G	A	0.00694444	1008
15	rs79846491	G	A	0.0744048	1008
15	rs11630936	C	T	0.136905	1008
15	rs16950215	C	T	0.150794	1008
15	rs7178452	G	T	0.136905	1008
15	rs8042714	C	G	0.215278	1008
15	rs11635039	C	T	0.21627	1008
15	rs59770554	C	G	0.0744048	1008
15	rs114727768	C	T	0.0436508	1008
15	rs8035382	T	C	0.0744048	1008
15	rs8035402	T	C	0.0744048	1008
15	rs117181337	C	T	0.0208333	1008
15	rs2929282	A	T	0.0734127	1008
15	rs151311085	A	C	0.0724206	1008
15	rs12592921	A	C	0.117063	1008
15	rs2929278	C	T	0.246032	1008
15	rs116749482	T	C	0.0416667	1008
15	rs2930525	T	C	0.115079	1008
15	rs116961834	G	T	0.0654762	1008
15	rs28729677	C	T	0.112103	1008
15	rs147172189	G	T	0.0496032	1008
15	rs140428880	G	A	0.0694444	1008
15	rs2929277	A	G	0.115079	1008
15	rs77027299	G	A	0.0694444	1008
15	rs76363762	A	C	0.0297619	1008
15	rs144352745	T	C	0.0248016	1008
15	rs148404827	T	A	0.00595238	1008
15	rs16952008	G	A	0.0406746	1008
15	rs2957582	C	T	0.301587	1008
15	rs150222057	C	T	0.0625	1008
15	rs2929275	C	T	0.112103	1008
15	rs28431326	G	T	0.0684524	1008
15	rs115627916	T	C	0.0416667	1008
15	rs2623015	A	C	0.0744048	1008
15	rs146906133	T	C	0.0724206	1008
15	rs61271143	T	C	0.0634921	1008
15	rs147682208	C	T	0.00198413	1008
15	rs142349429	G	C	0.0168651	1008
15	rs112706113	C	T	0.0605159	1008
15	rs7172717	A	T	0.0912698	1008
15	rs16952932	T	C	0.0605159	1008
15	rs139573123	G	A	0.0109127	1008
15	rs76097210	A	G	0.0406746	1008
15	rs78757725	T	C	0.0525794	1008
15	rs78735736	G	T	0.0684524	1008
15	rs111514241	G	A	0.210317	1008
15	rs140309916	G	C	0.0515873	1008
15	rs58541819	C	T	0.0605159	1008
15	rs58278421	G	A	0.0605159	1008
15	rs2957583	A	C	0.15377	1008
15	rs74459618	T	C	0.0515873	1008
15	rs117173738	C	T	0.0605159	1008
15	rs77423541	G	A	0.0515873	1008
15	rs12592399	G	T	0.0962302	1008
15	rs143890079	C	T	0.0515873	1008
15	rs16953895	G	C	0.0912698	1008
15	rs115128559	C	T	0.0396825	1008
15	rs8030125	T	A	0.0644841	1008
15	rs8035946	T	C	0.0912698	1008
15	rs139708658	C	T	0.0515873	1008
15	rs74373748	C	G	0.0912698	1008
15	rs116924721	A	G	0.0833333	1008
15	rs2412849	C	G	0.835317	1008
15	rs138584215	G	A	0.0595238	1008
15	rs6493091	C	T	0.934524	1008
15	rs2412850	A	G	0.848214	1008
15	rs76161128	A	G	0.0515873	1008
15	rs11854312	T	C	0.849206	1008
15	rs4924727	T	G	0.847222	1008
15	rs7179696	G	A	0.0595238	1008
15	rs77382431	A	G	0.0525794	1008
15	rs140631487	G	A	0.0585317	1008
15	rs11635948	C	T	0.939484	1008
15	rs11631340	T	C	0.849206	1008
15	rs78377173	C	A	0.0902778	1008
15	rs28830267	A	C	0.0803571	1008
15	rs117555588	G	T	0.0595238	1008
15	rs75013977	G	A	0.0902778	1008
15	rs7162529	G	A	0.0585317	1008
15	rs77197792	A	G	0.015873	1008
15	rs8030157	T	C	0.0535714	1008
15	rs4924728	T	C	0.939484	1008
15	rs8029425	C	T	0.0595238	1008
15	rs118012542	C	T	0.0218254	1008
15	rs114112360	G	C	0.0595238	1008
15	rs8031749	T	C	0.161706	1008
15	rs151192310	T	C	0.0595238	1008
15	rs116671352	T	C	0.0664683	1008
15	rs141228960	A	C	0.0515873	1008
15	rs115338159	A	G	0.0644841	1008
15	rs118181660	A	C	0.046627	1008
15	rs117644355	C	T	0.0515873	1008
15	rs77207316	A	G	0.109127	1008
15	rs2412852	T	C	0.848214	1008
15	rs80292825	C	T	0.0396825	1008
15	rs77427473	T	C	0.0525794	1008
15	rs8035212	T	C	0.84623	1008
15	rs139699478	T	C	0.0386905	1008
15	rs4924732	T	C	0.691468	1008
15	rs4924733	C	T	0.171627	1008
15	rs117385957	G	C	0.0327381	1008
15	rs142786287	G	A	0.0396825	1008
15	rs144520173	G	T	0.0515873	1008
15	rs6493094	G	A	0.934524	1008
15	rs76639963	C	T	0.00297619	1008
15	rs2114420	T	C	0.848214	1008
15	rs28529668	C	T	0.0763889	1008
15	rs2114421	T	C	0.849206	1008
15	rs78393772	G	A	0.0902778	1008
15	rs142738553	T	C	0.00595238	1008
15	rs7168522	T	A	0.154762	1008
15	rs115071426	A	G	0.0644841	1008
15	rs16958670	C	A	0.0595238	1008
15	rs112451405	G	A	0.0902778	1008
15	rs16958691	T	C	0.0595238	1008
15	rs10518994	T	C	0.847222	1008
15	rs77947931	T	G	0.0515873	1008
15	rs28832708	C	G	0.0585317	1008
15	rs1820482	A	G	0.939484	1008
15	rs28656778	T	C	0.0585317	1008
15	rs76716808	G	C	0.0525794	1008
```
