## Supplementary material for "Characterization of shared and ancestry-specific signals driving complex traits using multi-ancestry fine-mapping": s2_ref.bim

```
15	rs11070388	0	43329319	C	G
15	rs116866395	0	43329453	C	T
15	rs9796559	0	43331246	T	G
15	rs11631404	0	43331953	C	T
15	rs149613513	0	43331954	G	A
15	rs568232521	0	43332025	G	C
15	rs7496079	0	43335793	C	T
15	rs1462856	0	43336344	C	T
15	rs7176957	0	43336802	C	T
15	rs183684198	0	43337880	A	G
15	rs4923956	0	43338652	A	C
15	rs28605464	0	43339151	C	A
15	rs2412752	0	43339973	T	C
15	rs117225357	0	43340931	C	T
15	rs7175062	0	43341668	G	A
15	rs7182650	0	43342878	T	A
15	rs139256909	0	43342885	G	A
15	rs28845921	0	43343015	A	C
15	rs151027333	0	43343658	T	C
15	rs116840840	0	43344136	T	C
15	rs2035170	0	43344886	C	T
15	rs4274403	0	43345047	T	C
15	rs2035169	0	43347139	T	C
15	rs142590983	0	43347589	C	A
15	rs12050596	0	43349767	C	T
15	rs147966532	0	43349865	C	G
15	rs4924704	0	43352041	G	A
15	rs117048804	0	43353782	T	C
15	rs75904235	0	43354439	C	T
15	rs16957379	0	43355427	T	C
15	rs140210358	0	43355700	C	T
15	rs59226555	0	43356306	T	C
15	rs35838915	0	43357124	C	A
15	rs12050604	0	43357406	A	C
15	rs16957385	0	43357416	G	A
15	rs8041432	0	43358759	C	T
15	rs115116361	0	43360879	C	T
15	rs140292677	0	43361021	G	A
15	rs80200174	0	43361981	C	T
15	rs141873406	0	43370422	G	A
15	rs192725210	0	43371742	A	C
15	rs7176116	0	43371759	T	C
15	rs144322438	0	43371902	C	A
15	rs8036710	0	43372028	T	C
15	rs79495656	0	43372165	A	G
15	rs142254643	0	43373038	A	G
15	rs117327703	0	43375506	T	C
15	rs1996675	0	43376204	C	T
15	rs28564939	0	43376592	T	C
15	rs139545030	0	43376663	G	A
15	rs12905967	0	43378010	C	A
15	rs2056346	0	43380028	G	C
15	rs4924705	0	43380260	G	A
15	rs9635327	0	43381540	A	G
15	rs2176869	0	43382589	G	C
15	rs17720890	0	43385400	G	A
15	rs1474200	0	43385743	C	A
15	rs116064885	0	43388328	G	T
15	rs117720757	0	43390012	C	T
15	rs117005026	0	43393211	A	G
15	rs16957422	0	43393646	G	A
15	rs11070389	0	43394316	G	A
15	rs145340003	0	43395693	T	C
15	rs16957431	0	43395847	G	A
15	rs28581361	0	43396604	C	T
15	rs12913112	0	43396837	C	G
15	rs12913134	0	43396926	A	G
15	rs141817180	0	43397322	T	A
15	rs150859933	0	43399444	G	A
15	rs142915502	0	43400576	A	C
15	rs2899074	0	43401430	G	A
15	rs57134347	0	43403065	T	C
15	rs138405789	0	43403230	G	A
15	rs143892435	0	43403237	A	G
15	rs12898353	0	43403380	A	G
15	rs11629629	0	43403415	G	A
15	rs192048314	0	43405738	T	C
15	rs118020025	0	43407267	A	C
15	rs58059509	0	43408510	T	C
15	rs189060004	0	43410322	C	T
15	rs28691150	0	43412826	A	G
15	rs114344855	0	43413435	T	C
15	rs181213245	0	43413447	A	G
15	rs115509026	0	43413681	A	G
15	rs11632120	0	43415373	C	G
15	rs184096922	0	43415612	G	A
15	rs150956330	0	43416878	A	T
15	rs8027371	0	43417663	G	A
15	rs2139651	0	43418758	G	A
15	rs28414375	0	43419210	A	G
15	rs7174915	0	43421169	C	T
15	rs2037392	0	43421665	T	C
15	rs77925854	0	43422173	T	G
15	rs7165861	0	43423327	G	A
15	rs6493078	0	43424122	T	C
15	rs60435696	0	43424365	G	C
15	rs79302042	0	43425058	C	A
15	rs144183235	0	43426000	C	T
15	rs2271962	0	43426240	C	G
15	rs61268760	0	43426596	G	T
15	rs17777687	0	43427165	T	C
15	rs1464344	0	43427581	G	A
15	rs11070390	0	43428110	A	T
15	rs8041312	0	43428902	T	C
15	rs78456592	0	43432298	G	A
15	rs11070391	0	43433603	C	G
15	rs10851414	0	43433932	G	C
15	rs112968641	0	43434290	A	G
15	rs28811106	0	43434517	C	T
15	rs141041199	0	43435609	C	T
15	rs2176870	0	43436410	A	G
15	rs12595050	0	43436671	A	G
15	rs2139652	0	43439211	G	C
15	rs12899266	0	43439786	G	C
15	rs7166467	0	43440522	G	A
15	rs12594277	0	43440656	G	A
15	rs151174955	0	43440877	G	C
15	rs144534556	0	43443311	G	A
15	rs2042742	0	43443392	A	G
15	rs139912782	0	43444794	C	T
15	rs8030850	0	43444895	G	T
15	rs12442190	0	43445305	T	C
15	rs149829132	0	43445886	A	G
15	rs151228406	0	43447772	T	C
15	rs117821722	0	43448202	C	T
15	rs77236425	0	43448552	A	C
15	rs1834642	0	43450201	G	T
15	rs1834643	0	43450203	A	C
15	rs114715547	0	43452288	C	A
15	rs146463213	0	43452390	C	T
15	rs184627402	0	43452398	C	T
15	rs11070392	0	43453056	C	G
15	rs9972314	0	43456086	A	G
15	rs4924709	0	43457732	A	C
15	rs191370086	0	43457773	T	C
15	rs182239509	0	43458532	A	G
15	rs188164060	0	43459405	C	T
15	rs368348835	0	43459730	C	T
15	rs146112868	0	43460259	C	T
15	rs574856	0	43460834	A	G
15	rs76347669	0	43461723	T	C
15	rs75385733	0	43465613	A	T
15	rs183197941	0	43466321	G	A
15	rs111717099	0	43467842	G	A
15	rs7182685	0	43468058	T	C
15	rs7183024	0	43468197	T	C
15	rs11504654	0	43468629	C	A
15	rs147525635	0	43468698	G	A
15	rs11504655	0	43468716	G	A
15	rs61711558	0	43469150	A	G
15	rs114045253	0	43469401	G	A
15	rs8040769	0	43473153	T	C
15	rs476342	0	43473907	C	G
15	rs150971016	0	43474742	C	T
15	rs139310160	0	43474852	G	A
15	rs540587	0	43478113	G	C
15	rs1078243	0	43478156	C	G
15	rs530118	0	43478511	C	T
15	rs147344716	0	43478850	A	G
15	rs538218	0	43479328	C	T
15	rs2947019	0	43479363	T	C
15	rs1474199	0	43482127	G	A
15	rs495286	0	43483537	T	C
15	rs147991321	0	43484237	G	A
15	rs111530374	0	43485320	G	T
15	rs189798377	0	43485392	C	T
15	rs77090230	0	43485734	G	A
15	rs16957479	0	43487704	G	C
15	rs57287824	0	43491110	G	C
15	rs117776710	0	43491428	A	G
15	rs150964109	0	43493114	A	G
15	rs180976935	0	43493669	G	A
15	rs497138	0	43494557	G	C
15	rs7162971	0	43494731	T	C
15	rs499280	0	43494816	C	A
15	rs2271964	0	43495122	G	T
15	rs1863601	0	43495212	T	C
15	rs530305	0	43495900	T	C
15	rs531850	0	43496042	A	T
15	rs138611092	0	43496845	C	T
15	rs59401274	0	43498120	C	T
15	rs2271965	0	43498876	T	C
15	rs61343376	0	43500977	T	C
15	rs60481556	0	43501067	T	C
15	rs146973988	0	43501440	C	G
15	rs76808379	0	43502096	T	C
15	rs494863	0	43502302	C	T
15	rs78703207	0	43502387	C	T
15	rs147626506	0	43504438	G	A
15	rs3177296	0	43505588	C	T
15	rs8035881	0	43505893	A	G
15	rs3803340	0	43506155	G	A
15	rs10438267	0	43506312	G	A
15	rs1042168	0	43507393	C	T
15	rs140542141	0	43508091	C	T
15	rs144375945	0	43508153	G	A
15	rs57890330	0	43508207	C	T
15	rs145263712	0	43508354	C	T
15	rs79954084	0	43508730	G	C
15	rs2899077	0	43510025	A	G
15	rs8039342	0	43510377	C	T
15	rs117151598	0	43510499	T	C
15	rs79507973	0	43510803	T	C
15	rs77073021	0	43512410	C	T
15	rs28723492	0	43512604	G	A
15	rs75925428	0	43512784	C	G
15	rs77809780	0	43512995	G	A
15	rs16957499	0	43513074	A	G
15	rs192614362	0	43513284	C	A
15	rs149810873	0	43513725	C	G
15	rs77640130	0	43513828	T	C
15	rs145749671	0	43514204	G	A
15	rs78899565	0	43514777	T	C
15	rs141376129	0	43515287	G	A
15	rs141511730	0	43515410	G	A
15	rs143442482	0	43515927	C	A
15	rs114565389	0	43516082	A	G
15	rs77483109	0	43516193	T	A
15	rs12592725	0	43516395	A	G
15	rs574531	0	43517006	G	A
15	rs489964	0	43517554	G	A
15	rs117583866	0	43518429	G	A
15	rs191566711	0	43518894	T	C
15	rs78088132	0	43519461	G	A
15	rs138693239	0	43521160	C	A
15	rs531598	0	43521222	G	C
15	rs57549073	0	43521921	C	T
15	rs116390315	0	43522111	A	G
15	rs11070396	0	43522922	C	A
15	rs7176183	0	43525137	G	A
15	rs7171797	0	43527871	C	T
15	rs502157	0	43528573	A	C
15	rs3784267	0	43528614	T	A
15	rs7162620	0	43529470	T	C
15	rs7183814	0	43529630	A	G
15	rs74712577	0	43530174	G	T
15	rs77760277	0	43530272	C	T
15	rs78850399	0	43530276	G	A
15	rs34646108	0	43530383	C	T
15	rs2241516	0	43530647	G	C
15	rs28756768	0	43531411	G	C
15	rs3784268	0	43531628	T	C
15	rs79338229	0	43532098	G	A
15	rs563310091	0	43532888	G	A
15	rs16957502	0	43532999	G	T
15	rs34222269	0	43533091	G	A
15	rs77084925	0	43534667	A	G
15	rs11070398	0	43534922	T	C
15	rs11855754	0	43534967	A	G
15	rs525403	0	43535096	A	G
15	rs16957507	0	43536846	G	A
15	rs138059251	0	43537020	C	G
15	rs13329564	0	43537124	G	A
15	rs74841390	0	43538638	C	T
15	rs16957511	0	43540117	C	A
15	rs114907383	0	43540121	A	G
15	rs28444219	0	43540633	G	T
15	rs542036	0	43541139	C	T
15	rs512431	0	43541939	C	G
15	rs117613947	0	43542351	G	A
15	rs140838177	0	43543164	C	G
15	rs493177	0	43543258	C	A
15	rs9652444	0	43543696	A	G
15	rs149346801	0	43544483	T	G
15	rs526292	0	43544609	G	A
15	rs530188	0	43545314	C	T
15	rs555001	0	43545728	G	A
15	rs475227	0	43546446	G	C
15	rs475261	0	43546456	C	T
15	rs75122489	0	43546663	G	A
15	rs79917097	0	43548970	C	T
15	rs572959	0	43550502	T	C
15	rs573169	0	43550581	C	T
15	rs574065	0	43550655	A	G
15	rs524547	0	43551023	C	T
15	rs28445909	0	43551524	G	A
15	rs554001	0	43551919	G	A
15	rs113463533	0	43552360	G	A
15	rs116753155	0	43552372	C	T
15	rs501884	0	43553982	G	T
15	rs504417	0	43554226	A	G
15	rs117741236	0	43555394	A	G
15	rs75744408	0	43555468	A	G
15	rs560134	0	43555699	A	T
15	rs564946	0	43556272	A	G
15	rs565658	0	43556307	C	T
15	rs11853991	0	43557549	A	G
15	rs66651343	0	43558004	A	G
15	rs12909095	0	43558142	A	G
15	rs579651	0	43558376	T	C
15	rs471122	0	43558574	A	G
15	rs473016	0	43558823	A	C
15	rs748404	0	43559231	T	C
15	rs505249	0	43559960	T	A
15	rs4924711	0	43560240	C	A
15	rs12911132	0	43560436	C	T
15	rs531910	0	43560607	A	G
15	rs491804	0	43560825	G	A
15	rs492743	0	43560945	A	G
15	rs78614730	0	43561239	C	T
15	rs76742380	0	43561582	C	T
15	rs77619410	0	43562666	C	T
15	rs1814323	0	43563237	T	C
15	rs189177952	0	43564149	C	G
15	rs149298041	0	43565144	G	A
15	rs35278581	0	43566121	C	A
15	rs570272	0	43566255	C	T
15	rs493444	0	43566470	G	C
15	rs1095389	0	43566671	G	A
15	rs79819141	0	43567643	G	A
15	rs473554	0	43568207	C	T
15	rs59900401	0	43568794	G	A
15	rs530683	0	43568999	C	T
15	rs556851	0	43571219	A	T
15	rs567357	0	43571390	C	G
15	rs59550885	0	43571958	C	A
15	rs523737	0	43572560	A	G
15	rs498227	0	43573052	A	G
15	rs518234	0	43573421	G	A
15	rs518261	0	43573429	A	T
15	rs143973489	0	43574114	T	C
15	rs187158575	0	43575140	C	T
15	rs580469	0	43575624	T	G
15	rs17779494	0	43579223	C	T
15	rs513970	0	43579566	A	G
15	rs60154727	0	43579621	C	T
15	rs546722	0	43580819	A	G
15	rs148471612	0	43583439	A	G
15	rs142684449	0	43583440	A	G
15	rs150995566	0	43583443	C	T
15	rs117663498	0	43583576	T	A
15	rs538238	0	43585520	T	C
15	rs489509	0	43586907	T	A
15	rs532672	0	43586908	C	A
15	rs485148	0	43587745	C	G
15	rs491648	0	43588439	T	C
15	rs491800	0	43588484	G	A
15	rs142962264	0	43588565	G	A
15	rs117408246	0	43588729	C	A
15	rs28594657	0	43588888	C	A
15	rs78849335	0	43589202	A	G
15	rs12148735	0	43589582	C	T
15	rs115098529	0	43590477	C	T
15	rs142749520	0	43591441	G	A
15	rs825740	0	43592408	A	G
15	rs825739	0	43592428	T	G
15	rs478104	0	43594900	A	G
15	rs114377096	0	43596593	A	T
15	rs576557	0	43597737	T	C
15	rs524527	0	43599116	C	G
15	rs526450	0	43599325	T	C
15	rs79085285	0	43600492	G	C
15	rs484846	0	43600803	T	C
15	rs56321238	0	43601588	C	G
15	rs28578454	0	43603032	G	A
15	rs147790540	0	43603535	G	A
15	rs499035	0	43604422	C	T
15	rs78147758	0	43605342	C	T
15	rs510108	0	43605439	T	G
15	rs74840561	0	43605538	G	T
15	rs141964502	0	43606222	C	T
15	rs540388	0	43606494	G	A
15	rs498837	0	43608024	G	A
15	rs540031	0	43608855	C	T
15	rs77127345	0	43609191	T	C
15	rs185502474	0	43609250	T	G
15	rs1095386	0	43609509	A	G
15	rs507178	0	43610135	A	G
15	rs12440854	0	43610672	A	G
15	rs478028	0	43610772	C	T
15	rs117875695	0	43611104	A	G
15	rs140992084	0	43612022	G	A
15	rs528517	0	43612925	A	G
15	rs552701	0	43613810	T	C
15	rs573615	0	43614281	C	T
15	rs488756	0	43614724	A	C
15	rs58700906	0	43614961	G	A
15	rs956391	0	43617493	T	C
15	rs512628	0	43618734	A	G
15	rs511673	0	43618863	T	C
15	rs484029	0	43619560	T	C
15	rs12324573	0	43619951	T	G
15	rs3742969	0	43621947	A	G
15	rs3742970	0	43622265	C	A
15	rs3742971	0	43622916	C	T
15	rs1549523	0	43624189	C	T
15	rs79099426	0	43625345	C	T
15	rs1123947	0	43625433	C	T
15	rs1549525	0	43627855	A	G
15	rs7175434	0	43628542	A	C
15	rs12102205	0	43629405	T	C
15	rs12101673	0	43629431	G	A
15	rs2278856	0	43631356	G	A
15	rs75886036	0	43631451	G	A
15	rs4547312	0	43632138	A	G
15	rs933941	0	43632226	G	A
15	rs2278857	0	43632549	T	C
15	rs2278858	0	43632755	G	T
15	rs2278859	0	43632960	A	C
15	rs7168940	0	43633334	C	T
15	rs76358546	0	43633368	T	C
15	rs11858152	0	43634196	T	C
15	rs8039638	0	43634405	C	T
15	rs6493081	0	43634709	G	C
15	rs6493082	0	43634808	C	T
15	rs8041132	0	43635136	G	A
15	rs149144047	0	43635247	A	G
15	rs28415933	0	43635800	T	C
15	rs12324572	0	43636200	G	A
15	rs7170489	0	43636651	C	T
15	rs7172374	0	43636960	T	C
15	rs8033714	0	43637377	T	C
15	rs6493083	0	43637985	T	C
15	rs8042688	0	43638525	G	A
15	rs9920879	0	43639770	A	G
15	rs16957625	0	43642130	G	A
15	rs61358080	0	43642277	T	G
15	rs28758627	0	43642328	G	A
15	rs117322227	0	43642571	C	T
15	rs16957627	0	43642657	G	A
15	rs16957630	0	43642780	A	T
15	rs16957632	0	43642897	G	A
15	rs79531962	0	43644310	A	G
15	rs4076815	0	43644390	A	C
15	rs114894761	0	43644636	A	G
15	rs7166812	0	43644760	T	C
15	rs7165471	0	43644788	C	T
15	rs146321853	0	43645158	T	G
15	rs4296223	0	43645246	T	C
15	rs11070399	0	43646347	A	G
15	rs6493084	0	43647627	A	G
15	rs12905772	0	43648444	G	A
15	rs28702649	0	43648629	C	T
15	rs138651258	0	43648792	G	A
15	rs78678382	0	43649191	A	G
15	rs62019442	0	43649719	C	T
15	rs4075674	0	43650230	A	C
15	rs139370400	0	43650284	T	C
15	rs4401024	0	43650335	C	T
15	rs1133395	0	43650384	G	A
15	rs935901	0	43651256	G	C
15	rs6493085	0	43654182	C	T
15	rs76934052	0	43655117	C	T
15	rs6493086	0	43655394	T	C
15	rs74972075	0	43655653	A	T
15	rs2412780	0	43655794	G	A
15	rs2412779	0	43655927	A	G
15	rs2899082	0	43656043	A	G
15	rs138709189	0	43656947	G	A
15	rs74807673	0	43657255	C	G
15	rs2278860	0	43659046	A	G
15	rs4583210	0	43660925	C	T
15	rs2412778	0	43660982	A	G
15	rs28461955	0	43661459	C	T
15	rs3809482	0	43661802	T	C
15	rs3809481	0	43662829	G	A
15	rs58356687	0	43664588	T	C
15	rs6493087	0	43665972	G	A
15	rs6493088	0	43666082	C	T
15	rs7170152	0	43666653	A	T
15	rs143931536	0	43666973	G	T
15	rs2412781	0	43667900	T	C
15	rs139029618	0	43669647	C	T
15	rs3213990	0	43670226	C	A
15	rs3213991	0	43670280	C	T
15	rs7163245	0	43671294	A	G
15	rs7163288	0	43671355	A	G
15	rs146196867	0	43671569	G	A
15	rs7169790	0	43671639	T	A
15	rs28729853	0	43673680	A	C
15	rs117701485	0	43674283	G	A
15	rs76660118	0	43674823	A	G
15	rs28653441	0	43677262	G	T
15	rs7167882	0	43678663	A	C
15	rs10459587	0	43678854	C	T
15	rs9806227	0	43680115	C	T
15	rs143051723	0	43680431	A	G
15	rs7176849	0	43681427	T	G
15	rs12323999	0	43683115	T	A
15	rs12324584	0	43683446	G	T
15	rs2412782	0	43684130	A	G
15	rs143724799	0	43684318	A	G
15	rs2584703	0	43684592	T	C
15	rs2584702	0	43684914	C	A
15	rs2584701	0	43684939	T	C
15	rs11637572	0	43685140	A	C
15	rs2584700	0	43685332	A	G
15	rs143544418	0	43685745	T	C
15	rs146783977	0	43685768	A	G
15	rs79229262	0	43687384	G	A
15	rs999047	0	43688916	A	G
15	rs117136652	0	43688930	T	G
15	rs4419035	0	43689157	G	T
15	rs2243434	0	43689867	A	T
15	rs999026	0	43690215	T	C
15	rs999025	0	43690300	T	C
15	rs2012459	0	43690481	A	T
15	rs2012467	0	43690565	A	G
15	rs884704	0	43691150	T	C
15	rs141281288	0	43692588	A	G
15	rs2004809	0	43692835	G	A
15	rs2467733	0	43693328	C	G
15	rs2444036	0	43694108	G	C
15	rs79913956	0	43694632	A	G
15	rs2244746	0	43695083	T	A
15	rs117651906	0	43697072	G	A
15	rs2444037	0	43698212	C	T
15	rs1837960	0	43698602	T	C
15	rs1837959	0	43698679	A	G
15	rs2242067	0	43699303	C	T
15	rs2242068	0	43699304	C	G
15	rs45585139	0	43700427	G	A
15	rs1058298	0	43700930	G	T
15	rs45543833	0	43702892	G	A
15	rs117199097	0	43703698	C	T
15	rs690263	0	43704465	C	G
15	rs690276	0	43704558	C	T
15	rs188747360	0	43705467	C	A
15	rs690038	0	43707005	A	G
15	rs2254325	0	43707462	A	G
15	rs2254321	0	43707542	T	G
15	rs2584694	0	43710525	A	G
15	rs2584727	0	43710676	T	C
15	rs2253807	0	43711876	C	G
15	rs690466	0	43712042	C	G
15	rs2230448	0	43712876	T	C
15	rs2242069	0	43713634	A	C
15	rs693510	0	43714625	C	G
15	rs689835	0	43714970	C	T
15	rs509306	0	43715171	A	G
15	rs2584726	0	43715382	T	C
15	rs75853796	0	43716304	A	G
15	rs565007	0	43716641	A	T
15	rs690512	0	43717678	A	G
15	rs139222449	0	43717696	A	G
15	rs370743829	0	43718060	G	A
15	rs689693	0	43718435	T	C
15	rs117427538	0	43718802	T	C
15	rs113177018	0	43718871	G	A
15	rs542898	0	43719392	C	T
15	rs690012	0	43719755	C	T
15	rs550239	0	43720197	C	T
15	rs61757241	0	43720277	G	A
15	rs2249952	0	43720533	G	C
15	rs45572041	0	43720685	C	T
15	rs689767	0	43722077	G	C
15	rs147976998	0	43722139	A	G
15	rs2439845	0	43722610	C	G
15	rs2467745	0	43722742	A	G
15	rs45520633	0	43723244	A	T
15	rs45515692	0	43723375	G	C
15	rs558656	0	43723514	T	C
15	rs3803339	0	43724532	T	C
15	rs2602141	0	43724646	T	G
15	rs45537333	0	43725383	C	T
15	rs45629234	0	43726206	T	G
15	rs193039451	0	43726362	T	A
15	rs690002	0	43729349	C	A
15	rs537115	0	43729948	C	T
15	rs536313	0	43729998	C	T
15	rs2245908	0	43731454	C	G
15	rs471229	0	43733994	G	A
15	rs2439841	0	43734749	G	A
15	rs2444028	0	43734878	T	C
15	rs2444247	0	43735110	G	A
15	rs2256764	0	43735763	C	T
15	rs2467737	0	43737188	G	A
15	rs2444029	0	43737484	G	A
15	rs690316	0	43737880	C	A
15	rs2467738	0	43739936	T	A
15	rs2467739	0	43740196	G	A
15	rs2439846	0	43740970	G	A
15	rs28666488	0	43741090	G	C
15	rs28649346	0	43741153	T	C
15	rs16957739	0	43741607	C	T
15	rs2467741	0	43742626	T	C
15	rs149751612	0	43744101	G	A
15	rs2439848	0	43744210	A	G
15	rs2245790	0	43744457	T	C
15	rs2245780	0	43744782	C	T
15	rs557246954	0	43745130	C	T
15	rs2245664	0	43746170	C	T
15	rs138467912	0	43746401	C	G
15	rs2467740	0	43746792	C	T
15	rs117665911	0	43747645	G	A
15	rs690367	0	43748304	A	G
15	rs12437725	0	43749734	G	C
15	rs689816	0	43749852	G	A
15	rs689826	0	43749916	G	A
15	rs116907097	0	43750068	T	C
15	rs2467742	0	43750237	C	A
15	rs7173487	0	43750239	A	G
15	rs2467743	0	43750346	T	A
15	rs2245176	0	43750762	A	G
15	rs77960060	0	43751082	C	T
15	rs150664054	0	43751148	G	A
15	rs2245054	0	43751909	C	T
15	rs12592757	0	43752241	G	T
15	rs139058456	0	43752605	C	T
15	rs2244981	0	43752751	T	C
15	rs2444249	0	43753980	C	G
15	rs2444032	0	43755346	A	C
15	rs2601014	0	43756013	G	C
15	rs694725	0	43756210	A	G
15	rs483724	0	43757059	T	A
15	rs2264876	0	43757419	G	T
15	rs79672859	0	43757506	T	C
15	rs2255383	0	43758932	C	G
15	rs1814538	0	43759774	A	G
15	rs9920763	0	43760508	T	G
15	rs690436	0	43761205	T	C
15	rs690446	0	43761264	G	C
15	rs561863	0	43761352	G	A
15	rs689596	0	43761717	A	T
15	rs689616	0	43761901	C	T
15	rs689647	0	43762196	C	T
15	rs45580139	0	43763076	C	T
15	rs518288	0	43763999	C	T
15	rs690472	0	43764368	A	C
15	rs183826770	0	43764798	A	C
15	rs2264239	0	43765533	C	G
15	rs11856120	0	43765887	G	C
15	rs2584706	0	43765978	T	C
15	rs2264050	0	43766025	G	C
15	rs2264049	0	43766069	T	C
15	rs526083	0	43766303	T	C
15	rs2264248	0	43766341	G	A
15	rs190793947	0	43766427	G	A
15	rs2251538	0	43767209	G	C
15	rs560191	0	43767774	G	C
15	rs45570332	0	43768042	G	A
15	rs527921	0	43770416	T	G
15	rs45590738	0	43771511	C	A
15	rs45561038	0	43771845	G	T
15	rs524417	0	43772374	C	T
15	rs493377	0	43773467	C	T
15	rs2250750	0	43774202	C	G
15	rs2250743	0	43774318	T	G
15	rs145132017	0	43774659	C	T
15	rs140389884	0	43774733	G	A
15	rs544122	0	43775732	A	T
15	rs689754	0	43775895	A	G
15	rs2924369	0	43777985	G	A
15	rs2439832	0	43779686	C	T
15	rs192540347	0	43782267	T	G
15	rs1079309	0	43783164	C	A
15	rs2439831	0	43784475	C	T
15	rs2439850	0	43784854	C	G
15	rs2467736	0	43784917	T	C
15	rs2444250	0	43785051	C	G
15	rs101094	0	43787322	C	G
15	rs142640407	0	43787971	C	T
15	rs2444251	0	43788595	A	G
15	rs139438612	0	43791200	A	G
15	rs548704	0	43791706	A	C
15	rs689781	0	43792097	T	C
15	rs74808396	0	43792536	T	C
15	rs2584725	0	43793135	T	C
15	rs141799091	0	43794661	T	C
15	rs2467746	0	43795148	G	C
15	rs60623655	0	43795714	G	A
15	rs142978734	0	43795787	G	A
15	rs74950558	0	43796034	A	C
15	rs60018990	0	43796804	T	C
15	rs2253708	0	43797273	G	C
15	rs28379460	0	43797416	T	A
15	rs495175	0	43798684	C	G
15	rs7497780	0	43800429	A	G
15	rs2253268	0	43800968	A	C
15	rs506120	0	43802024	C	T
15	rs28628574	0	43802038	A	C
15	rs34306395	0	43802071	A	C
15	rs45566532	0	43802660	C	A
15	rs1869258	0	43803621	A	C
15	rs3825791	0	43804805	C	G
15	rs529611	0	43805988	T	C
15	rs690170	0	43810422	G	C
15	rs7181665	0	43810916	G	C
15	rs523156	0	43811843	C	G
15	rs117664379	0	43811860	C	T
15	rs689883	0	43812596	G	C
15	rs694985	0	43813387	T	C
15	rs1060939	0	43816917	G	A
15	rs480108	0	43817406	T	C
15	rs2245715	0	43818052	G	A
15	rs3803333	0	43821417	C	T
15	rs572837	0	43823813	A	G
15	rs570933	0	43824030	A	G
15	rs2444244	0	43824751	T	C
15	rs117675336	0	43825193	C	A
15	rs147513263	0	43825459	A	G
15	rs689797	0	43826557	C	T
15	rs3803329	0	43828661	T	C
15	rs2255663	0	43829008	C	T
15	rs2470130	0	43829615	G	A
15	rs149164799	0	43829755	C	T
15	rs2255440	0	43830467	T	C
15	rs16957847	0	43831047	C	T
15	rs2255410	0	43831097	G	A
15	rs496584	0	43831923	C	T
15	rs2470131	0	43833833	T	G
15	rs2255042	0	43834318	C	T
15	rs78223610	0	43834398	G	A
15	rs137918687	0	43835068	A	G
15	rs145932233	0	43835541	C	T
15	rs2251844	0	43836478	T	C
15	rs486301	0	43836949	G	A
15	rs2439834	0	43837283	A	G
15	rs144610996	0	43839977	T	C
15	rs2915788	0	43841308	T	C
15	rs117263061	0	43844669	C	T
15	rs2439843	0	43846036	A	G
15	rs2255051	0	43846161	C	T
15	rs2254927	0	43847137	A	G
15	rs117998220	0	43847190	T	C
15	rs2470134	0	43849886	A	G
15	rs475486	0	43850486	T	C
15	rs200271651	0	43873370	A	G
15	rs10518820	0	43888976	G	T
15	rs28475234	0	43889188	A	T
15	rs557191692	0	43890471	C	T
15	rs116664266	0	43891173	C	T
15	rs116526496	0	43891174	A	G
15	rs56397895	0	43891235	G	C
15	rs144820945	0	43891426	C	G
15	rs2439	0	43891512	C	T
15	rs12438025	0	43892847	G	C
15	rs12437957	0	43892893	A	G
15	rs3097773	0	43893072	G	A
15	rs2447196	0	43893818	G	A
15	rs7171920	0	43894194	T	C
15	rs12050645	0	43894493	C	T
15	rs2447197	0	43894976	G	A
15	rs2447198	0	43895118	T	C
15	rs28495368	0	43895642	G	A
15	rs2260160	0	43895643	C	T
15	rs188929259	0	43895859	T	A
15	rs2614819	0	43896446	C	A
15	rs183973715	0	43896744	G	A
15	rs2614822	0	43896798	G	C
15	rs372824596	0	43901397	C	T
15	rs117424339	0	43912269	G	A
15	rs138056937	0	43912274	C	T
15	rs3101443	0	43912372	C	G
15	rs141365434	0	43912682	T	C
15	rs62018894	0	43912987	C	T
15	rs146282714	0	43913432	C	G
15	rs28712213	0	43913876	C	G
15	rs2927070	0	43915626	G	C
15	rs2915792	0	43916479	G	A
15	rs150648968	0	43916715	C	T
15	rs117999582	0	43917938	T	A
15	rs117765513	0	43918430	C	A
15	rs145251599	0	43918496	C	T
15	rs2927071	0	43919081	T	C
15	rs11856184	0	43919162	A	C
15	rs2957639	0	43920488	T	C
15	rs28704825	0	43920964	C	T
15	rs28758851	0	43922003	C	T
15	rs2927072	0	43922398	T	C
15	rs2915776	0	43922586	T	C
15	rs117026099	0	43923176	C	G
15	rs3099045	0	43923955	A	C
15	rs2920781	0	43924682	G	A
15	rs143659948	0	43925397	C	T
15	rs3099047	0	43926033	C	T
15	rs138485813	0	43928794	G	A
15	rs2470120	0	43929070	C	G
15	rs2447193	0	43929733	A	C
15	rs35028925	0	43930606	A	C
15	rs11857661	0	43931406	G	T
15	rs12595401	0	43931682	C	T
15	rs12443102	0	43932103	G	C
15	rs2447208	0	43933895	C	T
15	rs2447210	0	43936103	C	T
15	rs2447211	0	43936351	G	A
15	rs186171708	0	43936478	T	A
15	rs2447212	0	43937043	C	T
15	rs2470121	0	43937618	G	C
15	rs2957636	0	43938607	A	G
15	rs2920782	0	43938682	T	C
15	rs8042868	0	43939642	C	T
15	rs2447213	0	43940669	T	G
15	rs181750397	0	43941016	C	T
15	rs141621534	0	43941499	C	T
15	rs2447215	0	43941722	C	T
15	rs2927075	0	43942214	T	C
15	rs199671599	0	43943228	G	A
15	rs141802890	0	43944436	T	G
15	rs57865312	0	43946310	C	A
15	rs28606452	0	43948718	C	T
15	rs148019229	0	43950061	T	G
15	rs2915779	0	43950198	G	A
15	rs150089202	0	43950265	T	C
15	rs182939659	0	43950402	C	T
15	rs2957637	0	43951118	C	A
15	rs28578041	0	43988604	G	A
15	rs28433760	0	43988841	G	A
15	rs2467426	0	43989518	A	G
15	rs2927085	0	43989530	T	C
15	rs2236740	0	43990187	A	T
15	rs140347688	0	43990427	A	G
15	rs2915787	0	43991014	T	C
15	rs7175525	0	43995380	G	A
15	rs3110081	0	43995786	C	T
15	rs2288768	0	43996898	G	C
15	rs368122036	0	43997494	G	A
15	rs74831743	0	44000114	G	C
15	rs535956542	0	44000652	A	C
15	rs141002216	0	44000875	G	A
15	rs117896706	0	44000951	A	C
15	rs138484825	0	44011507	A	C
15	rs8023696	0	44011743	T	C
15	rs4997480	0	44012040	C	T
15	rs2729507	0	44012074	C	T
15	rs8030169	0	44013177	T	C
15	rs8029210	0	44013181	G	A
15	rs142604050	0	44013186	G	T
15	rs8033995	0	44013509	G	C
15	rs186008352	0	44014785	C	T
15	rs118155346	0	44015029	G	A
15	rs116995875	0	44015148	C	T
15	rs147085180	0	44015415	T	G
15	rs10438303	0	44016417	T	C
15	rs28504496	0	44016883	C	T
15	rs11070407	0	44017276	C	T
15	rs2467408	0	44018614	G	A
15	rs35654783	0	44018656	T	C
15	rs12437808	0	44019098	T	C
15	rs7167976	0	44019592	T	C
15	rs4924720	0	44019788	A	G
15	rs72489216	0	44020902	C	T
15	rs370094007	0	44020987	T	C
15	rs570886122	0	44020997	C	T
15	rs12441127	0	44021175	T	C
15	rs151172008	0	44021501	G	C
15	rs140147932	0	44022157	C	T
15	rs2467402	0	44024490	C	A
15	rs145798810	0	44025287	A	C
15	rs117947696	0	44025294	C	T
15	rs7171750	0	44025858	G	C
15	rs7178343	0	44026936	G	A
15	rs28542007	0	44027073	A	G
15	rs7175129	0	44030018	G	A
15	rs4332723	0	44030271	C	A
15	rs2412810	0	44030525	T	G
15	rs4617832	0	44030579	G	A
15	rs28567828	0	44031230	G	A
15	rs62018947	0	44031917	G	A
15	rs117300403	0	44031972	A	C
15	rs11070408	0	44034788	G	A
15	rs35457073	0	44035130	G	T
15	rs8033846	0	44035363	A	C
15	rs140146523	0	44035833	G	C
15	rs182516451	0	44035937	T	G
15	rs16950562	0	44036364	G	A
15	rs148943515	0	44038030	G	A
15	rs7174732	0	44038463	C	A
15	rs2411284	0	44038899	C	T
15	rs28502289	0	44040532	C	T
15	rs113408411	0	44041284	G	T
15	rs150437671	0	44041553	C	T
15	rs117352581	0	44042046	G	A
15	rs28718261	0	44043793	C	G
15	rs28595038	0	44044859	A	C
15	rs138326724	0	44046332	G	A
15	rs118156656	0	44047063	G	A
15	rs12908467	0	44047430	C	T
15	rs10163054	0	44047638	G	T
15	rs150250309	0	44050350	C	T
15	rs7168158	0	44050376	G	A
15	rs147920246	0	44050403	C	G
15	rs149468939	0	44050780	C	T
15	rs117519814	0	44052248	G	A
15	rs7174208	0	44052682	A	G
15	rs8040336	0	44053617	C	T
15	rs12101756	0	44053887	A	G
15	rs12442129	0	44055856	C	T
15	rs4924722	0	44056735	G	A
15	rs11070410	0	44057045	A	G
15	rs7170167	0	44059322	T	C
15	rs145984938	0	44059346	G	A
15	rs148539311	0	44059365	T	C
15	rs139705853	0	44060225	C	G
15	rs7175032	0	44060236	C	T
15	rs7169988	0	44060435	T	C
15	rs117062566	0	44060615	C	T
15	rs12441861	0	44060883	C	T
15	rs1053492	0	44061802	C	T
15	rs2277530	0	44061925	G	T
15	rs3742980	0	44062322	C	T
15	rs3759789	0	44063356	C	T
15	rs3087657	0	44063859	G	A
15	rs77470049	0	44064515	C	G
15	rs3862142	0	44064806	A	C
15	rs2788	0	44064886	A	G
15	rs140215756	0	44065643	C	T
15	rs145517450	0	44066789	C	T
15	rs2277531	0	44069069	G	C
15	rs192470588	0	44070408	G	C
15	rs150870247	0	44071151	T	C
15	rs11852840	0	44072406	T	C
15	rs149664887	0	44072591	C	T
15	rs28891769	0	44072860	C	G
15	rs149421361	0	44074069	C	A
15	rs8034451	0	44074284	A	G
15	rs11638972	0	44074691	C	G
15	rs28578398	0	44075046	T	C
15	rs7180818	0	44075259	G	A
15	rs60883262	0	44076503	T	C
15	rs147694194	0	44077178	T	G
15	rs28697876	0	44077558	C	T
15	rs11070412	0	44079477	G	A
15	rs117293891	0	44080198	G	A
15	rs118130759	0	44080507	C	T
15	rs12899922	0	44080575	C	T
15	rs62018952	0	44080737	T	C
15	rs8023458	0	44080939	C	T
15	rs28678901	0	44081143	C	T
15	rs16963953	0	44081719	A	T
15	rs28546844	0	44082088	C	A
15	rs147132630	0	44082201	G	C
15	rs79300792	0	44083052	C	T
15	rs144550468	0	44083310	C	T
15	rs117809344	0	44084065	A	G
15	rs141204789	0	44085291	G	A
15	rs143742358	0	44086447	C	T
15	rs146571162	0	44088745	T	G
15	rs2043878	0	44089222	C	G
15	rs16964442	0	44089960	A	G
15	rs3759791	0	44090798	T	C
15	rs3784275	0	44091386	G	A
15	rs12702	0	44093927	T	C
15	rs28583806	0	44095318	A	G
15	rs694461	0	44096063	C	T
15	rs117673795	0	44097833	C	T
15	rs57728962	0	44099901	A	G
15	rs16965120	0	44100342	T	G
15	rs28674750	0	44100531	T	C
15	rs2228368	0	44102010	A	C
15	rs3825783	0	44102309	T	C
15	rs693919	0	44102328	G	A
15	rs112806515	0	44103475	T	G
15	rs116996086	0	44104665	C	A
15	rs3736180	0	44106624	A	G
15	rs28684672	0	44107662	C	T
15	rs12440573	0	44108997	A	G
15	rs192479351	0	44109364	C	T
15	rs575082	0	44110142	A	G
15	rs56008017	0	44110438	C	T
15	rs139453725	0	44111738	A	T
15	rs28867508	0	44112005	T	A
15	rs28781888	0	44112006	C	G
15	rs35866764	0	44112146	A	C
15	rs141379104	0	44112214	C	T
15	rs28590651	0	44113016	T	C
15	rs140933473	0	44113500	G	A
15	rs663214	0	44113782	T	G
15	rs2955969	0	44114527	G	A
15	rs184143331	0	44115591	T	G
15	rs187953635	0	44115592	T	A
15	rs143939741	0	44115714	A	G
15	rs28636829	0	44116053	C	T
15	rs117354552	0	44116198	T	C
15	rs118119471	0	44116985	T	G
15	rs3816792	0	44116986	C	T
15	rs8040839	0	44118890	C	T
15	rs191160757	0	44119235	C	A
15	rs7183809	0	44120868	T	G
15	rs3759790	0	44121030	G	A
15	rs77403686	0	44121643	C	A
15	rs28531819	0	44121790	C	T
15	rs146796419	0	44122700	C	T
15	rs28699233	0	44122866	A	G
15	rs7179388	0	44123945	C	G
15	rs28524541	0	44124831	A	G
15	rs28687459	0	44125142	G	A
15	rs28513374	0	44125495	G	A
15	rs7170751	0	44125830	T	G
15	rs540580599	0	44126040	G	C
15	rs75178770	0	44126258	C	T
15	rs144181930	0	44127383	G	T
15	rs146637435	0	44127402	C	T
15	rs146970010	0	44128417	A	T
15	rs74612944	0	44128458	C	T
15	rs116939972	0	44128864	C	T
15	rs7169322	0	44131014	T	C
15	rs28707214	0	44131623	G	C
15	rs58090135	0	44131706	A	G
15	rs545434827	0	44133240	A	C
15	rs28679673	0	44133585	T	C
15	rs28780699	0	44133684	A	G
15	rs8032649	0	44134922	T	C
15	rs149769959	0	44136292	A	G
15	rs68079546	0	44136957	G	T
15	rs113759634	0	44137228	C	T
15	rs56909447	0	44137618	G	A
15	rs28476182	0	44139643	C	T
15	rs28696802	0	44140395	T	C
15	rs74955522	0	44140448	A	C
15	rs117469604	0	44141656	G	A
15	rs11856495	0	44142729	G	A
15	rs138342078	0	44145378	C	T
15	rs80212092	0	44147204	T	C
15	rs28413704	0	44148427	A	G
15	rs139367259	0	44150450	T	G
15	rs1965794	0	44150466	G	T
15	rs1965795	0	44150522	G	A
15	rs28519630	0	44150697	A	G
15	rs13329084	0	44151063	G	A
15	rs16977724	0	44151299	C	T
15	rs16977798	0	44151948	G	A
15	rs78774960	0	44152395	A	G
15	rs9989313	0	44152817	C	T
15	rs4597285	0	44154746	G	A
15	rs12901112	0	44154769	C	T
15	rs28866846	0	44154896	T	C
15	rs117030907	0	44156059	A	G
15	rs688009	0	44156302	C	T
15	rs28858500	0	44156942	C	T
15	rs141115319	0	44156976	G	C
15	rs28823973	0	44157196	C	T
15	rs3742985	0	44158549	A	G
15	rs118022382	0	44158752	G	A
15	rs149988082	0	44158950	A	G
15	rs61390361	0	44159842	C	T
15	rs11856795	0	44160582	G	T
15	rs9944216	0	44160773	G	C
15	rs686666	0	44161550	G	A
15	rs117119624	0	44163799	G	T
15	rs3742983	0	44164573	A	G
15	rs149191088	0	44166805	A	G
15	rs117857194	0	44167068	A	G
15	rs11852767	0	44167270	T	C
15	rs118074011	0	44168144	G	A
15	rs12442297	0	44168470	C	T
15	rs117353643	0	44168798	G	T
15	rs78227853	0	44169073	C	T
15	rs56742095	0	44169525	C	T
15	rs79274973	0	44170533	G	A
15	rs117298852	0	44170602	C	G
15	rs117734611	0	44172454	G	A
15	rs67541383	0	44172548	C	T
15	rs61445261	0	44173121	C	T
15	rs667476	0	44173755	A	C
15	rs28413881	0	44174099	G	T
15	rs148628773	0	44175463	T	C
15	rs8023508	0	44176103	A	G
15	rs3742982	0	44176681	T	C
15	rs75566362	0	44177288	T	C
15	rs7181039	0	44179112	A	G
15	rs16943304	0	44182404	A	G
15	rs139170715	0	44185284	G	A
15	rs149758569	0	44185982	T	C
15	rs472385	0	44186844	G	A
15	rs602370	0	44187869	C	T
15	rs524908	0	44187991	C	A
15	rs138919812	0	44188103	T	C
15	rs533143	0	44188854	T	C
15	rs28437196	0	44189643	C	T
15	rs117331142	0	44191811	G	A
15	rs678513	0	44192817	G	T
15	rs566555	0	44193029	A	C
15	rs582198	0	44193088	A	T
15	rs3850777	0	44193675	A	G
15	rs112314654	0	44194043	A	G
15	rs181930162	0	44194696	A	G
15	rs2918945	0	44195224	T	C
15	rs16944774	0	44195789	A	C
15	rs150322264	0	44196117	C	T
15	rs76847582	0	44196280	C	G
15	rs2918946	0	44196621	G	C
15	rs79770838	0	44197631	G	A
15	rs76877472	0	44197732	G	C
15	rs2306674	0	44198049	A	G
15	rs76332091	0	44198288	G	A
15	rs55927923	0	44198616	G	C
15	rs28685813	0	44198900	C	G
15	rs549989546	0	44198997	C	T
15	rs147995028	0	44199079	G	A
15	rs141981544	0	44199087	C	T
15	rs563940	0	44199309	G	T
15	rs117842849	0	44199994	G	A
15	rs597705	0	44200808	C	G
15	rs16945686	0	44201245	C	T
15	rs117217841	0	44201663	T	C
15	rs12440402	0	44202014	C	G
15	rs117893562	0	44202329	C	T
15	rs638224	0	44202988	A	T
15	rs545119	0	44203045	A	C
15	rs12442168	0	44204047	C	G
15	rs76716948	0	44204072	A	G
15	rs142102411	0	44204104	A	G
15	rs2043879	0	44204610	G	A
15	rs60484809	0	44205145	T	C
15	rs76548512	0	44205760	T	C
15	rs118055610	0	44206286	A	G
15	rs530074	0	44206520	C	T
15	rs150148803	0	44207167	C	G
15	rs78010607	0	44207488	C	T
15	rs9806129	0	44209062	T	C
15	rs145110599	0	44209712	C	T
15	rs2016840	0	44211868	G	A
15	rs2016837	0	44211913	G	A
15	rs77819121	0	44212629	T	C
15	rs78782055	0	44212866	T	C
15	rs117170637	0	44213308	G	A
15	rs589649	0	44214281	T	A
15	rs472797	0	44214286	G	C
15	rs28377221	0	44214531	A	C
15	rs187385335	0	44215708	T	C
15	rs1545182	0	44216110	T	C
15	rs3742981	0	44216577	C	T
15	rs143703822	0	44216728	G	A
15	rs920339	0	44217169	T	C
15	rs11070413	0	44218438	C	A
15	rs75238223	0	44219715	T	C
15	rs11637468	0	44219974	A	G
15	rs11070414	0	44220396	A	G
15	rs77131126	0	44221152	T	A
15	rs80104806	0	44222632	T	C
15	rs11631901	0	44223009	G	A
15	rs2412822	0	44223187	A	G
15	rs1008183	0	44224147	G	C
15	rs4270152	0	44224668	A	G
15	rs76543985	0	44225004	G	T
15	rs16948586	0	44225956	G	T
15	rs7166823	0	44226308	C	T
15	rs77212051	0	44226774	C	G
15	rs76859529	0	44226775	C	G
15	rs16948660	0	44226934	G	A
15	rs28706414	0	44227105	T	C
15	rs2412823	0	44227270	C	T
15	rs7179287	0	44228230	C	G
15	rs183358515	0	44229091	T	C
15	rs59569210	0	44229189	T	C
15	rs144725796	0	44230378	G	A
15	rs9920164	0	44230687	C	T
15	rs28599486	0	44231341	T	C
15	rs28438984	0	44232086	T	G
15	rs76318915	0	44232344	C	T
15	rs145356975	0	44233002	A	C
15	rs142372665	0	44233054	G	C
15	rs143886182	0	44233088	A	G
15	rs11070415	0	44233495	G	A
15	rs57143137	0	44233639	A	G
15	rs77111336	0	44234098	G	C
15	rs58410133	0	44234793	G	A
15	rs117134766	0	44235531	G	A
15	rs117427218	0	44235937	A	T
15	rs117717673	0	44235960	C	G
15	rs1077421	0	44236115	C	T
15	rs747714	0	44236241	A	G
15	rs12439442	0	44236304	G	A
15	rs11070416	0	44236638	G	T
15	rs4544217	0	44236650	A	G
15	rs28542819	0	44237743	G	A
15	rs28548859	0	44237755	G	T
15	rs16949992	0	44238869	C	G
15	rs80116767	0	44239420	G	A
15	rs79846491	0	44239868	G	A
15	rs11630936	0	44240327	C	T
15	rs16950215	0	44241388	C	T
15	rs7178452	0	44242039	G	T
15	rs8042714	0	44242458	C	G
15	rs11635039	0	44242863	C	T
15	rs59770554	0	44243512	C	G
15	rs114727768	0	44244384	C	T
15	rs8035382	0	44244523	T	C
15	rs8035402	0	44244567	T	C
15	rs117181337	0	44245278	C	T
15	rs2929282	0	44245931	A	T
15	rs151311085	0	44248749	A	C
15	rs12592921	0	44248752	A	C
15	rs2929278	0	44250313	C	T
15	rs116749482	0	44250787	T	C
15	rs2930525	0	44250911	T	C
15	rs116961834	0	44252119	G	T
15	rs28729677	0	44252362	C	T
15	rs147172189	0	44252421	G	T
15	rs140428880	0	44252432	G	A
15	rs2929277	0	44252487	A	G
15	rs77027299	0	44252950	G	A
15	rs76363762	0	44253031	A	C
15	rs144352745	0	44256507	T	C
15	rs148404827	0	44256777	T	A
15	rs16952008	0	44257558	G	A
15	rs2957582	0	44257954	C	T
15	rs150222057	0	44258003	C	T
15	rs2929275	0	44258897	C	T
15	rs28431326	0	44259856	G	T
15	rs115627916	0	44261438	T	C
15	rs2623015	0	44262875	A	C
15	rs146906133	0	44262951	T	C
15	rs61271143	0	44264886	T	C
15	rs147682208	0	44265379	C	T
15	rs142349429	0	44265500	G	C
15	rs112706113	0	44265509	C	T
15	rs7172717	0	44265723	A	T
15	rs16952932	0	44265873	T	C
15	rs139573123	0	44267250	G	A
15	rs76097210	0	44267286	A	G
15	rs78757725	0	44268461	T	C
15	rs78735736	0	44268711	G	T
15	rs111514241	0	44268924	G	A
15	rs140309916	0	44268935	G	C
15	rs58541819	0	44269333	C	T
15	rs58278421	0	44269392	G	A
15	rs2957583	0	44269775	A	C
15	rs74459618	0	44269805	T	C
15	rs117173738	0	44270301	C	T
15	rs77423541	0	44270450	G	A
15	rs12592399	0	44270853	G	T
15	rs143890079	0	44271441	C	T
15	rs16953895	0	44272769	G	C
15	rs115128559	0	44273767	C	T
15	rs8030125	0	44273956	T	A
15	rs8035946	0	44274975	T	C
15	rs139708658	0	44275101	C	T
15	rs74373748	0	44275777	C	G
15	rs116924721	0	44276537	A	G
15	rs2412849	0	44276555	C	G
15	rs138584215	0	44277145	G	A
15	rs6493091	0	44277216	C	T
15	rs2412850	0	44278161	A	G
15	rs76161128	0	44278775	A	G
15	rs11854312	0	44279709	T	C
15	rs4924727	0	44280609	T	G
15	rs7179696	0	44281265	G	A
15	rs77382431	0	44282591	A	G
15	rs140631487	0	44284601	G	A
15	rs11635948	0	44286094	C	T
15	rs11631340	0	44286325	T	C
15	rs78377173	0	44286502	C	A
15	rs28830267	0	44286873	A	C
15	rs117555588	0	44288386	G	T
15	rs75013977	0	44288628	G	A
15	rs7162529	0	44288951	G	A
15	rs77197792	0	44289563	A	G
15	rs8030157	0	44289662	T	C
15	rs4924728	0	44289953	T	C
15	rs8029425	0	44289980	C	T
15	rs118012542	0	44290101	C	T
15	rs114112360	0	44291615	G	C
15	rs8031749	0	44291711	T	C
15	rs151192310	0	44292189	T	C
15	rs116671352	0	44293330	T	C
15	rs141228960	0	44294139	A	C
15	rs115338159	0	44295666	A	G
15	rs118181660	0	44296703	A	C
15	rs117644355	0	44299207	C	T
15	rs77207316	0	44299426	A	G
15	rs2412852	0	44303086	T	C
15	rs80292825	0	44303338	C	T
15	rs77427473	0	44303761	T	C
15	rs8035212	0	44304636	T	C
15	rs139699478	0	44305366	T	C
15	rs4924732	0	44307583	T	C
15	rs4924733	0	44308289	C	T
15	rs117385957	0	44308996	G	C
15	rs142786287	0	44309053	G	A
15	rs144520173	0	44310076	G	T
15	rs6493094	0	44310790	G	A
15	rs76639963	0	44310844	C	T
15	rs2114420	0	44312583	T	C
15	rs28529668	0	44312787	C	T
15	rs2114421	0	44313055	T	C
15	rs78393772	0	44314053	G	A
15	rs142738553	0	44314123	T	C
15	rs7168522	0	44314337	T	A
15	rs115071426	0	44314961	A	G
15	rs16958670	0	44317733	C	A
15	rs112451405	0	44318262	G	A
15	rs16958691	0	44320456	T	C
15	rs10518994	0	44321136	T	C
15	rs77947931	0	44323992	T	G
15	rs28832708	0	44324984	C	G
15	rs1820482	0	44325302	A	G
15	rs28656778	0	44325480	T	C
15	rs76716808	0	44325574	G	C
```
