## Supplementary material for "Characterization of shared and ancestry-specific signals driving complex traits using multi-ancestry fine-mapping": s2_snps.txt

```
rs11070388
rs116866395
rs9796559
rs11631404
rs149613513
rs568232521
rs7496079
rs1462856
rs7176957
rs183684198
rs4923956
rs28605464
rs2412752
rs117225357
rs7175062
rs7182650
rs139256909
rs28845921
rs151027333
rs116840840
rs2035170
rs4274403
rs2035169
rs142590983
rs12050596
rs147966532
rs4924704
rs117048804
rs75904235
rs16957379
rs140210358
rs59226555
rs35838915
rs12050604
rs16957385
rs8041432
rs115116361
rs140292677
rs80200174
rs141873406
rs192725210
rs7176116
rs144322438
rs8036710
rs79495656
rs142254643
rs117327703
rs1996675
rs28564939
rs139545030
rs12905967
rs2056346
rs4924705
rs9635327
rs2176869
rs17720890
rs1474200
rs116064885
rs117720757
rs117005026
rs16957422
rs11070389
rs145340003
rs16957431
rs28581361
rs12913112
rs12913134
rs141817180
rs150859933
rs142915502
rs2899074
rs57134347
rs138405789
rs143892435
rs12898353
rs11629629
rs192048314
rs118020025
rs58059509
rs189060004
rs28691150
rs114344855
rs181213245
rs115509026
rs11632120
rs184096922
rs150956330
rs8027371
rs2139651
rs28414375
rs7174915
rs2037392
rs77925854
rs7165861
rs6493078
rs60435696
rs79302042
rs144183235
rs2271962
rs61268760
rs17777687
rs1464344
rs11070390
rs8041312
rs78456592
rs11070391
rs10851414
rs112968641
rs28811106
rs141041199
rs2176870
rs12595050
rs2139652
rs12899266
rs7166467
rs12594277
rs151174955
rs144534556
rs2042742
rs139912782
rs8030850
rs12442190
rs149829132
rs151228406
rs117821722
rs77236425
rs1834642
rs1834643
rs114715547
rs146463213
rs184627402
rs11070392
rs9972314
rs4924709
rs191370086
rs182239509
rs188164060
rs368348835
rs146112868
rs574856
rs76347669
rs75385733
rs183197941
rs111717099
rs7182685
rs7183024
rs11504654
rs147525635
rs11504655
rs61711558
rs114045253
rs8040769
rs476342
rs150971016
rs139310160
rs540587
rs1078243
rs530118
rs147344716
rs538218
rs2947019
rs1474199
rs495286
rs147991321
rs111530374
rs189798377
rs77090230
rs16957479
rs57287824
rs117776710
rs150964109
rs180976935
rs497138
rs7162971
rs499280
rs2271964
rs1863601
rs530305
rs531850
rs138611092
rs59401274
rs2271965
rs61343376
rs60481556
rs146973988
rs76808379
rs494863
rs78703207
rs147626506
rs3177296
rs8035881
rs3803340
rs10438267
rs1042168
rs140542141
rs144375945
rs57890330
rs145263712
rs79954084
rs2899077
rs8039342
rs117151598
rs79507973
rs77073021
rs28723492
rs75925428
rs77809780
rs16957499
rs192614362
rs149810873
rs77640130
rs145749671
rs78899565
rs141376129
rs141511730
rs143442482
rs114565389
rs77483109
rs12592725
rs574531
rs489964
rs117583866
rs191566711
rs78088132
rs138693239
rs531598
rs57549073
rs116390315
rs11070396
rs7176183
rs7171797
rs502157
rs3784267
rs7162620
rs7183814
rs74712577
rs77760277
rs78850399
rs34646108
rs2241516
rs28756768
rs3784268
rs79338229
rs563310091
rs16957502
rs34222269
rs77084925
rs11070398
rs11855754
rs525403
rs16957507
rs138059251
rs13329564
rs74841390
rs16957511
rs114907383
rs28444219
rs542036
rs512431
rs117613947
rs140838177
rs493177
rs9652444
rs149346801
rs526292
rs530188
rs555001
rs475227
rs475261
rs75122489
rs79917097
rs572959
rs573169
rs574065
rs524547
rs28445909
rs554001
rs113463533
rs116753155
rs501884
rs504417
rs117741236
rs75744408
rs560134
rs564946
rs565658
rs11853991
rs66651343
rs12909095
rs579651
rs471122
rs473016
rs748404
rs505249
rs4924711
rs12911132
rs531910
rs491804
rs492743
rs78614730
rs76742380
rs77619410
rs1814323
rs189177952
rs149298041
rs35278581
rs570272
rs493444
rs1095389
rs79819141
rs473554
rs59900401
rs530683
rs556851
rs567357
rs59550885
rs523737
rs498227
rs518234
rs518261
rs143973489
rs187158575
rs580469
rs17779494
rs513970
rs60154727
rs546722
rs148471612
rs142684449
rs150995566
rs117663498
rs538238
rs489509
rs532672
rs485148
rs491648
rs491800
rs142962264
rs117408246
rs28594657
rs78849335
rs12148735
rs115098529
rs142749520
rs825740
rs825739
rs478104
rs114377096
rs576557
rs524527
rs526450
rs79085285
rs484846
rs56321238
rs28578454
rs147790540
rs499035
rs78147758
rs510108
rs74840561
rs141964502
rs540388
rs498837
rs540031
rs77127345
rs185502474
rs1095386
rs507178
rs12440854
rs478028
rs117875695
rs140992084
rs528517
rs552701
rs573615
rs488756
rs58700906
rs956391
rs512628
rs511673
rs484029
rs12324573
rs3742969
rs3742970
rs3742971
rs1549523
rs79099426
rs1123947
rs1549525
rs7175434
rs12102205
rs12101673
rs2278856
rs75886036
rs4547312
rs933941
rs2278857
rs2278858
rs2278859
rs7168940
rs76358546
rs11858152
rs8039638
rs6493081
rs6493082
rs8041132
rs149144047
rs28415933
rs12324572
rs7170489
rs7172374
rs8033714
rs6493083
rs8042688
rs9920879
rs16957625
rs61358080
rs28758627
rs117322227
rs16957627
rs16957630
rs16957632
rs79531962
rs4076815
rs114894761
rs7166812
rs7165471
rs146321853
rs4296223
rs11070399
rs6493084
rs12905772
rs28702649
rs138651258
rs78678382
rs62019442
rs4075674
rs139370400
rs4401024
rs1133395
rs935901
rs6493085
rs76934052
rs6493086
rs74972075
rs2412780
rs2412779
rs2899082
rs138709189
rs74807673
rs2278860
rs4583210
rs2412778
rs28461955
rs3809482
rs3809481
rs58356687
rs6493087
rs6493088
rs7170152
rs143931536
rs2412781
rs139029618
rs3213990
rs3213991
rs7163245
rs7163288
rs146196867
rs7169790
rs28729853
rs117701485
rs76660118
rs28653441
rs7167882
rs10459587
rs9806227
rs143051723
rs7176849
rs12323999
rs12324584
rs2412782
rs143724799
rs2584703
rs2584702
rs2584701
rs11637572
rs2584700
rs143544418
rs146783977
rs79229262
rs999047
rs117136652
rs4419035
rs2243434
rs999026
rs999025
rs2012459
rs2012467
rs884704
rs141281288
rs2004809
rs2467733
rs2444036
rs79913956
rs2244746
rs117651906
rs2444037
rs1837960
rs1837959
rs2242067
rs2242068
rs45585139
rs1058298
rs45543833
rs117199097
rs690263
rs690276
rs188747360
rs690038
rs2254325
rs2254321
rs2584694
rs2584727
rs2253807
rs690466
rs2230448
rs2242069
rs693510
rs689835
rs509306
rs2584726
rs75853796
rs565007
rs690512
rs139222449
rs370743829
rs689693
rs117427538
rs113177018
rs542898
rs690012
rs550239
rs61757241
rs2249952
rs45572041
rs689767
rs147976998
rs2439845
rs2467745
rs45520633
rs45515692
rs558656
rs3803339
rs2602141
rs45537333
rs45629234
rs193039451
rs690002
rs537115
rs536313
rs2245908
rs471229
rs2439841
rs2444028
rs2444247
rs2256764
rs2467737
rs2444029
rs690316
rs2467738
rs2467739
rs2439846
rs28666488
rs28649346
rs16957739
rs2467741
rs149751612
rs2439848
rs2245790
rs2245780
rs557246954
rs2245664
rs138467912
rs2467740
rs117665911
rs690367
rs12437725
rs689816
rs689826
rs116907097
rs2467742
rs7173487
rs2467743
rs2245176
rs77960060
rs150664054
rs2245054
rs12592757
rs139058456
rs2244981
rs2444249
rs2444032
rs2601014
rs694725
rs483724
rs2264876
rs79672859
rs2255383
rs1814538
rs9920763
rs690436
rs690446
rs561863
rs689596
rs689616
rs689647
rs45580139
rs518288
rs690472
rs183826770
rs2264239
rs11856120
rs2584706
rs2264050
rs2264049
rs526083
rs2264248
rs190793947
rs2251538
rs560191
rs45570332
rs527921
rs45590738
rs45561038
rs524417
rs493377
rs2250750
rs2250743
rs145132017
rs140389884
rs544122
rs689754
rs2924369
rs2439832
rs192540347
rs1079309
rs2439831
rs2439850
rs2467736
rs2444250
rs101094
rs142640407
rs2444251
rs139438612
rs548704
rs689781
rs74808396
rs2584725
rs141799091
rs2467746
rs60623655
rs142978734
rs74950558
rs60018990
rs2253708
rs28379460
rs495175
rs7497780
rs2253268
rs506120
rs28628574
rs34306395
rs45566532
rs1869258
rs3825791
rs529611
rs690170
rs7181665
rs523156
rs117664379
rs689883
rs694985
rs1060939
rs480108
rs2245715
rs3803333
rs572837
rs570933
rs2444244
rs117675336
rs147513263
rs689797
rs3803329
rs2255663
rs2470130
rs149164799
rs2255440
rs16957847
rs2255410
rs496584
rs2470131
rs2255042
rs78223610
rs137918687
rs145932233
rs2251844
rs486301
rs2439834
rs144610996
rs2915788
rs117263061
rs2439843
rs2255051
rs2254927
rs117998220
rs2470134
rs475486
rs200271651
rs10518820
rs28475234
rs557191692
rs116664266
rs116526496
rs56397895
rs144820945
rs2439
rs12438025
rs12437957
rs3097773
rs2447196
rs7171920
rs12050645
rs2447197
rs2447198
rs28495368
rs2260160
rs188929259
rs2614819
rs183973715
rs2614822
rs372824596
rs117424339
rs138056937
rs3101443
rs141365434
rs62018894
rs146282714
rs28712213
rs2927070
rs2915792
rs150648968
rs117999582
rs117765513
rs145251599
rs2927071
rs11856184
rs2957639
rs28704825
rs28758851
rs2927072
rs2915776
rs117026099
rs3099045
rs2920781
rs143659948
rs3099047
rs138485813
rs2470120
rs2447193
rs35028925
rs11857661
rs12595401
rs12443102
rs2447208
rs2447210
rs2447211
rs186171708
rs2447212
rs2470121
rs2957636
rs2920782
rs8042868
rs2447213
rs181750397
rs141621534
rs2447215
rs2927075
rs199671599
rs141802890
rs57865312
rs28606452
rs148019229
rs2915779
rs150089202
rs182939659
rs2957637
rs28578041
rs28433760
rs2467426
rs2927085
rs2236740
rs140347688
rs2915787
rs7175525
rs3110081
rs2288768
rs368122036
rs74831743
rs535956542
rs141002216
rs117896706
rs138484825
rs8023696
rs4997480
rs2729507
rs8030169
rs8029210
rs142604050
rs8033995
rs186008352
rs118155346
rs116995875
rs147085180
rs10438303
rs28504496
rs11070407
rs2467408
rs35654783
rs12437808
rs7167976
rs4924720
rs72489216
rs370094007
rs570886122
rs12441127
rs151172008
rs140147932
rs2467402
rs145798810
rs117947696
rs7171750
rs7178343
rs28542007
rs7175129
rs4332723
rs2412810
rs4617832
rs28567828
rs62018947
rs117300403
rs11070408
rs35457073
rs8033846
rs140146523
rs182516451
rs16950562
rs148943515
rs7174732
rs2411284
rs28502289
rs113408411
rs150437671
rs117352581
rs28718261
rs28595038
rs138326724
rs118156656
rs12908467
rs10163054
rs150250309
rs7168158
rs147920246
rs149468939
rs117519814
rs7174208
rs8040336
rs12101756
rs12442129
rs4924722
rs11070410
rs7170167
rs145984938
rs148539311
rs139705853
rs7175032
rs7169988
rs117062566
rs12441861
rs1053492
rs2277530
rs3742980
rs3759789
rs3087657
rs77470049
rs3862142
rs2788
rs140215756
rs145517450
rs2277531
rs192470588
rs150870247
rs11852840
rs149664887
rs28891769
rs149421361
rs8034451
rs11638972
rs28578398
rs7180818
rs60883262
rs147694194
rs28697876
rs11070412
rs117293891
rs118130759
rs12899922
rs62018952
rs8023458
rs28678901
rs16963953
rs28546844
rs147132630
rs79300792
rs144550468
rs117809344
rs141204789
rs143742358
rs146571162
rs2043878
rs16964442
rs3759791
rs3784275
rs12702
rs28583806
rs694461
rs117673795
rs57728962
rs16965120
rs28674750
rs2228368
rs3825783
rs693919
rs112806515
rs116996086
rs3736180
rs28684672
rs12440573
rs192479351
rs575082
rs56008017
rs139453725
rs28867508
rs28781888
rs35866764
rs141379104
rs28590651
rs140933473
rs663214
rs2955969
rs184143331
rs187953635
rs143939741
rs28636829
rs117354552
rs118119471
rs3816792
rs8040839
rs191160757
rs7183809
rs3759790
rs77403686
rs28531819
rs146796419
rs28699233
rs7179388
rs28524541
rs28687459
rs28513374
rs7170751
rs540580599
rs75178770
rs144181930
rs146637435
rs146970010
rs74612944
rs116939972
rs7169322
rs28707214
rs58090135
rs545434827
rs28679673
rs28780699
rs8032649
rs149769959
rs68079546
rs113759634
rs56909447
rs28476182
rs28696802
rs74955522
rs117469604
rs11856495
rs138342078
rs80212092
rs28413704
rs139367259
rs1965794
rs1965795
rs28519630
rs13329084
rs16977724
rs16977798
rs78774960
rs9989313
rs4597285
rs12901112
rs28866846
rs117030907
rs688009
rs28858500
rs141115319
rs28823973
rs3742985
rs118022382
rs149988082
rs61390361
rs11856795
rs9944216
rs686666
rs117119624
rs3742983
rs149191088
rs117857194
rs11852767
rs118074011
rs12442297
rs117353643
rs78227853
rs56742095
rs79274973
rs117298852
rs117734611
rs67541383
rs61445261
rs667476
rs28413881
rs148628773
rs8023508
rs3742982
rs75566362
rs7181039
rs16943304
rs139170715
rs149758569
rs472385
rs602370
rs524908
rs138919812
rs533143
rs28437196
rs117331142
rs678513
rs566555
rs582198
rs3850777
rs112314654
rs181930162
rs2918945
rs16944774
rs150322264
rs76847582
rs2918946
rs79770838
rs76877472
rs2306674
rs76332091
rs55927923
rs28685813
rs549989546
rs147995028
rs141981544
rs563940
rs117842849
rs597705
rs16945686
rs117217841
rs12440402
rs117893562
rs638224
rs545119
rs12442168
rs76716948
rs142102411
rs2043879
rs60484809
rs76548512
rs118055610
rs530074
rs150148803
rs78010607
rs9806129
rs145110599
rs2016840
rs2016837
rs77819121
rs78782055
rs117170637
rs589649
rs472797
rs28377221
rs187385335
rs1545182
rs3742981
rs143703822
rs920339
rs11070413
rs75238223
rs11637468
rs11070414
rs77131126
rs80104806
rs11631901
rs2412822
rs1008183
rs4270152
rs76543985
rs16948586
rs7166823
rs77212051
rs76859529
rs16948660
rs28706414
rs2412823
rs7179287
rs183358515
rs59569210
rs144725796
rs9920164
rs28599486
rs28438984
rs76318915
rs145356975
rs142372665
rs143886182
rs11070415
rs57143137
rs77111336
rs58410133
rs117134766
rs117427218
rs117717673
rs1077421
rs747714
rs12439442
rs11070416
rs4544217
rs28542819
rs28548859
rs16949992
rs80116767
rs79846491
rs11630936
rs16950215
rs7178452
rs8042714
rs11635039
rs59770554
rs114727768
rs8035382
rs8035402
rs117181337
rs2929282
rs151311085
rs12592921
rs2929278
rs116749482
rs2930525
rs116961834
rs28729677
rs147172189
rs140428880
rs2929277
rs77027299
rs76363762
rs144352745
rs148404827
rs16952008
rs2957582
rs150222057
rs2929275
rs28431326
rs115627916
rs2623015
rs146906133
rs61271143
rs147682208
rs142349429
rs112706113
rs7172717
rs16952932
rs139573123
rs76097210
rs78757725
rs78735736
rs111514241
rs140309916
rs58541819
rs58278421
rs2957583
rs74459618
rs117173738
rs77423541
rs12592399
rs143890079
rs16953895
rs115128559
rs8030125
rs8035946
rs139708658
rs74373748
rs116924721
rs2412849
rs138584215
rs6493091
rs2412850
rs76161128
rs11854312
rs4924727
rs7179696
rs77382431
rs140631487
rs11635948
rs11631340
rs78377173
rs28830267
rs117555588
rs75013977
rs7162529
rs77197792
rs8030157
rs4924728
rs8029425
rs118012542
rs114112360
rs8031749
rs151192310
rs116671352
rs141228960
rs115338159
rs118181660
rs117644355
rs77207316
rs2412852
rs80292825
rs77427473
rs8035212
rs139699478
rs4924732
rs4924733
rs117385957
rs142786287
rs144520173
rs6493094
rs76639963
rs2114420
rs28529668
rs2114421
rs78393772
rs142738553
rs7168522
rs115071426
rs16958670
rs112451405
rs16958691
rs10518994
rs77947931
rs28832708
rs1820482
rs28656778
rs76716808
```
