## Supplementary material for "Characterization of shared and ancestry-specific signals driving complex traits using multi-ancestry fine-mapping": susiex_nc3.cs80.cs

```
CS_ID	SNP	BP	REF_ALLELE	ALT_ALLELE	REF_FRQ	BETA	SE	-LOG10P	CS_PIP	OVRL_PIP
1	rs62018952	44080737	C,C	T,T	0.281312,0.260913	0.026475,0.0210373	0.00439719,0.00973436	8.76082,1.51308	0.0362473	0.0363526
1	rs7180818	44075259	A,A	G,G	0.282306,0.261905	0.0264467,0.0210115	0.00439248,0.00972244	8.76082,1.51308	0.0360522	0.0361566
1	rs7174732	44038463	A,A	C,C	0.282306,0.261905	0.0264467,0.0209265	0.00439248,0.00972244	8.76082,1.50353	0.0344793	0.0345825
1	rs12899922	44080575	T,T	C,C	0.282306,0.259921	0.0263555,0.0212761	0.00439248,0.00974638	8.7052,1.53703	0.0338047	0.03391
1	rs11070410	44057045	G,G	A,A	0.282306,0.260913	0.0263555,0.020688	0.00439248,0.00973436	8.7052,1.47411	0.0297391	0.0298396
1	rs524908	44187991	A,A	C,C	0.292247,0.257937	0.0259944,0.0210029	0.00434734,0.00977071	8.64976,1.50047	0.0282208	0.0283415
1	rs8033846	44035363	C,C	A,A	0.281312,0.260913	0.0262925,0.0208421	0.00439719,0.00973436	8.64976,1.49124	0.0269114	0.027012
1	rs693919	44102328	A,A	G,G	0.281312,0.259921	0.0262012,0.0206979	0.00439719,0.00974638	8.59452,1.47238	0.0239058	0.0240078
1	rs2255410	43831097	A,A	G,G	0.703777,0.580357	-0.0265298,-0.0121075	0.00433025,0.00866195	9.04688,0.790006	0.0227241	0.0228155
1	rs2255663	43829008	T,T	C,C	0.703777,0.581349	-0.0265298,-0.0120284	0.00433025,0.0086648	9.04688,0.782312	0.022378	0.0224694
1	rs2411284	44038899	T,T	C,C	0.287276,0.305556	0.0258118,0.0197502	0.00436947,0.00927981	8.45871,1.47739	0.0205959	0.0206974
1	rs689797	43826557	T,T	C,C	0.703777,0.579365	-0.0264825,-0.0118663	0.00433025,0.00865913	9.0171,0.768104	0.0203835	0.0204744
1	rs2439843	43846036	G,G	A,A	0.703777,0.579365	-0.0264825,-0.0117969	0.00433025,0.00865913	9.0171,0.76175	0.0201998	0.020291
1	rs2254927	43847137	G,G	A,A	0.703777,0.579365	-0.0264825,-0.0117475	0.00433025,0.00865913	9.0171,0.757234	0.0200806	0.0201718
1	rs7175129	44030018	A,A	G,G	0.282306,0.260913	0.0259963,0.0210017	0.00439248,0.00973436	8.4879,1.50908	0.0198591	0.0199581
1	rs4332723	44030271	A,A	C,C	0.282306,0.260913	0.0259963,0.0209521	0.00439248,0.00973436	8.4879,1.50353	0.0196731	0.0197717
1	rs12908467	44047430	T,T	C,C	0.287276,0.302579	0.0259024,0.0190276	0.00436947,0.00930543	8.51347,1.38854	0.0196069	0.019703
1	rs8034451	44074284	G,G	A,A	0.286282,0.303571	0.0259723,0.0185923	0.004374,0.00929682	8.53948,1.34183	0.0193278	0.019422
1	rs570933	43824030	G,G	A,A	0.703777,0.581349	-0.0264351,-0.0115703	0.00433025,0.0086648	8.98737,0.740471	0.0186512	0.0187414
1	rs529611	43805988	C,C	T,T	0.695825,0.59127	-0.0263813,-0.00959842	0.00429762,0.00869545	9.07957,0.569182	0.0178255	0.017926
1	rs4617832	44030579	A,A	G,G	0.287276,0.304563	0.0257212,0.0196658	0.00436947,0.00928829	8.40414,1.46551	0.0178216	0.017921
1	rs4924720	44019788	G,G	A,A	0.287276,0.305556	0.0256782,0.0192873	0.00436947,0.00927981	8.37836,1.42399	0.0160545	0.0161517
1	rs694461	44096063	T,T	C,C	0.284294,0.259921	0.0256678,0.0216418	0.00438317,0.00974638	8.32408,1.57864	0.0158696	0.0159735
1	rs572837	43823813	G,G	A,A	0.703777,0.581349	-0.0262545,-0.0116201	0.00433025,0.0086648	8.87428,0.744972	0.0147261	0.0148137
1	rs480108	43817406	C,C	T,T	0.703777,0.582341	-0.0263018,-0.0109108	0.00433025,0.00866769	8.90383,0.681713	0.0143195	0.0144084
1	rs1060939	43816917	A,A	G,G	0.703777,0.582341	-0.0262114,-0.0109607	0.00433025,0.00866769	8.84746,0.68606	0.0127605	0.012848
1	rs575082	44110142	G,G	A,A	0.2833,0.259921	0.025695,0.0201749	0.00438781,0.00974638	8.32408,1.41506	0.0123274	0.0124199
1	rs1869258	43803621	C,C	A,A	0.695825,0.590278	-0.0260139,-0.00954554	0.00429762,0.00869221	8.84746,0.565225	0.0108799	0.0109745
1	rs2955969	44114527	A,A	G,G	0.2833,0.259921	0.0255562,0.020017	0.00438781,0.00974638	8.2416,1.39798	0.0100494	0.0101397
1	rs11070412	44079477	A,A	G,G	0.28827,0.367063	0.0258281,0.0165288	0.00436498,0.00886855	8.48463,1.20512	0.00956558	0.00964805
1	rs533143	44188854	C,C	T,T	0.706759,0.742063	-0.024803,-0.0219427	0.00434302,0.00977071	7.94961,1.60696	0.00761953	0.00773555
1	rs690367	43748304	G,G	A,A	0.696819,0.612103	-0.0257183,-0.0109645	0.00430159,0.00877269	8.64823,0.674982	0.0071661	0.00725528
1	rs1053492	44061802	T,T	C,C	0.28827,0.37004	0.0255137,0.0171484	0.00436498,0.00885365	8.29559,1.27769	0.007075	0.00715732
1	rs688009	44156302	T,T	C,C	0.720676,0.741071	-0.0251822,-0.0208734	0.00440672,0.0097585	7.95852,1.48897	0.00706147	0.00715633
1	rs3087657	44063859	A,A	G,G	0.28827,0.367063	0.0255137,0.01723	0.00436498,0.00886855	8.29559,1.28368	0.00693564	0.00701807
1	rs2467742	43750237	A,A	C,C	0.696819,0.612103	-0.0256707,-0.0110693	0.00430159,0.00877269	8.61877,0.683978	0.00679995	0.00688833
1	rs4924722	44056735	A,A	G,G	0.289264,0.369048	0.0254448,0.0172106	0.00436052,0.00885857	8.26999,1.28368	0.00673816	0.00682084
1	rs686666	44161550	A,A	G,G	0.7167,0.707341	-0.0249853,-0.019609	0.00438781,0.00939524	7.90686,1.43324	0.00669967	0.00679755
1	rs2244981	43752751	C,C	T,T	0.696819,0.612103	-0.0256275,-0.0110693	0.00430159,0.00877269	8.59202,0.683978	0.00642279	0.00651056
1	rs689816	43749852	A,A	G,G	0.696819,0.612103	-0.0256275,-0.0110693	0.00430159,0.00877269	8.59202,0.683978	0.00642279	0.00651056
1	rs690446	43761264	C,C	G,G	0.696819,0.612103	-0.0256275,-0.0110693	0.00430159,0.00877269	8.59202,0.683978	0.00642279	0.00651056
1	rs694725	43756210	G,G	A,A	0.696819,0.613095	-0.0256707,-0.01046	0.00430159,0.00877682	8.61877,0.63199	0.00641662	0.00650562
1	rs2467737	43737188	A,A	G,G	0.695825,0.613095	-0.0256038,-0.0109696	0.00429762,0.00877682	8.59202,0.674982	0.00635211	0.00644097
1	rs28649346	43741153	C,C	T,T	0.696819,0.612103	-0.0256275,-0.0108646	0.00430159,0.00877269	8.59202,0.666461	0.00629408	0.0063821
1	rs11638972	44074691	G,G	C,C	0.28827,0.367063	0.0255137,0.0164768	0.00436498,0.00886855	8.29559,1.19939	0.00625856	0.00633793
1	rs2467738	43739936	A,A	T,T	0.697813,0.612103	-0.0256513,-0.0108646	0.00430558,0.00877269	8.59202,0.666461	0.00625815	0.00634722
1	rs690276	43704558	T,T	C,C	0.696819,0.615079	-0.0257183,-0.00919079	0.00430159,0.0087852	8.64823,0.529466	0.00618624	0.00627896
1	rs2412823	44227270	T,T	C,C	0.696819,0.642857	-0.0239737,-0.033404	0.00430159,0.00892123	7.60192,3.74261	0.00617716	0.00822542
1	rs509306	43715171	G,G	A,A	0.696819,0.613095	-0.0256275,-0.0106529	0.00430159,0.00877682	8.59202,0.648125	0.00614561	0.00623404
1	rs2439845	43722610	G,G	C,C	0.696819,0.613095	-0.0256275,-0.0105099	0.00430159,0.00877682	8.59202,0.636154	0.00606387	0.00615255
1	rs2467741	43742626	C,C	T,T	0.696819,0.612103	-0.0255799,-0.0108147	0.00430159,0.00877269	8.56265,0.662217	0.00588312	0.00597055
1	rs2439846	43740970	A,A	G,G	0.696819,0.612103	-0.0255799,-0.0108147	0.00430159,0.00877269	8.56265,0.662217	0.00588312	0.00597055
1	rs518288	43763999	T,T	C,C	0.696819,0.612103	-0.0255366,-0.0111691	0.00430159,0.00877269	8.53599,0.692592	0.00575679	0.00584324
1	rs690012	43719755	T,T	C,C	0.696819,0.613095	-0.0255799,-0.0103995	0.00430159,0.00877682	8.56265,0.62697	0.00563792	0.00572615
1	rs690512	43717678	G,G	A,A	0.696819,0.612103	-0.0255799,-0.0101412	0.00430159,0.00877269	8.56265,0.606102	0.00552656	0.00561515
1	rs62018947	44031917	A,A	G,G	0.28827,0.367063	0.0253327,0.0171787	0.00436498,0.00886855	8.18781,1.27785	0.00550049	0.00558107
1	rs2467745	43722742	G,G	A,A	0.696819,0.613095	-0.0255366,-0.0105099	0.00430159,0.00877682	8.53599,0.636154	0.0053807	0.00546813
1	rs690472	43764368	C,C	A,A	0.696819,0.612103	-0.025489,-0.0111045	0.00430159,0.00877269	8.50672,0.687015	0.00537314	0.00545902
2	rs8035212	44304636	C,C	T,T	0.04672,0.15377	0.024645,0.0508927	0.00936867,0.0118501	2.06936,4.75712	0.10381	0.103983
2	rs2412852	44303086	C,C	T,T	0.04672,0.151786	0.0245964,0.0493597	0.00936867,0.0119134	2.06273,4.46538	0.0548217	0.0549656
2	rs7168522	44314337	NA,A	NA,T	NA,0.845238	NA,-0.0450164	NA,0.011819	NA,3.85499	0.0527707	0.0533326
2	rs2957583	44269775	C,C	A,A	0.954274,0.84623	-0.0238465,-0.0493656	0.00946506,0.0118501	1.92979,4.50833	0.0519466	0.0520894
2	rs10518994	44321136	C,C	T,T	0.04672,0.152778	0.0252003,0.0485666	0.00936867,0.0118816	2.1458,4.36057	0.0479871	0.0481293
2	rs2114420	44312583	C,C	T,T	0.04672,0.151786	0.024645,0.0487912	0.00936867,0.0119134	2.06936,4.37546	0.0460684	0.046205
2	rs2412850	44278161	G,G	A,A	0.04672,0.151786	0.0238804,0.0488235	0.00936867,0.0119134	1.9664,4.38054	0.0417283	0.0418609
2	rs4924727	44280609	G,G	T,T	0.047714,0.152778	0.0236426,0.0483197	0.00927541,0.0118816	1.9664,4.32176	0.0394831	0.0396158
2	rs11854312	44279709	C,C	T,T	0.04672,0.150794	0.0238804,0.0487205	0.00936867,0.0119455	1.9664,4.34375	0.0393253	0.0394547
2	rs11631340	44286325	C,C	T,T	0.04672,0.150794	0.0242314,0.0485796	0.00936867,0.0119455	2.01334,4.32176	0.0392578	0.0393875
2	rs2114421	44313055	C,C	T,T	0.04672,0.150794	0.0245525,0.0483979	0.00936867,0.0119455	2.05677,4.29347	0.0386071	0.0387367
2	rs144352745	44256507	NA,C	NA,T	NA,0.975198	NA,-0.0966439	NA,0.0274863	NA,3.35854	0.0350789	0.0427177
2	rs2929278	44250313	T,T	C,C	0.730616,0.753968	-0.0248612,-0.040771	0.00445666,0.00992501	7.61495,4.39875	0.0238318	0.0277974
2	rs2412849	44276555	G,G	C,C	0.04672,0.164683	0.0238804,0.0447747	0.00936867,0.0115253	1.9664,3.98982	0.0213512	0.0214733
2	rs4924732	44307583	C,C	T,T	0.314115,0.308532	0.0191897,0.0404771	0.00425961,0.0092548	5.1781,4.91295	0.0178746	0.0183748
2	rs74373748	44275777	NA,G	NA,C	NA,0.90873	NA,-0.049364	NA,0.014843	NA,3.05461	0.00859346	0.00911184
2	rs7172717	44265723	NA,T	NA,A	NA,0.90873	NA,-0.049364	NA,0.014843	NA,3.05461	0.00859346	0.00911184
2	rs8035946	44274975	NA,C	NA,T	NA,0.90873	NA,-0.0490313	NA,0.014843	NA,3.01979	0.00804284	0.00855021
2	rs2957582	44257954	T,T	C,C	0.706759,0.698413	-0.0238655,-0.0359103	0.00434302,0.0093141	7.40849,3.9374	0.00799722	0.0108447
2	rs112451405	44318262	NA,A	NA,G	NA,0.909722	NA,-0.049026	NA,0.0149162	NA,2.99419	0.00775754	0.00825499
2	rs78393772	44314053	NA,A	NA,G	NA,0.909722	NA,-0.0486833	NA,0.0149162	NA,2.95887	0.00725394	0.00774101
2	rs141799091	43794661	NA,C	NA,T	NA,0.916667	NA,-0.0436406	NA,0.0154664	NA,2.32077	0.00709935	0.0127105
2	rs75013977	44288628	NA,A	NA,G	NA,0.909722	NA,-0.0485123	NA,0.0149162	NA,2.94132	0.00701634	0.00749839
2	rs78377173	44286502	NA,A	NA,C	NA,0.909722	NA,-0.0484515	NA,0.0149162	NA,2.9351	0.00693401	0.0074143
2	rs141802890	43944436	NA,G	NA,T	NA,0.941468	NA,-0.0519416	NA,0.0182098	NA,2.36261	0.0059146	0.0100246
2	rs45590738	43771511	NA,A	NA,C	NA,0.953373	NA,-0.0591934	NA,0.0202746	NA,2.45531	0.00591004	0.0121737
2	rs146463213	43452390	NA,T	NA,C	NA,0.956349	NA,-0.0631178	NA,0.0209218	NA,2.59275	0.00574576	0.00998349
2	rs186171708	43936478	NA,A	NA,T	NA,0.94246	NA,-0.0517835	NA,0.0183564	NA,2.3199	0.0054034	0.00912041
2	rs2016840	44211868	A,A	G,G	0.715706,0.66369	-0.0211101,-0.0374682	0.00438317,0.00904796	5.83463,4.46131	0.00443978	0.00510642
2	rs116749482	44250787	NA,C	NA,T	NA,0.958333	NA,-0.0605947	NA,0.0213919	NA,2.33562	0.00374444	0.00461303
2	rs142786287	44309053	NA,A	NA,G	NA,0.960318	NA,-0.0609332	NA,0.0218976	NA,2.26827	0.00330241	0.00405143
2	rs115627916	44261438	NA,C	NA,T	NA,0.958333	NA,-0.0592306	NA,0.0213919	NA,2.24981	0.00305119	0.00383158
2	rs115128559	44273767	NA,T	NA,C	NA,0.960318	NA,-0.0601746	NA,0.0218976	NA,2.22214	0.00301542	0.00373222
2	rs16952008	44257558	NA,A	NA,G	NA,0.959325	NA,-0.0594778	NA,0.0216401	NA,2.22281	0.00294693	0.00369936
2	rs139699478	44305366	NA,C	NA,T	NA,0.96131	NA,-0.0604534	NA,0.0221651	NA,2.19496	0.00291291	0.0036041
2	rs7181665	43810916	C,C	G,G	0.814115,0.577381	-0.00281018,-0.00814019	0.00508247,0.00865361	0.236332,0.459828	0.00287398	0.040875
2	rs192614362	43513284	NA,A	NA,C	NA,0.979167	NA,-0.0810028	NA,0.0299292	NA,2.16748	0.00266821	0.00534631
2	rs114727768	44244384	NA,T	NA,C	NA,0.956349	NA,-0.0560835	NA,0.0209218	NA,2.1338	0.00252511	0.00329269
2	rs146783977	43685768	NA,G	NA,A	NA,0.954365	NA,-0.0535313	NA,0.0204832	NA,2.0475	0.00248176	0.0044803
2	rs80292825	44303338	NA,T	NA,C	NA,0.960318	NA,-0.0579694	NA,0.0218976	NA,2.09077	0.00234917	0.0029926
2	rs2929275	44258897	T,T	C,C	0.952286,0.887897	-0.0191494,-0.0430338	0.00927543,0.0135492	1.40929,2.82605	0.0022532	0.00238791
2	rs28729677	44252362	T,T	C,C	0.952286,0.887897	-0.0195211,-0.0428757	0.00927543,0.0135492	1.45191,2.80861	0.00223371	0.00236678
2	rs57728962	44099901	NA,G	NA,A	NA,0.931548	NA,-0.0417836	NA,0.016928	NA,1.86725	0.00197292	0.0033608
2	rs2412823	44227270	T,T	C,C	0.696819,0.642857	-0.0239737,-0.033404	0.00430159,0.00892123	7.60192,3.74261	0.00182496	0.00822542
2	rs117424339	43912269	NA,A	NA,G	NA,0.965278	NA,-0.0562687	NA,0.0233493	NA,1.79701	0.00168371	0.00439091
2	rs149769959	44136292	NA,G	NA,A	NA,0.965278	NA,0.0631637	NA,0.0233493	NA,2.16577	0.00168111	0.0048696
2	rs189798377	43485392	NA,T	NA,C	NA,0.980159	NA,-0.0765526	NA,0.0306528	NA,1.90273	0.00157126	0.00339839
2	rs8042714	44242458	G,G	C,C	0.902585,0.784722	-0.0253008,-0.0323905	0.00666778,0.0104003	3.82989,2.73441	0.00123356	0.00152892
2	rs117720757	43390012	NA,T	NA,C	NA,0.918651	NA,-0.0368017	NA,0.0156369	NA,1.73056	0.00120588	0.00369524
2	rs2929277	44252487	G,G	A,A	0.952286,0.884921	-0.0191051,-0.0394634	0.00927543,0.0133953	1.40426,2.49234	0.0011742	0.00127981
2	rs112706113	44265509	NA,T	NA,C	NA,0.939484	NA,-0.0415153	NA,0.0179277	NA,1.68668	0.00116707	0.00168942
3	rs7181665	43810916	C,C	G,G	0.814115,0.577381	-0.00281018,-0.00814019	0.00508247,0.00865361	0.236332,0.459828	0.0381105	0.040875
3	rs116866395	43329453	NA,T	NA,C	NA,0.962302	NA,0.0567071	NA,0.0224433	NA,1.93876	0.0137302	0.0141499
3	rs117005026	43393211	NA,G	NA,A	NA,0.962302	NA,0.0562634	NA,0.0224433	NA,1.91439	0.0130234	0.0134292
3	rs140292677	43361021	NA,A	NA,G	NA,0.963294	NA,0.0564889	NA,0.0227328	NA,1.88744	0.0130007	0.0134058
3	rs116064885	43388328	NA,T	NA,G	NA,0.962302	NA,0.0534135	NA,0.0224433	NA,1.76156	0.00935671	0.00968594
3	rs142590983	43347589	NA,A	NA,C	NA,0.963294	NA,0.0534343	NA,0.0227328	NA,1.72708	0.00920392	0.00952943
3	rs7175062	43341668	NA,A	NA,G	NA,0.962302	NA,0.0526486	NA,0.0224433	NA,1.72162	0.00858452	0.00889654
3	rs149829132	43445886	NA,G	NA,A	NA,0.967262	NA,0.0605954	NA,0.0240217	NA,1.93362	0.00852344	0.00887311
3	rs144352745	44256507	NA,C	NA,T	NA,0.975198	NA,-0.0966439	NA,0.0274863	NA,3.35854	0.00791648	0.0427177
3	rs8035881	43505893	NA,G	NA,A	NA,0.873016	NA,0.0192104	NA,0.0128386	NA,0.871037	0.00644255	0.00665441
3	rs45590738	43771511	NA,A	NA,C	NA,0.953373	NA,-0.0591934	NA,0.0202746	NA,2.45531	0.00630091	0.0121737
3	rs187385335	44215708	NA,C	NA,T	NA,0.992063	NA,-0.126132	NA,0.0481747	NA,2.0536	0.00608078	0.00723062
3	rs7162971	43494731	NA,C	NA,T	NA,0.873016	NA,0.0187285	NA,0.0128386	NA,0.839744	0.00589147	0.00609327
3	rs2271964	43495122	NA,T	NA,G	NA,0.873016	NA,0.0187285	NA,0.0128386	NA,0.839744	0.00589147	0.00609327
3	rs1863601	43495212	NA,C	NA,T	NA,0.873016	NA,0.0187285	NA,0.0128386	NA,0.839744	0.00589147	0.00609327
3	rs150964109	43493114	NA,G	NA,A	NA,0.873016	NA,0.0187285	NA,0.0128386	NA,0.839744	0.00589147	0.00609327
3	rs57287824	43491110	NA,C	NA,G	NA,0.873016	NA,0.0187285	NA,0.0128386	NA,0.839744	0.00589147	0.00609327
3	rs141799091	43794661	NA,C	NA,T	NA,0.916667	NA,-0.0436406	NA,0.0154664	NA,2.32077	0.00565126	0.0127105
3	rs114715547	43452288	NA,A	NA,C	NA,0.968254	NA,0.0565613	NA,0.0243817	NA,1.69143	0.00486041	0.00511027
3	rs141817180	43397322	NA,A	NA,T	NA,0.990079	NA,-0.110535	NA,0.0431319	NA,1.98356	0.00481367	0.00583864
3	rs28444219	43540633	NA,T	NA,G	NA,0.968254	NA,0.0563785	NA,0.0243817	NA,1.68278	0.00477795	0.00502515
3	rs150956330	43416878	NA,T	NA,A	NA,0.967262	NA,0.0554617	NA,0.0240217	NA,1.67873	0.00468248	0.00493587
3	rs117741236	43555394	NA,G	NA,A	NA,0.974206	NA,-0.0655473	NA,0.0269663	NA,1.82191	0.00438724	0.00521333
3	rs16957507	43536846	NA,A	NA,G	NA,0.968254	NA,0.0552044	NA,0.0243817	NA,1.62776	0.00428617	0.00451725
3	rs74841390	43538638	NA,T	NA,C	NA,0.968254	NA,0.055191	NA,0.0243817	NA,1.62714	0.00428091	0.00451182
3	rs146463213	43452390	NA,T	NA,C	NA,0.956349	NA,-0.0631178	NA,0.0209218	NA,2.59275	0.0042622	0.00998349
3	rs141802890	43944436	NA,G	NA,T	NA,0.941468	NA,-0.0519416	NA,0.0182098	NA,2.36261	0.00413444	0.0100246
3	rs114907383	43540121	NA,G	NA,A	NA,0.968254	NA,0.0547926	NA,0.0243817	NA,1.60868	0.00412813	0.00435393
3	rs8030850	43444895	NA,T	NA,G	NA,0.969246	NA,0.0552506	NA,0.0247591	NA,1.59097	0.00412682	0.00435265
3	rs9972314	43456086	NA,G	NA,A	NA,0.968254	NA,0.0547771	NA,0.0243817	NA,1.60796	0.00412228	0.00434789
3	rs77084925	43534667	NA,G	NA,A	NA,0.968254	NA,0.0547709	NA,0.0243817	NA,1.60767	0.00411996	0.00434548
3	rs8040769	43473153	NA,C	NA,T	NA,0.968254	NA,0.0545264	NA,0.0243817	NA,1.5964	0.00402962	0.0042521
3	rs11504655	43468716	NA,A	NA,G	NA,0.968254	NA,0.0544736	NA,0.0243817	NA,1.59397	0.00401043	0.00423226
3	rs8041312	43428902	NA,C	NA,T	NA,0.968254	NA,0.054461	NA,0.0243817	NA,1.59339	0.00400587	0.00422754
3	rs61711558	43469150	NA,G	NA,A	NA,0.968254	NA,0.054461	NA,0.0243817	NA,1.59339	0.00400587	0.00422754
3	rs111717099	43467842	NA,A	NA,G	NA,0.968254	NA,0.054461	NA,0.0243817	NA,1.59339	0.00400587	0.00422754
3	rs75385733	43465613	NA,T	NA,A	NA,0.968254	NA,0.054461	NA,0.0243817	NA,1.59339	0.00400587	0.00422754
3	rs114045253	43469401	NA,A	NA,G	NA,0.968254	NA,0.0543681	NA,0.0243817	NA,1.58912	0.00397239	0.00419293
3	rs188164060	43459405	NA,T	NA,C	NA,0.968254	NA,0.0543557	NA,0.0243817	NA,1.58855	0.00396795	0.00418834
3	rs11504654	43468629	NA,A	NA,C	NA,0.968254	NA,0.0543557	NA,0.0243817	NA,1.58855	0.00396795	0.00418834
3	rs146112868	43460259	NA,T	NA,C	NA,0.968254	NA,0.0543557	NA,0.0243817	NA,1.58855	0.00396795	0.00418834
3	rs60435696	43424365	NA,C	NA,G	NA,0.968254	NA,0.0542504	NA,0.0243817	NA,1.58372	0.00393048	0.00414959
3	rs79302042	43425058	NA,A	NA,C	NA,0.968254	NA,0.0541978	NA,0.0243817	NA,1.58131	0.0039119	0.00413038
3	rs144183235	43426000	NA,T	NA,C	NA,0.968254	NA,0.0541978	NA,0.0243817	NA,1.58131	0.0039119	0.00413038
3	rs61268760	43426596	NA,T	NA,G	NA,0.968254	NA,0.0541978	NA,0.0243817	NA,1.58131	0.0039119	0.00413038
3	rs7182685	43468058	NA,C	NA,T	NA,0.968254	NA,0.0541571	NA,0.0243817	NA,1.57945	0.00389762	0.00411561
3	rs7183024	43468197	NA,C	NA,T	NA,0.968254	NA,0.0540517	NA,0.0243817	NA,1.57462	0.00386088	0.00407762
3	rs78456592	43432298	NA,A	NA,G	NA,0.968254	NA,0.0540399	NA,0.0243817	NA,1.57409	0.00385681	0.0040734
3	rs112968641	43434290	NA,G	NA,A	NA,0.968254	NA,0.0538821	NA,0.0243817	NA,1.56688	0.00380266	0.0040174
3	rs7048	43620073	C,NA	A,NA	0.890656,NA	-0.030583,NA	0.00633559,NA	5.8586,NA	0.00378648	0.00486525
3	rs74712577	43530174	NA,T	NA,G	NA,0.968254	NA,0.0538038	NA,0.0243817	NA,1.56331	0.00377614	0.00398997
3	rs141281288	43692588	NA,G	NA,A	NA,0.983135	NA,-0.0837775	NA,0.0331973	NA,1.93498	0.0037744	0.00462724
3	rs79338229	43532098	NA,A	NA,G	NA,0.968254	NA,0.0537411	NA,0.0243817	NA,1.56046	0.00375506	0.00396817
3	rs34222269	43533091	NA,A	NA,G	NA,0.968254	NA,0.0537304	NA,0.0243817	NA,1.55997	0.00375147	0.00396444
3	rs77760277	43530272	NA,T	NA,C	NA,0.968254	NA,0.0537	NA,0.0243817	NA,1.55859	0.00374133	0.00395396
3	rs186171708	43936478	NA,A	NA,T	NA,0.94246	NA,-0.0517835	NA,0.0183564	NA,2.3199	0.0037372	0.00912041
3	rs16957502	43532999	NA,T	NA,G	NA,0.968254	NA,0.0536787	NA,0.0243817	NA,1.55762	0.00373422	0.0039466
3	rs180976935	43493669	NA,A	NA,G	NA,0.993056	NA,-0.122316	NA,0.0514752	NA,1.75718	0.00369239	0.00444289
3	rs150971016	43474742	NA,T	NA,C	NA,0.968254	NA,0.0534509	NA,0.0243817	NA,1.54727	0.0036593	0.00386909
3	rs139310160	43474852	NA,A	NA,G	NA,0.968254	NA,0.0534509	NA,0.0243817	NA,1.54727	0.0036593	0.00386909
3	rs7162620	43529470	NA,C	NA,T	NA,0.968254	NA,0.0533889	NA,0.0243817	NA,1.54447	0.00363923	0.00384831
3	rs149346801	43544483	NA,G	NA,T	NA,0.96627	NA,0.0519656	NA,0.023678	NA,1.54996	0.00363862	0.00389278
3	rs114344855	43413435	NA,C	NA,T	NA,0.968254	NA,0.0532512	NA,0.0243817	NA,1.53824	0.00359513	0.00380269
3	rs147991321	43484237	NA,A	NA,G	NA,0.968254	NA,0.0532363	NA,0.0243817	NA,1.53756	0.00359038	0.00379777
3	rs115509026	43413681	NA,G	NA,A	NA,0.968254	NA,0.0530936	NA,0.0243817	NA,1.53112	0.00354544	0.00375125
3	rs78850399	43530276	NA,A	NA,G	NA,0.968254	NA,0.053026	NA,0.0243817	NA,1.52808	0.00352438	0.00372946
3	rs151174955	43440877	NA,C	NA,G	NA,0.968254	NA,0.0529945	NA,0.0243817	NA,1.52666	0.00351459	0.00371933
3	rs191370086	43457773	NA,C	NA,T	NA,0.968254	NA,0.0527908	NA,0.0243817	NA,1.5175	0.00345224	0.00365478
3	rs58059509	43408510	NA,C	NA,T	NA,0.968254	NA,0.0527727	NA,0.0243817	NA,1.51669	0.00344679	0.00364913
3	rs7171797	43527871	NA,T	NA,C	NA,0.968254	NA,0.0527241	NA,0.0243817	NA,1.51451	0.00343213	0.00363396
3	rs77090230	43485734	NA,A	NA,G	NA,0.978175	NA,0.0616646	NA,0.0292559	NA,1.4553	0.00341404	0.00363591
3	rs141376129	43515287	NA,A	NA,G	NA,0.968254	NA,0.0526409	NA,0.0243817	NA,1.51078	0.00340722	0.00360817
3	rs138405789	43403230	NA,A	NA,G	NA,0.968254	NA,0.052414	NA,0.0243817	NA,1.50063	0.00334038	0.00353896
3	rs143892435	43403237	NA,G	NA,A	NA,0.968254	NA,0.0523614	NA,0.0243817	NA,1.49828	0.00332513	0.00352317
3	rs147626506	43504438	NA,A	NA,G	NA,0.968254	NA,0.0523405	NA,0.0243817	NA,1.49735	0.0033191	0.00351692
3	rs7176183	43525137	NA,A	NA,G	NA,0.968254	NA,0.0523116	NA,0.0243817	NA,1.49606	0.00331075	0.00350827
3	rs184096922	43415612	NA,A	NA,G	NA,0.968254	NA,0.0520785	NA,0.0243817	NA,1.48569	0.00324446	0.00343962
3	rs77483109	43516193	NA,A	NA,T	NA,0.968254	NA,0.0520673	NA,0.0243817	NA,1.48519	0.00324133	0.00343637
3	rs114565389	43516082	NA,G	NA,A	NA,0.968254	NA,0.0520152	NA,0.0243817	NA,1.48288	0.00322675	0.00342127
3	rs191566711	43518894	NA,C	NA,T	NA,0.968254	NA,0.0519556	NA,0.0243817	NA,1.48023	0.00321017	0.00340409
3	rs141511730	43515410	NA,A	NA,G	NA,0.968254	NA,0.051911	NA,0.0243817	NA,1.47826	0.00319783	0.00339131
3	rs145749671	43514204	NA,A	NA,G	NA,0.968254	NA,0.051911	NA,0.0243817	NA,1.47826	0.00319783	0.00339131
3	rs149769959	44136292	NA,G	NA,A	NA,0.965278	NA,0.0631637	NA,0.0233493	NA,2.16577	0.00319384	0.0048696
3	rs77640130	43513828	NA,C	NA,T	NA,0.968254	NA,0.0518589	NA,0.0243817	NA,1.47595	0.00318349	0.00337645
3	rs78088132	43519461	NA,A	NA,G	NA,0.968254	NA,0.0518516	NA,0.0243817	NA,1.47563	0.00318148	0.00337437
3	rs16957499	43513074	NA,G	NA,A	NA,0.968254	NA,0.0517547	NA,0.0243817	NA,1.47134	0.00315505	0.00334698
3	rs1078243	43478156	NA,G	NA,C	NA,0.968254	NA,0.0516517	NA,0.0243817	NA,1.46679	0.00312723	0.00331815
3	rs75925428	43512784	NA,G	NA,C	NA,0.968254	NA,0.0516448	NA,0.0243817	NA,1.46648	0.00312536	0.00331622
3	rs2271965	43498876	NA,C	NA,T	NA,0.968254	NA,0.0515995	NA,0.0243817	NA,1.46449	0.00311325	0.00330367
3	rs79507973	43510803	NA,C	NA,T	NA,0.968254	NA,0.0515474	NA,0.0243817	NA,1.46218	0.00309935	0.00328927
3	rs61343376	43500977	NA,C	NA,T	NA,0.968254	NA,0.0515474	NA,0.0243817	NA,1.46218	0.00309935	0.00328927
3	rs138056937	43912274	NA,T	NA,C	NA,0.990079	NA,0.0826742	NA,0.0431319	NA,1.25754	0.00309813	0.00398048
3	rs76808379	43502096	NA,C	NA,T	NA,0.968254	NA,0.0514952	NA,0.0243817	NA,1.45989	0.00308553	0.00327494
3	rs8039342	43510377	NA,T	NA,C	NA,0.968254	NA,0.051443	NA,0.0243817	NA,1.45759	0.00307178	0.0032607
3	rs144375945	43508153	NA,A	NA,G	NA,0.968254	NA,0.051443	NA,0.0243817	NA,1.45759	0.00307178	0.0032607
3	rs111530374	43485320	NA,T	NA,G	NA,0.968254	NA,0.0513909	NA,0.0243817	NA,1.4553	0.00305811	0.00324653
3	rs79954084	43508730	NA,C	NA,G	NA,0.968254	NA,0.0513909	NA,0.0243817	NA,1.4553	0.00305811	0.00324653
3	rs143442482	43515927	NA,A	NA,C	NA,0.968254	NA,0.0513781	NA,0.0243817	NA,1.45473	0.00305477	0.00324306
3	rs140542141	43508091	NA,T	NA,C	NA,0.968254	NA,0.0513387	NA,0.0243817	NA,1.453	0.00304452	0.00323244
3	rs10438267	43506312	NA,A	NA,G	NA,0.968254	NA,0.0513387	NA,0.0243817	NA,1.453	0.00304452	0.00323244
3	rs3177296	43505588	NA,T	NA,C	NA,0.968254	NA,0.0512866	NA,0.0243817	NA,1.45071	0.003031	0.00321843
3	rs78899565	43514777	NA,C	NA,T	NA,0.968254	NA,0.0512804	NA,0.0243817	NA,1.45044	0.00302939	0.00321676
3	rs1474199	43482127	NA,A	NA,G	NA,0.968254	NA,0.0512345	NA,0.0243817	NA,1.44842	0.00301756	0.00320449
3	rs142915502	43400576	NA,C	NA,A	NA,0.968254	NA,0.0511887	NA,0.0243817	NA,1.44642	0.00300581	0.00319232
3	rs60481556	43501067	NA,C	NA,T	NA,0.968254	NA,0.0511302	NA,0.0243817	NA,1.44385	0.00299089	0.00317685
3	rs200271651	43873370	NA,G	NA,A	NA,0.919643	NA,0.0267858	NA,0.0157247	NA,1.05311	0.00298463	0.00328404
3	rs138693239	43521160	NA,A	NA,C	NA,0.967262	NA,0.0506644	NA,0.0240217	NA,1.45673	0.00295806	0.00314905
3	rs116390315	43522111	NA,G	NA,A	NA,0.968254	NA,0.0509516	NA,0.0243817	NA,1.43604	0.00294588	0.00313019
3	rs1042168	43507393	NA,T	NA,C	NA,0.968254	NA,0.0509159	NA,0.0243817	NA,1.43448	0.00293698	0.00312096
3	rs75744408	43555468	NA,G	NA,A	NA,0.974206	NA,-0.0604928	NA,0.0269663	NA,1.60417	0.00293013	0.00349923
3	rs117424339	43912269	NA,A	NA,G	NA,0.965278	NA,-0.0562687	NA,0.0233493	NA,1.79701	0.00271176	0.00439091
3	rs192614362	43513284	NA,A	NA,C	NA,0.979167	NA,-0.0810028	NA,0.0299292	NA,2.16748	0.00268526	0.00534631
3	rs117720757	43390012	NA,T	NA,C	NA,0.918651	NA,-0.0368017	NA,0.0156369	NA,1.73056	0.00249236	0.00369524
3	rs77809780	43512995	NA,A	NA,G	NA,0.968254	NA,0.0489208	NA,0.0243817	NA,1.34865	0.00248816	0.00265526
3	rs59401274	43498120	NA,T	NA,C	NA,0.967262	NA,0.0487742	NA,0.0240217	NA,1.37352	0.00248626	0.0026587
3	rs143148646	44321663	T,NA	G,NA	0.99503,NA	0.0622618,NA	0.0281148,NA	1.57202,NA	0.00232108	0.00297772
3	rs138485813	43928794	NA,A	NA,G	NA,0.982143	NA,-0.0727016	NA,0.0322783	NA,1.61438	0.00221599	0.00271268
3	rs35179502	44089744	T,NA	C,NA	0.968191,NA	0.00832264,NA	0.0112664,NA	0.337168,NA	0.0020609	0.00265062
3	rs146783977	43685768	NA,G	NA,A	NA,0.954365	NA,-0.0535313	NA,0.0204832	NA,2.0475	0.0020035	0.0044803
3	rs189798377	43485392	NA,T	NA,C	NA,0.980159	NA,-0.0765526	NA,0.0306528	NA,1.90273	0.00183	0.00339839
3	rs513071	43478797	G,NA	A,NA	0.908549,NA	-0.006164,NA	0.00685915,NA	0.433165,NA	0.00169658	0.00209788
3	rs513815	43524420	A,NA	G,NA	0.927435,NA	-0.00849184,NA	0.00762141,NA	0.576444,NA	0.00164813	0.00205762
3	rs2470122	43941125	C,NA	G,NA	0.049702,NA	0.0103253,NA	0.00909751,NA	0.591095,NA	0.00159304	0.00197184
3	rs140146523	44035833	NA,C	NA,G	NA,0.996032	NA,0.10654	NA,0.0679934	NA,0.931318	0.00159158	0.00195462
3	rs520656	43502868	G,NA	A,NA	0.908549,NA	-0.00578059,NA	0.00685915,NA	0.39863,NA	0.00152075	0.00188187
3	rs117300403	44031972	NA,C	NA,A	NA,0.972222	NA,0.0572521	NA,0.0260119	NA,1.55695	0.00142907	0.0020493
3	rs2614829	44033626	C,NA	T,NA	0.993042,NA	-0.0563288,NA	0.0237851,NA	1.7478,NA	0.00141814	0.00178977
3	rs45537333	43725383	NA,T	NA,C	NA,0.989087	NA,0.062866	NA,0.0411453	NA,0.897785	0.00141705	0.00183402
3	rs183973715	43896744	NA,A	NA,G	NA,0.99504	NA,0.0942475	NA,0.0608454	NA,0.915817	0.00141287	0.00176356
3	rs57728962	44099901	NA,G	NA,A	NA,0.931548	NA,-0.0417836	NA,0.016928	NA,1.86725	0.00139062	0.0033608
3	rs74499991	44284006	G,NA	C,NA	0.962227,NA	0.0257974,NA	0.0103707,NA	1.89065,NA	0.00138674	0.00175973
3	rs192479351	44109364	NA,T	NA,C	NA,0.968254	NA,0.0543125	NA,0.0243817	NA,1.58657	0.00137323	0.00197265
3	rs537102	43521833	G,NA	A,NA	0.947316,NA	-0.0100575,NA	0.0088502,NA	0.592129,NA	0.00135699	0.00169646
3	rs77077116	44324041	C,NA	T,NA	0.971173,NA	0.0292324,NA	0.0118166,NA	1.87398,NA	0.00134861	0.00171122
3	rs825735	43542702	A,NA	T,NA	0.941352,NA	-0.0102439,NA	0.00841466,NA	0.650802,NA	0.00131458	0.0016446
3	rs149298041	43565144	NA,A	NA,G	NA,0.96131	NA,0.0382995	NA,0.0221651	NA,1.07571	0.00129042	0.00165238
3	rs138709189	43656947	NA,A	NA,G	NA,0.946429	NA,0.0350579	NA,0.0189842	NA,1.18847	0.00128439	0.00150096
3	rs145666523	43993831	T,NA	C,NA	0.99006,NA	-0.0489687,NA	0.01993,NA	1.85359,NA	0.00125342	0.00158083
3	rs138059251	43537020	NA,G	NA,C	NA,0.984127	NA,0.0673693	NA,0.0342017	NA,1.311	0.00124321	0.00176591
3	rs74843201	43394382	T,NA	A,NA	0.909543,NA	-0.00519107,NA	0.00689297,NA	0.345446,NA	0.00123309	0.00152904
3	rs7171920	43894194	NA,C	NA,T	NA,0.89881	NA,0.0198972	NA,0.0141743	NA,0.794821	0.00122666	0.00136657
3	rs151027333	43343658	NA,C	NA,T	NA,0.975198	NA,0.0447615	NA,0.0274863	NA,0.985401	0.00122475	0.00158111
3	rs150826145	43850715	T,NA	C,NA	0.99006,NA	-0.0472144,NA	0.01993,NA	1.74871,NA	0.00121098	0.00152627
3	rs141861602	43917075	T,NA	A,NA	0.99006,NA	-0.047088,NA	0.01993,NA	1.74127,NA	0.00119717	0.00150891
3	rs150664054	43751148	NA,A	NA,G	NA,0.978175	NA,-0.0369704	NA,0.0292559	NA,0.685413	0.00119303	0.0014145
3	rs145263712	43508354	NA,T	NA,C	NA,0.931548	NA,-0.0218594	NA,0.016928	NA,0.706426	0.00116581	0.00138332
3	rs74840561	43605538	NA,T	NA,G	NA,0.989087	NA,0.0578638	NA,0.0411453	NA,0.796895	0.00116097	0.00150074
3	rs117750682	43741300	A,NA	G,NA	0.99006,NA	-0.0446658,NA	0.01993,NA	1.60175,NA	0.00113775	0.00143165
3	rs117651906	43697072	NA,A	NA,G	NA,0.895833	NA,0.0185811	NA,0.0139934	NA,0.734638	0.00113614	0.00126849
3	rs116907097	43750068	NA,C	NA,T	NA,0.929563	NA,0.0259294	NA,0.0167057	NA,0.918539	0.00112945	0.00129388
3	rs139438612	43791200	NA,G	NA,A	NA,0.978175	NA,-0.0358846	NA,0.0292559	NA,0.657614	0.00112507	0.00133582
3	rs117998220	43847190	NA,C	NA,T	NA,0.899802	NA,0.0190285	NA,0.0142364	NA,0.741483	0.00111917	0.00125513
3	rs3844075	44068160	G,NA	C,NA	0.086481,NA	0.0315037,NA	0.00703429,NA	5.12413,NA	0.00109689	0.00142691
3	rs150995566	43583443	NA,T	NA,C	NA,0.983135	NA,0.0633873	NA,0.0331973	NA,1.2502	0.00109457	0.00152501
3	rs143886182	44233088	NA,G	NA,A	NA,0.977182	NA,0.0441936	NA,0.0286274	NA,0.911339	0.00107733	0.00155003
3	rs2229014	43819150	G,NA	C,NA	0.976143,NA	0.0293421,NA	0.0129561,NA	1.62838,NA	0.00107545	0.00135847
3	rs143703822	44216728	NA,A	NA,G	NA,0.963294	NA,0.0378863	NA,0.0227328	NA,1.01956	0.00107411	0.00159753
3	rs149118538	44209830	A,NA	G,NA	0.958251,NA	0.0231639,NA	0.00988495,NA	1.71871,NA	0.00106959	0.00135141
3	rs138675365	43575552	A,NA	G,NA	0.981113,NA	-0.0276499,NA	0.0145245,NA	1.24448,NA	0.00105145	0.00130809
3	rs76934052	43655117	NA,T	NA,C	NA,0.946429	NA,0.0324649	NA,0.0189842	NA,1.05925	0.00103559	0.00121759
3	rs34438389	43729951	C,NA	T,NA	0.912525,NA	-0.00551106,NA	0.00699802,NA	0.365544,NA	0.00103324	0.00130245
3	rs141370209	43412471	A,NA	G,NA	0.984095,NA	-0.0164632,NA	0.0158037,NA	0.526459,NA	0.00102846	0.00128074
3	rs140772385	43728979	A,NA	G,NA	0.99006,NA	-0.0433593,NA	0.01993,NA	1.5289,NA	0.00101472	0.00127731
3	rs118056071	44263882	C,NA	T,NA	0.931412,NA	0.0212433,NA	0.00782246,NA	2.17953,NA	0.00101352	0.00130384
3	rs75930246	43426626	G,NA	A,NA	0.961233,NA	0.0221056,NA	0.0102422,NA	1.50997,NA	0.00101011	0.00127901
3	rs72716043	44247491	C,NA	T,NA	0.959245,NA	0.0206728,NA	0.00999958,NA	1.41229,NA	0.00100321	0.00128848
3	rs17782975	43798039	C,NA	T,NA	0.913519,NA	-0.00553963,NA	0.00703429,NA	0.365544,NA	0.00100157	0.00126731
3	rs140147858	43788038	G,NA	A,NA	0.982107,NA	-0.0281994,NA	0.014915,NA	1.2316,NA	0.000996979	0.00124122
3	rs77619410	43562666	NA,T	NA,C	NA,0.895833	NA,0.00631345	NA,0.0139934	NA,0.185842	0.000990054	0.00110502
3	rs35198548	43766274	T,NA	C,NA	0.915507,NA	-0.00533062,NA	0.00710883,NA	0.343576,NA	0.000983216	0.00124338
3	rs142684449	43583440	NA,G	NA,A	NA,0.931548	NA,0.00332817	NA,0.016928	NA,0.0735882	0.000969672	0.00106925
3	rs148471612	43583439	NA,G	NA,A	NA,0.931548	NA,0.00332817	NA,0.016928	NA,0.0735882	0.000969672	0.00106925
3	rs145932233	43835541	NA,T	NA,C	NA,0.89881	NA,0.0177284	NA,0.0141743	NA,0.67566	0.000965633	0.0010912
3	rs72716055	44282021	A,NA	G,NA	0.960239,NA	0.0202366,NA	0.0101186,NA	1.34193,NA	0.000948878	0.00121743
3	rs112752866	43754367	C,NA	T,NA	0.914513,NA	-0.00561235,NA	0.00707122,NA	0.369189,NA	0.000945436	0.00119557
3	rs45608631	43699889	C,NA	A,NA	0.980119,NA	-0.0270332,NA	0.0141639,NA	1.24938,NA	0.000935451	0.00116487
3	rs76107285	44286489	C,NA	T,NA	0.935388,NA	0.0201735,NA	0.00804241,NA	1.91621,NA	0.000926144	0.00118864
3	rs117888823	44013999	A,NA	G,NA	0.949304,NA	-0.00883739,NA	0.00901262,NA	0.485704,NA	0.000922749	0.00115275
3	rs117665911	43747645	NA,A	NA,G	NA,0.986111	NA,-0.0501275	NA,0.0365264	NA,0.769679	0.000916965	0.00113977
3	rs75354525	43472736	G,NA	A,NA	0.984095,NA	-0.0281234,NA	0.0158037,NA	1.12406,NA	0.000916943	0.00114314
3	rs77207316	44299426	G,G	A,A	0.989066,0.890873	-0.0413422,-0.00810115	0.0190121,0.0137097	1.52775,0.256033	0.000898667	0.00108124
3	rs45580139	43763076	NA,T	NA,C	NA,0.895833	NA,0.0162946	NA,0.0139934	NA,0.612179	0.000890497	0.00100573
3	rs34306395	43802071	NA,C	NA,A	NA,0.899802	NA,0.0167549	NA,0.0142364	NA,0.621178	0.000888989	0.00100908
3	rs60623655	43795714	NA,A	NA,G	NA,0.899802	NA,0.0167375	NA,0.0142364	NA,0.620292	0.000887456	0.00100743
3	rs45572041	43720685	NA,T	NA,C	NA,0.895833	NA,0.0161937	NA,0.0139934	NA,0.606992	0.000881485	0.000996081
3	rs116749482	44250787	NA,C	NA,T	NA,0.958333	NA,-0.0605947	NA,0.0213919	NA,2.33562	0.000871851	0.00461303
3	rs45566532	43802660	NA,A	NA,C	NA,0.900794	NA,0.0164842	NA,0.0142995	NA,0.603799	0.0008674	0.000984282
3	rs77470049	44064515	NA,G	NA,C	NA,0.972222	NA,-0.0434073	NA,0.0260119	NA,1.02152	0.000865911	0.00106006
3	rs183215377	43421204	A,NA	G,NA	0.981113,NA	-0.0287927,NA	0.0145245,NA	1.32385,NA	0.000863735	0.00109924
3	rs45515692	43723375	NA,C	NA,G	NA,0.895833	NA,0.0159705	NA,0.0139934	NA,0.595589	0.000862033	0.000975255
3	rs72716050	44262465	G,NA	C,NA	0.961233,NA	0.0195177,NA	0.0102422,NA	1.24642,NA	0.000861684	0.00110444
3	rs139835683	44147190	G,NA	A,NA	0.978131,NA	0.030007,NA	0.0135185,NA	1.57775,NA	0.000857654	0.00108228
3	rs116526496	43891174	NA,G	NA,A	NA,0.852183	NA,0.0151877	NA,0.0120441	NA,0.68339	0.000850819	0.000981317
3	rs149443794	43585039	G,NA	C,NA	0.979125,NA	0.0317049,NA	0.0138296,NA	1.66007,NA	0.000849652	0.00110051
3	rs76097210	44267286	NA,G	NA,A	NA,0.959325	NA,-0.0219186	NA,0.0216401	NA,0.507071	0.000847929	0.00101583
3	rs57890330	43508207	NA,T	NA,C	NA,0.912698	NA,0.00478597	NA,0.0151436	NA,0.123798	0.000847693	0.000954648
3	rs142640407	43787971	NA,T	NA,C	NA,0.897817	NA,0.0163209	NA,0.014113	NA,0.606426	0.000840058	0.000955358
3	rs77960060	43751082	NA,T	NA,C	NA,0.895833	NA,0.015707	NA,0.0139934	NA,0.582247	0.000839886	0.000951543
3	rs183684198	43337880	NA,G	NA,A	NA,0.991071	NA,-0.0672206	NA,0.0454422	NA,0.856758	0.000839745	0.00100777
3	rs144820945	43891426	NA,G	NA,C	NA,0.852183	NA,0.0150556	NA,0.0120441	NA,0.675131	0.000838062	0.00096727
3	rs72716049	44262242	T,NA	G,NA	0.961233,NA	0.0193189,NA	0.0102422,NA	1.22719,NA	0.000835196	0.00107039
3	rs75848249	44312025	A,NA	G,NA	0.974155,NA	0.0200065,NA	0.0124606,NA	0.965112,NA	0.000822133	0.00104151
3	rs116664266	43891173	NA,T	NA,C	NA,0.852183	NA,0.0148441	NA,0.0120441	NA,0.662	0.000818232	0.000945431
3	rs141921271	43750873	C,NA	G,NA	0.980119,NA	-0.025845,NA	0.0141639,NA	1.1672,NA	0.000816167	0.00101733
3	rs57134347	43403065	NA,C	NA,T	NA,0.90377	NA,0.0044297	NA,0.014495	NA,0.119239	0.000815354	0.000919852
3	rs140050553	43605741	C,NA	A,NA	0.978131,NA	0.0302056,NA	0.0135185,NA	1.59419,NA	0.000814241	0.00103617
3	rs149810873	43513725	NA,G	NA,C	NA,0.990079	NA,0.0630639	NA,0.0431319	NA,0.842517	0.000813769	0.000943509
3	rs75726580	43890116	C,NA	T,NA	0.911531,NA	-0.00687336,NA	0.00696238,NA	0.490075,NA	0.00081372	0.00102599
3	rs147790540	43603535	NA,A	NA,G	NA,0.935516	NA,0.00120013	NA,0.0174041	NA,0.0245571	0.000810901	0.000905121
3	rs183358515	44229091	NA,C	NA,T	NA,0.984127	NA,0.0531022	NA,0.0342017	NA,0.91896	0.000806623	0.00102646
3	rs149144047	43635247	NA,G	NA,A	NA,0.958333	NA,0.0321813	NA,0.0213919	NA,0.877827	0.000804969	0.000967549
3	rs118020025	43407267	NA,C	NA,A	NA,0.90377	NA,0.00420138	NA,0.014495	NA,0.112422	0.000798259	0.000901723
3	rs79819141	43567643	NA,A	NA,G	NA,0.902778	NA,0.00447737	NA,0.0144288	NA,0.121291	0.000794012	0.000893089
3	rs147497081	43774889	T,NA	C,NA	0.980119,NA	-0.025543,NA	0.0141639,NA	1.14674,NA	0.000789213	0.000983984
3	rs16957739	43741607	NA,T	NA,C	NA,0.896825	NA,0.0152132	NA,0.0140528	NA,0.554403	0.000783316	0.0008919
3	rs115627916	44261438	NA,C	NA,T	NA,0.958333	NA,-0.0592306	NA,0.0213919	NA,2.24981	0.000782777	0.00383158
3	rs183197941	43466321	NA,A	NA,G	NA,0.988095	NA,0.058806	NA,0.0394133	NA,0.867452	0.000780452	0.000906479
3	rs45561038	43771845	NA,T	NA,G	NA,0.896825	NA,0.0155393	NA,0.0140528	NA,0.570534	0.000773833	0.000884767
3	rs118035086	44314302	C,NA	T,NA	0.968191,NA	-0.00796151,NA	0.0112664,NA	0.318961,NA	0.000769924	0.000956268
3	rs114727768	44244384	NA,T	NA,C	NA,0.956349	NA,-0.0560835	NA,0.0209218	NA,2.1338	0.000769515	0.00329269
3	rs12050645	43894493	NA,T	NA,C	NA,0.84623	NA,0.0134127	NA,0.0118501	NA,0.5889	0.000764835	0.000881158
3	rs141481452	43716838	C,NA	G,NA	0.981113,NA	-0.0191744,NA	0.0145245,NA	0.728649,NA	0.000756182	0.000952562
3	rs16952008	44257558	NA,A	NA,G	NA,0.959325	NA,-0.0594778	NA,0.0216401	NA,2.22281	0.000754648	0.00369936
3	rs150859933	43399444	NA,A	NA,G	NA,0.989087	NA,0.0578486	NA,0.0411453	NA,0.796598	0.000754018	0.000977221
3	rs3803340	43506155	NA,A	NA,G	NA,0.912698	NA,0.003453	NA,0.0151436	NA,0.0863807	0.000753515	0.000854696
3	rs142786287	44309053	NA,A	NA,G	NA,0.960318	NA,-0.0609332	NA,0.0218976	NA,2.26827	0.000751496	0.00405143
3	rs148404827	44256777	NA,A	NA,T	NA,0.994048	NA,0.0905339	NA,0.0555718	NA,0.985965	0.000749936	0.00101882
3	rs113463533	43552360	NA,A	NA,G	NA,0.904762	NA,0.00402918	NA,0.0145623	NA,0.106781	0.000747524	0.000846232
3	rs117385957	44308996	NA,C	NA,G	NA,0.967262	NA,-0.0348861	NA,0.0240217	NA,0.834381	0.000737203	0.000903277
3	rs368348835	43459730	NA,T	NA,C	NA,0.985119	NA,-0.0597655	NA,0.0353055	NA,1.04339	0.000734609	0.00106148
3	rs2412777	43573724	T,NA	C,NA	0.909543,NA	-0.00488488,NA	0.00689297,NA	0.320095,NA	0.000730668	0.000924602
3	rs139573123	44267250	NA,A	NA,G	NA,0.989087	NA,0.0594124	NA,0.0411453	NA,0.827549	0.000721421	0.000939033
3	rs183826770	43764798	NA,C	NA,A	NA,0.979167	NA,-0.0576697	NA,0.0299292	NA,1.26764	0.000720569	0.0012016
3	rs115128559	44273767	NA,T	NA,C	NA,0.960318	NA,-0.0601746	NA,0.0218976	NA,2.22214	0.000718958	0.00373222
3	rs62019445	43653649	A,NA	G,NA	0.916501,NA	-0.00662836,NA	0.00714714,NA	0.45135,NA	0.000709182	0.000896829
3	rs138934913	43599006	A,NA	G,NA	0.994036,NA	-0.0365271,NA	0.0256781,NA	0.810002,NA	0.000699866	0.000879401
3	rs72711846	43825620	C,NA	G,NA	0.966203,NA	-0.0331955,NA	0.0109412,NA	2.61736,NA	0.000698637	0.00087813
3	rs76485512	43446749	A,NA	G,NA	0.986084,NA	-0.0138252,NA	0.0168779,NA	0.384355,NA	0.000694421	0.000868238
3	rs139699478	44305366	NA,C	NA,T	NA,0.96131	NA,-0.0604534	NA,0.0221651	NA,2.19496	0.000693206	0.0036041
3	rs150585298	44093040	C,NA	T,NA	0.985089,NA	-0.036783,NA	0.0163138,NA	1.61706,NA	0.00069175	0.000874113
3	rs142965816	44277933	A,NA	G,NA	0.991054,NA	0.0340425,NA	0.0209976,NA	0.97897,NA	0.000691005	0.000876984
3	rs141548044	43933643	G,NA	A,NA	0.968191,NA	-0.00748669,NA	0.0112664,NA	0.295541,NA	0.000675935	0.000845313
3	rs16948660	44226934	NA,A	NA,G	NA,0.924603	NA,-0.0356371	NA,0.0161901	NA,1.55715	0.000671882	0.00162682
3	rs56742095	44169525	NA,T	NA,C	NA,0.956349	NA,-0.0187326	NA,0.0209218	NA,0.431103	0.000655714	0.000801091
3	rs143051723	43680431	NA,G	NA,A	NA,0.960318	NA,0.0287889	NA,0.0218976	NA,0.724439	0.000650593	0.000783209
3	rs7179287	44228230	NA,G	NA,C	NA,0.923611	NA,-0.0347046	NA,0.0160932	NA,1.50798	0.000645652	0.00152235
3	rs80292825	44303338	NA,T	NA,C	NA,0.960318	NA,-0.0579694	NA,0.0218976	NA,2.09077	0.000644938	0.0029926
3	rs7166823	44226308	NA,T	NA,C	NA,0.924603	NA,-0.0350935	NA,0.0161901	NA,1.52014	0.000642005	0.00152761
3	rs16948586	44225956	NA,T	NA,G	NA,0.924603	NA,-0.0350875	NA,0.0161901	NA,1.51974	0.000641728	0.00152664
3	rs117947696	44025294	NA,T	NA,C	NA,0.917659	NA,-0.0112594	NA,0.0155508	NA,0.328787	0.000641383	0.000766086
3	rs77212051	44226774	NA,G	NA,C	NA,0.925595	NA,-0.0354424	NA,0.0162889	NA,1.52921	0.000639105	0.00153553
3	rs76859529	44226775	NA,G	NA,C	NA,0.925595	NA,-0.0354424	NA,0.0162889	NA,1.52921	0.000639105	0.00153553
3	rs80104806	44222632	NA,C	NA,T	NA,0.922619	NA,-0.034057	NA,0.0159983	NA,1.47792	0.000631393	0.00148662
3	rs59569210	44229189	NA,C	NA,T	NA,0.922619	NA,-0.0339698	NA,0.0159983	NA,1.47203	0.000630749	0.00147941
3	rs72707571	43726682	G,NA	C,NA	0.965209,NA	-0.0311925,NA	0.0107893,NA	2.41572,NA	0.000626954	0.000787304
3	rs72707572	43727092	T,NA	C,NA	0.965209,NA	-0.0311925,NA	0.0107893,NA	2.41572,NA	0.000626954	0.000787304
3	rs78782055	44212866	NA,C	NA,T	NA,0.922619	NA,-0.0339014	NA,0.0159983	NA,1.46743	0.000624341	0.00146233
3	rs150148803	44207167	NA,G	NA,C	NA,0.928571	NA,-0.0332866	NA,0.0165981	NA,1.3476	0.000616307	0.00130812
3	rs57143137	44233639	NA,G	NA,A	NA,0.924603	NA,-0.0344488	NA,0.0161901	NA,1.47683	0.00061412	0.00145532
3	rs118141062	43693517	T,NA	C,NA	0.964215,NA	-0.0305819,NA	0.0106439,NA	2.3911,NA	0.000613211	0.000773297
3	rs77111336	44234098	NA,C	NA,G	NA,0.924603	NA,-0.034403	NA,0.0161901	NA,1.47377	0.00061215	0.00144839
3	rs76543985	44225004	NA,T	NA,G	NA,0.923611	NA,-0.0339456	NA,0.0160932	NA,1.45695	0.000609615	0.00142319
3	rs72707520	43633613	A,NA	G,NA	0.964215,NA	-0.0305341,NA	0.0106439,NA	2.38493,NA	0.000609378	0.000768481
3	rs75238223	44219715	NA,C	NA,T	NA,0.922619	NA,-0.0335599	NA,0.0159983	NA,1.44454	0.000609337	0.00141096
3	rs140147932	44022157	NA,T	NA,C	NA,0.974206	NA,-0.0292978	NA,0.0269663	NA,0.55709	0.000603947	0.000788119
3	rs76318915	44232344	NA,T	NA,C	NA,0.927579	NA,-0.0355306	NA,0.0164929	NA,1.50561	0.000601659	0.00147566
3	rs142349429	44265500	NA,C	NA,G	NA,0.983135	NA,-0.0314616	NA,0.0331973	NA,0.46436	0.000601548	0.000745728
3	rs117655500	43700486	A,NA	G,NA	0.964215,NA	-0.0303749,NA	0.0106439,NA	2.36444,NA	0.00059687	0.000752767
3	rs117308166	44201628	C,NA	A,NA	0.969185,NA	0.0186794,NA	0.0114407,NA	0.989149,NA	0.000594468	0.000759632
3	rs140655583	44283414	T,NA	C,NA	0.991054,NA	0.0335805,NA	0.0209976,NA	0.959542,NA	0.000594219	0.000761902
3	rs145500855	43744666	G,NA	T,NA	0.966203,NA	0.0214362,NA	0.0109412,NA	1.30027,NA	0.000594106	0.000755648
3	rs7168522	44314337	NA,A	NA,T	NA,0.845238	NA,-0.0450164	NA,0.011819	NA,3.85499	0.000593153	0.0533326
3	rs142194775	43995962	T,NA	G,NA	0.987078,NA	-0.0349272,NA	0.0175062,NA	1.33698,NA	0.00059313	0.000748758
3	rs191160757	44119235	NA,A	NA,C	NA,0.988095	NA,-0.051786	NA,0.0394133	NA,0.723832	0.00058599	0.000792805
3	rs146973988	43501440	NA,G	NA,C	NA,0.983135	NA,-0.0328142	NA,0.0331973	NA,0.490895	0.000583978	0.000729596
3	rs3742985	44158549	NA,G	NA,A	NA,0.982143	NA,-0.0328704	NA,0.0322783	NA,0.510726	0.00057944	0.00072762
3	rs139775043	43766203	T,NA	C,NA	0.989066,NA	-0.0396146,NA	0.0190121,NA	1.42955,NA	0.000576505	0.000729183
3	rs79846491	44239868	NA,A	NA,G	NA,0.925595	NA,-0.0339236	NA,0.0162889	NA,1.42845	0.000575473	0.00131419
3	rs80116767	44239420	NA,A	NA,G	NA,0.993056	NA,0.0719664	NA,0.0514752	NA,0.790246	0.000574538	0.000769078
3	rs71478312	44229570	C,NA	G,NA	0.895626,NA	-0.00717115,NA	0.00646666,NA	0.572749,NA	0.000572678	0.000727497
3	rs115116361	43360879	NA,T	NA,C	NA,0.910714	NA,0.00202935	NA,0.0149907	NA,0.0494813	0.000572574	0.000666605
3	rs141365434	43912682	NA,C	NA,T	NA,0.968254	NA,0.0203597	NA,0.0243817	NA,0.393947	0.000568131	0.000672801
3	rs149181595	43685807	C,NA	A,NA	0.975149,NA	-0.00446484,NA	0.0127009,NA	0.139552,NA	0.000566426	0.000659903
3	rs150142865	43408214	A,NA	G,NA	0.972167,NA	-0.00765528,NA	0.0120196,NA	0.280512,NA	0.000563793	0.000707113
3	rs76847582	44196280	NA,G	NA,C	NA,0.923611	NA,-0.0322747	NA,0.0160932	NA,1.34764	0.00056028	0.00124177
3	rs80200174	43361981	NA,T	NA,C	NA,0.910714	NA,0.00166399	NA,0.0149907	NA,0.0401886	0.000557911	0.000650931
3	rs689931	43822828	A,NA	G,NA	0.133201,NA	-0.00149635,NA	0.00581871,NA	0.0985125,NA	0.000557623	0.000690638
3	rs72716006	44146152	A,NA	C,NA	0.966203,NA	-0.0314799,NA	0.0109412,NA	2.3966,NA	0.000554723	0.000698471
3	rs140646549	43680031	A,NA	G,NA	0.975149,NA	-0.00471553,NA	0.0127009,NA	0.148478,NA	0.000551723	0.000643545
3	rs142461722	44301868	T,NA	C,NA	0.991054,NA	0.0323861,NA	0.0209976,NA	0.910159,NA	0.000550338	0.000705386
3	rs117244646	43829985	T,NA	C,NA	0.986084,NA	-0.0120619,NA	0.0168779,NA	0.323471,NA	0.000550266	0.000689205
3	rs117893562	44202329	NA,T	NA,C	NA,0.925595	NA,-0.032803	NA,0.0162889	NA,1.35627	0.000548664	0.00122966
3	rs141665731	44154398	G,NA	C,NA	0.996024,NA	0.0515309,NA	0.0314177,NA	0.995826,NA	0.000546987	0.000699827
3	rs77127345	43609191	NA,C	NA,T	NA,0.899802	NA,-4.51927e-05	NA,0.0142364	NA,0.00110139	0.000544052	0.000633664
3	rs17728253	43989597	G,NA	A,NA	0.983101,NA	-0.0166118,NA	0.0153396,NA	0.554646,NA	0.000541937	0.000684703
3	rs142365050	44017250	T,NA	C,NA	0.980119,NA	-0.0214849,NA	0.0141639,NA	0.888405,NA	0.000539897	0.000676293
3	rs143742358	44086447	NA,T	NA,C	NA,0.996032	NA,0.086411	NA,0.0679934	NA,0.690851	0.000538265	0.000712869
3	rs45617141	43623397	G,NA	T,NA	0.988072,NA	0.0073509,NA	0.0182119,NA	0.16337,NA	0.000535609	0.000634343
3	rs141873406	43370422	NA,A	NA,G	NA,0.980159	NA,0.0320784	NA,0.0306528	NA,0.529699	0.000535594	0.000677726
3	rs142749520	43591441	NA,A	NA,G	NA,0.975198	NA,0.029021	NA,0.0274863	NA,0.536042	0.000535144	0.000683408
3	rs150648968	43916715	NA,T	NA,C	NA,0.934524	NA,0.00929976	NA,0.0172809	NA,0.228801	0.000533308	0.000622889
3	rs117999582	43917938	NA,A	NA,T	NA,0.934524	NA,0.00925496	NA,0.0172809	NA,0.227486	0.000531914	0.000621416
3	rs76877472	44197732	NA,C	NA,G	NA,0.924603	NA,-0.0318027	NA,0.0161901	NA,1.30547	0.000530703	0.0011536
3	rs79770838	44197631	NA,A	NA,G	NA,0.924603	NA,-0.0318027	NA,0.0161901	NA,1.30547	0.000530703	0.0011536
3	rs150896874	43995335	A,NA	G,NA	0.979125,NA	-0.021771,NA	0.0138296,NA	0.937667,NA	0.000529837	0.000663381
3	rs117672353	43660384	A,NA	G,NA	0.986084,NA	-0.0362773,NA	0.0168779,NA	1.50028,NA	0.000528299	0.000668456
3	rs2584724	43843533	T,NA	C,NA	0.129225,NA	-0.00200279,NA	0.00589404,NA	0.134299,NA	0.000525221	0.000651323
3	rs141782389	43846090	A,NA	G,NA	0.986084,NA	-0.0114283,NA	0.0168779,NA	0.302481,NA	0.000524003	0.000656573
3	rs112706113	44265509	NA,T	NA,C	NA,0.939484	NA,-0.0415153	NA,0.0179277	NA,1.68668	0.000522957	0.00168942
3	rs74373748	44275777	NA,G	NA,C	NA,0.90873	NA,-0.049364	NA,0.014843	NA,3.05461	0.000522865	0.00911184
3	rs7172717	44265723	NA,T	NA,A	NA,0.90873	NA,-0.049364	NA,0.014843	NA,3.05461	0.000522865	0.00911184
3	rs151068381	44225717	T,NA	C,NA	0.983101,NA	-0.0290938,NA	0.0153396,NA	1.23751,NA	0.000521365	0.000661167
3	rs182239509	43458532	NA,G	NA,A	NA,0.987103	NA,-0.0424179	NA,0.0378862	NA,0.580246	0.000517772	0.00063264
3	rs16952932	44265873	NA,C	NA,T	NA,0.939484	NA,-0.041294	NA,0.0179277	NA,1.67247	0.000516626	0.00165144
3	rs142837851	44318735	C,NA	T,NA	0.980119,NA	0.0264787,NA	0.0141639,NA	1.21069,NA	0.000514135	0.000663184
3	rs8035946	44274975	NA,C	NA,T	NA,0.90873	NA,-0.0490313	NA,0.014843	NA,3.01979	0.000511484	0.00855021
3	rs112314654	44194043	NA,G	NA,A	NA,0.922619	NA,-0.0303691	NA,0.0159983	NA,1.23912	0.00051119	0.00106704
3	rs72714327	44090912	T,NA	C,NA	0.956262,NA	-0.0301958,NA	0.00966771,NA	2.74765,NA	0.000509062	0.000644483
3	rs147966532	43349865	NA,G	NA,C	NA,0.952381	NA,-0.0117587	NA,0.0200728	NA,0.253359	0.00050817	0.000613828
3	rs58541819	44269333	NA,T	NA,C	NA,0.939484	NA,-0.0409456	NA,0.0179277	NA,1.65023	0.000506961	0.00159398
3	rs45482998	43733730	G,NA	A,NA	0.982107,NA	-0.00601818,NA	0.014915,NA	0.163308,NA	0.000506925	0.00063514
3	rs115098529	43590477	NA,T	NA,C	NA,0.869048	NA,0.00647196	NA,0.0126714	NA,0.215009	0.000506713	0.000591793
3	rs147694194	44077178	NA,G	NA,T	NA,0.975198	NA,-0.0224773	NA,0.0274863	NA,0.383532	0.000505879	0.000620311
3	rs188286242	44045062	A,NA	G,NA	0.996024,NA	0.0495939,NA	0.0314177,NA	0.941412,NA	0.000505278	0.000646265
3	rs75904235	43354439	NA,T	NA,C	NA,0.910714	NA,0.000185107	NA,0.0149907	NA,0.00429995	0.000505204	0.000594752
3	rs58278421	44269392	NA,A	NA,G	NA,0.939484	NA,-0.0408551	NA,0.0179277	NA,1.64447	0.00050451	0.00157952
3	rs76332091	44198288	NA,A	NA,G	NA,0.993056	NA,0.0653378	NA,0.0514752	NA,0.689665	0.000503962	0.000670663
3	rs79085285	43600492	NA,C	NA,G	NA,0.868056	NA,0.00616032	NA,0.0126309	NA,0.203599	0.000503014	0.000588073
3	rs112451405	44318262	NA,A	NA,G	NA,0.909722	NA,-0.049026	NA,0.0149162	NA,2.99419	0.000501339	0.00825499
3	rs368122036	43997494	NA,A	NA,G	NA,0.934524	NA,0.00774991	NA,0.0172809	NA,0.184544	0.000500529	0.000587847
3	rs59226555	43356306	NA,C	NA,T	NA,0.909722	NA,-9.20661e-05	NA,0.0149162	NA,0.00214405	0.000499109	0.00058796
3	rs193039451	43726362	NA,A	NA,T	NA,0.986111	NA,-0.0391811	NA,0.0365264	NA,0.547578	0.000498597	0.00060927
3	rs2929278	44250313	T,T	C,C	0.730616,0.753968	-0.0248612,-0.040771	0.00445666,0.00992501	7.61495,4.39875	0.000497663	0.0277974
3	rs117955460	43420772	T,NA	C,NA	0.949304,NA	0.0191421,NA	0.00901262,NA	1.47267,NA	0.000497629	0.000639901
3	rs2444030	43741756	G,NA	C,NA	0.030815,NA	0.00813966,NA	0.0114408,NA	0.321665,NA	0.000495368	0.000626672
3	rs139029618	43669647	NA,T	NA,C	NA,0.968254	NA,-0.0174066	NA,0.0243817	NA,0.323054	0.000492321	0.000614876
3	rs78393772	44314053	NA,A	NA,G	NA,0.909722	NA,-0.0486833	NA,0.0149162	NA,2.95887	0.000490622	0.00774101
3	rs117896706	44000951	NA,C	NA,A	NA,0.967262	NA,-0.0510736	NA,0.0240217	NA,1.47507	0.000490353	0.000907871
3	rs138651258	43648792	NA,A	NA,G	NA,0.983135	NA,0.0344405	NA,0.0331973	NA,0.523565	0.000489231	0.000636962
3	rs74972075	43655653	NA,T	NA,A	NA,0.945437	NA,-0.0112661	NA,0.0188207	NA,0.260082	0.000489157	0.000599707
3	rs138584215	44277145	NA,A	NA,G	NA,0.940476	NA,-0.0408686	NA,0.0180669	NA,1.62538	0.00048891	0.00151311
3	rs140377076	43937777	A,NA	G,NA	0.967197,NA	-0.0295198,NA	0.0111,NA	2.1064,NA	0.00048888	0.000615549
3	rs78972603	44234718	T,NA	C,NA	0.971173,NA	0.0207243,NA	0.0118166,NA	1.09986,NA	0.000488359	0.00061956
3	rs117322227	43642571	NA,T	NA,C	NA,0.969246	NA,-0.0166658	NA,0.0247591	NA,0.300272	0.000486572	0.000604808
3	rs199671599	43943228	NA,A	NA,G	NA,0.946429	NA,0.0213818	NA,0.0189842	NA,0.584959	0.000486238	0.00059976
3	rs75013977	44288628	NA,A	NA,G	NA,0.909722	NA,-0.0485123	NA,0.0149162	NA,2.94132	0.000485451	0.00749839
3	rs181213245	43413447	NA,G	NA,A	NA,0.986111	NA,0.0294623	NA,0.0365264	NA,0.37686	0.000484964	0.000606715
3	rs75566362	44177288	NA,C	NA,T	NA,0.816468	NA,-0.0193469	NA,0.0110428	NA,1.09814	0.000483953	0.000697947
3	rs114112360	44291615	NA,C	NA,G	NA,0.940476	NA,-0.0406614	NA,0.0180669	NA,1.61242	0.000483776	0.00148277
3	rs66902683	43538741	C,NA	T,NA	0.973161,NA	-0.00992721,NA	0.0122339,NA	0.379754,NA	0.000483653	0.000608272
3	rs78377173	44286502	NA,A	NA,C	NA,0.909722	NA,-0.0484515	NA,0.0149162	NA,2.9351	0.000483642	0.0074143
3	rs117173738	44270301	NA,T	NA,C	NA,0.939484	NA,-0.0400241	NA,0.0179277	NA,1.5921	0.000483097	0.00145489
3	rs45543833	43702892	NA,A	NA,G	NA,0.990079	NA,-0.0439766	NA,0.0431319	NA,0.511554	0.000482221	0.0005895
3	rs117776710	43491428	NA,G	NA,A	NA,0.912698	NA,-0.00693024	NA,0.0151436	NA,0.188952	0.000481388	0.0005806
3	rs78849335	43589202	NA,G	NA,A	NA,0.930556	NA,0.020927	NA,0.0168156	NA,0.670975	0.000481055	0.000642247
3	rs148029613	43726042	A,NA	C,NA	0.996024,NA	0.048341,NA	0.0314177,NA	0.906969,NA	0.000480956	0.000615035
3	rs61271143	44264886	NA,C	NA,T	NA,0.936508	NA,-0.0360827	NA,0.0175302	NA,1.40274	0.00048034	0.00122683
3	rs16958691	44320456	NA,C	NA,T	NA,0.940476	NA,-0.0404918	NA,0.0180669	NA,1.60185	0.000479658	0.00145857
3	rs112722539	43637290	T,NA	C,NA	0.983101,NA	-0.00601309,NA	0.0153396,NA	0.157977,NA	0.00047827	0.000599828
3	rs114377096	43596593	NA,T	NA,A	NA,0.868056	NA,0.00542096	NA,0.0126309	NA,0.17536	0.000474462	0.000558913
3	rs145940861	44027924	T,NA	C,NA	0.974155,NA	0.0263068,NA	0.0124606,NA	1.45898,NA	0.00047406	0.000613356
3	rs117091329	44036768	A,NA	T,NA	0.964215,NA	-0.00756769,NA	0.0106439,NA	0.321399,NA	0.000474022	0.000598221
3	rs77236425	43448552	NA,C	NA,A	NA,0.934524	NA,0.0174302	NA,0.0172809	NA,0.50425	0.000473099	0.000610311
3	rs67158965	43837971	C,NA	T,NA	0.978131,NA	-0.0106371,NA	0.0135185,NA	0.365153,NA	0.000472747	0.000595849
3	rs186008352	44014785	NA,T	NA,C	NA,0.930556	NA,0.0194133	NA,0.0168156	NA,0.605018	0.000470908	0.000595443
3	rs4924733	44308289	NA,T	NA,C	NA,0.828373	NA,0.0212638	NA,0.011337	NA,1.21675	0.000468974	0.000762174
3	rs149363406	43608430	T,NA	C,NA	0.972167,NA	0.0243692,NA	0.0120196,NA	1.37044,NA	0.000468019	0.000602606
3	rs10459587	43678854	NA,T	NA,C	NA,0.944444	NA,0.0225417	NA,0.0186617	NA,0.643821	0.000467052	0.000608305
3	rs138339896	44110310	T,NA	C,NA	0.986084,NA	-0.0345119,NA	0.0168779,NA	1.38855,NA	0.000464054	0.000587369
3	rs116862566	43643726	A,NA	G,NA	0.973161,NA	0.0242835,NA	0.0122339,NA	1.32651,NA	0.000463614	0.000596582
3	rs11634407	43635276	G,NA	A,NA	0.923459,NA	0.0151306,NA	0.00743677,NA	1.37785,NA	0.000463575	0.000595559
3	rs150870247	44071151	NA,C	NA,T	NA,0.992063	NA,-0.044037	NA,0.0481747	NA,0.442904	0.000462421	0.00057042
3	rs2043879	44204610	NA,A	NA,G	NA,0.801587	NA,0.0209723	NA,0.0107187	NA,1.29762	0.000460217	0.000742099
3	rs2957582	44257954	T,T	C,C	0.706759,0.698413	-0.0238655,-0.0359103	0.00434302,0.0093141	7.40849,3.9374	0.0004558	0.0108447
3	rs149613513	43331954	NA,A	NA,G	NA,0.980159	NA,-0.0291537	NA,0.0306528	NA,0.466537	0.00045513	0.00055932
3	rs140210358	43355700	NA,T	NA,C	NA,0.991071	NA,0.0316522	NA,0.0454422	NA,0.313281	0.000454309	0.000584898
3	rs140933473	44113500	NA,A	NA,G	NA,0.990079	NA,-0.0404681	NA,0.0431319	NA,0.45827	0.00045369	0.000562736
3	rs2043878	44089222	G,G	C,C	0.887674,0.578373	-0.0227706,-0.013275	0.00626142,0.00865635	3.55876,0.902608	0.000452233	0.000673281
3	rs8029425	44289980	NA,T	NA,C	NA,0.940476	NA,-0.0388454	NA,0.0180669	NA,1.50102	0.000452014	0.00126945
3	rs34018858	43342019	G,NA	T,NA	0.978131,NA	-0.0119723,NA	0.0135185,NA	0.425021,NA	0.000451192	0.000569182
3	rs7162529	44288951	NA,A	NA,G	NA,0.941468	NA,-0.0395158	NA,0.0182098	NA,1.52282	0.000450244	0.00129197
3	rs151311085	44248749	NA,C	NA,A	NA,0.927579	NA,-0.0299721	NA,0.0164929	NA,1.16005	0.000449438	0.000910236
3	rs4924732	44307583	C,C	T,T	0.314115,0.308532	0.0191897,0.0404771	0.00425961,0.0092548	5.1781,4.91295	0.000449102	0.0183748
3	rs138046504	43731088	A,NA	T,NA	0.996024,NA	0.0464058,NA	0.0314177,NA	0.854931,NA	0.000447031	0.000571477
3	rs76609032	43662759	A,NA	T,NA	0.991054,NA	0.0347459,NA	0.0209976,NA	1.00889,NA	0.000445415	0.000571652
3	rs77197792	44289563	NA,G	NA,A	NA,0.984127	NA,-0.0230637	NA,0.0342017	NA,0.30095	0.000444973	0.000553847
3	rs7179696	44281265	NA,A	NA,G	NA,0.940476	NA,-0.0386068	NA,0.0180669	NA,1.48668	0.000444162	0.00123859
3	rs56397785	43830332	C,NA	A,NA	0.987078,NA	-0.00027633,NA	0.0175062,NA	0.00550418,NA	0.00044414	0.000562554
3	rs1426753	43634874	A,NA	G,NA	0.100398,NA	-0.000637442,NA	0.00657888,NA	0.0348868,NA	0.000444054	0.000553322
3	rs144273935	43633736	G,NA	A,NA	0.992048,NA	-0.0296399,NA	0.0222601,NA	0.737512,NA	0.000443617	0.000558604
3	rs16958670	44317733	NA,A	NA,C	NA,0.940476	NA,-0.0387197	NA,0.0180669	NA,1.49346	0.000440878	0.00123661
3	rs116961834	44252119	NA,T	NA,G	NA,0.934524	NA,0.0214604	NA,0.0172809	NA,0.669001	0.000439863	0.000575515
3	rs149988806	43491103	A,NA	G,NA	0.991054,NA	0.0267214,NA	0.0209976,NA	0.69216,NA	0.000439781	0.000550172
3	rs28656778	44325480	NA,C	NA,T	NA,0.941468	NA,-0.0389281	NA,0.0182098	NA,1.48763	0.000438459	0.00122563
3	rs35302555	44107812	T,NA	C,NA	0.899602,NA	-0.0089736,NA	0.00657888,NA	0.763042,NA	0.000438305	0.000556322
3	rs117555588	44288386	NA,T	NA,G	NA,0.940476	NA,-0.0381076	NA,0.0180669	NA,1.45689	0.000437678	0.00118917
3	rs117935014	44143727	C,NA	A,NA	0.992048,NA	0.0414904,NA	0.0222601,NA	1.20525,NA	0.000436928	0.000561238
3	rs192725210	43371742	NA,C	NA,A	NA,0.97619	NA,-0.0316865	NA,0.0280389	NA,0.587643	0.000435353	0.000555653
3	rs187158575	43575140	NA,T	NA,C	NA,0.933532	NA,0.0161047	NA,0.0171606	NA,0.458418	0.000435302	0.000563085
3	rs28832708	44324984	NA,G	NA,C	NA,0.941468	NA,-0.0387018	NA,0.0182098	NA,1.47419	0.000434118	0.00120144
3	rs79495656	43372165	NA,G	NA,A	NA,0.980159	NA,-0.0273673	NA,0.0306528	NA,0.429509	0.000433853	0.000534423
3	rs150322264	44196117	NA,T	NA,C	NA,0.96627	NA,-0.0493449	NA,0.023678	NA,1.42992	0.000429901	0.000818593
3	rs184627402	43452398	NA,T	NA,C	NA,0.985119	NA,0.024474	NA,0.0353055	NA,0.31142	0.000429394	0.000540252
3	rs140631487	44284601	NA,A	NA,G	NA,0.941468	NA,-0.0384008	NA,0.0182098	NA,1.45641	0.00042851	0.00117038
3	rs12902267	43540621	T,NA	C,NA	0.988072,NA	0.00624694,NA	0.0182119,NA	0.135734,NA	0.00042661	0.000542903
3	rs142738553	44314123	NA,C	NA,T	NA,0.994048	NA,-0.0537802	NA,0.0555718	NA,0.477342	0.000421826	0.000529236
3	rs117331142	44191811	NA,A	NA,G	NA,0.924603	NA,-0.0259049	NA,0.0161901	NA,0.960237	0.000421514	0.000765858
3	rs74807673	43657255	NA,G	NA,C	NA,0.867063	NA,0.00319048	NA,0.0125908	NA,0.0969309	0.000421442	0.000505961
3	rs557886	44119446	G,NA	C,NA	0.967197,NA	-0.00715317,NA	0.0111,NA	0.284584,NA	0.000420554	0.00053187
3	rs79531962	43644310	NA,G	NA,A	NA,0.87004	NA,0.00338008	NA,0.0127124	NA,0.102194	0.000418799	0.000503309
3	rs118156656	44047063	NA,A	NA,G	NA,0.936508	NA,0.00422907	NA,0.0175302	NA,0.0918552	0.000418661	0.000503183
3	rs76716948	44204072	NA,G	NA,A	NA,0.948413	NA,-0.0463192	NA,0.0193256	NA,1.78147	0.000418534	0.000985513
3	rs45586637	43623429	T,NA	G,NA	0.988072,NA	0.0221852,NA	0.0182119,NA	0.651386,NA	0.000416861	0.000533637
3	rs3916022	44177102	A,NA	G,NA	0.972167,NA	0.0179727,NA	0.0120196,NA	0.870183,NA	0.000416398	0.000531306
3	rs140428880	44252432	NA,A	NA,G	NA,0.930556	NA,-0.0297002	NA,0.0168156	NA,1.11149	0.000415955	0.000828527
3	rs58356687	43664588	NA,C	NA,T	NA,0.868056	NA,0.00277664	NA,0.0126309	NA,0.0830176	0.000414576	0.000499319
3	rs139097404	43933941	C,NA	T,NA	0.978131,NA	-0.00543279,NA	0.0135185,NA	0.162555,NA	0.000412702	0.000489689
3	rs183141267	43734908	T,NA	C,NA	0.992048,NA	0.0339497,NA	0.0222601,NA	0.895426,NA	0.000411513	0.000527468
3	rs148943515	44038030	NA,A	NA,G	NA,0.977182	NA,0.026733	NA,0.0286274	NA,0.455445	0.000411365	0.000526077
3	rs150250309	44050350	NA,T	NA,C	NA,0.939484	NA,0.0171684	NA,0.0179277	NA,0.470774	0.000411305	0.00051725
3	rs72721524	43371489	T,NA	C,NA	0.955268,NA	-0.0231349,NA	0.00956466,NA	1.80765,NA	0.000411106	0.000518601
3	rs145356975	44233002	NA,C	NA,A	NA,0.972222	NA,0.0262541	NA,0.0260119	NA,0.504698	0.00041021	0.000527376
3	rs77027299	44252950	NA,A	NA,G	NA,0.930556	NA,-0.0293603	NA,0.0168156	NA,1.09254	0.000409845	0.000808257
3	rs144662677	43916851	T,NA	C,NA	0.985089,NA	-0.0317977,NA	0.0163138,NA	1.29005,NA	0.000409193	0.000518136
3	rs139632509	44037323	T,NA	C,NA	0.984095,NA	-0.0326056,NA	0.0158037,NA	1.40785,NA	0.000409071	0.000518223
3	rs1814539	43759832	T,NA	C,NA	0.106362,NA	-0.00117855,NA	0.00641306,NA	0.068445,NA	0.000408687	0.000510443
3	rs141866277	43950699	T,NA	A,NA	0.978131,NA	-0.00556968,NA	0.0135185,NA	0.167276,NA	0.000408199	0.000484664
3	rs117875695	43611104	NA,G	NA,A	NA,0.938492	NA,-0.0148263	NA,0.0177919	NA,0.392904	0.000407815	0.000547349
3	rs142102411	44204104	NA,G	NA,A	NA,0.927579	NA,-0.0257893	NA,0.0164929	NA,0.928498	0.000407774	0.000736274
3	rs114894761	43644636	NA,G	NA,A	NA,0.869048	NA,0.00302239	NA,0.0126714	NA,0.0907233	0.000407381	0.000492095
3	rs117293891	44080198	NA,A	NA,G	NA,0.934524	NA,0.00319218	NA,0.0172809	NA,0.0688238	0.000406504	0.000490809
3	rs117199097	43703698	NA,T	NA,C	NA,0.975198	NA,0.0104082	NA,0.0274863	NA,0.151852	0.000406391	0.000516358
3	rs75886036	43631451	NA,A	NA,G	NA,0.931548	NA,0.0173373	NA,0.016928	NA,0.514633	0.000406167	0.000535797
3	rs16957625	43642130	NA,A	NA,G	NA,0.931548	NA,0.0172433	NA,0.016928	NA,0.510912	0.000404573	0.000533555
3	rs118119471	44116985	NA,G	NA,T	NA,0.934524	NA,0.0030413	NA,0.0172809	NA,0.0653499	0.000404	0.000488301
3	rs16957479	43487704	NA,C	NA,G	NA,0.914682	NA,0.0114392	NA,0.015302	NA,0.342251	0.000403571	0.000511547
3	rs35454865	44067985	G,NA	A,NA	0.99006,NA	0.0252268,NA	0.01993,NA	0.686985,NA	0.000403444	0.000512414
3	rs117354552	44116198	NA,C	NA,T	NA,0.934524	NA,0.0029613	NA,0.0172809	NA,0.063517	0.000402691	0.000486991
3	rs77073021	43512410	NA,T	NA,C	NA,0.977182	NA,-0.0232613	NA,0.0286274	NA,0.380412	0.00040268	0.000496632
3	rs111505886	43593791	T,NA	G,NA	0.984095,NA	-0.00436118,NA	0.0158037,NA	0.106471,NA	0.000402488	0.000505538
3	rs61358080	43642277	NA,G	NA,T	NA,0.931548	NA,0.017107	NA,0.016928	NA,0.505536	0.000402293	0.00053035
3	rs144534556	43443311	NA,A	NA,G	NA,0.97619	NA,-0.028655	NA,0.0280389	NA,0.513155	0.000401592	0.000512276
3	rs72714305	44014148	T,NA	C,NA	0.964215,NA	-0.00601234,NA	0.0106439,NA	0.242477,NA	0.000401592	0.00050723
3	rs146973796	44112399	T,NA	C,NA	0.95328,NA	0.0165985,NA	0.0093687,NA	1.11665,NA	0.000401513	0.000515823
3	rs76358546	43633368	NA,C	NA,T	NA,0.931548	NA,0.0170177	NA,0.016928	NA,0.502028	0.000400821	0.000528278
3	rs62019378	43520176	C,NA	T,NA	0.976143,NA	0.0174038,NA	0.0129561,NA	0.746711,NA	0.000400632	0.000510992
3	rs72716017	44187593	A,NA	G,NA	0.989066,NA	0.00125306,NA	0.0190121,NA	0.0234434,NA	0.000400411	0.000508093
3	rs149421361	44074069	NA,A	NA,C	NA,0.935516	NA,0.00340111	NA,0.0174041	NA,0.0731105	0.000400407	0.000484709
3	rs149758569	44185982	NA,C	NA,T	NA,0.962302	NA,0.0135663	NA,0.0224433	NA,0.26318	0.000399713	0.00053794
3	rs2176869	43382589	NA,C	NA,G	NA,0.97619	NA,-0.0284183	NA,0.0280389	NA,0.507509	0.000399255	0.000509272
3	rs80212092	44147204	NA,C	NA,T	NA,0.968254	NA,-0.0476624	NA,0.0243817	NA,1.29584	0.000398674	0.000712623
3	rs138611092	43496845	NA,T	NA,C	NA,0.981151	NA,0.0268296	NA,0.0314332	NA,0.405212	0.000397964	0.000518552
3	rs78678382	43649191	NA,G	NA,A	NA,0.967262	NA,0.0249179	NA,0.0240217	NA,0.523469	0.000397729	0.000524581
3	rs55838245	44276612	T,NA	C,NA	0.991054,NA	0.0269622,NA	0.0209976,NA	0.700887,NA	0.000397094	0.000507422
3	rs143321361	44046462	T,NA	C,NA	0.988072,NA	0.000783933,NA	0.0182119,NA	0.0151733,NA	0.000396637	0.00050323
3	rs151192310	44292189	NA,C	NA,T	NA,0.940476	NA,-0.0361349	NA,0.0180669	NA,1.34205	0.000396311	0.000994228
3	rs16964442	44089960	NA,G	NA,A	NA,0.797619	NA,0.0193324	NA,0.0106395	NA,1.15982	0.000395864	0.000608635
3	rs58700906	43614961	NA,A	NA,G	NA,0.972222	NA,0.0149867	NA,0.0260119	NA,0.248325	0.000395714	0.000493665
3	rs2004809	43692835	NA,A	NA,G	NA,0.874008	NA,0.00187214	NA,0.0128817	NA,0.0533277	0.000394299	0.000478945
3	rs74955522	44140448	NA,C	NA,A	NA,0.934524	NA,0.00242349	NA,0.0172809	NA,0.0513575	0.000394208	0.000478552
3	rs79913956	43694632	NA,G	NA,A	NA,0.93254	NA,0.0165043	NA,0.017043	NA,0.477752	0.000393448	0.000516948
3	rs116924721	44276537	NA,G	NA,A	NA,0.916667	NA,-0.0280069	NA,0.0154664	NA,1.15386	0.000391428	0.000837731
3	rs79300792	44083052	NA,T	NA,C	NA,0.912698	NA,0.0158865	NA,0.0151436	NA,0.531428	0.000390077	0.000505465
3	rs372824596	43901397	NA,T	NA,C	NA,0.917659	NA,-0.0130901	NA,0.0155508	NA,0.398025	0.000389932	0.000481799
3	rs72721564	43532085	A,NA	C,NA	0.984095,NA	-0.0108276,NA	0.0158037,NA	0.306923,NA	0.000389457	0.000489777
3	rs146196867	43671569	NA,A	NA,G	NA,0.967262	NA,0.0241028	NA,0.0240217	NA,0.500752	0.000388844	0.000512027
3	rs147995028	44199079	NA,A	NA,G	NA,0.993056	NA,0.0485849	NA,0.0514752	NA,0.461871	0.000388201	0.000509235
3	rs141981544	44199087	NA,T	NA,C	NA,0.993056	NA,0.0485338	NA,0.0514752	NA,0.461234	0.000387952	0.000508887
3	rs999025	43690300	NA,C	NA,T	NA,0.867063	NA,0.00161723	NA,0.0125908	NA,0.0468219	0.000387213	0.000472954
3	rs78774960	44152395	NA,G	NA,A	NA,0.934524	NA,0.00185736	NA,0.0172809	NA,0.0388602	0.000385855	0.00047033
3	rs77403686	44121643	NA,A	NA,C	NA,0.935516	NA,0.00267355	NA,0.0174041	NA,0.0565488	0.000384083	0.000468388
3	rs1439116	44209446	T,NA	C,NA	0.966203,NA	-0.0254336,NA	0.0109412,NA	1.69691,NA	0.000383203	0.00048323
3	rs77131126	44221152	NA,A	NA,T	NA,0.996032	NA,0.0396829	NA,0.0679934	NA,0.252223	0.000382889	0.000497634
3	rs151228406	43447772	NA,C	NA,T	NA,0.96131	NA,-0.0200279	NA,0.0221651	NA,0.436258	0.000382754	0.000502408
3	rs192540347	43782267	NA,G	NA,T	NA,0.980159	NA,0.0304428	NA,0.0306528	NA,0.493986	0.000380542	0.000506689
3	rs142962264	43588565	NA,A	NA,G	NA,0.94246	NA,0.0158713	NA,0.0183564	NA,0.412011	0.000379985	0.000496745
3	rs141041199	43435609	NA,T	NA,C	NA,0.96131	NA,-0.0197457	NA,0.0221651	NA,0.428277	0.000379745	0.000498171
3	rs8030125	44273956	NA,A	NA,T	NA,0.935516	NA,-0.0320504	NA,0.0174041	NA,1.18348	0.000379159	0.000841013
3	rs4924711	43560240	NA,A	NA,C	NA,0.906746	NA,0.0113343	NA,0.0147003	NA,0.355864	0.000378807	0.000480779
3	rs55707100	43820717	T,NA	C,NA	0.977137,NA	-0.0086845,NA	0.0132281,NA	0.291163,NA	0.000378234	0.000451512
3	rs187716057	44166762	G,NA	A,NA	0.979125,NA	0.025074,NA	0.0138296,NA	1.15601,NA	0.000376489	0.000484982
3	rs111895823	43996607	T,NA	C,NA	0.969185,NA	-0.00277455,NA	0.0114407,NA	0.0923835,NA	0.000376336	0.000474836
3	rs540580599	44126040	NA,C	NA,G	NA,0.985119	NA,0.0243891	NA,0.0353055	NA,0.310078	0.000376208	0.000476676
3	rs111385642	44023339	C,NA	T,NA	0.974155,NA	-0.00246824,NA	0.0124606,NA	0.0741832,NA	0.000375069	0.000472051
3	rs113617946	43592297	A,NA	G,NA	0.984095,NA	-0.00326278,NA	0.0158037,NA	0.0775681,NA	0.000374636	0.000470906
3	rs4419035	43689157	NA,T	NA,G	NA,0.869048	NA,0.00130963	NA,0.0126714	NA,0.0373073	0.000374057	0.000460432
3	rs568232521	43332025	NA,C	NA,G	NA,0.985119	NA,0.0312558	NA,0.0353055	NA,0.424815	0.000374009	0.000499148
3	rs16957847	43831047	NA,T	NA,C	NA,0.974206	NA,-0.0137763	NA,0.0269663	NA,0.215069	0.000373787	0.000484038
3	rs143724799	43684318	NA,G	NA,A	NA,0.869048	NA,0.000944608	NA,0.0126714	NA,0.0266063	0.000373511	0.000460536
3	rs146906133	44262951	NA,C	NA,T	NA,0.927579	NA,-0.0256708	NA,0.0164929	NA,0.922287	0.00037336	0.000671236
3	rs2929280	44264957	C,NA	G,NA	0.110338,NA	-0.000759543,NA	0.00631051,NA	0.0437371,NA	0.000373103	0.00046537
3	rs502157	43528573	C,C	A,A	0.327038,0.388889	0.0159058,-0.00882078	0.00421449,0.0087686	3.79423,0.502463	0.000371471	0.000416094
3	rs140347688	43990427	NA,G	NA,A	NA,0.931548	NA,0.0146153	NA,0.016928	NA,0.411249	0.000371374	0.000471404
3	rs118184979	44229870	A,NA	G,NA	0.979125,NA	0.0206668,NA	0.0138296,NA	0.869431,NA	0.000371295	0.000475101
3	rs489964	43517554	A,A	G,G	0.328032,0.392857	0.0161186,-0.00870154	0.00421121,0.00875267	3.88796,0.494652	0.000370975	0.000416155
3	rs549989546	44198997	NA,T	NA,C	NA,0.984127	NA,-0.0232102	NA,0.0342017	NA,0.303317	0.000370956	0.000461399
3	rs146970010	44128417	NA,T	NA,A	NA,0.97619	NA,0.0196154	NA,0.0280389	NA,0.314983	0.000370531	0.000472593
3	rs145110599	44209712	NA,T	NA,C	NA,0.987103	NA,-0.0260072	NA,0.0378862	NA,0.30766	0.000370444	0.000462048
3	rs117734611	44172454	NA,A	NA,G	NA,0.935516	NA,0.00125734	NA,0.0174041	NA,0.0257612	0.000370391	0.00045523
3	rs118155346	44015029	NA,A	NA,G	NA,0.972222	NA,0.00999161	NA,0.0260119	NA,0.154349	0.000370239	0.000479926
3	rs118011588	43509980	T,NA	C,NA	0.949304,NA	0.0171453,NA	0.00901262,NA	1.24318,NA	0.000370167	0.000478469
3	rs77925854	43422173	NA,G	NA,T	NA,0.985119	NA,0.0305641	NA,0.0353055	NA,0.412678	0.000369778	0.000492834
3	rs61445261	44173121	NA,T	NA,C	NA,0.935516	NA,0.0011271	NA,0.0174041	NA,0.0230247	0.000368813	0.000453724
3	rs574531	43517006	A,A	G,G	0.328032,0.392857	0.0160763,-0.00870211	0.00421121,0.00875267	3.87029,0.494696	0.000368525	0.000413354
3	rs189060004	43410322	NA,T	NA,C	NA,0.985119	NA,0.0228606	NA,0.0353055	NA,0.286255	0.00036843	0.000474019
3	rs182516451	44035937	NA,G	NA,T	NA,0.982143	NA,-0.0185649	NA,0.0322783	NA,0.247807	0.00036794	0.000467534
3	rs12592757	43752241	NA,T	NA,G	NA,0.972222	NA,0.0260566	NA,0.0260119	NA,0.499655	0.000367643	0.000494721
3	rs113378083	43928879	A,NA	G,NA	0.972167,NA	-0.00196035,NA	0.0120196,NA	0.0602599,NA	0.000367141	0.000463816
3	rs117048804	43353782	NA,C	NA,T	NA,0.830357	NA,0.0020251	NA,0.0113894	NA,0.0660694	0.000367108	0.000451474
3	rs144610996	43839977	NA,C	NA,T	NA,0.987103	NA,-0.0256875	NA,0.0378862	NA,0.30298	0.000366815	0.00048251
3	rs190543502	43757184	C,NA	T,NA	0.979125,NA	-0.00684256,NA	0.0138296,NA	0.207078,NA	0.00036633	0.000438454
3	rs188747360	43705467	NA,A	NA,C	NA,0.984127	NA,0.0216049	NA,0.0342017	NA,0.277704	0.00036498	0.000463754
3	rs149664887	44072591	NA,T	NA,C	NA,0.9375	NA,0.0146428	NA,0.0176595	NA,0.390401	0.000364853	0.00046284
3	rs115071426	44314961	NA,G	NA,A	NA,0.935516	NA,-0.0307807	NA,0.0174041	NA,1.11372	0.000363533	0.000769634
3	rs2915778	44027131	A,NA	C,NA	0.982107,NA	0.0252904,NA	0.014915,NA	1.04598,NA	0.000361305	0.000465217
3	rs545434827	44133240	NA,C	NA,A	NA,0.988095	NA,0.0272598	NA,0.0394133	NA,0.310546	0.00036098	0.000462871
3	rs58090135	44131706	NA,G	NA,A	NA,0.96627	NA,0.00608999	NA,0.023678	NA,0.0985286	0.000360704	0.000445731
3	rs115338159	44295666	NA,G	NA,A	NA,0.935516	NA,-0.0305226	NA,0.0174041	NA,1.09979	0.000360659	0.000756523
3	rs147344716	43478850	NA,G	NA,A	NA,0.978175	NA,-0.0185492	NA,0.0292559	NA,0.278965	0.000360489	0.000448672
3	rs138342078	44145378	NA,T	NA,C	NA,0.939484	NA,-0.0145366	NA,0.0179277	NA,0.379393	0.000360317	0.000452372
3	rs16953895	44272769	NA,C	NA,G	NA,0.90873	NA,0.0150089	NA,0.014843	NA,0.505938	0.000360231	0.000476038
3	rs118186362	44245728	G,NA	A,NA	0.983101,NA	-0.0311764,NA	0.0153396,NA	1.37559,NA	0.00035954	0.000458369
3	rs144176582	43645891	G,NA	T,NA	0.991054,NA	0.030474,NA	0.0209976,NA	0.833589,NA	0.000359342	0.000460404
3	rs2467408	44018614	NA,A	NA,G	NA,0.965278	NA,-0.0104939	NA,0.0233493	NA,0.185006	0.00035862	0.000453439
3	rs117286298	43681337	T,NA	C,NA	0.984095,NA	-0.0305489,NA	0.0158037,NA	1.27381,NA	0.000358361	0.000454148
3	rs74643365	43893733	T,NA	C,NA	0.949304,NA	0.000685119,NA	0.00901262,NA	0.0271472,NA	0.000357992	0.000449513
3	rs148138454	44263515	C,NA	T,NA	0.984095,NA	-0.0302102,NA	0.0158037,NA	1.25236,NA	0.000356397	0.000454174
3	rs117292211	44191164	T,NA	C,NA	0.967197,NA	-0.00148344,NA	0.0111,NA	0.0488156,NA	0.000355122	0.000446317
3	rs55683269	43993602	T,NA	C,NA	0.986084,NA	-0.00308273,NA	0.0168779,NA	0.0679968,NA	0.000355104	0.000450372
3	rs118181660	44296703	NA,C	NA,A	NA,0.953373	NA,-0.00798553	NA,0.0202746	NA,0.158842	0.000353243	0.000443726
3	rs117821722	43448202	NA,T	NA,C	NA,0.977182	NA,-0.0227905	NA,0.0286274	NA,0.370623	0.000353192	0.000450656
3	rs2139652	43439211	C,C	G,G	0.324056,0.388889	0.0157983,-0.00816291	0.00422449,0.0087686	3.73459,0.45359	0.000352704	0.00039494
3	rs3803339	43724532	NA,C	NA,T	NA,0.96627	NA,0.0130758	NA,0.023678	NA,0.235983	0.00035246	0.000450594
3	rs117613947	43542351	NA,A	NA,G	NA,0.924603	NA,-0.000137963	NA,0.0161901	NA,0.00296287	0.000352246	0.000446779
3	rs117181337	44245278	NA,T	NA,C	NA,0.979167	NA,-0.0119525	NA,0.0299292	NA,0.161385	0.000351022	0.000444111
3	rs62020752	43385235	C,NA	G,NA	0.974155,NA	0.0155173,NA	0.0124606,NA	0.671584,NA	0.000350541	0.000446998
3	rs145132017	43774659	NA,T	NA,C	NA,0.993056	NA,-0.0318853	NA,0.0514752	NA,0.271133	0.000350405	0.00045215
3	rs8028608	43392075	T,NA	C,NA	0.904573,NA	0.0144022,NA	0.00672948,NA	1.49025,NA	0.000350098	0.000448761
3	rs12324573	43619951	NA,G	NA,T	NA,0.867063	NA,-0.000908178	NA,0.0125908	NA,0.0257194	0.000349819	0.000440778
3	rs117298852	44170602	NA,G	NA,C	NA,0.957341	NA,0.0063584	NA,0.0211527	NA,0.117064	0.00034978	0.000460344
3	rs45520633	43723244	NA,T	NA,A	NA,0.96627	NA,0.0126581	NA,0.023678	NA,0.226997	0.000349509	0.000446732
3	rs78614730	43561239	NA,T	NA,C	NA,0.924603	NA,-0.000462343	NA,0.0161901	NA,0.0100086	0.000348915	0.000444354
3	rs117578063	43580645	T,NA	C,NA	0.957256,NA	-0.00139846,NA	0.00977441,NA	0.0524527,NA	0.000348567	0.000422462
3	rs79917097	43548970	NA,T	NA,C	NA,0.924603	NA,-0.000507103	NA,0.0161901	NA,0.0109896	0.000348469	0.000444036
3	rs150844304	43726625	C,NA	A,NA	0.977137,NA	-0.00980722,NA	0.0132281,NA	0.338704,NA	0.000347117	0.000416834
3	rs117427538	43718802	NA,C	NA,T	NA,0.96627	NA,0.0123029	NA,0.023678	NA,0.219433	0.0003471	0.000443577
3	rs183338108	43477938	A,NA	G,NA	0.951292,NA	0.0163209,NA	0.00918509,NA	1.12156,NA	0.000346731	0.000447415
3	rs557246954	43745130	NA,T	NA,C	NA,0.977182	NA,-0.0206848	NA,0.0286274	NA,0.327944	0.000346338	0.000440648
3	rs61757241	43720277	NA,A	NA,G	NA,0.96627	NA,0.0121641	NA,0.023678	NA,0.216497	0.000346183	0.000442376
3	rs115782822	44243773	C,NA	T,NA	0.979125,NA	-0.0210022,NA	0.0138296,NA	0.889905,NA	0.000346173	0.000439093
3	rs116671352	44293330	NA,C	NA,T	NA,0.933532	NA,-0.0302093	NA,0.0171606	NA,1.10601	0.000346005	0.000746812
3	rs113177018	43718871	NA,A	NA,G	NA,0.96627	NA,0.0121163	NA,0.023678	NA,0.215488	0.00034587	0.000441966
3	rs139974673	44027885	C,NA	T,NA	0.974155,NA	-0.0106221,NA	0.0124606,NA	0.404547,NA	0.00034522	0.000413627
3	rs76363762	44253031	NA,C	NA,A	NA,0.970238	NA,-0.0132862	NA,0.0251555	NA,0.223744	0.000345159	0.000433012
3	rs142372665	44233054	NA,C	NA,G	NA,0.978175	NA,0.00856288	NA,0.0292559	NA,0.113645	0.000344823	0.000445853
3	rs60154727	43579621	NA,T	NA,C	NA,0.924603	NA,-0.000924224	NA,0.0161901	NA,0.0202346	0.000344453	0.000441261
3	rs79274973	44170533	NA,A	NA,G	NA,0.959325	NA,0.0118054	NA,0.0216401	NA,0.232557	0.000344091	0.000444544
3	rs139058456	43752605	NA,T	NA,C	NA,0.965278	NA,0.0119053	NA,0.0233493	NA,0.214574	0.000343235	0.000439131
3	rs117590965	44236781	T,NA	C,NA	0.979125,NA	0.019519,NA	0.0138296,NA	0.800991,NA	0.00034318	0.00043888
3	rs10851414	43433932	C,C	G,G	0.324056,0.388889	0.0157507,-0.00806373	0.00422449,0.0087686	3.71519,0.446391	0.000342893	0.000384168
3	rs45570332	43768042	NA,A	NA,G	NA,0.965278	NA,0.0118154	NA,0.0233493	NA,0.212655	0.00034267	0.000438384
3	rs79099426	43625345	NA,T	NA,C	NA,0.97123	NA,-0.0153755	NA,0.0255725	NA,0.261478	0.00034264	0.000447807
3	rs2016840	44211868	A,A	G,G	0.715706,0.66369	-0.0211101,-0.0374682	0.00438317,0.00904796	5.83463,4.46131	0.000341335	0.00510642
3	rs12185094	43743090	G,NA	T,NA	0.87674,NA	0.0125884,NA	0.00601441,NA	1.43955,NA	0.000341064	0.000438395
3	rs141115319	44156976	NA,C	NA,G	NA,0.940476	NA,-0.0171545	NA,0.0180669	NA,0.465509	0.000341007	0.000439131
3	rs7166467	43440522	A,A	G,G	0.323062,0.389881	0.0155779,-0.00815915	0.00422788,0.00876455	3.64001,0.45359	0.000339781	0.000380694
3	rs145798810	44025287	NA,C	NA,A	NA,0.964286	NA,-0.00689796	NA,0.0230345	NA,0.116573	0.000339144	0.00042879
3	rs140838177	43543164	NA,G	NA,C	NA,0.986111	NA,-0.017299	NA,0.0365264	NA,0.196691	0.000338858	0.000440037
3	rs62020754	43401888	T,NA	C,NA	0.974155,NA	0.0150489,NA	0.0124606,NA	0.643681,NA	0.000338723	0.000431869
3	rs370743829	43718060	NA,A	NA,G	NA,0.974206	NA,-0.0134163	NA,0.0269663	NA,0.208434	0.000338068	0.000423082
3	rs144725796	44230378	NA,A	NA,G	NA,0.965278	NA,-0.0398083	NA,0.0233493	NA,1.05447	0.000336993	0.000557829
3	rs72721530	43399237	C,NA	A,NA	0.955268,NA	-0.0211942,NA	0.00956466,NA	1.5735,NA	0.000336565	0.000425138
3	rs140389884	43774733	NA,A	NA,G	NA,0.965278	NA,0.0107302	NA,0.0233493	NA,0.189877	0.000336294	0.000429945
3	rs117857194	44167068	NA,G	NA,A	NA,0.940476	NA,-0.0178116	NA,0.0180669	NA,0.489189	0.000336108	0.000436232
3	rs117136652	43688930	NA,G	NA,T	NA,0.972222	NA,-0.0126209	NA,0.0260119	NA,0.202361	0.000336067	0.000420759
3	rs16943304	44182404	NA,G	NA,A	NA,0.955357	NA,0.00413042	NA,0.0206987	NA,0.074774	0.000335647	0.000439929
3	rs148019229	43950061	NA,G	NA,T	NA,0.959325	NA,0.00518778	NA,0.0216401	NA,0.0912259	0.000335454	0.000440103
3	rs3825791	43804805	NA,G	NA,C	NA,0.963294	NA,0.00891524	NA,0.0227328	NA,0.15806	0.000335343	0.000426936
3	rs149751612	43744101	NA,A	NA,G	NA,0.927579	NA,-0.0171317	NA,0.0164929	NA,0.524431	0.00033518	0.000432101
3	rs35311230	43633497	C,NA	G,NA	0.785288,NA	-0.0198744,NA	0.00481501,NA	4.43582,NA	0.000334974	0.000430155
3	rs143890079	44271441	NA,T	NA,C	NA,0.948413	NA,-0.040087	NA,0.0193256	NA,1.41963	0.000334887	0.000735278
3	rs45569034	43818926	T,NA	C,NA	0.967197,NA	-0.00146102,NA	0.0111,NA	0.0480399,NA	0.000334677	0.000422485
3	rs59550885	43571958	NA,A	NA,C	NA,0.924603	NA,-0.00212756	NA,0.0161901	NA,0.0479588	0.000334307	0.000435141
3	rs117062566	44060615	NA,T	NA,C	NA,0.97619	NA,0.00112044	NA,0.0280389	NA,0.0140686	0.000334215	0.000427867
3	rs59900401	43568794	NA,A	NA,G	NA,0.923611	NA,-0.00184541	NA,0.0160932	NA,0.0415763	0.000334198	0.000434253
3	rs117217841	44201663	NA,C	NA,T	NA,0.973214	NA,-0.00230705	NA,0.0264757	NA,0.031255	0.000333204	0.000418099
```
