## Supplementary material for "Characterization of shared and ancestry-specific signals driving complex traits using multi-ancestry fine-mapping": susiex_nc3.cs80.snp

```
BP	SNP	PIP(CS1)	LogBF(CS1,Pop1)	LogBF(CS1,Pop2)	PIP(CS2)	LogBF(CS2,Pop1)	LogBF(CS2,Pop2)	PIP(CS3)	LogBF(CS3,Pop1)	LogBF(CS3,Pop2)
43329085	rs10851412	2.55697e-09	-1.16763	-3.49535e-10	9.15259e-05	-1.41939	-3.49535e-10	0.000332842	-1.43483	-3.49535e-10
43329319	rs11070388	2.07904e-09	-0.00697267	-1.36757	2.27895e-05	-1.71031	-1.0994	0.000104527	-1.76031	-0.832739
43329453	rs116866395	1.07627e-08	-1.47304e-10	0.269633	0.000425532	-1.47304e-10	0.117332	0.0137302	-1.47304e-10	2.28486
43331246	rs9796559	6.20634e-09	0.730003	-1.01089	3.4081e-05	-1.69795	-0.709318	0.000301874	-1.74448	0.211997
43331953	rs11631404	6.34691e-09	0.778989	-1.03747	3.31902e-05	-1.69294	-0.74081	0.000286225	-1.74015	0.154432
43331954	rs149613513	3.4075e-09	-1.47304e-10	-0.880473	0.000104233	-1.47304e-10	-1.28938	0.00045513	-1.47304e-10	-1.12191
43332025	rs568232521	2.261e-09	-1.47304e-10	-1.29065	0.000125184	-1.47304e-10	-1.10623	0.000374009	-1.47304e-10	-1.31821
43335793	rs7496079	3.55033e-09	0.446126	-1.28554	2.63683e-05	-1.76946	-0.894381	0.00010475	-1.80024	-0.790682
43336344	rs1462856	1.30124e-09	-0.476488	-1.36665	1.3797e-05	-1.81165	-1.4999	6.16195e-05	-1.82477	-1.29674
43336802	rs7176957	6.08216e-10	-1.2875	-1.31617	1.56168e-05	-1.82756	-1.36011	8.73502e-05	-1.82757	-0.944998
43337024	rs147293088	1.4199e-09	-1.75587	-3.49535e-10	6.15777e-05	-1.81571	-3.49535e-10	0.000226328	-1.82051	-3.49535e-10
43337880	rs183684198	6.67174e-09	-1.47304e-10	-0.208572	0.00016816	-1.47304e-10	-0.811096	0.000839745	-1.47304e-10	-0.509394
43338652	rs4923956	6.55592e-09	0.778989	-1.00507	3.51071e-05	-1.69294	-0.684661	0.000310038	-1.74015	0.234347
43339151	rs28605464	1.26537e-09	-0.483954	-1.38714	1.60733e-05	-1.82757	-1.33127	5.98621e-05	-1.82369	-1.32676
43339973	rs2412752	1.05469e-09	-0.664406	-1.3888	2.27535e-05	-1.67441	-1.13688	0.000103627	-1.72035	-0.881348
43340931	rs117225357	1.98458e-09	-1.47304e-10	-1.42105	8.58069e-05	-1.47304e-10	-1.48391	0.000320384	-1.47304e-10	-1.47297
43341668	rs7175062	7.84448e-09	-1.47304e-10	-0.0466432	0.000314711	-1.47304e-10	-0.184354	0.00858452	-1.47304e-10	1.81522
43341747	rs62020748	2.2956e-09	-1.27546	-3.49535e-10	7.28166e-05	-1.64807	-3.49535e-10	0.000280037	-1.60757	-3.49535e-10
43342019	rs34018858	1.97264e-09	-1.42708	-3.49535e-10	0.000118042	-1.16497	-3.49535e-10	0.000451192	-1.1306	-3.49535e-10
43342878	rs7182650	6.4104e-10	-1.29644	-1.25468	1.64957e-05	-1.82765	-1.30526	9.65572e-05	-1.8274	-0.844952
43342885	rs139256909	1.91099e-09	-1.47304e-10	-1.45883	8.57794e-05	-1.47304e-10	-1.48423	0.000318661	-1.47304e-10	-1.47836
43343015	rs28845921	1.02377e-09	-0.681763	-1.4012	1.5799e-05	-1.82752	-1.34854	5.90767e-05	-1.8194	-1.34426
43343658	rs151027333	6.1621e-09	-1.47304e-10	-0.288035	0.000356796	-1.47304e-10	-0.0588439	0.00122475	-1.47304e-10	-0.132002
43344136	rs116840840	1.84077e-09	-1.47304e-10	-1.49627	8.50433e-05	-1.47304e-10	-1.49285	0.000315472	-1.47304e-10	-1.48842
43344886	rs2035170	1.93498e-09	-0.0359417	-1.41041	2.09542e-05	-1.71758	-1.17609	9.20666e-05	-1.76579	-0.95419
43345047	rs4274403	5.97507e-10	-1.3724	-1.24904	1.65831e-05	-1.8274	-1.30023	9.75893e-05	-1.82595	-0.835776
43346580	rs117174250	2.0368e-09	-1.39507	-3.49535e-10	6.19127e-05	-1.81028	-3.49535e-10	0.000227171	-1.81679	-3.49535e-10
43347139	rs2035169	1.08526e-09	-0.634956	-1.38968	1.60232e-05	-1.82759	-1.33438	5.97232e-05	-1.82287	-1.3299
43347589	rs142590983	8.33313e-09	-1.47304e-10	0.0137857	0.000328526	-1.47304e-10	-0.141392	0.00920392	-1.47304e-10	1.88489
43348679	rs78940367	7.6982e-09	-0.065467	-3.49535e-10	8.10501e-05	-1.54094	-3.49535e-10	0.000290266	-1.5717	-3.49535e-10
43349767	rs12050596	1.72406e-09	-0.0923503	-1.46942	1.50636e-05	-1.7475	-1.47623	5.23932e-05	-1.783	-1.50071
43349865	rs147966532	2.45124e-09	-1.47304e-10	-1.20986	0.000105709	-1.47304e-10	-1.27531	0.00050817	-1.47304e-10	-1.01168
43352041	rs4924704	1.76032e-09	-0.0923503	-1.44861	1.48005e-05	-1.7475	-1.49385	5.24401e-05	-1.783	-1.49982
43353782	rs117048804	1.87689e-09	-1.47304e-10	-1.47684	8.43948e-05	-1.47304e-10	-1.5005	0.000367108	-1.47304e-10	-1.33684
43354181	rs34038249	1.33018e-09	-1.82114	-3.49535e-10	6.64739e-05	-1.7392	-3.49535e-10	0.000246139	-1.7366	-3.49535e-10
43354439	rs75904235	2.0881e-09	-1.47304e-10	-1.3702	8.95912e-05	-1.47304e-10	-1.44075	0.000505204	-1.47304e-10	-1.01753
43355427	rs16957379	1.01519e-09	-0.696137	-1.39524	1.59188e-05	-1.82731	-1.3412	5.95935e-05	-1.81813	-1.33682
43355700	rs140210358	2.28629e-09	-1.47304e-10	-1.27952	0.000130646	-1.47304e-10	-1.06351	0.000454309	-1.47304e-10	-1.12372
43356306	rs59226555	2.08503e-09	-1.47304e-10	-1.37167	8.8893e-05	-1.47304e-10	-1.44857	0.000499109	-1.47304e-10	-1.02967
43357124	rs35838915	5.64442e-10	-1.38061	-1.29776	1.59858e-05	-1.82716	-1.33715	9.21291e-05	-1.8254	-0.893898
43357406	rs12050604	3.70629e-09	0.409974	-1.2064	2.56911e-05	-1.73956	-0.950301	0.000200262	-1.77801	-0.164852
43357416	rs16957385	1.41623e-09	-0.300001	-1.45845	1.45648e-05	-1.76095	-1.49646	5.19176e-05	-1.79165	-1.50119
43358759	rs8041432	5.74606e-10	-1.38061	-1.27992	1.62447e-05	-1.82716	-1.32109	9.4988e-05	-1.8254	-0.863339
43358955	rs147399492	1.39011e-09	-1.77707	-3.49535e-10	6.15168e-05	-1.8167	-3.49535e-10	0.000227187	-1.81672	-3.49535e-10
43360879	rs115116361	2.23638e-09	-1.47304e-10	-1.30159	9.4083e-05	-1.47304e-10	-1.39183	0.000572574	-1.47304e-10	-0.89235
43360903	rs149830476	2.4598e-09	-1.20638	-3.49535e-10	7.21402e-05	-1.6574	-3.49535e-10	0.000258507	-1.68757	-3.49535e-10
43361021	rs140292677	1.05344e-08	-1.47304e-10	0.248194	0.000410405	-1.47304e-10	0.0811356	0.0130007	-1.47304e-10	2.23027
43361981	rs80200174	2.20367e-09	-1.47304e-10	-1.31633	9.30692e-05	-1.47304e-10	-1.40267	0.000557911	-1.47304e-10	-0.918293
43364370	rs7181079	3.82103e-09	-0.765934	-3.49535e-10	7.54371e-05	-1.61271	-3.49535e-10	0.000268786	-1.64858	-3.49535e-10
43365757	rs34258640	1.33429e-09	-1.81805	-3.49535e-10	6.10207e-05	-1.8248	-3.49535e-10	0.000225308	-1.82503	-3.49535e-10
43370422	rs141873406	3.04481e-09	-1.47304e-10	-0.993016	0.000142205	-1.47304e-10	-0.978739	0.000535594	-1.47304e-10	-0.959116
43371489	rs72721524	2.39458e-08	1.06934	-3.49535e-10	0.000107515	-1.25838	-3.49535e-10	0.000411106	-1.22364	-3.49535e-10
43371742	rs192725210	2.93089e-09	-1.47304e-10	-1.03115	0.00012035	-1.47304e-10	-1.14561	0.000435353	-1.47304e-10	-1.16634
43371759	rs7176116	1.59123e-09	-0.211747	-1.4302	1.43442e-05	-1.77149	-1.50117	5.19146e-05	-1.80037	-1.49252
43371902	rs144322438	8.48972e-10	-0.864461	-1.40572	1.58462e-05	-1.81894	-1.35414	6.00215e-05	-1.79785	-1.34994
43372028	rs8036710	1.60286e-09	-0.211747	-1.42292	1.43436e-05	-1.77149	-1.50121	5.20234e-05	-1.80037	-1.49042
43372165	rs79495656	3.20362e-09	-1.47304e-10	-0.942174	0.000100611	-1.47304e-10	-1.32475	0.000433853	-1.47304e-10	-1.16979
43373038	rs142254643	1.61972e-09	-0.222219	-1.40198	1.46886e-05	-1.74919	-1.49975	5.31236e-05	-1.78265	-1.48722
43373929	rs35900502	1.32483e-09	-1.82517	-3.49535e-10	6.09619e-05	-1.82576	-3.49535e-10	0.000224823	-1.82718	-3.49535e-10
43375442	rs113670857	2.86699e-09	-1.05319	-3.49535e-10	6.28199e-05	-1.79574	-3.49535e-10	0.000227932	-1.81344	-3.49535e-10
43375506	rs117327703	1.83335e-09	-1.47304e-10	-1.50031	8.45427e-05	-1.47304e-10	-1.49875	0.000318232	-1.47304e-10	-1.47971
43375688	rs12914014	1.55061e-09	-1.66781	-3.49535e-10	7.06641e-05	-1.67807	-3.49535e-10	0.000256808	-1.69416	-3.49535e-10
43376204	rs1996675	1.57047e-09	-0.239671	-1.41541	1.92783e-05	-1.7766	-1.20043	8.76066e-05	-1.8039	-0.965738
43376592	rs28564939	5.50113e-10	-1.38874	-1.31534	1.55835e-05	-1.82684	-1.36295	8.90016e-05	-1.82478	-0.929054
43376663	rs139545030	1.89103e-09	-1.47304e-10	-1.46933	9.27397e-05	-1.47304e-10	-1.40621	0.000327562	-1.47304e-10	-1.45082
43377604	rs17720657	1.32562e-09	-1.82457	-3.49535e-10	6.09338e-05	-1.82622	-3.49535e-10	0.000224774	-1.8274	-3.49535e-10
43377753	rs72721527	1.02622e-08	0.222015	-3.49535e-10	8.68235e-05	-1.47213	-3.49535e-10	0.00032885	-1.44689	-3.49535e-10
43378010	rs12905967	1.49853e-09	-0.267146	-1.43483	1.84629e-05	-1.78239	-1.23786	8.28311e-05	-1.80959	-1.01609
43380028	rs2056346	5.46094e-09	0.729025	-1.13786	2.88756e-05	-1.69124	-0.88177	0.000232219	-1.7411	-0.0537131
43380260	rs4924705	5.59123e-10	-1.36412	-1.32372	1.55751e-05	-1.82757	-1.36277	8.75384e-05	-1.82642	-0.943995
43381540	rs9635327	5.13656e-09	0.656287	-1.12636	2.86148e-05	-1.71773	-0.864354	0.000234285	-1.76347	-0.0224848
43382589	rs2176869	2.64208e-09	-1.47304e-10	-1.13489	0.000110058	-1.47304e-10	-1.235	0.000399255	-1.47304e-10	-1.25289
43385235	rs62020752	2.73329e-09	-1.10095	-3.49535e-10	9.64873e-05	-1.3666	-3.49535e-10	0.000350541	-1.38301	-3.49535e-10
43385400	rs17720890	9.57836e-10	-0.812433	-1.3371	1.72091e-05	-1.81937	-1.2712	6.52282e-05	-1.79864	-1.26596
43385743	rs1474200	5.32045e-09	0.729025	-1.16392	2.79706e-05	-1.69124	-0.913614	0.000222145	-1.7411	-0.0980651
43386080	rs117002362	2.57242e-09	-1.1616	-3.49535e-10	7.11542e-05	-1.67116	-3.49535e-10	0.000256317	-1.69608	-3.49535e-10
43388328	rs116064885	8.30651e-09	-1.47304e-10	0.0105862	0.000332332	-1.47304e-10	-0.129874	0.00935671	-1.47304e-10	1.90136
43390012	rs117720757	9.81722e-09	-1.47304e-10	0.177684	0.00120588	-1.47304e-10	1.15895	0.00249236	-1.47304e-10	0.578493
43392075	rs8028608	1.20757e-08	0.384739	-3.49535e-10	9.86849e-05	-1.34408	-3.49535e-10	0.000350098	-1.38428	-3.49535e-10
43393211	rs117005026	1.03812e-08	-1.47304e-10	0.233546	0.000411105	-1.47304e-10	0.0828409	0.0130234	-1.47304e-10	2.23201
43393646	rs16957422	5.75969e-10	-1.3724	-1.28575	1.61555e-05	-1.8274	-1.32635	9.39976e-05	-1.82595	-0.873274
43394316	rs11070389	4.60531e-09	0.612697	-1.19194	2.65285e-05	-1.71707	-0.940716	0.000207531	-1.7614	-0.145811
43394382	rs74843201	1.74544e-09	-1.54945	-3.49535e-10	0.000296313	-0.244591	-3.49535e-10	0.00123309	-0.125214	-3.49535e-10
43395693	rs145340003	1.84272e-09	-1.47304e-10	-1.49521	8.71857e-05	-1.47304e-10	-1.46797	0.000312689	-1.47304e-10	-1.49728
43395847	rs16957431	1.17349e-09	-0.57417	-1.3723	1.63858e-05	-1.82633	-1.31326	6.08281e-05	-1.82592	-1.30852
43396604	rs28581361	6.04935e-10	-1.34734	-1.26175	1.65052e-05	-1.82767	-1.30466	9.77693e-05	-1.82714	-0.832745
43396837	rs12913112	4.79498e-09	0.612508	-1.15139	2.83601e-05	-1.71146	-0.879566	0.000228277	-1.75732	-0.0546136
43396926	rs12913134	4.90907e-09	0.636022	-1.15139	2.85073e-05	-1.70628	-0.879566	0.000229201	-1.75328	-0.0546136
43397322	rs141817180	3.92132e-08	-1.47304e-10	1.56256	0.00102989	-1.47304e-10	1.0012	0.00481367	-1.47304e-10	1.23672
43399055	rs74810463	1.47741e-09	-1.71616	-3.49535e-10	7.1698e-05	-1.66355	-3.49535e-10	0.000263137	-1.66982	-3.49535e-10
43399237	rs72721530	1.50865e-08	0.607345	-3.49535e-10	8.85879e-05	-1.45201	-3.49535e-10	0.000336565	-1.4237	-3.49535e-10
43399444	rs150859933	3.96838e-09	-1.47304e-10	-0.728096	0.000223367	-1.47304e-10	-0.527191	0.000754018	-1.47304e-10	-0.617076
43400576	rs142915502	3.98944e-09	-1.47304e-10	-0.722803	0.000187065	-1.47304e-10	-0.704554	0.00300581	-1.47304e-10	0.765811
43401074	rs80339483	1.32649e-09	-1.82392	-3.49535e-10	6.18001e-05	-1.8121	-3.49535e-10	0.000238902	-1.76644	-3.49535e-10
43401430	rs2899074	5.79967e-09	0.630876	-0.979528	2.1085e-05	-1.82154	-1.0659	0.000165092	-1.82486	-0.311128
43401888	rs62020754	2.61554e-09	-1.14498	-3.49535e-10	9.31747e-05	-1.40153	-3.49535e-10	0.000338723	-1.41731	-3.49535e-10
43403065	rs57134347	2.6482e-09	-1.47304e-10	-1.13257	0.00010458	-1.47304e-10	-1.28605	0.000815354	-1.47304e-10	-0.53887
43403230	rs138405789	4.24605e-09	-1.47304e-10	-0.660464	0.000199239	-1.47304e-10	-0.641502	0.00334038	-1.47304e-10	0.871349
43403237	rs143892435	4.23451e-09	-1.47304e-10	-0.663187	0.000198691	-1.47304e-10	-0.644255	0.00332513	-1.47304e-10	0.866772
43403380	rs12898353	5.84799e-09	0.652713	-0.993069	2.10885e-05	-1.81825	-1.06903	0.000161816	-1.82239	-0.333643
43403415	rs11629629	4.26182e-08	2.69327	-1.04744	3.17768e-05	-1.80681	-0.670466	0.00027942	-1.81968	0.209905
43405037	rs34663640	2.5595e-09	-1.16664	-3.49535e-10	7.58945e-05	-1.60666	-3.49535e-10	0.000279233	-1.61045	-3.49535e-10
43405738	rs192048314	1.95641e-09	-1.47304e-10	-1.43534	8.88439e-05	-1.47304e-10	-1.44913	0.000317366	-1.47304e-10	-1.48244
43407267	rs118020025	2.61381e-09	-1.47304e-10	-1.14565	0.000103544	-1.47304e-10	-1.29601	0.000798259	-1.47304e-10	-0.560059
43408214	rs150142865	1.6409e-09	-1.61121	-3.49535e-10	0.000143399	-0.970377	-3.49535e-10	0.000563793	-0.907805	-3.49535e-10
43408328	rs62019360	2.60416e-09	-1.14934	-3.49535e-10	7.70106e-05	-1.59207	-3.49535e-10	0.000297391	-1.54744	-3.49535e-10
43408510	rs58059509	4.32623e-09	-1.47304e-10	-0.641756	0.000203044	-1.47304e-10	-0.622585	0.00344679	-1.47304e-10	0.902705
43408804	rs113347137	1.3225e-09	-1.82693	-3.49535e-10	6.79388e-05	-1.7174	-3.49535e-10	0.000254127	-1.70466	-3.49535e-10
43409046	rs75506280	1.33589e-09	-1.81685	-3.49535e-10	6.33284e-05	-1.78767	-3.49535e-10	0.000232213	-1.79484	-3.49535e-10
43410322	rs189060004	2.08676e-09	-1.47304e-10	-1.37084	0.000105626	-1.47304e-10	-1.2761	0.00036843	-1.47304e-10	-1.33324
43412471	rs141370209	2.30254e-09	-1.27244	-3.49535e-10	0.000252543	-0.404428	-3.49535e-10	0.00102846	-0.306678	-3.49535e-10
43412826	rs28691150	2.68754e-09	-0.623122	-0.494704	4.89296e-05	-1.82506	-0.220566	0.000157325	-1.82683	-0.357346
43413435	rs114344855	4.43695e-09	-1.47304e-10	-0.616485	0.000208298	-1.47304e-10	-0.597037	0.00359513	-1.47304e-10	0.944844
43413447	rs181213245	2.80331e-09	-1.47304e-10	-1.07565	0.000121807	-1.47304e-10	-1.13357	0.000484964	-1.47304e-10	-1.05842
43413681	rs115509026	4.4e-09	-1.47304e-10	-0.624849	0.000206545	-1.47304e-10	-0.605492	0.00354544	-1.47304e-10	0.930924
43414115	rs62019362	2.62861e-09	-1.14	-3.49535e-10	7.86166e-05	-1.57143	-3.49535e-10	0.000304406	-1.52413	-3.49535e-10
43414673	rs17721275	2.37246e-09	-1.24253	-3.49535e-10	6.9967e-05	-1.68799	-3.49535e-10	0.000258315	-1.68831	-3.49535e-10
43415373	rs11632120	3.19942e-08	2.4008	-1.0417	3.1569e-05	-1.82529	-0.658547	0.000281258	-1.8276	0.224385
43415612	rs184096922	4.1732e-09	-1.47304e-10	-0.677771	0.000195782	-1.47304e-10	-0.659004	0.00324446	-1.47304e-10	0.842213
43416878	rs150956330	5.24012e-09	-1.47304e-10	-0.450109	0.000254581	-1.47304e-10	-0.396389	0.00468248	-1.47304e-10	1.20909
43417663	rs8027371	9.319e-10	-0.821887	-1.3551	1.36719e-05	-1.8251	-1.49557	5.21375e-05	-1.81957	-1.46904
43418758	rs2139651	3.84876e-08	2.59415	-1.05027	3.11487e-05	-1.82043	-0.676802	0.000273808	-1.82684	0.196771
43418825	rs11637405	2.51167e-09	-1.1855	-3.49535e-10	9.02507e-05	-1.43342	-3.49535e-10	0.000328293	-1.44859	-3.49535e-10
43419210	rs28414375	8.44728e-09	0.54765	-0.520259	3.37656e-05	-1.82672	-0.58985	0.000314393	-1.82765	0.335804
43419860	rs112306224	2.06081e-09	-1.38335	-3.49535e-10	6.1077e-05	-1.82387	-3.49535e-10	0.000227644	-1.81471	-3.49535e-10
43420689	rs113624919	3.08628e-09	-0.979487	-3.49535e-10	6.89786e-05	-1.70221	-3.49535e-10	0.000247959	-1.72923	-3.49535e-10
43420726	rs4924707	3.86096e-09	-0.755536	-3.49535e-10	6.12232e-05	-1.82148	-3.49535e-10	0.000225553	-1.82394	-3.49535e-10
43420772	rs117955460	1.13052e-08	0.318811	-3.49535e-10	0.000142332	-0.977847	-3.49535e-10	0.000497629	-1.03264	-3.49535e-10
43420811	rs117586791	1.32162e-09	-1.82759	-3.49535e-10	7.20257e-05	-1.65899	-3.49535e-10	0.000264132	-1.66604	-3.49535e-10
43421110	rs145272918	1.99357e-09	-1.41653	-3.49535e-10	7.04633e-05	-1.68092	-3.49535e-10	0.000254473	-1.7033	-3.49535e-10
43421169	rs7174915	8.66426e-09	1.46473	-1.41198	2.11112e-05	-1.38517	-1.50103	7.44159e-05	-1.43845	-1.49437
43421204	rs183215377	8.41862e-09	0.023993	-3.49535e-10	0.000235698	-0.473457	-3.49535e-10	0.000863735	-0.481227	-3.49535e-10
43421628	rs116841227	1.32579e-09	-1.82445	-3.49535e-10	6.449e-05	-1.7695	-3.49535e-10	0.000240488	-1.75982	-3.49535e-10
43421665	rs2037392	9.81732e-10	-0.811455	-1.31344	1.37997e-05	-1.82437	-1.487	5.31951e-05	-1.81807	-1.45045
43422173	rs77925854	2.23355e-09	-1.47304e-10	-1.30286	0.000123098	-1.47304e-10	-1.12302	0.000369778	-1.47304e-10	-1.32959
43423053	rs28539838	4.50448e-09	-0.60138	-3.49535e-10	6.08597e-05	-1.82744	-3.49535e-10	0.000225675	-1.8234	-3.49535e-10
43423327	rs7165861	3.8046e-08	2.65877	-1.12643	2.78684e-05	-1.81582	-0.792697	0.000238424	-1.82482	0.0563787
43423359	rs145916678	1.42033e-09	-1.75557	-3.49535e-10	8.24754e-05	-1.52351	-3.49535e-10	0.000314804	-1.49054	-3.49535e-10
43424122	rs6493078	9.55221e-10	-0.832749	-1.31952	1.37905e-05	-1.82452	-1.48751	5.29783e-05	-1.81856	-1.45405
43424365	rs60435696	4.68291e-09	-1.47304e-10	-0.562533	0.000219973	-1.47304e-10	-0.542503	0.00393048	-1.47304e-10	1.03402
43424408	rs147353745	2.44088e-09	-1.21409	-3.49535e-10	6.37163e-05	-1.78157	-3.49535e-10	0.000232434	-1.79389	-3.49535e-10
43425058	rs79302042	4.66944e-09	-1.47304e-10	-0.565415	0.000219333	-1.47304e-10	-0.545416	0.0039119	-1.47304e-10	1.02929
43426000	rs144183235	4.66944e-09	-1.47304e-10	-0.565415	0.000219333	-1.47304e-10	-0.545416	0.0039119	-1.47304e-10	1.02929
43426240	rs2271962	2.86505e-09	-0.643348	-0.410518	5.36549e-05	-1.82761	-0.125821	0.000173141	-1.82067	-0.267712
43426596	rs61268760	4.66944e-09	-1.47304e-10	-0.565415	0.000219333	-1.47304e-10	-0.545416	0.0039119	-1.47304e-10	1.02929
43426626	rs75930246	1.23998e-08	0.41123	-3.49535e-10	0.000269162	-0.340696	-3.49535e-10	0.00101011	-0.324677	-3.49535e-10
43427009	rs146812548	1.32735e-09	-1.82327	-3.49535e-10	6.87438e-05	-1.70562	-3.49535e-10	0.00025932	-1.68443	-3.49535e-10
43427165	rs17777687	3.77359e-09	-0.371617	-0.406811	5.44292e-05	-1.81745	-0.121658	0.000172628	-1.82758	-0.263769
43427581	rs1464344	1.87272e-09	-1.47304e-10	-1.47906	9.28341e-05	-1.47304e-10	-1.40519	0.000317854	-1.47304e-10	-1.4809
43428110	rs11070390	3.1197e-08	2.33919	-1.00532	3.29105e-05	-1.82658	-0.615632	0.00030341	-1.82712	0.299716
43428902	rs8041312	4.73743e-09	-1.47304e-10	-0.550958	0.000222561	-1.47304e-10	-0.530805	0.00400587	-1.47304e-10	1.05302
43430934	rs117093529	2.26532e-09	-1.28874	-3.49535e-10	6.25355e-05	-1.80027	-3.49535e-10	0.000228821	-1.80955	-3.49535e-10
43432128	rs62019366	2.40233e-09	-1.23002	-3.49535e-10	8.71724e-05	-1.46812	-3.49535e-10	0.000317314	-1.4826	-3.49535e-10
43432298	rs78456592	4.62937e-09	-1.47304e-10	-0.574033	0.000217431	-1.47304e-10	-0.554125	0.00385681	-1.47304e-10	1.0151
43433341	rs139629990	1.55932e-09	-1.6622	-3.49535e-10	6.28067e-05	-1.79595	-3.49535e-10	0.00023251	-1.79356	-3.49535e-10
43433603	rs11070391	9.39982e-09	1.56106	-1.42683	2.08575e-05	-1.39716	-1.50113	7.29688e-05	-1.45411	-1.49835
43433932	rs10851414	3.8477e-07	4.91185	-1.06566	4.09038e-05	-1.51253	-0.712256	0.000342893	-1.57168	0.166607
43434290	rs112968641	4.58984e-09	-1.47304e-10	-0.582608	0.000215555	-1.47304e-10	-0.562792	0.00380266	-1.47304e-10	1.00096
43434333	rs77270943	1.53616e-08	0.625418	-3.49535e-10	8.67725e-05	-1.47272	-3.49535e-10	0.00030257	-1.53018	-3.49535e-10
43434517	rs28811106	3.53679e-09	-0.438164	-0.405071	5.42129e-05	-1.82231	-0.120776	0.000176112	-1.82735	-0.244026
43434930	rs9744213	3.94168e-09	-0.734846	-3.49535e-10	6.09208e-05	-1.82643	-3.49535e-10	0.000224758	-1.82747	-3.49535e-10
43435609	rs141041199	2.09302e-09	-1.47304e-10	-1.36785	0.000118469	-1.47304e-10	-1.16135	0.000379745	-1.47304e-10	-1.30299
43436410	rs2176870	8.48613e-09	0.637128	-0.605148	3.11962e-05	-1.82411	-0.671603	0.000280027	-1.82654	0.218931
43436671	rs12595050	1.95069e-09	-1.47304e-10	-1.43827	8.60543e-05	-1.47304e-10	-1.48103	0.000328676	-1.47304e-10	-1.44742
43439211	rs2139652	4.04975e-07	4.95267	-1.0553	4.18467e-05	-1.50365	-0.698341	0.000352704	-1.56367	0.186809
43439786	rs12899266	1.05552e-08	1.57884	-1.32867	2.14724e-05	-1.38065	-1.48859	7.76241e-05	-1.43478	-1.45583
43440013	rs112825959	1.32263e-09	-1.82683	-3.49535e-10	7.61606e-05	-1.60316	-3.49535e-10	0.000286701	-1.58405	-3.49535e-10
43440522	rs7166467	3.30915e-07	4.75352	-1.05811	4.05959e-05	-1.5362	-0.696141	0.000339781	-1.59345	0.179261
43440656	rs12594277	1.83458e-09	-1.47304e-10	-1.49964	8.79773e-05	-1.47304e-10	-1.45893	0.00032178	-1.47304e-10	-1.46862
43440877	rs151174955	4.37699e-09	-1.47304e-10	-0.630092	0.000205453	-1.47304e-10	-0.610792	0.00351459	-1.47304e-10	0.922186
43441367	rs34788208	2.56113e-09	-1.16601	-3.49535e-10	8.13638e-05	-1.53708	-3.49535e-10	0.000300064	-1.5385	-3.49535e-10
43443311	rs144534556	2.66085e-09	-1.47304e-10	-1.12781	0.000110725	-1.47304e-10	-1.22896	0.000401592	-1.47304e-10	-1.24706
43443392	rs2042742	9.34051e-09	1.45786	-1.32996	2.05685e-05	-1.42378	-1.48847	7.4439e-05	-1.47515	-1.45736
43444794	rs139912782	1.94363e-09	-1.47304e-10	-1.44189	8.58797e-05	-1.47304e-10	-1.48306	0.000327578	-1.47304e-10	-1.45077
43444895	rs8030850	4.92662e-09	-1.47304e-10	-0.511801	0.000226762	-1.47304e-10	-0.512107	0.00412682	-1.47304e-10	1.08277
43445305	rs12442190	3.56005e-08	2.49344	-1.02754	3.06159e-05	-1.82373	-0.690757	0.000281811	-1.82765	0.226396
43445886	rs149829132	7.73203e-09	-1.47304e-10	-0.0610826	0.000352673	-1.47304e-10	-0.0704662	0.00852344	-1.47304e-10	1.80808
43446749	rs76485512	1.87403e-09	-1.47836	-3.49535e-10	0.000173935	-0.777327	-3.49535e-10	0.000694421	-0.699413	-3.49535e-10
43447772	rs151228406	2.10664e-09	-1.47304e-10	-1.36136	0.000119697	-1.47304e-10	-1.15104	0.000382754	-1.47304e-10	-1.2951
43448202	rs117821722	2.23282e-09	-1.47304e-10	-1.30319	9.74966e-05	-1.47304e-10	-1.35619	0.000353192	-1.47304e-10	-1.37548
43448552	rs77236425	3.01005e-09	-1.47304e-10	-1.0045	0.000137274	-1.47304e-10	-1.01403	0.000473099	-1.47304e-10	-1.08319
43450201	rs1834642	9.59717e-09	1.56016	-1.40514	2.19201e-05	-1.34976	-1.49885	7.71667e-05	-1.40519	-1.49133
43450203	rs1834643	9.68572e-09	1.57824	-1.41404	2.20624e-05	-1.34295	-1.49918	7.74609e-05	-1.39879	-1.49393
43452288	rs114715547	5.3378e-09	-1.47304e-10	-0.431641	0.000251072	-1.47304e-10	-0.410267	0.00486041	-1.47304e-10	1.24639
43452390	rs146463213	2.05541e-08	-1.47304e-10	0.916606	0.00574576	-1.47304e-10	2.72021	0.0042622	-1.47304e-10	1.11505
43452398	rs184627402	2.50752e-09	-1.47304e-10	-1.18716	0.000110903	-1.47304e-10	-1.22735	0.000429394	-1.47304e-10	-1.18012
43453056	rs11070392	9.70968e-09	1.60426	-1.43759	1.35875e-05	-1.82592	-1.50093	7.04943e-05	-1.82752	-1.15944
43456086	rs9972314	4.82109e-09	-1.47304e-10	-0.533453	0.000226533	-1.47304e-10	-0.513117	0.00412228	-1.47304e-10	1.08167
43457732	rs4924709	9.886e-09	1.61356	-1.42889	2.16103e-05	-1.36802	-1.49482	7.51045e-05	-1.42294	-1.50068
43457773	rs191370086	4.33033e-09	-1.47304e-10	-0.64081	0.000203238	-1.47304e-10	-0.621629	0.00345224	-1.47304e-10	0.904286
43458532	rs182239509	3.92548e-09	-1.47304e-10	-0.738964	0.000114923	-1.47304e-10	-1.19175	0.000517772	-1.47304e-10	-0.992957
43459405	rs188164060	4.71005e-09	-1.47304e-10	-0.556755	0.000221261	-1.47304e-10	-0.536664	0.00396795	-1.47304e-10	1.04351
43459730	rs368348835	3.59357e-09	-1.47304e-10	-0.827306	0.00032711	-1.47304e-10	-0.145711	0.000734609	-1.47304e-10	-0.643154
43460259	rs146112868	4.71005e-09	-1.47304e-10	-0.556755	0.000221261	-1.47304e-10	-0.536664	0.00396795	-1.47304e-10	1.04351
43460834	rs574856	2.70511e-07	4.57137	-1.07751	3.67283e-05	-1.61777	-0.714693	0.000307751	-1.66476	0.15156
43460944	rs72721543	1.5626e-09	-1.6601	-3.49535e-10	6.27494e-05	-1.79686	-3.49535e-10	0.00023229	-1.79451	-3.49535e-10
43461723	rs76347669	1.83379e-09	-1.47304e-10	-1.50007	8.71137e-05	-1.47304e-10	-1.46879	0.000329754	-1.47304e-10	-1.44415
43465233	rs148319069	1.32965e-09	-1.82154	-3.49535e-10	6.21825e-05	-1.80593	-3.49535e-10	0.000229298	-1.80747	-3.49535e-10
43465419	rs72721545	4.87307e-09	-0.52273	-3.49535e-10	6.64489e-05	-1.73958	-3.49535e-10	0.000248773	-1.72595	-3.49535e-10
43465613	rs75385733	4.73743e-09	-1.47304e-10	-0.550958	0.000222561	-1.47304e-10	-0.530805	0.00400587	-1.47304e-10	1.05302
43466321	rs183197941	2.72434e-09	-1.47304e-10	-1.10423	0.000126122	-1.47304e-10	-1.09876	0.000780452	-1.47304e-10	-0.582619
43467842	rs111717099	4.73743e-09	-1.47304e-10	-0.550958	0.000222561	-1.47304e-10	-0.530805	0.00400587	-1.47304e-10	1.05302
43468058	rs7182685	4.65907e-09	-1.47304e-10	-0.567638	0.000218841	-1.47304e-10	-0.547662	0.00389762	-1.47304e-10	1.02563
43468197	rs7183024	4.63234e-09	-1.47304e-10	-0.573392	0.000217572	-1.47304e-10	-0.553477	0.00386088	-1.47304e-10	1.01616
43468629	rs11504654	4.71005e-09	-1.47304e-10	-0.556755	0.000221261	-1.47304e-10	-0.536664	0.00396795	-1.47304e-10	1.04351
43468698	rs147525635	8.4883e-09	1.43388	-1.40165	1.36111e-05	-1.82764	-1.49748	7.6166e-05	-1.82532	-1.08426
43468716	rs11504655	4.74073e-09	-1.47304e-10	-0.550263	0.000222718	-1.47304e-10	-0.530103	0.00401043	-1.47304e-10	1.05416
43469150	rs61711558	4.73743e-09	-1.47304e-10	-0.550958	0.000222561	-1.47304e-10	-0.530805	0.00400587	-1.47304e-10	1.05302
43469401	rs114045253	4.71326e-09	-1.47304e-10	-0.556074	0.000221414	-1.47304e-10	-0.535975	0.00397239	-1.47304e-10	1.04463
43472736	rs75354525	6.38267e-09	-0.252867	-3.49535e-10	0.000226398	-0.513712	-3.49535e-10	0.000916943	-0.421447	-3.49535e-10
43473153	rs8040769	4.75455e-09	-1.47304e-10	-0.547351	0.000223374	-1.47304e-10	-0.52716	0.00402962	-1.47304e-10	1.05893
43473907	rs476342	2.55392e-07	4.53175	-1.0954	3.5382e-05	-1.62489	-0.744913	0.000295755	-1.67103	0.118071
43474742	rs150971016	4.48447e-09	-1.47304e-10	-0.605834	0.000210554	-1.47304e-10	-0.586269	0.0036593	-1.47304e-10	0.962534
43474852	rs139310160	4.48447e-09	-1.47304e-10	-0.605834	0.000210554	-1.47304e-10	-0.586269	0.0036593	-1.47304e-10	0.962534
43474903	rs181771932	1.37348e-09	-1.78911	-3.49535e-10	6.88621e-05	-1.7039	-3.49535e-10	0.000258272	-1.68848	-3.49535e-10
43477938	rs183338108	5.42624e-09	-0.415208	-3.49535e-10	0.000100714	-1.32373	-3.49535e-10	0.000346731	-1.39394	-3.49535e-10
43478113	rs540587	6.84211e-09	1.31773	-1.50109	2.10709e-05	-1.46841	-1.41971	8.1347e-05	-1.53046	-1.31331
43478156	rs1078243	4.08338e-09	-1.47304e-10	-0.699528	0.000191521	-1.47304e-10	-0.68101	0.00312723	-1.47304e-10	0.80541
43478487	rs142706031	1.56228e-09	-1.6603	-3.49535e-10	6.9833e-05	-1.6899	-3.49535e-10	0.000261568	-1.6758	-3.49535e-10
43478511	rs530118	3.10677e-07	4.7634	-1.1311	3.78833e-05	-1.59985	-0.701645	0.000258972	-1.64804	-0.0377312
43478797	rs513071	1.963e-09	-1.43198	-3.49535e-10	0.000401979	0.0603903	-3.49535e-10	0.00169658	0.193876	-3.49535e-10
43478850	rs147344716	2.57349e-09	-1.47304e-10	-1.16119	8.82115e-05	-1.47304e-10	-1.45627	0.000360489	-1.47304e-10	-1.35503
43479328	rs538218	7.4555e-09	1.40347	-1.50098	2.14201e-05	-1.44974	-1.42194	8.25732e-05	-1.51211	-1.3167
43479363	rs2947019	7.58827e-09	1.33831	-1.41816	1.99565e-05	-1.44161	-1.50085	7.05312e-05	-1.48988	-1.49656
43481790	rs72721549	1.32281e-09	-1.82669	-3.49535e-10	7.07604e-05	-1.67671	-3.49535e-10	0.000259592	-1.68338	-3.49535e-10
43482127	rs1474199	3.99856e-09	-1.47304e-10	-0.720518	0.000187498	-1.47304e-10	-0.702242	0.00301756	-1.47304e-10	0.76971
43483537	rs495286	8.38168e-09	1.41748	-1.39788	1.96826e-05	-1.45774	-1.49853	6.95093e-05	-1.50902	-1.49201
43484237	rs147991321	4.43342e-09	-1.47304e-10	-0.617281	0.000208131	-1.47304e-10	-0.597841	0.00359038	-1.47304e-10	0.943521
43484628	rs28418723	4.71219e-09	-0.5563	-3.49535e-10	6.09226e-05	-1.8264	-3.49535e-10	0.000225172	-1.82563	-3.49535e-10
43485320	rs111530374	4.03002e-09	-1.47304e-10	-0.712682	0.00018899	-1.47304e-10	-0.694315	0.00305811	-1.47304e-10	0.783061
43485392	rs189798377	7.95954e-09	-1.47304e-10	-0.0320819	0.00157126	-1.47304e-10	1.42362	0.00183	-1.47304e-10	0.269577
43485734	rs77090230	5.31753e-09	-1.47304e-10	-0.435445	0.000222623	-1.47304e-10	-0.530527	0.00341404	-1.47304e-10	0.89316
43487698	rs55802910	2.19216e-09	-1.32157	-3.49535e-10	6.93682e-05	-1.69658	-3.49535e-10	0.00025179	-1.7139	-3.49535e-10
43487704	rs16957479	2.70056e-09	-1.47304e-10	-1.11299	0.000108016	-1.47304e-10	-1.25373	0.000403571	-1.47304e-10	-1.24214
43487742	rs34336488	2.76399e-09	-1.08978	-3.49535e-10	8.00694e-05	-1.55312	-3.49535e-10	0.000295294	-1.55452	-3.49535e-10
43487810	rs17778356	2.74417e-09	-1.09697	-3.49535e-10	8.0424e-05	-1.5487	-3.49535e-10	0.000296599	-1.55011	-3.49535e-10
43490935	rs56098203	1.69138e-09	-1.58091	-3.49535e-10	6.11859e-05	-1.82209	-3.49535e-10	0.000226234	-1.82092	-3.49535e-10
43491103	rs149988806	3.17764e-09	-0.950316	-3.49535e-10	0.000110436	-1.23158	-3.49535e-10	0.000439781	-1.15622	-3.49535e-10
43491110	rs57287824	5.69179e-09	-1.47304e-10	-0.367429	0.000202996	-1.47304e-10	-0.622824	0.00589147	-1.47304e-10	1.43877
43491428	rs117776710	2.33634e-09	-1.47304e-10	-1.25787	9.92575e-05	-1.47304e-10	-1.33829	0.000481388	-1.47304e-10	-1.06582
43493114	rs150964109	5.69179e-09	-1.47304e-10	-0.367429	0.000202996	-1.47304e-10	-0.622824	0.00589147	-1.47304e-10	1.43877
43493669	rs180976935	2.6335e-08	-1.47304e-10	1.16445	0.000753253	-1.47304e-10	0.688393	0.00369239	-1.47304e-10	0.971536
43494557	rs497138	1.10203e-08	1.66386	-1.37057	2.13918e-05	-1.37322	-1.49978	7.659e-05	-1.42483	-1.4792
43494731	rs7162971	5.69179e-09	-1.47304e-10	-0.367429	0.000202996	-1.47304e-10	-0.622824	0.00589147	-1.47304e-10	1.43877
43494816	rs499280	1.09855e-08	1.66386	-1.37373	2.1372e-05	-1.37322	-1.5007	7.64109e-05	-1.42483	-1.48154
43495122	rs2271964	5.69179e-09	-1.47304e-10	-0.367429	0.000202996	-1.47304e-10	-0.622824	0.00589147	-1.47304e-10	1.43877
43495212	rs1863601	5.69179e-09	-1.47304e-10	-0.367429	0.000202996	-1.47304e-10	-0.622824	0.00589147	-1.47304e-10	1.43877
43495796	rs55877555	7.48788e-09	-0.093168	-3.49535e-10	7.22707e-05	-1.65559	-3.49535e-10	0.000273416	-1.6315	-3.49535e-10
43495900	rs530305	1.10804e-08	1.62598	-1.32726	2.14596e-05	-1.3751	-1.49474	7.79197e-05	-1.42809	-1.45872
43496042	rs531850	1.07618e-08	1.59096	-1.32142	2.12153e-05	-1.38772	-1.49357	7.72262e-05	-1.43994	-1.45581
43496271	rs77638071	1.69827e-09	-1.57685	-3.49535e-10	6.9746e-05	-1.69115	-3.49535e-10	0.000252437	-1.71133	-3.49535e-10
43496845	rs138611092	2.30273e-09	-1.47304e-10	-1.27236	0.000120634	-1.47304e-10	-1.14325	0.000397964	-1.47304e-10	-1.25613
43498120	rs59401274	3.68212e-09	-1.47304e-10	-0.802966	0.000172863	-1.47304e-10	-0.783508	0.00248626	-1.47304e-10	0.576044
43498876	rs2271965	4.07261e-09	-1.47304e-10	-0.702168	0.000191011	-1.47304e-10	-0.68368	0.00311325	-1.47304e-10	0.800931
43499393	rs45498491	2.74403e-09	-1.09703	-3.49535e-10	7.94178e-05	-1.56129	-3.49535e-10	0.00028817	-1.57894	-3.49535e-10
43500977	rs61343376	4.0619e-09	-1.47304e-10	-0.704804	0.000190502	-1.47304e-10	-0.686345	0.00309935	-1.47304e-10	0.796456
43501067	rs60481556	3.97782e-09	-1.47304e-10	-0.72572	0.000186514	-1.47304e-10	-0.707504	0.00299089	-1.47304e-10	0.760833
43501440	rs146973988	2.83561e-09	-1.47304e-10	-1.0642	0.0001457	-1.47304e-10	-0.954456	0.000583978	-1.47304e-10	-0.87263
43502096	rs76808379	4.05122e-09	-1.47304e-10	-0.707434	0.000189996	-1.47304e-10	-0.689006	0.00308553	-1.47304e-10	0.791986
43502302	rs494863	7.65889e-09	1.43018	-1.50076	2.2467e-05	-1.44091	-1.38305	8.67188e-05	-1.50389	-1.27593
43502387	rs78703207	2.05863e-09	-1.47304e-10	-1.38441	8.6258e-05	-1.47304e-10	-1.47867	0.000323528	-1.47304e-10	-1.46321
43502526	rs72721553	1.71349e-09	-1.56792	-3.49535e-10	6.11906e-05	-1.82201	-3.49535e-10	0.000226221	-1.82098	-3.49535e-10
43502868	rs520656	1.87183e-09	-1.47953	-3.49535e-10	0.000361664	-0.0452941	-3.49535e-10	0.00152075	0.0844667	-3.49535e-10
43504438	rs147626506	4.22993e-09	-1.47304e-10	-0.664268	0.000198474	-1.47304e-10	-0.645348	0.0033191	-1.47304e-10	0.864955
43505588	rs3177296	4.009e-09	-1.47304e-10	-0.717911	0.000187993	-1.47304e-10	-0.699604	0.003031	-1.47304e-10	0.774155
43505893	rs8035881	6.01832e-09	-1.47304e-10	-0.311645	0.000213229	-1.47304e-10	-0.573642	0.00644255	-1.47304e-10	1.52819
43506155	rs3803340	2.45777e-09	-1.47304e-10	-1.2072	0.000101255	-1.47304e-10	-1.31837	0.000753515	-1.47304e-10	-0.617743
43506312	rs10438267	4.01949e-09	-1.47304e-10	-0.715298	0.00018849	-1.47304e-10	-0.696962	0.00304452	-1.47304e-10	0.778606
43507393	rs1042168	3.93574e-09	-1.47304e-10	-0.736354	0.000184518	-1.47304e-10	-0.718263	0.00293698	-1.47304e-10	0.742645
43508091	rs140542141	4.01949e-09	-1.47304e-10	-0.715298	0.00018849	-1.47304e-10	-0.696962	0.00304452	-1.47304e-10	0.778606
43508153	rs144375945	4.0406e-09	-1.47304e-10	-0.71006	0.000189492	-1.47304e-10	-0.691663	0.00307178	-1.47304e-10	0.787521
43508207	rs57890330	2.63466e-09	-1.47304e-10	-1.1377	0.000107043	-1.47304e-10	-1.26278	0.000847693	-1.47304e-10	-0.499974
43508354	rs145263712	4.79217e-09	-1.47304e-10	-0.53947	0.000217758	-1.47304e-10	-0.552623	0.00116581	-1.47304e-10	-0.181323
43508730	rs79954084	4.03002e-09	-1.47304e-10	-0.712682	0.00018899	-1.47304e-10	-0.694315	0.00305811	-1.47304e-10	0.783061
43509980	rs118011588	6.70564e-09	-0.203505	-3.49535e-10	0.000108336	-1.25077	-3.49535e-10	0.000370167	-1.32854	-3.49535e-10
43510025	rs2899077	9.26971e-09	1.61227	-1.49197	2.61068e-05	-1.34541	-1.3284	0.000102866	-1.40518	-1.20389
43510377	rs8039342	4.0406e-09	-1.47304e-10	-0.71006	0.000189492	-1.47304e-10	-0.691663	0.00307178	-1.47304e-10	0.787521
43510499	rs117151598	2.12313e-09	-1.47304e-10	-1.35356	9.60925e-05	-1.47304e-10	-1.3707	0.000331747	-1.47304e-10	-1.43812
43510803	rs79507973	4.0619e-09	-1.47304e-10	-0.704804	0.000190502	-1.47304e-10	-0.686345	0.00309935	-1.47304e-10	0.796456
43512410	rs77073021	3.03782e-09	-1.47304e-10	-0.995312	9.39867e-05	-1.47304e-10	-1.39286	0.00040268	-1.47304e-10	-1.24435
43512604	rs28723492	2.5833e-09	-0.472595	-0.684791	3.93212e-05	-1.82705	-0.437194	0.000128291	-1.82294	-0.565247
43512784	rs75925428	4.08195e-09	-1.47304e-10	-0.69988	0.000191453	-1.47304e-10	-0.681365	0.00312536	-1.47304e-10	0.804814
43512995	rs77809780	3.57727e-09	-1.47304e-10	-0.831854	0.000167517	-1.47304e-10	-0.814924	0.00248816	-1.47304e-10	0.576805
43513074	rs16957499	4.10477e-09	-1.47304e-10	-0.694304	0.000192536	-1.47304e-10	-0.675725	0.00315505	-1.47304e-10	0.814266
43513284	rs192614362	1.10666e-08	-1.47304e-10	0.297476	0.00266821	-1.47304e-10	1.95315	0.00268526	-1.47304e-10	0.653039
43513725	rs149810873	2.88434e-09	-1.47304e-10	-1.04716	0.000129843	-1.47304e-10	-1.06968	0.000813769	-1.47304e-10	-0.540816
43513828	rs77640130	4.12659e-09	-1.47304e-10	-0.689002	0.000193571	-1.47304e-10	-0.670363	0.00318349	-1.47304e-10	0.823241
43514204	rs145749671	4.13757e-09	-1.47304e-10	-0.686345	0.000194092	-1.47304e-10	-0.667675	0.00319783	-1.47304e-10	0.827735
43514777	rs78899565	4.00775e-09	-1.47304e-10	-0.718222	0.000187934	-1.47304e-10	-0.699919	0.00302939	-1.47304e-10	0.773624
43515287	rs141376129	4.2965e-09	-1.47304e-10	-0.648653	0.000201633	-1.47304e-10	-0.629559	0.00340722	-1.47304e-10	0.89116
43515370	rs13329192	4.57182e-09	-0.586543	-3.49535e-10	6.09141e-05	-1.82654	-3.49535e-10	0.000225471	-1.8243	-3.49535e-10
43515410	rs141511730	4.13757e-09	-1.47304e-10	-0.686345	0.000194092	-1.47304e-10	-0.667675	0.00319783	-1.47304e-10	0.827735
43515927	rs143442482	4.02743e-09	-1.47304e-10	-0.713325	0.000188867	-1.47304e-10	-0.694965	0.00305477	-1.47304e-10	0.781966
43516082	rs114565389	4.15968e-09	-1.47304e-10	-0.681015	0.000195141	-1.47304e-10	-0.662285	0.00322675	-1.47304e-10	0.836738
43516193	rs77483109	4.17081e-09	-1.47304e-10	-0.678344	0.000195669	-1.47304e-10	-0.659584	0.00324133	-1.47304e-10	0.841247
43516395	rs12592725	1.28604e-08	1.83479	-1.38709	2.30806e-05	-1.29578	-1.50123	8.25347e-05	-1.34346	-1.48582
43517006	rs574531	5.62492e-07	5.24631	-1.02039	4.42824e-05	-1.54283	-0.602593	0.000368525	-1.59878	0.265797
43517554	rs489964	5.83818e-07	5.28359	-1.02045	4.46128e-05	-1.53531	-0.602678	0.000370975	-1.59203	0.265677
43518429	rs117583866	1.90295e-09	-1.47304e-10	-1.46305	8.43369e-05	-1.47304e-10	-1.50119	0.00032062	-1.47304e-10	-1.47224
43518894	rs191566711	4.14701e-09	-1.47304e-10	-0.684066	0.00019454	-1.47304e-10	-0.665371	0.00321017	-1.47304e-10	0.831586
43519461	rs78088132	4.12505e-09	-1.47304e-10	-0.689375	0.000193498	-1.47304e-10	-0.67074	0.00318148	-1.47304e-10	0.822611
43520176	rs62019378	3.09751e-09	-0.975855	-3.49535e-10	0.000110401	-1.23189	-3.49535e-10	0.000400632	-1.24945	-3.49535e-10
43521160	rs138693239	4.02956e-09	-1.47304e-10	-0.712797	0.000191561	-1.47304e-10	-0.680801	0.00295806	-1.47304e-10	0.749795
43521222	rs531598	4.43389e-07	5.04515	-1.05715	4.07001e-05	-1.58204	-0.647742	0.000328761	-1.63378	0.186616
43521833	rs537102	2.46491e-09	-1.2043	-3.49535e-10	0.000339928	-0.107274	-3.49535e-10	0.00135699	-0.0294691	-3.49535e-10
43521921	rs57549073	1.83189e-09	-1.47304e-10	-1.50111	8.80975e-05	-1.47304e-10	-1.45756	0.000313273	-1.47304e-10	-1.49542
43522111	rs116390315	3.9427e-09	-1.47304e-10	-0.734587	0.000184848	-1.47304e-10	-0.716475	0.00294588	-1.47304e-10	0.745671
43522467	rs35460126	1.32178e-09	-1.82748	-3.49535e-10	8.1208e-05	-1.53899	-3.49535e-10	0.00029839	-1.54409	-3.49535e-10
43522922	rs11070396	1.15164e-08	1.65547	-1.31814	2.17621e-05	-1.36273	-1.49311	8.01652e-05	-1.40723	-1.45117
43524420	rs513815	2.38812e-09	-1.23595	-3.49535e-10	0.000410163	0.0805462	-3.49535e-10	0.00164813	0.164905	-3.49535e-10
43525137	rs7176183	4.2236e-09	-1.47304e-10	-0.665765	0.000198174	-1.47304e-10	-0.646862	0.00331075	-1.47304e-10	0.862438
43526492	rs112158037	1.37988e-09	-1.78445	-3.49535e-10	6.42633e-05	-1.77302	-3.49535e-10	0.000235741	-1.77976	-3.49535e-10
43527236	rs579178	4.23505e-09	-0.663058	-3.49535e-10	6.10192e-05	-1.82482	-3.49535e-10	0.000225042	-1.8262	-3.49535e-10
43527819	rs35985214	1.32367e-09	-1.82605	-3.49535e-10	7.69959e-05	-1.59226	-3.49535e-10	0.000289975	-1.5727	-3.49535e-10
43527871	rs7171797	4.31523e-09	-1.47304e-10	-0.644303	0.000202522	-1.47304e-10	-0.62516	0.00343213	-1.47304e-10	0.898444
43528573	rs502157	4.82918e-07	5.08305	-1.00966	4.41562e-05	-1.55511	-0.593168	0.000371471	-1.60968	0.284656
43528614	rs3784267	1.03726e-08	1.53218	-1.29947	2.09138e-05	-1.40707	-1.48853	7.7377e-05	-1.44934	-1.44447
43529470	rs7162620	4.46963e-09	-1.47304e-10	-0.609148	0.000209849	-1.47304e-10	-0.589619	0.00363923	-1.47304e-10	0.957034
43529630	rs7183814	6.5738e-09	1.27787	-1.50124	2.11943e-05	-1.48029	-1.40199	8.10094e-05	-1.53354	-1.31439
43530174	rs74712577	4.57043e-09	-1.47304e-10	-0.586845	0.000214634	-1.47304e-10	-0.567075	0.00377614	-1.47304e-10	0.993966
43530272	rs77760277	4.5449e-09	-1.47304e-10	-0.592449	0.000213422	-1.47304e-10	-0.572739	0.00374133	-1.47304e-10	0.984704
43530276	rs78850399	4.3843e-09	-1.47304e-10	-0.628423	0.0002058	-1.47304e-10	-0.609105	0.00352438	-1.47304e-10	0.924967
43530342	rs75446309	1.55673e-09	-1.66387	-3.49535e-10	6.55674e-05	-1.75293	-3.49535e-10	0.000238612	-1.76765	-3.49535e-10
43530383	rs34646108	1.08575e-08	1.60285	-1.32445	2.1323e-05	-1.38183	-1.4944	7.84662e-05	-1.42538	-1.45445
43530647	rs2241516	1.07187e-08	1.58427	-1.31873	2.12057e-05	-1.38851	-1.49323	7.82013e-05	-1.43172	-1.45148
43531411	rs28756768	6.36601e-09	1.24549	-1.50098	2.07816e-05	-1.49106	-1.41088	8.03394e-05	-1.54345	-1.31278
43531628	rs3784268	9.98502e-09	1.53218	-1.33755	2.08975e-05	-1.40707	-1.48931	7.70112e-05	-1.44934	-1.4492
43532085	rs72721564	1.69767e-09	-1.5772	-3.49535e-10	0.000100358	-1.32726	-3.49535e-10	0.000389457	-1.27774	-3.49535e-10
43532098	rs79338229	4.55498e-09	-1.47304e-10	-0.590233	0.0002139	-1.47304e-10	-0.570499	0.00375506	-1.47304e-10	0.988368
43532888	rs563310091	2.0946e-09	-1.47304e-10	-1.36709	9.45292e-05	-1.47304e-10	-1.3871	0.000330998	-1.47304e-10	-1.44038
43532999	rs16957502	4.53967e-09	-1.47304e-10	-0.593599	0.000213174	-1.47304e-10	-0.573902	0.00373422	-1.47304e-10	0.982801
43533091	rs34222269	4.55234e-09	-1.47304e-10	-0.590812	0.000213775	-1.47304e-10	-0.571085	0.00375147	-1.47304e-10	0.98741
43534667	rs77084925	4.81942e-09	-1.47304e-10	-0.533799	0.000226454	-1.47304e-10	-0.513466	0.00411996	-1.47304e-10	1.08111
43534922	rs11070398	2.15319e-09	0.158585	-1.49809	1.51647e-05	-1.78869	-1.42835	5.92112e-05	-1.80474	-1.35665
43534967	rs11855754	3.61174e-09	0.445917	-1.26818	1.5011e-05	-1.74691	-1.48031	5.77653e-05	-1.76429	-1.42181
43535096	rs525403	5.2205e-08	3.14142	-1.29269	2.75899e-05	-1.56546	-1.0531	0.000197093	-1.58101	-0.377807
43536846	rs16957507	4.9378e-09	-1.47304e-10	-0.509533	0.000232075	-1.47304e-10	-0.488949	0.00428617	-1.47304e-10	1.12066
43537020	rs138059251	8.10023e-09	-1.47304e-10	-0.0145614	0.000523346	-1.47304e-10	0.324234	0.00124321	-1.47304e-10	-0.11704
43537124	rs13329564	2.6128e-09	-0.270392	-0.87564	3.25175e-05	-1.81583	-0.638403	0.000104984	-1.82745	-0.761238
43538272	rs71476425	3.50892e-09	-0.851146	-3.49535e-10	7.11019e-05	-1.6719	-3.49535e-10	0.000262452	-1.67242	-3.49535e-10
43538360	rs117776786	2.03078e-09	-1.39804	-3.49535e-10	6.50145e-05	-1.7614	-3.49535e-10	0.000243015	-1.74937	-3.49535e-10
43538511	rs7162827	1.42272e-09	-1.75388	-3.49535e-10	6.25191e-05	-1.80054	-3.49535e-10	0.000232855	-1.79208	-3.49535e-10
43538638	rs74841390	4.93408e-09	-1.47304e-10	-0.510288	0.000231898	-1.47304e-10	-0.489711	0.00428091	-1.47304e-10	1.11943
43538741	rs66902683	1.85822e-09	-1.48683	-3.49535e-10	0.000124677	-1.11028	-3.49535e-10	0.000483653	-1.06113	-3.49535e-10
43540117	rs16957511	1.14946e-08	1.55485	-1.21943	2.18372e-05	-1.38766	-1.46474	8.21172e-05	-1.4317	-1.40265
43540121	rs114907383	4.82527e-09	-1.47304e-10	-0.532586	0.000226732	-1.47304e-10	-0.512241	0.00412813	-1.47304e-10	1.08309
43540621	rs12902267	1.37138e-09	-1.79064	-3.49535e-10	0.000116342	-1.17948	-3.49535e-10	0.00042661	-1.18662	-3.49535e-10
43540633	rs28444219	5.28117e-09	-1.47304e-10	-0.442306	0.000248383	-1.47304e-10	-0.421039	0.00477795	-1.47304e-10	1.22928
43541139	rs542036	5.43788e-07	5.33915	-1.14704	2.20103e-05	-1.63707	-1.20743	0.000155774	-1.65504	-0.539046
43541654	rs192600356	1.66379e-09	-1.59736	-3.49535e-10	6.68747e-05	-1.73319	-3.49535e-10	0.000244357	-1.74386	-3.49535e-10
43541939	rs512431	9.59922e-06	8.55747	-1.49449	1.81094e-05	-1.53981	-1.49977	7.64143e-05	-1.69177	-1.21455
43542351	rs117613947	1.85573e-09	-1.47304e-10	-1.48817	9.45635e-05	-1.47304e-10	-1.38674	0.000352246	-1.47304e-10	-1.37816
43542702	rs825735	2.73012e-09	-1.10211	-3.49535e-10	0.000330455	-0.13554	-3.49535e-10	0.00131458	-0.0612205	-3.49535e-10
43543164	rs140838177	1.88527e-09	-1.47304e-10	-1.47238	0.000101211	-1.47304e-10	-1.3188	0.000338858	-1.47304e-10	-1.41691
43543258	rs493177	9.22822e-06	8.51307	-1.48951	1.79051e-05	-1.55337	-1.49755	7.39781e-05	-1.70086	-1.23787
43543696	rs9652444	1.72702e-09	-0.497097	-1.06296	1.70168e-05	-1.68916	-1.41265	5.98627e-05	-1.80477	-1.34567
43544235	rs35535692	1.4359e-07	2.86051	-3.49535e-10	6.39985e-05	-1.77715	-3.49535e-10	0.000239247	-1.76499	-3.49535e-10
43544483	rs149346801	5.68965e-09	-1.47304e-10	-0.367805	0.000255082	-1.47304e-10	-0.394423	0.00363862	-1.47304e-10	0.956866
43544609	rs526292	1.16221e-05	8.74864	-1.49443	1.87498e-05	-1.50512	-1.49971	7.83704e-05	-1.66842	-1.21263
43545314	rs530188	7.76992e-06	8.34695	-1.49539	1.73467e-05	-1.5822	-1.50041	7.50022e-05	-1.72075	-1.20423
43545578	rs62019409	2.07958e-09	-1.37429	-3.49535e-10	8.02478e-05	-1.55089	-3.49535e-10	0.000292727	-1.56325	-3.49535e-10
43545728	rs555001	1.16182e-05	8.74864	-1.49477	1.87413e-05	-1.50512	-1.50016	7.86932e-05	-1.66842	-1.20852
43546446	rs475227	8.96393e-06	8.4911	-1.49659	1.77397e-05	-1.55938	-1.50082	7.68508e-05	-1.70551	-1.19511
43546456	rs475261	1.1611e-05	8.74864	-1.49539	1.87367e-05	-1.50512	-1.50041	7.90316e-05	-1.66842	-1.20423
43546663	rs75122489	1.83576e-09	-1.47304e-10	-1.49899	8.55297e-05	-1.47304e-10	-1.48715	0.000312053	-1.47304e-10	-1.49932
43548970	rs79917097	1.84953e-09	-1.47304e-10	-1.49152	9.55986e-05	-1.47304e-10	-1.37585	0.000348469	-1.47304e-10	-1.38894
43550502	rs572959	9.5976e-06	8.54248	-1.47967	1.80625e-05	-1.55104	-1.49112	7.1938e-05	-1.69987	-1.26682
43550581	rs573169	1.57141e-05	9.03436	-1.47849	1.99263e-05	-1.45365	-1.49032	7.67215e-05	-1.63169	-1.27062
43550655	rs574065	1.74322e-05	9.13818	-1.47856	2.03171e-05	-1.43418	-1.49036	7.78321e-05	-1.61753	-1.27041
43550822	rs17778967	1.32164e-09	-1.82758	-3.49535e-10	7.14955e-05	-1.66637	-3.49535e-10	0.000268865	-1.64828	-3.49535e-10
43551023	rs524547	1.56957e-05	9.03436	-1.47967	1.99102e-05	-1.45365	-1.49112	7.70138e-05	-1.63169	-1.26682
43551524	rs28445909	9.92577e-10	-0.648051	-1.46585	1.68522e-05	-1.82728	-1.28424	6.10526e-05	-1.81594	-1.31481
43551919	rs554001	9.60431e-06	8.54248	-1.47897	1.80684e-05	-1.55104	-1.4908	7.16171e-05	-1.69987	-1.27129
43552360	rs113463533	2.63024e-09	-1.47304e-10	-1.13938	9.87797e-05	-1.47304e-10	-1.34312	0.000747524	-1.47304e-10	-0.625727
43552372	rs116753155	1.86098e-09	-1.47304e-10	-1.48535	8.43547e-05	-1.47304e-10	-1.50098	0.00031237	-1.47304e-10	-1.4983
43553982	rs501884	9.52879e-06	8.54248	-1.48686	1.79675e-05	-1.55104	-1.4964	7.32276e-05	-1.69987	-1.24905
43554226	rs504417	9.93327e-06	8.5893	-1.49211	1.80569e-05	-1.54335	-1.49913	7.56601e-05	-1.69462	-1.22162
43555394	rs117741236	3.70946e-08	-1.47304e-10	1.50702	0.000829686	-1.47304e-10	0.785038	0.00438724	-1.47304e-10	1.14396
43555468	rs75744408	2.40924e-08	-1.47304e-10	1.07544	0.000570749	-1.47304e-10	0.41094	0.00293013	-1.47304e-10	0.740308
43555699	rs560134	9.93327e-06	8.5893	-1.49211	1.80569e-05	-1.54335	-1.49913	7.56601e-05	-1.69462	-1.22162
43556272	rs564946	1.71429e-05	9.13499	-1.49211	2.01276e-05	-1.43479	-1.49913	8.16879e-05	-1.61797	-1.22162
43556307	rs565658	1.80651e-05	9.18788	-1.4926	2.03324e-05	-1.42472	-1.49907	8.3111e-05	-1.6106	-1.21172
43557549	rs11853991	1.13759e-05	8.49535	-1.26255	1.99721e-05	-1.53622	-1.40545	5.78327e-05	-1.68451	-1.50043
43558004	rs66651343	5.8129e-07	5.73341	-1.47461	1.76118e-05	-1.75979	-1.30765	6.19628e-05	-1.77231	-1.34365
43558142	rs12909095	5.67044e-07	5.68088	-1.4469	1.46289e-05	-1.75552	-1.49749	7.48636e-05	-1.77031	-1.15651
43558376	rs579651	1.8074e-05	9.18788	-1.49211	2.03312e-05	-1.42472	-1.49913	8.22922e-05	-1.6106	-1.22162
43558574	rs471122	1.8088e-05	9.18788	-1.49133	2.0339e-05	-1.42472	-1.49875	8.19485e-05	-1.6106	-1.2258
43558823	rs473016	1.8074e-05	9.18788	-1.49211	2.03312e-05	-1.42472	-1.49913	8.22922e-05	-1.6106	-1.22162
43559231	rs748404	5.41948e-07	5.66627	-1.47756	1.7467e-05	-1.75997	-1.31573	6.15233e-05	-1.77214	-1.35093
43559960	rs505249	9.03675e-06	8.49643	-1.49383	1.8077e-05	-1.54119	-1.50018	7.65247e-05	-1.69238	-1.2125
43560240	rs4924711	2.55257e-09	-1.47304e-10	-1.16935	0.000102008	-1.47304e-10	-1.31096	0.000378807	-1.47304e-10	-1.30546
43560436	rs12911132	5.6176e-07	5.70159	-1.47697	1.75551e-05	-1.75657	-1.31409	6.18039e-05	-1.76906	-1.34946
43560607	rs531910	1.63354e-05	9.08702	-1.49238	1.99553e-05	-1.44383	-1.49869	8.11481e-05	-1.62456	-1.22166
43560825	rs491804	1.71844e-05	9.13499	-1.48969	2.01526e-05	-1.43479	-1.49789	8.06764e-05	-1.61797	-1.23408
43560945	rs492743	1.717e-05	9.13499	-1.49053	2.01436e-05	-1.43479	-1.49833	8.10096e-05	-1.61797	-1.22996
43561239	rs78614730	1.85023e-09	-1.47304e-10	-1.49114	9.547e-05	-1.47304e-10	-1.3772	0.000348915	-1.47304e-10	-1.38766
43561582	rs76742380	1.83465e-09	-1.47304e-10	-1.4996	8.58232e-05	-1.47304e-10	-1.48372	0.000325602	-1.47304e-10	-1.45682
43562666	rs77619410	3.04517e-09	-1.47304e-10	-0.992896	0.000115076	-1.47304e-10	-1.19042	0.000990054	-1.47304e-10	-0.344733
43563237	rs1814323	9.90909e-06	8.58647	-1.49172	1.78951e-05	-1.55255	-1.49894	7.4996e-05	-1.7013	-1.22376
43564149	rs189177952	1.83552e-09	-1.47304e-10	-1.49912	8.78254e-05	-1.47304e-10	-1.46066	0.000311624	-1.47304e-10	-1.50069
43565144	rs149298041	7.0037e-09	-1.47304e-10	-0.160014	0.000362414	-1.47304e-10	-0.0432227	0.00129042	-1.47304e-10	-0.0797666
43566121	rs35278581	1.63742e-05	9.0857	-1.48869	1.99881e-05	-1.44407	-1.49679	7.90215e-05	-1.62474	-1.24804
43566255	rs570272	2.45617e-09	-0.169491	-1.03836	2.29656e-05	-1.54528	-1.25673	5.66488e-05	-1.73236	-1.47326
43566470	rs493444	1.0624e-05	8.64092	-1.4765	1.84169e-05	-1.53477	-1.48797	7.1396e-05	-1.68873	-1.28552
43566671	rs1095389	1.92647e-05	9.23607	-1.4765	2.07507e-05	-1.41546	-1.48797	7.77257e-05	-1.60379	-1.28552
43567643	rs79819141	2.71623e-09	-1.47304e-10	-1.10721	9.91535e-05	-1.47304e-10	-1.33934	0.000794012	-1.47304e-10	-0.565394
43568207	rs473554	1.92796e-05	9.23607	-1.47573	2.07582e-05	-1.41546	-1.4876	7.74008e-05	-1.60379	-1.28971
43568794	rs59900401	1.83396e-09	-1.47304e-10	-1.49998	0.000100087	-1.47304e-10	-1.32997	0.000334198	-1.47304e-10	-1.43076
43568830	rs35891068	1.32669e-09	-1.82377	-3.49535e-10	6.43193e-05	-1.77215	-3.49535e-10	0.000241466	-1.75576	-3.49535e-10
43568999	rs530683	2.02307e-05	9.28583	-1.47733	2.09391e-05	-1.40581	-1.48857	7.84765e-05	-1.59666	-1.28303
43571211	rs1108462	1.92597e-09	-1.45102	-3.49535e-10	6.08464e-05	-1.82766	-3.49535e-10	0.000224904	-1.82682	-3.49535e-10
43571219	rs556851	1.07214e-05	8.64092	-1.46737	1.85222e-05	-1.53477	-1.48227	7.027e-05	-1.68873	-1.30141
43571390	rs567357	1.07214e-05	8.64092	-1.46737	1.85222e-05	-1.53477	-1.48227	7.027e-05	-1.68873	-1.30141
43571463	rs148818002	2.78407e-09	-1.08254	-3.49535e-10	9.17475e-05	-1.41697	-3.49535e-10	0.000331067	-1.44017	-3.49535e-10
43571958	rs59550885	1.83323e-09	-1.47304e-10	-1.50037	0.000100866	-1.47304e-10	-1.32221	0.000334307	-1.47304e-10	-1.43043
43572560	rs523737	1.12377e-05	8.68795	-1.46737	1.86693e-05	-1.52686	-1.48227	7.06551e-05	-1.68327	-1.30141
43573052	rs498227	1.5806e-05	9.03808	-1.47639	2.0034e-05	-1.45045	-1.48813	7.66503e-05	-1.62908	-1.27416
43573421	rs518234	9.74799e-06	8.55716	-1.4788	1.80805e-05	-1.55131	-1.48986	7.18756e-05	-1.70093	-1.26663
43573429	rs518261	9.74799e-06	8.55716	-1.4788	1.80805e-05	-1.55131	-1.48986	7.18756e-05	-1.70093	-1.26663
43573724	rs2412777	1.74073e-09	-1.55215	-3.49535e-10	0.000194074	-0.667769	-3.49535e-10	0.000730668	-0.648533	-3.49535e-10
43574114	rs143973489	1.88649e-09	-1.47304e-10	-1.47174	8.83861e-05	-1.47304e-10	-1.45429	0.000311509	-1.47304e-10	-1.50107
43575140	rs187158575	2.74073e-09	-1.47304e-10	-1.09823	0.000127835	-1.47304e-10	-1.08527	0.000435302	-1.47304e-10	-1.16645
43575552	rs138675365	8.03966e-09	-0.0220671	-3.49535e-10	0.000256897	-0.387335	-3.49535e-10	0.00105145	-0.284565	-3.49535e-10
43575624	rs580469	2.44203e-09	-0.0817889	-1.13183	2.1988e-05	-1.50842	-1.33709	5.66972e-05	-1.71047	-1.49429
43579223	rs17779494	5.34106e-07	5.6641	-1.48996	1.66765e-05	-1.76624	-1.35577	5.83194e-05	-1.77818	-1.39837
43579566	rs513970	1.0125e-05	8.60218	-1.48587	1.77675e-05	-1.56324	-1.49539	7.32744e-05	-1.70909	-1.23919
43579621	rs60154727	1.84364e-09	-1.47304e-10	-1.49471	9.68394e-05	-1.47304e-10	-1.36295	0.000344453	-1.47304e-10	-1.40053
43580645	rs117578063	1.33084e-09	-1.82064	-3.49535e-10	7.39193e-05	-1.63303	-3.49535e-10	0.000348567	-1.38866	-3.49535e-10
43580819	rs546722	1.02035e-05	8.60222	-1.47818	1.80485e-05	-1.55259	-1.49036	7.17626e-05	-1.70222	-1.26691
43583439	rs148471612	2.82544e-09	-1.47304e-10	-1.06779	9.96731e-05	-1.47304e-10	-1.33411	0.000969672	-1.47304e-10	-0.365535
43583440	rs142684449	2.82544e-09	-1.47304e-10	-1.06779	9.96731e-05	-1.47304e-10	-1.33411	0.000969672	-1.47304e-10	-0.365535
43583443	rs150995566	7.93726e-09	-1.47304e-10	-0.0348859	0.000430907	-1.47304e-10	0.129884	0.00109457	-1.47304e-10	-0.244377
43583576	rs117663498	1.8536e-09	-1.47304e-10	-1.48933	8.48619e-05	-1.47304e-10	-1.49498	0.000321176	-1.47304e-10	-1.4705
43585039	rs149443794	1.54276e-08	0.629706	-3.49535e-10	0.000251058	-0.410323	-3.49535e-10	0.000849652	-0.497665	-3.49535e-10
43585520	rs538238	0.000179539	11.4726	-1.48089	2.02663e-05	-1.5409	-1.38615	0.000107885	-1.70247	-0.85896
43586907	rs489509	0.000843526	13.0259	-1.48704	2.12323e-05	-1.37935	-1.50114	8.84624e-05	-1.59276	-1.16716
43586908	rs532672	0.000843526	13.0259	-1.48704	2.12323e-05	-1.37935	-1.50114	8.84624e-05	-1.59276	-1.16716
43587745	rs485148	0.000586337	12.6517	-1.47649	1.95415e-05	-1.46297	-1.5005	8.01178e-05	-1.64918	-1.20982
43588439	rs491648	3.37597e-08	2.30371	-0.8909	2.22108e-05	-1.44972	-1.38571	5.77302e-05	-1.69655	-1.49016
43588484	rs491800	0.000654847	12.7649	-1.47922	2.00923e-05	-1.43463	-1.50104	8.19255e-05	-1.62894	-1.20774
43588565	rs142962264	2.38577e-09	-1.47304e-10	-1.23693	0.000116802	-1.47304e-10	-1.17553	0.000379985	-1.47304e-10	-1.30236
43588729	rs117408246	1.83523e-09	-1.47304e-10	-1.49928	8.58843e-05	-1.47304e-10	-1.48301	0.000311511	-1.47304e-10	-1.50106
43588888	rs28594657	4.42857e-08	1.59835	0.0858613	2.55456e-05	-1.63971	-1.05583	9.51057e-05	-1.79422	-0.893284
43589202	rs78849335	3.1841e-09	-1.47304e-10	-0.948283	0.000161266	-1.47304e-10	-0.852953	0.000481055	-1.47304e-10	-1.06651
43589582	rs12148735	0.00062992	12.7093	-1.46239	1.97963e-05	-1.45378	-1.49673	7.73691e-05	-1.64273	-1.25117
43590477	rs115098529	2.46236e-09	-1.47304e-10	-1.20533	8.51203e-05	-1.47304e-10	-1.49194	0.000506713	-1.47304e-10	-1.01455
43591441	rs142749520	3.06758e-09	-1.47304e-10	-0.985564	0.00014834	-1.47304e-10	-0.936501	0.000535144	-1.47304e-10	-0.959956
43592297	rs113617946	1.35652e-09	-1.80153	-3.49535e-10	9.63041e-05	-1.3685	-3.49535e-10	0.000374636	-1.31654	-3.49535e-10
43592408	rs825740	1.15105e-08	1.78423	-1.44742	1.67426e-05	-1.62777	-1.49028	6.45321e-05	-1.79482	-1.28051
43592428	rs825739	1.00357e-08	1.6434	-1.44371	1.62421e-05	-1.65983	-1.48857	6.3286e-05	-1.80698	-1.28785
43593791	rs111505886	1.38121e-09	-1.78349	-3.49535e-10	0.00010309	-1.30041	-3.49535e-10	0.000402488	-1.24483	-3.49535e-10
43594900	rs478104	8.32525e-09	1.49014	-1.47729	1.57338e-05	-1.67919	-1.50101	6.76544e-05	-1.81304	-1.21504
43596593	rs114377096	2.34262e-09	-1.47304e-10	-1.25518	8.4488e-05	-1.47304e-10	-1.4994	0.000474462	-1.47304e-10	-1.08031
43597297	rs12911569	9.45347e-06	7.04768	-3.49535e-10	7.08396e-05	-1.67559	-3.49535e-10	0.000263659	-1.66784	-3.49535e-10
43597737	rs576557	0.000550298	12.5861	-1.47432	1.87381e-05	-1.50454	-1.50091	7.58738e-05	-1.68059	-1.23283
43599006	rs138934913	3.58694e-09	-0.829154	-3.49535e-10	0.000179657	-0.744958	-3.49535e-10	0.000699866	-0.691604	-3.49535e-10
43599116	rs524527	8.55985e-09	1.52282	-1.48219	1.5432e-05	-1.69832	-1.50125	6.84281e-05	-1.81917	-1.19754
43599325	rs526450	1.02738e-08	1.6997	-1.47655	1.60112e-05	-1.66174	-1.50098	6.79235e-05	-1.8081	-1.21601
43600492	rs79085285	2.47234e-09	-1.47304e-10	-1.20129	8.50991e-05	-1.47304e-10	-1.49219	0.000503014	-1.47304e-10	-1.02187
43600803	rs484846	9.14313e-09	1.58129	-1.47474	1.56184e-05	-1.68663	-1.50093	6.71458e-05	-1.81598	-1.21964
43601588	rs56321238	3.04303e-09	-1.19407	0.200475	2.31113e-05	-1.82308	-0.97261	0.000110853	-1.82559	-0.708696
43603032	rs28578454	4.1983e-08	2.2387	-0.60789	2.28824e-05	-1.51913	-1.28651	5.88182e-05	-1.73633	-1.43171
43603535	rs147790540	2.50467e-09	-1.47304e-10	-1.1883	9.42938e-05	-1.47304e-10	-1.38959	0.000810901	-1.47304e-10	-0.544347
43604422	rs499035	4.25246e-06	7.70894	-1.46014	1.39101e-05	-1.80469	-1.4987	6.32734e-05	-1.82536	-1.26967
43604930	rs67006061	1.42264e-09	-1.75394	-3.49535e-10	6.25692e-05	-1.79973	-3.49535e-10	0.000232265	-1.79461	-3.49535e-10
43605342	rs78147758	1.88322e-09	-1.47304e-10	-1.47347	8.80035e-05	-1.47304e-10	-1.45863	0.000327722	-1.47304e-10	-1.45033
43605439	rs510108	0.000563727	12.5787	-1.44281	1.83682e-05	-1.53308	-1.49231	6.96836e-05	-1.70092	-1.29761
43605538	rs74840561	4.60139e-09	-1.47304e-10	-0.580094	0.000340167	-1.47304e-10	-0.106573	0.00116097	-1.47304e-10	-0.185485
43605741	rs140050553	1.43189e-08	0.555126	-3.49535e-10	0.000222095	-0.532903	-3.49535e-10	0.000814241	-0.540236	-3.49535e-10
43606222	rs141964502	1.88609e-09	-1.47304e-10	-1.47195	8.6147e-05	-1.47304e-10	-1.47995	0.000319107	-1.47304e-10	-1.47697
43606494	rs540388	7.51625e-09	1.3485	-1.43789	1.51116e-05	-1.7307	-1.48984	6.09868e-05	-1.82574	-1.30609
43607149	rs1814324	8.12086e-06	6.89574	-3.49535e-10	6.87812e-05	-1.70508	-3.49535e-10	0.000255637	-1.69874	-3.49535e-10
43607961	rs34657657	1.05771e-05	7.15999	-3.49535e-10	7.10935e-05	-1.67201	-3.49535e-10	0.000264441	-1.66488	-3.49535e-10
43607993	rs35681736	1.14086e-05	7.23567	-3.49535e-10	7.18149e-05	-1.66192	-3.49535e-10	0.000267184	-1.65455	-3.49535e-10
43608024	rs498837	6.30772e-09	1.19833	-1.46301	1.46348e-05	-1.75544	-1.49716	6.33909e-05	-1.82768	-1.2655
43608430	rs149363406	9.29387e-09	0.122902	-3.49535e-10	0.000134642	-1.03339	-3.49535e-10	0.000468019	-1.09398	-3.49535e-10
43608680	rs62019432	1.05771e-05	7.15999	-3.49535e-10	7.10935e-05	-1.67201	-3.49535e-10	0.000264441	-1.66488	-3.49535e-10
43608855	rs540031	6.6805e-09	1.23599	-1.44326	1.4851e-05	-1.74952	-1.48842	6.11868e-05	-1.82753	-1.30103
43609191	rs77127345	2.11426e-09	-1.47304e-10	-1.35775	8.96586e-05	-1.47304e-10	-1.44	0.000544052	-1.47304e-10	-0.943448
43609250	rs185502474	1.91837e-09	-1.47304e-10	-1.45498	8.62261e-05	-1.47304e-10	-1.47904	0.000327595	-1.47304e-10	-1.45072
43609509	rs1095386	6.45997e-09	1.19833	-1.43916	1.47924e-05	-1.75544	-1.48645	6.07263e-05	-1.82768	-1.30844
43609877	rs7176923	1.05771e-05	7.15999	-3.49535e-10	7.10935e-05	-1.67201	-3.49535e-10	0.000264441	-1.66488	-3.49535e-10
43610135	rs507178	0.000606631	12.6322	-1.42299	1.87625e-05	-1.52538	-1.47877	6.74868e-05	-1.69585	-1.33471
43610672	rs12440854	4.51713e-08	1.51449	0.189518	2.39649e-05	-1.68712	-1.0723	9.27199e-05	-1.81302	-0.89989
43610772	rs478028	0.000646403	12.6912	-1.41848	1.89705e-05	-1.5168	-1.47632	6.74369e-05	-1.69016	-1.34114
43611104	rs117875695	2.10891e-09	-1.47304e-10	-1.36028	0.000139589	-1.47304e-10	-0.997308	0.000407815	-1.47304e-10	-1.23168
43612022	rs140992084	1.84011e-09	-1.47304e-10	-1.49663	9.30107e-05	-1.47304e-10	-1.40329	0.000316933	-1.47304e-10	-1.4838
43612925	rs528517	6.92527e-09	1.23599	-1.40727	1.51644e-05	-1.74952	-1.46754	5.76104e-05	-1.82753	-1.36126
43613369	rs7177892	8.50003e-06	6.94137	-3.49535e-10	7.06416e-05	-1.67839	-3.49535e-10	0.000263047	-1.67016	-3.49535e-10
43613561	rs7181545	8.17443e-06	6.90231	-3.49535e-10	7.02852e-05	-1.68345	-3.49535e-10	0.000261684	-1.67536	-3.49535e-10
43613810	rs552701	0.00043124	12.25	-1.38207	1.85702e-05	-1.5616	-1.45285	6.24788e-05	-1.71866	-1.389
43613943	rs34715468	1.24941e-07	2.72139	-3.49535e-10	6.22857e-05	-1.80428	-3.49535e-10	0.000229881	-1.80493	-3.49535e-10
43614281	rs573615	0.000778347	12.8347	-1.37621	2.01429e-05	-1.48407	-1.44909	6.53602e-05	-1.66803	-1.39455
43614312	rs17723479	1.01673e-05	7.12047	-3.49535e-10	7.07273e-05	-1.67718	-3.49535e-10	0.000263048	-1.67016	-3.49535e-10
43614724	rs488756	4.39605e-07	5.36309	-1.38366	2.79864e-05	-1.15142	-1.45287	7.91042e-05	-1.48459	-1.38714
43614961	rs58700906	2.40641e-09	-1.47304e-10	-1.22832	9.79872e-05	-1.47304e-10	-1.35117	0.000395714	-1.47304e-10	-1.2618
43615111	rs111582247	1.33202e-09	-1.81976	-3.49535e-10	8.14351e-05	-1.5362	-3.49535e-10	0.000307907	-1.5127	-3.49535e-10
43615938	rs11637653	1.7289e-09	-1.55897	-3.49535e-10	6.77124e-05	-1.72074	-3.49535e-10	0.000250262	-1.71998	-3.49535e-10
43617493	rs956391	9.55637e-09	1.50177	-1.35102	1.6505e-05	-1.70114	-1.43121	5.50527e-05	-1.81887	-1.41533
43618734	rs512628	0.000705894	12.7236	-1.36284	1.97146e-05	-1.51204	-1.44261	6.2939e-05	-1.68699	-1.41333
43618863	rs511673	7.51619e-09	1.292	-1.3814	1.55246e-05	-1.74037	-1.45322	5.57837e-05	-1.82689	-1.39412
43619560	rs484029	8.1813e-09	1.36867	-1.37327	1.5809e-05	-1.72715	-1.44828	5.53083e-05	-1.82521	-1.40436
43619951	rs12324573	1.91272e-09	-1.47304e-10	-1.45793	9.09898e-05	-1.47304e-10	-1.42526	0.000349819	-1.47304e-10	-1.38508
43620073	rs7048	0.000122007	9.60538	-3.49535e-10	0.000960982	0.931947	-3.49535e-10	0.00378648	0.996698	-3.49535e-10
43620443	rs514438	1.58507e-05	7.56452	-3.49535e-10	7.45237e-05	-1.62489	-3.49535e-10	0.000276347	-1.62084	-3.49535e-10
43621947	rs3742969	5.36985e-09	0.944435	-1.37009	1.48809e-05	-1.78997	-1.44596	5.54711e-05	-1.82231	-1.40432
43622265	rs3742970	1.43739e-08	-0.155556	0.714515	3.7401e-05	-1.67428	-0.640036	0.000145099	-1.80834	-0.456742
43622916	rs3742971	5.8622e-09	0.997811	-1.33574	1.53256e-05	-1.78352	-1.42296	5.39448e-05	-1.8244	-1.43014
43623397	rs45617141	1.66576e-09	-1.59617	-3.49535e-10	9.87855e-05	-1.34306	-3.49535e-10	0.000535609	-0.959088	-3.49535e-10
43623415	rs45551237	3.113e-09	-0.970865	-3.49535e-10	9.20835e-05	-1.41331	-3.49535e-10	0.000328548	-1.44781	-3.49535e-10
43623429	rs45586637	2.64758e-09	-1.13281	-3.49535e-10	0.000116821	-1.17536	-3.49535e-10	0.000416861	-1.20974	-3.49535e-10
43624189	rs1549523	5.35349e-09	0.910261	-1.33897	1.51344e-05	-1.79386	-1.42518	5.42606e-05	-1.8207	-1.42799
43625345	rs79099426	1.91106e-09	-1.47304e-10	-1.45879	0.000105202	-1.47304e-10	-1.28013	0.00034264	-1.47304e-10	-1.40581
43625433	rs1123947	5.50447e-09	0.944435	-1.34533	1.51277e-05	-1.78997	-1.42951	5.44109e-05	-1.82231	-1.42361
43627115	rs34591748	2.06882e-05	7.83087	-3.49535e-10	7.94621e-05	-1.56073	-3.49535e-10	0.000296612	-1.55007	-3.49535e-10
43627855	rs1549525	5.16593e-09	0.874599	-1.33897	1.50761e-05	-1.79772	-1.42518	5.43651e-05	-1.81878	-1.42799
43628542	rs7175434	5.19526e-09	0.880259	-1.33897	1.51437e-05	-1.79325	-1.42518	5.42753e-05	-1.82043	-1.42799
43629405	rs12102205	0.000922299	12.9587	-1.33056	2.05445e-05	-1.49272	-1.4207	6.25428e-05	-1.67293	-1.43371
43629431	rs12101673	5.41108e-09	0.927322	-1.34533	1.50979e-05	-1.79194	-1.42951	5.44534e-05	-1.82153	-1.42361
43630884	rs35326382	2.32791e-05	7.94886	-3.49535e-10	7.93161e-05	-1.56257	-3.49535e-10	0.000295912	-1.55243	-3.49535e-10
43631356	rs2278856	0.000919281	12.9587	-1.33384	2.04984e-05	-1.49272	-1.42295	6.26735e-05	-1.67293	-1.43162
43631393	rs28464256	3.09742e-09	-0.975885	-3.49535e-10	6.44334e-05	-1.77038	-3.49535e-10	0.000249447	-1.72325	-3.49535e-10
43631451	rs75886036	2.61847e-09	-1.47304e-10	-1.14386	0.000129681	-1.47304e-10	-1.07093	0.000406167	-1.47304e-10	-1.23573
43632138	rs4547312	0.00103153	13.0739	-1.33384	2.08609e-05	-1.47519	-1.42295	6.34292e-05	-1.66095	-1.43162
43632226	rs933941	8.82148e-09	1.4129	-1.34216	1.53743e-05	-1.77595	-1.42736	5.41766e-05	-1.82442	-1.42582
43632549	rs2278857	0.000976415	13.019	-1.33384	2.06863e-05	-1.48359	-1.42295	6.30647e-05	-1.66671	-1.43162
43632755	rs2278858	1.45137e-08	0.935345	-0.366702	2.06429e-05	-1.78325	-1.12539	5.84617e-05	-1.82755	-1.34657
43632960	rs2278859	5.84735e-09	1.0017	-1.34216	1.53824e-05	-1.77543	-1.42736	5.40764e-05	-1.82627	-1.42582
43633334	rs7168940	6.03413e-09	0.963318	-1.27234	1.58378e-05	-1.78774	-1.38587	5.19393e-05	-1.82311	-1.46931
43633366	rs112643978	1.52114e-09	-1.68699	-3.49535e-10	6.22364e-05	-1.80507	-3.49535e-10	0.000233354	-1.78993	-3.49535e-10
43633368	rs76358546	2.57846e-09	-1.47304e-10	-1.15926	0.000127506	-1.47304e-10	-1.08785	0.000400821	-1.47304e-10	-1.24898
43633497	rs35311230	6.64227e-06	6.69476	-3.49535e-10	8.85706e-05	-1.45221	-3.49535e-10	0.000334974	-1.42844	-3.49535e-10
43633613	rs72707520	7.38881e-08	2.1961	-3.49535e-10	0.000159126	-0.86631	-3.49535e-10	0.000609378	-0.830054	-3.49535e-10
43633736	rs144273935	3.17402e-09	-0.951454	-3.49535e-10	0.000115035	-1.19077	-3.49535e-10	0.000443617	-1.14753	-3.49535e-10
43634196	rs11858152	6.60261e-09	1.1102	-1.32919	1.57658e-05	-1.75973	-1.41844	5.35449e-05	-1.82765	-1.43432
43634209	rs34515241	2.0635e-05	7.82829	-3.49535e-10	7.77812e-05	-1.58211	-3.49535e-10	0.000290076	-1.57235	-3.49535e-10
43634405	rs8039638	1.04664e-08	1.56204	-1.32032	1.59198e-05	-1.75564	-1.41281	5.32202e-05	-1.82742	-1.44064
43634709	rs6493081	1.02249e-08	1.5439	-1.32553	1.5829e-05	-1.75826	-1.4159	5.34467e-05	-1.82724	-1.43657
43634808	rs6493082	1.02592e-08	1.5439	-1.32218	1.58662e-05	-1.75826	-1.41355	5.33393e-05	-1.82724	-1.43858
43634874	rs1426753	1.32516e-09	-1.82492	-3.49535e-10	0.000109315	-1.24178	-3.49535e-10	0.000444054	-1.14655	-3.49535e-10
43635136	rs8041132	1.0447e-08	1.56204	-1.32218	1.59079e-05	-1.75564	-1.41355	5.33295e-05	-1.82742	-1.43858
43635247	rs149144047	3.33988e-09	-1.47304e-10	-0.90052	0.000162709	-1.47304e-10	-0.844048	0.000804969	-1.47304e-10	-0.551689
43635276	rs11634407	9.10987e-09	0.102905	-3.49535e-10	0.000132036	-1.05293	-3.49535e-10	0.000463575	-1.10352	-3.49535e-10
43635800	rs28415933	1.01258e-08	1.524	-1.31537	1.58972e-05	-1.7611	-1.40877	5.3144e-05	-1.82698	-1.44251
43636200	rs12324572	1.01258e-08	1.524	-1.31537	1.58972e-05	-1.7611	-1.40877	5.3144e-05	-1.82698	-1.44251
43636651	rs7170489	1.06388e-08	1.58023	-1.32218	1.59504e-05	-1.75297	-1.41355	5.33224e-05	-1.82755	-1.43858
43636960	rs7172374	0.00198846	13.6954	-1.29893	2.09557e-05	-1.49505	-1.39855	6.1038e-05	-1.67958	-1.45141
43637290	rs112722539	1.4398e-09	-1.74195	-3.49535e-10	0.000121614	-1.13515	-3.49535e-10	0.00047827	-1.07232	-3.49535e-10
43637377	rs8033714	1.01608e-08	1.524	-1.31192	1.5936e-05	-1.7611	-1.40633	5.30423e-05	-1.82698	-1.44442
43637867	rs35992154	1.76338e-05	7.67112	-3.49535e-10	7.5897e-05	-1.60663	-3.49535e-10	0.000282909	-1.59737	-3.49535e-10
43637985	rs6493083	0.00177042	13.5792	-1.29893	2.06063e-05	-1.51186	-1.39855	6.03614e-05	-1.69073	-1.45141
43638525	rs8042688	0.00210942	13.7508	-1.29534	2.11817e-05	-1.48689	-1.39598	6.12642e-05	-1.67412	-1.45318
43638668	rs113874019	1.38413e-09	-1.78138	-3.49535e-10	6.46519e-05	-1.76699	-3.49535e-10	0.000243313	-1.74815	-3.49535e-10
43639462	rs17780417	1.76338e-05	7.67112	-3.49535e-10	7.5897e-05	-1.60663	-3.49535e-10	0.000282909	-1.59737	-3.49535e-10
43639770	rs9920879	0.0017768	13.5792	-1.29534	2.06592e-05	-1.51186	-1.39598	6.02551e-05	-1.69073	-1.45318
43639945	rs12915280	1.38299e-09	-1.78221	-3.49535e-10	7.20015e-05	-1.65932	-3.49535e-10	0.000264879	-1.66322	-3.49535e-10
43640750	rs56089824	1.65453e-09	-1.60294	-3.49535e-10	6.69599e-05	-1.73192	-3.49535e-10	0.000249651	-1.72243	-3.49535e-10
43641185	rs62019439	1.38226e-09	-1.78273	-3.49535e-10	7.20741e-05	-1.65831	-3.49535e-10	0.000265143	-1.66222	-3.49535e-10
43642130	rs16957625	2.60654e-09	-1.47304e-10	-1.14843	0.000129033	-1.47304e-10	-1.07594	0.000404573	-1.47304e-10	-1.23966
43642277	rs61358080	2.58948e-09	-1.47304e-10	-1.155	0.000128105	-1.47304e-10	-1.08316	0.000402293	-1.47304e-10	-1.24531
43642328	rs28758627	5.51142e-08	2.27184	-0.368887	2.42426e-05	-1.62125	-1.12664	6.02836e-05	-1.79606	-1.34738
43642571	rs117322227	2.4429e-09	-1.47304e-10	-1.21327	0.00011829	-1.47304e-10	-1.16287	0.000486572	-1.47304e-10	-1.05511
43642657	rs16957627	1.11686e-08	1.61858	-1.31192	1.6159e-05	-1.7472	-1.40633	5.30053e-05	-1.82768	-1.44442
43642780	rs16957630	1.13569e-08	1.63874	-1.31537	1.61698e-05	-1.74409	-1.40877	5.3108e-05	-1.82766	-1.44251
43642852	rs116955197	1.61344e-09	-1.62808	-3.49535e-10	6.45826e-05	-1.76806	-3.49535e-10	0.000238355	-1.76873	-3.49535e-10
43642897	rs16957632	1.13569e-08	1.63874	-1.31537	1.61698e-05	-1.74409	-1.40877	5.3108e-05	-1.82766	-1.44251
43643726	rs116862566	8.59038e-09	0.0441897	-3.49535e-10	0.000133021	-1.0455	-3.49535e-10	0.000463614	-1.10344	-3.49535e-10
43643901	rs7181634	1.83726e-05	7.71216	-3.49535e-10	7.63766e-05	-1.60033	-3.49535e-10	0.000284733	-1.59094	-3.49535e-10
43644310	rs79531962	2.17691e-09	-1.47304e-10	-1.32855	8.45437e-05	-1.47304e-10	-1.49874	0.000418799	-1.47304e-10	-1.2051
43644390	rs4076815	1.86846e-09	-1.47304e-10	-1.48134	8.43319e-05	-1.47304e-10	-1.50125	0.000311459	-1.47304e-10	-1.50123
43644636	rs114894761	2.1365e-09	-1.47304e-10	-1.34728	8.47469e-05	-1.47304e-10	-1.49634	0.000407381	-1.47304e-10	-1.23274
43644760	rs7166812	0.00200289	13.6954	-1.29171	2.10643e-05	-1.49505	-1.39338	6.08253e-05	-1.67958	-1.45491
43644788	rs7165471	1.13962e-08	1.63874	-1.31192	1.62093e-05	-1.74409	-1.40633	5.30064e-05	-1.82766	-1.44442
43645158	rs146321853	1.91644e-09	-1.47304e-10	-1.45598	8.43844e-05	-1.47304e-10	-1.50063	0.00031231	-1.47304e-10	-1.4985
43645246	rs4296223	0.00220229	13.8119	-1.31336	2.11039e-05	-1.4778	-1.40875	6.22175e-05	-1.668	-1.44386
43645820	rs72707530	1.90725e-05	7.74955	-3.49535e-10	7.6821e-05	-1.59453	-3.49535e-10	0.000286424	-1.58502	-3.49535e-10
43645891	rs144176582	3.55291e-09	-0.838687	-3.49535e-10	0.000101095	-1.31995	-3.49535e-10	0.000359342	-1.35822	-3.49535e-10
43646347	rs11070399	0.00238403	13.8659	-1.28805	2.16217e-05	-1.47156	-1.39075	6.1695e-05	-1.66369	-1.4566
43647627	rs6493084	0.00212485	13.7508	-1.28805	2.12928e-05	-1.48689	-1.39075	6.10546e-05	-1.67412	-1.4566
43648444	rs12905772	0.00226794	13.8119	-1.28398	2.15502e-05	-1.4778	-1.38782	6.1317e-05	-1.668	-1.45844
43648629	rs28702649	0.0025307	13.9188	-1.2812	2.44157e-05	-1.35498	-1.38581	6.6532e-05	-1.58515	-1.45966
43648792	rs138651258	2.71853e-09	-1.47304e-10	-1.10636	0.000147801	-1.47304e-10	-0.940142	0.000489231	-1.47304e-10	-1.04966
43649191	rs78678382	2.65854e-09	-1.47304e-10	-1.12868	0.0001269	-1.47304e-10	-1.09261	0.000397729	-1.47304e-10	-1.25672
43649719	rs62019442	6.10373e-06	7.86965	-1.25945	1.80868e-05	-1.57548	-1.46535	6.78379e-05	-1.56559	-1.45978
43650230	rs4075674	1.16932e-08	1.65713	-1.30457	1.63411e-05	-1.74122	-1.40111	5.28028e-05	-1.82759	-1.44834
43650284	rs139370400	1.84591e-09	-1.47304e-10	-1.49348	8.50129e-05	-1.47304e-10	-1.49321	0.000312105	-1.47304e-10	-1.49915
43650335	rs4401024	0.00226308	13.8119	-1.28613	2.1574e-05	-1.4778	-1.38672	6.13452e-05	-1.668	-1.45798
43650384	rs1133395	0.00212485	13.7508	-1.28805	2.12928e-05	-1.48689	-1.39075	6.10546e-05	-1.67412	-1.4566
43651256	rs935901	6.44955e-08	1.7945	0.265645	2.43132e-05	-1.71145	-1.03354	9.61087e-05	-1.82286	-0.854151
43651626	rs55748552	1.98748e-05	7.79076	-3.49535e-10	7.73194e-05	-1.58806	-3.49535e-10	0.00028832	-1.57842	-3.49535e-10
43652937	rs10518812	2.0635e-05	7.82829	-3.49535e-10	7.77812e-05	-1.58211	-3.49535e-10	0.000290076	-1.57235	-3.49535e-10
43653322	rs35278805	2.0635e-05	7.82829	-3.49535e-10	7.77812e-05	-1.58211	-3.49535e-10	0.000290076	-1.57235	-3.49535e-10
43653649	rs62019445	2.11207e-09	-1.35878	-3.49535e-10	0.000187777	-0.700751	-3.49535e-10	0.000709182	-0.67838	-3.49535e-10
43654182	rs6493085	1.12076e-08	1.61858	-1.30844	1.6199e-05	-1.7472	-1.40386	5.29055e-05	-1.82768	-1.44631
43655117	rs76934052	3.44227e-09	-1.47304e-10	-0.870321	0.000182183	-1.47304e-10	-0.730996	0.00103559	-1.47304e-10	-0.299765
43655234	rs34767197	2.0635e-05	7.82829	-3.49535e-10	7.77812e-05	-1.58211	-3.49535e-10	0.000290076	-1.57235	-3.49535e-10
43655394	rs6493086	0.002388	13.8676	-1.28805	2.16677e-05	-1.46943	-1.39075	6.17785e-05	-1.66233	-1.4566
43655653	rs74972075	2.26403e-09	-1.47304e-10	-1.28931	0.000110601	-1.47304e-10	-1.23008	0.000489157	-1.47304e-10	-1.04981
43655794	rs2412780	1.04786e-08	1.5439	-1.30102	1.61057e-05	-1.75826	-1.39857	5.27255e-05	-1.82724	-1.45016
43655804	rs151161820	1.79628e-09	-1.52074	-3.49535e-10	6.62724e-05	-1.74223	-3.49535e-10	0.000248117	-1.72859	-3.49535e-10
43655927	rs2412779	1.13332e-08	1.6223	-1.30102	1.64799e-05	-1.7353	-1.39857	5.27261e-05	-1.82722	-1.45016
43655952	rs56059411	1.37933e-09	-1.78485	-3.49535e-10	7.59163e-05	-1.60638	-3.49535e-10	0.000292363	-1.56449	-3.49535e-10
43656043	rs2899082	1.1521e-08	1.63874	-1.30102	1.63356e-05	-1.74409	-1.39857	5.27033e-05	-1.82766	-1.45016
43656947	rs138709189	4.03337e-09	-1.47304e-10	-0.711851	0.000216844	-1.47304e-10	-0.556831	0.00128439	-1.47304e-10	-0.0844508
43657255	rs74807673	2.18272e-09	-1.47304e-10	-1.32588	8.45532e-05	-1.47304e-10	-1.49863	0.000421442	-1.47304e-10	-1.19881
43657799	rs35160541	2.0635e-05	7.82829	-3.49535e-10	7.77812e-05	-1.58211	-3.49535e-10	0.000290076	-1.57235	-3.49535e-10
43658935	rs3917221	1.98748e-05	7.79076	-3.49535e-10	7.73194e-05	-1.58806	-3.49535e-10	0.00028832	-1.57842	-3.49535e-10
43659046	rs2278860	1.14602e-08	1.61858	-1.28615	1.64605e-05	-1.7472	-1.38784	5.23287e-05	-1.82768	-1.45727
43659320	rs17780818	1.69089e-09	-1.5812	-3.49535e-10	6.60711e-05	-1.74528	-3.49535e-10	0.000246172	-1.73646	-3.49535e-10
43660384	rs117672353	1.32114e-08	0.474626	-3.49535e-10	0.000140217	-0.992814	-3.49535e-10	0.000528299	-0.97283	-3.49535e-10
43660925	rs4583210	1.0365e-08	1.5439	-1.31192	1.59812e-05	-1.75826	-1.40633	5.30286e-05	-1.82724	-1.44442
43660982	rs2412778	1.09846e-08	1.58023	-1.29019	1.63179e-05	-1.75297	-1.39077	5.24324e-05	-1.82755	-1.45542
43661459	rs28461955	1.04648e-08	1.524	-1.28244	1.62772e-05	-1.7611	-1.38515	5.22787e-05	-1.82698	-1.45893
43661802	rs3809482	0.00204911	13.6954	-1.26889	2.14155e-05	-1.49505	-1.37685	6.02282e-05	-1.67958	-1.46477
43662362	rs17780920	2.15064e-05	7.86965	-3.49535e-10	7.82989e-05	-1.57548	-3.49535e-10	0.000292044	-1.56559	-3.49535e-10
43662759	rs76609032	4.80825e-09	-0.53612	-3.49535e-10	0.000126288	-1.09744	-3.49535e-10	0.000445415	-1.14349	-3.49535e-10
43662829	rs3809481	5.44879e-08	2.14899	-0.257461	2.48677e-05	-1.6481	-1.07434	6.2598e-05	-1.80599	-1.29976
43664588	rs58356687	2.14849e-09	-1.47304e-10	-1.34169	8.47757e-05	-1.47304e-10	-1.496	0.000414576	-1.47304e-10	-1.21524
43665972	rs6493087	1.04539e-08	1.55917	-1.31865	1.61247e-05	-1.7513	-1.40435	5.3571e-05	-1.82759	-1.4339
43666082	rs6493088	1.03012e-08	1.54104	-1.31523	1.61214e-05	-1.754	-1.40186	5.34676e-05	-1.82747	-1.43595
43666653	rs7170152	0.00225242	13.807	-1.28594	2.15214e-05	-1.48464	-1.38232	6.13263e-05	-1.67363	-1.45265
43666973	rs143931536	1.86437e-09	-1.47304e-10	-1.48353	8.48979e-05	-1.47304e-10	-1.49456	0.000311681	-1.47304e-10	-1.50051
43667900	rs2412781	0.00167645	13.5137	-1.28793	2.06122e-05	-1.52691	-1.38321	5.97482e-05	-1.7015	-1.45086
43669647	rs139029618	2.44739e-09	-1.47304e-10	-1.21143	0.000122612	-1.47304e-10	-1.12698	0.000492321	-1.47304e-10	-1.04336
43670226	rs3213990	1.045e-08	1.54104	-1.30089	1.62925e-05	-1.754	-1.3913	5.30376e-05	-1.82747	-1.44402
43670280	rs3213991	9.89941e-09	1.48333	-1.29731	1.62004e-05	-1.76233	-1.38865	5.2975e-05	-1.82676	-1.44591
43670343	rs17724631	3.29285e-09	-0.914701	-3.49535e-10	6.35038e-05	-1.78491	-3.49535e-10	0.00024451	-1.74324	-3.49535e-10
43671294	rs7163245	1.01337e-08	1.50312	-1.2937	1.62896e-05	-1.75952	-1.38596	5.28609e-05	-1.82706	-1.44777
43671355	rs7163288	0.00228267	13.807	-1.2726	2.17502e-05	-1.48464	-1.37174	6.10045e-05	-1.67363	-1.45791
43671545	rs35975365	3.12196e-06	5.93976	-3.49535e-10	6.62637e-05	-1.74237	-3.49535e-10	0.000247058	-1.73287	-3.49535e-10
43671569	rs146196867	2.5851e-09	-1.47304e-10	-1.15669	0.000123228	-1.47304e-10	-1.12197	0.000388844	-1.47304e-10	-1.27931
43671639	rs7169790	1.01337e-08	1.50312	-1.2937	1.62896e-05	-1.75952	-1.38596	5.28609e-05	-1.82706	-1.44777
43673680	rs28729853	1.02119e-08	1.50312	-1.28602	1.63834e-05	-1.75952	-1.38022	5.26607e-05	-1.82706	-1.45156
43674283	rs117701485	1.84233e-09	-1.47304e-10	-1.49542	9.83176e-05	-1.47304e-10	-1.34781	0.000313889	-1.47304e-10	-1.49345
43674823	rs76660118	1.83676e-09	-1.47304e-10	-1.49845	8.96475e-05	-1.47304e-10	-1.44012	0.000311972	-1.47304e-10	-1.49958
43676604	rs34178146	2.41765e-05	7.98668	-3.49535e-10	7.98141e-05	-1.55631	-3.49535e-10	0.000297805	-1.54605	-3.49535e-10
43677262	rs28653441	3.75774e-09	0.528308	-1.31095	1.55788e-05	-1.79108	-1.39901	5.35399e-05	-1.82253	-1.43954
43677500	rs35926237	1.32215e-09	-1.82719	-3.49535e-10	8.15799e-05	-1.53443	-3.49535e-10	0.000299641	-1.53991	-3.49535e-10
43678663	rs7167882	0.00247032	13.8626	-1.24924	2.23233e-05	-1.47636	-1.35402	6.07739e-05	-1.66806	-1.46727
43678731	rs7168220	2.23322e-05	7.90733	-3.49535e-10	7.87785e-05	-1.56937	-3.49535e-10	0.000293868	-1.55936	-3.49535e-10
43678854	rs10459587	3.68601e-09	-1.47304e-10	-0.80191	0.000141315	-1.47304e-10	-0.985014	0.000467052	-1.47304e-10	-1.09605
43680031	rs140646549	1.32154e-09	-1.82766	-3.49535e-10	9.18716e-05	-1.41562	-3.49535e-10	0.000551723	-0.929446	-3.49535e-10
43680115	rs9806227	1.01991e-08	1.48333	-1.26748	1.65678e-05	-1.76233	-1.36622	5.2239e-05	-1.82676	-1.4599
43680212	rs62021176	2.23322e-05	7.90733	-3.49535e-10	7.87785e-05	-1.56937	-3.49535e-10	0.000293868	-1.55936	-3.49535e-10
43680431	rs143051723	2.80629e-09	-1.47304e-10	-1.07459	0.0001327	-1.47304e-10	-1.04792	0.000650593	-1.47304e-10	-0.764608
43680665	rs117582097	2.18926e-09	-1.32289	-3.49535e-10	7.37248e-05	-1.63567	-3.49535e-10	0.000276642	-1.61977	-3.49535e-10
43681337	rs117286298	8.65882e-09	0.0521254	-3.49535e-10	9.5813e-05	-1.37361	-3.49535e-10	0.000358361	-1.36095	-3.49535e-10
43681427	rs7176849	3.82066e-09	0.528308	-1.29434	1.5776e-05	-1.79108	-1.38644	5.31184e-05	-1.82253	-1.44744
43682404	rs185482771	2.53244e-09	-1.17727	-3.49535e-10	7.08866e-05	-1.67493	-3.49535e-10	0.000257348	-1.69206	-3.49535e-10
43683115	rs12323999	1.04834e-08	1.50312	-1.25977	1.67122e-05	-1.75952	-1.36035	5.2059e-05	-1.82706	-1.46306
43683446	rs12324584	1.09312e-08	1.54104	-1.25588	1.68549e-05	-1.754	-1.35737	5.19583e-05	-1.82747	-1.46458
43684130	rs2412782	1.01787e-08	1.4654	-1.25155	1.67288e-05	-1.76482	-1.35405	5.19263e-05	-1.82644	-1.46623
43684318	rs143724799	1.99318e-09	-1.47304e-10	-1.41672	8.70556e-05	-1.47304e-10	-1.46946	0.000373511	-1.47304e-10	-1.31955
43684592	rs2584703	1.49641e-09	-0.420569	-1.28281	1.53514e-05	-1.8225	-1.3823	5.72794e-05	-1.72456	-1.46999
43684914	rs2584702	1.05482e-08	1.50312	-1.25362	1.6779e-05	-1.75952	-1.35636	5.18977e-05	-1.82706	-1.46616
43684939	rs2584701	0.000871251	12.8311	-1.25988	2.30007e-05	-1.43765	-1.36284	6.2841e-05	-1.63795	-1.46393
43685074	rs35158584	2.32791e-05	7.94886	-3.49535e-10	7.93161e-05	-1.56257	-3.49535e-10	0.000295912	-1.55243	-3.49535e-10
43685140	rs11637572	9.09054e-05	10.6438	-1.33267	1.77339e-05	-1.67792	-1.38261	5.4116e-05	-1.78657	-1.46479
43685332	rs2584700	0.00253343	13.9273	-1.28868	2.30335e-05	-1.45772	-1.34134	6.13859e-05	-1.65618	-1.46913
43685745	rs143544418	2.13297e-09	-1.47304e-10	-1.34894	0.000136344	-1.47304e-10	-1.02082	0.000316717	-1.47304e-10	-1.48448
43685768	rs146783977	8.33203e-09	-1.47304e-10	0.0136542	0.00248176	-1.47304e-10	1.88072	0.0020035	-1.47304e-10	0.360159
43685807	rs149181595	1.32162e-09	-1.82759	-3.49535e-10	9.35286e-05	-1.39774	-3.49535e-10	0.000566426	-0.903145	-3.49535e-10
43687384	rs79229262	1.92224e-09	-1.47304e-10	-1.45296	0.000151038	-1.47304e-10	-0.918478	0.000323705	-1.47304e-10	-1.46266
43688405	rs16957680	2.28907e-05	7.93203	-3.49535e-10	7.90971e-05	-1.56533	-3.49535e-10	0.000295079	-1.55525	-3.49535e-10
43688916	rs999047	3.41041e-09	0.429558	-1.30918	1.52064e-05	-1.80247	-1.41182	5.40588e-05	-1.8168	-1.43562
43688930	rs117136652	2.38614e-09	-1.47304e-10	-1.23678	8.47183e-05	-1.47304e-10	-1.49668	0.000336067	-1.47304e-10	-1.42518
43689157	rs4419035	1.99934e-09	-1.47304e-10	-1.41363	8.64058e-05	-1.47304e-10	-1.47695	0.000374057	-1.47304e-10	-1.31809
43689867	rs2243434	1.00327e-08	1.44751	-1.24811	1.63707e-05	-1.76727	-1.37324	5.19851e-05	-1.82606	-1.46547
43690215	rs999026	3.77866e-09	0.512242	-1.28933	1.55085e-05	-1.79306	-1.40155	5.32075e-05	-1.82175	-1.44655
43690300	rs999025	2.0415e-09	-1.47304e-10	-1.39277	8.57723e-05	-1.47304e-10	-1.48431	0.000387213	-1.47304e-10	-1.28352
43690427	rs116914366	2.41541e-09	-1.22458	-3.49535e-10	7.84644e-05	-1.57336	-3.49535e-10	0.000295119	-1.55511	-3.49535e-10
43690481	rs2012459	1.86973e-09	-1.47304e-10	-1.48066	9.08851e-05	-1.47304e-10	-1.42641	0.000321488	-1.47304e-10	-1.46953
43690565	rs2012467	0.000764746	12.6631	-1.22229	2.28151e-05	-1.45197	-1.35662	6.15438e-05	-1.64829	-1.47446
43691150	rs884704	3.82563e-09	0.480357	-1.24509	1.60197e-05	-1.79085	-1.37134	5.21007e-05	-1.82283	-1.46649
43692588	rs141281288	4.18274e-08	-1.47304e-10	1.6271	0.000856023	-1.47304e-10	0.816289	0.0037744	-1.47304e-10	0.993504
43692835	rs2004809	2.18087e-09	-1.47304e-10	-1.32673	8.4677e-05	-1.47304e-10	-1.49716	0.000394299	-1.47304e-10	-1.26538
43693328	rs2467733	3.57712e-09	0.478676	-1.31057	1.53392e-05	-1.79704	-1.40856	5.37813e-05	-1.81993	-1.43764
43693517	rs118141062	7.48238e-08	2.20868	-3.49535e-10	0.000160109	-0.860154	-3.49535e-10	0.000613211	-0.823783	-3.49535e-10
43694108	rs2444036	3.57256e-09	0.494631	-1.3278	1.51175e-05	-1.79518	-1.42498	5.44219e-05	-1.82082	-1.4249
43694632	rs79913956	2.51904e-09	-1.47304e-10	-1.18258	0.000123546	-1.47304e-10	-1.11939	0.000393448	-1.47304e-10	-1.26754
43695083	rs2244746	0.000710957	12.462	-1.0941	2.43342e-05	-1.48662	-1.2575	5.87998e-05	-1.67114	-1.49721
43695231	rs7180812	2.62476e-05	8.06888	-3.49535e-10	8.21707e-05	-1.52721	-3.49535e-10	0.000307057	-1.51546	-3.49535e-10
43696283	rs148808767	1.38793e-09	-1.77864	-3.49535e-10	6.13872e-05	-1.81881	-3.49535e-10	0.000228681	-1.81017	-3.49535e-10
43697072	rs117651906	4.13998e-09	-1.47304e-10	-0.685762	0.000132496	-1.47304e-10	-1.04946	0.00113614	-1.47304e-10	-0.207096
43698212	rs2444037	0.000588214	12.3794	-1.20099	1.99237e-05	-1.49935	-1.44475	6.21895e-05	-1.67978	-1.43253
43698602	rs1837960	4.30329e-09	0.452748	-1.09982	1.79788e-05	-1.78811	-1.2587	5.05165e-05	-1.8239	-1.49629
43698679	rs1837959	4.32463e-09	0.452748	-1.09487	1.80482e-05	-1.78811	-1.25485	5.04896e-05	-1.8239	-1.49683
43699303	rs2242067	2.03364e-08	1.33579	-0.429829	2.04251e-05	-1.76356	-1.15568	5.74455e-05	-1.82763	-1.36402
43699304	rs2242068	6.15777e-09	0.793462	-1.0822	1.86906e-05	-1.81894	-1.18904	5.14831e-05	-1.80158	-1.49966
43699889	rs45608631	8.13179e-09	-0.0106724	-3.49535e-10	0.000229621	-0.49958	-3.49535e-10	0.000935451	-0.401463	-3.49535e-10
43700427	rs45585139	4.04421e-08	1.58039	0.0130305	2.65382e-05	-1.72453	-0.932896	6.64257e-05	-1.82117	-1.22523
43700486	rs117655500	7.08659e-08	2.15434	-3.49535e-10	0.00015592	-0.886667	-3.49535e-10	0.00059687	-0.850794	-3.49535e-10
43700930	rs1058298	0.000173416	11.2493	-1.29229	1.69889e-05	-1.62325	-1.48019	6.14312e-05	-1.74368	-1.38089
43701522	rs17725343	1.8461e-09	-1.49338	-3.49535e-10	6.08804e-05	-1.8271	-3.49535e-10	0.000224729	-1.8276	-3.49535e-10
43702892	rs45543833	3.64738e-09	-1.47304e-10	-0.812443	0.000107327	-1.47304e-10	-1.26013	0.000482221	-1.47304e-10	-1.06409
43702964	rs34212866	6.66946e-06	6.69884	-3.49535e-10	8.65841e-05	-1.47489	-3.49535e-10	0.000328099	-1.44918	-3.49535e-10
43703698	rs117199097	2.03702e-09	-1.47304e-10	-1.39496	0.000110009	-1.47304e-10	-1.23544	0.000406391	-1.47304e-10	-1.23518
43704465	rs690263	1.71104e-08	2.03403	-1.30079	1.56866e-05	-1.70394	-1.47927	5.9435e-05	-1.82413	-1.33348
43704558	rs690276	0.00618624	14.784	-1.25258	2.19755e-05	-1.37928	-1.4668	7.13175e-05	-1.59961	-1.37574
43705467	rs188747360	2.17275e-09	-1.47304e-10	-1.33046	9.88086e-05	-1.47304e-10	-1.34282	0.00036498	-1.47304e-10	-1.34265
43705670	rs12908460	2.39541e-05	7.97744	-3.49535e-10	7.9909e-05	-1.55512	-3.49535e-10	0.000299608	-1.54002	-3.49535e-10
43707005	rs690038	1.43653e-08	1.85565	-1.29729	1.52377e-05	-1.73413	-1.4781	5.90479e-05	-1.82749	-1.33665
43707462	rs2254325	1.59032e-08	1.95383	-1.29376	1.5505e-05	-1.71795	-1.4769	5.89413e-05	-1.82615	-1.3398
43707542	rs2254321	1.68492e-08	2.01295	-1.29509	1.56534e-05	-1.70769	-1.47763	5.89945e-05	-1.82474	-1.34031
43707808	rs2230451	2.39541e-05	7.97744	-3.49535e-10	7.9909e-05	-1.55512	-3.49535e-10	0.000299608	-1.54002	-3.49535e-10
43708737	rs16957715	2.39541e-05	7.97744	-3.49535e-10	7.9909e-05	-1.55512	-3.49535e-10	0.000299608	-1.54002	-3.49535e-10
43710525	rs2584694	1.03547e-09	-0.731524	-1.34007	1.3738e-05	-1.825	-1.49084	6.65614e-05	-1.75092	-1.29345
43710676	rs2584727	6.19206e-05	10.1696	-1.24247	1.66557e-05	-1.66478	-1.45847	5.9721e-05	-1.77259	-1.38022
43711876	rs2253807	6.12765e-05	10.2187	-1.30201	1.63891e-05	-1.65902	-1.48037	6.28229e-05	-1.76922	-1.33295
43712042	rs690466	1.14047e-09	-0.634939	-1.34007	1.3707e-05	-1.82726	-1.49084	6.55146e-05	-1.76677	-1.29345
43712337	rs62021180	2.23015e-05	7.90596	-3.49535e-10	7.87786e-05	-1.56937	-3.49535e-10	0.000293653	-1.56009	-3.49535e-10
43712876	rs2230448	2.03924e-09	-1.47304e-10	-1.39388	0.000141991	-1.47304e-10	-0.980244	0.000311451	-1.47304e-10	-1.50125
43713634	rs2242069	1.01079e-09	-0.768112	-1.3276	1.38428e-05	-1.82074	-1.4875	6.69227e-05	-1.73185	-1.30711
43714625	rs693510	0.0039247	14.301	-1.22467	2.06827e-05	-1.45565	-1.45106	6.65233e-05	-1.65306	-1.39189
43714970	rs689835	1.7131e-08	1.994	-1.25956	1.58185e-05	-1.7105	-1.46433	5.74214e-05	-1.82457	-1.36751
43715090	rs34860428	2.32471e-05	7.94748	-3.49535e-10	7.93162e-05	-1.56257	-3.49535e-10	0.000295692	-1.55317	-3.49535e-10
43715171	rs509306	0.00614561	14.664	-1.13923	2.2779e-05	-1.3988	-1.41137	6.62048e-05	-1.61347	-1.43626
43715382	rs2584726	1.72644e-08	1.994	-1.25181	1.58672e-05	-1.7105	-1.46126	5.70972e-05	-1.82457	-1.37317
43716304	rs75853796	2.12028e-09	-1.47304e-10	-1.35491	0.000113189	-1.47304e-10	-1.20695	0.000311628	-1.47304e-10	-1.50068
43716641	rs565007	1.76188e-08	1.994	-1.23148	1.60006e-05	-1.7105	-1.45288	5.63102e-05	-1.82457	-1.38705
43716838	rs141481452	3.09247e-09	-0.977485	-3.49535e-10	0.000196525	-0.65522	-3.49535e-10	0.000756182	-0.61421	-3.49535e-10
43717678	rs690512	0.00552656	14.6014	-1.18273	2.20704e-05	-1.40886	-1.43291	6.70088e-05	-1.62056	-1.41711
43717696	rs139222449	1.98348e-09	-1.47304e-10	-1.4216	8.43557e-05	-1.47304e-10	-1.50097	0.000312334	-1.47304e-10	-1.49842
43718060	rs370743829	2.38692e-09	-1.47304e-10	-1.23645	8.50397e-05	-1.47304e-10	-1.49289	0.000338068	-1.47304e-10	-1.41924
43718435	rs689693	0.00514319	14.5445	-1.19776	2.1825e-05	-1.4179	-1.43506	6.71182e-05	-1.6269	-1.40913
43718802	rs117427538	2.03099e-09	-1.47304e-10	-1.39793	9.65084e-05	-1.47304e-10	-1.36638	0.0003471	-1.47304e-10	-1.39288
43718871	rs113177018	2.02397e-09	-1.47304e-10	-1.40139	9.61268e-05	-1.47304e-10	-1.37034	0.00034587	-1.47304e-10	-1.39643
43719392	rs542898	0.00525486	14.5445	-1.17628	2.19504e-05	-1.4179	-1.42933	6.64498e-05	-1.6269	-1.41914
43719567	rs12900259	2.06067e-05	7.82692	-3.49535e-10	7.77813e-05	-1.58211	-3.49535e-10	0.000289869	-1.57306	-3.49535e-10
43719755	rs690012	0.00563792	14.6014	-1.16279	2.22924e-05	-1.40886	-1.42291	6.64341e-05	-1.62056	-1.42572
43719820	rs45497801	1.37699e-09	-1.78656	-3.49535e-10	7.69546e-05	-1.59279	-3.49535e-10	0.000297325	-1.54767	-3.49535e-10
43720197	rs550239	1.8234e-08	1.994	-1.19716	1.62445e-05	-1.7105	-1.43776	5.51601e-05	-1.82457	-1.40769
43720277	rs61757241	2.02576e-09	-1.47304e-10	-1.40051	9.62239e-05	-1.47304e-10	-1.36933	0.000346183	-1.47304e-10	-1.39552
43720533	rs2249952	0.00532625	14.5445	-1.16279	2.20918e-05	-1.4179	-1.42291	6.60142e-05	-1.6269	-1.42572
43720685	rs45572041	3.39426e-09	-1.47304e-10	-0.884368	0.000114693	-1.47304e-10	-1.19375	0.000881485	-1.47304e-10	-0.460884
43721385	rs34921640	2.06067e-05	7.82692	-3.49535e-10	7.77813e-05	-1.58211	-3.49535e-10	0.000289869	-1.57306	-3.49535e-10
43721578	rs62020574	2.06067e-05	7.82692	-3.49535e-10	7.77813e-05	-1.58211	-3.49535e-10	0.000289869	-1.57306	-3.49535e-10
43722077	rs689767	0.00535589	14.5445	-1.15724	2.21511e-05	-1.4179	-1.42023	6.58436e-05	-1.6269	-1.42831
43722139	rs147976998	1.9215e-09	-1.47304e-10	-1.45335	8.75535e-05	-1.47304e-10	-1.46376	0.000324623	-1.47304e-10	-1.45983
43722610	rs2439845	0.00606387	14.664	-1.15261	2.2629e-05	-1.3988	-1.41797	6.65934e-05	-1.61347	-1.43041
43722742	rs2467745	0.0053807	14.5445	-1.15261	2.2201e-05	-1.4179	-1.41797	6.5705e-05	-1.6269	-1.43041
43723244	rs45520633	2.04476e-09	-1.47304e-10	-1.39117	9.72548e-05	-1.47304e-10	-1.35867	0.000349509	-1.47304e-10	-1.38596
43723375	rs45515692	3.33653e-09	-1.47304e-10	-0.901523	0.000113316	-1.47304e-10	-1.20583	0.000862033	-1.47304e-10	-0.483199
43723514	rs558656	1.80343e-08	1.9743	-1.18848	1.6254e-05	-1.71391	-1.43376	5.48716e-05	-1.82509	-1.41241
43724532	rs3803339	2.06164e-09	-1.47304e-10	-1.38295	9.81666e-05	-1.47304e-10	-1.34934	0.00035246	-1.47304e-10	-1.37756
43724646	rs2602141	0.00515331	14.482	-1.13335	2.21948e-05	-1.42772	-1.40843	6.47157e-05	-1.63377	-1.43872
43725383	rs45537333	5.44274e-09	-1.47304e-10	-0.412172	0.000417565	-1.47304e-10	0.0984313	0.00141705	-1.47304e-10	0.0138371
43726042	rs148029613	4.06174e-09	-0.704842	-3.49535e-10	0.000134139	-1.03713	-3.49535e-10	0.000480956	-1.06672	-3.49535e-10
43726206	rs45629234	6.13838e-10	-1.55794	-1.03654	1.84235e-05	-1.72436	-1.29802	0.000118379	-1.80689	-0.661711
43726362	rs193039451	3.74676e-09	-1.47304e-10	-0.785562	0.000110724	-1.47304e-10	-1.22897	0.000498597	-1.47304e-10	-1.03069
43726625	rs150844304	1.4272e-09	-1.75074	-3.49535e-10	6.97397e-05	-1.69124	-3.49535e-10	0.000347117	-1.39283	-3.49535e-10
43726682	rs72707571	8.24544e-08	2.30579	-3.49535e-10	0.000160368	-0.858535	-3.49535e-10	0.000626954	-0.80162	-3.49535e-10
43727092	rs72707572	8.24544e-08	2.30579	-3.49535e-10	0.000160368	-0.858535	-3.49535e-10	0.000626954	-0.80162	-3.49535e-10
43728979	rs140772385	1.37334e-08	0.513377	-3.49535e-10	0.000262843	-0.364451	-3.49535e-10	0.00101472	-0.320125	-3.49535e-10
43729349	rs690002	1.67286e-08	1.87647	-1.16581	1.61622e-05	-1.73032	-1.42301	5.41405e-05	-1.82703	-1.42388
43729948	rs537115	1.67286e-08	1.87647	-1.16581	1.61622e-05	-1.73032	-1.42301	5.41405e-05	-1.82703	-1.42388
43729951	rs34438389	1.84935e-09	-1.49162	-3.49535e-10	0.000269492	-0.33947	-3.49535e-10	0.00103324	-0.302039	-3.49535e-10
43729998	rs536313	0.00520544	14.482	-1.12328	2.23081e-05	-1.42772	-1.40334	6.44539e-05	-1.63377	-1.44278
43730486	rs16957730	2.14769e-05	7.86828	-3.49535e-10	7.8299e-05	-1.57547	-3.49535e-10	0.000291833	-1.56631	-3.49535e-10
43731088	rs138046504	3.71493e-09	-0.794093	-3.49535e-10	0.000124498	-1.11172	-3.49535e-10	0.000447031	-1.13986	-3.49535e-10
43731111	rs12913977	2.14769e-05	7.86828	-3.49535e-10	7.8299e-05	-1.57547	-3.49535e-10	0.000291833	-1.56631	-3.49535e-10
43731154	rs12914122	2.14769e-05	7.86828	-3.49535e-10	7.8299e-05	-1.57547	-3.49535e-10	0.000291833	-1.56631	-3.49535e-10
43731454	rs2245908	1.67286e-08	1.87647	-1.16581	1.61622e-05	-1.73032	-1.42301	5.41405e-05	-1.82703	-1.42388
43733730	rs45482998	1.44769e-09	-1.73648	-3.49535e-10	0.000128279	-1.0818	-3.49535e-10	0.000506925	-1.01413	-3.49535e-10
43733994	rs471229	1.96502e-08	2.03744	-1.16581	1.68574e-05	-1.68821	-1.42301	5.45334e-05	-1.8198	-1.42388
43734239	rs34697113	2.14769e-05	7.86828	-3.49535e-10	7.8299e-05	-1.57547	-3.49535e-10	0.000291833	-1.56631	-3.49535e-10
43734749	rs2439841	1.86029e-08	1.97814	-1.16127	1.67084e-05	-1.69929	-1.42081	5.42823e-05	-1.82226	-1.42604
43734878	rs2444028	1.55125e-08	1.801	-1.16581	1.61658e-05	-1.7301	-1.42301	5.41469e-05	-1.82691	-1.42388
43734908	rs183141267	3.95776e-09	-0.730775	-3.49535e-10	0.000115999	-1.18243	-3.49535e-10	0.000411513	-1.22265	-3.49535e-10
43735110	rs2444247	1.6288e-08	1.84022	-1.15624	1.63475e-05	-1.72358	-1.41836	5.39404e-05	-1.82624	-1.42838
43735763	rs2256764	4.81238e-08	1.83118	-0.0638526	2.58633e-05	-1.71585	-0.967334	6.09077e-05	-1.82032	-1.31281
43737188	rs2467737	0.00635211	14.6665	-1.10867	2.34184e-05	-1.38666	-1.39583	6.60099e-05	-1.60436	-1.44833
43737484	rs2444029	1.90832e-08	1.994	-1.15164	1.66002e-05	-1.7105	-1.41609	5.39177e-05	-1.82457	-1.43047
43737880	rs690316	2.00418e-08	2.0342	-1.14284	1.6758e-05	-1.70337	-1.41376	5.37478e-05	-1.82332	-1.43487
43739820	rs8027748	2.14612e-05	7.86755	-3.49535e-10	7.89704e-05	-1.56694	-3.49535e-10	0.000294098	-1.55858	-3.49535e-10
43739936	rs2467738	0.00625815	14.6583	-1.11535	2.33835e-05	-1.38308	-1.4009	6.62494e-05	-1.60305	-1.44601
43740196	rs2467739	1.94562e-08	2.01503	-1.15332	1.66237e-05	-1.70679	-1.41839	5.39814e-05	-1.82394	-1.42991
43740970	rs2439846	0.00588312	14.6014	-1.12021	2.27321e-05	-1.40886	-1.40337	6.52207e-05	-1.62056	-1.44415
43741017	rs12899865	2.14769e-05	7.86828	-3.49535e-10	7.8299e-05	-1.57547	-3.49535e-10	0.000291833	-1.56631	-3.49535e-10
43741090	rs28666488	1.89957e-08	1.99383	-1.15607	1.65515e-05	-1.71105	-1.41849	5.39959e-05	-1.82525	-1.42834
43741153	rs28649346	0.00629408	14.664	-1.11535	2.30186e-05	-1.3988	-1.4009	6.55627e-05	-1.61347	-1.44601
43741223	rs62020575	2.13216e-05	7.86102	-3.49535e-10	8.06968e-05	-1.54531	-3.49535e-10	0.000299941	-1.53891	-3.49535e-10
43741300	rs117750682	1.58302e-08	0.655466	-3.49535e-10	0.000294221	-0.251678	-3.49535e-10	0.00113775	-0.205689	-3.49535e-10
43741607	rs16957739	3.0888e-09	-1.47304e-10	-0.97867	0.000108666	-1.47304e-10	-1.24773	0.000783316	-1.47304e-10	-0.578956
43741756	rs2444030	1.67275e-09	-1.59199	-3.49535e-10	0.000131367	-1.05801	-3.49535e-10	0.000495368	-1.03719	-3.49535e-10
43742626	rs2467741	0.00588312	14.6014	-1.12021	2.27321e-05	-1.40886	-1.40337	6.52207e-05	-1.62056	-1.44415
43743090	rs12185094	1.04971e-08	0.244647	-3.49535e-10	9.73537e-05	-1.35766	-3.49535e-10	0.000341064	-1.41042	-3.49535e-10
43743495	rs142553172	1.39057e-09	-1.77674	-3.49535e-10	6.10639e-05	-1.82409	-3.49535e-10	0.000224784	-1.82735	-3.49535e-10
43744101	rs149751612	1.87649e-09	-1.47304e-10	-1.47705	9.69516e-05	-1.47304e-10	-1.3618	0.00033518	-1.47304e-10	-1.42783
43744210	rs2439848	1.95463e-08	2.01503	-1.1487	1.66613e-05	-1.70679	-1.41613	5.38698e-05	-1.82394	-1.43198
43744457	rs2245790	1.95463e-08	2.01503	-1.1487	1.66613e-05	-1.70679	-1.41613	5.38698e-05	-1.82394	-1.43198
43744666	rs145500855	8.24082e-09	0.00264671	-3.49535e-10	0.00016163	-0.850699	-3.49535e-10	0.000594106	-0.855435	-3.49535e-10
43744744	rs140629196	1.59846e-09	-1.63741	-3.49535e-10	6.83109e-05	-1.71194	-3.49535e-10	0.000255139	-1.70068	-3.49535e-10
43744782	rs2245780	2.05412e-08	2.05535	-1.13937	1.686e-05	-1.69956	-1.41151	5.37252e-05	-1.82258	-1.43603
43745130	rs557246954	2.35882e-09	-1.47304e-10	-1.24829	9.43404e-05	-1.47304e-10	-1.3891	0.000346338	-1.47304e-10	-1.39508
43745349	rs139393140	8.47186e-09	0.0302966	-3.49535e-10	6.97057e-05	-1.69173	-3.49535e-10	0.000256985	-1.69347	-3.49535e-10
43745717	rs117075184	1.20729e-08	0.384512	-3.49535e-10	7.75842e-05	-1.58465	-3.49535e-10	0.000285862	-1.58698	-3.49535e-10
43746169	rs12907870	2.06067e-05	7.82692	-3.49535e-10	7.77813e-05	-1.58211	-3.49535e-10	0.000289869	-1.57306	-3.49535e-10
43746170	rs2245664	2.19117e-08	2.11523	-1.13466	1.70877e-05	-1.68849	-1.40916	5.37473e-05	-1.82019	-1.43801
43746401	rs138467912	1.83171e-09	-1.47304e-10	-1.5012	8.88884e-05	-1.47304e-10	-1.44863	0.000316366	-1.47304e-10	-1.48559
43746792	rs2467740	2.10397e-08	2.07461	-1.13466	1.69593e-05	-1.69604	-1.40916	5.36577e-05	-1.82186	-1.43801
43747645	rs117665911	4.34458e-09	-1.47304e-10	-0.637525	0.000223008	-1.47304e-10	-0.528801	0.000916965	-1.47304e-10	-0.421423
43748304	rs690367	0.0071661	14.784	-1.10554	2.35909e-05	-1.37928	-1.39587	6.62371e-05	-1.59961	-1.44964
43749734	rs12437725	7.31736e-08	2.21994	-0.0335576	2.13111e-05	-1.66252	-1.21426	7.44504e-05	-1.81158	-1.12078
43749852	rs689816	0.00642279	14.664	-1.09511	2.32604e-05	-1.3988	-1.39045	6.50856e-05	-1.61347	-1.45331
43749916	rs689826	2.15577e-08	2.08455	-1.12027	1.87915e-05	-1.59876	-1.40385	5.50083e-05	-1.7882	-1.44681
43750068	rs116907097	3.73963e-09	-1.47304e-10	-0.787467	0.000164612	-1.47304e-10	-0.832415	0.00112945	-1.47304e-10	-0.213003
43750237	rs2467742	0.00679995	14.7211	-1.09511	2.34764e-05	-1.38956	-1.39045	6.55132e-05	-1.60693	-1.45331
43750239	rs7173487	1.91373e-07	3.04619	0.101582	3.65145e-05	-1.47355	-0.864749	7.11578e-05	-1.72755	-1.25004
43750346	rs2467743	2.07025e-08	2.05324	-1.12944	1.69285e-05	-1.70048	-1.40653	5.34536e-05	-1.82353	-1.44015
43750762	rs2245176	2.07025e-08	2.05324	-1.12944	1.69285e-05	-1.70048	-1.40653	5.34536e-05	-1.82353	-1.44015
43750873	rs141921271	6.9683e-09	-0.165082	-3.49535e-10	0.000201324	-0.631095	-3.49535e-10	0.000816167	-0.537874	-3.49535e-10
43751002	rs66629206	2.19104e-05	7.88826	-3.49535e-10	8.28789e-05	-1.51863	-3.49535e-10	0.00031279	-1.49696	-3.49535e-10
43751082	rs77960060	3.27066e-09	-1.47304e-10	-0.92146	0.000111747	-1.47304e-10	-1.21977	0.000839886	-1.47304e-10	-0.509226
43751148	rs150664054	4.64118e-09	-1.47304e-10	-0.571484	0.000221726	-1.47304e-10	-0.534568	0.00119303	-1.47304e-10	-0.15824
43751909	rs2245054	2.08016e-08	2.05324	-1.12467	1.69695e-05	-1.70048	-1.40412	5.33514e-05	-1.82353	-1.44206
43752241	rs12592757	2.42619e-09	-1.47304e-10	-1.22013	0.000127123	-1.47304e-10	-1.09086	0.000367643	-1.47304e-10	-1.33538
43752605	rs139058456	2.01358e-09	-1.47304e-10	-1.40654	9.5927e-05	-1.47304e-10	-1.37242	0.000343235	-1.47304e-10	-1.40408
43752751	rs2244981	0.00642279	14.664	-1.09511	2.32604e-05	-1.3988	-1.39045	6.50856e-05	-1.61347	-1.45331
43753980	rs2444249	2.12471e-08	2.07443	-1.12467	1.70351e-05	-1.69662	-1.40412	5.33899e-05	-1.82281	-1.44206
43754367	rs112752866	1.8753e-09	-1.47768	-3.49535e-10	0.000250373	-0.413056	-3.49535e-10	0.000945436	-0.390846	-3.49535e-10
43754684	rs72709850	2.04464e-05	7.81911	-3.49535e-10	7.78689e-05	-1.58098	-3.49535e-10	0.000291748	-1.5666	-3.49535e-10
43754703	rs141518291	1.45756e-09	-1.72969	-3.49535e-10	6.09249e-05	-1.82637	-3.49535e-10	0.000227832	-1.81388	-3.49535e-10
43754881	rs34633582	2.12296e-05	7.8567	-3.49535e-10	7.83408e-05	-1.57494	-3.49535e-10	0.000293567	-1.56039	-3.49535e-10
43755346	rs2444032	2.13494e-08	2.07443	-1.11987	1.70768e-05	-1.69662	-1.40167	5.32895e-05	-1.82281	-1.44395
43756013	rs2601014	6.12665e-08	2.01103	-0.00224939	2.73563e-05	-1.69752	-0.929537	6.26068e-05	-1.81552	-1.2901
43756210	rs694725	0.00641662	14.7211	-1.15314	2.26827e-05	-1.38956	-1.42485	6.68943e-05	-1.60693	-1.43245
43757059	rs483724	2.18689e-08	2.1539	-1.17529	1.67855e-05	-1.68173	-1.43377	5.46642e-05	-1.81961	-1.42167
43757184	rs190543502	1.33606e-09	-1.81673	-3.49535e-10	7.2149e-05	-1.65728	-3.49535e-10	0.00036633	-1.33896	-3.49535e-10
43757419	rs2264876	2.17656e-08	2.09375	-1.11987	1.71377e-05	-1.69306	-1.40167	5.33271e-05	-1.8221	-1.44395
43757506	rs79672859	2.13739e-09	-1.47304e-10	-1.34687	0.000156679	-1.47304e-10	-0.881812	0.000312801	-1.47304e-10	-1.49693
43757839	rs12905220	2.04464e-05	7.81911	-3.49535e-10	7.78689e-05	-1.58098	-3.49535e-10	0.000291748	-1.5666	-3.49535e-10
43758407	rs36078097	1.81377e-05	7.6993	-3.49535e-10	7.64152e-05	-1.59983	-3.49535e-10	0.000286143	-1.586	-3.49535e-10
43758932	rs2255383	2.17656e-08	2.09375	-1.11987	1.71377e-05	-1.69306	-1.40167	5.33271e-05	-1.8221	-1.44395
43759554	rs12906481	3.29992e-05	8.29778	-3.49535e-10	8.44739e-05	-1.49957	-3.49535e-10	0.000317183	-1.48301	-3.49535e-10
43759774	rs1814538	2.18999e-08	2.09375	-1.11372	1.71918e-05	-1.69306	-1.39852	5.32019e-05	-1.8221	-1.4463
43759832	rs1814539	1.33903e-09	-1.81451	-3.49535e-10	0.000101797	-1.31303	-3.49535e-10	0.000408687	-1.22954	-3.49535e-10
43760247	rs7182292	1.49516e-05	7.50612	-3.49535e-10	7.42281e-05	-1.62887	-3.49535e-10	0.000277704	-1.61594	-3.49535e-10
43760508	rs9920763	7.77064e-08	2.28067	-0.0341879	2.14783e-05	-1.65007	-1.2189	7.42558e-05	-1.80754	-1.12743
43761205	rs690436	2.37308e-08	2.17535	-1.11503	1.74479e-05	-1.6776	-1.39919	5.3414e-05	-1.81862	-1.4458
43761264	rs690446	0.00642279	14.664	-1.09511	2.32604e-05	-1.3988	-1.39045	6.50856e-05	-1.61347	-1.45331
43761352	rs561863	2.20075e-08	2.09375	-1.10882	1.72354e-05	-1.69306	-1.39599	5.3105e-05	-1.8221	-1.44812
43761717	rs689596	2.27443e-08	2.1131	-1.09524	1.74071e-05	-1.68945	-1.38968	5.29459e-05	-1.82135	-1.45187
43761901	rs689616	2.20075e-08	2.09375	-1.10882	1.72354e-05	-1.69306	-1.39599	5.3105e-05	-1.8221	-1.44812
43761921	rs7181783	1.96198e-05	7.77784	-3.49535e-10	7.73596e-05	-1.58754	-3.49535e-10	0.000289785	-1.57335	-3.49535e-10
43762196	rs689647	2.20075e-08	2.09375	-1.10882	1.72354e-05	-1.69306	-1.39599	5.3105e-05	-1.8221	-1.44812
43763076	rs45580139	3.42097e-09	-1.47304e-10	-0.87653	0.00011533	-1.47304e-10	-1.18821	0.000890497	-1.47304e-10	-0.450713
43763999	rs518288	0.00575679	14.5445	-1.08505	2.29414e-05	-1.4179	-1.38517	6.40011e-05	-1.6269	-1.45669
43764368	rs690472	0.00537314	14.482	-1.09157	2.26392e-05	-1.42772	-1.3886	6.37014e-05	-1.63377	-1.45452
43764530	rs35903301	1.36816e-05	7.41735	-3.49535e-10	7.3286e-05	-1.64164	-3.49535e-10	0.000274065	-1.62913	-3.49535e-10
43764599	rs34002293	1.36816e-05	7.41735	-3.49535e-10	7.3286e-05	-1.64164	-3.49535e-10	0.000274065	-1.62913	-3.49535e-10
43764798	rs183826770	3.44471e-09	-1.47304e-10	-0.869613	0.000481378	-1.47304e-10	0.240645	0.000720569	-1.47304e-10	-0.662451
43765533	rs2264239	2.35823e-08	2.1539	-1.09986	1.75133e-05	-1.68173	-1.39132	5.30658e-05	-1.81961	-1.45135
43765724	rs138236211	1.51115e-09	-1.69358	-3.49535e-10	6.33386e-05	-1.78751	-3.49535e-10	0.000228107	-1.81268	-3.49535e-10
43765837	rs57728767	4.77474e-06	6.36464	-3.49535e-10	7.10901e-05	-1.67206	-3.49535e-10	0.000266388	-1.65754	-3.49535e-10
43765887	rs11856120	5.85328e-10	-1.64361	-0.998423	1.78843e-05	-1.77952	-1.27256	0.000122117	-1.82677	-0.610741
43765978	rs2584706	2.17808e-08	2.07443	-1.09986	1.72544e-05	-1.69662	-1.39132	5.28966e-05	-1.82281	-1.45135
43766025	rs2264050	0.00510197	14.4197	-1.08103	2.25455e-05	-1.43744	-1.38304	6.30539e-05	-1.64051	-1.45799
43766069	rs2264049	2.60348e-08	2.25777	-1.10479	1.78288e-05	-1.6613	-1.39389	5.34423e-05	-1.8143	-1.44959
43766203	rs139775043	1.14461e-08	0.3312	-3.49535e-10	0.000152754	-0.907178	-3.49535e-10	0.000576505	-0.885509	-3.49535e-10
43766274	rs35198548	1.81004e-09	-1.51311	-3.49535e-10	0.000260417	-0.373723	-3.49535e-10	0.000983216	-0.351664	-3.49535e-10
43766303	rs526083	2.1889e-08	2.07443	-1.0949	1.72994e-05	-1.69662	-1.38872	5.28053e-05	-1.82281	-1.45307
43766341	rs2264248	2.23158e-08	2.09375	-1.0949	1.7361e-05	-1.69306	-1.38872	5.28426e-05	-1.8221	-1.45307
43766427	rs190793947	1.90916e-09	-1.47304e-10	-1.45979	0.00010922	-1.47304e-10	-1.24264	0.000324632	-1.47304e-10	-1.4598
43766500	rs34661349	1.31444e-05	7.3773	-3.49535e-10	7.28734e-05	-1.64728	-3.49535e-10	0.000272471	-1.63496	-3.49535e-10
43767209	rs2251538	2.28657e-08	2.1131	-1.08992	1.74697e-05	-1.68945	-1.38609	5.27927e-05	-1.82135	-1.45477
43767774	rs560191	0.00522627	14.4197	-1.05695	2.25813e-05	-1.43744	-1.38145	6.24513e-05	-1.64051	-1.46759
43768042	rs45570332	2.0103e-09	-1.47304e-10	-1.40817	9.57449e-05	-1.47304e-10	-1.37432	0.00034267	-1.47304e-10	-1.40573
43768088	rs111755990	1.47061e-09	-1.72078	-3.49535e-10	6.12278e-05	-1.82141	-3.49535e-10	0.000226328	-1.82051	-3.49535e-10
43768642	rs17782608	4.72472e-09	-0.553646	-3.49535e-10	6.08901e-05	-1.82694	-3.49535e-10	0.000227545	-1.81514	-3.49535e-10
43770416	rs527921	1.32628e-07	2.80694	-0.0258418	3.16763e-05	-1.53637	-0.944071	6.54351e-05	-1.76254	-1.29889
43770725	rs34181131	1.31444e-05	7.3773	-3.49535e-10	7.28734e-05	-1.64728	-3.49535e-10	0.000272471	-1.63496	-3.49535e-10
43771511	rs45590738	1.74402e-08	-1.47304e-10	0.752324	0.00591004	-1.47304e-10	2.7484	0.00630091	-1.47304e-10	1.50596
43771845	rs45561038	3.13209e-09	-1.47304e-10	-0.964752	0.000111017	-1.47304e-10	-1.22632	0.000773833	-1.47304e-10	-0.591137
43772374	rs524417	1.85693e-08	1.91286	-1.0978	1.70635e-05	-1.69843	-1.40064	5.27145e-05	-1.82282	-1.45478
43773036	rs7173383	1.37823e-05	7.42469	-3.49535e-10	7.32111e-05	-1.64266	-3.49535e-10	0.000272514	-1.6348	-3.49535e-10
43773467	rs493377	0.00341608	14.0105	-1.07292	2.23158e-05	-1.44105	-1.38967	6.2564e-05	-1.64329	-1.46301
43774202	rs2250750	0.00357344	14.0621	-1.07949	2.19019e-05	-1.45643	-1.39301	6.20511e-05	-1.65352	-1.46102
43774318	rs2250743	2.28679e-08	2.11614	-1.09286	1.75468e-05	-1.67297	-1.39817	5.28804e-05	-1.81802	-1.45644
43774659	rs145132017	2.00647e-09	-1.47304e-10	-1.41007	0.000101779	-1.47304e-10	-1.31321	0.000350405	-1.47304e-10	-1.3834
43774733	rs140389884	1.9734e-09	-1.47304e-10	-1.42669	9.36798e-05	-1.47304e-10	-1.39613	0.000336294	-1.47304e-10	-1.42451
43774889	rs147497081	6.70741e-09	-0.20324	-3.49535e-10	0.000194917	-0.663433	-3.49535e-10	0.000789213	-0.571456	-3.49535e-10
43775732	rs544122	1.35451e-07	2.84717	-0.0450098	3.23486e-05	-1.50361	-0.955826	6.59077e-05	-1.74829	-1.30595
43775895	rs689754	3.11548e-08	2.29187	-0.959356	2.00616e-05	-1.62619	-1.31101	5.19111e-05	-1.80508	-1.48788
43777636	rs71476435	1.31444e-05	7.3773	-3.49535e-10	7.28734e-05	-1.64728	-3.49535e-10	0.000272471	-1.63496	-3.49535e-10
43777985	rs2924369	0.00404674	14.181	-1.074	2.237e-05	-1.43806	-1.39022	6.27359e-05	-1.64087	-1.46269
43779686	rs2439832	2.13254e-08	2.03634	-1.08289	1.73646e-05	-1.68845	-1.39313	5.25229e-05	-1.82158	-1.45966
43780290	rs145038195	1.34944e-09	-1.80677	-3.49535e-10	6.57547e-05	-1.75008	-3.49535e-10	0.000240917	-1.75804	-3.49535e-10
43782267	rs192540347	2.51514e-09	-1.47304e-10	-1.18413	0.000126193	-1.47304e-10	-1.0982	0.000380542	-1.47304e-10	-1.3009
43783164	rs1079309	0.00373449	14.0621	-1.0354	2.24922e-05	-1.45643	-1.36641	6.1261e-05	-1.65352	-1.47383
43784475	rs2439831	8.9571e-09	1.17389	-1.08789	1.54437e-05	-1.80315	-1.39566	5.30271e-05	-1.81362	-1.45807
43784854	rs2439850	2.26162e-08	2.05324	-1.04103	1.74737e-05	-1.70048	-1.37483	5.17667e-05	-1.82353	-1.47222
43784917	rs2467736	2.23866e-08	2.05324	-1.05124	1.74403e-05	-1.70048	-1.37675	5.19395e-05	-1.82353	-1.46888
43785051	rs2444250	2.25036e-08	2.05324	-1.04602	1.74883e-05	-1.70048	-1.374	5.1868e-05	-1.82353	-1.47026
43785486	rs143169986	1.40652e-09	-1.76533	-3.49535e-10	6.08451e-05	-1.82768	-3.49535e-10	0.00023104	-1.7999	-3.49535e-10
43786595	rs35958032	1.59548e-05	7.57106	-3.49535e-10	7.49422e-05	-1.61929	-3.49535e-10	0.000280461	-1.60606	-3.49535e-10
43787240	rs55801120	1.26752e-05	7.34095	-3.49535e-10	7.25059e-05	-1.65234	-3.49535e-10	0.000271051	-1.64019	-3.49535e-10
43787322	rs101094	2.23866e-08	2.05324	-1.05124	1.74403e-05	-1.70048	-1.37675	5.19395e-05	-1.82353	-1.46888
43787971	rs142640407	3.3223e-09	-1.47304e-10	-0.905796	0.000115394	-1.47304e-10	-1.18765	0.000840058	-1.47304e-10	-0.509022
43788038	rs140147858	7.82e-09	-0.0497689	-3.49535e-10	0.000244481	-0.43687	-3.49535e-10	0.000996979	-0.337763	-3.49535e-10
43788595	rs2444251	0.00378238	14.0713	-1.03192	2.17126e-05	-1.48983	-1.36828	5.98731e-05	-1.67622	-1.47405
43789613	rs28717706	5.47317e-09	-0.406596	-3.49535e-10	6.08991e-05	-1.82679	-3.49535e-10	0.000225367	-1.82476	-3.49535e-10
43790452	rs12911740	1.21795e-05	7.30105	-3.49535e-10	7.21096e-05	-1.65782	-3.49535e-10	0.000269519	-1.64585	-3.49535e-10
43791200	rs139438612	4.42061e-09	-1.47304e-10	-0.620175	0.000210983	-1.47304e-10	-0.584229	0.00112507	-1.47304e-10	-0.216891
43791706	rs548704	0.00378238	14.0713	-1.03192	2.17126e-05	-1.48983	-1.36828	5.98731e-05	-1.67622	-1.47405
43792097	rs689781	2.58535e-08	2.17535	-1.02936	1.79921e-05	-1.6776	-1.36848	5.18809e-05	-1.81862	-1.47492
43792536	rs74808396	2.05148e-09	-1.47304e-10	-1.38789	8.48447e-05	-1.47304e-10	-1.49519	0.000314531	-1.47304e-10	-1.49141
43793135	rs2584725	2.58535e-08	2.17535	-1.02936	1.79921e-05	-1.6776	-1.36848	5.18809e-05	-1.81862	-1.47492
43794661	rs141799091	1.34048e-08	-1.47304e-10	0.489157	0.00709935	-1.47304e-10	2.93175	0.00565126	-1.47304e-10	1.39714
43795148	rs2467746	3.96028e-08	2.47915	-0.906706	2.11936e-05	-1.603	-1.27931	5.20358e-05	-1.79582	-1.49474
43795714	rs60623655	3.56733e-09	-1.47304e-10	-0.834636	0.000120073	-1.47304e-10	-1.14791	0.000887456	-1.47304e-10	-0.454134
43795787	rs142978734	1.95454e-09	-1.47304e-10	-1.4363	8.60221e-05	-1.47304e-10	-1.4814	0.000328501	-1.47304e-10	-1.44795
43796034	rs74950558	6.76411e-10	-1.69789	-0.799516	2.02997e-05	-1.80318	-1.12222	0.000149159	-1.82725	-0.410232
43796804	rs60018990	2.57711e-06	7.23169	-1.48372	1.57552e-05	-1.68388	-1.49496	6.39377e-05	-1.67399	-1.41059
43796908	rs12906017	1.6062e-05	7.57776	-3.49535e-10	7.35938e-05	-1.63745	-3.49535e-10	0.000274896	-1.6261	-3.49535e-10
43797273	rs2253708	2.56601e-08	2.1949	-1.05642	1.78633e-05	-1.67379	-1.37947	5.23185e-05	-1.81767	-1.46748
43797416	rs28379460	1.61318e-09	-0.307657	-1.32059	1.37252e-05	-1.82486	-1.49192	5.16186e-05	-1.82688	-1.47173
43798039	rs17782975	1.86418e-09	-1.48363	-3.49535e-10	0.000266001	-0.35251	-3.49535e-10	0.00100157	-0.333167	-3.49535e-10
43798308	rs7177146	1.27594e-05	7.34757	-3.49535e-10	7.13108e-05	-1.66896	-3.49535e-10	0.000266111	-1.65858	-3.49535e-10
43798684	rs495175	2.66618e-08	2.1949	-1.01812	1.81692e-05	-1.67379	-1.36249	5.17969e-05	-1.81767	-1.4775
43799975	rs72709879	1.18241e-05	7.27144	-3.49535e-10	7.06101e-05	-1.67884	-3.49535e-10	0.000263411	-1.66878	-3.49535e-10
43800429	rs7497780	0.00407324	14.0827	-0.969159	2.23707e-05	-1.49056	-1.3377	5.90545e-05	-1.67695	-1.48708
43800938	rs117974635	1.5513e-09	-1.66736	-3.49535e-10	6.08489e-05	-1.82761	-3.49535e-10	0.000224796	-1.8273	-3.49535e-10
43800968	rs2253268	0.00409635	14.0827	-0.9635	2.24411e-05	-1.49056	-1.33456	5.90011e-05	-1.67695	-1.48799
43802024	rs506120	0.00367228	13.9048	-0.894894	2.36985e-05	-1.47991	-1.29069	5.9068e-05	-1.66706	-1.49675
43802038	rs28628574	1.12218e-07	2.66324	-0.0492459	2.3241e-05	-1.57918	-1.21091	7.96726e-05	-1.77651	-1.08806
43802071	rs34306395	3.57225e-09	-1.47304e-10	-0.833258	0.000120193	-1.47304e-10	-1.14691	0.000888989	-1.47304e-10	-0.452408
43802660	rs45566532	3.50808e-09	-1.47304e-10	-0.851384	0.00011698	-1.47304e-10	-1.17401	0.0008674	-1.47304e-10	-0.476992
43803621	rs1869258	0.0108799	15.2935	-1.19752	2.26828e-05	-1.33811	-1.4763	7.29455e-05	-1.56667	-1.38611
43804805	rs3825791	1.96074e-09	-1.47304e-10	-1.43313	9.16215e-05	-1.47304e-10	-1.41834	0.000335343	-1.47304e-10	-1.42734
43805988	rs529611	0.0178255	15.7908	-1.20109	2.47567e-05	-1.25106	-1.47585	7.75956e-05	-1.50215	-1.38883
43809324	rs150149143	2.16957e-09	-1.33192	-3.49535e-10	8.61543e-05	-1.47987	-3.49535e-10	0.0003187	-1.47824	-3.49535e-10
43810422	rs690170	1.11536e-08	0.593722	-0.288415	1.99847e-05	-1.82641	-1.11463	5.73659e-05	-1.77612	-1.41692
43810916	rs7181665	4.08094e-10	-1.72773	-1.27498	0.00287398	3.52569	-1.49824	0.0381105	4.65428	-1.34853
43811843	rs523156	0.00174799	13.4697	-1.20219	1.8284e-05	-1.54493	-1.48505	6.29843e-05	-1.70724	-1.39237
43811860	rs117664379	1.89574e-09	-1.47304e-10	-1.46684	0.000100399	-1.47304e-10	-1.32685	0.000328746	-1.47304e-10	-1.44721
43812457	rs57938858	1.00891e-05	7.11276	-3.49535e-10	7.04535e-05	-1.68106	-3.49535e-10	0.000263743	-1.66752	-3.49535e-10
43812596	rs689883	3.9596e-08	2.63966	-1.06739	1.7954e-05	-1.60597	-1.44223	5.41817e-05	-1.79749	-1.45266
43813387	rs694985	4.16623e-08	2.68108	-1.05793	1.81436e-05	-1.59666	-1.44103	5.43747e-05	-1.794	-1.45259
43815999	rs3862138	2.04573e-05	7.81964	-3.49535e-10	7.39896e-05	-1.63208	-3.49535e-10	0.000277013	-1.61843	-3.49535e-10
43816917	rs1060939	0.0127605	15.2854	-1.02997	2.29542e-05	-1.37315	-1.42935	6.57016e-05	-1.59304	-1.46433
43817404	rs12912505	3.04634e-05	8.21783	-3.49535e-10	7.85766e-05	-1.57193	-3.49535e-10	0.000294754	-1.55635	-3.49535e-10
43817406	rs480108	0.0143195	15.4061	-1.0354	2.33649e-05	-1.35331	-1.43147	6.67521e-05	-1.57872	-1.46279
43817500	rs56321997	1.36755e-09	-1.79343	-3.49535e-10	7.42876e-05	-1.62806	-3.49535e-10	0.000277903	-1.61522	-3.49535e-10
43818052	rs2245715	4.11272e-08	2.66133	-1.05112	1.81516e-05	-1.60112	-1.43613	5.39957e-05	-1.79569	-1.4579
43818079	rs62020612	2.04573e-05	7.81964	-3.49535e-10	7.39896e-05	-1.63208	-3.49535e-10	0.000277013	-1.61843	-3.49535e-10
43818115	rs145659671	1.55511e-09	-1.66491	-3.49535e-10	6.6358e-05	-1.74094	-3.49535e-10	0.000242782	-1.75033	-3.49535e-10
43818926	rs45569034	1.33426e-09	-1.81807	-3.49535e-10	8.78359e-05	-1.46054	-3.49535e-10	0.000334677	-1.42933	-3.49535e-10
43819150	rs2229014	1.5896e-08	0.659611	-3.49535e-10	0.000283309	-0.289469	-3.49535e-10	0.00107545	-0.261998	-3.49535e-10
43820423	rs28438815	9.12397e-09	0.104451	-3.49535e-10	6.37341e-05	-1.78129	-3.49535e-10	0.000230699	-1.80138	-3.49535e-10
43820717	rs55707100	1.38583e-09	-1.78015	-3.49535e-10	7.33045e-05	-1.64139	-3.49535e-10	0.000378234	-1.30698	-3.49535e-10
43821417	rs3803333	1.83459e-09	-1.47304e-10	-1.49963	8.60476e-05	-1.47304e-10	-1.48111	0.000311999	-1.47304e-10	-1.49949
43822828	rs689931	1.35524e-09	-1.80248	-3.49535e-10	0.000133087	-1.045	-3.49535e-10	0.000557623	-0.918809	-3.49535e-10
43823813	rs572837	0.0147261	15.3428	-0.94413	2.39402e-05	-1.36376	-1.39669	6.50035e-05	-1.58627	-1.48178
43824030	rs570933	0.0186512	15.585	-0.950032	2.48667e-05	-1.32324	-1.39924	6.70224e-05	-1.55681	-1.48066
43824751	rs2444244	4.12685e-08	2.55737	-0.943727	1.84895e-05	-1.624	-1.39481	5.22929e-05	-1.8039	-1.48173
43825193	rs117675336	1.8343e-09	-1.47304e-10	-1.49979	8.59991e-05	-1.47304e-10	-1.48167	0.000311948	-1.47304e-10	-1.49965
43825459	rs147513263	2.43789e-09	-1.47304e-10	-1.21532	8.79694e-05	-1.47304e-10	-1.45902	0.000318812	-1.47304e-10	-1.47789
43825620	rs72711846	1.25305e-07	2.7243	-3.49535e-10	0.000179493	-0.745871	-3.49535e-10	0.000698637	-0.693361	-3.49535e-10
43826557	rs689797	0.0203835	15.6487	-0.924914	2.55562e-05	-1.31235	-1.38278	6.72053e-05	-1.54881	-1.48593
43828661	rs3803329	1.83371e-09	-1.47304e-10	-1.50011	8.59748e-05	-1.47304e-10	-1.48195	0.000311752	-1.47304e-10	-1.50029
43829008	rs2255663	0.022378	15.7125	-0.895366	2.6088e-05	-1.30134	-1.37319	6.74458e-05	-1.5407	-1.49047
43829349	rs34388946	2.21396e-05	7.89867	-3.49535e-10	7.48372e-05	-1.62069	-3.49535e-10	0.000280295	-1.60665	-3.49535e-10
43829615	rs2470130	5.11007e-08	2.73049	-0.903144	1.95356e-05	-1.58538	-1.37839	5.26818e-05	-1.78961	-1.48862
43829755	rs149164799	2.75333e-09	-1.47304e-10	-1.09364	9.27934e-05	-1.47304e-10	-1.40563	0.000332641	-1.47304e-10	-1.43543
43829985	rs117244646	1.72229e-09	-1.5628	-3.49535e-10	0.000139013	-1.00144	-3.49535e-10	0.000550266	-0.93209	-3.49535e-10
43830332	rs56397785	1.32552e-09	-1.82465	-3.49535e-10	0.000118465	-1.16139	-3.49535e-10	0.00044414	-1.14635	-3.49535e-10
43830467	rs2255440	5.24945e-08	2.7085	-0.85424	1.98612e-05	-1.59043	-1.35681	5.22486e-05	-1.79159	-1.49489
43831047	rs16957847	1.99421e-09	-1.47304e-10	-1.41621	0.00011029	-1.47304e-10	-1.23289	0.000373787	-1.47304e-10	-1.31881
43831097	rs2255410	0.0227241	15.7125	-0.880018	2.61787e-05	-1.30134	-1.36972	6.7355e-05	-1.5407	-1.49181
43831923	rs496584	5.61209e-08	2.79274	-0.871686	2.01103e-05	-1.57086	-1.36391	5.27752e-05	-1.78373	-1.49273
43833833	rs2470131	5.38011e-08	2.75053	-0.871686	1.99126e-05	-1.58074	-1.36391	5.25629e-05	-1.78776	-1.49273
43834318	rs2255042	5.28096e-08	2.75053	-0.890287	1.97419e-05	-1.58074	-1.37253	5.2685e-05	-1.78776	-1.49041
43834398	rs78223610	1.83224e-09	-1.47304e-10	-1.50091	8.56285e-05	-1.47304e-10	-1.48599	0.000311528	-1.47304e-10	-1.501
43835068	rs137918687	1.85021e-09	-1.47304e-10	-1.49115	8.63302e-05	-1.47304e-10	-1.47783	0.000312382	-1.47304e-10	-1.49827
43835541	rs145932233	3.77509e-09	-1.47304e-10	-0.778029	0.000125683	-1.47304e-10	-1.10225	0.000965633	-1.47304e-10	-0.369709
43836478	rs2251844	5.95694e-08	2.87773	-0.897038	2.02846e-05	-1.55053	-1.37562	5.34059e-05	-1.77509	-1.48949
43836949	rs486301	5.40404e-08	2.78642	-0.903144	1.97918e-05	-1.57235	-1.37839	5.296e-05	-1.78434	-1.48862
43837283	rs2439834	6.1794e-08	2.9205	-0.903144	2.0441e-05	-1.54008	-1.37839	5.36992e-05	-1.77048	-1.48862
43837971	rs67158965	1.81431e-09	-1.51075	-3.49535e-10	0.000123158	-1.12254	-3.49535e-10	0.000472747	-1.08393	-3.49535e-10
43839977	rs144610996	1.99595e-09	-1.47304e-10	-1.41534	0.000115736	-1.47304e-10	-1.1847	0.000366815	-1.47304e-10	-1.33764
43840159	rs117196917	1.53516e-09	-1.67782	-3.49535e-10	6.1375e-05	-1.81901	-3.49535e-10	0.00022673	-1.81873	-3.49535e-10
43841308	rs2915788	4.92943e-08	2.72268	-0.931324	1.94671e-05	-1.58717	-1.38011	5.29704e-05	-1.79032	-1.48244
43843533	rs2584724	1.38618e-09	-1.7799	-3.49535e-10	0.000126166	-1.09841	-3.49535e-10	0.000525221	-0.978673	-3.49535e-10
43844669	rs117263061	1.83206e-09	-1.47304e-10	-1.50101	8.55033e-05	-1.47304e-10	-1.48745	0.000311539	-1.47304e-10	-1.50097
43846036	rs2439843	0.0201998	15.6487	-0.933964	2.55472e-05	-1.31235	-1.38313	6.74644e-05	-1.54881	-1.48208
43846090	rs141782389	1.67761e-09	-1.58908	-3.49535e-10	0.000132638	-1.04839	-3.49535e-10	0.000524003	-0.980996	-3.49535e-10
43846161	rs2255051	4.73384e-08	2.7085	-0.957627	1.91732e-05	-1.59043	-1.39207	5.31758e-05	-1.79159	-1.4773
43847137	rs2254927	0.0200806	15.6487	-0.939882	2.54785e-05	-1.31235	-1.38583	6.75391e-05	-1.54881	-1.48097
43847190	rs117998220	4.22388e-09	-1.47304e-10	-0.665699	0.000136108	-1.47304e-10	-1.02256	0.00111917	-1.47304e-10	-0.222149
43849311	rs116992540	1.55381e-09	-1.66574	-3.49535e-10	6.14651e-05	-1.81754	-3.49535e-10	0.000227733	-1.81432	-3.49535e-10
43849886	rs2470134	2.73519e-07	3.29623	0.208682	3.51393e-05	-1.44533	-0.93136	7.21505e-05	-1.71966	-1.24408
43849933	rs28470226	8.72216e-09	0.0594136	-3.49535e-10	6.38027e-05	-1.78021	-3.49535e-10	0.000228737	-1.80992	-3.49535e-10
43850486	rs475486	3.75821e-08	2.50113	-0.981055	1.81306e-05	-1.63598	-1.40243	5.25912e-05	-1.80788	-1.47207
43850573	rs117155554	2.94067e-09	-1.02782	-3.49535e-10	8.29871e-05	-1.51732	-3.49535e-10	0.000295115	-1.55513	-3.49535e-10
43850715	rs150826145	2.11903e-08	0.947088	-3.49535e-10	0.000315656	-0.181356	-3.49535e-10	0.00121098	-0.14331	-3.49535e-10
43850752	rs62020616	2.59542e-05	8.05764	-3.49535e-10	7.66351e-05	-1.59695	-3.49535e-10	0.00028725	-1.58214	-3.49535e-10
43851399	rs60367691	2.39674e-05	7.978	-3.49535e-10	7.57187e-05	-1.60898	-3.49535e-10	0.000283705	-1.59456	-3.49535e-10
43873370	rs200271651	8.39397e-09	-1.47304e-10	0.0210604	0.000300293	-1.47304e-10	-0.231251	0.00298463	-1.47304e-10	0.75874
43888976	rs10518820	1.33986e-07	2.96544	-0.174163	3.20199e-05	-1.48695	-0.982703	6.06885e-05	-1.7303	-1.40644
43889188	rs28475234	9.86204e-08	2.64558	-0.160753	3.01298e-05	-1.54768	-0.982814	5.88659e-05	-1.76344	-1.40379
43890116	rs75726580	2.2223e-09	-1.30791	-3.49535e-10	0.000212437	-0.577362	-3.49535e-10	0.00081372	-0.540876	-3.49535e-10
43890471	rs557191692	1.83738e-09	-1.47304e-10	-1.49811	8.54675e-05	-1.47304e-10	-1.48787	0.000311832	-1.47304e-10	-1.50003
43891173	rs116664266	3.47887e-09	-1.47304e-10	-0.859746	0.0001273	-1.47304e-10	-1.08946	0.000818232	-1.47304e-10	-0.535347
43891174	rs116526496	3.59163e-09	-1.47304e-10	-0.827847	0.000130606	-1.47304e-10	-1.06383	0.000850819	-1.47304e-10	-0.496293
43891235	rs56397895	1.81265e-08	1.92871	-1.13779	1.62917e-05	-1.6867	-1.45866	5.47791e-05	-1.8193	-1.41989
43891426	rs144820945	3.54752e-09	-1.47304e-10	-0.840203	0.000129313	-1.47304e-10	-1.07377	0.000838062	-1.47304e-10	-0.511401
43891512	rs2439	1.09305e-07	2.54988	0.0378065	2.84235e-05	-1.56691	-1.02189	6.40051e-05	-1.77343	-1.3101
43892847	rs12438025	1.16913e-07	2.65227	0.0027051	2.87737e-05	-1.54147	-1.03508	6.38907e-05	-1.7615	-1.32382
43892893	rs12437957	1.0341e-07	2.50963	0.0226205	2.80893e-05	-1.57666	-1.02396	6.32905e-05	-1.77783	-1.31693
43893072	rs3097773	1.4638e-08	1.7738	-1.19663	1.5335e-05	-1.72811	-1.47776	5.55211e-05	-1.82677	-1.39896
43893733	rs74643365	1.32281e-09	-1.82669	-3.49535e-10	9.15528e-05	-1.41909	-3.49535e-10	0.000357992	-1.36198	-3.49535e-10
43893818	rs2447196	1.15232e-07	2.62586	0.0146334	2.84259e-05	-1.56321	-1.02549	6.34733e-05	-1.77028	-1.3216
43894194	rs7171920	4.62069e-09	-1.47304e-10	-0.575909	0.000140076	-1.47304e-10	-0.993826	0.00122666	-1.47304e-10	-0.130442
43894493	rs12050645	3.39932e-09	-1.47304e-10	-0.882878	0.000116409	-1.47304e-10	-1.1789	0.000764835	-1.47304e-10	-0.602832
43894976	rs2447197	9.98285e-08	2.4265	0.0705024	2.87626e-05	-1.59636	-0.980579	6.40277e-05	-1.78638	-1.2968
43895118	rs2447198	9.18374e-08	2.35038	0.0631836	2.77767e-05	-1.61384	-0.99797	6.28816e-05	-1.79357	-1.30767
43895642	rs28495368	1.65659e-07	2.94088	0.0626014	3.18814e-05	-1.46812	-1.00587	6.77977e-05	-1.72017	-1.30579
43895643	rs2260160	8.77303e-08	2.39497	-0.0271608	2.51631e-05	-1.61683	-1.0938	6.22251e-05	-1.79139	-1.32035
43895859	rs188929259	1.94215e-09	-1.47304e-10	-1.44266	8.45741e-05	-1.47304e-10	-1.49838	0.000327349	-1.47304e-10	-1.45147
43896446	rs2614819	1.64529e-07	2.92601	0.0706201	3.23436e-05	-1.45526	-1.00433	6.84645e-05	-1.71519	-1.30099
43896744	rs183973715	6.56494e-09	-1.47304e-10	-0.224709	0.000351174	-1.47304e-10	-0.0747258	0.00141287	-1.47304e-10	0.0108873
43896798	rs2614822	1.73172e-07	2.96807	0.0797639	3.28976e-05	-1.44342	-0.999186	6.91401e-05	-1.70864	-1.29771
43901397	rs372824596	1.83223e-09	-1.47304e-10	-1.50092	9.1901e-05	-1.47304e-10	-1.4153	0.000389932	-1.47304e-10	-1.27652
43911633	rs66903736	1.36913e-06	5.11547	-3.49535e-10	6.09358e-05	-1.82619	-3.49535e-10	0.000225168	-1.82564	-3.49535e-10
43911799	rs66749753	1.36913e-06	5.11547	-3.49535e-10	6.09358e-05	-1.82619	-3.49535e-10	0.000225168	-1.82564	-3.49535e-10
43912269	rs117424339	8.57146e-09	-1.47304e-10	0.0419845	0.00168371	-1.47304e-10	1.49275	0.00271176	-1.47304e-10	0.66286
43912274	rs138056937	1.06086e-08	-1.47304e-10	0.255213	0.000885082	-1.47304e-10	0.849671	0.00309813	-1.47304e-10	0.79606
43912309	rs149473462	1.43497e-09	-1.74531	-3.49535e-10	8.5482e-05	-1.4877	-3.49535e-10	0.000319547	-1.47559	-3.49535e-10
43912372	rs3101443	2.16777e-07	3.07106	0.201355	3.52781e-05	-1.44753	-0.925212	7.11639e-05	-1.71541	-1.2621
43912682	rs141365434	2.6771e-09	-1.47304e-10	-1.12172	0.000104726	-1.47304e-10	-1.28466	0.000568131	-1.47304e-10	-0.90014
43912987	rs62018894	0.00368002	12.6932	0.318811	2.94451e-05	-1.69398	-0.859503	6.85963e-05	-1.79937	-1.21488
43913432	rs146282714	1.83276e-09	-1.47304e-10	-1.50063	8.47686e-05	-1.47304e-10	-1.49608	0.000311572	-1.47304e-10	-1.50086
43913460	rs113725701	1.33948e-09	-1.81417	-3.49535e-10	7.3646e-05	-1.63674	-3.49535e-10	0.000279479	-1.60957	-3.49535e-10
43913876	rs28712213	1.44621e-07	2.82056	0.0471019	2.2875e-05	-1.50673	-1.29924	7.83979e-05	-1.74355	-1.13715
43913932	rs12912881	1.36913e-06	5.11547	-3.49535e-10	6.09358e-05	-1.82619	-3.49535e-10	0.000225168	-1.82564	-3.49535e-10
43914340	rs117470514	1.51362e-09	-1.69195	-3.49535e-10	7.28284e-05	-1.6479	-3.49535e-10	0.000290786	-1.5699	-3.49535e-10
43914373	rs8038068	1.45864e-06	5.17881	-3.49535e-10	6.08882e-05	-1.82697	-3.49535e-10	0.000224957	-1.82658	-3.49535e-10
43915626	rs2927070	0.000825206	12.0028	-0.485864	2.20902e-05	-1.76018	-1.0807	5.20135e-05	-1.82484	-1.46615
43916071	rs17727763	2.6202e-07	3.46197	-3.49535e-10	6.42089e-05	-1.77387	-3.49535e-10	0.000237728	-1.77137	-3.49535e-10
43916479	rs2915792	2.45806e-07	3.11372	0.28437	3.75794e-05	-1.43558	-0.873969	7.3779e-05	-1.70887	-1.23255
43916715	rs150648968	2.83659e-09	-1.47304e-10	-1.06385	8.96252e-05	-1.47304e-10	-1.44037	0.000533308	-1.47304e-10	-0.963393
43916830	rs111848061	1.36913e-06	5.11547	-3.49535e-10	6.09358e-05	-1.82619	-3.49535e-10	0.000225168	-1.82564	-3.49535e-10
43916851	rs144662677	8.8395e-09	0.0727772	-3.49535e-10	0.000108979	-1.24485	-3.49535e-10	0.000409193	-1.22831	-3.49535e-10
43917075	rs141861602	2.08805e-08	0.932362	-3.49535e-10	0.000312097	-0.192695	-3.49535e-10	0.00119717	-0.154779	-3.49535e-10
43917938	rs117999582	2.8299e-09	-1.47304e-10	-1.06621	8.95465e-05	-1.47304e-10	-1.44125	0.000531914	-1.47304e-10	-0.966011
43918430	rs117765513	1.83407e-09	-1.47304e-10	-1.49991	8.46376e-05	-1.47304e-10	-1.49763	0.000311759	-1.47304e-10	-1.50026
43918496	rs145251599	1.83407e-09	-1.47304e-10	-1.49991	8.46376e-05	-1.47304e-10	-1.49763	0.000311759	-1.47304e-10	-1.50026
43919081	rs2927071	0.0040172	12.8001	0.29955	2.93284e-05	-1.68354	-0.873914	6.7956e-05	-1.79446	-1.22917
43919162	rs11856184	2.35867e-07	3.13613	0.220682	3.61226e-05	-1.42925	-0.91984	7.21349e-05	-1.70537	-1.25858
43919563	rs8030536	1.41526e-06	5.14862	-3.49535e-10	6.09087e-05	-1.82663	-3.49535e-10	0.00022505	-1.82617	-3.49535e-10
43920303	rs56380203	1.41526e-06	5.14862	-3.49535e-10	6.09087e-05	-1.82663	-3.49535e-10	0.00022505	-1.82617	-3.49535e-10
43920488	rs2957639	0.00351914	12.6627	0.30456	2.90966e-05	-1.70035	-0.865041	6.77964e-05	-1.80375	-1.22224
43920556	rs56246169	1.41526e-06	5.14862	-3.49535e-10	6.09087e-05	-1.82663	-3.49535e-10	0.00022505	-1.82617	-3.49535e-10
43920964	rs28704825	1.82817e-07	2.86352	0.238514	3.72327e-05	-1.45798	-0.860843	7.39212e-05	-1.71491	-1.22458
43922003	rs28758851	0.000585771	11.6883	-0.514071	2.12431e-05	-1.78456	-1.09542	5.15905e-05	-1.82767	-1.47148
43922398	rs2927072	2.14535e-07	3.05081	0.211206	3.50757e-05	-1.45316	-0.92534	7.09452e-05	-1.71845	-1.26213
43922497	rs17727853	1.13758e-06	4.93021	-3.49535e-10	6.12465e-05	-1.8211	-3.49535e-10	0.000226414	-1.82013	-3.49535e-10
43922586	rs2915776	2.16776e-07	3.05081	0.221601	3.51536e-05	-1.45316	-0.923123	7.13992e-05	-1.71845	-1.25575
43923018	rs17727871	6.80839e-09	-0.188298	-3.49535e-10	6.23182e-05	-1.80375	-3.49535e-10	0.000225944	-1.8222	-3.49535e-10
43923098	rs113277603	1.48236e-09	-1.71282	-3.49535e-10	6.25056e-05	-1.80075	-3.49535e-10	0.000229159	-1.80807	-3.49535e-10
43923176	rs117026099	1.83162e-09	-1.47304e-10	-1.50125	8.53069e-05	-1.47304e-10	-1.48975	0.000311479	-1.47304e-10	-1.50116
43923955	rs3099045	0.00368386	12.8258	0.187268	2.70423e-05	-1.6917	-0.946904	6.49806e-05	-1.79974	-1.26866
43924608	rs56226333	1.47694e-06	5.19128	-3.49535e-10	6.09579e-05	-1.82582	-3.49535e-10	0.000225385	-1.82468	-3.49535e-10
43924682	rs2920781	2.26791e-07	3.05081	0.266762	3.65614e-05	-1.45316	-0.883856	7.2633e-05	-1.71845	-1.23862
43925397	rs143659948	1.83479e-09	-1.47304e-10	-1.49953	8.45891e-05	-1.47304e-10	-1.4982	0.000311864	-1.47304e-10	-1.49992
43925450	rs62018900	1.36929e-06	5.11559	-3.49535e-10	6.09722e-05	-1.82559	-3.49535e-10	0.000225307	-1.82503	-3.49535e-10
43926033	rs3099047	0.00353237	12.6628	0.308192	2.86997e-05	-1.70698	-0.872136	6.75382e-05	-1.80642	-1.22338
43928794	rs138485813	2.27638e-08	-1.47304e-10	1.01872	0.000497772	-1.47304e-10	0.274134	0.00221599	-1.47304e-10	0.460963
43928879	rs113378083	1.34058e-09	-1.81335	-3.49535e-10	9.67088e-05	-1.3643	-3.49535e-10	0.000367141	-1.33675	-3.49535e-10
43929070	rs2470120	0.00362524	12.6701	0.32691	2.87385e-05	-1.71272	-0.865052	6.74643e-05	-1.80874	-1.22215
43929378	rs17795279	1.32873e-06	5.08553	-3.49535e-10	6.1006e-05	-1.82504	-3.49535e-10	0.000225447	-1.82441	-3.49535e-10
43929666	rs17727979	1.09651e-08	0.28826	-3.49535e-10	6.66973e-05	-1.73584	-3.49535e-10	0.000238139	-1.76964	-3.49535e-10
43929733	rs2447193	1.63176e-07	2.71726	0.271122	3.31174e-05	-1.5417	-0.894249	6.90801e-05	-1.76194	-1.24529
43929764	rs11635852	6.42987e-09	-0.245499	-3.49535e-10	8.37199e-05	-1.50853	-3.49535e-10	0.000293116	-1.56192	-3.49535e-10
43930606	rs35028925	1.48247e-07	2.74311	0.149311	0.00010439	-1.81358	0.525709	0.000100793	-1.7517	-0.87773
43931406	rs11857661	2.48568e-07	3.09028	0.318981	3.76263e-05	-1.4422	-0.866108	7.43907e-05	-1.70626	-1.2269
43931583	rs186686021	2.01734e-09	-1.40467	-3.49535e-10	6.0877e-05	-1.82715	-3.49535e-10	0.00022478	-1.82737	-3.49535e-10
43931682	rs12595401	1.84242e-09	-1.47304e-10	-1.49538	8.43694e-05	-1.47304e-10	-1.5008	0.000312136	-1.47304e-10	-1.49905
43931732	rs35740631	1.32873e-06	5.08553	-3.49535e-10	6.1006e-05	-1.82504	-3.49535e-10	0.000225447	-1.82441	-3.49535e-10
43932103	rs12443102	2.16846e-07	3.01128	0.261455	3.55739e-05	-1.4645	-0.8999	7.15943e-05	-1.72253	-1.24895
43933016	rs35333173	1.32873e-06	5.08553	-3.49535e-10	6.1006e-05	-1.82504	-3.49535e-10	0.000225447	-1.82441	-3.49535e-10
43933643	rs141548044	1.67076e-09	-1.59317	-3.49535e-10	0.000169491	-0.80321	-3.49535e-10	0.000675935	-0.726395	-3.49535e-10
43933895	rs2447208	1.68448e-07	2.75872	0.261455	3.32774e-05	-1.53123	-0.8999	6.91772e-05	-1.75687	-1.24895
43933941	rs139097404	1.32288e-09	-1.82664	-3.49535e-10	7.70181e-05	-1.59197	-3.49535e-10	0.000412702	-1.21977	-3.49535e-10
43935367	rs34681147	1.32873e-06	5.08553	-3.49535e-10	6.1006e-05	-1.82504	-3.49535e-10	0.000225447	-1.82441	-3.49535e-10
43936103	rs2447210	0.00241801	12.2553	0.336693	2.79394e-05	-1.7467	-0.859275	6.69243e-05	-1.82061	-1.21832
43936351	rs2447211	1.63087e-07	2.73698	0.250851	3.28905e-05	-1.53674	-0.906087	6.87165e-05	-1.75955	-1.25295
43936478	rs186171708	1.01361e-08	-1.47304e-10	0.20965	0.0054034	-1.47304e-10	2.65877	0.0037372	-1.47304e-10	0.983599
43937043	rs2447212	1.63087e-07	2.73698	0.250851	3.28905e-05	-1.53674	-0.906087	6.87165e-05	-1.75955	-1.25295
43937618	rs2470121	1.59832e-07	2.73698	0.230693	3.25071e-05	-1.53674	-0.917812	6.81995e-05	-1.75955	-1.26051
43937671	rs117519896	1.33749e-09	-1.81566	-3.49535e-10	7.2706e-05	-1.64958	-3.49535e-10	0.000271816	-1.63737	-3.49535e-10
43937777	rs140377076	4.35735e-08	1.668	-3.49535e-10	0.000126687	-1.09429	-3.49535e-10	0.00048888	-1.05037	-3.49535e-10
43938607	rs2957636	0.00259408	12.3558	0.306449	2.76465e-05	-1.73941	-0.877099	6.6285e-05	-1.81842	-1.23011
43938682	rs2920782	0.00243096	12.3006	0.296744	2.73712e-05	-1.74372	-0.882796	6.59472e-05	-1.81978	-1.23386
43939642	rs8042868	2.36677e-07	3.11061	0.249629	3.64504e-05	-1.43649	-0.903566	7.2509e-05	-1.70305	-1.25573
43940669	rs2447213	2.64118e-06	5.54407	0.228456	4.3414e-05	-1.24612	-0.91911	8.23139e-05	-1.57061	-1.26134
43940814	rs185037645	1.32828e-09	-1.82257	-3.49535e-10	7.05051e-05	-1.68032	-3.49535e-10	0.000263302	-1.66919	-3.49535e-10
43941016	rs181750397	1.86956e-09	-1.47304e-10	-1.48075	8.45138e-05	-1.47304e-10	-1.49909	0.000317445	-1.47304e-10	-1.48219
43941125	rs2470122	2.5256e-09	-1.17998	-3.49535e-10	0.000379401	0.00258618	-3.49535e-10	0.00159304	0.130907	-3.49535e-10
43941456	rs112667279	1.45882e-06	5.17893	-3.49535e-10	6.09142e-05	-1.82654	-3.49535e-10	0.000225062	-1.82612	-3.49535e-10
43941499	rs141621534	1.83745e-09	-1.47304e-10	-1.49808	8.91616e-05	-1.47304e-10	-1.44556	0.000312327	-1.47304e-10	-1.49844
43941722	rs2447215	0.00254183	12.3558	0.286098	2.73185e-05	-1.73941	-0.889033	6.57669e-05	-1.81842	-1.23795
43942214	rs2927075	1.61766e-07	2.80036	0.179336	3.20719e-05	-1.52057	-0.947458	6.74555e-05	-1.75161	-1.27941
43942477	rs150332878	1.57278e-08	0.648977	-3.49535e-10	8.50412e-05	-1.49287	-3.49535e-10	0.000309062	-1.50895	-3.49535e-10
43943228	rs199671599	2.68627e-09	-1.47304e-10	-1.1183	0.000113575	-1.47304e-10	-1.20355	0.000486238	-1.47304e-10	-1.05579
43944436	rs141802890	1.09626e-08	-1.47304e-10	0.288036	0.0059146	-1.47304e-10	2.74917	0.00413444	-1.47304e-10	1.08462
43946310	rs57865312	1.57348e-07	2.77267	0.179336	3.18449e-05	-1.52767	-0.947458	6.72189e-05	-1.75513	-1.27941
43948718	rs28606452	2.60073e-07	3.19645	0.258064	3.74146e-05	-1.41207	-0.901881	7.39329e-05	-1.6891	-1.25023
43949257	rs147952975	4.00853e-09	-0.718028	-3.49535e-10	8.97626e-05	-1.43884	-3.49535e-10	0.000322903	-1.46514	-3.49535e-10
43950061	rs148019229	1.83181e-09	-1.47304e-10	-1.50115	0.000104681	-1.47304e-10	-1.28509	0.000335454	-1.47304e-10	-1.42701
43950198	rs2915779	1.58981e-07	2.79236	0.169968	3.18344e-05	-1.52263	-0.95283	6.71581e-05	-1.75264	-1.28281
43950265	rs150089202	1.85412e-09	-1.47304e-10	-1.48905	8.80319e-05	-1.47304e-10	-1.45831	0.00031564	-1.47304e-10	-1.48789
43950402	rs182939659	1.84476e-09	-1.47304e-10	-1.4941	8.48685e-05	-1.47304e-10	-1.49491	0.0003143	-1.47304e-10	-1.49215
43950699	rs141866277	1.32355e-09	-1.82614	-3.49535e-10	7.64952e-05	-1.59878	-3.49535e-10	0.000408199	-1.23074	-3.49535e-10
43951118	rs2957637	1.57355e-07	2.79236	0.159692	3.16478e-05	-1.52263	-0.958709	6.69098e-05	-1.75264	-1.28651
43988525	rs145266097	4.1065e-09	-0.693883	-3.49535e-10	9.1031e-05	-1.42481	-3.49535e-10	0.00031905	-1.47714	-3.49535e-10
43988604	rs28578041	3.08048e-07	3.17091	0.452896	3.39654e-05	-1.44438	-0.966289	7.67476e-05	-1.71386	-1.18811
43988841	rs28433760	3.69874e-07	3.44496	0.361745	3.48378e-05	-1.36584	-1.01946	7.70524e-05	-1.6694	-1.22861
43989518	rs2467426	1.26623e-07	2.85583	-0.121069	2.64967e-05	-1.53575	-1.12324	6.05622e-05	-1.76027	-1.37855
43989530	rs2927085	0.000192209	10.7286	-0.668687	1.79001e-05	-1.75262	-1.29858	5.05709e-05	-1.82068	-1.49843
43989597	rs17728253	2.33286e-09	-1.25936	-3.49535e-10	0.00014284	-0.974281	-3.49535e-10	0.000541937	-0.947342	-3.49535e-10
43990187	rs2236740	1.8361e-09	-1.47304e-10	-1.49881	8.59331e-05	-1.47304e-10	-1.48244	0.000321843	-1.47304e-10	-1.46843
43990427	rs140347688	2.71192e-09	-1.47304e-10	-1.1088	0.000100065	-1.47304e-10	-1.33019	0.000371374	-1.47304e-10	-1.32528
43991014	rs2915787	1.83786e-09	-1.47304e-10	-1.49785	8.72449e-05	-1.47304e-10	-1.46729	0.000312486	-1.47304e-10	-1.49793
43992953	rs149557950	1.61322e-09	-1.62822	-3.49535e-10	6.18967e-05	-1.81054	-3.49535e-10	0.000227113	-1.81705	-3.49535e-10
43993189	rs186736744	1.94459e-09	-1.4414	-3.49535e-10	7.86925e-05	-1.57046	-3.49535e-10	0.000291032	-1.56906	-3.49535e-10
43993602	rs55683269	1.36126e-09	-1.79804	-3.49535e-10	9.53009e-05	-1.37897	-3.49535e-10	0.000355104	-1.37008	-3.49535e-10
43993831	rs145666523	2.64998e-08	1.17068	-3.49535e-10	0.000327797	-0.143614	-3.49535e-10	0.00125342	-0.108861	-3.49535e-10
43994628	rs189122963	1.3295e-09	-1.82165	-3.49535e-10	6.77259e-05	-1.72054	-3.49535e-10	0.000286807	-1.58368	-3.49535e-10
43995335	rs150896874	4.60935e-09	-0.578367	-3.49535e-10	0.00013361	-1.04108	-3.49535e-10	0.000529837	-0.969924	-3.49535e-10
43995380	rs7175525	6.23447e-10	-1.08312	-1.49583	1.37321e-05	-1.81653	-1.49974	5.08617e-05	-1.82366	-1.48973
43995786	rs3110081	2.25054e-07	4.61322	-1.30333	1.41425e-05	-1.81021	-1.47661	6.66305e-05	-1.80574	-1.23759
43995962	rs142194775	9.56439e-09	0.151594	-3.49535e-10	0.000155711	-0.888009	-3.49535e-10	0.00059313	-0.857079	-3.49535e-10
43996607	rs111895823	1.36266e-09	-1.79702	-3.49535e-10	9.85356e-05	-1.34559	-3.49535e-10	0.000376336	-1.31201	-3.49535e-10
43996898	rs2288768	2.84851e-07	3.33148	0.214034	3.08481e-05	-1.41079	-1.09614	7.07961e-05	-1.69305	-1.28964
43997091	rs17795770	8.30839e-09	0.0108118	-3.49535e-10	6.28778e-05	-1.79481	-3.49535e-10	0.000228427	-1.81128	-3.49535e-10
43997494	rs368122036	2.68722e-09	-1.47304e-10	-1.11795	8.73598e-05	-1.47304e-10	-1.46597	0.000500529	-1.47304e-10	-1.02683
44000114	rs74831743	1.77132e-07	2.87342	0.197024	2.6732e-05	-1.54854	-1.1016	6.49445e-05	-1.77173	-1.29723
44000652	rs535956542	1.83168e-09	-1.47304e-10	-1.50122	9.2439e-05	-1.47304e-10	-1.40946	0.000323514	-1.47304e-10	-1.46325
44000875	rs141002216	1.86325e-09	-1.47304e-10	-1.48413	9.23648e-05	-1.47304e-10	-1.41026	0.00031469	-1.47304e-10	-1.49091
44000951	rs117896706	4.52222e-09	-1.47304e-10	-0.597451	0.000417718	-1.47304e-10	0.0987973	0.000490353	-1.47304e-10	-1.04737
44011507	rs138484825	1.86788e-09	-1.47304e-10	-1.48165	8.43824e-05	-1.47304e-10	-1.50065	0.000316691	-1.47304e-10	-1.48456
44011743	rs8023696	1.68829e-07	2.98192	0.0405193	2.56999e-05	-1.52164	-1.16788	6.23446e-05	-1.75934	-1.35047
44012040	rs4997480	1.49656e-07	2.86137	0.0405193	2.49444e-05	-1.55147	-1.16788	6.14965e-05	-1.77304	-1.35047
44012074	rs2729507	1.8797e-09	-1.47304e-10	-1.47534	8.45063e-05	-1.47304e-10	-1.49918	0.000318551	-1.47304e-10	-1.47871
44013177	rs8030169	1.65911e-05	7.53307	0.0770931	5.47264e-05	-0.782901	-1.15076	0.000107055	-1.23026	-1.33889
44013181	rs8029210	1.7428e-07	3.01369	0.0405193	2.61174e-05	-1.50552	-1.16788	6.27964e-05	-1.75212	-1.35047
44013186	rs142604050	1.87045e-09	-1.47304e-10	-1.48027	8.44044e-05	-1.47304e-10	-1.50039	0.000317095	-1.47304e-10	-1.48329
44013509	rs8033995	1.35878e-07	2.71991	0.0853931	2.37184e-05	-1.59419	-1.17557	6.27018e-05	-1.78955	-1.31455
44013999	rs117888823	2.12306e-09	-1.3536	-3.49535e-10	0.00023021	-0.497018	-3.49535e-10	0.000922749	-0.415135	-3.49535e-10
44014148	rs72714305	1.53418e-09	-1.67846	-3.49535e-10	0.000105678	-1.27561	-3.49535e-10	0.000401592	-1.24706	-3.49535e-10
44014785	rs186008352	3.72861e-09	-1.47304e-10	-0.790418	0.00012459	-1.47304e-10	-1.11098	0.000470908	-1.47304e-10	-1.08783
44015029	rs118155346	1.91728e-09	-1.47304e-10	-1.45555	0.000109726	-1.47304e-10	-1.23802	0.000370239	-1.47304e-10	-1.32834
44015080	rs4923964	3.5966e-06	6.08129	-3.49535e-10	6.13168e-05	-1.81995	-3.49535e-10	0.000226019	-1.82187	-3.49535e-10
44015148	rs116995875	2.0927e-09	-1.47304e-10	-1.368	0.000124866	-1.47304e-10	-1.10877	0.000313182	-1.47304e-10	-1.49571
44015415	rs147085180	1.87133e-09	-1.47304e-10	-1.4798	8.44126e-05	-1.47304e-10	-1.50029	0.000317233	-1.47304e-10	-1.48286
44016417	rs10438303	2.00267e-07	2.87188	0.32132	2.86759e-05	-1.54892	-1.03103	6.7762e-05	-1.7719	-1.25459
44016883	rs28504496	2.86008e-07	3.26901	0.280551	3.16582e-05	-1.42939	-1.05163	7.11651e-05	-1.70805	-1.26944
44017250	rs142365050	4.23634e-09	-0.662753	-3.49535e-10	0.000136465	-1.01994	-3.49535e-10	0.000539897	-0.951114	-3.49535e-10
44017276	rs11070407	1.81489e-07	3.01059	0.084153	2.82294e-05	-1.50568	-1.08997	6.40182e-05	-1.75414	-1.32919
44018316	rs62018944	9.17313e-06	7.01758	-3.49535e-10	6.5045e-05	-1.76093	-3.49535e-10	0.000240237	-1.76087	-3.49535e-10
44018614	rs2467408	1.95588e-09	-1.47304e-10	-1.43561	9.48513e-05	-1.47304e-10	-1.3837	0.00035862	-1.47304e-10	-1.36023
44018656	rs35654783	0.00494589	13.697	-0.389375	2.38292e-05	-1.62437	-1.14072	5.55503e-05	-1.7699	-1.45531
44019098	rs12437808	2.21833e-07	3.03776	0.257716	2.89173e-05	-1.50743	-1.06414	6.77217e-05	-1.75255	-1.27454
44019592	rs7167976	1.18384e-07	2.47122	0.196256	8.08735e-05	-1.24008	-0.303048	0.000100789	-1.6168	-1.01267
44019788	rs4924720	0.0160545	14.19	0.295042	2.70704e-05	-1.56053	-1.07703	7.17739e-05	-1.73061	-1.23836
44020902	rs72489216	1.29243e-08	1.2053	-0.752648	3.87334e-05	-1.27995	-0.999356	0.000124028	-1.30731	-1.11467
44020987	rs370094007	1.71843e-08	2.10649	-1.36895	8.46029e-05	-0.0563897	-1.44165	0.000290269	-0.135123	-1.43656
44020997	rs570886122	5.62618e-09	1.00274	-1.38176	4.34887e-05	-0.716906	-1.4466	0.000152717	-0.773043	-1.44086
44021175	rs12441127	1.92614e-07	2.85231	0.301921	2.8261e-05	-1.55367	-1.04086	6.71403e-05	-1.77401	-1.2617
44021501	rs151172008	7.32424e-08	2.4134	-0.226081	1.70905e-05	-1.64582	-1.45166	6.2684e-05	-1.80982	-1.29456
44022157	rs140147932	2.85436e-09	-1.47304e-10	-1.05761	0.00018428	-1.47304e-10	-0.71955	0.000603947	-1.47304e-10	-0.839006
44023308	rs118130998	1.61933e-09	-1.62444	-3.49535e-10	7.08894e-05	-1.67489	-3.49535e-10	0.000259517	-1.68367	-3.49535e-10
44023339	rs111385642	1.35319e-09	-1.80399	-3.49535e-10	9.70174e-05	-1.36112	-3.49535e-10	0.000375069	-1.31538	-3.49535e-10
44024490	rs2467402	1.43222e-07	2.50174	0.356206	2.76288e-05	-1.60978	-1.00737	6.72006e-05	-1.79408	-1.24073
44025287	rs145798810	1.87919e-09	-1.47304e-10	-1.47561	8.96744e-05	-1.47304e-10	-1.43982	0.000339144	-1.47304e-10	-1.41607
44025294	rs117947696	2.7229e-09	-1.47304e-10	-1.10476	0.00012478	-1.47304e-10	-1.10946	0.000641383	-1.47304e-10	-0.778865
44025858	rs7171750	1.88557e-07	2.77057	0.362383	2.85819e-05	-1.57318	-1.01006	6.80816e-05	-1.78244	-1.23934
44026936	rs7178343	0.00472674	13.6431	-0.380769	2.38001e-05	-1.6305	-1.13582	5.5468e-05	-1.77314	-1.45354
44027073	rs28542007	2.04029e-07	2.78997	0.421841	2.96098e-05	-1.5686	-0.979309	6.97719e-05	-1.7805	-1.21676
44027131	rs2915778	5.09739e-09	-0.477725	-3.49535e-10	0.000103944	-1.29215	-3.49535e-10	0.000361305	-1.35277	-3.49535e-10
44027885	rs139974673	1.47435e-09	-1.71824	-3.49535e-10	6.84296e-05	-1.7102	-3.49535e-10	0.00034522	-1.39831	-3.49535e-10
44027924	rs145940861	1.05635e-08	0.250952	-3.49535e-10	0.000139351	-0.99901	-3.49535e-10	0.00047406	-1.08116	-3.49535e-10
44028047	rs147233090	1.39256e-09	-1.77531	-3.49535e-10	6.73745e-05	-1.72574	-3.49535e-10	0.00033018	-1.44286	-3.49535e-10
44028569	rs8028715	8.62035e-06	6.95543	-3.49535e-10	6.49711e-05	-1.76207	-3.49535e-10	0.000239283	-1.76484	-3.49535e-10
44029527	rs12900924	1.06528e-05	7.16712	-3.49535e-10	6.57673e-05	-1.74989	-3.49535e-10	0.000242745	-1.75048	-3.49535e-10
44030018	rs7175129	0.0198591	14.3952	0.302496	2.90845e-05	-1.52863	-1.03718	7.19318e-05	-1.71101	-1.25576
44030271	rs4332723	0.0196731	14.3952	0.293084	2.89461e-05	-1.52863	-1.04195	7.16831e-05	-1.71101	-1.25923
44030525	rs2412810	2.02273e-07	2.83084	0.372331	2.92457e-05	-1.55885	-1.00143	6.91739e-05	-1.77629	-1.22958
44030579	rs4617832	0.0178216	14.2502	0.339277	2.7717e-05	-1.56213	-1.05183	7.34007e-05	-1.73157	-1.21499
44031230	rs28567828	2.41413e-07	3.00772	0.372331	3.05534e-05	-1.5151	-1.00143	7.05751e-05	-1.75624	-1.22958
44031917	rs62018947	0.00550049	13.7613	-0.347392	2.44087e-05	-1.61818	-1.12289	5.66218e-05	-1.76614	-1.43995
44031972	rs117300403	1.16814e-08	-1.47304e-10	0.351542	0.000621096	-1.47304e-10	0.495477	0.00142907	-1.47304e-10	0.0222901
44033206	rs76977591	2.36305e-09	-1.2465	-3.49535e-10	6.47045e-05	-1.76618	-3.49535e-10	0.000237328	-1.77305	-3.49535e-10
44033626	rs2614829	2.11444e-08	0.94492	-3.49535e-10	0.000372135	-0.0167532	-3.49535e-10	0.00141814	0.0146115	-3.49535e-10
44034788	rs11070408	2.13037e-07	2.89344	0.36157	2.95292e-05	-1.54365	-1.00698	6.93592e-05	-1.76953	-1.23367
44035130	rs35457073	2.2202e-07	2.93474	0.36157	2.98319e-05	-1.53345	-1.00698	6.96834e-05	-1.76486	-1.23367
44035363	rs8033846	0.0269114	14.7293	0.272259	3.00568e-05	-1.48047	-1.05245	7.33126e-05	-1.68092	-1.26684
44035833	rs140146523	7.23603e-09	-1.47304e-10	-0.127381	0.000363617	-1.47304e-10	-0.0399083	0.00159158	-1.47304e-10	0.129988
44035937	rs182516451	2.17378e-09	-1.47304e-10	-1.32999	9.96284e-05	-1.47304e-10	-1.33456	0.00036794	-1.47304e-10	-1.33457
44036364	rs16950562	2.06467e-07	2.87188	0.351813	2.92269e-05	-1.54892	-1.012	6.894e-05	-1.7719	-1.23736
44036768	rs117091329	1.6773e-09	-1.58927	-3.49535e-10	0.000124256	-1.11366	-3.49535e-10	0.000474022	-1.08124	-3.49535e-10
44037323	rs139632509	1.11996e-08	0.309428	-3.49535e-10	0.000109186	-1.24296	-3.49535e-10	0.000409071	-1.2286	-3.49535e-10
44038030	rs148943515	2.55877e-09	-1.47304e-10	-1.16693	0.000114756	-1.47304e-10	-1.1932	0.000411365	-1.47304e-10	-1.22301
44038463	rs7174732	0.0344793	14.9768	0.272616	3.15266e-05	-1.44524	-1.03994	7.53345e-05	-1.65701	-1.26355
44038899	rs2411284	0.0205959	14.3665	0.367665	2.84924e-05	-1.547	-1.03937	7.51375e-05	-1.72239	-1.20078
44040532	rs28502289	2.17388e-07	2.95447	0.320757	2.93585e-05	-1.52853	-1.02789	6.87803e-05	-1.76258	-1.24899
44040965	rs12443084	1.21008e-05	7.29457	-3.49535e-10	6.64214e-05	-1.73999	-3.49535e-10	0.000243641	-1.74679	-3.49535e-10
44041284	rs113408411	2.09496e-07	2.91309	0.325161	2.90806e-05	-1.53881	-1.02712	6.90198e-05	-1.76733	-1.24077
44041553	rs150437671	1.85987e-09	-1.47304e-10	-1.48595	8.43374e-05	-1.47304e-10	-1.50118	0.000315444	-1.47304e-10	-1.48851
44042046	rs117352581	2.12647e-09	-1.47304e-10	-1.35199	0.000122359	-1.47304e-10	-1.12905	0.000312533	-1.47304e-10	-1.49778
44043421	rs28653631	8.03905e-09	-0.0221423	-3.49535e-10	6.34507e-05	-1.78575	-3.49535e-10	0.000230172	-1.80367	-3.49535e-10
44043793	rs28718261	2.23945e-07	2.97622	0.328726	2.95623e-05	-1.52307	-1.02643	6.93154e-05	-1.76002	-1.2438
44044186	rs7174260	1.02509e-05	7.12867	-3.49535e-10	6.5535e-05	-1.75342	-3.49535e-10	0.000241891	-1.754	-3.49535e-10
44044859	rs28595038	2.17018e-07	2.95447	0.319052	2.92571e-05	-1.52853	-1.03136	6.88884e-05	-1.76258	-1.24743
44045062	rs188286242	4.31186e-09	-0.645084	-3.49535e-10	0.000141054	-0.986864	-3.49535e-10	0.000505278	-1.01738	-3.49535e-10
44046332	rs138326724	1.83283e-09	-1.47304e-10	-1.50059	8.62633e-05	-1.47304e-10	-1.4786	0.000311702	-1.47304e-10	-1.50045
44046462	rs143321361	1.32168e-09	-1.82755	-3.49535e-10	0.000106634	-1.2666	-3.49535e-10	0.000396637	-1.25947	-3.49535e-10
44047063	rs118156656	2.31965e-09	-1.47304e-10	-1.26504	8.45555e-05	-1.47304e-10	-1.4986	0.000418661	-1.47304e-10	-1.20543
44047430	rs12908467	0.0196069	14.4832	0.201721	2.66275e-05	-1.53145	-1.12261	7.13812e-05	-1.71278	-1.26167
44047570	rs10163069	1.00532e-05	7.10919	-3.49535e-10	6.52811e-05	-1.75731	-3.49535e-10	0.000239632	-1.76339	-3.49535e-10
44047638	rs10163054	2.27191e-07	3.01786	0.301475	2.95414e-05	-1.51252	-1.0377	6.88105e-05	-1.755	-1.25614
44050350	rs150250309	3.07384e-09	-1.47304e-10	-0.983525	0.000105986	-1.47304e-10	-1.2727	0.000411305	-1.47304e-10	-1.22316
44050376	rs7168158	2.43066e-07	3.03776	0.349123	3.03428e-05	-1.50743	-1.01602	7.03743e-05	-1.75255	-1.23612
44050403	rs147920246	1.85697e-09	-1.47304e-10	-1.48751	8.4332e-05	-1.47304e-10	-1.50125	0.000314998	-1.47304e-10	-1.48993
44050780	rs149468939	2.02256e-09	-1.47304e-10	-1.40209	8.72731e-05	-1.47304e-10	-1.46697	0.000312425	-1.47304e-10	-1.49813
44052248	rs117519814	3.98645e-09	0.512489	-1.23604	1.64596e-05	-1.66127	-1.47383	5.05069e-05	-1.81934	-1.50104
44052682	rs7174208	2.38158e-07	3.03776	0.328726	3.00284e-05	-1.50743	-1.02643	6.98355e-05	-1.75255	-1.2438
44053617	rs8040336	2.62343e-07	3.45522	0.00797401	8.90765e-05	-1.82762	0.381109	8.81154e-05	-1.79711	-0.966736
44053887	rs12101756	2.38158e-07	3.03776	0.328726	3.00284e-05	-1.50743	-1.02643	6.98355e-05	-1.75255	-1.2438
44055856	rs12442129	2.46471e-07	3.05968	0.341109	3.04695e-05	-1.50179	-1.01749	7.01971e-05	-1.7498	-1.24139
44056735	rs4924722	0.00673816	13.9393	-0.322498	2.56941e-05	-1.58794	-1.10181	5.75524e-05	-1.74892	-1.44087
44057045	rs11070410	0.0297391	14.8582	0.243315	3.01475e-05	-1.46295	-1.06695	7.34379e-05	-1.66877	-1.27728
44057220	rs113870862	1.99718e-09	-1.41472	-3.49535e-10	6.12425e-05	-1.82117	-3.49535e-10	0.000225113	-1.82589	-3.49535e-10
44058634	rs11070411	7.99857e-06	6.88057	-3.49535e-10	6.41138e-05	-1.77535	-3.49535e-10	0.000236099	-1.77824	-3.49535e-10
44059322	rs7170167	2.68108e-07	3.14383	0.341109	3.11472e-05	-1.47979	-1.01749	7.09689e-05	-1.73886	-1.24139
44059346	rs145984938	1.85287e-09	-1.47304e-10	-1.48972	8.43372e-05	-1.47304e-10	-1.50119	0.000314369	-1.47304e-10	-1.49192
44059365	rs148539311	1.85287e-09	-1.47304e-10	-1.48972	8.43372e-05	-1.47304e-10	-1.50119	0.000314369	-1.47304e-10	-1.49192
44060225	rs139705853	1.85853e-09	-1.47304e-10	-1.48667	8.73681e-05	-1.47304e-10	-1.46588	0.000311465	-1.47304e-10	-1.50121
44060236	rs7175032	2.68108e-07	3.14383	0.341109	3.11472e-05	-1.47979	-1.01749	7.09689e-05	-1.73886	-1.24139
44060435	rs7169988	3.20197e-07	3.20638	0.456108	3.66592e-05	-1.4631	-0.87124	7.96945e-05	-1.73033	-1.13396
44060615	rs117062566	1.8322e-09	-1.47304e-10	-1.50094	9.3681e-05	-1.47304e-10	-1.39611	0.000334215	-1.47304e-10	-1.43071
44060883	rs12441861	3.04568e-07	3.27133	0.341109	3.22347e-05	-1.44547	-1.01749	7.22393e-05	-1.72112	-1.24139
44061584	rs41277696	1.32154e-09	-1.82766	-3.49535e-10	7.95832e-05	-1.55921	-3.49535e-10	0.000301656	-1.5332	-3.49535e-10
44061802	rs1053492	0.007075	13.9906	-0.324942	2.54801e-05	-1.59086	-1.10725	5.74348e-05	-1.75095	-1.44089
44061925	rs2277530	1.8516e-09	-1.47304e-10	-1.4904	8.43425e-05	-1.47304e-10	-1.50112	0.000314175	-1.47304e-10	-1.49254
44062322	rs3742980	1.8516e-09	-1.47304e-10	-1.4904	8.43425e-05	-1.47304e-10	-1.50112	0.000314175	-1.47304e-10	-1.49254
44062579	rs41277698	1.50503e-09	-1.69764	-3.49535e-10	6.29011e-05	-1.79444	-3.49535e-10	0.000230189	-1.80359	-3.49535e-10
44063356	rs3759789	1.85038e-09	-1.47304e-10	-1.49106	8.43495e-05	-1.47304e-10	-1.50104	0.000313991	-1.47304e-10	-1.49313
44063859	rs3087657	0.00693564	13.9906	-0.344835	2.55638e-05	-1.59086	-1.10397	5.74416e-05	-1.75095	-1.44077
44064263	rs118162479	1.77956e-09	-1.53009	-3.49535e-10	6.11014e-05	-1.82347	-3.49535e-10	0.000224902	-1.82683	-3.49535e-10
44064515	rs77470049	8.64388e-09	-1.47304e-10	0.0503987	0.000194309	-1.47304e-10	-0.666557	0.000865911	-1.47304e-10	-0.478711
44064806	rs3862142	2.85429e-07	3.21881	0.328726	3.14948e-05	-1.45975	-1.02643	7.15281e-05	-1.7286	-1.2438
44064886	rs2788	2.85429e-07	3.21881	0.328726	3.14948e-05	-1.45975	-1.02643	7.15281e-05	-1.7286	-1.2438
44065643	rs140215756	1.83676e-09	-1.47304e-10	-1.49845	8.49629e-05	-1.47304e-10	-1.49379	0.000318834	-1.47304e-10	-1.47782
44066789	rs145517450	1.84214e-09	-1.47304e-10	-1.49553	8.98012e-05	-1.47304e-10	-1.43841	0.000316604	-1.47304e-10	-1.48484
44067985	rs35454865	2.85651e-09	-1.05685	-3.49535e-10	0.000109011	-1.24456	-3.49535e-10	0.000403444	-1.24245	-3.49535e-10
44068160	rs3844075	2.30482e-05	7.93889	-3.49535e-10	0.000307346	-0.208035	-3.49535e-10	0.00109689	-0.24226	-3.49535e-10
44069069	rs2277531	3.19923e-07	3.28136	0.380268	3.29819e-05	-1.44272	-0.997327	7.34256e-05	-1.71967	-1.22655
44070029	rs28410121	8.14667e-06	6.89891	-3.49535e-10	6.41474e-05	-1.77483	-3.49535e-10	0.000235666	-1.78008	-3.49535e-10
44070408	rs192470588	1.8363e-09	-1.47304e-10	-1.4987	8.4928e-05	-1.47304e-10	-1.4942	0.000318601	-1.47304e-10	-1.47855
44070863	rs7178230	9.07091e-06	7.00637	-3.49535e-10	6.47057e-05	-1.76616	-3.49535e-10	0.000237616	-1.77184	-3.49535e-10
44071128	rs116890066	8.99864e-09	0.0906203	-3.49535e-10	6.3599e-05	-1.78341	-3.49535e-10	0.000230332	-1.80297	-3.49535e-10
44071151	rs150870247	3.09271e-09	-1.47304e-10	-0.977406	0.000108045	-1.47304e-10	-1.25346	0.000462421	-1.47304e-10	-1.10602
44071480	rs3862143	7.78221e-06	6.85314	-3.49535e-10	6.39789e-05	-1.77746	-3.49535e-10	0.000235616	-1.78029	-3.49535e-10
44072406	rs11852840	3.0898e-07	3.22866	0.398162	3.27261e-05	-1.45709	-0.990748	7.35467e-05	-1.72721	-1.21736
44072591	rs149664887	2.62258e-09	-1.47304e-10	-1.1423	9.80205e-05	-1.47304e-10	-1.35083	0.000364853	-1.47304e-10	-1.343
44072860	rs28891769	3.19181e-07	3.26114	0.398162	3.30164e-05	-1.44826	-0.990748	7.38876e-05	-1.72259	-1.21736
44074069	rs149421361	2.21007e-09	-1.47304e-10	-1.31343	8.4334e-05	-1.47304e-10	-1.50122	0.000400407	-1.47304e-10	-1.25001
44074275	rs8035812	8.05433e-06	6.88751	-3.49535e-10	6.41484e-05	-1.77481	-3.49535e-10	0.000236223	-1.77772	-3.49535e-10
44074284	rs8034451	0.0193278	14.5236	0.147048	2.61251e-05	-1.52207	-1.15104	6.99633e-05	-1.70741	-1.28711
44074691	rs11638972	0.00625856	13.9906	-0.447559	2.37451e-05	-1.59086	-1.17777	5.61312e-05	-1.75095	-1.46385
44075046	rs28578398	3.22647e-07	3.26114	0.408964	3.3202e-05	-1.44826	-0.985141	7.41975e-05	-1.72259	-1.21317
44075259	rs7180818	0.0360522	14.9768	0.317224	3.17688e-05	-1.44524	-1.03228	7.65066e-05	-1.65701	-1.24811
44076503	rs60883262	3.26171e-07	3.26114	0.419825	3.30797e-05	-1.44826	-0.988832	7.45871e-05	-1.72259	-1.20793
44077178	rs147694194	3.17494e-09	-1.47304e-10	-0.951164	0.000114486	-1.47304e-10	-1.19555	0.000505879	-1.47304e-10	-1.0162
44077558	rs28697876	4.97362e-09	0.00635327	-0.508658	1.72481e-05	-1.77544	-1.31287	7.4931e-05	-1.80581	-1.12011
44079373	rs147229860	1.90267e-09	-1.4632	-3.49535e-10	6.50317e-05	-1.76113	-3.49535e-10	0.000241813	-1.75433	-3.49535e-10
44079477	rs11070412	0.00956558	14.393	-0.425762	2.53232e-05	-1.5394	-1.16488	5.79426e-05	-1.72058	-1.46246
44079802	rs147814812	1.43094e-09	-1.74812	-3.49535e-10	6.08458e-05	-1.82767	-3.49535e-10	0.000224731	-1.82759	-3.49535e-10
44080198	rs117293891	2.22256e-09	-1.47304e-10	-1.30779	8.43369e-05	-1.47304e-10	-1.50119	0.000406504	-1.47304e-10	-1.2349
44080507	rs118130759	1.8938e-09	-1.47304e-10	-1.46787	9.2918e-05	-1.47304e-10	-1.40429	0.000323934	-1.47304e-10	-1.46195
44080575	rs12899922	0.0338047	14.8582	0.371452	3.18799e-05	-1.46295	-1.01108	7.70727e-05	-1.66877	-1.22897
44080737	rs62018952	0.0362473	14.9612	0.338202	3.19215e-05	-1.44338	-1.02935	7.72999e-05	-1.65637	-1.23843
44080939	rs8023458	3.09062e-07	3.19671	0.430381	3.27727e-05	-1.4657	-0.980711	7.40394e-05	-1.73167	-1.20622
44081143	rs28678901	3.02762e-07	3.19671	0.409785	3.2425e-05	-1.4657	-0.991376	7.34483e-05	-1.73167	-1.21424
44081719	rs16963953	3.04093e-07	3.17465	0.43623	3.26374e-05	-1.4716	-0.978944	7.41903e-05	-1.7347	-1.20116
44082088	rs28546844	3.00821e-07	3.17465	0.425412	3.24549e-05	-1.4716	-0.984553	7.38758e-05	-1.7347	-1.2054
44082201	rs147132630	1.90315e-09	-1.47304e-10	-1.46294	9.36897e-05	-1.47304e-10	-1.39602	0.000325664	-1.47304e-10	-1.45663
44082430	rs4923965	6.68393e-06	6.70101	-3.49535e-10	6.33414e-05	-1.78747	-3.49535e-10	0.000233361	-1.78991	-3.49535e-10
44083052	rs79300792	2.87632e-09	-1.47304e-10	-1.04994	0.00011543	-1.47304e-10	-1.18734	0.000390077	-1.47304e-10	-1.27615
44083310	rs144550468	2.15547e-09	-1.47304e-10	-1.33845	0.00013059	-1.47304e-10	-1.06394	0.000311748	-1.47304e-10	-1.5003
44084065	rs117809344	1.90534e-09	-1.47304e-10	-1.46179	9.38676e-05	-1.47304e-10	-1.39412	0.000326067	-1.47304e-10	-1.45539
44084282	rs6493090	6.64804e-06	6.69562	-3.49535e-10	6.3318e-05	-1.78784	-3.49535e-10	0.000233277	-1.79027	-3.49535e-10
44084705	rs4644832	6.43629e-06	6.66325	-3.49535e-10	6.31798e-05	-1.79002	-3.49535e-10	0.000232784	-1.79238	-3.49535e-10
44085291	rs141204789	1.88218e-09	-1.47304e-10	-1.47402	9.17228e-05	-1.47304e-10	-1.41724	0.000320339	-1.47304e-10	-1.47311
44086447	rs143742358	3.38703e-09	-1.47304e-10	-0.886501	0.000174695	-1.47304e-10	-0.772967	0.000538265	-1.47304e-10	-0.954142
44088745	rs146571162	1.91405e-09	-1.47304e-10	-1.45723	8.74254e-05	-1.47304e-10	-1.46522	0.00031782	-1.47304e-10	-1.48101
44089222	rs2043878	3.25411e-07	3.81891	-0.14028	0.000220823	0.664074	-1.20272	0.000452233	0.0429219	-1.17122
44089744	rs35179502	1.62045e-09	-1.62375	-3.49535e-10	0.000590934	0.445696	-3.49535e-10	0.0020609	0.388407	-3.49535e-10
44089960	rs16964442	3.64383e-09	-1.47304e-10	-0.813417	0.000212852	-1.47304e-10	-0.575411	0.000395864	-1.47304e-10	-1.26142
44090798	rs3759791	2.85993e-07	3.03739	0.512127	3.37715e-05	-1.4767	-0.939694	7.37288e-05	-1.73623	-1.20587
44090854	rs654276	1.27624e-06	5.04522	-3.49535e-10	6.09631e-05	-1.82574	-3.49535e-10	0.000225064	-1.82611	-3.49535e-10
44090912	rs72714327	1.6702e-07	3.01166	-3.49535e-10	0.000135323	-1.02834	-3.49535e-10	0.000509062	-1.00992	-3.49535e-10
44091386	rs3784275	1.45839e-07	2.81304	0.0630046	2.07797e-05	-1.52734	-1.37469	7.29656e-05	-1.75848	-1.19402
44093040	rs150585298	1.66156e-08	0.703891	-3.49535e-10	0.000182473	-0.729408	-3.49535e-10	0.00069175	-0.703268	-3.49535e-10
44093927	rs12702	2.76109e-07	2.96835	0.545993	3.38888e-05	-1.48671	-0.926213	7.74654e-05	-1.74189	-1.15077
44095318	rs28583806	3.7321e-07	3.23702	0.578665	3.68024e-05	-1.42161	-0.908836	8.13038e-05	-1.70712	-1.13718
44096063	rs694461	0.0158696	14.0005	0.472995	3.00773e-05	-1.56765	-0.964589	7.55595e-05	-1.73699	-1.18059
44097833	rs117673795	1.88935e-09	-1.47304e-10	-1.47022	9.33663e-05	-1.47304e-10	-1.39948	0.000323064	-1.47304e-10	-1.46464
44098094	rs369526727	1.32686e-09	-1.82364	-3.49535e-10	6.59281e-05	-1.74744	-3.49535e-10	0.000247044	-1.73293	-3.49535e-10
44099901	rs57728962	4.66591e-09	-1.47304e-10	-0.566171	0.00197292	-1.47304e-10	1.65126	0.00139062	-1.47304e-10	-0.00499005
44100282	rs35822148	1.32689e-06	5.08414	-3.49535e-10	6.09e-05	-1.82678	-3.49535e-10	0.00022492	-1.82675	-3.49535e-10
44100342	rs16965120	9.31282e-08	2.60415	-0.176625	2.19274e-05	-1.57855	-1.26972	5.84287e-05	-1.78437	-1.39031
44100531	rs28674750	1.16529e-07	2.82412	-0.17243	2.32296e-05	-1.52436	-1.26622	5.96788e-05	-1.76023	-1.39329
44102010	rs2228368	2.06931e-07	2.84543	0.380504	3.01091e-05	-1.5189	-1.01228	7.1354e-05	-1.75764	-1.2172
44102309	rs3825783	2.08735e-07	2.86484	0.369775	3.00953e-05	-1.5139	-1.01774	7.12282e-05	-1.75525	-1.22136
44102328	rs693919	0.0239058	14.5934	0.289817	2.99438e-05	-1.47873	-1.05796	7.45808e-05	-1.67886	-1.25175
44102533	rs113925291	1.33621e-09	-1.81662	-3.49535e-10	7.92502e-05	-1.5634	-3.49535e-10	0.000303102	-1.52842	-3.49535e-10
44103475	rs112806515	2.0255e-07	2.86484	0.339699	2.96404e-05	-1.5139	-1.03297	7.04097e-05	-1.75525	-1.23292
44104665	rs116996086	1.93192e-09	-1.47304e-10	-1.44794	8.48803e-05	-1.47304e-10	-1.49477	0.000313615	-1.47304e-10	-1.49433
44106624	rs3736180	1.88751e-07	2.82412	0.309857	2.88955e-05	-1.52436	-1.04796	6.92714e-05	-1.76023	-1.24423
44107662	rs28684672	1.98492e-07	2.86484	0.319457	2.93402e-05	-1.5139	-1.04315	6.98701e-05	-1.75525	-1.24061
44107812	rs35302555	3.56534e-09	-0.835195	-3.49535e-10	0.000118065	-1.16477	-3.49535e-10	0.000438305	-1.15958	-3.49535e-10
44108997	rs12440573	1.67291e-07	2.72402	0.289259	2.821e-05	-1.54952	-1.04682	6.81602e-05	-1.7718	-1.24883
44109364	rs192479351	1.02502e-08	-1.47304e-10	0.220843	0.00060023	-1.47304e-10	0.461305	0.00137323	-1.47304e-10	-0.0175701
44110142	rs575082	0.0123274	14.0287	0.192152	2.59017e-05	-1.57584	-1.10586	6.77335e-05	-1.73957	-1.28734
44110310	rs138339896	1.06427e-08	0.258422	-3.49535e-10	0.000123362	-1.12089	-3.49535e-10	0.000464054	-1.10249	-3.49535e-10
44110438	rs56008017	1.88982e-07	2.84543	0.289775	2.8764e-05	-1.5189	-1.05798	6.89298e-05	-1.75764	-1.25176
44110942	rs117062113	1.77913e-09	-1.53033	-3.49535e-10	6.09695e-05	-1.82564	-3.49535e-10	0.000225923	-1.8223	-3.49535e-10
44111738	rs139453725	1.84218e-09	-1.47304e-10	-1.4955	8.80919e-05	-1.47304e-10	-1.45763	0.000315062	-1.47304e-10	-1.48972
44112005	rs28867508	1.62404e-07	2.64394	0.339699	2.80501e-05	-1.56905	-1.03297	6.86635e-05	-1.78036	-1.23292
44112006	rs28781888	1.85138e-07	2.80479	0.309857	2.87536e-05	-1.52928	-1.04796	6.91116e-05	-1.76254	-1.24423
44112146	rs35866764	0.00340177	13.4092	-0.475871	2.18714e-05	-1.65679	-1.19404	5.37135e-05	-1.78606	-1.47277
44112214	rs141379104	2.08366e-09	-1.47304e-10	-1.37233	9.82053e-05	-1.47304e-10	-1.34895	0.000313061	-1.47304e-10	-1.4961
44112399	rs146973796	5.65272e-09	-0.374316	-3.49535e-10	0.00011435	-1.19675	-3.49535e-10	0.000401513	-1.24725	-3.49535e-10
44113016	rs28590651	1.43822e-07	2.62307	0.239049	2.65175e-05	-1.57404	-1.08416	6.61973e-05	-1.78248	-1.26737
44113500	rs140933473	3.02364e-09	-1.47304e-10	-0.999991	0.000109092	-1.47304e-10	-1.24382	0.00045369	-1.47304e-10	-1.12508
44113782	rs663214	0.00255664	13.0141	-0.366318	2.20311e-05	-1.69631	-1.14724	5.4116e-05	-1.80425	-1.44711
44114527	rs2955969	0.0100494	13.8534	0.163206	2.49959e-05	-1.59752	-1.11978	6.62048e-05	-1.75219	-1.29755
44115466	rs2930530	5.51475e-06	6.50873	-3.49535e-10	6.208e-05	-1.80759	-3.49535e-10	0.000228553	-1.81073	-3.49535e-10
44115591	rs184143331	2.10617e-09	-1.47304e-10	-1.36158	0.000122547	-1.47304e-10	-1.12751	0.000312578	-1.47304e-10	-1.49764
44115592	rs187953635	2.0996e-09	-1.47304e-10	-1.36471	0.000121921	-1.47304e-10	-1.13264	0.000312741	-1.47304e-10	-1.49712
44115714	rs143939741	1.97806e-09	-1.47304e-10	-1.42434	9.01058e-05	-1.47304e-10	-1.43502	0.000325469	-1.47304e-10	-1.45723
44116053	rs28636829	1.74256e-07	2.72402	0.330046	2.84646e-05	-1.54952	-1.03783	6.89994e-05	-1.7718	-1.23659
44116198	rs117354552	2.20481e-09	-1.47304e-10	-1.31581	8.43319e-05	-1.47304e-10	-1.50125	0.000402691	-1.47304e-10	-1.24432
44116985	rs118119471	2.2109e-09	-1.47304e-10	-1.31305	8.4332e-05	-1.47304e-10	-1.50125	0.000404	-1.47304e-10	-1.24108
44116986	rs3816792	1.60654e-07	2.66294	0.309857	2.77598e-05	-1.56446	-1.04796	6.80249e-05	-1.77839	-1.24423
44118890	rs8040839	3.4491e-07	3.44809	0.288737	3.79125e-05	-1.24223	-1.0585	8.22901e-05	-1.58009	-1.25215
44119235	rs191160757	2.91097e-09	-1.47304e-10	-1.03797	0.000206933	-1.47304e-10	-0.603614	0.00058599	-1.47304e-10	-0.86919
44119446	rs557886	1.60408e-09	-1.63391	-3.49535e-10	0.000111362	-1.22322	-3.49535e-10	0.000420554	-1.20092	-3.49535e-10
44120559	rs678084	4.73635e-06	6.35657	-3.49535e-10	6.16879e-05	-1.81392	-3.49535e-10	0.000227501	-1.81534	-3.49535e-10
44120868	rs7183809	1.7891e-07	2.76027	0.320158	2.82186e-05	-1.55707	-1.03896	6.91846e-05	-1.76812	-1.23759
44121030	rs3759790	1.75196e-07	2.73929	0.320158	2.80757e-05	-1.56214	-1.03896	6.90209e-05	-1.77049	-1.23759
44121570	rs2930531	4.73635e-06	6.35657	-3.49535e-10	6.16879e-05	-1.81392	-3.49535e-10	0.000227501	-1.81534	-3.49535e-10
44121643	rs77403686	2.1466e-09	-1.47304e-10	-1.34257	8.43356e-05	-1.47304e-10	-1.50121	0.000384083	-1.47304e-10	-1.29163
44121790	rs28531819	1.77209e-07	2.76027	0.310608	2.80834e-05	-1.55707	-1.04376	6.89342e-05	-1.76812	-1.24122
44122700	rs146796419	1.85231e-09	-1.47304e-10	-1.49002	8.98817e-05	-1.47304e-10	-1.43751	0.000317066	-1.47304e-10	-1.48338
44122866	rs28699233	7.90941e-08	2.33285	-0.068667	1.77896e-05	-1.64724	-1.41015	6.89691e-05	-1.8059	-1.20293
44123945	rs7179388	2.30952e-07	3.0156	0.320158	3.01025e-05	-1.49244	-1.03896	7.14452e-05	-1.73597	-1.23759
44124831	rs28524541	1.80631e-07	2.76027	0.329731	2.83552e-05	-1.55707	-1.03413	6.94376e-05	-1.76812	-1.23394
44125142	rs28687459	1.83023e-07	2.77343	0.329731	2.84462e-05	-1.55387	-1.03413	6.95423e-05	-1.76662	-1.23394
44125495	rs28513374	1.84139e-07	2.77951	0.329731	2.91917e-05	-1.528	-1.03413	7.05005e-05	-1.75293	-1.23394
44125830	rs7170751	1.23019e-07	2.65961	0.0462748	2.43848e-05	-1.58109	-1.16096	6.43489e-05	-1.7791	-1.29908
44126040	rs540580599	2.2739e-09	-1.47304e-10	-1.28496	0.000100504	-1.47304e-10	-1.32581	0.000376208	-1.47304e-10	-1.31235
44126258	rs75178770	2.16665e-09	-1.47304e-10	-1.33327	8.70279e-05	-1.47304e-10	-1.46978	0.000326945	-1.47304e-10	-1.4527
44127383	rs144181930	1.97046e-09	-1.47304e-10	-1.42818	0.000107864	-1.47304e-10	-1.25514	0.000318786	-1.47304e-10	-1.47797
44127402	rs146637435	1.85645e-09	-1.47304e-10	-1.48779	9.03477e-05	-1.47304e-10	-1.43234	0.000317951	-1.47304e-10	-1.4806
44128417	rs146970010	2.19196e-09	-1.47304e-10	-1.32166	0.000102098	-1.47304e-10	-1.31008	0.000370531	-1.47304e-10	-1.32755
44128458	rs74612944	2.03878e-09	-1.47304e-10	-1.3941	0.00011604	-1.47304e-10	-1.18207	0.000315002	-1.47304e-10	-1.48991
44128864	rs116939972	1.83614e-09	-1.47304e-10	-1.49879	9.07009e-05	-1.47304e-10	-1.42844	0.000319052	-1.47304e-10	-1.47714
44129593	rs2729494	4.91504e-06	6.3936	-3.49535e-10	6.17841e-05	-1.81236	-3.49535e-10	0.000227837	-1.81386	-3.49535e-10
44130848	rs528764	4.91504e-06	6.3936	-3.49535e-10	6.17841e-05	-1.81236	-3.49535e-10	0.000227837	-1.81386	-3.49535e-10
44131014	rs7169322	1.84757e-07	2.79243	0.320158	2.84411e-05	-1.54921	-1.03896	6.9442e-05	-1.76441	-1.23759
44131623	rs28707214	1.84757e-07	2.79243	0.320158	2.84411e-05	-1.54921	-1.03896	6.9442e-05	-1.76441	-1.23759
44131706	rs58090135	1.91348e-09	-1.47304e-10	-1.45753	8.50558e-05	-1.47304e-10	-1.4927	0.000360704	-1.47304e-10	-1.35444
44133240	rs545434827	2.24797e-09	-1.47304e-10	-1.29642	0.000101926	-1.47304e-10	-1.31176	0.00036098	-1.47304e-10	-1.35367
44133585	rs28679673	1.86244e-07	2.80045	0.320158	2.84972e-05	-1.54724	-1.03896	6.95074e-05	-1.76347	-1.23759
44133684	rs28780699	1.91679e-07	2.81964	0.329731	2.87712e-05	-1.54251	-1.03413	6.99207e-05	-1.76119	-1.23394
44134922	rs8032649	1.86535e-07	2.79243	0.329731	2.85788e-05	-1.54921	-1.03413	6.9696e-05	-1.76441	-1.23394
44136292	rs149769959	2.60465e-08	-1.47304e-10	1.15343	0.00168111	-1.47304e-10	1.4912	0.00319384	-1.47304e-10	0.826487
44136692	rs147727636	1.33887e-09	-1.81463	-3.49535e-10	6.83162e-05	-1.71186	-3.49535e-10	0.000255785	-1.69816	-3.49535e-10
44136933	rs3102448	5.45459e-06	6.49776	-3.49535e-10	6.2082e-05	-1.80755	-3.49535e-10	0.000228884	-1.80928	-3.49535e-10
44136957	rs68079546	1.90032e-07	2.80045	0.34029	2.87885e-05	-1.54724	-1.02879	7.00443e-05	-1.76347	-1.2299
44137228	rs113759634	1.84966e-07	2.77343	0.34029	2.85985e-05	-1.55387	-1.02879	6.98241e-05	-1.76662	-1.2299
44137510	rs112030070	1.48894e-09	-1.70839	-3.49535e-10	6.38439e-05	-1.77957	-3.49535e-10	0.000234067	-1.78688	-3.49535e-10
44137618	rs56909447	2.12092e-07	2.90065	0.349915	2.96638e-05	-1.52217	-1.02391	7.11724e-05	-1.75119	-1.2262
44139643	rs28476182	1.78974e-07	2.72026	0.360529	2.8525e-05	-1.56672	-1.01851	6.9951e-05	-1.7726	-1.22209
44140395	rs28696802	1.78974e-07	2.72026	0.360529	2.8525e-05	-1.56672	-1.01851	6.9951e-05	-1.7726	-1.22209
44140448	rs74955522	2.16544e-09	-1.47304e-10	-1.33383	8.43756e-05	-1.47304e-10	-1.50073	0.000394208	-1.47304e-10	-1.26561
44141656	rs117469604	1.85065e-09	-1.47304e-10	-1.49092	8.96873e-05	-1.47304e-10	-1.43968	0.000316706	-1.47304e-10	-1.48452
44142729	rs11856495	8.70673e-08	2.08001	0.280213	2.39367e-05	-1.70162	-1.05897	6.4611e-05	-1.82146	-1.25265
44143727	rs117935014	6.89264e-09	-0.175999	-3.49535e-10	0.000124357	-1.11285	-3.49535e-10	0.000436928	-1.16272	-3.49535e-10
44145378	rs138342078	1.83195e-09	-1.47304e-10	-1.50107	9.20864e-05	-1.47304e-10	-1.41328	0.000360317	-1.47304e-10	-1.35551
44146152	rs72716006	8.04696e-08	2.28143	-3.49535e-10	0.000143748	-0.967948	-3.49535e-10	0.000554723	-0.924024	-3.49535e-10
44147190	rs139835683	1.44599e-08	0.564926	-3.49535e-10	0.0002248	-0.520799	-3.49535e-10	0.000857654	-0.488292	-3.49535e-10
44147204	rs80212092	3.31978e-09	-1.47304e-10	-0.906555	0.000314071	-1.47304e-10	-0.18639	0.000398674	-1.47304e-10	-1.25435
44147265	rs495880	4.12353e-06	6.21801	-3.49535e-10	6.14561e-05	-1.81769	-3.49535e-10	0.000226751	-1.81864	-3.49535e-10
44148142	rs11854565	8.9135e-09	0.0811138	-3.49535e-10	6.328e-05	-1.78844	-3.49535e-10	0.000228325	-1.81172	-3.49535e-10
44148427	rs28413704	1.9503e-07	2.73364	0.433055	2.99486e-05	-1.56351	-0.973019	7.22532e-05	-1.77112	-1.19119
44150450	rs139367259	1.16018e-09	-0.557999	-1.39988	2.73341e-05	-1.22587	-1.402	9.9351e-05	-1.27443	-1.3694
44150466	rs1965794	1.64595e-07	2.54342	0.453618	3.24647e-05	-1.48403	-0.971827	7.73351e-05	-1.72568	-1.16867
44150522	rs1965795	1.86941e-07	2.68042	0.443922	3.00841e-05	-1.5762	-0.955817	7.17137e-05	-1.77691	-1.1929
44150697	rs28519630	1.65878e-07	2.56189	0.442908	2.89207e-05	-1.60359	-0.967864	7.12695e-05	-1.78878	-1.18724
44151063	rs13329084	6.21321e-08	2.0731	-0.0502947	1.72407e-05	-1.68517	-1.40356	6.83307e-05	-1.81827	-1.19987
44151299	rs16977724	2.57155e-07	2.99422	0.449006	3.22244e-05	-1.49805	-0.965238	7.53867e-05	-1.73889	-1.18097
44151948	rs16977798	2.21981e-07	2.83246	0.463679	3.11785e-05	-1.53932	-0.956958	7.39939e-05	-1.75965	-1.17886
44152395	rs78774960	2.12686e-09	-1.47304e-10	-1.3518	8.45057e-05	-1.47304e-10	-1.49919	0.000385855	-1.47304e-10	-1.28703
44152817	rs9989313	1.9696e-07	2.71287	0.463679	3.02823e-05	-1.56849	-0.956958	7.29823e-05	-1.77341	-1.17886
44154398	rs141665731	4.74365e-09	-0.549648	-3.49535e-10	0.000152919	-0.906102	-3.49535e-10	0.000546987	-0.938068	-3.49535e-10
44154746	rs4597285	1.43362e-07	2.57091	0.288008	2.54335e-05	-1.60931	-1.09063	6.86496e-05	-1.78962	-1.22386
44154769	rs12901112	1.87979e-09	-1.47304e-10	-1.47529	8.64238e-05	-1.47304e-10	-1.47675	0.000311576	-1.47304e-10	-1.50085
44154896	rs28866846	1.64252e-07	2.56189	0.433055	2.8772e-05	-1.60359	-0.973019	7.09884e-05	-1.78878	-1.19119
44154986	rs187981901	1.65015e-09	-1.60559	-3.49535e-10	6.08914e-05	-1.82692	-3.49535e-10	0.000224713	-1.82767	-3.49535e-10
44155593	rs112571402	1.48826e-09	-1.70884	-3.49535e-10	6.32303e-05	-1.78923	-3.49535e-10	0.000231774	-1.79673	-3.49535e-10
44156059	rs117030907	1.8349e-09	-1.47304e-10	-1.49946	8.73903e-05	-1.47304e-10	-1.46562	0.000312979	-1.47304e-10	-1.49636
44156302	rs688009	0.00706147	13.3518	0.31192	2.62248e-05	-1.63392	-1.03539	6.93038e-05	-1.76547	-1.23852
44156942	rs28858500	1.86676e-07	2.72026	0.402662	2.93839e-05	-1.56672	-0.988844	7.12788e-05	-1.7726	-1.20329
44156976	rs141115319	1.84958e-09	-1.47304e-10	-1.49149	9.81556e-05	-1.47304e-10	-1.34945	0.000341007	-1.47304e-10	-1.41059
44157164	rs2412821	4.62672e-06	6.33315	-3.49535e-10	6.18136e-05	-1.81188	-3.49535e-10	0.000227698	-1.81447	-3.49535e-10
44157196	rs28823973	1.90263e-07	2.73929	0.402662	2.95186e-05	-1.56214	-0.988844	7.14295e-05	-1.77049	-1.20329
44158549	rs3742985	3.05521e-09	-1.47304e-10	-0.989605	0.000148264	-1.47304e-10	-0.937016	0.00057944	-1.47304e-10	-0.880431
44158752	rs118022382	1.85924e-09	-1.47304e-10	-1.48629	9.1068e-05	-1.47304e-10	-1.4244	0.000327347	-1.47304e-10	-1.45147
44158950	rs149988082	1.8374e-09	-1.47304e-10	-1.4981	8.72613e-05	-1.47304e-10	-1.4671	0.000313747	-1.47304e-10	-1.49391
44159842	rs61390361	2.4488e-07	2.81338	0.580936	3.38983e-05	-1.54405	-0.868589	7.94092e-05	-1.76194	-1.10594
44160582	rs11856795	2.49598e-07	2.83246	0.580936	3.40591e-05	-1.53932	-0.868589	7.95911e-05	-1.75965	-1.10594
44160773	rs9944216	2.29858e-07	2.75257	0.578441	3.33229e-05	-1.55894	-0.870826	7.91011e-05	-1.769	-1.10277
44160854	rs541871	3.86831e-06	6.15412	-3.49535e-10	6.17453e-05	-1.81299	-3.49535e-10	0.000227809	-1.81398	-3.49535e-10
44161093	rs116973130	1.32214e-09	-1.8272	-3.49535e-10	6.90584e-05	-1.70106	-3.49535e-10	0.000261634	-1.67555	-3.49535e-10
44161550	rs686666	0.00669967	13.2698	0.34131	2.57078e-05	-1.64445	-1.04477	7.28361e-05	-1.77175	-1.18253
44161574	rs514311	5.6564e-06	6.53409	-3.49535e-10	6.24771e-05	-1.80121	-3.49535e-10	0.000230338	-1.80295	-3.49535e-10
44163089	rs117146278	1.32598e-09	-1.8243	-3.49535e-10	7.24924e-05	-1.65253	-3.49535e-10	0.000272653	-1.63429	-3.49535e-10
44163799	rs117119624	1.86157e-09	-1.47304e-10	-1.48503	9.05806e-05	-1.47304e-10	-1.42977	0.000319986	-1.47304e-10	-1.47422
44164573	rs3742983	1.83253e-09	-1.47304e-10	-1.50076	8.85174e-05	-1.47304e-10	-1.45281	0.000311516	-1.47304e-10	-1.50104
44166762	rs187716057	6.13095e-09	-0.293103	-3.49535e-10	0.000108527	-1.24901	-3.49535e-10	0.000376489	-1.3116	-3.49535e-10
44166805	rs149191088	2.24261e-09	-1.47304e-10	-1.29881	0.000129502	-1.47304e-10	-1.07231	0.000311473	-1.47304e-10	-1.50118
44167068	rs117857194	1.85994e-09	-1.47304e-10	-1.48591	0.000100155	-1.47304e-10	-1.32929	0.000336108	-1.47304e-10	-1.42506
44167095	rs143769299	1.77724e-09	-1.53139	-3.49535e-10	6.08452e-05	-1.82768	-3.49535e-10	0.000225181	-1.82559	-3.49535e-10
44167187	rs35267287	1.04093e-07	2.53883	-3.49535e-10	6.54136e-05	-1.75528	-3.49535e-10	0.000243711	-1.74651	-3.49535e-10
44167270	rs11852767	6.60717e-08	1.77464	0.309652	2.32622e-05	-1.75138	-1.0378	6.52721e-05	-1.82768	-1.23625
44168144	rs118074011	2.18932e-09	-1.47304e-10	-1.32286	0.000125004	-1.47304e-10	-1.10766	0.000311565	-1.47304e-10	-1.50089
44168470	rs12442297	1.62299e-07	3.07367	-0.090681	3.26002e-05	-1.46879	-0.982903	7.15126e-05	-1.72453	-1.24808
44168798	rs117353643	1.87388e-09	-1.47304e-10	-1.47844	9.01029e-05	-1.47304e-10	-1.43506	0.000313423	-1.47304e-10	-1.49494
44169073	rs78227853	1.18249e-08	0.347978	0.0157788	2.35387e-05	-1.73411	-1.04325	0.000113958	-1.76419	-0.742471
44169525	rs56742095	3.09526e-09	-1.47304e-10	-0.976583	0.00014547	-1.47304e-10	-0.95604	0.000655714	-1.47304e-10	-0.756768
44169741	rs33986791	2.07885e-07	3.23053	-3.49535e-10	6.09621e-05	-1.82576	-3.49535e-10	0.000225529	-1.82404	-3.49535e-10
44170045	rs12906333	1.62022e-09	-1.62389	-3.49535e-10	6.10272e-05	-1.82469	-3.49535e-10	0.000224963	-1.82655	-3.49535e-10
44170533	rs79274973	1.97948e-09	-1.47304e-10	-1.42362	0.000100486	-1.47304e-10	-1.32599	0.000344091	-1.47304e-10	-1.40159
44170602	rs117298852	1.84386e-09	-1.47304e-10	-1.49459	0.000110601	-1.47304e-10	-1.23008	0.00034978	-1.47304e-10	-1.38519
44172454	rs117734611	2.06809e-09	-1.47304e-10	-1.37983	8.48685e-05	-1.47304e-10	-1.49491	0.000370391	-1.47304e-10	-1.32793
44172548	rs67541383	3.02141e-07	3.40654	0.197902	4.57156e-05	-1.39312	-0.720448	8.84734e-05	-1.67984	-1.07995
44172779	rs56312025	1.61483e-09	-1.62722	-3.49535e-10	6.14812e-05	-1.81728	-3.49535e-10	0.000229356	-1.80722	-3.49535e-10
44173121	rs61445261	2.06072e-09	-1.47304e-10	-1.3834	8.49405e-05	-1.47304e-10	-1.49406	0.000368813	-1.47304e-10	-1.3322
44173755	rs667476	0.00202207	12.1072	0.30597	3.10438e-05	-1.5011	-0.999506	7.96633e-05	-1.66611	-1.19857
44174099	rs28413881	6.48368e-08	2.00678	0.05864	2.91124e-05	-1.71449	-0.850351	7.13609e-05	-1.82405	-1.1507
44175463	rs148628773	1.8404e-09	-1.47304e-10	-1.49647	8.98541e-05	-1.47304e-10	-1.43782	0.000322488	-1.47304e-10	-1.46643
44176103	rs8023508	2.2186e-08	1.23899	-0.245984	2.1331e-05	-1.59313	-1.28272	5.75863e-05	-1.7764	-1.4128
44176681	rs3742982	1.82028e-07	3.2089	-0.111191	2.71837e-05	-1.42042	-1.21297	6.46339e-05	-1.70717	-1.36658
44177102	rs3916022	3.82682e-09	-0.76442	-3.49535e-10	0.000114952	-1.1915	-3.49535e-10	0.000416398	-1.21085	-3.49535e-10
44177288	rs75566362	3.55853e-09	-1.47304e-10	-0.837105	0.000214094	-1.47304e-10	-0.569595	0.000483953	-1.47304e-10	-1.0605
44178661	rs112793333	6.92993e-09	-0.170604	-3.49535e-10	8.0206e-05	-1.55141	-3.49535e-10	0.000295539	-1.55369	-3.49535e-10
44179018	rs117812203	1.32175e-09	-1.8275	-3.49535e-10	6.79229e-05	-1.71764	-3.49535e-10	0.000252806	-1.70987	-3.49535e-10
44179112	rs7181039	1.71403e-07	3.21257	-0.175012	3.15353e-05	-1.43917	-1.04573	6.98456e-05	-1.70717	-1.28903
44179703	rs2918943	7.4816e-08	2.20858	-3.49535e-10	6.50702e-05	-1.76054	-3.49535e-10	0.00024203	-1.75343	-3.49535e-10
44182404	rs16943304	1.83166e-09	-1.47304e-10	-1.50123	0.000104314	-1.47304e-10	-1.2886	0.000335647	-1.47304e-10	-1.42643
44185284	rs139170715	1.84316e-09	-1.47304e-10	-1.49497	8.43499e-05	-1.47304e-10	-1.50104	0.000320593	-1.47304e-10	-1.47232
44185982	rs149758569	1.9196e-09	-1.47304e-10	-1.45434	0.00013828	-1.47304e-10	-1.00673	0.000399713	-1.47304e-10	-1.25175
44186844	rs472385	0.000239008	10.0148	0.262962	3.60031e-05	-1.71296	-0.639449	8.17142e-05	-1.80917	-1.0301
44187593	rs72716017	1.32156e-09	-1.82764	-3.49535e-10	0.000107724	-1.25644	-3.49535e-10	0.000400411	-1.25	-3.49535e-10
44187869	rs602370	0.000258141	9.73487	0.619939	0.000130885	-1.70078	0.639089	9.64592e-05	-1.80476	-0.868617
44187991	rs524908	0.0282208	14.699	0.350111	3.71484e-05	-1.30975	-1.01133	8.70873e-05	-1.56127	-1.21431
44188103	rs138919812	1.84018e-09	-1.47304e-10	-1.49659	8.46294e-05	-1.47304e-10	-1.49773	0.000311456	-1.47304e-10	-1.50124
44188117	rs149410002	1.3359e-09	-1.81684	-3.49535e-10	6.24161e-05	-1.80218	-3.49535e-10	0.000238423	-1.76844	-3.49535e-10
44188854	rs533143	0.00761953	13.2033	0.5365	3.4013e-05	-1.49828	-0.910988	8.28966e-05	-1.68895	-1.13595
44189643	rs28437196	2.09752e-07	3.41218	-0.172708	3.27772e-05	-1.19508	-1.2512	7.86392e-05	-1.53895	-1.33867
44191164	rs117292211	1.33957e-09	-1.8141	-3.49535e-10	9.12267e-05	-1.42266	-3.49535e-10	0.000355122	-1.37003	-3.49535e-10
44191811	rs117331142	2.11247e-09	-1.47304e-10	-1.35859	0.000344487	-1.47304e-10	-0.0939529	0.000421514	-1.47304e-10	-1.19864
44192156	rs144686488	1.36499e-09	-1.79531	-3.49535e-10	6.43148e-05	-1.77222	-3.49535e-10	0.000248815	-1.72578	-3.49535e-10
44192817	rs678513	1.66656e-07	3.79067	-0.781198	0.000127514	-0.605533	-0.482245	0.000110602	-1.16078	-1.37578
44193029	rs566555	7.05939e-08	1.57358	0.576908	0.000646787	-1.3819	1.91791	0.000155753	-1.6918	-0.502417
44193088	rs582198	2.43289e-08	0.550306	0.534907	0.000567305	-1.57969	1.98457	0.000159375	-1.63783	-0.533399
44193168	rs116978019	1.74067e-09	-1.55219	-3.49535e-10	6.45467e-05	-1.76862	-3.49535e-10	0.000240248	-1.76082	-3.49535e-10
44193675	rs3850777	4.29121e-08	1.84443	-0.191725	6.60776e-05	-1.09901	-0.646166	0.000143989	-1.14663	-1.12613
44194043	rs112314654	3.45366e-09	-1.47304e-10	-0.86702	0.000556131	-1.47304e-10	0.384996	0.00051119	-1.47304e-10	-1.00575
44194696	rs181930162	1.84776e-09	-1.47304e-10	-1.49248	8.49396e-05	-1.47304e-10	-1.49407	0.000311718	-1.47304e-10	-1.50039
44195224	rs2918945	2.07825e-07	2.90314	0.327102	0.000160021	-1.05502	0.194311	0.000112741	-1.5055	-1.01189
44195789	rs16944774	1.17572e-08	0.747067	-0.389057	2.63045e-05	-1.55229	-1.11397	7.41074e-05	-1.58849	-1.34849
44196117	rs150322264	3.70845e-09	-1.47304e-10	-0.795839	0.000388855	-1.47304e-10	0.0271979	0.000429901	-1.47304e-10	-1.17894
44196209	rs149446760	1.32271e-09	-1.82677	-3.49535e-10	6.49335e-05	-1.76264	-3.49535e-10	0.000244629	-1.74275	-3.49535e-10
44196280	rs76847582	3.85435e-09	-1.47304e-10	-0.75725	0.000681872	-1.47304e-10	0.588833	0.00056028	-1.47304e-10	-0.914056
44196621	rs2918946	2.01264e-07	2.90314	0.295021	0.000155045	-1.05502	0.162724	0.000109683	-1.5055	-1.03939
44197631	rs79770838	3.66322e-09	-1.47304e-10	-0.808111	0.000623222	-1.47304e-10	0.498893	0.000530703	-1.47304e-10	-0.968291
44197732	rs76877472	3.66322e-09	-1.47304e-10	-0.808111	0.000623222	-1.47304e-10	0.498893	0.000530703	-1.47304e-10	-0.968291
44198049	rs2306674	2.41761e-08	0.71695	0.361962	9.99452e-05	-1.54369	0.212302	0.000104291	-1.58824	-1.00707
44198288	rs76332091	3.29652e-09	-1.47304e-10	-0.913585	0.000166781	-1.47304e-10	-0.819325	0.000503962	-1.47304e-10	-1.01999
44198616	rs55927923	2.76693e-08	1.11259	0.101284	4.59383e-05	-1.42544	-0.683274	0.000109368	-1.45892	-1.08885
44198900	rs28685813	5.52162e-08	1.72603	0.178771	9.54482e-05	-1.15121	-0.226211	0.000181885	-1.19707	-0.842049
44198924	rs7173288	1.39304e-09	-1.77497	-3.49535e-10	7.07297e-05	-1.67714	-3.49535e-10	0.000271496	-1.63855	-3.49535e-10
44198997	rs549989546	2.5217e-09	-1.47304e-10	-1.18152	9.04746e-05	-1.47304e-10	-1.43094	0.000370956	-1.47304e-10	-1.32641
44199079	rs147995028	2.45761e-09	-1.47304e-10	-1.20726	0.000121079	-1.47304e-10	-1.13957	0.000388201	-1.47304e-10	-1.28097
44199087	rs141981544	2.45579e-09	-1.47304e-10	-1.208	0.000120979	-1.47304e-10	-1.14039	0.000387952	-1.47304e-10	-1.28161
44199309	rs563940	5.98168e-07	3.09932	1.1881	0.00112453	-0.964488	2.0536	0.000277425	-1.4456	-0.171347
44199560	rs117093001	3.20003e-09	-0.943292	-3.49535e-10	9.23685e-05	-1.41022	-3.49535e-10	0.000331536	-1.43876	-3.49535e-10
44199994	rs117842849	9.72729e-10	-0.726001	-1.4081	1.70867e-05	-1.75295	-1.34476	5.77446e-05	-1.77181	-1.41465
44200585	rs8035689	5.10088e-09	-0.477041	-3.49535e-10	7.61095e-05	-1.60384	-3.49535e-10	0.000225476	-1.82428	-3.49535e-10
44200808	rs597705	2.51569e-07	3.16214	0.25912	0.00017753	-0.869544	0.112676	0.000123637	-1.37679	-1.04835
44201245	rs16945686	1.71135e-08	1.17917	-0.445754	3.07869e-05	-1.36229	-1.14663	8.85328e-05	-1.39634	-1.36278
44201628	rs117308166	4.6419e-09	-0.571329	-3.49535e-10	0.000165257	-0.828508	-3.49535e-10	0.000594468	-0.854825	-3.49535e-10
44201663	rs117217841	2.01302e-09	-1.47304e-10	-1.40682	8.49209e-05	-1.47304e-10	-1.49429	0.000333204	-1.47304e-10	-1.43374
44202014	rs12440402	6.48416e-08	1.94658	0.11891	0.00010452	-1.00094	-0.285691	0.000196061	-1.06428	-0.899789
44202329	rs117893562	3.84934e-09	-1.47304e-10	-0.758551	0.00068137	-1.47304e-10	0.588097	0.000548664	-1.47304e-10	-0.935006
44202988	rs638224	3.9601e-07	3.05292	0.82207	0.000321418	-0.955773	0.792508	0.000166051	-1.43773	-0.692468
44203045	rs545119	1.82465e-09	-0.549567	-0.955501	9.65346e-05	-1.61735	0.25124	7.50988e-05	-1.82661	-1.09707
44204047	rs12442168	6.55381e-08	1.91967	0.156508	0.000111395	-0.961622	-0.261303	0.000211312	-1.02375	-0.865402
44204072	rs76716948	4.03796e-09	-1.47304e-10	-0.710713	0.000567212	-1.47304e-10	0.404725	0.000418534	-1.47304e-10	-1.20574
44204104	rs142102411	2.06258e-09	-1.47304e-10	-1.38249	0.000328632	-1.47304e-10	-0.141071	0.000407774	-1.47304e-10	-1.23178
44204610	rs2043879	4.31532e-09	-1.47304e-10	-0.644282	0.000282008	-1.47304e-10	-0.294074	0.000460217	-1.47304e-10	-1.1108
44205145	rs60484809	2.72962e-08	1.18731	0.0129884	4.34087e-05	-1.3586	-0.80675	0.000110137	-1.40416	-1.13661
44205760	rs76548512	1.85448e-09	-1.47304e-10	-1.48885	8.45263e-05	-1.47304e-10	-1.49895	0.000323405	-1.47304e-10	-1.46359
44206286	rs118055610	1.87026e-09	-1.47304e-10	-1.48038	9.65857e-05	-1.47304e-10	-1.36558	0.000323139	-1.47304e-10	-1.46441
44206520	rs530074	1.293e-07	2.93152	-0.175839	5.22106e-05	-1.04812	-0.932602	9.18389e-05	-1.49638	-1.22607
44207167	rs150148803	4.32817e-09	-1.47304e-10	-0.641308	0.000692234	-1.47304e-10	0.603916	0.000616307	-1.47304e-10	-0.818747
44207488	rs78010607	1.84687e-09	-1.47304e-10	-1.49296	8.43964e-05	-1.47304e-10	-1.50048	0.000320996	-1.47304e-10	-1.47106
44209062	rs9806129	1.8256e-08	1.36832	-0.570281	3.25656e-05	-1.23	-1.22275	9.56909e-05	-1.26881	-1.41255
44209446	rs1439116	1.93919e-08	0.858402	-3.49535e-10	0.000100046	-1.33038	-3.49535e-10	0.000383203	-1.29393	-3.49535e-10
44209712	rs145110599	2.47569e-09	-1.47304e-10	-1.19994	9.16357e-05	-1.47304e-10	-1.41819	0.000370444	-1.47304e-10	-1.32779
44209830	rs149118538	1.89658e-08	0.836186	-3.49535e-10	0.000282108	-0.293719	-3.49535e-10	0.00106959	-0.267464	-3.49535e-10
44211273	rs492571	8.62868e-09	0.0486382	-3.49535e-10	9.67117e-05	-1.36427	-3.49535e-10	0.000241174	-1.75697	-3.49535e-10
44211868	rs2016840	0.000328389	8.66749	1.92801	0.00443978	-1.71006	4.17241	0.000341335	-1.80761	0.397982
44211913	rs2016837	4.37142e-07	3.45513	0.518672	0.00068365	-0.797408	1.38885	0.000194051	-1.34326	-0.631109
44212629	rs77819121	2.55135e-09	-1.47304e-10	-1.16983	0.000263244	-1.47304e-10	-0.362927	0.000327806	-1.47304e-10	-1.45007
44212866	rs78782055	4.40346e-09	-1.47304e-10	-0.624063	0.000838508	-1.47304e-10	0.795615	0.000624341	-1.47304e-10	-0.805795
44213308	rs117170637	1.91709e-09	-1.47304e-10	-1.45565	8.52696e-05	-1.47304e-10	-1.49019	0.000333048	-1.47304e-10	-1.43421
44214169	rs1561458	7.16826e-09	-0.13679	-3.49535e-10	8.84121e-05	-1.454	-3.49535e-10	0.000233553	-1.78908	-3.49535e-10
44214281	rs589649	2.8873e-07	3.30037	0.258665	0.000198367	-0.791298	0.145408	0.000131104	-1.32549	-1.04102
44214286	rs472797	2.98243e-07	3.32236	0.269093	0.000202371	-0.7814	0.155495	0.000132718	-1.31859	-1.03568
44214531	rs28377221	1.95327e-08	1.45393	-0.588291	3.37135e-05	-1.19266	-1.22545	0.000100005	-1.23269	-1.40459
44215708	rs187385335	4.79717e-08	-1.47304e-10	1.76416	0.00115682	-1.47304e-10	1.11743	0.00608078	-1.47304e-10	1.4704
44216110	rs1545182	2.77489e-07	3.30037	0.218951	0.000190278	-0.791298	0.103775	0.000126432	-1.32549	-1.0773
44216577	rs3742981	1.74486e-08	1.38098	-0.628173	3.18056e-05	-1.22452	-1.25185	9.48562e-05	-1.26351	-1.42662
44216728	rs143703822	4.60221e-09	-1.47304e-10	-0.579918	0.00052398	-1.47304e-10	0.325445	0.00107411	-1.47304e-10	-0.263245
44216740	rs2918952	6.92731e-09	-0.170982	-3.49535e-10	8.70104e-05	-1.46998	-3.49535e-10	0.000232384	-1.7941	-3.49535e-10
44217169	rs920339	2.77387e-07	3.29058	0.228379	0.000202384	-0.738725	0.112882	0.000132663	-1.28207	-1.07261
44218136	rs481837	5.88093e-09	-0.334739	-3.49535e-10	7.92816e-05	-1.563	-3.49535e-10	0.000226483	-1.81982	-3.49535e-10
44218366	rs483800	5.19217e-09	-0.459302	-3.49535e-10	7.53489e-05	-1.61388	-3.49535e-10	0.000225011	-1.82634	-3.49535e-10
44218438	rs11070413	3.51192e-08	1.83266	-0.380364	7.09721e-05	-0.987064	-0.686658	0.000152307	-1.03565	-1.18095
44219508	rs56793082	5.94438e-09	-0.324008	-3.49535e-10	7.86922e-05	-1.57046	-3.49535e-10	0.000226369	-1.82033	-3.49535e-10
44219607	rs16948098	6.17421e-09	-0.286072	-3.49535e-10	8.09412e-05	-1.54229	-3.49535e-10	0.000227366	-1.81593	-3.49535e-10
44219715	rs75238223	4.28467e-09	-1.47304e-10	-0.651409	0.000802105	-1.47304e-10	0.75123	0.000609337	-1.47304e-10	-0.830121
44219974	rs11637468	1.78387e-08	1.36562	-0.590707	3.12532e-05	-1.27421	-1.21968	9.18848e-05	-1.31375	-1.4082
44220396	rs11070414	2.95105e-07	3.26495	0.315926	0.000197422	-0.869731	0.219068	0.000126673	-1.38701	-1.01387
44221152	rs77131126	2.03448e-09	-1.47304e-10	-1.39621	0.000114787	-1.47304e-10	-1.19293	0.000382889	-1.47304e-10	-1.29475
44222632	rs80104806	4.45933e-09	-1.47304e-10	-0.611455	0.000855766	-1.47304e-10	0.815988	0.000631393	-1.47304e-10	-0.794565
44223009	rs11631901	3.07518e-08	1.83957	-0.520074	6.56424e-05	-1.03489	-0.716896	0.000134299	-1.09963	-1.24279
44223187	rs2412822	7.26432e-07	4.02398	0.457713	0.000979063	-0.415402	1.36599	0.000253354	-1.05848	-0.649223
44224147	rs1008183	4.44304e-08	2.06987	-0.382403	7.54925e-05	-0.980064	-0.631911	0.000149786	-1.0499	-1.18338
44224668	rs4270152	3.40834e-09	-0.209939	-0.67029	0.000179893	-1.46407	0.720425	9.98505e-05	-1.79193	-0.846888
44225004	rs76543985	4.33591e-09	-1.47304e-10	-0.639522	0.000814067	-1.47304e-10	0.766034	0.000609615	-1.47304e-10	-0.829664
44225717	rs151068381	7.42882e-09	-0.101086	-3.49535e-10	0.000139867	-0.995315	-3.49535e-10	0.000521365	-0.986042	-3.49535e-10
44225956	rs16948586	4.49377e-09	-1.47304e-10	-0.603761	0.000885477	-1.47304e-10	0.850118	0.000641728	-1.47304e-10	-0.778329
44226308	rs7166823	4.49593e-09	-1.47304e-10	-0.60328	0.000886166	-1.47304e-10	0.850896	0.000642005	-1.47304e-10	-0.777897
44226774	rs77212051	4.49819e-09	-1.47304e-10	-0.602779	0.000896994	-1.47304e-10	0.863041	0.000639105	-1.47304e-10	-0.782423
44226775	rs76859529	4.49819e-09	-1.47304e-10	-0.602779	0.000896994	-1.47304e-10	0.863041	0.000639105	-1.47304e-10	-0.782423
44226934	rs16948660	4.69514e-09	-1.47304e-10	-0.559925	0.000955571	-1.47304e-10	0.926301	0.000671882	-1.47304e-10	-0.732409
44227105	rs28706414	2.09192e-08	1.42952	-0.49531	3.51912e-05	-1.20337	-1.17184	0.000101058	-1.24305	-1.38374
44227270	rs2412823	0.00617716	12.4058	1.1241	0.00182496	-1.25155	2.82486	0.000236461	-1.51505	-0.261662
44228230	rs7179287	4.44098e-09	-1.47304e-10	-0.615579	0.00087726	-1.47304e-10	0.840794	0.000645652	-1.47304e-10	-0.772232
44229091	rs183358515	4.92885e-09	-1.47304e-10	-0.511347	0.000220008	-1.47304e-10	-0.542343	0.000806623	-1.47304e-10	-0.549636
44229189	rs59569210	4.42338e-09	-1.47304e-10	-0.61955	0.000849194	-1.47304e-10	0.80828	0.000630749	-1.47304e-10	-0.795585
44229570	rs71478312	2.57451e-09	-1.16079	-3.49535e-10	0.000154905	-0.893197	-3.49535e-10	0.000572678	-0.892169	-3.49535e-10
44229870	rs118184979	3.7821e-09	-0.776173	-3.49535e-10	0.000103841	-1.29314	-3.49535e-10	0.000371295	-1.3255	-3.49535e-10
44230378	rs144725796	2.45349e-09	-1.47304e-10	-1.20894	0.000220908	-1.47304e-10	-0.538261	0.000336993	-1.47304e-10	-1.42243
44230687	rs9920164	2.32637e-08	1.57511	-0.53467	3.77969e-05	-1.13858	-1.1652	0.000104977	-1.1942	-1.39455
44231341	rs28599486	2.17979e-08	1.47518	-0.499817	3.69049e-05	-1.18314	-1.14452	0.000101782	-1.23689	-1.38277
44231700	rs74009159	7.4879e-09	-0.0931651	-3.49535e-10	9.02572e-05	-1.43334	-3.49535e-10	0.000235153	-1.78226	-3.49535e-10
44232086	rs28438984	3.60202e-08	1.66542	-0.187793	5.14487e-05	-1.09778	-0.897647	0.000131438	-1.14074	-1.22322
44232344	rs76318915	4.35726e-09	-1.47304e-10	-0.63461	0.000874523	-1.47304e-10	0.83767	0.000601659	-1.47304e-10	-0.842801
44233002	rs145356975	2.5965e-09	-1.47304e-10	-1.15229	0.000117212	-1.47304e-10	-1.17202	0.00041021	-1.47304e-10	-1.22582
44233054	rs142372665	1.85679e-09	-1.47304e-10	-1.48761	0.000101062	-1.47304e-10	-1.32027	0.000344823	-1.47304e-10	-1.39946
44233088	rs143886182	3.92674e-09	-1.47304e-10	-0.738645	0.00047321	-1.47304e-10	0.223531	0.00107733	-1.47304e-10	-0.260253
44233495	rs11070415	4.62475e-08	2.02542	-0.297862	8.23184e-05	-1.00174	-0.523672	0.000156227	-1.05514	-1.13604
44233639	rs57143137	4.3965e-09	-1.47304e-10	-0.625646	0.000841711	-1.47304e-10	0.799428	0.00061412	-1.47304e-10	-0.822303
44234098	rs77111336	4.38048e-09	-1.47304e-10	-0.629294	0.000836746	-1.47304e-10	0.793512	0.00061215	-1.47304e-10	-0.825515
44234718	rs78972603	5.75062e-09	-0.357146	-3.49535e-10	0.000131259	-1.05884	-3.49535e-10	0.000488359	-1.05144	-3.49535e-10
44234776	rs11853395	9.69495e-09	0.165152	-3.49535e-10	0.000100855	-1.32233	-3.49535e-10	0.000246129	-1.73664	-3.49535e-10
44234793	rs58410133	1.83305e-09	-1.47304e-10	-1.50047	8.43715e-05	-1.47304e-10	-1.50078	0.000311477	-1.47304e-10	-1.50117
44235531	rs117134766	2.56977e-09	-1.47304e-10	-1.16264	0.000266768	-1.47304e-10	-0.349631	0.000328741	-1.47304e-10	-1.44722
44235915	rs74009160	8.1767e-09	-0.00516427	-3.49535e-10	9.41786e-05	-1.39082	-3.49535e-10	0.000238744	-1.7671	-3.49535e-10
44235937	rs117427218	1.94691e-09	-1.47304e-10	-1.44021	8.79474e-05	-1.47304e-10	-1.45927	0.000316081	-1.47304e-10	-1.48649
44235960	rs117717673	2.02689e-09	-1.47304e-10	-1.39995	8.81198e-05	-1.47304e-10	-1.45731	0.000324803	-1.47304e-10	-1.45927
44236115	rs1077421	4.8356e-07	4.47495	-0.400231	0.000152744	-0.269653	-0.637591	0.000166932	-0.932694	-1.19221
44236241	rs747714	5.87525e-07	3.7514	0.518065	0.000876004	-0.594074	1.43344	0.000225392	-1.19214	-0.632506
44236304	rs12439442	3.8842e-08	1.86849	-0.31544	7.76154e-05	-1.02193	-0.562314	0.000151977	-1.07221	-1.14655
44236638	rs11070416	4.54243e-08	1.99809	-0.288495	8.35687e-05	-0.960823	-0.549516	0.000163644	-1.01301	-1.13179
44236650	rs4544217	4.99789e-07	3.97373	0.134004	0.00050088	-0.485397	0.765755	0.000182221	-1.10344	-0.933832
44236781	rs117590965	3.36976e-09	-0.891611	-3.49535e-10	9.57291e-05	-1.37449	-3.49535e-10	0.00034318	-1.40424	-3.49535e-10
44236985	rs4321171	8.32398e-09	0.0126865	-3.49535e-10	9.50074e-05	-1.38205	-3.49535e-10	0.00023953	-1.76381	-3.49535e-10
44237743	rs28542819	2.74635e-08	1.77926	-0.572858	5.30383e-05	-1.0633	-0.901698	0.000123258	-1.11225	-1.31596
44237755	rs28548859	4.72301e-07	3.8946	0.156568	0.000514313	-0.489307	0.79613	0.000185178	-1.10685	-0.914325
44238072	rs138384954	1.44093e-09	-1.74116	-3.49535e-10	6.09344e-05	-1.82621	-3.49535e-10	0.000224813	-1.82722	-3.49535e-10
44238869	rs16949992	2.65657e-09	-0.307543	-0.821873	0.000134623	-1.51128	0.477746	8.56585e-05	-1.80738	-0.984747
44239420	rs80116767	3.80711e-09	-1.47304e-10	-0.769583	0.000194649	-1.47304e-10	-0.664812	0.000574538	-1.47304e-10	-0.888927
44239652	rs28654093	8.36709e-09	0.0178527	-3.49535e-10	9.52494e-05	-1.37951	-3.49535e-10	0.000239762	-1.76285	-3.49535e-10
44239868	rs79846491	3.99856e-09	-1.47304e-10	-0.720518	0.000739138	-1.47304e-10	0.669476	0.000575473	-1.47304e-10	-0.887299
44240327	rs11630936	4.0393e-08	1.70738	-0.115173	8.72543e-05	-1.0962	-0.370987	0.000161256	-1.14407	-1.01543
44241388	rs16950215	3.28811e-08	1.84689	-0.46044	6.19397e-05	-1.032	-0.777849	0.000135676	-1.08196	-1.25026
44241405	rs117101779	1.69815e-09	-1.57692	-3.49535e-10	6.08675e-05	-1.82731	-3.49535e-10	0.000225644	-1.82353	-3.49535e-10
44242039	rs7178452	5.06672e-08	1.89759	-0.0787609	9.84564e-05	-1.00831	-0.338083	0.000179413	-1.05903	-0.993775
44242458	rs8042714	9.17741e-07	3.99477	0.72069	0.00123356	-0.475265	1.65692	0.000294811	-1.09599	-0.460166
44242863	rs11635039	5.90468e-08	1.22536	0.746516	0.000692946	-1.25208	1.85702	0.000241025	-1.30494	-0.452648
44243512	rs59770554	2.03115e-09	0.0406475	-1.4385	8.94599e-05	-1.24911	-0.193103	6.89704e-05	-1.69574	-1.31307
44243695	rs59561000	7.98791e-09	-0.0285246	-3.49535e-10	9.773e-05	-1.3538	-3.49535e-10	0.000241607	-1.75518	-3.49535e-10
44243773	rs115782822	4.05652e-09	-0.706128	-3.49535e-10	9.29479e-05	-1.40397	-3.49535e-10	0.000346173	-1.39555	-3.49535e-10
44244384	rs114727768	5.08197e-09	-1.47304e-10	-0.480755	0.00252511	-1.47304e-10	1.89803	0.000769515	-1.47304e-10	-0.596732
44244523	rs8035382	1.75892e-09	-0.0922577	-1.4495	7.40153e-05	-1.36337	-0.268365	6.26722e-05	-1.7501	-1.35447
44244567	rs8035402	1.6718e-09	-0.137943	-1.45461	7.04792e-05	-1.38686	-0.293835	6.15468e-05	-1.75952	-1.36317
44245278	rs117181337	1.92338e-09	-1.47304e-10	-1.45237	9.31205e-05	-1.47304e-10	-1.40211	0.000351022	-1.47304e-10	-1.38164
44245728	rs118186362	1.00166e-08	0.197791	-3.49535e-10	9.88543e-05	-1.34236	-3.49535e-10	0.00035954	-1.35767	-3.49535e-10
44245931	rs2929282	1.69725e-09	-0.11043	-1.46701	6.68685e-05	-1.37275	-0.360532	6.03353e-05	-1.7539	-1.38867
44247491	rs72716043	9.71223e-09	0.166932	-3.49535e-10	0.000285542	-0.281621	-3.49535e-10	0.00100321	-0.331532	-3.49535e-10
44248749	rs151311085	2.22969e-09	-1.47304e-10	-1.30459	0.000461003	-1.47304e-10	0.197396	0.000449438	-1.47304e-10	-1.13449
44248752	rs12592921	6.06876e-10	-1.13384	-1.47205	1.89561e-05	-1.50853	-1.48535	7.18873e-05	-1.53383	-1.43356
44249197	rs2930523	7.21848e-09	-0.129808	-3.49535e-10	9.2846e-05	-1.40507	-3.49535e-10	0.000237023	-1.77434	-3.49535e-10
44250032	rs76357206	1.44947e-09	-1.73526	-3.49535e-10	6.65292e-05	-1.73837	-3.49535e-10	0.000249838	-1.72168	-3.49535e-10
44250054	rs2929279	7.095e-09	-0.147063	-3.49535e-10	9.20522e-05	-1.41365	-3.49535e-10	0.000236307	-1.77736	-3.49535e-10
44250295	rs2930524	7.03715e-09	-0.15525	-3.49535e-10	9.16794e-05	-1.41771	-3.49535e-10	0.000235975	-1.77877	-3.49535e-10
44250313	rs2929278	0.00356648	12.1533	0.827328	0.0238318	-0.536942	4.67971	0.000497663	-0.985748	-0.0468205
44250787	rs116749482	5.87565e-09	-1.47304e-10	-0.335637	0.00374444	-1.47304e-10	2.29202	0.000871851	-1.47304e-10	-0.471875
44250911	rs2930525	1.8848e-09	-0.561143	-0.911489	0.00115532	-1.57316	2.68928	0.000103865	-1.81954	-0.779857
44252119	rs116961834	2.82218e-09	-1.47304e-10	-1.06894	0.000135709	-1.47304e-10	-1.02549	0.000439863	-1.47304e-10	-1.15603
44252362	rs28729677	2.36603e-09	-0.585087	-0.660153	0.00223371	-1.58383	3.35924	0.000133373	-1.82136	-0.527987
44252421	rs147172189	2.1011e-09	-1.47304e-10	-1.36399	0.000239005	-1.47304e-10	-0.459525	0.000314051	-1.47304e-10	-1.49294
44252432	rs140428880	2.13048e-09	-1.47304e-10	-1.35011	0.000412741	-1.47304e-10	0.0868122	0.000415955	-1.47304e-10	-1.21191
44252487	rs2929277	1.75507e-09	-0.653889	-0.890057	0.0011742	-1.61376	2.74609	0.000105738	-1.82535	-0.756175
44252950	rs77027299	2.10793e-09	-1.47304e-10	-1.36075	0.000398573	-1.47304e-10	0.051882	0.000409845	-1.47304e-10	-1.22671
44253031	rs76363762	2.40276e-09	-1.47304e-10	-1.22983	8.78802e-05	-1.47304e-10	-1.46003	0.000345159	-1.47304e-10	-1.39849
44256507	rs144352745	3.66506e-08	-1.47304e-10	1.49498	0.0350789	-1.47304e-10	4.52935	0.00791648	-1.47304e-10	1.73421
44256777	rs148404827	5.06797e-09	-1.47304e-10	-0.483513	0.000269082	-1.47304e-10	-0.340994	0.000749936	-1.47304e-10	-0.622505
44257558	rs16952008	5.12206e-09	-1.47304e-10	-0.472897	0.00294693	-1.47304e-10	2.05251	0.000754648	-1.47304e-10	-0.616242
44257954	rs2957582	0.00241576	11.7605	0.830602	0.00799722	-0.308081	3.35892	0.0004558	-0.777351	-0.343089
44258003	rs150222057	1.86101e-09	-1.47304e-10	-1.48533	8.45762e-05	-1.47304e-10	-1.49836	0.000312582	-1.47304e-10	-1.49763
44258516	rs118014806	1.32398e-09	-1.82581	-3.49535e-10	6.7146e-05	-1.72914	-3.49535e-10	0.000249626	-1.72253	-3.49535e-10
44258897	rs2929275	2.25795e-09	-0.64666	-0.645335	0.0022532	-1.61067	3.39477	0.000135019	-1.82502	-0.512053
44259414	rs55889744	1.723e-09	-1.56239	-3.49535e-10	6.45763e-05	-1.76816	-3.49535e-10	0.000238687	-1.76734	-3.49535e-10
44259856	rs28431326	6.62764e-09	0.278479	-0.493683	2.25401e-05	-1.52692	-1.29379	0.000103125	-1.56314	-1.04341
44260462	rs77962107	5.04161e-09	-0.488729	-3.49535e-10	9.30481e-05	-1.40289	-3.49535e-10	0.000327764	-1.4502	-3.49535e-10
44261155	rs149480320	1.3228e-09	-1.8267	-3.49535e-10	7.66495e-05	-1.59677	-3.49535e-10	0.000294252	-1.55806	-3.49535e-10
44261438	rs115627916	5.34504e-09	-1.47304e-10	-0.430285	0.00305119	-1.47304e-10	2.08728	0.000782777	-1.47304e-10	-0.579645
44262242	rs72716049	6.92553e-09	-0.171239	-3.49535e-10	0.000235383	-0.474797	-3.49535e-10	0.000835196	-0.514826	-3.49535e-10
44262465	rs72716050	7.17256e-09	-0.136191	-3.49535e-10	0.000242962	-0.443105	-3.49535e-10	0.000861684	-0.483604	-3.49535e-10
44262875	rs2623015	1.26785e-09	-0.375485	-1.49365	4.80374e-05	-1.50378	-0.560245	5.46069e-05	-1.80004	-1.44229
44262951	rs146906133	1.96347e-09	-1.47304e-10	-1.43174	0.000297984	-1.47304e-10	-0.238967	0.00037336	-1.47304e-10	-1.31995
44263515	rs148138454	7.89201e-09	-0.0406026	-3.49535e-10	9.78044e-05	-1.35304	-3.49535e-10	0.000356397	-1.36645	-3.49535e-10
44263882	rs118056071	4.38944e-08	1.67533	-3.49535e-10	0.000290577	-0.264138	-3.49535e-10	0.00101352	-0.321311	-3.49535e-10
44264886	rs61271143	2.29684e-09	-1.47304e-10	-1.27492	0.000746842	-1.47304e-10	0.679845	0.00048034	-1.47304e-10	-1.068
44264957	rs2929280	1.32488e-09	-1.82513	-3.49535e-10	9.23e-05	-1.41096	-3.49535e-10	0.000373103	-1.32064	-3.49535e-10
44265379	rs147682208	4.78635e-10	-1.42882	-1.41445	2.96107e-05	-1.11782	-1.43006	0.000113063	-1.10229	-1.41226
44265500	rs142349429	3.64683e-09	-1.47304e-10	-0.812594	0.000144263	-1.47304e-10	-0.964373	0.000601548	-1.47304e-10	-0.842986
44265509	rs112706113	2.5632e-09	-1.47304e-10	-1.1652	0.00116707	-1.47304e-10	1.12625	0.000522957	-1.47304e-10	-0.982993
44265624	rs8033233	7.10761e-09	-0.145288	-3.49535e-10	0.000102305	-1.30805	-3.49535e-10	0.000240278	-1.7607	-3.49535e-10
44265723	rs7172717	4.8174e-09	-1.47304e-10	-0.534219	0.00859346	-1.47304e-10	3.12275	0.000522865	-1.47304e-10	-0.983169
44265873	rs16952932	2.53822e-09	-1.47304e-10	-1.17499	0.0011354	-1.47304e-10	1.09873	0.000516626	-1.47304e-10	-0.995173
44266081	rs2929281	6.63051e-09	-0.214771	-3.49535e-10	9.84618e-05	-1.34634	-3.49535e-10	0.000237109	-1.77397	-3.49535e-10
44266692	rs2412845	6.68509e-09	-0.206573	-3.49535e-10	9.89042e-05	-1.34186	-3.49535e-10	0.000237466	-1.77247	-3.49535e-10
44266730	rs138570705	1.68686e-09	-1.58358	-3.49535e-10	6.08609e-05	-1.82742	-3.49535e-10	0.000259373	-1.68422	-3.49535e-10
44267250	rs139573123	4.94146e-09	-1.47304e-10	-0.508793	0.000217764	-1.47304e-10	-0.552597	0.000721421	-1.47304e-10	-0.66127
44267286	rs76097210	3.65457e-09	-1.47304e-10	-0.810474	0.000168044	-1.47304e-10	-0.811784	0.000847929	-1.47304e-10	-0.499696
44268461	rs78757725	2.37007e-09	-1.47304e-10	-1.24354	0.000383837	-1.47304e-10	0.0142096	0.00033119	-1.47304e-10	-1.4398
44268711	rs78735736	1.8887e-08	0.624724	0.207298	4.48294e-05	-1.37229	-0.760855	0.000246764	-1.41683	-0.317227
44268924	rs111514241	2.2576e-09	-0.835259	-0.456892	9.09824e-05	-1.59391	0.168568	0.000148358	-1.63347	-0.60939
44268935	rs140309916	2.3124e-09	-1.47304e-10	-1.26817	0.000371059	-1.47304e-10	-0.019647	0.000329659	-1.47304e-10	-1.44443
44269333	rs58541819	2.5001e-09	-1.47304e-10	-1.19012	0.00108757	-1.47304e-10	1.05569	0.000506961	-1.47304e-10	-1.01406
44269353	rs2412846	6.80162e-09	-0.189293	-3.49535e-10	9.98464e-05	-1.33238	-3.49535e-10	0.000238233	-1.76924	-3.49535e-10
44269392	rs58278421	2.49045e-09	-1.47304e-10	-1.19399	0.00107555	-1.47304e-10	1.04458	0.00050451	-1.47304e-10	-1.01891
44269599	rs2412847	7.3015e-09	-0.118373	-3.49535e-10	0.000103852	-1.29304	-3.49535e-10	0.000241593	-1.75524	-3.49535e-10
44269607	rs2412848	6.86371e-09	-0.180206	-3.49535e-10	0.000100347	-1.32737	-3.49535e-10	0.000238645	-1.76752	-3.49535e-10
44269775	rs2957583	6.34938e-09	-0.0323767	-0.22572	0.0519466	-1.24828	6.17024	0.000150568	-1.7415	-0.48658
44269805	rs74459618	2.30824e-09	-1.47304e-10	-1.26997	0.000369376	-1.47304e-10	-0.0241933	0.000329367	-1.47304e-10	-1.44532
44270301	rs117173738	2.40621e-09	-1.47304e-10	-1.2284	0.000972261	-1.47304e-10	0.943616	0.000483097	-1.47304e-10	-1.06227
44270450	rs77423541	2.29999e-09	-1.47304e-10	-1.27355	0.00036604	-1.47304e-10	-0.0332663	0.000328789	-1.47304e-10	-1.44708
44270531	rs2930528	6.92079e-09	-0.171924	-3.49535e-10	0.000100807	-1.32281	-3.49535e-10	0.000239025	-1.76593	-3.49535e-10
44270853	rs12592399	2.10912e-09	-1.47304e-10	-1.36018	9.43477e-05	-1.47304e-10	-1.38902	0.000318298	-1.47304e-10	-1.4795
44271206	rs17582478	3.16045e-09	-0.955738	-3.49535e-10	6.21629e-05	-1.80625	-3.49535e-10	0.00023492	-1.78325	-3.49535e-10
44271414	rs112913854	2.49117e-09	-1.1937	-3.49535e-10	8.99511e-05	-1.43674	-3.49535e-10	0.000321242	-1.4703	-3.49535e-10
44271441	rs143890079	2.38494e-09	-1.47304e-10	-1.23728	0.000400522	-1.47304e-10	0.0567606	0.000334887	-1.47304e-10	-1.4287
44272769	rs16953895	2.17571e-09	-1.47304e-10	-1.3291	0.000115846	-1.47304e-10	-1.18375	0.000360231	-1.47304e-10	-1.35575
44273204	rs146998515	1.3223e-09	-1.82708	-3.49535e-10	6.36668e-05	-1.78235	-3.49535e-10	0.000235904	-1.77907	-3.49535e-10
44273767	rs115128559	5.21859e-09	-1.47304e-10	-0.454227	0.00301542	-1.47304e-10	2.07549	0.000718958	-1.47304e-10	-0.664689
44273956	rs8030125	1.9884e-09	-1.47304e-10	-1.41912	0.000462028	-1.47304e-10	0.199616	0.000379159	-1.47304e-10	-1.30454
44274975	rs8035946	4.67431e-09	-1.47304e-10	-0.564373	0.00804284	-1.47304e-10	3.05653	0.000511484	-1.47304e-10	-1.00518
44275101	rs139708658	2.2922e-09	-1.47304e-10	-1.27694	0.000362892	-1.47304e-10	-0.0419025	0.000328248	-1.47304e-10	-1.44872
44275777	rs74373748	4.8174e-09	-1.47304e-10	-0.534219	0.00859346	-1.47304e-10	3.12275	0.000522865	-1.47304e-10	-0.983169
44276537	rs116924721	2.04161e-09	-1.47304e-10	-1.39271	0.000446476	-1.47304e-10	0.165377	0.000391428	-1.47304e-10	-1.27269
44276555	rs2412849	4.88452e-09	0.013504	-0.533887	0.0213512	-1.19582	5.22867	0.000124753	-1.72362	-0.692533
44276612	rs55838245	2.80216e-09	-1.07606	-3.49535e-10	0.000110369	-1.23218	-3.49535e-10	0.000397094	-1.25832	-3.49535e-10
44277145	rs138584215	2.44361e-09	-1.47304e-10	-1.21298	0.0010247	-1.47304e-10	0.99615	0.00048891	-1.47304e-10	-1.05032
44277216	rs6493091	1.6924e-09	-0.135235	-1.44507	0.000116893	-1.30605	0.131309	6.18036e-05	-1.76285	-1.35568
44277256	rs182072899	1.39964e-09	-1.77024	-3.49535e-10	6.48258e-05	-1.76431	-3.49535e-10	0.000242842	-1.75008	-3.49535e-10
44277933	rs142965816	4.69565e-09	-0.559817	-3.49535e-10	0.000186103	-0.70971	-3.49535e-10	0.000691005	-0.704345	-3.49535e-10
44278161	rs2412850	6.015e-09	0.013504	-0.325702	0.0417283	-1.19582	5.89874	0.000138295	-1.72362	-0.58948
44278441	rs2412851	7.29547e-09	-0.1192	-3.49535e-10	0.000103804	-1.29351	-3.49535e-10	0.000241551	-1.75541	-3.49535e-10
44278775	rs76161128	2.34964e-09	-1.47304e-10	-1.25219	0.000386155	-1.47304e-10	0.0202312	0.000332314	-1.47304e-10	-1.43641
44279709	rs11854312	5.823e-09	0.013504	-0.358141	0.0393253	-1.19582	5.83943	0.00013468	-1.72362	-0.615968
44279850	rs11070417	7.36386e-09	-0.109869	-3.49535e-10	0.000104347	-1.28828	-3.49535e-10	0.000242018	-1.75348	-3.49535e-10
44280135	rs111840748	2.51772e-09	-1.1831	-3.49535e-10	9.07037e-05	-1.42841	-3.49535e-10	0.000323812	-1.46233	-3.49535e-10
44280253	rs11632901	7.42613e-09	-0.101448	-3.49535e-10	0.000104841	-1.28356	-3.49535e-10	0.000242444	-1.75172	-3.49535e-10
44280609	rs4924727	6.13761e-09	0.0252082	-0.317227	0.0394831	-1.20955	5.85717	0.000138156	-1.72648	-0.587621
44280927	rs112159895	2.9711e-09	-1.01752	-3.49535e-10	7.50298e-05	-1.61812	-3.49535e-10	0.000281333	-1.60295	-3.49535e-10
44281265	rs7179696	2.2605e-09	-1.47304e-10	-1.29087	0.000794781	-1.47304e-10	0.742058	0.000444162	-1.47304e-10	-1.1463
44282021	rs72716055	8.52887e-09	0.037004	-3.49535e-10	0.000268794	-0.342063	-3.49535e-10	0.000948878	-0.387213	-3.49535e-10
44282591	rs77382431	2.24823e-09	-1.47304e-10	-1.29631	0.000336278	-1.47304e-10	-0.11807	0.000323264	-1.47304e-10	-1.46402
44283414	rs140655583	4.3674e-09	-0.632286	-3.49535e-10	0.000167778	-0.813366	-3.49535e-10	0.000594219	-0.855245	-3.49535e-10
44284006	rs74499991	2.6174e-08	1.15831	-3.49535e-10	0.000373481	-0.0131413	-3.49535e-10	0.00138674	-0.00778421	-3.49535e-10
44284168	rs10851415	7.55986e-09	-0.0836011	-3.49535e-10	0.000105899	-1.27352	-3.49535e-10	0.000243362	-1.74794	-3.49535e-10
44284601	rs140631487	2.21011e-09	-1.47304e-10	-1.31341	0.000742184	-1.47304e-10	0.673589	0.00042851	-1.47304e-10	-1.18218
44286094	rs11635948	2.03341e-09	-0.0877465	-1.30899	0.000223981	-1.27586	0.75141	7.43795e-05	-1.74883	-1.18449
44286325	rs11631340	6.14816e-09	0.0851546	-0.375455	0.0392578	-1.15356	5.79546	0.000134994	-1.70607	-0.631196
44286489	rs76107285	2.65195e-08	1.17143	-3.49535e-10	0.000262712	-0.364952	-3.49535e-10	0.000926144	-0.411463	-3.49535e-10
44286502	rs78377173	4.32059e-09	-1.47304e-10	-0.643062	0.00693401	-1.47304e-10	2.90818	0.000483642	-1.47304e-10	-1.06115
44286873	rs28830267	1.01068e-08	0.471043	-0.264286	3.13699e-05	-1.39431	-1.09585	0.000151157	-1.43561	-0.788567
44287597	rs8037596	8.12703e-09	-0.0112584	-3.49535e-10	0.000110342	-1.23242	-3.49535e-10	0.000247298	-1.7319	-3.49535e-10
44288386	rs117555588	2.23517e-09	-1.47304e-10	-1.30214	0.000751819	-1.47304e-10	0.686487	0.000437678	-1.47304e-10	-1.16101
44288628	rs75013977	4.34317e-09	-1.47304e-10	-0.63785	0.00701634	-1.47304e-10	2.91999	0.000485451	-1.47304e-10	-1.05741
44288951	rs7162529	2.29658e-09	-1.47304e-10	-1.27503	0.0008421	-1.47304e-10	0.79989	0.000450244	-1.47304e-10	-1.1327
44289418	rs6493092	8.20569e-09	-0.00162583	-3.49535e-10	0.000110953	-1.2269	-3.49535e-10	0.000247848	-1.72968	-3.49535e-10
44289563	rs77197792	2.65641e-09	-1.47304e-10	-1.12948	0.000108919	-1.47304e-10	-1.2454	0.000444973	-1.47304e-10	-1.14448
44289662	rs8030157	2.24545e-09	-1.47304e-10	-1.29755	0.000317738	-1.47304e-10	-0.174781	0.000321953	-1.47304e-10	-1.46809
44289953	rs4924728	2.13024e-09	-0.043036	-1.30718	0.000231147	-1.25055	0.757597	7.52822e-05	-1.73909	-1.18216
44289980	rs8029425	2.2914e-09	-1.47304e-10	-1.27729	0.000817802	-1.47304e-10	0.770612	0.000452014	-1.47304e-10	-1.12878
44290057	rs12916238	4.53349e-08	1.70762	-3.49535e-10	6.40631e-05	-1.77614	-3.49535e-10	0.000235415	-1.78114	-3.49535e-10
44290101	rs118012542	1.83725e-09	-1.47304e-10	-1.49818	8.70509e-05	-1.47304e-10	-1.46952	0.000317347	-1.47304e-10	-1.4825
44291244	rs4924729	8.27732e-09	0.00706614	-3.49535e-10	0.000111508	-1.22191	-3.49535e-10	0.00024835	-1.72765	-3.49535e-10
44291615	rs114112360	2.4231e-09	-1.47304e-10	-1.2214	0.000999477	-1.47304e-10	0.971223	0.000483776	-1.47304e-10	-1.06087
44291711	rs8031749	1.63563e-08	0.716423	-0.028263	2.93024e-05	-1.46866	-1.08968	0.000160682	-1.49893	-0.664131
44292189	rs151192310	2.0795e-09	-1.47304e-10	-1.37432	0.000598152	-1.47304e-10	0.457836	0.000396311	-1.47304e-10	-1.26029
44292808	rs113807805	1.3302e-09	-1.82113	-3.49535e-10	6.29006e-05	-1.79445	-3.49535e-10	0.000231006	-1.80005	-3.49535e-10
44292933	rs141500197	1.43951e-09	-1.74215	-3.49535e-10	6.54792e-05	-1.75428	-3.49535e-10	0.000247087	-1.73275	-3.49535e-10
44293137	rs11638352	8.71839e-09	0.0589809	-3.49535e-10	0.000114902	-1.19193	-3.49535e-10	0.000251448	-1.71525	-3.49535e-10
44293211	rs12913809	8.71839e-09	0.0589809	-3.49535e-10	0.000114902	-1.19193	-3.49535e-10	0.000251448	-1.71525	-3.49535e-10
44293330	rs116671352	1.88949e-09	-1.47304e-10	-1.47015	0.000400944	-1.47304e-10	0.0578143	0.000346005	-1.47304e-10	-1.39604
44294139	rs141228960	2.22012e-09	-1.47304e-10	-1.30889	0.000333858	-1.47304e-10	-0.125293	0.000323417	-1.47304e-10	-1.46355
44294472	rs2412854	8.96329e-09	0.0866838	-3.49535e-10	0.00011677	-1.1758	-3.49535e-10	0.000253174	-1.70842	-3.49535e-10
44295257	rs2412853	8.76155e-09	0.0639195	-3.49535e-10	0.000117145	-1.1726	-3.49535e-10	0.000254516	-1.70313	-3.49535e-10
44295666	rs115338159	1.92766e-09	-1.47304e-10	-1.45015	0.000396005	-1.47304e-10	0.0454179	0.000360659	-1.47304e-10	-1.35456
44296703	rs118181660	1.98557e-09	-1.47304e-10	-1.42055	9.05127e-05	-1.47304e-10	-1.43052	0.000353243	-1.47304e-10	-1.37534
44296724	rs4924731	9.18938e-09	0.111596	-3.49535e-10	0.000120493	-1.14442	-3.49535e-10	0.000257705	-1.69068	-3.49535e-10
44297617	rs138893177	1.78684e-09	-1.52601	-3.49535e-10	6.14605e-05	-1.81761	-3.49535e-10	0.00023813	-1.76967	-3.49535e-10
44299207	rs117644355	2.30824e-09	-1.47304e-10	-1.26997	0.000369376	-1.47304e-10	-0.0241933	0.000329367	-1.47304e-10	-1.44532
44299426	rs77207316	4.24787e-09	0.505824	-1.16586	0.000182732	0.723601	-1.45159	0.000898667	0.827786	-1.26937
44301868	rs142461722	4.0106e-09	-0.717514	-3.49535e-10	0.000155129	-0.891749	-3.49535e-10	0.000550338	-0.93196	-3.49535e-10
44303086	rs2412852	7.38401e-09	0.16109	-0.268227	0.0548217	-1.10818	6.08401	0.000152179	-1.68637	-0.531063
44303338	rs80292825	4.61889e-09	-1.47304e-10	-0.576299	0.00234917	-1.47304e-10	1.82581	0.000644938	-1.47304e-10	-0.773338
44303761	rs77427473	2.27455e-09	-1.47304e-10	-1.28467	0.000346513	-1.47304e-10	-0.0880878	0.000324901	-1.47304e-10	-1.45897
44304308	rs10851416	8.96329e-09	0.0866838	-3.49535e-10	0.00011677	-1.1758	-3.49535e-10	0.000253174	-1.70842	-3.49535e-10
44304636	rs8035212	9.90301e-09	0.171331	0.0150543	0.10381	-1.10201	6.71632	0.000192964	-1.68363	-0.296358
44305366	rs139699478	4.99765e-09	-1.47304e-10	-0.497485	0.00291291	-1.47304e-10	2.0409	0.000693206	-1.47304e-10	-0.701165
44305440	rs149779816	1.78684e-09	-1.52601	-3.49535e-10	6.14605e-05	-1.81761	-3.49535e-10	0.00023813	-1.76967	-3.49535e-10
44305495	rs6493093	9.13447e-09	0.105602	-3.49535e-10	0.000118068	-1.16474	-3.49535e-10	0.000254381	-1.70366	-3.49535e-10
44305780	rs148596463	1.77777e-09	-1.53109	-3.49535e-10	6.14046e-05	-1.81852	-3.49535e-10	0.000238669	-1.76741	-3.49535e-10
44307583	rs4924732	6.02208e-05	7.16829	1.73103	0.0178746	-1.63355	5.48868	0.000449102	-1.77498	0.63974
44308289	rs4924733	3.75599e-09	-1.47304e-10	-0.783101	0.000293334	-1.47304e-10	-0.254696	0.000468974	-1.47304e-10	-1.09195
44308536	rs4923969	9.21701e-09	0.114597	-3.49535e-10	0.000118692	-1.15947	-3.49535e-10	0.000254963	-1.70137	-3.49535e-10
44308905	rs7176955	8.88363e-09	0.0777564	-3.49535e-10	0.000116164	-1.18101	-3.49535e-10	0.000252612	-1.71064	-3.49535e-10
44308996	rs117385957	6.28927e-09	-1.47304e-10	-0.267608	0.000166191	-1.47304e-10	-0.822873	0.000737203	-1.47304e-10	-0.639629
44309053	rs142786287	5.48313e-09	-1.47304e-10	-0.404778	0.00330241	-1.47304e-10	2.1664	0.000751496	-1.47304e-10	-0.620427
44309387	rs28667396	9.21701e-09	0.114597	-3.49535e-10	0.000118692	-1.15947	-3.49535e-10	0.000254963	-1.70137	-3.49535e-10
44309913	rs35447247	2.92688e-09	-1.03252	-3.49535e-10	7.09587e-05	-1.67391	-3.49535e-10	0.000256471	-1.69548	-3.49535e-10
44310076	rs144520173	2.33319e-09	-1.47304e-10	-1.25922	0.000379478	-1.47304e-10	0.00278862	0.000331133	-1.47304e-10	-1.43997
44310206	rs9920249	9.30982e-09	0.124617	-3.49535e-10	0.000119393	-1.15359	-3.49535e-10	0.000255618	-1.69881	-3.49535e-10
44310790	rs6493094	2.11751e-09	0.102116	-1.45833	0.000123325	-1.16679	0.0456018	6.42052e-05	-1.70454	-1.37587
44310844	rs76639963	4.06244e-10	-1.54513	-1.46213	2.26849e-05	-1.346	-1.46831	8.42694e-05	-1.33703	-1.47144
44311916	rs8037441	9.86207e-09	0.182243	-3.49535e-10	0.000123526	-1.11956	-3.49535e-10	0.000259512	-1.68369	-3.49535e-10
44312025	rs75848249	4.62915e-09	-0.57408	-3.49535e-10	0.000219555	-0.544406	-3.49535e-10	0.000822133	-0.53059	-3.49535e-10
44312583	rs2114420	6.94194e-09	0.171331	-0.340204	0.0460684	-1.10201	5.90389	0.000143176	-1.68363	-0.594787
44312787	rs28529668	1.36077e-08	1.01442	-0.510242	2.79416e-05	-1.33884	-1.26705	0.000142964	-1.37462	-0.905281
44313055	rs2114421	6.42851e-09	0.151897	-0.397607	0.0386071	-1.11371	5.73889	0.000134696	-1.68881	-0.650657
44314053	rs78393772	4.40771e-09	-1.47304e-10	-0.623098	0.00725394	-1.47304e-10	2.95329	0.000490622	-1.47304e-10	-1.04682
44314123	rs142738553	2.98228e-09	-1.47304e-10	-1.01377	0.000107452	-1.47304e-10	-1.25897	0.000421826	-1.47304e-10	-1.1979
44314302	rs118035086	1.74692e-09	-1.5486	-3.49535e-10	0.000186486	-0.707651	-3.49535e-10	0.000769924	-0.596201	-3.49535e-10
44314337	rs7168522	4.16886e-09	-1.47304e-10	-0.678811	0.0527707	-1.47304e-10	4.9377	0.000593153	-1.47304e-10	-0.85704
44314961	rs115071426	1.93679e-09	-1.47304e-10	-1.44542	0.000406247	-1.47304e-10	0.0709533	0.000363533	-1.47304e-10	-1.34662
44315693	rs117842642	2.05349e-09	-1.38691	-3.49535e-10	6.21088e-05	-1.80712	-3.49535e-10	0.00023084	-1.80077	-3.49535e-10
44316533	rs113469498	2.76316e-09	-1.09008	-3.49535e-10	7.50037e-05	-1.61847	-3.49535e-10	0.00027722	-1.61768	-3.49535e-10
44317733	rs16958670	2.25273e-09	-1.47304e-10	-1.29431	0.000796081	-1.47304e-10	0.743693	0.000440878	-1.47304e-10	-1.15372
44318262	rs112451405	4.54168e-09	-1.47304e-10	-0.593157	0.00775754	-1.47304e-10	3.02041	0.000501339	-1.47304e-10	-1.02521
44318343	rs143579272	1.39301e-09	-1.77499	-3.49535e-10	6.65471e-05	-1.7381	-3.49535e-10	0.000248818	-1.72577	-3.49535e-10
44318471	rs12324261	1.05541e-08	0.250059	-3.49535e-10	0.000128629	-1.07907	-3.49535e-10	0.000264374	-1.66513	-3.49535e-10
44318735	rs142837851	6.70871e-09	-0.203047	-3.49535e-10	0.000149118	-0.931269	-3.49535e-10	0.000514135	-1.00001	-3.49535e-10
44319377	rs8036541	1.05541e-08	0.250059	-3.49535e-10	0.000128629	-1.07907	-3.49535e-10	0.000264374	-1.66513	-3.49535e-10
44319762	rs8041487	1.06642e-08	0.260437	-3.49535e-10	0.000129434	-1.07284	-3.49535e-10	0.000265145	-1.66222	-3.49535e-10
44320456	rs16958691	2.40667e-09	-1.47304e-10	-1.22821	0.000979382	-1.47304e-10	0.950913	0.000479658	-1.47304e-10	-1.06942
44321136	rs10518994	7.87834e-09	0.290017	-0.332353	0.0479871	-1.02983	5.87251	0.000149282	-1.65052	-0.586134
44321663	rs143148646	1.37109e-08	0.51174	-3.49535e-10	0.000658162	0.553442	-3.49535e-10	0.00232108	0.507294	-3.49535e-10
44323992	rs77947931	2.28046e-09	-1.47304e-10	-1.28207	0.000358157	-1.47304e-10	-0.0550374	0.000327438	-1.47304e-10	-1.45119
44324041	rs77077116	2.50229e-08	1.11334	-3.49535e-10	0.000363076	-0.0413954	-3.49535e-10	0.00134861	-0.0356636	-3.49535e-10
44324114	rs147370181	1.36114e-09	-1.79813	-3.49535e-10	6.45039e-05	-1.76928	-3.49535e-10	0.000240625	-1.75925	-3.49535e-10
44324984	rs28832708	2.23234e-09	-1.47304e-10	-1.3034	0.000767652	-1.47304e-10	0.707328	0.000434118	-1.47304e-10	-1.16918
44325302	rs1820482	2.4091e-09	0.102116	-1.32932	0.000232685	-1.16679	0.680463	7.57332e-05	-1.70454	-1.21074
44325480	rs28656778	2.24959e-09	-1.47304e-10	-1.29571	0.000787515	-1.47304e-10	0.732874	0.000438459	-1.47304e-10	-1.15923
44325574	rs76716808	2.26672e-09	-1.47304e-10	-1.28812	0.000343468	-1.47304e-10	-0.0969137	0.000324409	-1.47304e-10	-1.46049
44326570	rs17504748	1.32166e-09	-1.82756	-3.49535e-10	6.68205e-05	-1.734	-3.49535e-10	0.00024458	-1.74295	-3.49535e-10
44327179	rs11070419	1.06642e-08	0.260437	-3.49535e-10	0.000129434	-1.07284	-3.49535e-10	0.000265145	-1.66222	-3.49535e-10
44328070	rs4924734	1.07645e-08	0.2698	-3.49535e-10	0.000130165	-1.06721	-3.49535e-10	0.000265847	-1.65957	-3.49535e-10
44328112	rs4923971	2.66163e-08	1.17507	-3.49535e-10	6.75377e-05	-1.72332	-3.49535e-10	0.000246596	-1.73474	-3.49535e-10
```
