## Supplementary material for "Characterization of shared and ancestry-specific signals driving complex traits using multi-ancestry fine-mapping": susiex_nc3.cs80.summary

```
# chr15:43329008-44329008
CS_ID	CS_LENGTH	CS_PURITY	MAX_PIP_SNP	BP	REF_ALLELE	ALT_ALLELE	REF_FRQ	BETA	SE	-LOG10P	MAX_PIP	POST-HOC_PROB_POP1	POST-HOC_PROB_POP2
1	58	0.741601	rs62018952	44080737	C,C	T,T	0.281312,0.260913	0.026475,0.0210373	0.00439719,0.00973436	8.76082,1.51308	0.0362473	0.999991	0.359377
2	51	0	rs8035212	44304636	C,C	T,T	0.04672,0.15377	0.024645,0.0508927	0.00936867,0.0118501	2.06936,4.75712	0.10381	0.297544	0.772684
3	586	0	rs7181665	43810916	C,C	G,G	0.814115,0.577381	-0.00281018,-0.00814019	0.00508247,0.00865361	0.236332,0.459828	0.0381105	0.351947	0.417716
```
