## Supplementary material for "Characterization of shared and ancestry-specific signals driving complex traits using multi-ancestry fine-mapping": orig_s2_snps

```
rs79403927
rs77786240
rs7177611
rs782905
rs12899546
rs782906
rs137864242
rs4774385
rs192338128
rs4775355
rs782907
rs142975082
rs8026340
rs80219611
rs11071586
rs782908
rs4774386
rs79896631
rs4774387
rs11632537
rs17204848
rs893284
rs893285
rs893286
rs76436997
rs782909
rs718911
rs10519111
rs76853459
rs16943597
rs56003082
rs12902142
rs16943602
rs4775356
rs4775357
rs4775358
rs8036086
rs782910
rs8035885
rs76824799
rs77470950
rs60094610
rs1437535
rs1437536
rs1437537
rs1437538
rs9806763
rs9806764
rs8042259
rs9806779
rs9806146
rs1437539
rs1437540
rs78468334
rs75321077
rs74715271
rs79156357
rs4775359
rs62005658
rs77683416
rs782911
rs76431303
rs78508402
rs117068525
rs12915514
rs782912
rs77045415
rs7169109
rs7169433
rs80276194
rs3803479
rs12592311
rs893287
rs893288
rs75835720
rs76891375
rs59932459
rs79798357
rs78573683
rs144421135
rs12592631
rs782913
rs74020850
rs143422948
rs13329643
rs782915
rs782916
rs8039380
rs8024672
rs782917
rs782918
rs782919
rs782920
rs74526157
rs201730493
rs75089105
rs813638
rs77882375
rs73430867
rs141815855
rs115909738
rs782921
rs782923
rs782924
rs782925
rs138531562
rs58612728
rs782926
rs708682
rs17237696
rs72739539
rs74391499
rs62007560
rs782928
rs17303453
rs782929
rs116868644
rs782930
rs2438127
rs782931
rs708683
rs708684
rs74951100
rs782932
rs813017
rs75360960
rs782933
rs78706566
rs8032023
rs60022963
rs8035323
rs74546195
rs28704972
rs188739325
rs811449
rs144442702
rs810668
rs75941956
rs75088718
rs782935
rs17303474
rs782936
rs75885569
rs782937
rs782938
rs16943672
rs4775360
rs76405613
rs7183068
rs7162255
rs7183595
rs11634887
rs719006
rs1160694
rs11630018
rs1159814
rs79315480
rs78512626
rs9788699
rs9788707
rs7170465
rs9788704
rs9788705
rs11071587
rs11071588
rs62007576
rs9788745
rs4775362
rs4775363
rs1437547
rs137873047
rs12904761
rs77609623
rs12908710
rs11854222
rs12909218
rs12910159
rs1816625
rs1550223
rs1160659
rs8024716
rs76895275
rs11639241
rs11071589
rs7163680
rs12900813
rs12900948
rs975501
rs11857128
rs10519113
rs12913612
rs17303481
rs17270871
rs36085680
rs4238351
rs150372004
rs76516935
rs8033510
rs8034864
rs12708465
rs12708466
rs12593790
rs142535390
rs7162238
rs116841680
rs973795
rs77161707
rs1437544
rs117623771
rs16943698
rs73434636
rs730754
rs12592385
rs12912669
rs141327923
rs75466007
rs17237738
rs4583176
rs12900176
rs1465811
rs141670385
rs11631763
rs4613007
rs76263103
rs737112
rs74584658
rs117198155
rs12916023
rs17237759
rs17303509
rs1370433
rs117080246
rs17303523
rs17303530
rs4775364
rs4775367
rs4775368
rs11071590
rs11071591
rs79140601
rs1465812
rs62007610
rs1370428
rs12902705
rs11853392
rs7170048
rs7171405
rs4774388
rs4775369
rs4775370
rs4774389
rs10152663
rs8037699
rs10519114
rs7182581
rs1437543
rs1370429
rs1816624
rs4774390
rs4775371
rs78266577
rs1370430
rs1370431
rs12324086
rs12324625
rs12324087
rs74647121
rs28428669
rs4775373
rs12437877
rs12440783
rs7167741
rs7168298
rs142898413
rs17204945
rs28754581
rs17204952
rs17204959
rs139025221
rs12593777
rs12441507
rs80271130
rs62005860
rs1529991
rs10519115
rs28716779
rs12442490
rs1437545
rs1437546
rs28611274
rs4517733
rs1025676
rs1813147
rs16943758
rs16943763
rs8035563
rs55870008
rs78954579
rs77622015
rs7177846
rs2277557
rs12441702
rs10851691
rs11071592
rs12594566
rs144948034
rs112624055
rs113955400
rs4774392
rs10519116
rs726914
rs726913
rs726955
rs2118326
rs77908292
rs34720147
rs4775374
rs78651343
rs112248293
rs149256713
rs35439153
rs718115
rs34413211
rs17204973
rs1550226
rs145866282
rs930358
rs12440105
rs17237810
rs2278507
rs7175393
rs17303572
rs2414695
rs11635008
rs8024334
rs1002147
rs11631786
rs11637553
rs8034476
rs8041438
rs6494251
rs150140770
rs17303593
rs2899667
rs72741603
rs144082125
rs4775376
rs12900971
rs146660446
rs35464030
rs12901132
rs12901465
rs12901753
rs147071901
rs10438343
rs150656684
rs8037420
rs7177878
rs7178216
rs8028411
rs8029768
rs56731390
rs56202927
rs138348933
rs8040366
rs4589495
rs72741606
rs72741607
rs9919976
rs4444279
rs4405487
rs143074565
rs12914750
rs4283167
rs182462684
rs4566092
rs4566093
rs12915682
rs113365269
rs147354933
rs4381534
rs8029174
rs28380001
rs11633397
rs4377103
rs4594197
rs56252759
rs12592090
rs4468542
rs12901766
rs12901782
rs8025071
rs72741614
rs12324432
rs7167403
rs75302816
rs7167049
rs7173439
rs4450343
rs12902495
rs28725205
rs75125126
rs79213108
rs34778984
rs35643408
rs4774394
rs4775377
rs55640003
rs4539540
rs12592359
rs10083660
rs62005922
rs28484656
rs139072022
rs34297818
rs28750265
rs28533253
rs8024279
rs4775378
rs4774395
rs62005923
rs4360861
rs4267256
rs34288318
rs7175089
rs7175875
rs11635003
rs8026315
rs6494252
rs7166085
rs7183425
rs12101846
rs12101850
rs12101469
rs4536404
rs11856888
rs141664725
rs8034883
rs11071595
rs4633658
rs139849939
rs6494253
rs12591461
rs78832204
rs28679627
rs4566098
rs184547948
rs4350520
rs4350521
rs3936119
rs143881241
rs4775380
rs62005924
rs4775381
rs12910888
rs7174358
rs4374103
rs4601982
rs8032098
rs79585660
rs28704906
rs4306446
rs4461014
rs4307896
rs74018548
rs60710346
rs78305679
rs80061426
rs4238352
rs74505336
rs77767317
rs8032374
rs58032321
rs7179055
rs7179425
15:61595355_A_T
rs7179308
rs6494255
rs76474908
rs74864478
rs4375600
rs4369595
rs4309342
rs7174822
rs75835521
rs10163180
rs77969136
rs76173455
rs8027053
rs76457225
rs142385101
rs80254478
rs75721083
rs74579074
rs8043090
rs4774396
rs4238353
rs4624110
rs57377003
rs3934975
rs4072465
rs4500664
rs4439705
rs4486829
rs76272139
rs4553563
rs140491998
rs62005945
rs3934516
rs72741638
rs3935994
rs12185111
rs12185113
rs7169255
rs7169559
rs62005946
rs80004579
rs11071596
rs11071597
rs11071598
rs11071599
rs62005947
rs4319703
rs7166662
rs72741644
rs72741645
rs4270114
rs4272977
rs4270115
rs7174130
rs72741648
rs7172963
rs111848690
rs111632253
rs111903754
rs147875974
rs7173474
rs72741650
rs7174082
rs6494256
rs79219569
rs4550396
rs113743409
rs4635284
rs4262891
rs12909000
rs7172526
rs7174081
rs7173044
rs4432213
rs4516167
rs11071600
rs11855335
rs4360863
rs4438251
rs75760466
rs4296201
rs4592599
rs12900661
rs12901498
rs4307897
rs4270106
rs4365234
rs4485286
rs4309346
rs4438252
rs7168968
rs7168349
rs148212314
rs7168373
rs4371101
rs4386081
rs4386082
rs4775384
rs4774397
rs4774398
rs4775385
rs4775386
rs7174511
rs7174527
rs4392005
rs7175325
rs11633196
rs4644802
rs4398055
rs80039660
rs74526359
rs146867321
rs78695297
rs79535767
rs7172410
rs11852371
rs78445813
rs4775387
rs4271545
rs4774399
rs7178295
rs72741657
rs11633935
rs4291861
rs4326992
rs76368375
rs4319706
rs6494257
rs72741658
rs72741659
rs62007967
rs72741660
rs4400996
rs7182057
rs11630873
rs55843449
rs12148183
rs199908160
rs7171757
rs7172307
rs75684597
rs4474630
rs34190274
rs77473850
rs10400883
rs4433761
rs7163861
rs7164364
rs72741663
rs72741664
rs72741665
rs6494258
rs11637314
rs28369383
rs138233974
rs181168202
rs57585912
rs4075650
rs4400997
rs4075649
rs72741668
rs11853741
rs148624343
rs146766428
rs140382736
rs117533829
rs4334238
rs56693300
rs112236760
rs4541009
rs139507771
rs72741671
rs4583183
rs77890747
rs4517726
rs141623422
rs8038513
rs8037976
rs9888726
rs8023593
rs7162552
rs6494260
rs6494261
rs28433015
rs4775390
rs4775391
rs74018570
rs4238354
rs12593324
rs12593264
rs4304964
rs9989351
rs4349085
rs55844427
rs68137068
rs4321134
rs80327682
rs12591281
rs28650258
rs8027361
rs57766785
rs28831486
rs9768867
rs150512825
rs143655490
rs12101691
rs11635105
rs146644845
rs71411456
rs8031109
rs8031665
rs185305033
rs11632270
rs4485291
rs4371104
rs11638340
rs56363863
rs55834219
rs56247551
rs59889329
rs7165583
rs8032804
rs12594356
rs75438982
rs72741679
rs4506837
rs4337245
rs60398501
rs57886940
rs56771766
rs28868703
rs72741682
rs35760488
rs66479343
rs12595686
rs28788250
rs12595688
rs72741684
rs12902784
rs56242576
rs146104694
rs59615421
rs4584765
rs4131993
rs72741687
rs4592595
rs4369596
rs4491450
rs11635042
rs72741688
rs7166353
rs4500665
rs4601986
rs7179592
rs13380402
rs13379798
rs7164526
rs7163532
rs7163905
rs111493349
rs4238355
rs4520788
rs4520789
rs8032386
rs55934541
rs8032775
rs8037032
rs72741696
rs4775396
rs4775397
rs4775398
rs8043352
rs6494263
rs7183907
rs7162944
rs7161958
rs12591940
rs9788703
rs12905913
rs12905915
rs12906076
rs12907504
rs12906670
rs12906823
rs12438718
rs148173351
rs12910859
rs12911059
rs6494264
rs77706981
rs12910919
rs12912167
rs8036053
rs8035198
rs8035515
rs4297633
rs3935534
rs4318147
rs8026606
rs7167351
rs74817949
rs7167451
rs7171476
rs12909688
rs4775400
rs72625744
rs78813031
rs12439928
rs8038490
rs78417725
rs8038656
rs8038664
rs8039000
rs8039576
rs79945501
rs55913126
rs7162913
rs7163299
rs60400579
rs12594583
rs78193276
rs4238356
rs7176740
rs7180959
rs7182746
rs149366135
rs11630840
rs4297629
rs4424867
rs12591881
rs4587914
rs4429232
rs34056224
rs4775401
rs11636167
rs8039019
rs72625745
rs77510599
rs79090788
rs4616238
rs4450344
rs4294758
rs4450345
rs4636851
rs73426480
rs11630398
15:61692806_G_T
rs34137247
rs12907351
rs72625746
rs11631946
rs72743624
rs12439723
rs72625747
rs72743625
rs56217480
rs12594384
rs72743627
rs12592729
rs4363815
rs4254270
rs6494265
rs59884341
rs117407840
rs6494266
rs6494267
rs10851695
rs7181076
rs62005967
rs7181601
rs7181326
rs55892242
rs4374104
rs8031208
rs3884558
rs117269589
rs11638616
rs4270116
rs4584766
rs4270117
rs10851696
rs12372930
rs11071601
rs8029558
rs8028372
rs12905050
rs7173878
rs12324759
rs12324240
rs7173611
rs7175117
rs12439406
rs10851697
rs7497572
rs4255734
rs4400998
rs12101769
rs4290426
rs4441211
rs4441212
rs4441213
rs4581648
rs8025677
rs62005969
rs11071602
rs11635780
rs11635720
rs12439194
rs11632622
rs7171652
rs8038872
rs11071603
rs76293750
rs74016996
rs8026007
rs60174610
rs78009226
rs4426296
rs6494271
rs12915459
rs8040596
rs4324072
rs11071604
rs146291503
rs61398511
rs7165109
rs7165333
rs11071605
rs11071606
rs12593768
rs11071607
rs116950275
rs60188330
rs6494272
rs8034060
rs28709550
rs7180597
rs4775404
rs148690947
rs77860573
rs4643261
rs4534773
rs12148736
rs28699276
rs4577022
rs11636008
rs28664759
rs11854244
rs11857449
rs10775177
rs192353951
rs4775405
rs4775406
rs4638515
rs28734873
rs4450346
rs75417231
rs4398056
rs145774257
rs742
rs75839523
rs75643571
rs12592713
rs35391470
rs28664717
rs12912086
rs4641675
rs4617795
rs4468543
rs7181589
rs7181674
rs150448505
rs7181684
rs60725067
rs60910932
rs28363785
rs34119132
rs12909303
rs4309347
rs7162225
rs4522363
rs62005987
rs7179123
rs28480022
rs73428482
rs11853033
rs11071608
rs11857108
rs28508585
rs11633516
rs7176175
rs7177619
rs7177829
rs7182693
rs7181267
rs7181641
rs4447365
rs72743658
rs143810762
rs142229552
rs4075906
rs4075907
rs28447149
rs4359381
rs78672717
rs72743660
rs6494275
rs118043144
rs8032323
15:61752288_G_A
rs7182429
rs11635043
rs7161784
rs7163165
rs8033183
rs10468024
rs10467933
rs8034331
rs11633113
rs141041753
rs58618938
rs4775407
rs4775408
rs11071609
rs78074845
rs8024225
rs8025073
rs145928081
rs139974493
rs67337595
rs34384590
rs11853605
rs77725720
rs11632995
rs35045982
rs35936958
rs12708467
rs35864260
rs12898590
rs4619338
rs7171302
rs7172337
rs7171518
rs7496313
rs35128510
rs6494276
rs79967727
rs77619694
rs74499199
rs74436193
rs149208058
rs75302262
rs80144933
rs78575451
rs75232321
rs11639039
rs78745994
rs11633947
rs117545011
rs75601312
rs34601722
rs56810547
rs28711048
rs62005993
rs8030126
rs8030303
rs8031780
rs8031785
rs4354868
rs4359382
rs11638232
rs4774401
rs7497919
rs34935439
rs7165919
rs7165637
rs11630875
rs7165998
rs4774402
rs77427051
rs74017182
rs35608339
rs76456076
rs28685303
rs8039965
rs117736963
rs77080288
rs76517874
rs7163910
rs7162517
rs78026792
rs35900186
rs77333598
rs7168708
rs34281727
rs28521997
rs141727496
rs35548826
rs36050024
rs7163892
rs35174471
rs28533187
rs8027436
rs6494277
rs76425806
rs7170301
rs7171770
rs34978016
rs34454123
rs35641860
rs62007226
rs74017184
rs4775409
rs35320950
rs35463088
rs6494278
rs6494279
rs4486830
rs35862112
rs12909886
rs34837960
rs76412302
rs12902877
rs79746974
rs76211005
rs12438883
rs4238357
rs12903298
rs12910488
rs12910498
rs4613008
rs117999925
rs12440895
rs59610416
rs74017186
rs73430777
rs68157981
rs57273960
rs35143677
rs4432209
rs4609787
rs8025489
rs35036016
rs150706082
rs74017188
rs4774403
rs115577217
rs4438253
rs62007229
rs62007230
rs4377104
rs4502155
rs4544187
rs57754953
rs4541013
rs72743683
rs28605392
rs150444340
rs137902162
rs10152930
rs35351548
rs4238358
rs12901053
rs4775410
rs62007232
rs4775411
rs12901945
rs77067840
rs12907677
rs12439711
rs4400999
rs12898892
rs7166576
rs28492001
rs28583733
rs11631045
rs7166393
rs12438435
rs12438460
rs12439016
rs7171924
rs4369599
rs145908499
rs12910184
rs12910185
rs35290779
rs34706184
rs8039093
rs77736467
rs78714119
rs72475928
rs57331591
rs12913520
rs12914892
rs146389645
rs4393516
rs4479169
rs12910633
rs12910723
rs12911024
rs4343214
rs4553567
rs4444274
rs11637979
rs77836384
rs11630509
rs35085198
rs4402497
rs3934472
rs4454910
rs3934870
rs4072423
rs4072422
rs75110294
rs191597721
rs8036432
rs8036433
rs7176916
rs11858488
rs4374108
rs4375605
rs8042548
rs8023493
rs8043372
rs11855945
rs7167086
rs34908380
rs8024679
rs6494280
rs6494281
rs34093708
rs35877402
rs141907974
rs4775412
rs35931526
rs3935962
rs4547281
rs4414438
rs12438420
rs6494282
rs59051662
rs187047283
rs4450347
rs4359380
rs28405726
rs12913921
rs12595483
rs11071610
rs8038448
rs8038501
rs8038533
rs75572720
rs3923818
rs4534779
rs4277294
15:61827903_G_A
rs6494283
rs76113673
rs11635358
rs7169165
rs7169608
rs7169458
rs7170802
rs8030925
rs140695227
rs11633501
rs8036652
rs11071611
rs4774404
rs12148079
rs12148082
rs68019838
rs66629920
rs11071612
rs4420476
rs7173933
rs28615721
rs9806702
rs11071613
rs12906428
rs12906613
rs12906862
rs4076038
rs4635285
rs6494284
rs4074904
rs7174831
rs72745704
rs67811174
rs56404099
rs11853920
rs4775413
rs7182724
rs73432591
rs4541014
rs68186589
rs11636157
rs11636309
rs11636336
rs8029085
rs8028972
rs8030235
rs4775414
rs4281659
rs7163377
rs7163599
rs80322481
rs10400827
rs10400847
rs4990324
rs4775415
rs28580242
rs28688764
rs28725224
rs4561406
rs143825603
rs4774405
rs4774406
rs34418080
rs4291862
rs4363816
rs4775416
rs55835773
rs55835940
rs11071614
rs11631683
rs12441941
rs12441948
rs12592172
rs143716833
rs11632947
rs4321135
rs12898315
rs62008395
rs12903705
rs12903146
rs4774407
rs4774408
rs8026487
rs180880423
rs8027159
rs11857462
rs13379769
rs35225048
rs8037341
rs75288749
rs4277295
rs12437739
rs12900722
rs112798008
rs12905487
rs4480737
rs12905969
rs76057850
rs4480738
rs113498848
rs2899669
rs139138332
rs118063531
rs4775418
rs4775419
rs2414716
rs10163060
rs2414717
rs6494285
rs8042151
rs8042070
rs2414718
rs6416472
rs6494286
rs17270962
rs544165609
rs12050629
rs4517735
rs6494287
rs8024904
rs8029565
rs2414719
rs7497015
rs7497302
rs12592967
rs12595508
rs8043366
rs11630117
rs11634962
rs35351411
rs17303614
rs6494288
rs2899670
rs17303621
rs8040481
rs8040327
rs80128662
rs6416473
rs6494289
rs58580055
rs12908294
rs62008436
rs12592355
rs12594873
rs4594198
rs9672974
rs147360816
rs34366144
rs17237859
rs3848121
rs16944361
rs6494290
rs12148105
rs12900495
rs6494291
rs6494292
rs11638271
rs36021988
rs11634434
rs12899210
rs10519122
rs16944364
rs16944366
rs7496262
rs2414723
rs11071615
rs17270983
rs62008437
rs17237880
rs150520560
rs16944372
rs186572265
rs11635435
rs7168957
rs7169676
rs11071616
rs141135095
rs7497004
rs10519120
rs12899273
rs11639487
rs7183783
rs12900276
rs2414702
rs7167077
rs28478629
rs7165766
rs28706156
rs7166324
rs7167891
rs17303649
rs7166567
rs117873307
rs7173319
rs148825826
rs7179361
rs16944389
rs16944393
rs62008438
rs28620077
rs116721613
rs17237901
rs17237908
rs28431446
rs34571590
rs28415342
rs6494293
rs8030370
rs4774410
rs11071617
rs8036311
rs8035133
rs16944408
rs28503897
rs7180886
rs77394992
rs7182943
rs7182531
rs3848122
rs28442006
rs11634723
rs147538238
rs7168305
rs7174133
rs7175667
rs7178929
rs2414703
rs2414704
rs16944432
rs12901380
rs2899668
rs11854700
rs28765509
rs11071618
rs28877426
rs2414705
rs2414706
rs2414707
rs146032504
rs34020641
rs35790860
rs80291142
rs149551039
rs2414708
rs2001891
rs11634632
rs59106367
rs7166435
rs2143
rs11857393
rs2414713
rs11637386
rs11632744
rs79376248
rs55835453
rs12915907
rs2414714
rs1989602
rs12439454
rs147350689
rs28451920
rs28375544
rs78790950
rs11071621
rs74017239
rs12898360
rs59076082
rs2414715
rs74017240
rs10431798
rs10431764
rs4265754
rs2414701
rs3848123
rs3858893
rs3959691
rs2414700
rs2414699
rs74017242
rs7164716
rs8031165
rs74876151
rs4775421
rs8030661
rs4775422
15:61926317_G_T
rs74017244
rs74017245
rs2414698
rs2414697
rs73436480
rs4316695
rs2414696
rs76987023
rs62010568
rs8033910
rs3858894
rs7170123
rs11071623
rs4304962
rs4511472
rs74019985
rs1962381
rs1124856
rs4350523
rs116915362
rs8030765
rs12324199
rs2414732
rs7177942
rs12913707
rs72745765
rs28459339
rs56187701
rs3959693
rs2414731
rs2414730
rs2414729
rs2414728
rs2414727
rs2414726
15:61937575_G_T
rs7167207
rs7167037
rs4316696
rs2245843
rs2245853
rs4324075
rs2245982
rs78279715
rs59006553
rs2246250
rs7166259
rs138139071
rs2246567
rs7177971
rs12900025
rs72745767
rs16944466
rs4775425
rs80058125
rs2443058
rs144451848
rs12438742
rs876735
rs79292332
rs10851698
rs11071624
rs10851699
rs75147309
rs7181627
rs2245477
rs7180877
rs2245488
rs8041429
rs72745769
rs2245597
rs3985694
rs72745770
rs75742934
rs4775426
rs4775427
rs2245787
rs72745772
rs73438311
rs4143632
rs2245899
rs4775428
rs2264283
rs8024281
rs12148597
rs16944487
rs3848124
rs2260129
rs3848125
rs72745775
rs75015991
rs2249193
rs2249194
rs2249195
rs2249197
rs10519127
rs2249312
rs117501222
rs144930813
rs74018181
rs12440800
rs72745777
rs140750497
rs10519128
rs2249570
rs2249669
rs2249682
rs2414724
rs75980455
rs62007289
rs193013910
15:61962657_C_T
rs3959692
rs41481444
rs2249855
rs34904190
rs2249953
rs67783351
rs2250037
rs12442116
rs3985687
rs2250187
rs2250206
rs74018184
rs2253081
rs11852569
rs2253089
rs2253095
rs12437836
rs9630416
rs12904593
rs186453958
rs11071625
rs77638545
rs72745784
rs140881560
rs12906700
rs79720890
rs79482268
rs143232273
rs12917300
rs2243598
rs2253934
rs74791065
rs2414734
rs117269137
rs16944505
rs116992885
rs150513838
rs7169224
rs4774416
rs149746936
rs75822948
rs2259998
rs2260971
rs12592723
rs141404802
rs28582172
rs17303670
rs75291682
rs2255997
rs116919529
rs78999935
rs112592747
rs149799306
rs2414736
rs11631062
rs11854119
rs78530176
rs2243932
rs116959003
rs12593153
rs12900778
rs78953696
rs11071626
rs77562036
rs2414737
rs2264287
rs59777078
rs2899672
rs78514594
rs2243431
rs142856442
rs2247231
rs12591242
rs150052371
rs144775683
rs2013725
rs12442351
rs4238360
rs2247693
rs11638973
rs11639048
rs2613109
rs13380413
rs4774417
rs2414739
rs76112659
rs2243453
rs11853885
rs77196641
rs2248032
rs2248041
rs719729
rs2250980
rs2251086
rs143300197
rs4341693
rs12909676
rs72745793
rs141127295
rs2264286
rs2899673
rs4775432
rs2264285
rs28815312
rs4238361
rs2251318
rs2251321
rs12911090
rs2446803
rs10519131
rs60896762
rs2251748
rs2261069
rs3889108
rs56287080
rs12900375
rs12900380
rs8023735
rs8024354
rs74020809
rs76684347
rs752361
rs7181862
rs2899674
rs4517727
rs12917401
rs12899391
rs11853389
rs76744296
rs76113693
rs12910101
rs77440044
rs59528032
rs77461666
rs78295319
rs12916842
rs7181434
rs7180530
rs7164259
rs74018586
rs58409234
rs11857188
rs11857274
rs74018587
rs12907979
rs7177551
rs7177718
rs12913453
rs7183727
rs141757824
rs7183350
rs7183554
rs184608234
rs2414742
rs8028149
rs149212850
rs74628602
rs8040690
rs8039985
rs6494294
rs75247521
rs7164221
rs2414743
rs144052769
rs10431799
rs1047470
rs1047471
rs878836
rs2242025
rs12909108
rs12914538
rs878835
rs17303684
rs3959694
rs117418465
rs2899675
rs12900314
rs12901234
rs7168684
rs7168148
rs12907123
rs73416756
rs111636832
rs28588649
rs113414611
rs140183957
rs17303698
rs17303705
rs7179814
rs11855705
rs149022241
rs17237950
rs17237957
rs7170814
rs137996007
rs78802881
rs2414744
rs74719119
rs74372480
rs8027240
rs8027589
rs7172756
rs147304542
rs8039022
rs8043433
rs12901491
rs8025688
rs8030646
rs8029684
rs146183121
rs78776123
rs4499182
rs12101505
rs8041905
rs8041005
rs77214300
rs2243618
rs75839439
rs73416793
rs2414745
rs2414746
rs8032851
rs11854281
rs137958010
rs8039554
rs7173251
rs17237964
rs78848537
rs11854497
rs6494295
rs17237971
rs76426974
rs16944568
rs76785426
rs77459529
rs8041412
rs4288942
rs12323968
rs8042907
rs6494296
rs11856842
rs147229256
rs11853350
rs78731978
rs11854135
rs17303719
rs12910688
rs150312708
rs2414748
rs11857925
rs17271095
rs76580710
rs74336909
rs4594200
rs12902999
rs8026073
rs12903441
rs55804971
rs140396414
rs17303726
rs144755245
rs7178749
rs7179138
rs8028558
rs12905291
rs59586838
rs138648827
rs12172834
rs140615453
rs79064468
rs4359383
rs2414749
rs62007321
rs12900235
rs17237977
rs7172739
rs7172922
rs11857468
rs73424628
rs141136851
rs17237984
rs8023336
rs8024668
rs8023376
rs77696914
rs76275140
rs11853781
rs73424632
rs28728079
rs7175523
rs77051194
rs2899676
rs141596764
rs726754
rs726755
rs138862447
rs8042969
rs149486618
rs8026343
rs8026248
rs8026452
rs143980195
rs12903399
rs12904934
rs74949234
rs7171455
rs12909308
rs149718957
rs77119659
rs17237991
rs77437923
rs78286627
rs79510941
rs12907612
rs147670252
rs75405746
rs145386876
rs75642179
rs75081917
rs17237998
rs74601427
rs17303740
rs79899071
rs7342610
rs55927532
rs59860209
rs77763799
rs76137417
rs6494297
rs7342668
rs11855329
rs11858898
rs74021309
rs144682268
rs767879
rs12911496
rs12898793
rs146050328
rs2414751
rs4293320
rs8182045
rs8182046
rs17238005
rs16953454
rs141192189
rs17238012
rs80034119
rs150176880
rs28800247
rs73426721
rs146061485
rs4541015
rs2414752
rs12898759
rs12901879
rs12901633
rs145088918
rs142005490
rs35033959
rs140367876
rs67017880
rs73426726
rs11855702
rs11853342
rs17238026
rs11856507
rs17238033
rs17303768
rs80152495
rs78494976
rs117367993
rs56680165
rs73426730
rs73426731
rs35169602
rs10519137
rs78650068
rs7178911
rs12591350
rs12591292
rs7162205
rs1981918
rs34822895
rs11071629
rs71411464
rs11631621
rs138119509
rs11631588
rs34118810
rs4775435
rs17238047
rs117287275
rs79684076
rs10851700
rs1034479
rs12917223
rs13379934
rs150721927
rs60199461
rs35707848
rs34716044
rs75178723
rs12898383
rs11630921
rs12903472
rs11071630
rs12903374
rs76198286
rs1425269
rs1863265
rs7171833
rs2059469
rs2059468
rs2059467
rs12591893
rs2059466
rs78522201
rs4775436
rs56965684
rs17271123
rs142389819
rs62007323
rs62007324
rs117443378
rs145275177
rs11071631
rs11071632
rs147864715
rs1425268
rs7179559
rs11634214
rs1425267
rs1425266
rs12901220
rs80056926
rs56820588
15:62103826_A_C
rs62007326
rs4491446
rs2042606
rs2042605
rs56327319
rs28470608
rs4775437
rs73426775
rs1559674
rs117618886
rs1107785
rs6494298
rs56659994
rs880151
rs1863263
rs880150
rs2113931
rs8023787
rs11853074
rs12907856
rs60150299
rs10851701
rs8033221
rs17303796
rs10851702
rs17303803
rs8023523
rs74021316
rs11853774
rs60305506
rs1863264
rs8034714
rs11637925
rs11637926
rs73426793
rs16944648
rs28668218
rs11639324
rs11852251
rs4774418
rs4774419
rs8026228
rs143112072
rs8026411
rs117494574
rs118131530
rs77149797
rs4774420
rs933806
rs875513
rs57257228
rs12439835
rs12439912
rs4774421
rs75375709
rs17205183
rs55939994
rs4775438
rs55956721
rs116873818
rs8023607
rs12438629
rs12906499
rs9920509
rs12437560
rs1991204
rs147386952
rs4775440
rs8026735
rs74883417
rs28755956
rs7179032
rs11635438
rs9788653
rs12593278
rs75856736
rs12901956
rs60540251
rs17205197
rs748668
rs933808
rs748669
rs35370724
rs748667
rs17271144
rs4774422
rs12898715
rs9788635
rs12898859
rs77416319
rs2216999
rs17303831
rs74649845
rs7168715
rs77530147
rs79354718
rs148947256
rs12909692
rs12911388
rs11632774
rs142337110
rs79020266
rs9920945
rs77511263
rs10851703
rs8025282
rs1346035
rs1346036
rs1346037
rs4774423
rs12441791
rs72747848
rs12441436
rs3886246
rs5813121
rs17271151
rs34388644
rs1000598
rs76155180
rs73428651
rs72747849
rs118187853
rs12901171
rs17271158
rs72747852
rs72747853
rs76760079
rs1046156
rs11555593
rs75606182
rs11555596
rs2059470
rs2059471
rs17238096
rs2241491
rs2241492
rs114079447
rs1052306
rs35764401
rs3743297
rs17238110
rs560901245
rs76216679
rs1991205
rs17205225
rs2098850
15:62151513_G_A
rs117038003
rs62009074
rs186633930
rs72747856
rs77716404
rs4775442
rs4775443
rs12917238
rs11629851
rs4775444
rs79456076
rs4775445
rs80316031
rs11635880
rs1559673
rs3210522
rs8034185
rs4775446
rs17303866
rs8037603
rs17303873
rs12915283
rs17238127
rs11638951
rs3784636
rs12901481
rs12591667
rs7163441
rs77673743
rs11636652
rs8032681
rs12908081
rs12708468
rs11638344
rs11638455
rs11629559
rs11631013
rs78581319
rs12438431
rs17271193
rs17303887
rs17303894
rs77137589
rs143966884
rs117221342
rs6494299
rs12708469
rs150496964
rs12902092
rs34589937
rs11071634
rs12902409
rs12708470
rs4775447
rs1981916
rs80069578
rs1981917
rs4283171
rs1364809
rs2414755
rs16944673
rs12901055
rs3809516
rs3809517
rs72747867
rs17303915
rs12442506
rs12912348
rs12442569
rs12915825
rs12916268
rs12902859
rs117963733
rs12907450
rs72747868
rs151310625
rs12439719
rs148677483
rs147486877
rs72747869
rs117240368
rs76366500
rs12185103
rs11071635
rs72747870
rs62009078
rs143932164
rs13379492
rs13379947
rs11634516
rs11629741
rs34796280
rs115818635
rs62009082
rs12908182
rs12908472
rs71411468
rs72747874
rs71411469
rs75069122
rs28814609
rs75855125
rs7179506
rs138196944
rs141449528
rs75917862
rs117959822
rs7402374
rs117148762
rs118176904
rs12439330
rs36056548
rs34516157
rs4774425
rs182205345
rs116847352
rs11631970
rs78334630
rs28413840
rs147291375
rs9920256
rs12441358
rs12907534
rs2414753
rs35607089
rs373640137
rs34435758
rs150390511
rs79855776
rs34965045
rs10851704
rs10851705
rs72747879
rs75101458
rs4775451
rs12906423
rs11637606
rs146030263
rs35984535
rs28718088
rs28373613
rs75685403
rs12911303
rs77730888
rs62009106
rs143487448
rs185127397
rs117238086
rs4541010
rs7177538
rs11071639
rs11071640
rs4775452
rs4774426
rs963023
rs963024
rs12911564
rs74347726
rs191017331
rs114090703
rs17238189
rs11635569
rs7164933
rs12907567
rs140232275
rs34853395
rs9920006
rs4775453
rs4774427
rs77585482
rs118100937
rs146692251
rs79650274
rs7172967
rs10459634
rs9788739
rs28440175
rs62009109
rs58216278
rs11637967
rs73430416
rs17271235
rs34486946
rs28411984
rs72747895
rs34997975
rs72747896
rs9788670
rs12439027
rs2162064
rs11632425
rs2113935
rs117437945
rs12439934
rs114892389
rs114503497
rs17271249
rs112236709
rs8030161
rs17303968
rs78163476
rs17238210
rs12232347
rs957348
rs2042609
rs10519144
rs11071641
rs35523559
rs11071642
rs148631249
rs75578770
rs78222153
rs34234705
rs8042267
rs36004142
rs12905103
rs12594396
rs12905403
rs28513564
rs2042608
rs7172838
rs77555508
rs8033816
rs76114874
rs8038328
rs80282783
rs142173450
rs72747901
rs114960655
rs114314630
rs7170293
rs116905792
rs7177173
rs72749703
rs117854004
rs1425270
rs2113932
rs2113933
rs17303989
rs8028217
rs7166891
rs113403713
rs76905147
rs7172145
rs6494300
rs56215106
rs62007764
rs4587915
rs12912477
rs4581655
rs11629598
rs12901735
rs17238245
rs17238252
rs4620905
rs17238266
rs12899801
rs12593844
rs11629900
rs12593860
rs28591222
rs8027751
rs12909947
rs12910541
rs28472272
rs28725250
rs28587331
rs189478068
rs5006593
rs8034914
rs12898423
rs62007768
rs2303405
rs12915585
rs3784635
rs17304010
rs75051100
rs4775454
rs1344601
rs36055710
rs3784634
rs3784633
rs143754133
rs12594218
rs11071644
rs116749878
rs28720854
rs1364810
rs143141016
rs3743295
rs11071645
rs3743294
rs978141
rs11634693
rs28758709
rs28654580
rs74395814
rs146115791
rs2162061
rs35633657
rs12901036
rs8033347
rs111994751
rs34646089
rs3784632
rs117987072
rs149924354
rs11071646
rs933807
rs17271291
rs3784631
rs148473344
rs146803927
rs11631273
rs78671468
rs2162062
rs72749733
rs149548408
rs2414754
rs2042610
rs28708564
rs28403096
rs28850690
rs34556569
rs28810829
rs11639482
rs143495519
rs141606384
rs34042779
rs28411845
rs28721460
rs8032433
rs62007791
rs35259011
rs34257602
rs12900645
rs145641087
rs12905264
rs8034335
rs8034216
rs62006964
rs28675743
rs8035049
rs77722442
rs112300589
rs116506228
rs12443311
rs72749739
rs34424197
rs28610280
rs56136070
rs78165219
rs11071647
rs72749742
rs116666175
rs28553330
rs34933463
rs11071648
rs72749744
rs115392235
rs28650099
rs73414700
rs13329547
rs79376908
rs62006969
rs11634077
rs13329329
rs13329639
rs148558847
rs190191533
rs140246476
rs201723511
rs140900010
rs138613761
rs8030433
rs8031359
rs146541734
rs74898331
rs7167876
rs9635356
rs9635310
rs111745604
rs7168164
rs11632560
rs8033716
rs79125820
rs79171649
rs12916410
rs28367150
rs28408506
rs78972244
rs35123892
rs12594658
rs34173668
rs113786453
rs117929248
rs28493143
rs11629528
rs11629645
rs139450049
rs8027343
rs187210280
rs150012613
rs146781456
rs186856866
rs143509176
rs147147877
rs35324423
rs11071649
rs4143844
rs4143845
rs1370177
rs725174
rs12440748
rs78822825
rs74668222
rs36126734
rs34088392
rs3784445
rs75618462
rs28664955
rs12595158
rs12595721
rs11639286
rs34958705
rs12591155
rs12591156
rs141127475
rs138070294
rs12903649
rs35592904
rs34017665
rs12442448
rs72749754
rs76873244
rs141710243
rs11638793
rs75313447
rs2414756
rs76798397
rs2414757
rs11635621
rs11630353
rs78896245
rs12591593
rs8025404
rs115965191
rs35967150
rs12913358
rs12595300
rs2899678
rs1561197
rs9920015
rs28613580
rs2414758
rs73416527
rs12439366
rs9920581
rs189582225
rs12911422
rs62007448
rs11632842
rs76592481
rs142028584
rs11634163
rs8040911
rs11634312
rs34138933
rs2899677
rs150150318
rs12909386
rs17271305
rs138808755
rs144401789
rs35119291
rs8023668
rs1436965
rs149869681
rs4638519
rs17271312
rs74936380
rs9920758
rs12901575
rs7163326
rs1436958
rs1436959
rs12898209
rs76989075
rs17205365
15:62340988_C_T
rs144993187
rs149172604
rs188631831
rs34311301
rs35057371
rs7161883
rs17238301
rs114705458
rs10468026
rs12148573
rs57422239
rs11071650
rs75520981
rs28583709
rs4372632
rs79842873
rs145285268
rs12442589
rs12442675
rs12916800
rs12917339
rs4775455
rs17271340
rs141497793
rs28692770
rs12592402
rs12594946
rs12909673
rs12592464
rs10519153
rs78836795
rs35785804
rs11637599
rs78775412
rs11639147
rs187283085
rs11630347
rs35168171
rs73416547
rs28517433
rs8029942
rs62007453
rs12912208
rs62007454
rs34338090
rs12440611
rs11634818
rs34391931
rs79643587
rs62007455
rs1436966
rs8039105
rs8039651
rs35932993
rs1436961
rs4775456
rs74248858
rs1534542
rs79229238
rs8038932
rs1030861
rs1030860
rs1030859
rs4564516
rs10851707
rs12900703
rs74248859
rs74248860
rs62008532
rs28542204
rs2414759
rs72749772
rs185082631
rs1836996
rs12440524
rs74480401
rs9989353
rs9989354
rs11629596
rs11635977
rs11635980
rs189318241
rs76242804
rs183886539
```
