## Supplementary material for "Characterization of shared and ancestry-specific signals driving complex traits using multi-ancestry fine-mapping": s1.afreq

```
#CHROM	ID	REF	ALT	ALT_FREQS	OBS_CT
15	rs7177611	G	A	0.261431	1006
15	rs782905	T	A	0.244533	1006
15	rs12899546	A	T	0.457256	1006
15	rs782906	A	G	0.884692	1006
15	rs4774385	A	G	0.0685885	1006
15	rs4775355	T	C	0.220676	1006
15	rs782907	G	A	0.328032	1006
15	rs112928311	C	A	0.0218688	1006
15	rs12441058	A	C	0.312127	1006
15	rs8026340	T	C	0.15507	1006
15	rs11071586	C	T	0.568588	1006
15	rs782908	G	A	0.164016	1006
15	rs4774386	T	C	0.153082	1006
15	rs4774387	T	C	0.0715706	1006
15	rs11632537	T	C	0.307157	1006
15	rs17204848	G	C	0.306163	1006
15	rs893284	T	C	0.0715706	1006
15	rs140117312	G	A	0.0188867	1006
15	rs893285	T	C	0.0705765	1006
15	rs893286	A	C	0.15507	1006
15	rs76436997	G	A	0.0894632	1006
15	rs782909	C	T	0.16501	1006
15	rs146150862	C	T	0.0119284	1006
15	rs718911	A	G	0.0705765	1006
15	rs718912	A	T	0.300199	1006
15	rs10519111	T	C	0.159046	1006
15	rs16943597	C	T	0.0308151	1006
15	rs12902142	T	C	0.246521	1006
15	rs184951997	C	T	0.00994036	1006
15	rs4775356	T	C	0.326044	1006
15	rs4775357	G	A	0.32505	1006
15	rs4775358	G	T	0.32505	1006
15	rs8036086	T	A	0.261431	1006
15	rs782910	A	G	0.754473	1006
15	rs8035885	G	A	0.32505	1006
15	rs17270822	A	G	0.312127	1006
15	rs1437535	T	C	0.586481	1006
15	rs1437536	C	G	0.326044	1006
15	rs1437537	T	C	0.586481	1006
15	rs1437538	T	C	0.326044	1006
15	rs9806763	C	A	0.326044	1006
15	rs9806764	C	T	0.32505	1006
15	rs8042259	T	C	0.595427	1006
15	rs9806779	C	T	0.326044	1006
15	rs9806146	T	C	0.326044	1006
15	rs1437539	C	T	0.326044	1006
15	rs1437540	C	G	0.0308151	1006
15	rs78468334	T	C	0.0248509	1006
15	rs117293154	C	T	0.0129225	1006
15	rs77318162	A	C	0.0129225	1006
15	rs117013388	T	C	0.0188867	1006
15	rs4775359	G	A	0.0695825	1006
15	rs782911	C	T	0.815109	1006
15	rs12915514	A	G	0.65507	1006
15	rs782912	T	C	0.0675944	1006
15	rs7169109	C	T	0.158052	1006
15	rs7169433	G	T	0.467197	1006
15	rs72739523	T	C	0.309145	1006
15	rs3803479	G	A	0.466203	1006
15	rs12592311	C	G	0.194831	1006
15	rs7175467	A	G	0.322068	1006
15	rs893287	A	G	0.593439	1006
15	rs893288	C	T	0.575547	1006
15	rs12324440	C	T	0.303181	1006
15	rs77387291	C	T	0.0407555	1006
15	rs78573683	G	A	0.0815109	1006
15	rs782913	T	C	0.363817	1006
15	rs74020850	T	C	0.0695825	1006
15	rs76500729	C	T	0.0417495	1006
15	rs13329643	C	T	0.16004	1006
15	rs782915	G	A	0.262425	1006
15	rs782916	T	C	0.10338	1006
15	rs8039380	A	T	0.159046	1006
15	rs782917	G	A	0.272366	1006
15	rs782918	C	T	0.263419	1006
15	rs782919	C	T	0.271372	1006
15	rs782920	C	T	0.0854871	1006
15	rs74526157	G	C	0.0596421	1006
15	rs813638	A	G	0.67495	1006
15	rs73430867	C	G	0.0805169	1006
15	rs115909738	C	A	0.15507	1006
15	rs782921	G	A	0.916501	1006
15	rs782923	G	A	0.258449	1006
15	rs782924	G	T	0.0954274	1006
15	rs782925	C	T	0.244533	1006
15	rs58612728	C	T	0.158052	1006
15	rs782926	A	G	0.680915	1006
15	rs144280937	G	C	0.0129225	1006
15	rs708682	G	A	0.0954274	1006
15	rs782927	T	C	0.083499	1006
15	rs76125313	A	G	0.0457256	1006
15	rs111485820	G	A	0.0318091	1006
15	rs17237696	C	T	0.0576541	1006
15	rs72739539	G	A	0.233598	1006
15	rs62007560	C	G	0.0586481	1006
15	rs782928	C	T	0.300199	1006
15	rs17303453	T	C	0.0576541	1006
15	rs782929	G	A	0.0815109	1006
15	rs116868644	T	C	0.0576541	1006
15	rs782930	G	A	0.394632	1006
15	rs2438127	C	G	0.0874751	1006
15	rs782931	G	A	0.400596	1006
15	rs708683	A	G	0.408549	1006
15	rs708684	C	G	0.408549	1006
15	rs113388145	T	G	0.0357853	1006
15	rs782932	G	A	0.40159	1006
15	rs813017	C	G	0.394632	1006
15	rs782933	C	A	0.140159	1006
15	rs78706566	C	T	0.0616302	1006
15	rs8032023	T	C	0.489066	1006
15	rs72739546	C	T	0.0308151	1006
15	rs8035323	C	T	0.475149	1006
15	rs28704972	C	G	0.499006	1006
15	rs811449	C	G	0.442346	1006
15	rs144442702	T	C	0.00894632	1006
15	rs810668	A	T	0.442346	1006
15	rs75941956	T	C	0.0467197	1006
15	rs782935	T	C	0.450298	1006
15	rs72739551	C	T	0.0606362	1006
15	rs17303474	T	C	0.0626243	1006
15	rs782936	T	A	0.484095	1006
15	rs75885569	C	T	0.0387674	1006
15	rs782937	A	C	0.5	1006
15	rs782938	T	C	0.363817	1006
15	rs16943672	A	T	0.0725646	1006
15	rs4775360	G	C	0.573559	1006
15	rs145283278	A	C	0.0129225	1006
15	rs7183068	C	A	0.662028	1006
15	rs7162255	T	C	0.663022	1006
15	rs7183595	G	C	0.663022	1006
15	rs11634887	C	T	0.173956	1006
15	rs719006	A	T	0.663022	1006
15	rs138194560	G	A	0.0377734	1006
15	rs1160694	A	G	0.66998	1006
15	rs76199848	T	C	0.0427435	1006
15	rs79522172	T	C	0.0606362	1006
15	rs11630018	C	T	0.0914513	1006
15	rs1159814	C	T	0.570577	1006
15	rs78512626	A	C	0.16501	1006
15	rs9788699	C	T	0.0308151	1006
15	rs9788707	G	C	0.0318091	1006
15	rs7170465	T	C	0.747515	1006
15	rs9788704	C	T	0.276342	1006
15	rs11071587	G	A	0.418489	1006
15	rs11071588	T	G	0.628231	1006
15	rs62007576	A	G	0.0934394	1006
15	rs142553395	C	T	0.0119284	1006
15	rs9788745	A	G	0.0357853	1006
15	rs4775362	C	T	0.785288	1006
15	rs4775363	C	T	0.489066	1006
15	rs1437547	A	G	0.0874751	1006
15	rs12904761	T	C	0.754473	1006
15	rs77609623	C	T	0.0745527	1006
15	rs12908710	G	A	0.582505	1006
15	rs11854222	T	C	0.753479	1006
15	rs56196842	G	C	0.167992	1006
15	rs12909218	G	T	0.754473	1006
15	rs12910159	T	C	0.753479	1006
15	rs1816625	T	C	0.0258449	1006
15	rs1550223	A	C	0.754473	1006
15	rs1978833	T	A	0.166998	1006
15	rs147279848	T	G	0.0218688	1006
15	rs72739556	A	G	0.166998	1006
15	rs1160659	T	C	0.753479	1006
15	rs72739558	G	A	0.166998	1006
15	rs72739560	A	G	0.166998	1006
15	rs8024716	T	C	0.753479	1006
15	rs56315219	G	A	0.0536779	1006
15	rs56283951	G	A	0.166998	1006
15	rs56299587	C	T	0.166998	1006
15	rs11639241	T	G	0.60338	1006
15	rs7168511	G	A	0.154076	1006
15	rs11071589	A	G	0.585487	1006
15	rs7163680	T	G	0.757455	1006
15	rs12900813	C	T	0.581511	1006
15	rs12900948	C	T	0.582505	1006
15	rs975501	C	T	0.582505	1006
15	rs11857128	A	G	0.624254	1006
15	rs117732375	A	T	0.0248509	1006
15	rs10519113	C	T	0.582505	1006
15	rs12913612	T	C	0.582505	1006
15	rs17303481	A	G	0.028827	1006
15	rs17270871	C	G	0.590457	1006
15	rs36085680	T	A	0.590457	1006
15	rs4238351	A	G	0.621272	1006
15	rs74018506	G	A	0.0606362	1006
15	rs76516935	A	G	0.0198807	1006
15	rs8033510	T	C	0.620278	1006
15	rs8034864	T	G	0.772366	1006
15	rs117978517	C	T	0.0387674	1006
15	rs12708465	C	A	0.586481	1006
15	rs12708466	C	T	0.586481	1006
15	rs142251961	G	A	0.00994036	1006
15	rs117614227	G	A	0.00795229	1006
15	rs12593790	A	G	0.0308151	1006
15	rs76347986	C	T	0.0119284	1006
15	rs7162238	A	G	0.588469	1006
15	rs79671947	G	T	0.0119284	1006
15	rs973795	G	T	0.600398	1006
15	rs78599613	C	T	0.0119284	1006
15	rs77161707	A	G	0.0347913	1006
15	rs1437544	C	T	0.587475	1006
15	rs16943698	T	C	0.0308151	1006
15	rs73434636	T	A	0.0308151	1006
15	rs114082317	T	C	0.0616302	1006
15	rs730754	C	T	0.602386	1006
15	rs12592385	C	T	0.333002	1006
15	rs12912669	C	T	0.474155	1006
15	rs17204910	T	C	0.150099	1006
15	rs35357148	A	G	0.00994036	1006
15	rs17237738	G	T	0.117296	1006
15	rs1437541	G	A	0.101392	1006
15	rs4583176	A	G	0.756461	1006
15	rs12900176	C	T	0.590457	1006
15	rs72739578	C	T	0.101392	1006
15	rs1465811	T	C	0.0308151	1006
15	rs11631611	T	G	0.164016	1006
15	rs11631763	T	G	0.478131	1006
15	rs4613007	C	T	0.617296	1006
15	rs76263103	G	A	0.0198807	1006
15	rs737112	T	C	0.619284	1006
15	rs74584658	C	T	0.027833	1006
15	rs12916023	A	G	0.503976	1006
15	rs17237759	T	G	0.0328032	1006
15	rs568664105	A	C	0.00795229	1006
15	rs17303509	C	T	0.0298211	1006
15	rs1370433	A	T	0.937376	1006
15	rs17303523	G	C	0.12326	1006
15	rs62007609	C	A	0.0119284	1006
15	rs17303530	T	G	0.125249	1006
15	rs4775364	T	C	0.535785	1006
15	rs4775367	A	G	0.494036	1006
15	rs4775368	C	T	0.494036	1006
15	rs11071590	A	G	0.525845	1006
15	rs11071591	T	C	0.527833	1006
15	rs1465812	C	T	0.498012	1006
15	rs113292607	T	C	0.00894632	1006
15	rs62007610	T	C	0.12326	1006
15	rs137892731	G	A	0.0417495	1006
15	rs72739580	C	T	0.11829	1006
15	rs1370428	A	T	0.582505	1006
15	rs12902705	C	A	0.450298	1006
15	rs11853392	T	C	0.582505	1006
15	rs7170048	A	G	0.585487	1006
15	rs7171405	G	A	0.263419	1006
15	rs4774388	C	T	0.845924	1006
15	rs4775369	A	G	0.427435	1006
15	rs4775370	A	G	0.845924	1006
15	rs4774389	G	A	0.582505	1006
15	rs10152663	A	T	0.582505	1006
15	rs7177075	G	A	0.0427435	1006
15	rs8037699	C	T	0.840954	1006
15	rs11638592	A	T	0.128231	1006
15	rs10519114	C	G	0.581511	1006
15	rs7182581	A	G	0.239563	1006
15	rs1437543	G	A	0.264414	1006
15	rs1370429	G	A	0.578529	1006
15	rs1816624	C	T	0.815109	1006
15	rs4774390	G	C	0.616302	1006
15	rs1347673	C	G	0.951292	1006
15	rs4775371	A	G	0.810139	1006
15	rs73434659	A	G	0.0487078	1006
15	rs117085712	C	T	0.0377734	1006
15	rs78266577	T	C	0.128231	1006
15	rs1370430	T	C	0.639165	1006
15	rs1370431	C	T	0.639165	1006
15	rs112498481	C	T	0.130219	1006
15	rs12324330	T	C	0.0606362	1006
15	rs17204938	A	C	0.0328032	1006
15	rs113944768	A	G	0.00695825	1006
15	rs12324086	C	T	0.649105	1006
15	rs12324625	T	C	0.575547	1006
15	rs12324087	A	G	0.650099	1006
15	rs28428669	T	C	0.127237	1006
15	rs4775372	T	G	0.0308151	1006
15	rs4775373	T	C	0.65507	1006
15	rs141288521	G	A	0.0198807	1006
15	rs143919327	C	T	0.0119284	1006
15	rs12437877	T	G	0.0735586	1006
15	rs12440783	A	G	0.656064	1006
15	rs7167741	A	T	0.45328	1006
15	rs7168298	C	T	0.265408	1006
15	rs17204945	G	A	0.171968	1006
15	rs28754581	T	C	0.0785288	1006
15	rs17204952	C	T	0.162028	1006
15	rs17204959	C	T	0.449304	1006
15	rs12593777	G	A	0.917495	1006
15	rs12441507	C	A	0.082505	1006
15	rs72739591	C	T	0.028827	1006
15	rs80271130	A	T	0.0308151	1006
15	rs62005860	A	G	0.0119284	1006
15	rs1529991	G	A	0.917495	1006
15	rs10519115	G	A	0.082505	1006
15	rs28716779	G	A	0.082505	1006
15	rs12442490	C	T	0.083499	1006
15	rs1437545	A	C	0.916501	1006
15	rs1437546	C	T	0.916501	1006
15	rs28611274	C	T	0.083499	1006
15	rs4517733	G	A	0.916501	1006
15	rs1025676	G	A	0.916501	1006
15	rs1813147	G	A	0.916501	1006
15	rs16943758	A	G	0.083499	1006
15	rs16943763	C	T	0.083499	1006
15	rs8035563	C	T	0.916501	1006
15	rs117821435	G	A	0.0417495	1006
15	rs55870008	A	G	0.528827	1006
15	rs117605488	G	A	0.0139165	1006
15	rs7177846	A	G	0.33002	1006
15	rs2277557	T	C	0.916501	1006
15	rs12441702	T	C	0.0785288	1006
15	rs10851691	T	C	0.525845	1006
15	rs11071592	T	C	0.917495	1006
15	rs12594566	T	C	0.164016	1006
15	rs112624055	G	A	0.0477137	1006
15	rs113955400	G	A	0.0477137	1006
15	rs4774392	C	G	0.256461	1006
15	rs10519116	G	C	0.266402	1006
15	rs726914	G	A	0.332008	1006
15	rs726913	G	A	0.377734	1006
15	rs726955	G	A	0.253479	1006
15	rs2118326	T	C	0.793241	1006
15	rs34720147	C	T	0.40159	1006
15	rs117859812	A	G	0.0188867	1006
15	rs4775374	A	G	0.347913	1006
15	rs139265993	G	A	0.0188867	1006
15	rs78651343	G	A	0.122266	1006
15	rs112248293	G	A	0.0337972	1006
15	rs35439153	G	C	0.405567	1006
15	rs718115	T	C	0.0407555	1006
15	rs34413211	C	T	0.112326	1006
15	rs17204973	T	C	0.347913	1006
15	rs117365756	C	G	0.0258449	1006
15	rs1550226	T	C	0.899602	1006
15	rs145866282	A	T	0.00894632	1006
15	rs930358	G	A	0.810139	1006
15	rs930359	T	C	0.228628	1006
15	rs12440105	C	T	0.724652	1006
15	rs16943772	G	A	0.0178926	1006
15	rs77344375	A	G	0.0159046	1006
15	rs17237810	A	G	0.027833	1006
15	rs2278507	G	A	0.589463	1006
15	rs7175393	T	C	0.790258	1006
15	rs17303572	T	C	0.601392	1006
15	rs2414695	C	T	0.143141	1006
15	rs9920111	T	C	0.0178926	1006
15	rs11635008	C	T	0.143141	1006
15	rs8024334	T	C	0.0447316	1006
15	rs1002147	C	G	0.143141	1006
15	rs4775375	G	A	0.0139165	1006
15	rs11631786	T	C	0.147117	1006
15	rs11637553	C	T	0.95328	1006
15	rs8034476	G	C	0.973161	1006
15	rs8041438	T	C	0.602386	1006
15	rs6494251	A	G	0.767396	1006
15	rs28683165	T	A	0.0178926	1006
15	rs2899667	A	G	0.60338	1006
15	rs72741603	G	T	0.0815109	1006
15	rs4775376	T	C	0.601392	1006
15	rs12900971	T	C	0.602386	1006
15	rs35464030	A	G	0.591451	1006
15	rs35734996	C	T	0.0347913	1006
15	rs76052316	G	C	0.0159046	1006
15	rs12901132	C	T	0.974155	1006
15	rs12901465	C	G	0.957256	1006
15	rs10438343	C	T	0.215706	1006
15	rs150656684	T	G	0.0328032	1006
15	rs8037420	C	G	0.685885	1006
15	rs76980236	T	G	0.0178926	1006
15	rs7177878	A	G	0.687873	1006
15	rs7178216	C	A	0.974155	1006
15	rs8028411	C	A	0.677932	1006
15	rs142487544	A	G	0.00695825	1006
15	rs56731390	A	G	0.295229	1006
15	rs77310808	A	G	0.0467197	1006
15	rs56202927	C	T	0.243539	1006
15	rs148305894	C	T	0.0208748	1006
15	rs8040366	G	C	0.730616	1006
15	rs4589495	T	C	0.230616	1006
15	rs72741606	G	A	0.241551	1006
15	rs72741607	G	C	0.276342	1006
15	rs139161055	G	A	0.0347913	1006
15	rs9919976	G	A	0.678926	1006
15	rs143862437	C	G	0.0119284	1006
15	rs4444279	G	T	0.661034	1006
15	rs4405487	A	G	0.727634	1006
15	rs12914750	C	T	0.675944	1006
15	rs4283167	G	A	0.675944	1006
15	rs79011935	T	C	0.0387674	1006
15	rs182462684	G	A	0.0109344	1006
15	rs4566092	A	C	0.677932	1006
15	rs4566093	A	C	0.73161	1006
15	rs12915682	C	A	0.676938	1006
15	rs113365269	G	A	0.275348	1006
15	rs4381534	G	A	0.67495	1006
15	rs8029174	C	A	0.673956	1006
15	rs184709495	G	A	0.0258449	1006
15	rs140501940	A	G	0.0188867	1006
15	rs28380001	G	A	0.547714	1006
15	rs11633397	G	A	0.0506958	1006
15	rs147345547	G	T	0.0218688	1006
15	rs4377103	A	C	0.663022	1006
15	rs4594197	G	C	0.656064	1006
15	rs148526607	C	T	0.0178926	1006
15	rs56252759	C	T	0.296223	1006
15	rs76624104	T	C	0.0377734	1006
15	rs76519267	A	C	0.0387674	1006
15	rs141209129	C	T	0.00596421	1006
15	rs72741614	A	G	0.026839	1006
15	rs12324432	A	G	0.66004	1006
15	rs112932355	G	C	0.0387674	1006
15	rs75302816	T	C	0.0457256	1006
15	rs76049956	G	C	0.0387674	1006
15	rs74976997	A	G	0.0387674	1006
15	rs7173439	G	A	0.444334	1006
15	rs117033261	A	C	0.027833	1006
15	rs4450343	C	T	0.318091	1006
15	rs78282171	G	C	0.0377734	1006
15	rs28725205	G	A	0.055666	1006
15	rs80323780	G	T	0.0367793	1006
15	rs144022795	T	A	0.00894632	1006
15	rs75597578	C	A	0.0109344	1006
15	rs7171417	C	T	0.0367793	1006
15	rs7171245	A	G	0.0367793	1006
15	rs143096638	G	C	0.0159046	1006
15	rs34778984	T	C	0.271372	1006
15	rs35643408	G	A	0.270378	1006
15	rs4774394	C	T	0.685885	1006
15	rs55640003	G	T	0.157058	1006
15	rs75269561	C	A	0.0367793	1006
15	rs79227816	C	T	0.0357853	1006
15	rs62005922	A	G	0.159046	1006
15	rs76307053	T	C	0.0377734	1006
15	rs28484656	G	A	0.054672	1006
15	rs78245769	T	C	0.0377734	1006
15	rs77941935	A	G	0.0377734	1006
15	rs34297818	A	G	0.612326	1006
15	rs28750265	A	G	0.611332	1006
15	rs79507407	G	A	0.0377734	1006
15	rs28533253	A	C	0.126243	1006
15	rs8024279	C	T	0.611332	1006
15	rs4775378	A	G	0.612326	1006
15	rs4774395	C	T	0.308151	1006
15	rs139029665	C	T	0.0168986	1006
15	rs62005923	T	C	0.159046	1006
15	rs4360861	T	G	0.686879	1006
15	rs144327698	C	T	0.0159046	1006
15	rs34288318	C	T	0.308151	1006
15	rs7175089	C	T	0.651093	1006
15	rs11635003	T	C	0.640159	1006
15	rs8026315	G	T	0.323062	1006
15	rs6494252	T	A	0.324056	1006
15	rs7166085	G	A	0.601392	1006
15	rs7183425	C	T	0.316103	1006
15	rs12101846	G	T	0.316103	1006
15	rs12101850	G	A	0.316103	1006
15	rs12101469	T	C	0.366799	1006
15	rs34334591	T	C	0.285288	1006
15	rs4536404	G	A	0.316103	1006
15	rs11856888	C	A	0.316103	1006
15	rs11857647	C	T	0.0457256	1006
15	rs8034883	T	C	0.363817	1006
15	rs11071595	G	T	0.630219	1006
15	rs4633658	C	T	0.677932	1006
15	rs6494253	G	C	0.957256	1006
15	rs142688541	C	A	0.0129225	1006
15	rs12591461	C	T	0.158052	1006
15	rs78832204	C	T	0.0347913	1006
15	rs28679627	C	T	0.0934394	1006
15	rs4566098	G	C	0.957256	1006
15	rs184547948	T	A	0.00695825	1006
15	rs117654444	G	A	0.0178926	1006
15	rs4350520	C	A	0.562624	1006
15	rs4350521	C	T	0.931412	1006
15	rs117806191	C	T	0.0228628	1006
15	rs79937316	G	A	0.0586481	1006
15	rs3936119	G	A	0.562624	1006
15	rs4775380	G	A	0.931412	1006
15	rs113572665	C	T	0.0576541	1006
15	rs79095660	C	A	0.0576541	1006
15	rs111635195	G	T	0.0586481	1006
15	rs187584696	G	A	0.0149105	1006
15	rs62005924	A	T	0.135189	1006
15	rs77871109	C	T	0.0576541	1006
15	rs79252252	A	T	0.0576541	1006
15	rs4775381	A	T	0.932406	1006
15	rs60422604	C	T	0.0576541	1006
15	rs7174358	C	G	0.9334	1006
15	rs4374103	A	G	0.932406	1006
15	rs4601982	G	A	0.931412	1006
15	rs61555857	T	A	0.0576541	1006
15	rs77292559	C	T	0.0725646	1006
15	rs58051962	C	T	0.0576541	1006
15	rs78782812	A	C	0.0139165	1006
15	rs8032098	C	A	0.931412	1006
15	rs142885776	C	T	0.0188867	1006
15	rs71411453	T	A	0.0238569	1006
15	rs74018536	A	G	0.0576541	1006
15	rs57079878	A	G	0.0576541	1006
15	rs56193543	T	A	0.0576541	1006
15	rs28704906	G	A	0.582505	1006
15	rs56205872	T	C	0.05666	1006
15	rs59726821	A	C	0.055666	1006
15	rs74018540	C	A	0.055666	1006
15	rs74018542	G	T	0.055666	1006
15	rs74018543	C	T	0.055666	1006
15	rs74018544	G	C	0.055666	1006
15	rs56724481	C	A	0.0576541	1006
15	rs4306446	G	T	0.5666	1006
15	rs58008917	C	T	0.0586481	1006
15	rs4461014	T	C	0.932406	1006
15	rs60200882	A	G	0.0586481	1006
15	rs4307896	G	A	0.931412	1006
15	rs74018546	C	A	0.0586481	1006
15	rs74018547	G	T	0.0586481	1006
15	rs111439468	C	T	0.0586481	1006
15	rs8036073	G	C	0.0586481	1006
15	rs8036088	G	C	0.0596421	1006
15	rs78818340	G	A	0.0576541	1006
15	rs79555116	C	A	0.0248509	1006
15	rs72741633	C	T	0.0248509	1006
15	rs74018548	A	G	0.0705765	1006
15	rs74018549	A	G	0.0606362	1006
15	rs7181972	G	A	0.00695825	1006
15	rs60710346	T	C	0.0626243	1006
15	rs111855413	T	C	0.0328032	1006
15	rs78305679	A	G	0.0775348	1006
15	rs4238352	T	C	0.941352	1006
15	rs74505336	C	T	0.0417495	1006
15	rs77767317	C	G	0.0337972	1006
15	rs8032374	C	T	0.883698	1006
15	rs7179055	C	G	0.0328032	1006
15	rs77318202	C	G	0.0178926	1006
15	rs7179425	C	T	0.923459	1006
15	rs7179308	A	G	0.923459	1006
15	rs6494255	A	G	0.941352	1006
15	rs73440617	G	C	0.0178926	1006
15	rs75262488	T	C	0.0178926	1006
15	rs57545243	G	A	0.0178926	1006
15	rs56811287	C	T	0.0178926	1006
15	rs4375600	A	G	0.905567	1006
15	rs74018550	C	G	0.0178926	1006
15	rs4369595	T	A	0.887674	1006
15	rs4309342	T	C	0.703777	1006
15	rs7174822	G	A	0.0328032	1006
15	rs72741635	G	A	0.0666004	1006
15	rs10163180	C	T	0.922465	1006
15	rs8027053	G	A	0.941352	1006
15	rs76457225	T	C	0.0347913	1006
15	rs74579074	C	T	0.0328032	1006
15	rs73440629	G	T	0.0188867	1006
15	rs8043090	G	A	0.883698	1006
15	rs4774396	T	C	0.843936	1006
15	rs4238353	C	G	0.940358	1006
15	rs4606657	C	T	0.0238569	1006
15	rs4624110	C	T	0.884692	1006
15	rs3934975	G	A	0.887674	1006
15	rs4072465	C	T	0.054672	1006
15	rs4500664	A	G	0.940358	1006
15	rs4439705	G	A	0.940358	1006
15	rs4486829	T	A	0.940358	1006
15	rs76272139	A	G	0.0318091	1006
15	rs62005945	G	A	0.0596421	1006
15	rs143791722	T	C	0.00994036	1006
15	rs3934516	G	C	0.0497018	1006
15	rs72741638	G	A	0.0596421	1006
15	rs3935994	C	G	0.919483	1006
15	rs12185111	T	A	0.0596421	1006
15	rs12185113	T	A	0.0536779	1006
15	rs62005946	G	A	0.0516899	1006
15	rs142456080	T	C	0.0139165	1006
15	rs80004579	A	G	0.0526839	1006
15	rs11071596	C	T	0.937376	1006
15	rs11071597	C	T	0.937376	1006
15	rs11071598	C	T	0.937376	1006
15	rs62005947	G	A	0.0516899	1006
15	rs4319703	A	T	0.936382	1006
15	rs7166662	A	C	0.947316	1006
15	rs72741644	T	C	0.0526839	1006
15	rs72741645	G	A	0.0526839	1006
15	rs4272977	G	A	0.936382	1006
15	rs4270115	C	T	0.936382	1006
15	rs7174130	T	C	0.936382	1006
15	rs72741648	C	T	0.0526839	1006
15	rs7172963	C	T	0.936382	1006
15	rs111632253	T	G	0.0526839	1006
15	rs111903754	C	T	0.0526839	1006
15	rs147875974	G	A	0.0347913	1006
15	rs7173474	G	A	0.936382	1006
15	rs72741650	C	T	0.0526839	1006
15	rs79219569	T	C	0.0417495	1006
15	rs118113218	G	A	0.0149105	1006
15	rs76221521	C	A	0.0258449	1006
15	rs113743409	T	C	0.0646123	1006
15	rs4635284	T	A	0.944334	1006
15	rs4262891	C	T	0.944334	1006
15	rs12909000	A	G	0.944334	1006
15	rs7172526	A	C	0.944334	1006
15	rs7174081	T	C	0.944334	1006
15	rs7173044	G	A	0.944334	1006
15	rs78812268	C	T	0.0238569	1006
15	rs4432213	A	C	0.944334	1006
15	rs4516167	T	C	0.944334	1006
15	rs11071600	C	T	0.944334	1006
15	rs11855335	T	C	0.944334	1006
15	rs72741654	C	T	0.0208748	1006
15	rs4360863	T	G	0.944334	1006
15	rs4438251	A	G	0.944334	1006
15	rs75760466	T	C	0.0417495	1006
15	rs4296201	T	C	0.944334	1006
15	rs4592599	T	G	0.944334	1006
15	rs12900661	G	T	0.944334	1006
15	rs12901498	T	C	0.944334	1006
15	rs4307897	C	G	0.944334	1006
15	rs4270106	T	A	0.944334	1006
15	rs4365234	T	C	0.945328	1006
15	rs4485286	G	A	0.944334	1006
15	rs4309346	C	G	0.944334	1006
15	rs4438252	A	C	0.944334	1006
15	rs7168968	T	C	0.944334	1006
15	rs7168349	G	C	0.944334	1006
15	rs148212314	G	T	0.0646123	1006
15	rs7168373	G	A	0.879722	1006
15	rs4371101	A	G	0.945328	1006
15	rs4386081	A	G	0.945328	1006
15	rs4386082	A	C	0.944334	1006
15	rs4775384	T	C	0.88171	1006
15	rs4774397	C	T	0.945328	1006
15	rs4774398	C	G	0.944334	1006
15	rs4775385	C	T	0.880716	1006
15	rs144560187	C	T	0.0198807	1006
15	rs7174511	C	T	0.945328	1006
15	rs7174527	C	A	0.945328	1006
15	rs4392005	A	G	0.944334	1006
15	rs7175325	A	C	0.944334	1006
15	rs11633196	G	A	0.944334	1006
15	rs4644802	C	T	0.944334	1006
15	rs4398055	A	G	0.945328	1006
15	rs80039660	G	A	0.0417495	1006
15	rs74526359	A	T	0.0417495	1006
15	rs78695297	T	A	0.0328032	1006
15	rs79535767	C	T	0.0328032	1006
15	rs7172410	T	G	0.899602	1006
15	rs11852371	C	T	0.954274	1006
15	rs78445813	T	C	0.0536779	1006
15	rs4775387	G	A	0.954274	1006
15	rs4271545	C	T	0.931412	1006
15	rs191909168	C	T	0.0149105	1006
15	rs7178295	A	C	0.955268	1006
15	rs72741657	T	A	0.0536779	1006
15	rs11633935	C	T	0.213718	1006
15	rs4291861	C	T	0.955268	1006
15	rs34111223	C	A	0.0129225	1006
15	rs4326992	A	G	0.900596	1006
15	rs76368375	G	C	0.0506958	1006
15	rs4319706	T	A	0.954274	1006
15	rs72741658	A	T	0.0536779	1006
15	rs72741659	T	C	0.0536779	1006
15	rs62007967	G	A	0.104374	1006
15	rs72741660	C	A	0.0536779	1006
15	rs7182057	C	T	0.9334	1006
15	rs55843449	G	T	0.0526839	1006
15	rs12148183	G	A	0.158052	1006
15	rs199908160	C	A	0.0318091	1006
15	rs75684597	A	G	0.0536779	1006
15	rs142509858	A	G	0.00795229	1006
15	rs4474630	G	A	0.9334	1006
15	rs34190274	A	G	0.0536779	1006
15	rs77473850	A	G	0.0536779	1006
15	rs10400883	T	C	0.200795	1006
15	rs4433761	T	C	0.0536779	1006
15	rs7163861	A	G	0.244533	1006
15	rs7164364	C	G	0.935388	1006
15	rs72741663	C	G	0.0536779	1006
15	rs72741664	A	T	0.0536779	1006
15	rs72741665	G	C	0.0536779	1006
15	rs11637314	T	C	0.890656	1006
15	rs28369383	C	G	0.195825	1006
15	rs138233974	T	C	0.0606362	1006
15	rs57585912	C	T	0.0497018	1006
15	rs4075650	G	A	0.0924453	1006
15	rs4400997	G	A	0.0536779	1006
15	rs72741668	A	C	0.0536779	1006
15	rs11853741	T	C	0.22167	1006
15	rs117125499	A	G	0.0129225	1006
15	rs148624343	G	A	0.0536779	1006
15	rs117533829	A	G	0.0536779	1006
15	rs56693300	A	G	0.0387674	1006
15	rs112236760	T	A	0.028827	1006
15	rs139507771	T	C	0.0218688	1006
15	rs34669612	G	T	0.0139165	1006
15	rs72741671	A	G	0.0536779	1006
15	rs77890747	T	C	0.0387674	1006
15	rs4517726	A	G	0.894632	1006
15	rs8038513	T	C	0.2167	1006
15	rs8037976	G	A	0.2167	1006
15	rs9888726	C	T	0.714712	1006
15	rs77420934	A	G	0.0139165	1006
15	rs6494260	T	C	0.931412	1006
15	rs28433015	T	A	0.16501	1006
15	rs4775390	G	C	0.540755	1006
15	rs4775391	T	A	0.772366	1006
15	rs74018570	A	G	0.22664	1006
15	rs4238354	T	A	0.777336	1006
15	rs12593324	G	A	0.555666	1006
15	rs12593264	A	G	0.555666	1006
15	rs145402175	T	G	0.0109344	1006
15	rs4304964	A	C	0.931412	1006
15	rs9989351	G	C	0.148111	1006
15	rs4349085	T	G	0.225646	1006
15	rs116928884	A	C	0.00894632	1006
15	rs35231472	C	T	0.0149105	1006
15	rs55844427	T	C	0.05666	1006
15	rs68137068	C	T	0.0576541	1006
15	rs4321134	A	G	0.222664	1006
15	rs12591281	G	A	0.552684	1006
15	rs77967925	C	A	0.0168986	1006
15	rs28650258	A	T	0.159046	1006
15	rs8027361	A	C	0.22167	1006
15	rs57766785	T	A	0.212724	1006
15	rs28831486	G	A	0.166998	1006
15	rs9768867	G	C	0.213718	1006
15	rs150512825	T	C	0.0248509	1006
15	rs143655490	T	C	0.55666	1006
15	rs12101691	C	T	0.43837	1006
15	rs11635105	A	C	0.183897	1006
15	rs146644845	C	T	0.0586481	1006
15	rs71411456	G	A	0.220676	1006
15	rs8031109	T	C	0.0576541	1006
15	rs149060773	A	G	0.0149105	1006
15	rs8031665	T	C	0.576541	1006
15	rs56371697	C	T	0.0178926	1006
15	rs11632270	T	G	0.210736	1006
15	rs4485291	A	G	0.21173	1006
15	rs4371104	C	T	0.21173	1006
15	rs11638340	G	A	0.199801	1006
15	rs56363863	G	A	0.0576541	1006
15	rs55834219	A	G	0.055666	1006
15	rs56247551	A	G	0.0576541	1006
15	rs59889329	C	T	0.0576541	1006
15	rs7165583	G	A	0.0586481	1006
15	rs118011772	A	G	0.0228628	1006
15	rs72741677	G	A	0.0228628	1006
15	rs12594356	A	G	0.540755	1006
15	rs72741679	T	C	0.0576541	1006
15	rs117699551	T	C	0.0119284	1006
15	rs4506837	A	G	0.0596421	1006
15	rs4337245	T	G	0.979125	1006
15	rs60398501	C	T	0.0596421	1006
15	rs57886940	C	T	0.0596421	1006
15	rs56771766	C	A	0.0596421	1006
15	rs28868703	T	G	0.242545	1006
15	rs72741682	C	A	0.0576541	1006
15	rs35760488	T	A	0.515905	1006
15	rs66479343	T	C	0.0596421	1006
15	rs12595686	G	A	0.0596421	1006
15	rs28788250	G	C	0.229622	1006
15	rs12595688	C	A	0.0596421	1006
15	rs72741684	T	C	0.0576541	1006
15	rs12902784	T	C	0.553678	1006
15	rs56242576	C	A	0.0576541	1006
15	rs146104694	C	A	0.0318091	1006
15	rs150817367	C	T	0.0149105	1006
15	rs59615421	C	T	0.0586481	1006
15	rs4584765	G	T	0.05666	1006
15	rs4131993	T	C	0.304175	1006
15	rs72741687	A	G	0.05666	1006
15	rs4592595	A	T	0.294235	1006
15	rs4369596	A	G	0.05666	1006
15	rs4491450	T	G	0.305169	1006
15	rs11635042	G	A	0.154076	1006
15	rs72741688	C	T	0.055666	1006
15	rs7166353	C	T	0.05666	1006
15	rs4500665	T	C	0.565606	1006
15	rs4601986	A	C	0.545726	1006
15	rs7179592	A	G	0.979125	1006
15	rs13380402	G	A	0.167992	1006
15	rs13379798	G	C	0.234592	1006
15	rs7164526	T	A	0.816103	1006
15	rs7163532	C	G	0.512922	1006
15	rs7163905	C	A	0.496024	1006
15	rs111493349	C	A	0.147117	1006
15	rs117894824	C	A	0.0198807	1006
15	rs4238355	T	C	0.812127	1006
15	rs79248987	T	G	0.027833	1006
15	rs4520788	T	C	0.0815109	1006
15	rs8032386	C	T	0.476143	1006
15	rs55934541	T	C	0.178926	1006
15	rs8032775	C	T	0.475149	1006
15	rs72741692	A	T	0.0178926	1006
15	rs8037032	C	T	0.784294	1006
15	rs72741696	C	A	0.159046	1006
15	rs4775396	T	C	0.477137	1006
15	rs4775397	G	C	0.477137	1006
15	rs4775398	T	C	0.475149	1006
15	rs8043352	G	A	0.471173	1006
15	rs6494263	T	G	0.477137	1006
15	rs7183907	C	G	0.477137	1006
15	rs7162944	T	C	0.478131	1006
15	rs7161958	C	T	0.475149	1006
15	rs74704972	C	G	0.0447316	1006
15	rs12591940	C	T	0.129225	1006
15	rs9788703	T	C	0.477137	1006
15	rs12905913	A	G	0.475149	1006
15	rs12905915	A	C	0.475149	1006
15	rs12906076	C	T	0.475149	1006
15	rs12907504	T	G	0.476143	1006
15	rs12906670	G	A	0.476143	1006
15	rs12906823	G	C	0.476143	1006
15	rs12438718	C	T	0.0854871	1006
15	rs12910859	G	A	0.479125	1006
15	rs12911059	G	T	0.476143	1006
15	rs6494264	G	T	0.781312	1006
15	rs77706981	G	A	0.083499	1006
15	rs12910919	C	T	0.476143	1006
15	rs12912167	T	G	0.476143	1006
15	rs11632826	A	G	0.0387674	1006
15	rs8036053	T	C	0.487078	1006
15	rs8035198	C	T	0.476143	1006
15	rs8035515	G	A	0.475149	1006
15	rs144397973	A	G	0.0308151	1006
15	rs4297633	T	A	0.471173	1006
15	rs78527497	G	A	0.0447316	1006
15	rs3935534	G	C	0.692843	1006
15	rs72743611	G	A	0.0536779	1006
15	rs8026606	A	G	0.0675944	1006
15	rs7167351	T	C	0.106362	1006
15	rs7165989	A	G	0.0328032	1006
15	rs74817949	T	A	0.0576541	1006
15	rs7167451	G	A	0.313121	1006
15	rs7171476	A	T	0.299205	1006
15	rs12909688	G	C	0.0586481	1006
15	rs4775400	G	T	0.503976	1006
15	rs72625744	A	G	0.304175	1006
15	rs78813031	T	C	0.275348	1006
15	rs12439928	A	C	0.314115	1006
15	rs117545090	T	C	0.0238569	1006
15	rs8038490	A	G	0.911531	1006
15	rs78417725	C	T	0.311133	1006
15	rs8038656	C	T	0.303181	1006
15	rs8038664	A	G	0.311133	1006
15	rs8039000	C	T	0.911531	1006
15	rs8039576	C	G	0.920477	1006
15	rs79945501	G	A	0.238569	1006
15	rs55913126	G	A	0.0735586	1006
15	rs7162913	A	G	0.311133	1006
15	rs7163299	A	T	0.310139	1006
15	rs12594583	G	A	0.789264	1006
15	rs76265979	G	C	0.0357853	1006
15	rs78193276	C	T	0.2167	1006
15	rs4238356	C	T	0.893638	1006
15	rs7176740	G	A	0.533797	1006
15	rs7180959	A	G	0.829026	1006
15	rs7182746	T	C	0.534791	1006
15	rs149366135	A	G	0.00795229	1006
15	rs11630840	G	A	0.222664	1006
15	rs4297629	T	C	0.552684	1006
15	rs4424867	A	T	0.555666	1006
15	rs12591881	C	T	0.0586481	1006
15	rs35365644	A	G	0.0616302	1006
15	rs4587914	T	C	0.924453	1006
15	rs4429232	A	G	0.572565	1006
15	rs34056224	C	A	0.0586481	1006
15	rs113038990	G	C	0.0188867	1006
15	rs4775401	C	T	0.916501	1006
15	rs11636167	A	T	0.0646123	1006
15	rs8039019	G	A	0.915507	1006
15	rs117757248	T	C	0.0178926	1006
15	rs143136206	G	A	0.00596421	1006
15	rs72625745	T	G	0.309145	1006
15	rs77510599	C	T	0.225646	1006
15	rs117804989	C	T	0.0497018	1006
15	rs4616238	T	C	0.614314	1006
15	rs4450344	A	G	0.615308	1006
15	rs4294758	A	G	0.627237	1006
15	rs4450345	A	C	0.05666	1006
15	rs4636851	T	C	0.616302	1006
15	rs73426480	C	T	0.0387674	1006
15	rs11630398	C	T	0.310139	1006
15	rs76940560	T	C	0.0168986	1006
15	rs34137247	G	C	0.607356	1006
15	rs12907351	C	T	0.949304	1006
15	rs72625746	C	G	0.054672	1006
15	rs11631946	A	C	0.925447	1006
15	rs76109701	G	A	0.0357853	1006
15	rs72743624	T	C	0.0248509	1006
15	rs12439723	G	C	0.054672	1006
15	rs72625747	T	G	0.054672	1006
15	rs4775402	C	T	0.0178926	1006
15	rs72743625	T	G	0.114314	1006
15	rs113936793	G	A	0.00894632	1006
15	rs56217480	C	T	0.523857	1006
15	rs12594384	A	G	0.055666	1006
15	rs79441461	A	G	0.0367793	1006
15	rs72743627	G	T	0.0914513	1006
15	rs12592729	T	C	0.055666	1006
15	rs4363815	A	G	0.927435	1006
15	rs4254270	T	C	0.868787	1006
15	rs6494265	T	C	0.141153	1006
15	rs59884341	T	C	0.0178926	1006
15	rs6494266	C	T	0.899602	1006
15	rs6494267	C	T	0.90159	1006
15	rs10851695	C	G	0.90159	1006
15	rs7181076	C	T	0.899602	1006
15	rs28710085	G	A	0.0178926	1006
15	rs62005967	T	C	0.0238569	1006
15	rs7181601	G	A	0.899602	1006
15	rs7181326	A	T	0.918489	1006
15	rs118141882	T	C	0.0218688	1006
15	rs55892242	C	G	0.771372	1006
15	rs4374104	G	A	0.90159	1006
15	rs8031208	A	G	0.90159	1006
15	rs3884558	A	G	0.90159	1006
15	rs146320670	G	A	0.0208748	1006
15	rs11638616	A	C	0.90159	1006
15	rs4270116	G	A	0.90159	1006
15	rs4584766	A	G	0.77833	1006
15	rs4270117	G	A	0.90159	1006
15	rs10851696	G	C	0.902584	1006
15	rs12372930	A	G	0.90159	1006
15	rs11071601	C	T	0.90159	1006
15	rs8029558	T	C	0.90159	1006
15	rs8028372	C	T	0.90159	1006
15	rs12905050	A	G	0.90159	1006
15	rs118129264	G	C	0.0248509	1006
15	rs7173878	G	A	0.879722	1006
15	rs12324759	T	C	0.902584	1006
15	rs12324240	C	T	0.902584	1006
15	rs7173611	C	G	0.90159	1006
15	rs7175117	T	C	0.902584	1006
15	rs142855710	C	T	0.0218688	1006
15	rs10851697	C	T	0.90159	1006
15	rs7497572	A	T	0.90159	1006
15	rs79869700	A	C	0.0258449	1006
15	rs4255734	G	T	0.90159	1006
15	rs4400998	C	T	0.902584	1006
15	rs12101769	A	G	0.119284	1006
15	rs4290426	T	A	0.900596	1006
15	rs4441211	G	A	0.900596	1006
15	rs4441212	G	T	0.900596	1006
15	rs4581648	C	T	0.780318	1006
15	rs8025677	G	A	0.780318	1006
15	rs62005969	C	T	0.0248509	1006
15	rs11071602	T	G	0.119284	1006
15	rs11635780	G	C	0.119284	1006
15	rs11635720	A	G	0.119284	1006
15	rs12439194	C	T	0.780318	1006
15	rs11632622	G	C	0.119284	1006
15	rs7171652	C	T	0.746521	1006
15	rs8038872	C	T	0.744533	1006
15	rs11071603	G	A	0.143141	1006
15	rs76293750	T	C	0.0854871	1006
15	rs74016996	C	G	0.11829	1006
15	rs8026007	T	A	0.911531	1006
15	rs60174610	A	C	0.144135	1006
15	rs118076006	T	C	0.0129225	1006
15	rs78009226	G	A	0.0178926	1006
15	rs117477607	T	A	0.0218688	1006
15	rs146243196	A	G	0.00596421	1006
15	rs4426296	G	T	0.931412	1006
15	rs78765964	G	T	0.0437376	1006
15	rs6494271	T	C	0.790258	1006
15	rs142638926	T	C	0.0208748	1006
15	rs12915459	G	T	0.0795229	1006
15	rs79724321	A	G	0.0417495	1006
15	rs8040596	T	A	0.779324	1006
15	rs4324072	T	C	0.935388	1006
15	rs138853759	T	C	0.0357853	1006
15	rs11071604	C	T	0.766402	1006
15	rs146291503	G	A	0.0218688	1006
15	rs61398511	G	C	0.054672	1006
15	rs7165109	A	G	0.926441	1006
15	rs7165333	A	G	0.965209	1006
15	rs145077627	G	C	0.0208748	1006
15	rs149092530	C	T	0.00795229	1006
15	rs138263063	G	C	0.0168986	1006
15	rs11071605	A	C	0.929423	1006
15	rs11071606	C	T	0.924453	1006
15	rs12593768	C	A	0.762425	1006
15	rs11071607	A	T	0.929423	1006
15	rs116950275	C	A	0.0328032	1006
15	rs60188330	G	T	0.0328032	1006
15	rs6494272	T	G	0.930417	1006
15	rs8034060	A	C	0.929423	1006
15	rs28709550	A	T	0.0417495	1006
15	rs7180597	T	G	0.763419	1006
15	rs187160340	G	A	0.00596421	1006
15	rs4775404	T	A	0.925447	1006
15	rs4534773	G	A	0.929423	1006
15	rs12148736	T	C	0.776342	1006
15	rs28699276	T	C	0.929423	1006
15	rs148009409	A	G	0.0159046	1006
15	rs4577022	G	A	0.925447	1006
15	rs11636008	A	G	0.925447	1006
15	rs28664759	T	A	0.0626243	1006
15	rs11854244	T	C	0.929423	1006
15	rs11857449	A	T	0.926441	1006
15	rs10775177	G	C	0.926441	1006
15	rs184501529	A	T	0.0159046	1006
15	rs4775405	T	C	0.929423	1006
15	rs4775406	T	C	0.926441	1006
15	rs4638515	T	G	0.964215	1006
15	rs28734873	A	T	0.159046	1006
15	rs4450346	C	T	0.925447	1006
15	rs75417231	A	G	0.054672	1006
15	rs4398056	G	A	0.925447	1006
15	rs77528764	A	G	0.0467197	1006
15	rs139943625	G	A	0.00695825	1006
15	rs742	A	G	0.157058	1006
15	rs75839523	T	C	0.114314	1006
15	rs75643571	C	T	0.0924453	1006
15	rs12592713	G	T	0.422465	1006
15	rs35391470	C	T	0.0924453	1006
15	rs147654530	C	T	0.0109344	1006
15	rs28664717	T	G	0.0626243	1006
15	rs12912086	C	A	0.772366	1006
15	rs4641675	T	C	0.264414	1006
15	rs117277715	G	A	0.027833	1006
15	rs4617795	C	A	0.911531	1006
15	rs4468543	A	G	0.915507	1006
15	rs7181589	G	A	0.49006	1006
15	rs7181674	C	T	0.903579	1006
15	rs150448505	G	C	0.054672	1006
15	rs7181684	C	T	0.421471	1006
15	rs141587478	C	T	0.00596421	1006
15	rs28363785	C	G	0.0636183	1006
15	rs34119132	C	T	0.083499	1006
15	rs182969619	A	C	0.0218688	1006
15	rs12909303	G	A	0.833996	1006
15	rs74510205	T	C	0.0119284	1006
15	rs147429663	C	A	0.0218688	1006
15	rs4309347	T	C	0.833002	1006
15	rs72743654	G	T	0.0238569	1006
15	rs7162225	A	G	0.869781	1006
15	rs4522363	A	G	0.865805	1006
15	rs62005987	T	A	0.256461	1006
15	rs7179123	C	G	0.120278	1006
15	rs28480022	G	A	0.120278	1006
15	rs73428482	C	T	0.121272	1006
15	rs11853033	T	C	0.128231	1006
15	rs11071608	T	G	0.130219	1006
15	rs11857108	A	G	0.128231	1006
15	rs79872446	C	T	0.0178926	1006
15	rs28508585	G	A	0.109344	1006
15	rs11633516	T	G	0.851889	1006
15	rs7176175	C	T	0.851889	1006
15	rs7177619	T	C	0.833996	1006
15	rs7177829	T	C	0.851889	1006
15	rs7182693	T	C	0.833996	1006
15	rs7181267	A	G	0.833996	1006
15	rs7181641	A	G	0.144135	1006
15	rs4447365	C	G	0.894632	1006
15	rs72743658	A	G	0.083499	1006
15	rs11629769	A	G	0.0109344	1006
15	rs11635136	T	A	0.0109344	1006
15	rs139355683	T	C	0.0178926	1006
15	rs118061340	C	T	0.0178926	1006
15	rs149702993	T	G	0.0178926	1006
15	rs111336658	G	A	0.0477137	1006
15	rs4075906	G	T	0.686879	1006
15	rs4075907	A	T	0.0954274	1006
15	rs141251050	T	C	0.0178926	1006
15	rs28447149	A	G	0.104374	1006
15	rs4359381	G	C	0.0944334	1006
15	rs76982458	A	G	0.0178926	1006
15	rs117117661	A	T	0.0178926	1006
15	rs72743660	A	G	0.131213	1006
15	rs7165206	G	A	0.026839	1006
15	rs6494275	T	C	0.793241	1006
15	rs77434078	C	G	0.0407555	1006
15	rs76753623	A	G	0.0417495	1006
15	rs55718021	G	C	0.0576541	1006
15	rs76387883	A	G	0.0178926	1006
15	rs7182429	C	A	0.670974	1006
15	rs142046916	A	G	0.0178926	1006
15	rs78374378	A	G	0.0178926	1006
15	rs11635043	C	G	0.371769	1006
15	rs7161784	C	T	0.363817	1006
15	rs7163165	T	G	0.7167	1006
15	rs149932489	G	C	0.0149105	1006
15	rs72743665	T	C	0.0447316	1006
15	rs8033183	A	C	0.87674	1006
15	rs10468024	G	A	0.712724	1006
15	rs10467933	A	G	0.87674	1006
15	rs8034331	C	G	0.714712	1006
15	rs11633113	T	G	0.0884692	1006
15	rs139280185	G	A	0.0178926	1006
15	rs78110652	T	G	0.0178926	1006
15	rs118136232	G	C	0.0178926	1006
15	rs116857453	A	C	0.0198807	1006
15	rs80221688	G	C	0.0178926	1006
15	rs79890408	T	C	0.0178926	1006
15	rs117004232	T	C	0.0178926	1006
15	rs117288402	A	T	0.0178926	1006
15	rs74341407	A	G	0.0178926	1006
15	rs76723926	T	C	0.0188867	1006
15	rs76024589	A	G	0.0178926	1006
15	rs77918050	A	G	0.0178926	1006
15	rs58618938	T	C	0.0924453	1006
15	rs4775407	A	G	0.259443	1006
15	rs4775408	G	A	0.255467	1006
15	rs57987511	C	T	0.0417495	1006
15	rs75844368	G	A	0.0417495	1006
15	rs11071609	T	C	0.0894632	1006
15	rs113890376	G	A	0.0397614	1006
15	rs74656944	A	T	0.0387674	1006
15	rs8025073	T	A	0.667992	1006
15	rs67337595	T	C	0.349901	1006
15	rs34384590	A	G	0.171968	1006
15	rs11853605	C	T	0.33002	1006
15	rs78370681	A	C	0.028827	1006
15	rs77725720	C	T	0.0357853	1006
15	rs11632995	A	G	0.240557	1006
15	rs35045982	G	T	0.16501	1006
15	rs35936958	G	T	0.16501	1006
15	rs12708467	A	G	0.582505	1006
15	rs35864260	A	G	0.16998	1006
15	rs12898590	T	A	0.250497	1006
15	rs4619338	T	C	0.305169	1006
15	rs62005990	C	T	0.0626243	1006
15	rs7171302	G	C	0.301193	1006
15	rs7172337	T	C	0.274354	1006
15	rs7171518	G	T	0.0795229	1006
15	rs7496313	A	C	0.213718	1006
15	rs35128510	T	C	0.107356	1006
15	rs6494276	T	C	0.0775348	1006
15	rs80278487	A	G	0.0318091	1006
15	rs79967727	C	T	0.027833	1006
15	rs7179854	T	C	0.0417495	1006
15	rs145417096	T	C	0.0119284	1006
15	rs77619694	G	T	0.027833	1006
15	rs74499199	A	G	0.027833	1006
15	rs74436193	C	T	0.027833	1006
15	rs75302262	A	C	0.027833	1006
15	rs73430727	G	C	0.0487078	1006
15	rs80144933	T	C	0.027833	1006
15	rs78575451	C	T	0.027833	1006
15	rs75232321	G	A	0.027833	1006
15	rs11639039	T	C	0.616302	1006
15	rs78745994	G	C	0.027833	1006
15	rs11633947	G	A	0.554672	1006
15	rs73430730	G	A	0.0407555	1006
15	rs73430732	G	C	0.0407555	1006
15	rs62005992	C	A	0.0705765	1006
15	rs57347317	T	C	0.0417495	1006
15	rs34601722	G	A	0.178926	1006
15	rs56810547	T	G	0.0298211	1006
15	rs28711048	C	G	0.33996	1006
15	rs62005993	C	T	0.203777	1006
15	rs8030126	C	T	0.0367793	1006
15	rs8030303	C	T	0.0298211	1006
15	rs8031780	T	A	0.0298211	1006
15	rs8031785	T	C	0.0298211	1006
15	rs4354868	A	C	0.0298211	1006
15	rs73430741	A	C	0.0407555	1006
15	rs4359382	C	T	0.222664	1006
15	rs11638232	A	G	0.254473	1006
15	rs4774401	C	A	0.562624	1006
15	rs7497919	G	A	0.255467	1006
15	rs72743671	T	A	0.0109344	1006
15	rs34935439	G	C	0.184891	1006
15	rs146697790	G	A	0.0188867	1006
15	rs7165919	G	A	0.21173	1006
15	rs7165637	A	G	0.219682	1006
15	rs11630875	C	T	0.181909	1006
15	rs73430749	C	T	0.0417495	1006
15	rs7165998	A	C	0.028827	1006
15	rs4774402	C	A	0.597416	1006
15	rs77427051	G	A	0.0178926	1006
15	rs35608339	T	C	0.209742	1006
15	rs73430750	A	T	0.0417495	1006
15	rs76456076	C	T	0.0178926	1006
15	rs28685303	C	G	0.363817	1006
15	rs73430754	T	A	0.0407555	1006
15	rs113614913	G	T	0.0407555	1006
15	rs113074798	G	C	0.0407555	1006
15	rs77080288	C	T	0.0188867	1006
15	rs76517874	C	T	0.0188867	1006
15	rs7163910	T	C	0.255467	1006
15	rs7162517	C	T	0.252485	1006
15	rs78026792	G	A	0.0228628	1006
15	rs35900186	A	G	0.202783	1006
15	rs77333598	C	T	0.0228628	1006
15	rs7168708	G	T	0.38171	1006
15	rs34281727	G	T	0.209742	1006
15	rs28521997	G	T	0.342942	1006
15	rs35548826	G	A	0.222664	1006
15	rs36050024	C	A	0.218688	1006
15	rs7163892	G	A	0.0298211	1006
15	rs35174471	G	C	0.222664	1006
15	rs28533187	C	G	0.301193	1006
15	rs112750860	T	C	0.0407555	1006
15	rs182235268	C	T	0.00397614	1006
15	rs8027436	T	C	0.27336	1006
15	rs6494277	C	G	0.275348	1006
15	rs7171770	T	C	0.27336	1006
15	rs34978016	G	A	0.213718	1006
15	rs34454123	C	T	0.2167	1006
15	rs35641860	C	G	0.203777	1006
15	rs7176593	G	A	0.0397614	1006
15	rs62007226	C	G	0.204771	1006
15	rs4775409	G	A	0.604374	1006
15	rs35320950	T	C	0.259443	1006
15	rs35463088	C	T	0.208748	1006
15	rs6494278	C	T	0.866799	1006
15	rs6494279	G	A	0.390656	1006
15	rs8042948	A	T	0.0387674	1006
15	rs8043111	A	G	0.0387674	1006
15	rs4486830	C	T	0.261431	1006
15	rs35862112	C	A	0.176938	1006
15	rs12909886	A	T	0.152087	1006
15	rs34837960	C	A	0.176938	1006
15	rs76412302	G	C	0.0298211	1006
15	rs73430771	T	C	0.0397614	1006
15	rs12902877	T	C	0.185885	1006
15	rs8026408	T	C	0.0397614	1006
15	rs79746974	G	C	0.0168986	1006
15	rs12438883	G	A	0.0337972	1006
15	rs141230464	T	C	0.0337972	1006
15	rs4238357	C	T	0.562624	1006
15	rs12903298	G	A	0.168986	1006
15	rs36053035	T	A	0.0397614	1006
15	rs12910488	T	C	0.452286	1006
15	rs12910498	T	G	0.464215	1006
15	rs4613008	C	T	0.358847	1006
15	rs12440895	T	C	0.476143	1006
15	rs74017185	G	T	0.0685885	1006
15	rs192297354	T	C	0.00397614	1006
15	rs59610416	A	C	0.0526839	1006
15	rs73430777	G	T	0.0745527	1006
15	rs68157981	A	G	0.260437	1006
15	rs57273960	C	T	0.0516899	1006
15	rs35143677	A	G	0.163022	1006
15	rs4432209	G	A	0.159046	1006
15	rs4609787	T	A	0.0437376	1006
15	rs8025489	A	T	0.604374	1006
15	rs35036016	T	A	0.361829	1006
15	rs4774403	G	A	0.4334	1006
15	rs7171328	G	A	0.0685885	1006
15	rs73430780	T	C	0.0685885	1006
15	rs72743679	C	T	0.00795229	1006
15	rs4438253	G	A	0.403579	1006
15	rs62007229	G	C	0.167992	1006
15	rs62007230	A	G	0.166998	1006
15	rs4377104	T	G	0.329026	1006
15	rs4502155	G	C	0.329026	1006
15	rs4544187	T	C	0.397614	1006
15	rs57754953	G	A	0.167992	1006
15	rs4541013	T	C	0.328032	1006
15	rs73430783	G	C	0.0685885	1006
15	rs72743683	C	T	0.321074	1006
15	rs28605392	G	C	0.324056	1006
15	rs7178687	G	A	0.0685885	1006
15	rs10152930	G	C	0.535785	1006
15	rs35351548	A	G	0.16004	1006
15	rs4238358	T	C	0.557654	1006
15	rs34629031	G	A	0.0397614	1006
15	rs4775410	T	A	0.323062	1006
15	rs62007232	C	G	0.156064	1006
15	rs4775411	A	G	0.72167	1006
15	rs12901945	G	A	0.428429	1006
15	rs12907677	G	T	0.163022	1006
15	rs4400999	A	G	0.170974	1006
15	rs7182996	G	A	0.0745527	1006
15	rs12898892	A	G	0.153082	1006
15	rs7183003	G	C	0.0745527	1006
15	rs7166560	T	C	0.0447316	1006
15	rs7166566	T	C	0.0457256	1006
15	rs7166576	T	C	0.23161	1006
15	rs28492001	C	G	0.203777	1006
15	rs28583733	G	A	0.191849	1006
15	rs11631045	C	T	0.196819	1006
15	rs7166393	A	G	0.471173	1006
15	rs12438435	G	C	0.272366	1006
15	rs12438460	G	T	0.272366	1006
15	rs12439016	C	T	0.271372	1006
15	rs7171924	A	G	0.272366	1006
15	rs4369599	T	G	0.27336	1006
15	rs12910184	C	T	0.256461	1006
15	rs12910185	C	T	0.256461	1006
15	rs35290779	A	C	0.256461	1006
15	rs34706184	T	A	0.256461	1006
15	rs8039093	A	G	0.220676	1006
15	rs75312094	A	G	0.0109344	1006
15	rs57331591	C	T	0.122266	1006
15	rs12913520	C	G	0.291252	1006
15	rs12914892	T	C	0.301193	1006
15	rs4393516	C	A	0.941352	1006
15	rs4479169	G	C	0.284294	1006
15	rs12910633	G	A	0.0218688	1006
15	rs12910723	A	G	0.284294	1006
15	rs12911024	C	T	0.281312	1006
15	rs4343214	C	T	0.286282	1006
15	rs4553567	A	T	0.567594	1006
15	rs4444274	C	T	0.5666	1006
15	rs11637979	C	A	0.0447316	1006
15	rs11630509	G	A	0.16998	1006
15	rs35085198	T	C	0.28827	1006
15	rs4402497	G	A	0.553678	1006
15	rs3934472	C	A	0.289264	1006
15	rs147853447	G	A	0.0228628	1006
15	rs72743687	T	C	0.0228628	1006
15	rs3934870	A	G	0.193837	1006
15	rs4072423	T	G	0.290258	1006
15	rs4072422	T	G	0.292247	1006
15	rs8036432	A	C	0.574553	1006
15	rs8036433	A	G	0.574553	1006
15	rs7176916	A	G	0.574553	1006
15	rs11858488	T	C	0.205765	1006
15	rs4374108	T	C	0.575547	1006
15	rs4375605	T	C	0.574553	1006
15	rs8042548	C	T	0.573559	1006
15	rs8023493	T	G	0.575547	1006
15	rs8043372	G	A	0.575547	1006
15	rs11855945	A	G	0.574553	1006
15	rs7167086	C	G	0.594433	1006
15	rs138475886	T	C	0.0109344	1006
15	rs34908380	G	C	0.281312	1006
15	rs8024679	T	A	0.356859	1006
15	rs72743690	G	A	0.00596421	1006
15	rs6494280	A	G	0.349901	1006
15	rs6494281	C	T	0.347913	1006
15	rs34093708	G	A	0.237575	1006
15	rs35877402	A	T	0.237575	1006
15	rs4775412	T	A	0.128231	1006
15	rs35931526	T	C	0.236581	1006
15	rs3935962	A	C	0.585487	1006
15	rs4547281	G	A	0.586481	1006
15	rs4414438	T	C	0.586481	1006
15	rs75287596	C	G	0.0238569	1006
15	rs12438420	T	A	0.0795229	1006
15	rs6494282	C	T	0.587475	1006
15	rs34686840	A	T	0.156064	1006
15	rs59051662	T	C	0.124254	1006
15	rs117606149	G	A	0.146123	1006
15	rs4359380	A	G	0.359841	1006
15	rs12913921	A	T	0.192843	1006
15	rs12595483	G	C	0.428429	1006
15	rs11071610	G	A	0.250497	1006
15	rs8038448	G	A	0.17495	1006
15	rs8038501	C	T	0.167992	1006
15	rs8038533	A	G	0.166998	1006
15	rs3923818	C	T	0.16998	1006
15	rs4534779	T	G	0.601392	1006
15	rs4277294	A	T	0.925447	1006
15	rs6494283	A	G	0.960239	1006
15	rs11635358	C	A	0.236581	1006
15	rs79056490	T	A	0.0506958	1006
15	rs75950287	G	T	0.0904573	1006
15	rs7169165	A	G	0.94334	1006
15	rs7169608	G	A	0.22664	1006
15	rs7169458	C	G	0.17495	1006
15	rs7170802	T	C	0.22664	1006
15	rs8030925	G	A	0.22664	1006
15	rs72743695	A	G	0.0337972	1006
15	rs72743696	A	G	0.0129225	1006
15	rs11633501	T	C	0.575547	1006
15	rs72743700	C	T	0.0506958	1006
15	rs8036652	G	A	0.628231	1006
15	rs11071611	T	C	0.054672	1006
15	rs4774404	A	G	0.941352	1006
15	rs12148079	G	A	0.217694	1006
15	rs150173515	A	G	0.0119284	1006
15	rs116352408	A	G	0.0516899	1006
15	rs12148082	C	T	0.166998	1006
15	rs68019838	C	G	0.234592	1006
15	rs66629920	C	T	0.215706	1006
15	rs11071612	C	T	0.569583	1006
15	rs4420476	G	A	0.167992	1006
15	rs7173933	G	A	0.816103	1006
15	rs7175163	T	C	0.0506958	1006
15	rs28615721	T	C	0.577535	1006
15	rs9806702	C	T	0.054672	1006
15	rs138136764	G	C	0.0178926	1006
15	rs74427815	C	T	0.0497018	1006
15	rs11071613	T	C	0.960239	1006
15	rs8024918	A	G	0.0934394	1006
15	rs118047846	G	A	0.0308151	1006
15	rs12906428	C	T	0.189861	1006
15	rs12906613	C	T	0.190855	1006
15	rs12906862	G	T	0.190855	1006
15	rs4076038	G	C	0.054672	1006
15	rs4635285	C	T	0.570577	1006
15	rs6494284	C	T	0.959245	1006
15	rs4074904	G	A	0.719682	1006
15	rs7174831	A	G	0.192843	1006
15	rs72745704	C	T	0.194831	1006
15	rs67811174	T	C	0.194831	1006
15	rs4286059	C	T	0.0924453	1006
15	rs56404099	G	A	0.166998	1006
15	rs11853920	A	C	0.576541	1006
15	rs72745705	G	T	0.0467197	1006
15	rs4775413	C	T	0.570577	1006
15	rs7182724	C	T	0.054672	1006
15	rs73432591	G	A	0.054672	1006
15	rs74017214	C	G	0.0924453	1006
15	rs78586922	A	G	0.0218688	1006
15	rs4541014	T	G	0.194831	1006
15	rs68186589	G	A	0.164016	1006
15	rs11636157	A	C	0.662028	1006
15	rs11636309	G	A	0.661034	1006
15	rs11636336	C	T	0.622266	1006
15	rs8029085	G	A	0.715706	1006
15	rs8028972	C	T	0.715706	1006
15	rs8030235	T	C	0.715706	1006
15	rs4775414	G	A	0.715706	1006
15	rs9302225	G	A	0.0934394	1006
15	rs4281659	T	C	0.139165	1006
15	rs77385809	C	T	0.0904573	1006
15	rs7163671	G	T	0.0934394	1006
15	rs7163377	A	G	0.195825	1006
15	rs7163599	A	G	0.150099	1006
15	rs138812270	T	C	0.0159046	1006
15	rs10400827	C	T	0.150099	1006
15	rs79596400	C	T	0.0467197	1006
15	rs10400847	T	C	0.150099	1006
15	rs4990324	A	G	0.150099	1006
15	rs4775415	T	C	0.150099	1006
15	rs28580242	A	G	0.150099	1006
15	rs28688764	T	G	0.150099	1006
15	rs145050713	T	C	0.0347913	1006
15	rs28725224	G	A	0.150099	1006
15	rs4561406	G	A	0.569583	1006
15	rs28605632	C	G	0.0934394	1006
15	rs143825603	T	C	0.0258449	1006
15	rs4774405	G	A	0.570577	1006
15	rs4774406	G	A	0.627237	1006
15	rs34418080	T	C	0.570577	1006
15	rs4291862	T	A	0.945328	1006
15	rs4363816	C	G	0.166998	1006
15	rs4775416	C	T	0.569583	1006
15	rs55835773	G	T	0.568588	1006
15	rs55835940	C	T	0.568588	1006
15	rs28545418	C	T	0.0934394	1006
15	rs11071614	T	C	0.568588	1006
15	rs12441941	T	C	0.962227	1006
15	rs12441948	T	C	0.192843	1006
15	rs12592172	G	T	0.718688	1006
15	rs28509361	A	G	0.0934394	1006
15	rs11632947	C	T	0.568588	1006
15	rs71411460	G	C	0.0695825	1006
15	rs140449794	T	C	0.0178926	1006
15	rs75432353	C	T	0.0318091	1006
15	rs4321135	T	C	0.05666	1006
15	rs12898315	G	A	0.567594	1006
15	rs62008395	C	T	0.567594	1006
15	rs12903705	T	C	0.578529	1006
15	rs12903146	G	A	0.568588	1006
15	rs4774407	T	C	0.05666	1006
15	rs4774408	T	G	0.904573	1006
15	rs8026487	A	C	0.185885	1006
15	rs8027159	C	T	0.894632	1006
15	rs11857462	A	T	0.72167	1006
15	rs13379769	T	C	0.05666	1006
15	rs35225048	T	C	0.573559	1006
15	rs76339048	C	T	0.0298211	1006
15	rs8037341	C	T	0.159046	1006
15	rs4277295	G	T	0.94334	1006
15	rs77711754	T	A	0.0894632	1006
15	rs111742439	C	T	0.0109344	1006
15	rs12437739	A	T	0.94334	1006
15	rs12900722	A	G	0.634195	1006
15	rs112798008	G	A	0.00198807	1006
15	rs117427057	C	T	0.0168986	1006
15	rs12905487	C	A	0.5666	1006
15	rs4480737	T	C	0.05666	1006
15	rs12905969	G	A	0.567594	1006
15	rs76057850	T	A	0.0218688	1006
15	rs4480738	T	C	0.05666	1006
15	rs113498848	C	T	0.00198807	1006
15	rs79900850	C	A	0.0894632	1006
15	rs2899669	G	T	0.0596421	1006
15	rs4775418	T	G	0.05666	1006
15	rs4775419	A	G	0.762425	1006
15	rs2414716	G	A	0.557654	1006
15	rs72745723	C	A	0.0149105	1006
15	rs10163060	T	C	0.194831	1006
15	rs2414717	C	G	0.828032	1006
15	rs77602844	A	T	0.0427435	1006
15	rs6494285	A	G	0.902584	1006
15	rs8042151	G	A	0.558648	1006
15	rs8042070	A	G	0.634195	1006
15	rs117149746	C	T	0.0467197	1006
15	rs2414718	G	A	0.626243	1006
15	rs6416472	T	C	0.921471	1006
15	rs6494286	T	C	0.285288	1006
15	rs17270962	A	G	0.637177	1006
15	rs145695716	C	T	0.0119284	1006
15	rs56112608	G	A	0.00894632	1006
15	rs4517735	A	G	0.05666	1006
15	rs142377245	C	A	0.0178926	1006
15	rs72745725	C	G	0.0168986	1006
15	rs28363710	G	A	0.0894632	1006
15	rs80070684	C	T	0.0497018	1006
15	rs16944346	C	T	0.0347913	1006
15	rs6494287	G	C	0.198807	1006
15	rs8024904	A	G	0.971173	1006
15	rs8029565	G	C	0.971173	1006
15	rs34792615	A	G	0.027833	1006
15	rs28610370	C	G	0.0894632	1006
15	rs2414719	A	C	0.82008	1006
15	rs7497015	C	A	0.888668	1006
15	rs7497302	T	C	0.910537	1006
15	rs12592967	C	T	0.569583	1006
15	rs12595508	T	C	0.568588	1006
15	rs8043366	T	C	0.910537	1006
15	rs76687913	C	G	0.0497018	1006
15	rs116889203	C	T	0.0149105	1006
15	rs146214606	C	T	0.0467197	1006
15	rs11630117	T	C	0.910537	1006
15	rs11634962	G	T	0.228628	1006
15	rs35351411	A	C	0.572565	1006
15	rs72745729	A	G	0.0318091	1006
15	rs17303614	A	G	0.05666	1006
15	rs7167805	C	G	0.0924453	1006
15	rs2899670	G	A	0.564612	1006
15	rs79942197	C	G	0.0606362	1006
15	rs17303621	G	A	0.05666	1006
15	rs138453911	A	G	0.00994036	1006
15	rs28705878	A	C	0.0934394	1006
15	rs8040481	C	G	0.185885	1006
15	rs8040327	A	G	0.185885	1006
15	rs80128662	G	C	0.05666	1006
15	rs6416473	C	T	0.899602	1006
15	rs2414721	G	T	0.0894632	1006
15	rs76512733	G	A	0.0188867	1006
15	rs6494289	A	G	0.887674	1006
15	rs12908294	G	A	0.882704	1006
15	rs116941504	G	C	0.0198807	1006
15	rs62008436	T	G	0.0616302	1006
15	rs12592355	C	G	0.914513	1006
15	rs12594873	T	C	0.571571	1006
15	rs138203924	C	A	0.0208748	1006
15	rs117246700	T	A	0.0347913	1006
15	rs4594198	A	G	0.571571	1006
15	rs113984350	G	A	0.0636183	1006
15	rs9672974	G	A	0.161034	1006
15	rs7182410	G	T	0.0805169	1006
15	rs144147051	T	A	0.0129225	1006
15	rs34366144	T	A	0.565606	1006
15	rs17237859	A	G	0.0576541	1006
15	rs3848121	C	T	0.941352	1006
15	rs16944361	A	G	0.232604	1006
15	rs6494290	G	A	0.563618	1006
15	rs12148105	C	T	0.178926	1006
15	rs12900495	A	C	0.178926	1006
15	rs6494291	G	T	0.975149	1006
15	rs6494292	A	C	0.975149	1006
15	rs144278345	A	G	0.0328032	1006
15	rs117426157	C	T	0.0258449	1006
15	rs7496758	G	A	0.159046	1006
15	rs11638271	T	A	0.974155	1006
15	rs28658138	G	A	0.15507	1006
15	rs36021988	G	T	0.0695825	1006
15	rs11634434	A	G	0.977137	1006
15	rs12899210	T	C	0.182903	1006
15	rs10519122	A	G	0.0516899	1006
15	rs16944364	A	G	0.0874751	1006
15	rs16944366	A	C	0.0904573	1006
15	rs7496262	G	C	0.251491	1006
15	rs2414723	T	C	0.0695825	1006
15	rs11071615	C	T	0.974155	1006
15	rs67971130	T	C	0.0357853	1006
15	rs17270983	C	T	0.567594	1006
15	rs62008437	G	C	0.5666	1006
15	rs16944371	A	C	0.0894632	1006
15	rs17270990	G	C	0.0298211	1006
15	rs16944372	T	C	0.145129	1006
15	rs11635435	A	G	0.73161	1006
15	rs7168957	C	T	0.976143	1006
15	rs7169676	C	T	0.976143	1006
15	rs16944374	T	C	0.159046	1006
15	rs11071616	A	G	0.976143	1006
15	rs74395195	T	C	0.0894632	1006
15	rs8035920	C	T	0.0178926	1006
15	rs7497004	A	G	0.976143	1006
15	rs10519120	T	C	0.0516899	1006
15	rs12899273	T	C	0.747515	1006
15	rs11639487	C	T	0.974155	1006
15	rs7183783	T	C	0.978131	1006
15	rs12900276	T	C	0.748509	1006
15	rs2414702	T	C	0.243539	1006
15	rs7167077	T	C	0.243539	1006
15	rs28478629	G	A	0.207753	1006
15	rs7165766	A	G	0.244533	1006
15	rs28706156	G	T	0.210736	1006
15	rs7166324	A	T	0.976143	1006
15	rs7167891	T	A	0.976143	1006
15	rs17303649	T	G	0.185885	1006
15	rs7166567	A	T	0.975149	1006
15	rs7171452	A	C	0.104374	1006
15	rs16944385	A	G	0.16004	1006
15	rs8032888	A	G	0.0328032	1006
15	rs117873307	C	T	0.0516899	1006
15	rs7173319	G	A	0.162028	1006
15	rs7179361	T	G	0.163022	1006
15	rs16944389	A	G	0.21173	1006
15	rs16944393	T	C	0.244533	1006
15	rs62008438	T	C	0.44334	1006
15	rs28620077	A	C	0.246521	1006
15	rs72745743	A	G	0.0298211	1006
15	rs61634381	A	G	0.0328032	1006
15	rs17237901	C	T	0.0516899	1006
15	rs17237908	G	C	0.163022	1006
15	rs28431446	A	G	0.210736	1006
15	rs68180662	T	C	0.0328032	1006
15	rs34571590	G	C	0.16998	1006
15	rs28415342	G	T	0.21173	1006
15	rs16944395	T	C	0.0328032	1006
15	rs6494293	T	C	0.244533	1006
15	rs8030370	C	T	0.243539	1006
15	rs4774410	C	T	0.973161	1006
15	rs11071617	C	G	0.560636	1006
15	rs8036311	T	C	0.242545	1006
15	rs8035133	A	G	0.209742	1006
15	rs16944408	C	A	0.0516899	1006
15	rs28503897	A	G	0.243539	1006
15	rs77394992	C	T	0.0516899	1006
15	rs56400908	A	C	0.0646123	1006
15	rs7182943	T	C	0.237575	1006
15	rs7183143	T	C	0.0328032	1006
15	rs7182531	G	C	0.193837	1006
15	rs7182661	G	A	0.0178926	1006
15	rs7183692	T	G	0.156064	1006
15	rs3848122	A	G	0.193837	1006
15	rs28442006	C	G	0.183897	1006
15	rs139059398	A	G	0.0914513	1006
15	rs11634723	C	T	0.714712	1006
15	rs7168305	G	A	0.083499	1006
15	rs7174133	T	G	0.263419	1006
15	rs16944426	G	A	0.0904573	1006
15	rs76622675	G	A	0.0904573	1006
15	rs7175667	T	C	0.0735586	1006
15	rs7178929	A	G	0.166998	1006
15	rs2414703	A	G	0.976143	1006
15	rs72745747	T	A	0.028827	1006
15	rs143097999	A	T	0.0139165	1006
15	rs2414704	C	A	0.973161	1006
15	rs16944432	T	C	0.182903	1006
15	rs117675891	C	T	0.0924453	1006
15	rs12901380	A	G	0.975149	1006
15	rs2899668	T	G	0.413519	1006
15	rs11854700	C	T	0.560636	1006
15	rs28765509	T	C	0.198807	1006
15	rs11071618	T	C	0.198807	1006
15	rs77410935	C	T	0.0308151	1006
15	rs28877426	A	G	0.2167	1006
15	rs72745750	C	T	0.0129225	1006
15	rs2414705	G	T	0.572565	1006
15	rs118103489	G	A	0.0198807	1006
15	rs2414706	T	C	0.191849	1006
15	rs2414707	T	G	0.2167	1006
15	rs34020641	T	A	0.121272	1006
15	rs35790860	C	T	0.114314	1006
15	rs80291142	A	C	0.0526839	1006
15	rs2414708	G	A	0.800199	1006
15	rs146373368	A	G	0.00795229	1006
15	rs2001891	T	C	0.370775	1006
15	rs11634632	A	G	0.150099	1006
15	rs7166435	G	T	0.930417	1006
15	rs2143	A	G	0.54672	1006
15	rs11857393	A	T	0.489066	1006
15	rs2414713	G	A	0.493042	1006
15	rs11637386	G	A	0.259443	1006
15	rs11632744	T	C	0.270378	1006
15	rs55835453	A	G	0.269384	1006
15	rs12915907	T	C	0.9334	1006
15	rs2414714	A	G	0.937376	1006
15	rs12439454	C	T	0.274354	1006
15	rs28451920	A	G	0.277336	1006
15	rs28375544	T	G	0.272366	1006
15	rs11071621	A	G	0.93837	1006
15	rs12898360	G	T	0.16998	1006
15	rs10431798	C	T	0.0666004	1006
15	rs10431764	T	C	0.931412	1006
15	rs4265754	C	T	0.935388	1006
15	rs75002589	C	T	0.0328032	1006
15	rs2414701	T	C	0.936382	1006
15	rs118051140	T	C	0.0159046	1006
15	rs3848123	T	C	0.931412	1006
15	rs3858893	A	G	0.9334	1006
15	rs3959691	C	A	0.934394	1006
15	rs2414700	T	G	0.932406	1006
15	rs72745755	T	G	0.0258449	1006
15	rs2414699	A	G	0.937376	1006
15	rs7164716	G	A	0.0616302	1006
15	rs4775421	T	G	0.9334	1006
15	rs8030661	C	T	0.934394	1006
15	rs4775422	C	T	0.929423	1006
15	rs2414698	G	C	0.9334	1006
15	rs2414697	T	C	0.931412	1006
15	rs4316695	T	G	0.932406	1006
15	rs2414696	A	G	0.9334	1006
15	rs62010568	T	C	0.27833	1006
15	rs8033910	T	C	0.944334	1006
15	rs3858894	A	G	0.936382	1006
15	rs7170123	T	G	0.9334	1006
15	rs11071623	C	T	0.926441	1006
15	rs151299197	C	T	0.0188867	1006
15	rs4304962	C	T	0.9334	1006
15	rs4511472	A	G	0.9334	1006
15	rs1962381	G	A	0.930417	1006
15	rs4350523	T	C	0.934394	1006
15	rs8030765	A	G	0.9334	1006
15	rs12324199	G	T	0.0586481	1006
15	rs2414732	T	G	0.930417	1006
15	rs7177942	T	C	0.9334	1006
15	rs147243229	C	T	0.027833	1006
15	rs12913707	G	A	0.922465	1006
15	rs72745765	C	T	0.0576541	1006
15	rs28459339	T	C	0.923459	1006
15	rs56187701	C	T	0.581511	1006
15	rs3959693	A	G	0.921471	1006
15	rs2414731	G	A	0.921471	1006
15	rs2414730	T	C	0.921471	1006
15	rs2414729	C	T	0.921471	1006
15	rs2414728	A	G	0.89165	1006
15	rs2414727	T	C	0.888668	1006
15	rs2414726	C	A	0.289264	1006
15	rs7167207	G	C	0.829026	1006
15	rs7167037	C	T	0.827038	1006
15	rs4316696	A	G	0.0606362	1006
15	rs2245853	T	C	0.93837	1006
15	rs4324075	G	A	0.83002	1006
15	rs150896532	G	A	0.0178926	1006
15	rs139232701	T	C	0.00795229	1006
15	rs117138525	T	A	0.0238569	1006
15	rs2246250	G	C	0.105368	1006
15	rs7166259	G	A	0.0586481	1006
15	rs2246567	T	C	0.106362	1006
15	rs7177971	G	A	0.0586481	1006
15	rs12900025	C	T	0.583499	1006
15	rs72745767	A	T	0.0586481	1006
15	rs117407320	C	T	0.0238569	1006
15	rs16944466	T	A	0.0586481	1006
15	rs4775425	G	A	0.575547	1006
15	rs2443058	C	A	0.409543	1006
15	rs12438742	C	G	0.580517	1006
15	rs876735	G	A	0.0626243	1006
15	rs10851698	C	T	0.245527	1006
15	rs11071624	C	G	0.00397614	1006
15	rs10851699	C	T	0.244533	1006
15	rs75147309	T	A	0.294235	1006
15	rs7181627	T	C	0.0586481	1006
15	rs2245477	C	A	0.34493	1006
15	rs7180877	C	T	0.0586481	1006
15	rs2245488	G	A	0.746521	1006
15	rs8041429	G	A	0.0586481	1006
15	rs72745769	C	T	0.0586481	1006
15	rs2245597	C	T	0.739563	1006
15	rs3985694	G	C	0.250497	1006
15	rs72745770	T	C	0.0586481	1006
15	rs4775426	T	C	0.591451	1006
15	rs4775427	C	T	0.575547	1006
15	rs117458067	C	A	0.00994036	1006
15	rs118114900	C	T	0.0387674	1006
15	rs2245787	G	A	0.398608	1006
15	rs72745772	C	T	0.0586481	1006
15	rs4143632	T	C	0.254473	1006
15	rs2245899	G	A	0.402584	1006
15	rs4775428	A	G	0.894632	1006
15	rs2264283	A	G	0.104374	1006
15	rs8024281	C	T	0.230616	1006
15	rs117546399	C	G	0.0328032	1006
15	rs12148597	G	A	0.230616	1006
15	rs117524474	G	A	0.0337972	1006
15	rs75066480	C	A	0.0318091	1006
15	rs2260129	G	T	0.40159	1006
15	rs3848125	G	A	0.595427	1006
15	rs72745775	A	G	0.0626243	1006
15	rs75015991	T	G	0.0238569	1006
15	rs2249193	C	T	0.409543	1006
15	rs2249194	C	T	0.409543	1006
15	rs2249195	A	C	0.414513	1006
15	rs2249197	C	T	0.409543	1006
15	rs10519127	T	C	0.589463	1006
15	rs2249312	C	T	0.393638	1006
15	rs138242310	C	A	0.00795229	1006
15	rs75112590	G	A	0.00397614	1006
15	rs12440800	A	T	0.234592	1006
15	rs72745777	T	C	0.0735586	1006
15	rs10519128	G	A	0.0626243	1006
15	rs2249570	C	G	0.641153	1006
15	rs2249669	C	T	0.528827	1006
15	rs2249682	G	A	0.523857	1006
15	rs2414724	C	A	0.450298	1006
15	rs75980455	T	C	0.0636183	1006
15	rs62007289	G	A	0.351889	1006
15	rs41481444	G	A	0.355865	1006
15	rs2249855	A	G	0.114314	1006
15	rs34904190	G	A	0.246521	1006
15	rs2249953	A	T	0.107356	1006
15	rs67783351	T	A	0.457256	1006
15	rs75466691	A	G	0.00397614	1006
15	rs2250037	C	T	0.107356	1006
15	rs12442116	T	G	0.459245	1006
15	rs79725029	C	T	0.0596421	1006
15	rs3985687	T	A	0.105368	1006
15	rs2250187	G	A	0.463221	1006
15	rs76743588	C	T	0.027833	1006
15	rs2250206	G	A	0.463221	1006
15	rs2253081	C	G	0.112326	1006
15	rs11852569	T	C	0.466203	1006
15	rs2253089	T	C	0.114314	1006
15	rs2253095	C	A	0.532803	1006
15	rs12437836	T	C	0.466203	1006
15	rs9630416	C	T	0.0586481	1006
15	rs12904593	G	A	0.465209	1006
15	rs11071625	A	C	0.638171	1006
15	rs77638545	A	G	0.0417495	1006
15	rs72745784	C	G	0.0417495	1006
15	rs78625057	C	T	0.125249	1006
15	rs12906700	A	G	0.392644	1006
15	rs116712978	T	A	0.0308151	1006
15	rs2264288	T	C	0.106362	1006
15	rs2253696	C	T	0.104374	1006
15	rs12917300	A	G	0.425447	1006
15	rs2243601	G	T	0.10338	1006
15	rs17205092	G	C	0.0308151	1006
15	rs75705986	G	A	0.0377734	1006
15	rs2253934	A	G	0.564612	1006
15	rs4294759	C	T	0.0308151	1006
15	rs2254081	G	C	0.10338	1006
15	rs2414734	T	C	0.468191	1006
15	rs2254185	C	T	0.102386	1006
15	rs78276323	G	A	0.0646123	1006
15	rs16944505	C	A	0.0347913	1006
15	rs77128569	A	G	0.0337972	1006
15	rs75593432	T	C	0.0616302	1006
15	rs7169224	T	C	0.428429	1006
15	rs4774416	T	G	0.459245	1006
15	rs2262229	G	A	0.107356	1006
15	rs2259998	A	G	0.543738	1006
15	rs2260971	T	A	0.54175	1006
15	rs12592723	G	C	0.419483	1006
15	rs28582172	T	C	0.462227	1006
15	rs17303670	T	C	0.0536779	1006
15	rs35539490	G	A	0.0248509	1006
15	rs2255997	G	T	0.120278	1006
15	rs112592747	G	A	0.0328032	1006
15	rs115987053	T	A	0.0357853	1006
15	rs2414736	T	C	0.457256	1006
15	rs11631062	A	G	0.45825	1006
15	rs2243932	A	G	0.527833	1006
15	rs12593153	A	C	0.473161	1006
15	rs12900778	A	C	0.474155	1006
15	rs115912356	C	T	0.0357853	1006
15	rs11071626	T	C	0.471173	1006
15	rs2414737	A	G	0.440358	1006
15	rs2264287	C	G	0.15507	1006
15	rs2243431	T	C	0.505964	1006
15	rs2247231	A	G	0.848907	1006
15	rs12591242	G	A	0.244533	1006
15	rs62007292	A	T	0.0218688	1006
15	rs2013725	T	C	0.0407555	1006
15	rs12442351	C	T	0.73161	1006
15	rs4238360	T	C	0.730616	1006
15	rs2247693	T	C	0.837972	1006
15	rs11638973	C	T	0.234592	1006
15	rs11639048	C	T	0.234592	1006
15	rs2613109	T	C	0.838966	1006
15	rs2446804	T	C	0.110338	1006
15	rs13380413	G	T	0.462227	1006
15	rs4774417	G	A	0.713718	1006
15	rs2414739	G	A	0.720676	1006
15	rs76112659	C	G	0.115308	1006
15	rs2243453	T	C	0.841948	1006
15	rs11853885	G	A	0.114314	1006
15	rs77196641	C	T	0.114314	1006
15	rs2248032	G	C	0.841948	1006
15	rs2248041	T	C	0.841948	1006
15	rs117722155	T	C	0.0129225	1006
15	rs112468351	A	G	0.0357853	1006
15	rs719729	G	A	0.114314	1006
15	rs74997920	A	G	0.112326	1006
15	rs149573055	T	A	0.0119284	1006
15	rs2250980	T	C	0.842942	1006
15	rs141048015	T	C	0.00695825	1006
15	rs2251086	T	C	0.841948	1006
15	rs147516318	G	A	0.0377734	1006
15	rs4341693	T	G	0.729622	1006
15	rs142119554	G	C	0.00894632	1006
15	rs12909676	C	G	0.233598	1006
15	rs72745793	A	G	0.0387674	1006
15	rs2264286	A	G	0.88171	1006
15	rs2899673	G	A	0.0337972	1006
15	rs4775432	A	C	0.526839	1006
15	rs2264285	G	C	0.355865	1006
15	rs28815312	T	C	0.0387674	1006
15	rs4238361	G	T	0.489066	1006
15	rs2251318	T	C	0.757455	1006
15	rs2251321	C	T	0.88171	1006
15	rs2243564	A	G	0.11332	1006
15	rs12911090	C	G	0.246521	1006
15	rs2446803	G	A	0.564612	1006
15	rs10519131	A	C	0.119284	1006
15	rs60896762	T	C	0.12326	1006
15	rs2251748	C	A	0.87674	1006
15	rs2261069	T	C	0.877734	1006
15	rs3889108	C	T	0.117296	1006
15	rs111972052	C	T	0.0198807	1006
15	rs56287080	G	A	0.163022	1006
15	rs12900375	C	A	0.230616	1006
15	rs12900380	C	T	0.200795	1006
15	rs8023735	C	A	0.236581	1006
15	rs8024354	G	C	0.256461	1006
15	rs17303677	A	C	0.0188867	1006
15	rs76684347	T	C	0.106362	1006
15	rs752361	T	C	0.349901	1006
15	rs149539169	A	G	0.0328032	1006
15	rs2899674	C	T	0.357853	1006
15	rs4517727	A	G	0.235586	1006
15	rs12917401	A	G	0.360835	1006
15	rs12899391	T	G	0.254473	1006
15	rs11853389	C	T	0.355865	1006
15	rs76744296	C	T	0.104374	1006
15	rs76113693	A	G	0.104374	1006
15	rs12910101	C	T	0.354871	1006
15	rs77440044	C	T	0.105368	1006
15	rs77461666	C	T	0.105368	1006
15	rs78295319	G	C	0.105368	1006
15	rs12916842	T	C	0.371769	1006
15	rs7181434	T	C	0.0178926	1006
15	rs7180530	A	T	0.12326	1006
15	rs74018586	T	C	0.0178926	1006
15	rs10152577	G	C	0.0367793	1006
15	rs58409234	T	G	0.0178926	1006
15	rs11857188	A	G	0.106362	1006
15	rs11857274	C	A	0.352883	1006
15	rs74018587	T	C	0.0367793	1006
15	rs12907979	C	G	0.353877	1006
15	rs7177551	T	G	0.370775	1006
15	rs7177718	T	C	0.369781	1006
15	rs12913453	A	G	0.244533	1006
15	rs71411462	C	T	0.00596421	1006
15	rs7183727	T	C	0.372763	1006
15	rs7183554	C	T	0.369781	1006
15	rs72745798	C	T	0.0198807	1006
15	rs139811823	T	C	0.0109344	1006
15	rs2414742	T	G	0.105368	1006
15	rs8028149	C	T	0.332008	1006
15	rs117703344	G	A	0.0516899	1006
15	rs74628602	T	C	0.104374	1006
15	rs8040690	T	C	0.137177	1006
15	rs8039985	C	G	0.122266	1006
15	rs6494294	G	A	0.388668	1006
15	rs111336997	A	T	0.0258449	1006
15	rs118033324	T	C	0.00894632	1006
15	rs75247521	C	G	0.102386	1006
15	rs7164221	C	T	0.373757	1006
15	rs2414743	A	G	0.39165	1006
15	rs10431799	C	T	0.0198807	1006
15	rs1047470	C	G	0.254473	1006
15	rs1047471	T	C	0.107356	1006
15	rs878836	A	G	0.106362	1006
15	rs2242025	G	A	0.0198807	1006
15	rs12909108	A	G	0.254473	1006
15	rs12914538	T	G	0.250497	1006
15	rs191108515	G	C	0.0109344	1006
15	rs878835	T	C	0.0198807	1006
15	rs17303684	A	T	0.0198807	1006
15	rs3959694	A	G	0.0208748	1006
15	rs112960409	G	A	0.0109344	1006
15	rs117071059	G	A	0.0377734	1006
15	rs2899675	T	G	0.370775	1006
15	rs12900314	G	A	0.371769	1006
15	rs12901234	T	C	0.251491	1006
15	rs7168684	T	C	0.141153	1006
15	rs7168148	A	G	0.120278	1006
15	rs12907123	T	A	0.244533	1006
15	rs73416756	G	A	0.121272	1006
15	rs76631990	C	T	0.0626243	1006
15	rs111636832	A	G	0.121272	1006
15	rs113414611	T	C	0.121272	1006
15	rs17303698	A	G	0.0208748	1006
15	rs17303705	A	G	0.142147	1006
15	rs7179814	A	G	0.251491	1006
15	rs11855705	T	G	0.121272	1006
15	rs17237950	G	C	0.0198807	1006
15	rs17237957	T	C	0.0188867	1006
15	rs7170814	C	G	0.39165	1006
15	rs112603284	A	C	0.0149105	1006
15	rs78802881	A	C	0.114314	1006
15	rs2414744	C	T	0.369781	1006
15	rs74719119	G	T	0.0437376	1006
15	rs74372480	T	C	0.0208748	1006
15	rs8027240	A	G	0.390656	1006
15	rs8027589	C	T	0.248509	1006
15	rs76264261	A	G	0.0149105	1006
15	rs7172756	T	C	0.106362	1006
15	rs147304542	T	C	0.0328032	1006
15	rs113680385	T	C	0.0149105	1006
15	rs72747807	A	T	0.0168986	1006
15	rs8039022	G	C	0.379722	1006
15	rs8043433	C	T	0.270378	1006
15	rs77161243	G	C	0.027833	1006
15	rs12901491	C	T	0.250497	1006
15	rs8025688	T	C	0.398608	1006
15	rs74527807	T	A	0.0149105	1006
15	rs111569687	G	A	0.0149105	1006
15	rs118124457	C	T	0.0149105	1006
15	rs8030646	T	C	0.39662	1006
15	rs8029684	G	A	0.284294	1006
15	rs111655324	T	G	0.0149105	1006
15	rs4499182	C	T	0.286282	1006
15	rs12101505	C	T	0.378728	1006
15	rs117499428	G	A	0.0218688	1006
15	rs8041905	T	C	0.385686	1006
15	rs8041005	G	A	0.37674	1006
15	rs12898457	G	A	0.00596421	1006
15	rs2243618	G	C	0.379722	1006
15	rs75839439	C	T	0.0934394	1006
15	rs73416793	T	C	0.111332	1006
15	rs2414745	C	G	0.365805	1006
15	rs2414746	G	A	0.38171	1006
15	rs34031011	G	A	0.00596421	1006
15	rs8032851	T	C	0.252485	1006
15	rs11854281	T	C	0.114314	1006
15	rs118139822	T	C	0.0149105	1006
15	rs8039554	T	C	0.388668	1006
15	rs113709219	A	C	0.0149105	1006
15	rs113289738	A	C	0.0149105	1006
15	rs139439215	C	T	0.0149105	1006
15	rs7173251	C	T	0.270378	1006
15	rs17237964	G	A	0.0198807	1006
15	rs78848537	T	A	0.0188867	1006
15	rs11854497	G	A	0.0954274	1006
15	rs77565009	G	A	0.0149105	1006
15	rs111658120	G	T	0.0149105	1006
15	rs6494295	T	C	0.398608	1006
15	rs74571778	T	C	0.0149105	1006
15	rs112304034	G	A	0.00497018	1006
15	rs76426974	T	C	0.111332	1006
15	rs16944568	A	G	0.111332	1006
15	rs117420939	C	G	0.0109344	1006
15	rs76785426	C	G	0.124254	1006
15	rs77459529	C	G	0.0954274	1006
15	rs142826255	C	T	0.0149105	1006
15	rs112797795	A	G	0.0149105	1006
15	rs8041412	A	G	0.414513	1006
15	rs4288942	T	C	0.413519	1006
15	rs12323968	C	T	0.253479	1006
15	rs6494296	G	T	0.397614	1006
15	rs11856842	T	C	0.139165	1006
15	rs11853350	A	T	0.409543	1006
15	rs113290496	C	T	0.0149105	1006
15	rs11854135	A	G	0.379722	1006
15	rs12910688	G	A	0.358847	1006
15	rs2414748	C	T	0.406561	1006
15	rs11857925	G	A	0.37674	1006
15	rs77366442	A	T	0.0149105	1006
15	rs17271095	T	C	0.249503	1006
15	rs74336909	A	G	0.0198807	1006
15	rs4594200	T	C	0.414513	1006
15	rs77922934	G	A	0.027833	1006
15	rs12902999	C	G	0.358847	1006
15	rs8026073	C	G	0.0397614	1006
15	rs75176326	C	A	0.027833	1006
15	rs12903441	G	A	0.356859	1006
15	rs77546359	A	T	0.027833	1006
15	rs17303726	G	T	0.119284	1006
15	rs7178749	T	G	0.423459	1006
15	rs7179138	T	A	0.422465	1006
15	rs111868456	G	A	0.0149105	1006
15	rs111247154	G	A	0.0149105	1006
15	rs74697349	T	A	0.0149105	1006
15	rs8028558	G	A	0.404573	1006
15	rs35040435	G	C	0.0109344	1006
15	rs12905291	C	T	0.238569	1006
15	rs59586838	G	C	0.028827	1006
15	rs28444822	T	G	0.0159046	1006
15	rs151017750	A	C	0.00795229	1006
15	rs12172834	C	G	0.028827	1006
15	rs4359383	T	C	0.128231	1006
15	rs12917224	C	A	0.00397614	1006
15	rs2414749	T	A	0.382704	1006
15	rs62007321	A	G	0.0944334	1006
15	rs12900235	T	C	0.286282	1006
15	rs17237977	C	T	0.0198807	1006
15	rs7172739	T	G	0.44334	1006
15	rs7172922	T	C	0.418489	1006
15	rs11857468	C	A	0.246521	1006
15	rs17237984	C	G	0.131213	1006
15	rs8023336	A	G	0.422465	1006
15	rs8024668	T	C	0.421471	1006
15	rs8023376	A	C	0.423459	1006
15	rs76275140	A	G	0.124254	1006
15	rs11853781	A	T	0.411531	1006
15	rs28728079	G	C	0.0198807	1006
15	rs7175523	C	T	0.408549	1006
15	rs76066585	G	C	0.0159046	1006
15	rs113892667	G	A	0.0159046	1006
15	rs2899676	T	C	0.375746	1006
15	rs726754	G	A	0.406561	1006
15	rs726755	C	T	0.409543	1006
15	rs8042969	T	A	0.375746	1006
15	rs8026343	G	T	0.0198807	1006
15	rs8026248	A	G	0.0357853	1006
15	rs8026452	C	T	0.0198807	1006
15	rs12903399	A	G	0.419483	1006
15	rs12904934	T	G	0.399602	1006
15	rs74949234	T	G	0.0357853	1006
15	rs7171455	C	T	0.257455	1006
15	rs185736603	T	C	0.0129225	1006
15	rs12909308	C	T	0.277336	1006
15	rs113609726	G	A	0.0129225	1006
15	rs77437923	A	T	0.110338	1006
15	rs78286627	T	C	0.0178926	1006
15	rs145400147	A	G	0.0159046	1006
15	rs12907612	T	C	0.432406	1006
15	rs112114041	C	T	0.0725646	1006
15	rs11071628	A	G	0.981113	1006
15	rs75642179	G	A	0.10835	1006
15	rs75081917	T	C	0.0178926	1006
15	rs74601427	T	G	0.120278	1006
15	rs17303740	T	C	0.138171	1006
15	rs79899071	T	C	0.120278	1006
15	rs7342610	T	C	0.423459	1006
15	rs146632686	A	G	0.00795229	1006
15	rs55927532	T	G	0.129225	1006
15	rs59860209	C	G	0.130219	1006
15	rs77763799	G	A	0.119284	1006
15	rs76137417	A	C	0.119284	1006
15	rs76394989	C	T	0.0129225	1006
15	rs6494297	C	G	0.410537	1006
15	rs7342668	A	G	0.137177	1006
15	rs11855329	G	C	0.137177	1006
15	rs11858898	T	C	0.137177	1006
15	rs12911496	A	C	0.271372	1006
15	rs76156179	G	A	0.0626243	1006
15	rs12898793	T	C	0.266402	1006
15	rs76279900	A	T	0.00994036	1006
15	rs79119974	T	G	0.0149105	1006
15	rs2414751	A	G	0.132207	1006
15	rs4293320	A	G	0.406561	1006
15	rs8182045	T	C	0.0198807	1006
15	rs8182046	T	C	0.0198807	1006
15	rs17238005	G	T	0.0198807	1006
15	rs16953454	C	T	0.269384	1006
15	rs17238012	C	G	0.0198807	1006
15	rs28800247	A	T	0.422465	1006
15	rs143541999	T	C	0.00894632	1006
15	rs72747819	G	A	0.0109344	1006
15	rs4541015	G	A	0.395626	1006
15	rs2414752	G	C	0.241551	1006
15	rs118084115	G	T	0.0109344	1006
15	rs13379935	T	C	0.026839	1006
15	rs12898759	T	A	0.243539	1006
15	rs12901879	G	A	0.244533	1006
15	rs12901633	C	T	0.394632	1006
15	rs35033959	A	T	0.265408	1006
15	rs67017880	T	A	0.265408	1006
15	rs73426726	C	G	0.0208748	1006
15	rs11855702	G	A	0.126243	1006
15	rs77513701	T	C	0.0149105	1006
15	rs11853342	T	C	0.127237	1006
15	rs78494976	T	C	0.114314	1006
15	rs56680165	G	C	0.529821	1006
15	rs35169602	C	T	0.0765408	1006
15	rs10519137	G	C	0.333002	1006
15	rs7178911	C	T	0.345924	1006
15	rs12591350	G	A	0.100398	1006
15	rs12591292	A	G	0.100398	1006
15	rs7162205	C	T	0.0994036	1006
15	rs1981918	G	A	0.837972	1006
15	rs34822895	G	T	0.100398	1006
15	rs11071629	C	T	0.341948	1006
15	rs71411464	C	T	0.0994036	1006
15	rs11631621	G	A	0.338966	1006
15	rs11631588	C	T	0.340954	1006
15	rs34118810	A	T	0.0994036	1006
15	rs4775435	C	T	0.71173	1006
15	rs17238047	C	A	0.130219	1006
15	rs79684076	G	A	0.0964215	1006
15	rs10851700	A	T	0.71173	1006
15	rs1034479	T	C	0.84493	1006
15	rs12917223	G	A	0.0974155	1006
15	rs13379934	A	T	0.237575	1006
15	rs34716044	T	G	0.237575	1006
15	rs75178723	T	C	0.130219	1006
15	rs12898383	C	G	0.0974155	1006
15	rs116961322	C	T	0.0159046	1006
15	rs11630921	T	A	0.364811	1006
15	rs12903472	G	A	0.0994036	1006
15	rs11071630	T	C	0.595427	1006
15	rs12903374	A	G	0.0994036	1006
15	rs1425269	C	T	0.83499	1006
15	rs1863265	T	C	0.0208748	1006
15	rs7171833	G	A	0.256461	1006
15	rs2059469	A	G	0.365805	1006
15	rs2059468	C	T	0.83499	1006
15	rs2059467	A	G	0.486083	1006
15	rs2059466	G	A	0.587475	1006
15	rs4775436	G	A	0.246521	1006
15	rs17271123	G	T	0.412525	1006
15	rs79471529	C	T	0.027833	1006
15	rs62007323	A	T	0.143141	1006
15	rs62007324	C	A	0.109344	1006
15	rs117443378	C	G	0.0944334	1006
15	rs11071631	G	C	0.852883	1006
15	rs1425268	G	A	0.920477	1006
15	rs7179559	C	T	0.15507	1006
15	rs11634214	G	A	0.15507	1006
15	rs1425267	C	A	0.67992	1006
15	rs1425266	A	G	0.700795	1006
15	rs12901220	G	A	0.700795	1006
15	rs56820588	A	C	0.307157	1006
15	rs62007326	C	G	0.294235	1006
15	rs56327319	A	C	0.131213	1006
15	rs28470608	A	G	0.312127	1006
15	rs73426775	T	C	0.115308	1006
15	rs117780881	C	A	0.0208748	1006
15	rs1559674	T	C	0.880716	1006
15	rs117618886	T	C	0.0208748	1006
15	rs1107785	G	A	0.809145	1006
15	rs6494298	A	G	0.293241	1006
15	rs56659994	C	T	0.0974155	1006
15	rs149523850	A	C	0.00596421	1006
15	rs880151	G	C	0.394632	1006
15	rs62007327	G	C	0.0477137	1006
15	rs1863263	G	A	0.163022	1006
15	rs880150	T	C	0.167992	1006
15	rs2113931	G	A	0.16998	1006
15	rs8023787	G	C	0.390656	1006
15	rs11853074	A	C	0.389662	1006
15	rs76150334	G	A	0.0149105	1006
15	rs140678209	G	A	0.00994036	1006
15	rs12907856	A	G	0.389662	1006
15	rs10851701	A	G	0.555666	1006
15	rs8033221	G	C	0.173956	1006
15	rs191323998	G	A	0.0208748	1006
15	rs146887890	C	T	0.0149105	1006
15	rs10851702	C	T	0.550696	1006
15	rs17303803	C	T	0.0159046	1006
15	rs8023523	A	G	0.54672	1006
15	rs141732501	T	C	0.0159046	1006
15	rs11853774	T	C	0.183897	1006
15	rs1863264	T	C	0.489066	1006
15	rs8034714	C	A	0.262425	1006
15	rs11637925	A	T	0.266402	1006
15	rs11637926	A	C	0.265408	1006
15	rs73426793	C	T	0.111332	1006
15	rs28668218	G	T	0.0775348	1006
15	rs11639324	G	A	0.220676	1006
15	rs11852251	G	C	0.259443	1006
15	rs4774418	G	A	0.54672	1006
15	rs4774419	C	T	0.385686	1006
15	rs8026228	C	T	0.0427435	1006
15	rs8026411	C	T	0.0208748	1006
15	rs4774420	C	T	0.293241	1006
15	rs933806	G	A	0.178926	1006
15	rs77260315	A	C	0.0198807	1006
15	rs875513	G	C	0.295229	1006
15	rs57257228	C	T	0.192843	1006
15	rs12439835	A	G	0.275348	1006
15	rs12439912	G	A	0.27336	1006
15	rs4774421	C	T	0.287276	1006
15	rs117479103	G	A	0.0159046	1006
15	rs17205183	C	T	0.0904573	1006
15	rs55939994	G	T	0.257455	1006
15	rs4775438	A	T	0.384692	1006
15	rs55956721	A	C	0.259443	1006
15	rs148639659	C	T	0.0119284	1006
15	rs8023607	A	G	0.027833	1006
15	rs12438629	C	G	0.026839	1006
15	rs12906499	C	T	0.0964215	1006
15	rs9920509	T	C	0.205765	1006
15	rs76089582	G	A	0.0397614	1006
15	rs35193906	C	T	0.0705765	1006
15	rs12437560	T	G	0.258449	1006
15	rs4775440	G	T	0.129225	1006
15	rs8026735	C	T	0.373757	1006
15	rs28755956	C	T	0.0695825	1006
15	rs189362035	G	T	0.00298211	1006
15	rs7179032	G	C	0.868787	1006
15	rs16944662	G	A	0.0149105	1006
15	rs11635438	T	C	0.082505	1006
15	rs9788653	A	C	0.0308151	1006
15	rs12593278	G	T	0.694831	1006
15	rs75856736	A	G	0.0775348	1006
15	rs12901956	G	T	0.262425	1006
15	rs60540251	G	C	0.0238569	1006
15	rs17205197	T	C	0.269384	1006
15	rs748668	G	A	0.156064	1006
15	rs933808	G	T	0.899602	1006
15	rs4775441	G	A	0.0109344	1006
15	rs748669	T	C	0.45825	1006
15	rs35370724	A	G	0.269384	1006
15	rs748667	C	G	0.0894632	1006
15	rs17271144	T	G	0.463221	1006
15	rs4774422	C	T	0.45328	1006
15	rs12898715	C	G	0.0815109	1006
15	rs9788635	C	T	0.110338	1006
15	rs12898859	C	T	0.0815109	1006
15	rs77416319	G	A	0.0228628	1006
15	rs2216999	A	T	0.565606	1006
15	rs17303831	T	C	0.027833	1006
15	rs74649845	C	T	0.16501	1006
15	rs7168715	T	C	0.2167	1006
15	rs77530147	C	G	0.0725646	1006
15	rs79354718	A	G	0.0755467	1006
15	rs12909692	A	G	0.564612	1006
15	rs12911388	T	C	0.266402	1006
15	rs11632774	A	G	0.554672	1006
15	rs142337110	G	A	0.027833	1006
15	rs117221088	C	T	0.0139165	1006
15	rs9920945	G	A	0.553678	1006
15	rs77511263	G	T	0.0218688	1006
15	rs10851703	A	G	0.553678	1006
15	rs8025282	T	C	0.553678	1006
15	rs1346035	T	C	0.470179	1006
15	rs1346036	G	C	0.552684	1006
15	rs1346037	C	T	0.470179	1006
15	rs4774423	C	A	0.0218688	1006
15	rs12441791	A	G	0.028827	1006
15	rs72747848	G	A	0.0308151	1006
15	rs12441436	T	A	0.0298211	1006
15	rs3886246	G	A	0.553678	1006
15	rs5813121	C	G	0.0298211	1006
15	rs17271151	A	C	0.524851	1006
15	rs79505738	T	C	0.0248509	1006
15	rs34388644	G	A	0.0805169	1006
15	rs1000598	G	C	0.524851	1006
15	rs76155180	G	C	0.154076	1006
15	rs79340066	G	A	0.0149105	1006
15	rs72747849	T	C	0.0298211	1006
15	rs12901171	G	A	0.555666	1006
15	rs17271158	C	T	0.472167	1006
15	rs72747851	T	C	0.0407555	1006
15	rs72747852	A	C	0.0298211	1006
15	rs141365560	G	C	0.0149105	1006
15	rs72747853	C	T	0.0298211	1006
15	rs76760079	A	G	0.0208748	1006
15	rs1046156	T	C	0.379722	1006
15	rs11555593	A	G	0.0735586	1006
15	rs11555596	C	T	0.0755467	1006
15	rs2059470	C	T	0.553678	1006
15	rs2059471	A	C	0.553678	1006
15	rs17238096	C	T	0.0765408	1006
15	rs2241491	T	A	0.553678	1006
15	rs62007357	G	A	0.0109344	1006
15	rs2241492	T	A	0.37674	1006
15	rs1052306	T	C	0.0735586	1006
15	rs35764401	C	T	0.0755467	1006
15	rs3743297	T	C	0.447316	1006
15	rs17238110	A	G	0.0298211	1006
15	rs187121516	G	A	0.00497018	1006
15	rs1991205	T	C	0.554672	1006
15	rs17205225	T	G	0.523857	1006
15	rs2098850	A	C	0.554672	1006
15	rs62009074	A	G	0.0745527	1006
15	rs72747856	C	A	0.0308151	1006
15	rs4775442	C	T	0.553678	1006
15	rs4775443	A	G	0.496024	1006
15	rs74752297	T	C	0.084493	1006
15	rs12917238	A	G	0.264414	1006
15	rs11629851	T	C	0.0745527	1006
15	rs4775444	C	G	0.496024	1006
15	rs4775445	A	G	0.493042	1006
15	rs11635880	A	C	0.0745527	1006
15	rs1559673	A	C	0.0298211	1006
15	rs3210522	C	T	0.494036	1006
15	rs8034185	T	C	0.523857	1006
15	rs4775446	G	A	0.0298211	1006
15	rs17303866	A	C	0.0298211	1006
15	rs8037603	C	A	0.496024	1006
15	rs17303873	T	C	0.0298211	1006
15	rs12915283	T	C	0.0745527	1006
15	rs17238127	A	G	0.0298211	1006
15	rs11638951	G	A	0.163022	1006
15	rs3784636	C	T	0.153082	1006
15	rs12901481	G	C	0.523857	1006
15	rs12591667	T	C	0.0298211	1006
15	rs7163441	C	A	0.552684	1006
15	rs11636652	A	G	0.0735586	1006
15	rs145642983	G	C	0.0248509	1006
15	rs8032681	T	C	0.447316	1006
15	rs12908081	C	T	0.447316	1006
15	rs12708468	C	T	0.55169	1006
15	rs11638344	C	T	0.55169	1006
15	rs11638455	G	A	0.0755467	1006
15	rs11629559	C	T	0.0735586	1006
15	rs11631013	A	C	0.550696	1006
15	rs78581319	C	G	0.0735586	1006
15	rs12438431	A	G	0.549702	1006
15	rs17271193	A	G	0.424453	1006
15	rs17303887	T	C	0.0735586	1006
15	rs17303894	G	A	0.0745527	1006
15	rs62009076	T	C	0.0904573	1006
15	rs117221342	G	A	0.0407555	1006
15	rs6494299	G	A	0.56163	1006
15	rs117369028	T	C	0.0109344	1006
15	rs12708469	G	A	0.552684	1006
15	rs150496964	G	A	0.0397614	1006
15	rs12902092	C	T	0.56163	1006
15	rs34589937	A	G	0.0735586	1006
15	rs11071634	A	G	0.552684	1006
15	rs12902409	G	T	0.552684	1006
15	rs12708470	C	G	0.521869	1006
15	rs4775447	C	T	0.55169	1006
15	rs1981916	T	C	0.446322	1006
15	rs1981917	A	G	0.447316	1006
15	rs4283171	G	T	0.446322	1006
15	rs1364809	G	C	0.0298211	1006
15	rs2414755	C	T	0.446322	1006
15	rs16944673	G	A	0.0467197	1006
15	rs12901055	T	C	0.0755467	1006
15	rs3809516	G	T	0.0298211	1006
15	rs3809517	G	A	0.55169	1006
15	rs190649048	A	G	0.0218688	1006
15	rs16944676	C	T	0.0318091	1006
15	rs17271207	A	C	0.0258449	1006
15	rs72747867	T	C	0.05666	1006
15	rs17303915	A	G	0.0745527	1006
15	rs12442506	C	G	0.0298211	1006
15	rs12912348	T	C	0.275348	1006
15	rs12442569	G	A	0.0298211	1006
15	rs12915825	A	G	0.447316	1006
15	rs12916268	G	A	0.447316	1006
15	rs12902859	C	T	0.0755467	1006
15	rs12907450	A	C	0.272366	1006
15	rs72747868	A	C	0.0298211	1006
15	rs188335660	C	T	0.00298211	1006
15	rs150121611	G	A	0.0139165	1006
15	rs12439719	A	G	0.262425	1006
15	rs72747869	T	C	0.0298211	1006
15	rs12185103	T	C	0.0745527	1006
15	rs11071635	T	C	0.56163	1006
15	rs72747870	C	T	0.0248509	1006
15	rs62009078	C	T	0.0735586	1006
15	rs13379492	T	A	0.423459	1006
15	rs13379947	G	A	0.447316	1006
15	rs11634516	G	T	0.560636	1006
15	rs11629741	T	C	0.0735586	1006
15	rs148729733	G	C	0.0149105	1006
15	rs117069473	A	G	0.0119284	1006
15	rs34796280	C	T	0.0735586	1006
15	rs62009082	T	C	0.0745527	1006
15	rs12908182	C	T	0.475149	1006
15	rs12908472	G	A	0.425447	1006
15	rs71411468	G	A	0.0745527	1006
15	rs72747874	A	T	0.0298211	1006
15	rs71411469	A	G	0.0745527	1006
15	rs28814609	C	T	0.0218688	1006
15	rs77862848	T	C	0.00497018	1006
15	rs7179506	T	G	0.423459	1006
15	rs75917862	T	G	0.0298211	1006
15	rs145582500	C	T	0.0119284	1006
15	rs7402374	G	A	0.549702	1006
15	rs117148762	G	A	0.0407555	1006
15	rs12439330	C	T	0.55169	1006
15	rs36056548	A	G	0.0745527	1006
15	rs34516157	C	T	0.0298211	1006
15	rs4774425	G	T	0.552684	1006
15	rs11631970	T	C	0.524851	1006
15	rs28413840	T	A	0.554672	1006
15	rs9920256	T	A	0.0218688	1006
15	rs12441358	T	A	0.0298211	1006
15	rs12907534	A	T	0.0745527	1006
15	rs149663645	G	A	0.0308151	1006
15	rs78469900	A	C	0.0487078	1006
15	rs2414753	T	C	0.426441	1006
15	rs35607089	T	C	0.0745527	1006
15	rs34435758	C	G	0.0745527	1006
15	rs79855776	T	C	0.0258449	1006
15	rs34965045	C	T	0.429423	1006
15	rs10851704	C	T	0.55169	1006
15	rs10851705	T	C	0.552684	1006
15	rs80310505	T	C	0.0139165	1006
15	rs72747879	T	C	0.0248509	1006
15	rs75101458	T	G	0.0208748	1006
15	rs4775451	A	G	0.552684	1006
15	rs182467307	C	T	0.00894632	1006
15	rs78579533	T	C	0.0119284	1006
15	rs12906423	T	A	0.454274	1006
15	rs11637606	A	C	0.0745527	1006
15	rs35984535	T	G	0.0745527	1006
15	rs28718088	T	C	0.0218688	1006
15	rs28373613	G	A	0.428429	1006
15	rs75685403	G	A	0.0248509	1006
15	rs12911303	C	T	0.900596	1006
15	rs77730888	T	A	0.0497018	1006
15	rs62009106	G	A	0.0745527	1006
15	rs143487448	C	T	0.0248509	1006
15	rs4541010	T	C	0.441352	1006
15	rs7177538	T	C	0.0248509	1006
15	rs72747887	T	C	0.0417495	1006
15	rs11071639	G	T	0.524851	1006
15	rs11071640	G	A	0.0735586	1006
15	rs4775452	T	C	0.0248509	1006
15	rs4774426	G	T	0.0248509	1006
15	rs963023	T	C	0.0248509	1006
15	rs963024	G	A	0.570577	1006
15	rs12911564	G	A	0.547714	1006
15	rs74347726	A	G	0.0248509	1006
15	rs17238189	T	C	0.0248509	1006
15	rs117370162	C	T	0.0159046	1006
15	rs11635569	G	A	0.425447	1006
15	rs7164933	G	A	0.515905	1006
15	rs77733354	T	C	0.0576541	1006
15	rs12907567	C	T	0.0735586	1006
15	rs140232275	T	A	0.0208748	1006
15	rs34853395	T	C	0.0735586	1006
15	rs144005660	T	C	0.0149105	1006
15	rs9920006	C	G	0.0218688	1006
15	rs72747892	T	A	0.0109344	1006
15	rs4775453	A	C	0.549702	1006
15	rs4774427	T	C	0.573559	1006
15	rs77585482	T	C	0.0745527	1006
15	rs118100937	G	A	0.0437376	1006
15	rs79650274	G	A	0.0735586	1006
15	rs117532109	T	C	0.0258449	1006
15	rs7172967	A	C	0.575547	1006
15	rs10459634	A	G	0.10338	1006
15	rs9788739	C	T	0.026839	1006
15	rs28440175	G	A	0.0218688	1006
15	rs62009109	A	G	0.0745527	1006
15	rs75341202	G	A	0.0149105	1006
15	rs11637967	G	A	0.0745527	1006
15	rs148713408	C	T	0.0159046	1006
15	rs73430416	C	T	0.0218688	1006
15	rs17271235	G	A	0.45328	1006
15	rs16944686	G	A	0.0149105	1006
15	rs34486946	C	G	0.0735586	1006
15	rs28411984	A	C	0.575547	1006
15	rs72747895	T	C	0.0248509	1006
15	rs34997975	T	C	0.0735586	1006
15	rs72747896	C	G	0.0248509	1006
15	rs9788670	C	T	0.530815	1006
15	rs78071599	C	G	0.0198807	1006
15	rs12439027	C	G	0.026839	1006
15	rs2162064	C	A	0.523857	1006
15	rs11632425	G	A	0.400596	1006
15	rs2113935	T	C	0.026839	1006
15	rs150213751	T	A	0.0149105	1006
15	rs12439934	G	A	0.45825	1006
15	rs139733531	G	A	0.00795229	1006
15	rs8030161	T	C	0.0248509	1006
15	rs17303968	T	A	0.540755	1006
15	rs17238210	C	G	0.0248509	1006
15	rs12232347	C	T	0.0248509	1006
15	rs957348	T	C	0.0725646	1006
15	rs10519144	G	T	0.0248509	1006
15	rs141959092	G	C	0.0129225	1006
15	rs17271256	A	G	0.0159046	1006
15	rs11071641	G	C	0.463221	1006
15	rs35523559	A	C	0.0745527	1006
15	rs62009158	T	A	0.0109344	1006
15	rs11071642	T	C	0.428429	1006
15	rs75578770	G	C	0.101392	1006
15	rs34234705	T	C	0.0735586	1006
15	rs8042267	C	T	0.0218688	1006
15	rs36004142	A	G	0.0725646	1006
15	rs12905103	C	G	0.0725646	1006
15	rs12594396	G	T	0.0248509	1006
15	rs12905403	G	A	0.0725646	1006
15	rs28513564	C	T	0.407555	1006
15	rs2042608	C	A	0.464215	1006
15	rs7172838	C	T	0.539761	1006
15	rs8033816	A	G	0.45825	1006
15	rs8038328	C	T	0.539761	1006
15	rs72747901	C	A	0.0248509	1006
15	rs7170293	A	T	0.56163	1006
15	rs7177173	T	A	0.585487	1006
15	rs72749703	G	A	0.0248509	1006
15	rs143806793	C	G	0.0377734	1006
15	rs1425270	C	T	0.539761	1006
15	rs2113932	G	A	0.431412	1006
15	rs2113933	C	T	0.432406	1006
15	rs17303989	C	G	0.0208748	1006
15	rs8028217	T	A	0.432406	1006
15	rs7166891	A	T	0.565606	1006
15	rs76905147	T	G	0.0457256	1006
15	rs7172145	C	T	0.565606	1006
15	rs6494300	A	C	0.452286	1006
15	rs56215106	G	A	0.451292	1006
15	rs62007764	A	G	0.0735586	1006
15	rs4587915	C	T	0.540755	1006
15	rs12912477	T	G	0.0735586	1006
15	rs4581655	T	C	0.452286	1006
15	rs11629598	T	C	0.0745527	1006
15	rs12901735	A	G	0.0735586	1006
15	rs17238245	G	A	0.0208748	1006
15	rs17238252	C	G	0.451292	1006
15	rs17271263	C	T	0.0506958	1006
15	rs4620905	T	C	0.451292	1006
15	rs17238266	T	C	0.158052	1006
15	rs181644846	G	A	0.00596421	1006
15	rs12899801	G	A	0.537773	1006
15	rs62007765	A	G	0.00795229	1006
15	rs75338219	A	G	0.028827	1006
15	rs12593844	T	C	0.533797	1006
15	rs11629900	A	G	0.0725646	1006
15	rs12593860	T	C	0.461233	1006
15	rs28591222	T	G	0.462227	1006
15	rs8027751	A	T	0.589463	1006
15	rs117624378	T	C	0.0139165	1006
15	rs12909947	C	T	0.530815	1006
15	rs12910541	C	T	0.506958	1006
15	rs28472272	T	C	0.457256	1006
15	rs28725250	A	T	0.457256	1006
15	rs28587331	A	G	0.457256	1006
15	rs62007767	C	T	0.0188867	1006
15	rs5006593	T	C	0.584493	1006
15	rs8034914	G	A	0.583499	1006
15	rs12898423	T	C	0.587475	1006
15	rs62007768	G	A	0.0735586	1006
15	rs2303405	T	C	0.0725646	1006
15	rs12915585	T	C	0.0725646	1006
15	rs3784635	T	C	0.0298211	1006
15	rs17304010	A	G	0.460239	1006
15	rs75051100	T	C	0.0248509	1006
15	rs1344601	A	T	0.54175	1006
15	rs36055710	C	T	0.2167	1006
15	rs3784634	C	T	0.563618	1006
15	rs3784633	C	T	0.536779	1006
15	rs12594218	C	T	0.0248509	1006
15	rs11071644	T	C	0.0765408	1006
15	rs28720854	G	C	0.0238569	1006
15	rs148822266	G	T	0.0149105	1006
15	rs34775795	G	C	0.0109344	1006
15	rs77578461	C	T	0.0109344	1006
15	rs1364810	G	A	0.553678	1006
15	rs11071645	G	A	0.916501	1006
15	rs3743294	C	T	0.552684	1006
15	rs978141	A	G	0.0735586	1006
15	rs11634693	C	T	0.557654	1006
15	rs28758709	A	C	0.0238569	1006
15	rs28654580	A	G	0.0218688	1006
15	rs72749724	C	T	0.0377734	1006
15	rs74395814	T	C	0.157058	1006
15	rs2162061	T	C	0.946322	1006
15	rs35633657	A	T	0.0795229	1006
15	rs12901036	T	G	0.0795229	1006
15	rs8033347	C	T	0.0248509	1006
15	rs34646089	C	T	0.0725646	1006
15	rs3784632	G	A	0.369781	1006
15	rs117987072	A	G	0.0417495	1006
15	rs138803918	A	G	0.0228628	1006
15	rs149604048	C	G	0.0149105	1006
15	rs11071646	G	A	0.0248509	1006
15	rs72749730	C	A	0.00795229	1006
15	rs933807	G	C	0.456262	1006
15	rs17271291	T	C	0.0755467	1006
15	rs193067565	G	A	0.00596421	1006
15	rs71411473	A	C	0.0168986	1006
15	rs3784631	C	A	0.0218688	1006
15	rs11631273	C	T	0.0735586	1006
15	rs2162062	G	A	0.463221	1006
15	rs72749733	A	T	0.0298211	1006
15	rs2414754	G	T	0.547714	1006
15	rs2042610	C	G	0.570577	1006
15	rs28708564	C	T	0.0218688	1006
15	rs28403096	C	T	0.0218688	1006
15	rs28850690	G	A	0.0318091	1006
15	rs34556569	T	C	0.0755467	1006
15	rs28810829	T	A	0.0218688	1006
15	rs11639482	C	T	0.463221	1006
15	rs147991541	G	A	0.0188867	1006
15	rs34042779	T	C	0.0765408	1006
15	rs28411845	G	A	0.0218688	1006
15	rs28721460	C	T	0.0218688	1006
15	rs8032433	A	G	0.465209	1006
15	rs62007791	T	C	0.0755467	1006
15	rs71411475	C	G	0.0447316	1006
15	rs35259011	T	C	0.0755467	1006
15	rs34257602	C	T	0.0725646	1006
15	rs12900645	A	G	0.465209	1006
15	rs116969701	C	T	0.0119284	1006
15	rs12905264	A	G	0.0765408	1006
15	rs8034335	G	A	0.434394	1006
15	rs8034216	C	T	0.4334	1006
15	rs62006964	A	G	0.0735586	1006
15	rs28675743	G	A	0.0347913	1006
15	rs8035049	G	A	0.571571	1006
15	rs117371774	A	G	0.0159046	1006
15	rs112300589	C	T	0.0129225	1006
15	rs116506228	T	C	0.0129225	1006
15	rs12443311	A	C	0.570577	1006
15	rs72749739	G	A	0.0467197	1006
15	rs34424197	A	C	0.0755467	1006
15	rs56136070	T	C	0.374751	1006
15	rs34445138	C	A	0.0407555	1006
15	rs78165219	T	C	0.10835	1006
15	rs139871149	C	A	0.0178926	1006
15	rs11071647	C	T	0.560636	1006
15	rs72749742	T	A	0.0218688	1006
15	rs112732813	T	C	0.028827	1006
15	rs28553330	T	C	0.026839	1006
15	rs34933463	C	T	0.0705765	1006
15	rs11071648	C	T	0.5666	1006
15	rs72749744	G	A	0.027833	1006
15	rs72749745	C	T	0.00497018	1006
15	rs28650099	A	T	0.0218688	1006
15	rs73414700	T	G	0.0218688	1006
15	rs13329547	A	G	0.0318091	1006
15	rs62006969	T	C	0.0745527	1006
15	rs11634077	T	C	0.0745527	1006
15	rs13329329	T	C	0.0218688	1006
15	rs13329639	G	A	0.0218688	1006
15	rs140246476	A	G	0.0218688	1006
15	rs140900010	G	T	0.0745527	1006
15	rs8030433	T	C	0.0318091	1006
15	rs7167876	T	A	0.611332	1006
15	rs9635356	T	G	0.026839	1006
15	rs9635310	T	C	0.535785	1006
15	rs188454073	T	C	0.00596421	1006
15	rs7168164	G	A	0.554672	1006
15	rs11632560	C	A	0.0705765	1006
15	rs79125820	C	A	0.0745527	1006
15	rs78621006	A	G	0.0208748	1006
15	rs79171649	T	C	0.0208748	1006
15	rs12916410	G	C	0.0715706	1006
15	rs28367150	A	C	0.0218688	1006
15	rs28408506	A	G	0.0218688	1006
15	rs78972244	C	T	0.055666	1006
15	rs35123892	C	T	0.45825	1006
15	rs12594658	A	G	0.45825	1006
15	rs34173668	T	C	0.0735586	1006
15	rs117696749	T	C	0.0119284	1006
15	rs117929248	C	T	0.0467197	1006
15	rs28493143	T	C	0.0238569	1006
15	rs11629528	A	G	0.5666	1006
15	rs11629645	G	C	0.0735586	1006
15	rs147630607	T	C	0.0159046	1006
15	rs8027343	G	C	0.0238569	1006
15	rs150012613	T	G	0.0238569	1006
15	rs146781456	G	T	0.0238569	1006
15	rs143509176	G	T	0.121272	1006
15	rs147147877	C	G	0.0208748	1006
15	rs35324423	G	A	0.0705765	1006
15	rs11071649	A	G	0.460239	1006
15	rs4143844	A	C	0.0735586	1006
15	rs4143845	T	A	0.0705765	1006
15	rs1370177	G	A	0.554672	1006
15	rs725174	C	T	0.0238569	1006
15	rs12440748	A	T	0.026839	1006
15	rs78822825	A	G	0.0477137	1006
15	rs36126734	C	T	0.0705765	1006
15	rs34088392	G	T	0.0705765	1006
15	rs3784445	G	A	0.530815	1006
15	rs75618462	G	A	0.0725646	1006
15	rs28664955	C	T	0.0238569	1006
15	rs12595158	C	T	0.026839	1006
15	rs11639286	C	T	0.0705765	1006
15	rs34958705	A	G	0.0705765	1006
15	rs79937630	C	T	0.0178926	1006
15	rs12591155	G	T	0.492048	1006
15	rs12591156	G	T	0.492048	1006
15	rs12903649	C	T	0.496024	1006
15	rs35592904	T	G	0.026839	1006
15	rs111436781	A	C	0.0407555	1006
15	rs34017665	G	C	0.0745527	1006
15	rs12442448	T	G	0.500994	1006
15	rs72749754	G	C	0.026839	1006
15	rs11638793	A	T	0.497018	1006
15	rs2414756	A	G	0.520875	1006
15	rs2414757	C	G	0.909543	1006
15	rs11635621	T	C	0.523857	1006
15	rs11630353	C	A	0.497018	1006
15	rs78896245	A	G	0.0208748	1006
15	rs12591593	A	G	0.500994	1006
15	rs8025404	C	T	0.497018	1006
15	rs35967150	G	A	0.399602	1006
15	rs12913358	T	G	0.0755467	1006
15	rs12595300	T	C	0.524851	1006
15	rs2899678	A	G	0.524851	1006
15	rs1561197	C	T	0.524851	1006
15	rs55849672	C	G	0.0228628	1006
15	rs9920015	C	T	0.0238569	1006
15	rs28613580	T	C	0.0238569	1006
15	rs2414758	T	C	0.522863	1006
15	rs73416527	A	G	0.0218688	1006
15	rs12439366	T	C	0.026839	1006
15	rs9920581	C	T	0.0238569	1006
15	rs12911422	T	C	0.0745527	1006
15	rs62007448	A	C	0.0755467	1006
15	rs11632842	A	G	0.524851	1006
15	rs75399769	G	T	0.0109344	1006
15	rs72749758	T	C	0.0109344	1006
15	rs76592481	A	T	0.026839	1006
15	rs11634163	C	T	0.39662	1006
15	rs139884129	A	C	0.0198807	1006
15	rs8040911	G	C	0.0238569	1006
15	rs11634312	A	G	0.0755467	1006
15	rs34138933	G	C	0.423459	1006
15	rs2899677	A	T	0.423459	1006
15	rs12909386	T	C	0.0745527	1006
15	rs17271305	A	G	0.400596	1006
15	rs72749761	T	C	0.00497018	1006
15	rs35119291	T	C	0.0735586	1006
15	rs72749762	A	G	0.0248509	1006
15	rs8023668	T	A	0.531809	1006
15	rs1436965	T	A	0.517893	1006
15	rs149869681	C	T	0.026839	1006
15	rs4638519	G	A	0.520875	1006
15	rs17271312	T	C	0.0745527	1006
15	rs9920758	T	G	0.500994	1006
15	rs12901575	C	G	0.524851	1006
15	rs7163326	A	G	0.525845	1006
15	rs1436958	G	T	0.422465	1006
15	rs1436959	C	T	0.500994	1006
15	rs12898209	C	A	0.554672	1006
15	rs76989075	T	C	0.0487078	1006
15	rs17205365	A	G	0.281312	1006
15	rs34311301	T	C	0.0745527	1006
15	rs35057371	T	C	0.026839	1006
15	rs118010093	G	A	0.0129225	1006
15	rs7161883	G	A	0.554672	1006
15	rs17238301	C	T	0.0178926	1006
15	rs10468026	C	T	0.45825	1006
15	rs12148573	G	A	0.0755467	1006
15	rs57422239	T	C	0.0218688	1006
15	rs11071650	A	G	0.558648	1006
15	rs75520981	A	C	0.0755467	1006
15	rs77082367	T	A	0.0685885	1006
15	rs4372632	G	A	0.558648	1006
15	rs72749763	A	C	0.0109344	1006
15	rs76797231	T	C	0.0119284	1006
15	rs181633702	C	T	0.00397614	1006
15	rs139803793	G	A	0.0168986	1006
15	rs79842873	C	T	0.0725646	1006
15	rs12442589	A	G	0.534791	1006
15	rs111631263	C	T	0.0149105	1006
15	rs12442675	G	A	0.45825	1006
15	rs12916800	A	G	0.557654	1006
15	rs12917339	G	A	0.0745527	1006
15	rs189578091	A	G	0.0159046	1006
15	rs4775455	A	T	0.45825	1006
15	rs17271340	C	T	0.431412	1006
15	rs28692770	T	C	0.0258449	1006
15	rs12592402	A	G	0.457256	1006
15	rs12594946	T	C	0.459245	1006
15	rs12909673	G	A	0.0755467	1006
15	rs12592464	A	C	0.557654	1006
15	rs10519153	T	A	0.567594	1006
15	rs35785804	A	G	0.0755467	1006
15	rs11637599	A	G	0.0715706	1006
15	rs187736770	T	C	0.0159046	1006
15	rs145095270	T	C	0.0139165	1006
15	rs11639147	A	G	0.557654	1006
15	rs11630347	C	T	0.553678	1006
15	rs35168171	G	C	0.0715706	1006
15	rs73416547	T	C	0.026839	1006
15	rs28517433	A	G	0.0258449	1006
15	rs8029942	G	A	0.476143	1006
15	rs62007453	G	A	0.0715706	1006
15	rs12912208	C	T	0.479125	1006
15	rs62007454	A	G	0.0745527	1006
15	rs34338090	C	T	0.0685885	1006
15	rs12440611	C	T	0.0218688	1006
15	rs11634818	A	G	0.0755467	1006
15	rs137976626	G	C	0.0149105	1006
15	rs34391931	A	G	0.0715706	1006
15	rs62007455	G	A	0.0685885	1006
15	rs1436966	A	G	0.484095	1006
15	rs8039105	C	T	0.432406	1006
15	rs8039651	C	T	0.462227	1006
15	rs12911068	C	T	0.0675944	1006
15	rs35932993	G	A	0.0745527	1006
15	rs1436961	T	C	0.537773	1006
15	rs4775456	G	A	0.0218688	1006
15	rs1534542	A	G	0.537773	1006
15	rs62008531	G	A	0.0715706	1006
15	rs34546531	G	A	0.0715706	1006
15	rs79229238	T	C	0.0208748	1006
15	rs8038932	T	C	0.463221	1006
15	rs1030861	A	G	0.536779	1006
15	rs1030860	A	T	0.535785	1006
15	rs1030859	C	T	0.463221	1006
15	rs4564516	G	C	0.463221	1006
15	rs10851707	T	G	0.536779	1006
15	rs62008532	T	C	0.43837	1006
15	rs28542204	G	A	0.462227	1006
15	rs2414759	C	T	0.540755	1006
15	rs72749772	T	C	0.026839	1006
15	rs72749773	G	T	0.00497018	1006
15	rs1836996	C	T	0.528827	1006
15	rs554228959	C	T	0.00397614	1006
15	rs75798100	G	A	0.0109344	1006
15	rs9989353	A	G	0.537773	1006
15	rs9989354	A	G	0.568588	1006
15	rs11629596	G	A	0.459245	1006
15	rs11635977	T	C	0.460239	1006
15	rs11635980	T	A	0.435388	1006
15	rs35577653	G	A	0.0596421	1006
```
