## Supplementary material for "Characterization of shared and ancestry-specific signals driving complex traits using multi-ancestry fine-mapping": s1_ref.bim

```
15	rs7177611	0	61372759	G	A
15	rs782905	0	61373581	T	A
15	rs12899546	0	61373673	A	T
15	rs782906	0	61373939	A	G
15	rs4774385	0	61374719	A	G
15	rs4775355	0	61375480	T	C
15	rs782907	0	61376143	G	A
15	rs112928311	0	61376919	C	A
15	rs12441058	0	61377621	A	C
15	rs8026340	0	61377680	T	C
15	rs11071586	0	61378086	C	T
15	rs782908	0	61378610	G	A
15	rs4774386	0	61378686	T	C
15	rs4774387	0	61378810	T	C
15	rs11632537	0	61379287	T	C
15	rs17204848	0	61380279	G	C
15	rs893284	0	61380371	T	C
15	rs140117312	0	61380394	G	A
15	rs893285	0	61380571	T	C
15	rs893286	0	61381078	A	C
15	rs76436997	0	61381253	G	A
15	rs782909	0	61381499	C	T
15	rs146150862	0	61381861	C	T
15	rs718911	0	61382424	A	G
15	rs718912	0	61382440	A	T
15	rs10519111	0	61382697	T	C
15	rs16943597	0	61382919	C	T
15	rs12902142	0	61383021	T	C
15	rs184951997	0	61384349	C	T
15	rs4775356	0	61384471	T	C
15	rs4775357	0	61384486	G	A
15	rs4775358	0	61384518	G	T
15	rs8036086	0	61384537	T	A
15	rs782910	0	61384671	A	G
15	rs8035885	0	61384955	G	A
15	rs17270822	0	61385046	A	G
15	rs1437535	0	61385177	T	C
15	rs1437536	0	61385241	C	G
15	rs1437537	0	61385274	T	C
15	rs1437538	0	61385468	T	C
15	rs9806763	0	61385674	C	A
15	rs9806764	0	61385682	C	T
15	rs8042259	0	61385824	T	C
15	rs9806779	0	61385839	C	T
15	rs9806146	0	61385847	T	C
15	rs1437539	0	61386080	C	T
15	rs1437540	0	61386267	C	G
15	rs78468334	0	61386471	T	C
15	rs117293154	0	61387111	C	T
15	rs77318162	0	61387656	A	C
15	rs117013388	0	61387813	T	C
15	rs4775359	0	61388504	G	A
15	rs782911	0	61389753	C	T
15	rs12915514	0	61390756	A	G
15	rs782912	0	61390893	T	C
15	rs7169109	0	61392410	C	T
15	rs7169433	0	61392474	G	T
15	rs72739523	0	61392569	T	C
15	rs3803479	0	61392903	G	A
15	rs12592311	0	61393349	C	G
15	rs7175467	0	61393516	A	G
15	rs893287	0	61394232	A	G
15	rs893288	0	61394450	C	T
15	rs12324440	0	61394875	C	T
15	rs77387291	0	61395154	C	T
15	rs78573683	0	61396370	G	A
15	rs782913	0	61396821	T	C
15	rs74020850	0	61396833	T	C
15	rs76500729	0	61396933	C	T
15	rs13329643	0	61397660	C	T
15	rs782915	0	61398017	G	A
15	rs782916	0	61398155	T	C
15	rs8039380	0	61398185	A	T
15	rs782917	0	61399109	G	A
15	rs782918	0	61399373	C	T
15	rs782919	0	61399801	C	T
15	rs782920	0	61399892	C	T
15	rs74526157	0	61399972	G	C
15	rs813638	0	61401327	A	G
15	rs73430867	0	61401915	C	G
15	rs115909738	0	61402485	C	A
15	rs782921	0	61402642	G	A
15	rs782923	0	61403324	G	A
15	rs782924	0	61403371	G	T
15	rs782925	0	61403424	C	T
15	rs58612728	0	61404282	C	T
15	rs782926	0	61404622	A	G
15	rs144280937	0	61405037	G	C
15	rs708682	0	61405195	G	A
15	rs782927	0	61406100	T	C
15	rs76125313	0	61406237	A	G
15	rs111485820	0	61406355	G	A
15	rs17237696	0	61407066	C	T
15	rs72739539	0	61407173	G	A
15	rs62007560	0	61407382	C	G
15	rs782928	0	61407394	C	T
15	rs17303453	0	61407523	T	C
15	rs782929	0	61407852	G	A
15	rs116868644	0	61408066	T	C
15	rs782930	0	61408362	G	A
15	rs2438127	0	61408492	C	G
15	rs782931	0	61408703	G	A
15	rs708683	0	61408860	A	G
15	rs708684	0	61408871	C	G
15	rs113388145	0	61409535	T	G
15	rs782932	0	61409980	G	A
15	rs813017	0	61410095	C	G
15	rs782933	0	61411090	C	A
15	rs78706566	0	61411797	C	T
15	rs8032023	0	61412142	T	C
15	rs72739546	0	61412157	C	T
15	rs8035323	0	61412414	C	T
15	rs28704972	0	61413070	C	G
15	rs811449	0	61413462	C	G
15	rs144442702	0	61413518	T	C
15	rs810668	0	61413786	A	T
15	rs75941956	0	61413969	T	C
15	rs782935	0	61414507	T	C
15	rs72739551	0	61414554	C	T
15	rs17303474	0	61414959	T	C
15	rs782936	0	61416050	T	A
15	rs75885569	0	61416215	C	T
15	rs782937	0	61416277	A	C
15	rs782938	0	61416631	T	C
15	rs16943672	0	61417454	A	T
15	rs4775360	0	61417662	G	C
15	rs145283278	0	61421755	A	C
15	rs7183068	0	61422816	C	A
15	rs7162255	0	61422931	T	C
15	rs7183595	0	61422933	G	C
15	rs11634887	0	61423008	C	T
15	rs719006	0	61423189	A	T
15	rs138194560	0	61423749	G	A
15	rs1160694	0	61424950	A	G
15	rs76199848	0	61430262	T	C
15	rs79522172	0	61430634	T	C
15	rs11630018	0	61431787	C	T
15	rs1159814	0	61431996	C	T
15	rs78512626	0	61432877	A	C
15	rs9788699	0	61433256	C	T
15	rs9788707	0	61433272	G	C
15	rs7170465	0	61433298	T	C
15	rs9788704	0	61433376	C	T
15	rs11071587	0	61433543	G	A
15	rs11071588	0	61433578	T	G
15	rs62007576	0	61433747	A	G
15	rs142553395	0	61433791	C	T
15	rs9788745	0	61433812	A	G
15	rs4775362	0	61433932	C	T
15	rs4775363	0	61434259	C	T
15	rs1437547	0	61434581	A	G
15	rs12904761	0	61436282	T	C
15	rs77609623	0	61436430	C	T
15	rs12908710	0	61436881	G	A
15	rs11854222	0	61436990	T	C
15	rs56196842	0	61437140	G	C
15	rs12909218	0	61437189	G	T
15	rs12910159	0	61437220	T	C
15	rs1816625	0	61437557	T	C
15	rs1550223	0	61437762	A	C
15	rs1978833	0	61438344	T	A
15	rs147279848	0	61438372	T	G
15	rs72739556	0	61438515	A	G
15	rs1160659	0	61438523	T	C
15	rs72739558	0	61438764	G	A
15	rs72739560	0	61438785	A	G
15	rs8024716	0	61439211	T	C
15	rs56315219	0	61439512	G	A
15	rs56283951	0	61439535	G	A
15	rs56299587	0	61439576	C	T
15	rs11639241	0	61440007	T	G
15	rs7168511	0	61440053	G	A
15	rs11071589	0	61440309	A	G
15	rs7163680	0	61440507	T	G
15	rs12900813	0	61440594	C	T
15	rs12900948	0	61440671	C	T
15	rs975501	0	61441421	C	T
15	rs11857128	0	61442034	A	G
15	rs117732375	0	61442264	A	T
15	rs10519113	0	61442450	C	T
15	rs12913612	0	61442937	T	C
15	rs17303481	0	61443194	A	G
15	rs17270871	0	61443533	C	G
15	rs36085680	0	61443571	T	A
15	rs4238351	0	61444486	A	G
15	rs74018506	0	61445221	G	A
15	rs76516935	0	61445322	A	G
15	rs8033510	0	61445514	T	C
15	rs8034864	0	61446353	T	G
15	rs117978517	0	61446841	C	T
15	rs12708465	0	61446867	C	A
15	rs12708466	0	61446873	C	T
15	rs142251961	0	61447039	G	A
15	rs117614227	0	61447165	G	A
15	rs12593790	0	61447643	A	G
15	rs76347986	0	61447807	C	T
15	rs7162238	0	61447827	A	G
15	rs79671947	0	61447972	G	T
15	rs973795	0	61448254	G	T
15	rs78599613	0	61448257	C	T
15	rs77161707	0	61449468	A	G
15	rs1437544	0	61449472	C	T
15	rs16943698	0	61450514	T	C
15	rs73434636	0	61450828	T	A
15	rs114082317	0	61451309	T	C
15	rs730754	0	61451336	C	T
15	rs12592385	0	61451437	C	T
15	rs12912669	0	61451443	C	T
15	rs17204910	0	61451622	T	C
15	rs35357148	0	61451923	A	G
15	rs17237738	0	61452569	G	T
15	rs1437541	0	61452749	G	A
15	rs4583176	0	61453111	A	G
15	rs12900176	0	61453382	C	T
15	rs72739578	0	61453723	C	T
15	rs1465811	0	61453791	T	C
15	rs11631611	0	61454086	T	G
15	rs11631763	0	61454389	T	G
15	rs4613007	0	61454848	C	T
15	rs76263103	0	61454849	G	A
15	rs737112	0	61455072	T	C
15	rs74584658	0	61455779	C	T
15	rs12916023	0	61456053	A	G
15	rs17237759	0	61456280	T	G
15	rs568664105	0	61456353	A	C
15	rs17303509	0	61457062	C	T
15	rs1370433	0	61457999	A	T
15	rs17303523	0	61458318	G	C
15	rs62007609	0	61459111	C	A
15	rs17303530	0	61459477	T	G
15	rs4775364	0	61460122	T	C
15	rs4775367	0	61461451	A	G
15	rs4775368	0	61462171	C	T
15	rs11071590	0	61462981	A	G
15	rs11071591	0	61463031	T	C
15	rs1465812	0	61463891	C	T
15	rs113292607	0	61464354	T	C
15	rs62007610	0	61464447	T	C
15	rs137892731	0	61464742	G	A
15	rs72739580	0	61465331	C	T
15	rs1370428	0	61465666	A	T
15	rs12902705	0	61465923	C	A
15	rs11853392	0	61466208	T	C
15	rs7170048	0	61466475	A	G
15	rs7171405	0	61466893	G	A
15	rs4774388	0	61466998	C	T
15	rs4775369	0	61467078	A	G
15	rs4775370	0	61467270	A	G
15	rs4774389	0	61467308	G	A
15	rs10152663	0	61467353	A	T
15	rs7177075	0	61467551	G	A
15	rs8037699	0	61468065	C	T
15	rs11638592	0	61468155	A	T
15	rs10519114	0	61468345	C	G
15	rs7182581	0	61468422	A	G
15	rs1437543	0	61468467	G	A
15	rs1370429	0	61468621	G	A
15	rs1816624	0	61469322	C	T
15	rs4774390	0	61469510	G	C
15	rs1347673	0	61469582	C	G
15	rs4775371	0	61470359	A	G
15	rs73434659	0	61470808	A	G
15	rs117085712	0	61471862	C	T
15	rs78266577	0	61472219	T	C
15	rs1370430	0	61472606	T	C
15	rs1370431	0	61472687	C	T
15	rs112498481	0	61473038	C	T
15	rs12324330	0	61473414	T	C
15	rs17204938	0	61473989	A	C
15	rs113944768	0	61474894	A	G
15	rs12324086	0	61475188	C	T
15	rs12324625	0	61475316	T	C
15	rs12324087	0	61475321	A	G
15	rs28428669	0	61476610	T	C
15	rs4775372	0	61476654	T	G
15	rs4775373	0	61476936	T	C
15	rs141288521	0	61477160	G	A
15	rs143919327	0	61477339	C	T
15	rs12437877	0	61477482	T	G
15	rs12440783	0	61477700	A	G
15	rs7167741	0	61478406	A	T
15	rs7168298	0	61478637	C	T
15	rs17204945	0	61479586	G	A
15	rs28754581	0	61480392	T	C
15	rs17204952	0	61480721	C	T
15	rs17204959	0	61481102	C	T
15	rs12593777	0	61483427	G	A
15	rs12441507	0	61484029	C	A
15	rs72739591	0	61484333	C	T
15	rs80271130	0	61484611	A	T
15	rs62005860	0	61484868	A	G
15	rs1529991	0	61484999	G	A
15	rs10519115	0	61485205	G	A
15	rs28716779	0	61485298	G	A
15	rs12442490	0	61485365	C	T
15	rs1437545	0	61485842	A	C
15	rs1437546	0	61485892	C	T
15	rs28611274	0	61485993	C	T
15	rs4517733	0	61485994	G	A
15	rs1025676	0	61486271	G	A
15	rs1813147	0	61486677	G	A
15	rs16943758	0	61488275	A	G
15	rs16943763	0	61488358	C	T
15	rs8035563	0	61488466	C	T
15	rs117821435	0	61489022	G	A
15	rs55870008	0	61489314	A	G
15	rs117605488	0	61489816	G	A
15	rs7177846	0	61491040	A	G
15	rs2277557	0	61491878	T	C
15	rs12441702	0	61492502	T	C
15	rs10851691	0	61492688	T	C
15	rs11071592	0	61492831	T	C
15	rs12594566	0	61492950	T	C
15	rs112624055	0	61494341	G	A
15	rs113955400	0	61494354	G	A
15	rs4774392	0	61495016	C	G
15	rs10519116	0	61495060	G	C
15	rs726914	0	61495458	G	A
15	rs726913	0	61495779	G	A
15	rs726955	0	61495982	G	A
15	rs2118326	0	61496487	T	C
15	rs34720147	0	61498706	C	T
15	rs117859812	0	61498802	A	G
15	rs4775374	0	61498943	A	G
15	rs139265993	0	61499836	G	A
15	rs78651343	0	61500263	G	A
15	rs112248293	0	61500352	G	A
15	rs35439153	0	61501797	G	C
15	rs718115	0	61501864	T	C
15	rs34413211	0	61501932	C	T
15	rs17204973	0	61502390	T	C
15	rs117365756	0	61502870	C	G
15	rs1550226	0	61505679	T	C
15	rs145866282	0	61505862	A	T
15	rs930358	0	61506685	G	A
15	rs930359	0	61506753	T	C
15	rs12440105	0	61507373	C	T
15	rs16943772	0	61507484	G	A
15	rs77344375	0	61508132	A	G
15	rs17237810	0	61508186	A	G
15	rs2278507	0	61509171	G	A
15	rs7175393	0	61509460	T	C
15	rs17303572	0	61509568	T	C
15	rs2414695	0	61510863	C	T
15	rs9920111	0	61510973	T	C
15	rs11635008	0	61511132	C	T
15	rs8024334	0	61511159	T	C
15	rs1002147	0	61511171	C	G
15	rs4775375	0	61511637	G	A
15	rs11631786	0	61512161	T	C
15	rs11637553	0	61512506	C	T
15	rs8034476	0	61512841	G	C
15	rs8041438	0	61514042	T	C
15	rs6494251	0	61514567	A	G
15	rs28683165	0	61515365	T	A
15	rs2899667	0	61516795	A	G
15	rs72741603	0	61516941	G	T
15	rs4775376	0	61517218	T	C
15	rs12900971	0	61518209	T	C
15	rs35464030	0	61519370	A	G
15	rs35734996	0	61519574	C	T
15	rs76052316	0	61519859	G	C
15	rs12901132	0	61520186	C	T
15	rs12901465	0	61520405	C	G
15	rs10438343	0	61523580	C	T
15	rs150656684	0	61524456	T	G
15	rs8037420	0	61525619	C	G
15	rs76980236	0	61525934	T	G
15	rs7177878	0	61525968	A	G
15	rs7178216	0	61526043	C	A
15	rs8028411	0	61527508	C	A
15	rs142487544	0	61527541	A	G
15	rs56731390	0	61527801	A	G
15	rs77310808	0	61528336	A	G
15	rs56202927	0	61528526	C	T
15	rs148305894	0	61529603	C	T
15	rs8040366	0	61529665	G	C
15	rs4589495	0	61529992	T	C
15	rs72741606	0	61530046	G	A
15	rs72741607	0	61530374	G	C
15	rs139161055	0	61531192	G	A
15	rs9919976	0	61531579	G	A
15	rs143862437	0	61531695	C	G
15	rs4444279	0	61533151	G	T
15	rs4405487	0	61533501	A	G
15	rs12914750	0	61534571	C	T
15	rs4283167	0	61534659	G	A
15	rs79011935	0	61534667	T	C
15	rs182462684	0	61534825	G	A
15	rs4566092	0	61534868	A	C
15	rs4566093	0	61534916	A	C
15	rs12915682	0	61535175	C	A
15	rs113365269	0	61535533	G	A
15	rs4381534	0	61536042	G	A
15	rs8029174	0	61536422	C	A
15	rs184709495	0	61537227	G	A
15	rs140501940	0	61538098	A	G
15	rs28380001	0	61538915	G	A
15	rs11633397	0	61539564	G	A
15	rs147345547	0	61539669	G	T
15	rs4377103	0	61540171	A	C
15	rs4594197	0	61541384	G	C
15	rs148526607	0	61541533	C	T
15	rs56252759	0	61541777	C	T
15	rs76624104	0	61541817	T	C
15	rs76519267	0	61542308	A	C
15	rs141209129	0	61543120	C	T
15	rs72741614	0	61545649	A	G
15	rs12324432	0	61547557	A	G
15	rs112932355	0	61547766	G	C
15	rs75302816	0	61548715	T	C
15	rs76049956	0	61549345	G	C
15	rs74976997	0	61549776	A	G
15	rs7173439	0	61549824	G	A
15	rs117033261	0	61549965	A	C
15	rs4450343	0	61550270	C	T
15	rs78282171	0	61550576	G	C
15	rs28725205	0	61553688	G	A
15	rs80323780	0	61553770	G	T
15	rs144022795	0	61554409	T	A
15	rs75597578	0	61554683	C	A
15	rs7171417	0	61554930	C	T
15	rs7171245	0	61554931	A	G
15	rs143096638	0	61555055	G	C
15	rs34778984	0	61555218	T	C
15	rs35643408	0	61555282	G	A
15	rs4774394	0	61555614	C	T
15	rs55640003	0	61557978	G	T
15	rs75269561	0	61560744	C	A
15	rs79227816	0	61560821	C	T
15	rs62005922	0	61561896	A	G
15	rs76307053	0	61561984	T	C
15	rs28484656	0	61562019	G	A
15	rs78245769	0	61564101	T	C
15	rs77941935	0	61564247	A	G
15	rs34297818	0	61564314	A	G
15	rs28750265	0	61564537	A	G
15	rs79507407	0	61565243	G	A
15	rs28533253	0	61565928	A	C
15	rs8024279	0	61566029	C	T
15	rs4775378	0	61566215	A	G
15	rs4774395	0	61566316	C	T
15	rs139029665	0	61566318	C	T
15	rs62005923	0	61566848	T	C
15	rs4360861	0	61567050	T	G
15	rs144327698	0	61567547	C	T
15	rs34288318	0	61567578	C	T
15	rs7175089	0	61567692	C	T
15	rs11635003	0	61569379	T	C
15	rs8026315	0	61569516	G	T
15	rs6494252	0	61569693	T	A
15	rs7166085	0	61569973	G	A
15	rs7183425	0	61571042	C	T
15	rs12101846	0	61571328	G	T
15	rs12101850	0	61571418	G	A
15	rs12101469	0	61571546	T	C
15	rs34334591	0	61571872	T	C
15	rs4536404	0	61572131	G	A
15	rs11856888	0	61572216	C	A
15	rs11857647	0	61572568	C	T
15	rs8034883	0	61572699	T	C
15	rs11071595	0	61573564	G	T
15	rs4633658	0	61573604	C	T
15	rs6494253	0	61574162	G	C
15	rs142688541	0	61574266	C	A
15	rs12591461	0	61574511	C	T
15	rs78832204	0	61575089	C	T
15	rs28679627	0	61575206	C	T
15	rs4566098	0	61575324	G	C
15	rs184547948	0	61576083	T	A
15	rs117654444	0	61576702	G	A
15	rs4350520	0	61577117	C	A
15	rs4350521	0	61577246	C	T
15	rs117806191	0	61577263	C	T
15	rs79937316	0	61577848	G	A
15	rs3936119	0	61578024	G	A
15	rs4775380	0	61579032	G	A
15	rs113572665	0	61579183	C	T
15	rs79095660	0	61579730	C	A
15	rs111635195	0	61579897	G	T
15	rs187584696	0	61579945	G	A
15	rs62005924	0	61580274	A	T
15	rs77871109	0	61581099	C	T
15	rs79252252	0	61581158	A	T
15	rs4775381	0	61581175	A	T
15	rs60422604	0	61581461	C	T
15	rs7174358	0	61581763	C	G
15	rs4374103	0	61582440	A	G
15	rs4601982	0	61582953	G	A
15	rs61555857	0	61584131	T	A
15	rs77292559	0	61584226	C	T
15	rs58051962	0	61584504	C	T
15	rs78782812	0	61584880	A	C
15	rs8032098	0	61585040	C	A
15	rs142885776	0	61585385	C	T
15	rs71411453	0	61586596	T	A
15	rs74018536	0	61586694	A	G
15	rs57079878	0	61586847	A	G
15	rs56193543	0	61586866	T	A
15	rs28704906	0	61586902	G	A
15	rs56205872	0	61587424	T	C
15	rs59726821	0	61587603	A	C
15	rs74018540	0	61588013	C	A
15	rs74018542	0	61588133	G	T
15	rs74018543	0	61588503	C	T
15	rs74018544	0	61588592	G	C
15	rs56724481	0	61589385	C	A
15	rs4306446	0	61589686	G	T
15	rs58008917	0	61589884	C	T
15	rs4461014	0	61590085	T	C
15	rs60200882	0	61590303	A	G
15	rs4307896	0	61590324	G	A
15	rs74018546	0	61590334	C	A
15	rs74018547	0	61590512	G	T
15	rs111439468	0	61590669	C	T
15	rs8036073	0	61590830	G	C
15	rs8036088	0	61590854	G	C
15	rs78818340	0	61591076	G	A
15	rs79555116	0	61591134	C	A
15	rs72741633	0	61591586	C	T
15	rs74018548	0	61591697	A	G
15	rs74018549	0	61591705	A	G
15	rs7181972	0	61591758	G	A
15	rs60710346	0	61592178	T	C
15	rs111855413	0	61592614	T	C
15	rs78305679	0	61592657	A	G
15	rs4238352	0	61593303	T	C
15	rs74505336	0	61593522	C	T
15	rs77767317	0	61593553	C	G
15	rs8032374	0	61593667	C	T
15	rs7179055	0	61595109	C	G
15	rs77318202	0	61595289	C	G
15	rs7179425	0	61595293	C	T
15	rs7179308	0	61595355	A	G
15	rs6494255	0	61595365	A	G
15	rs73440617	0	61596079	G	C
15	rs75262488	0	61596520	T	C
15	rs57545243	0	61596588	G	A
15	rs56811287	0	61596716	C	T
15	rs4375600	0	61597124	A	G
15	rs74018550	0	61597178	C	G
15	rs4369595	0	61597262	T	A
15	rs4309342	0	61597447	T	C
15	rs7174822	0	61597500	G	A
15	rs72741635	0	61598417	G	A
15	rs10163180	0	61598675	C	T
15	rs8027053	0	61600038	G	A
15	rs76457225	0	61600182	T	C
15	rs74579074	0	61600943	C	T
15	rs73440629	0	61600970	G	T
15	rs8043090	0	61601075	G	A
15	rs4774396	0	61601412	T	C
15	rs4238353	0	61601645	C	G
15	rs4606657	0	61601952	C	T
15	rs4624110	0	61602007	C	T
15	rs3934975	0	61602187	G	A
15	rs4072465	0	61602256	C	T
15	rs4500664	0	61602535	A	G
15	rs4439705	0	61602588	G	A
15	rs4486829	0	61602644	T	A
15	rs76272139	0	61602669	A	G
15	rs62005945	0	61603364	G	A
15	rs143791722	0	61603509	T	C
15	rs3934516	0	61603979	G	C
15	rs72741638	0	61604099	G	A
15	rs3935994	0	61604421	C	G
15	rs12185111	0	61604448	T	A
15	rs12185113	0	61604737	T	A
15	rs62005946	0	61605660	G	A
15	rs142456080	0	61605852	T	C
15	rs80004579	0	61606321	A	G
15	rs11071596	0	61606543	C	T
15	rs11071597	0	61606547	C	T
15	rs11071598	0	61607042	C	T
15	rs62005947	0	61607396	G	A
15	rs4319703	0	61608398	A	T
15	rs7166662	0	61608993	A	C
15	rs72741644	0	61609070	T	C
15	rs72741645	0	61609368	G	A
15	rs4272977	0	61609613	G	A
15	rs4270115	0	61609616	C	T
15	rs7174130	0	61609835	T	C
15	rs72741648	0	61609912	C	T
15	rs7172963	0	61609936	C	T
15	rs111632253	0	61610020	T	G
15	rs111903754	0	61610025	C	T
15	rs147875974	0	61610048	G	A
15	rs7173474	0	61610056	G	A
15	rs72741650	0	61610286	C	T
15	rs79219569	0	61610927	T	C
15	rs118113218	0	61611652	G	A
15	rs76221521	0	61611901	C	A
15	rs113743409	0	61612666	T	C
15	rs4635284	0	61612678	T	A
15	rs4262891	0	61612774	C	T
15	rs12909000	0	61612958	A	G
15	rs7172526	0	61613320	A	C
15	rs7174081	0	61613325	T	C
15	rs7173044	0	61613332	G	A
15	rs78812268	0	61613704	C	T
15	rs4432213	0	61613845	A	C
15	rs4516167	0	61614021	T	C
15	rs11071600	0	61614114	C	T
15	rs11855335	0	61614223	T	C
15	rs72741654	0	61614338	C	T
15	rs4360863	0	61614388	T	G
15	rs4438251	0	61614487	A	G
15	rs75760466	0	61614573	T	C
15	rs4296201	0	61614649	T	C
15	rs4592599	0	61614779	T	G
15	rs12900661	0	61614810	G	T
15	rs12901498	0	61614813	T	C
15	rs4307897	0	61614829	C	G
15	rs4270106	0	61614917	T	A
15	rs4365234	0	61614935	T	C
15	rs4485286	0	61615155	G	A
15	rs4309346	0	61615217	C	G
15	rs4438252	0	61615279	A	C
15	rs7168968	0	61615441	T	C
15	rs7168349	0	61615642	G	C
15	rs148212314	0	61615643	G	T
15	rs7168373	0	61615685	G	A
15	rs4371101	0	61615890	A	G
15	rs4386081	0	61615940	A	G
15	rs4386082	0	61616031	A	C
15	rs4775384	0	61616340	T	C
15	rs4774397	0	61616396	C	T
15	rs4774398	0	61616451	C	G
15	rs4775385	0	61616464	C	T
15	rs144560187	0	61616641	C	T
15	rs7174511	0	61616691	C	T
15	rs7174527	0	61616734	C	A
15	rs4392005	0	61616992	A	G
15	rs7175325	0	61617238	A	C
15	rs11633196	0	61617323	G	A
15	rs4644802	0	61617529	C	T
15	rs4398055	0	61617779	A	G
15	rs80039660	0	61618224	G	A
15	rs74526359	0	61618416	A	T
15	rs78695297	0	61618876	T	A
15	rs79535767	0	61619265	C	T
15	rs7172410	0	61619767	T	G
15	rs11852371	0	61619880	C	T
15	rs78445813	0	61620019	T	C
15	rs4775387	0	61620134	G	A
15	rs4271545	0	61621233	C	T
15	rs191909168	0	61622279	C	T
15	rs7178295	0	61622465	A	C
15	rs72741657	0	61622711	T	A
15	rs11633935	0	61622789	C	T
15	rs4291861	0	61622790	C	T
15	rs34111223	0	61623094	C	A
15	rs4326992	0	61623134	A	G
15	rs76368375	0	61624357	G	C
15	rs4319706	0	61624614	T	A
15	rs72741658	0	61626189	A	T
15	rs72741659	0	61626280	T	C
15	rs62007967	0	61626428	G	A
15	rs72741660	0	61626508	C	A
15	rs7182057	0	61626885	C	T
15	rs55843449	0	61627627	G	T
15	rs12148183	0	61627727	G	A
15	rs199908160	0	61628095	C	A
15	rs75684597	0	61628961	A	G
15	rs142509858	0	61629551	A	G
15	rs4474630	0	61630611	G	A
15	rs34190274	0	61630806	A	G
15	rs77473850	0	61630969	A	G
15	rs10400883	0	61631310	T	C
15	rs4433761	0	61632470	T	C
15	rs7163861	0	61632785	A	G
15	rs7164364	0	61632898	C	G
15	rs72741663	0	61633047	C	G
15	rs72741664	0	61633257	A	T
15	rs72741665	0	61633358	G	C
15	rs11637314	0	61633996	T	C
15	rs28369383	0	61634621	C	G
15	rs138233974	0	61634643	T	C
15	rs57585912	0	61635365	C	T
15	rs4075650	0	61635874	G	A
15	rs4400997	0	61636012	G	A
15	rs72741668	0	61637171	A	C
15	rs11853741	0	61637251	T	C
15	rs117125499	0	61637319	A	G
15	rs148624343	0	61637888	G	A
15	rs117533829	0	61638747	A	G
15	rs56693300	0	61639729	A	G
15	rs112236760	0	61639857	T	A
15	rs139507771	0	61641199	T	C
15	rs34669612	0	61641235	G	T
15	rs72741671	0	61641267	A	G
15	rs77890747	0	61642155	T	C
15	rs4517726	0	61642389	A	G
15	rs8038513	0	61643523	T	C
15	rs8037976	0	61643737	G	A
15	rs9888726	0	61644080	C	T
15	rs77420934	0	61645623	A	G
15	rs6494260	0	61646029	T	C
15	rs28433015	0	61646655	T	A
15	rs4775390	0	61646819	G	C
15	rs4775391	0	61646864	T	A
15	rs74018570	0	61646956	A	G
15	rs4238354	0	61647208	T	A
15	rs12593324	0	61647459	G	A
15	rs12593264	0	61647465	A	G
15	rs145402175	0	61647563	T	G
15	rs4304964	0	61647594	A	C
15	rs9989351	0	61647720	G	C
15	rs4349085	0	61647828	T	G
15	rs116928884	0	61647966	A	C
15	rs35231472	0	61649102	C	T
15	rs55844427	0	61649450	T	C
15	rs68137068	0	61650063	C	T
15	rs4321134	0	61650090	A	G
15	rs12591281	0	61650415	G	A
15	rs77967925	0	61650493	C	A
15	rs28650258	0	61650682	A	T
15	rs8027361	0	61650974	A	C
15	rs57766785	0	61651494	T	A
15	rs28831486	0	61651933	G	A
15	rs9768867	0	61652210	G	C
15	rs150512825	0	61652433	T	C
15	rs143655490	0	61652490	T	C
15	rs12101691	0	61652504	C	T
15	rs11635105	0	61653484	A	C
15	rs146644845	0	61654120	C	T
15	rs71411456	0	61654320	G	A
15	rs8031109	0	61654741	T	C
15	rs149060773	0	61654819	A	G
15	rs8031665	0	61655073	T	C
15	rs56371697	0	61655251	C	T
15	rs11632270	0	61655380	T	G
15	rs4485291	0	61655684	A	G
15	rs4371104	0	61655698	C	T
15	rs11638340	0	61656266	G	A
15	rs56363863	0	61656327	G	A
15	rs55834219	0	61656750	A	G
15	rs56247551	0	61656824	A	G
15	rs59889329	0	61657434	C	T
15	rs7165583	0	61657493	G	A
15	rs118011772	0	61659005	A	G
15	rs72741677	0	61659644	G	A
15	rs12594356	0	61659933	A	G
15	rs72741679	0	61660375	T	C
15	rs117699551	0	61660446	T	C
15	rs4506837	0	61660806	A	G
15	rs4337245	0	61660837	T	G
15	rs60398501	0	61661142	C	T
15	rs57886940	0	61661173	C	T
15	rs56771766	0	61661265	C	A
15	rs28868703	0	61661390	T	G
15	rs72741682	0	61661435	C	A
15	rs35760488	0	61661439	T	A
15	rs66479343	0	61661522	T	C
15	rs12595686	0	61661815	G	A
15	rs28788250	0	61661931	G	C
15	rs12595688	0	61661957	C	A
15	rs72741684	0	61662481	T	C
15	rs12902784	0	61662550	T	C
15	rs56242576	0	61663093	C	A
15	rs146104694	0	61663263	C	A
15	rs150817367	0	61663691	C	T
15	rs59615421	0	61664044	C	T
15	rs4584765	0	61664735	G	T
15	rs4131993	0	61665335	T	C
15	rs72741687	0	61665352	A	G
15	rs4592595	0	61665646	A	T
15	rs4369596	0	61665704	A	G
15	rs4491450	0	61665763	T	G
15	rs11635042	0	61666259	G	A
15	rs72741688	0	61666422	C	T
15	rs7166353	0	61666528	C	T
15	rs4500665	0	61667898	T	C
15	rs4601986	0	61667915	A	C
15	rs7179592	0	61668914	A	G
15	rs13380402	0	61669232	G	A
15	rs13379798	0	61669563	G	C
15	rs7164526	0	61669674	T	A
15	rs7163532	0	61669842	C	G
15	rs7163905	0	61670017	C	A
15	rs111493349	0	61670062	C	A
15	rs117894824	0	61670916	C	A
15	rs4238355	0	61671910	T	C
15	rs79248987	0	61672448	T	G
15	rs4520788	0	61672542	T	C
15	rs8032386	0	61673072	C	T
15	rs55934541	0	61673087	T	C
15	rs8032775	0	61673256	C	T
15	rs72741692	0	61673405	A	T
15	rs8037032	0	61673425	C	T
15	rs72741696	0	61673614	C	A
15	rs4775396	0	61673809	T	C
15	rs4775397	0	61673818	G	C
15	rs4775398	0	61673872	T	C
15	rs8043352	0	61674628	G	A
15	rs6494263	0	61674673	T	G
15	rs7183907	0	61674820	C	G
15	rs7162944	0	61674824	T	C
15	rs7161958	0	61675021	C	T
15	rs74704972	0	61675212	C	G
15	rs12591940	0	61675500	C	T
15	rs9788703	0	61675803	T	C
15	rs12905913	0	61676115	A	G
15	rs12905915	0	61676118	A	C
15	rs12906076	0	61676140	C	T
15	rs12907504	0	61676256	T	G
15	rs12906670	0	61676319	G	A
15	rs12906823	0	61676426	G	C
15	rs12438718	0	61676434	C	T
15	rs12910859	0	61676473	G	A
15	rs12911059	0	61676625	G	T
15	rs6494264	0	61676638	G	T
15	rs77706981	0	61676650	G	A
15	rs12910919	0	61676669	C	T
15	rs12912167	0	61676709	T	G
15	rs11632826	0	61676832	A	G
15	rs8036053	0	61676900	T	C
15	rs8035198	0	61677135	C	T
15	rs8035515	0	61677169	G	A
15	rs144397973	0	61677241	A	G
15	rs4297633	0	61677430	T	A
15	rs78527497	0	61677465	G	A
15	rs3935534	0	61679072	G	C
15	rs72743611	0	61679289	G	A
15	rs8026606	0	61680616	A	G
15	rs7167351	0	61680764	T	C
15	rs7165989	0	61680850	A	G
15	rs74817949	0	61681170	T	A
15	rs7167451	0	61681326	G	A
15	rs7171476	0	61681404	A	T
15	rs12909688	0	61681762	G	C
15	rs4775400	0	61682079	G	T
15	rs72625744	0	61682083	A	G
15	rs78813031	0	61682334	T	C
15	rs12439928	0	61682453	A	C
15	rs117545090	0	61682764	T	C
15	rs8038490	0	61682828	A	G
15	rs78417725	0	61682867	C	T
15	rs8038656	0	61682876	C	T
15	rs8038664	0	61682934	A	G
15	rs8039000	0	61683057	C	T
15	rs8039576	0	61683353	C	G
15	rs79945501	0	61683509	G	A
15	rs55913126	0	61683939	G	A
15	rs7162913	0	61684042	A	G
15	rs7163299	0	61684205	A	T
15	rs12594583	0	61684980	G	A
15	rs76265979	0	61684984	G	C
15	rs78193276	0	61685084	C	T
15	rs4238356	0	61685376	C	T
15	rs7176740	0	61686368	G	A
15	rs7180959	0	61686533	A	G
15	rs7182746	0	61686695	T	C
15	rs149366135	0	61687127	A	G
15	rs11630840	0	61687640	G	A
15	rs4297629	0	61688169	T	C
15	rs4424867	0	61688191	A	T
15	rs12591881	0	61688403	C	T
15	rs35365644	0	61688508	A	G
15	rs4587914	0	61688567	T	C
15	rs4429232	0	61688573	A	G
15	rs34056224	0	61688811	C	A
15	rs113038990	0	61688910	G	C
15	rs4775401	0	61689623	C	T
15	rs11636167	0	61689745	A	T
15	rs8039019	0	61690100	G	A
15	rs117757248	0	61690335	T	C
15	rs143136206	0	61690594	G	A
15	rs72625745	0	61690910	T	G
15	rs77510599	0	61691523	C	T
15	rs117804989	0	61692140	C	T
15	rs4616238	0	61692518	T	C
15	rs4450344	0	61692550	A	G
15	rs4294758	0	61692593	A	G
15	rs4450345	0	61692639	A	C
15	rs4636851	0	61692665	T	C
15	rs73426480	0	61692687	C	T
15	rs11630398	0	61692718	C	T
15	rs76940560	0	61692742	T	C
15	rs34137247	0	61693643	G	C
15	rs12907351	0	61693746	C	T
15	rs72625746	0	61693796	C	G
15	rs11631946	0	61693910	A	C
15	rs76109701	0	61694281	G	A
15	rs72743624	0	61694309	T	C
15	rs12439723	0	61694643	G	C
15	rs72625747	0	61695510	T	G
15	rs4775402	0	61695772	C	T
15	rs72743625	0	61696199	T	G
15	rs113936793	0	61696347	G	A
15	rs56217480	0	61696667	C	T
15	rs12594384	0	61697410	A	G
15	rs79441461	0	61697639	A	G
15	rs72743627	0	61697982	G	T
15	rs12592729	0	61698179	T	C
15	rs4363815	0	61698703	A	G
15	rs4254270	0	61699175	T	C
15	rs6494265	0	61699846	T	C
15	rs59884341	0	61699955	T	C
15	rs6494266	0	61700296	C	T
15	rs6494267	0	61700342	C	T
15	rs10851695	0	61700658	C	G
15	rs7181076	0	61700916	C	T
15	rs28710085	0	61701012	G	A
15	rs62005967	0	61701029	T	C
15	rs7181601	0	61701081	G	A
15	rs7181326	0	61701175	A	T
15	rs118141882	0	61701521	T	C
15	rs55892242	0	61702142	C	G
15	rs4374104	0	61702153	G	A
15	rs8031208	0	61702577	A	G
15	rs3884558	0	61702779	A	G
15	rs146320670	0	61703368	G	A
15	rs11638616	0	61704119	A	C
15	rs4270116	0	61704441	G	A
15	rs4584766	0	61704530	A	G
15	rs4270117	0	61704543	G	A
15	rs10851696	0	61704882	G	C
15	rs12372930	0	61705263	A	G
15	rs11071601	0	61705306	C	T
15	rs8029558	0	61705620	T	C
15	rs8028372	0	61705625	C	T
15	rs12905050	0	61705656	A	G
15	rs118129264	0	61706425	G	C
15	rs7173878	0	61706491	G	A
15	rs12324759	0	61706518	T	C
15	rs12324240	0	61706521	C	T
15	rs7173611	0	61706561	C	G
15	rs7175117	0	61706596	T	C
15	rs142855710	0	61707643	C	T
15	rs10851697	0	61707847	C	T
15	rs7497572	0	61707865	A	T
15	rs79869700	0	61708150	A	C
15	rs4255734	0	61708176	G	T
15	rs4400998	0	61708188	C	T
15	rs12101769	0	61708351	A	G
15	rs4290426	0	61708406	T	A
15	rs4441211	0	61708420	G	A
15	rs4441212	0	61708477	G	T
15	rs4581648	0	61708728	C	T
15	rs8025677	0	61708762	G	A
15	rs62005969	0	61708769	C	T
15	rs11071602	0	61709017	T	G
15	rs11635780	0	61709086	G	C
15	rs11635720	0	61709209	A	G
15	rs12439194	0	61709623	C	T
15	rs11632622	0	61709739	G	C
15	rs7171652	0	61710312	C	T
15	rs8038872	0	61710603	C	T
15	rs11071603	0	61710610	G	A
15	rs76293750	0	61711244	T	C
15	rs74016996	0	61711366	C	G
15	rs8026007	0	61711926	T	A
15	rs60174610	0	61712611	A	C
15	rs118076006	0	61713250	T	C
15	rs78009226	0	61714446	G	A
15	rs117477607	0	61715270	T	A
15	rs146243196	0	61715701	A	G
15	rs4426296	0	61716356	G	T
15	rs78765964	0	61716570	G	T
15	rs6494271	0	61716812	T	C
15	rs142638926	0	61717321	T	C
15	rs12915459	0	61717801	G	T
15	rs79724321	0	61717935	A	G
15	rs8040596	0	61718154	T	A
15	rs4324072	0	61718875	T	C
15	rs138853759	0	61719488	T	C
15	rs11071604	0	61719618	C	T
15	rs146291503	0	61719807	G	A
15	rs61398511	0	61720875	G	C
15	rs7165109	0	61721225	A	G
15	rs7165333	0	61721364	A	G
15	rs145077627	0	61721732	G	C
15	rs149092530	0	61721767	C	T
15	rs138263063	0	61722579	G	C
15	rs11071605	0	61723228	A	C
15	rs11071606	0	61724168	C	T
15	rs12593768	0	61724173	C	A
15	rs11071607	0	61724577	A	T
15	rs116950275	0	61724671	C	A
15	rs60188330	0	61725458	G	T
15	rs6494272	0	61725776	T	G
15	rs8034060	0	61725867	A	C
15	rs28709550	0	61726373	A	T
15	rs7180597	0	61726389	T	G
15	rs187160340	0	61726780	G	A
15	rs4775404	0	61727089	T	A
15	rs4534773	0	61728884	G	A
15	rs12148736	0	61729322	T	C
15	rs28699276	0	61729373	T	C
15	rs148009409	0	61729390	A	G
15	rs4577022	0	61729790	G	A
15	rs11636008	0	61730260	A	G
15	rs28664759	0	61730523	T	A
15	rs11854244	0	61730656	T	C
15	rs11857449	0	61730751	A	T
15	rs10775177	0	61730875	G	C
15	rs184501529	0	61731296	A	T
15	rs4775405	0	61731615	T	C
15	rs4775406	0	61731933	T	C
15	rs4638515	0	61733014	T	G
15	rs28734873	0	61733165	A	T
15	rs4450346	0	61733232	C	T
15	rs75417231	0	61733248	A	G
15	rs4398056	0	61733314	G	A
15	rs77528764	0	61734108	A	G
15	rs139943625	0	61734308	G	A
15	rs742	0	61734359	A	G
15	rs75839523	0	61734438	T	C
15	rs75643571	0	61734637	C	T
15	rs12592713	0	61734722	G	T
15	rs35391470	0	61734751	C	T
15	rs147654530	0	61734798	C	T
15	rs28664717	0	61734883	T	G
15	rs12912086	0	61735102	C	A
15	rs4641675	0	61735168	T	C
15	rs117277715	0	61735281	G	A
15	rs4617795	0	61735301	C	A
15	rs4468543	0	61735705	A	G
15	rs7181589	0	61735923	G	A
15	rs7181674	0	61736144	C	T
15	rs150448505	0	61736152	G	C
15	rs7181684	0	61736156	C	T
15	rs141587478	0	61736160	C	T
15	rs28363785	0	61736993	C	G
15	rs34119132	0	61737499	C	T
15	rs182969619	0	61738031	A	C
15	rs12909303	0	61738087	G	A
15	rs74510205	0	61738409	T	C
15	rs147429663	0	61739384	C	A
15	rs4309347	0	61740147	T	C
15	rs72743654	0	61740182	G	T
15	rs7162225	0	61740241	A	G
15	rs4522363	0	61740334	A	G
15	rs62005987	0	61740446	T	A
15	rs7179123	0	61740775	C	G
15	rs28480022	0	61740867	G	A
15	rs73428482	0	61741367	C	T
15	rs11853033	0	61741730	T	C
15	rs11071608	0	61741911	T	G
15	rs11857108	0	61742837	A	G
15	rs79872446	0	61743449	C	T
15	rs28508585	0	61743481	G	A
15	rs11633516	0	61743863	T	G
15	rs7176175	0	61743974	C	T
15	rs7177619	0	61743994	T	C
15	rs7177829	0	61744097	T	C
15	rs7182693	0	61744454	T	C
15	rs7181267	0	61744461	A	G
15	rs7181641	0	61744669	A	G
15	rs4447365	0	61745032	C	G
15	rs72743658	0	61745222	A	G
15	rs11629769	0	61745350	A	G
15	rs11635136	0	61745351	T	A
15	rs139355683	0	61745724	T	C
15	rs118061340	0	61745742	C	T
15	rs149702993	0	61745822	T	G
15	rs111336658	0	61746301	G	A
15	rs4075906	0	61747182	G	T
15	rs4075907	0	61747389	A	T
15	rs141251050	0	61747470	T	C
15	rs28447149	0	61747531	A	G
15	rs4359381	0	61748527	G	C
15	rs76982458	0	61749208	A	G
15	rs117117661	0	61749341	A	T
15	rs72743660	0	61750860	A	G
15	rs7165206	0	61751122	G	A
15	rs6494275	0	61751304	T	C
15	rs77434078	0	61751480	C	G
15	rs76753623	0	61751677	A	G
15	rs55718021	0	61752318	G	C
15	rs76387883	0	61753131	A	G
15	rs7182429	0	61753422	C	A
15	rs142046916	0	61753907	A	G
15	rs78374378	0	61754211	A	G
15	rs11635043	0	61754263	C	G
15	rs7161784	0	61754299	C	T
15	rs7163165	0	61754358	T	G
15	rs149932489	0	61754568	G	C
15	rs72743665	0	61755374	T	C
15	rs8033183	0	61755411	A	C
15	rs10468024	0	61755520	G	A
15	rs10467933	0	61755743	A	G
15	rs8034331	0	61755995	C	G
15	rs11633113	0	61756159	T	G
15	rs139280185	0	61756316	G	A
15	rs78110652	0	61756398	T	G
15	rs118136232	0	61756497	G	C
15	rs116857453	0	61757099	A	C
15	rs80221688	0	61757158	G	C
15	rs79890408	0	61757506	T	C
15	rs117004232	0	61757697	T	C
15	rs117288402	0	61758441	A	T
15	rs74341407	0	61758590	A	G
15	rs76723926	0	61758890	T	C
15	rs76024589	0	61760277	A	G
15	rs77918050	0	61760541	A	G
15	rs58618938	0	61761147	T	C
15	rs4775407	0	61761246	A	G
15	rs4775408	0	61761440	G	A
15	rs57987511	0	61761718	C	T
15	rs75844368	0	61761785	G	A
15	rs11071609	0	61761948	T	C
15	rs113890376	0	61762755	G	A
15	rs74656944	0	61762955	A	T
15	rs8025073	0	61763137	T	A
15	rs67337595	0	61763495	T	C
15	rs34384590	0	61763574	A	G
15	rs11853605	0	61763816	C	T
15	rs78370681	0	61763881	A	C
15	rs77725720	0	61764961	C	T
15	rs11632995	0	61765067	A	G
15	rs35045982	0	61765442	G	T
15	rs35936958	0	61765468	G	T
15	rs12708467	0	61765520	A	G
15	rs35864260	0	61765526	A	G
15	rs12898590	0	61765790	T	A
15	rs4619338	0	61766102	T	C
15	rs62005990	0	61766611	C	T
15	rs7171302	0	61767705	G	C
15	rs7172337	0	61767743	T	C
15	rs7171518	0	61767848	G	T
15	rs7496313	0	61768315	A	C
15	rs35128510	0	61768429	T	C
15	rs6494276	0	61768743	T	C
15	rs80278487	0	61768951	A	G
15	rs79967727	0	61769021	C	T
15	rs7179854	0	61769313	T	C
15	rs145417096	0	61769736	T	C
15	rs77619694	0	61769791	G	T
15	rs74499199	0	61769821	A	G
15	rs74436193	0	61769882	C	T
15	rs75302262	0	61770076	A	C
15	rs73430727	0	61770101	G	C
15	rs80144933	0	61770212	T	C
15	rs78575451	0	61770419	C	T
15	rs75232321	0	61770491	G	A
15	rs11639039	0	61770523	T	C
15	rs78745994	0	61770561	G	C
15	rs11633947	0	61770659	G	A
15	rs73430730	0	61771226	G	A
15	rs73430732	0	61771248	G	C
15	rs62005992	0	61771414	C	A
15	rs57347317	0	61771848	T	C
15	rs34601722	0	61771968	G	A
15	rs56810547	0	61772551	T	G
15	rs28711048	0	61772657	C	G
15	rs62005993	0	61772679	C	T
15	rs8030126	0	61772795	C	T
15	rs8030303	0	61772892	C	T
15	rs8031780	0	61773070	T	A
15	rs8031785	0	61773079	T	C
15	rs4354868	0	61773185	A	C
15	rs73430741	0	61773396	A	C
15	rs4359382	0	61773482	C	T
15	rs11638232	0	61774233	A	G
15	rs4774401	0	61774515	C	A
15	rs7497919	0	61774962	G	A
15	rs72743671	0	61775013	T	A
15	rs34935439	0	61775071	G	C
15	rs146697790	0	61775337	G	A
15	rs7165919	0	61775637	G	A
15	rs7165637	0	61775710	A	G
15	rs11630875	0	61775734	C	T
15	rs73430749	0	61775780	C	T
15	rs7165998	0	61775905	A	C
15	rs4774402	0	61775939	C	A
15	rs77427051	0	61776941	G	A
15	rs35608339	0	61777314	T	C
15	rs73430750	0	61777392	A	T
15	rs76456076	0	61777421	C	T
15	rs28685303	0	61777458	C	G
15	rs73430754	0	61778094	T	A
15	rs113614913	0	61778327	G	T
15	rs113074798	0	61778414	G	C
15	rs77080288	0	61778580	C	T
15	rs76517874	0	61778646	C	T
15	rs7163910	0	61778799	T	C
15	rs7162517	0	61778849	C	T
15	rs78026792	0	61779036	G	A
15	rs35900186	0	61779308	A	G
15	rs77333598	0	61779441	C	T
15	rs7168708	0	61779565	G	T
15	rs34281727	0	61780028	G	T
15	rs28521997	0	61780289	G	T
15	rs35548826	0	61780442	G	A
15	rs36050024	0	61780498	C	A
15	rs7163892	0	61780569	G	A
15	rs35174471	0	61780887	G	C
15	rs28533187	0	61780901	C	G
15	rs112750860	0	61781293	T	C
15	rs182235268	0	61781328	C	T
15	rs8027436	0	61781382	T	C
15	rs6494277	0	61781469	C	G
15	rs7171770	0	61781887	T	C
15	rs34978016	0	61782126	G	A
15	rs34454123	0	61782351	C	T
15	rs35641860	0	61782463	C	G
15	rs7176593	0	61782564	G	A
15	rs62007226	0	61783044	C	G
15	rs4775409	0	61783380	G	A
15	rs35320950	0	61783412	T	C
15	rs35463088	0	61783587	C	T
15	rs6494278	0	61784094	C	T
15	rs6494279	0	61784105	G	A
15	rs8042948	0	61784120	A	T
15	rs8043111	0	61784194	A	G
15	rs4486830	0	61784495	C	T
15	rs35862112	0	61784629	C	A
15	rs12909886	0	61785650	A	T
15	rs34837960	0	61786921	C	A
15	rs76412302	0	61787044	G	C
15	rs73430771	0	61787797	T	C
15	rs12902877	0	61787832	T	C
15	rs8026408	0	61788027	T	C
15	rs79746974	0	61788180	G	C
15	rs12438883	0	61788926	G	A
15	rs141230464	0	61789063	T	C
15	rs4238357	0	61789076	C	T
15	rs12903298	0	61789786	G	A
15	rs36053035	0	61791079	T	A
15	rs12910488	0	61791178	T	C
15	rs12910498	0	61791200	T	G
15	rs4613008	0	61791217	C	T
15	rs12440895	0	61792603	T	C
15	rs74017185	0	61792920	G	T
15	rs192297354	0	61793063	T	C
15	rs59610416	0	61793076	A	C
15	rs73430777	0	61793177	G	T
15	rs68157981	0	61793234	A	G
15	rs57273960	0	61793291	C	T
15	rs35143677	0	61794713	A	G
15	rs4432209	0	61795832	G	A
15	rs4609787	0	61796044	T	A
15	rs8025489	0	61796692	A	T
15	rs35036016	0	61796698	T	A
15	rs4774403	0	61797499	G	A
15	rs7171328	0	61797834	G	A
15	rs73430780	0	61798473	T	C
15	rs72743679	0	61798731	C	T
15	rs4438253	0	61798743	G	A
15	rs62007229	0	61798767	G	C
15	rs62007230	0	61798775	A	G
15	rs4377104	0	61799148	T	G
15	rs4502155	0	61799175	G	C
15	rs4544187	0	61799327	T	C
15	rs57754953	0	61799329	G	A
15	rs4541013	0	61799437	T	C
15	rs73430783	0	61799527	G	C
15	rs72743683	0	61800158	C	T
15	rs28605392	0	61800281	G	C
15	rs7178687	0	61800559	G	A
15	rs10152930	0	61800721	G	C
15	rs35351548	0	61801191	A	G
15	rs4238358	0	61801485	T	C
15	rs34629031	0	61801704	G	A
15	rs4775410	0	61801775	T	A
15	rs62007232	0	61801927	C	G
15	rs4775411	0	61801947	A	G
15	rs12901945	0	61802203	G	A
15	rs12907677	0	61803306	G	T
15	rs4400999	0	61803892	A	G
15	rs7182996	0	61805305	G	A
15	rs12898892	0	61805310	A	G
15	rs7183003	0	61805316	G	C
15	rs7166560	0	61805497	T	C
15	rs7166566	0	61805501	T	C
15	rs7166576	0	61805528	T	C
15	rs28492001	0	61805675	C	G
15	rs28583733	0	61805717	G	A
15	rs11631045	0	61806182	C	T
15	rs7166393	0	61806195	A	G
15	rs12438435	0	61806294	G	C
15	rs12438460	0	61806371	G	T
15	rs12439016	0	61806482	C	T
15	rs7171924	0	61806826	A	G
15	rs4369599	0	61806874	T	G
15	rs12910184	0	61807413	C	T
15	rs12910185	0	61807415	C	T
15	rs35290779	0	61807697	A	C
15	rs34706184	0	61807896	T	A
15	rs8039093	0	61808361	A	G
15	rs75312094	0	61809383	A	G
15	rs57331591	0	61810195	C	T
15	rs12913520	0	61810572	C	G
15	rs12914892	0	61810718	T	C
15	rs4393516	0	61812641	C	A
15	rs4479169	0	61812938	G	C
15	rs12910633	0	61813482	G	A
15	rs12910723	0	61813790	A	G
15	rs12911024	0	61813884	C	T
15	rs4343214	0	61814308	C	T
15	rs4553567	0	61814324	A	T
15	rs4444274	0	61814340	C	T
15	rs11637979	0	61814393	C	A
15	rs11630509	0	61815504	G	A
15	rs35085198	0	61815555	T	C
15	rs4402497	0	61816004	G	A
15	rs3934472	0	61816154	C	A
15	rs147853447	0	61816174	G	A
15	rs72743687	0	61816517	T	C
15	rs3934870	0	61816564	A	G
15	rs4072423	0	61816604	T	G
15	rs4072422	0	61816722	T	G
15	rs8036432	0	61817577	A	C
15	rs8036433	0	61817578	A	G
15	rs7176916	0	61817886	A	G
15	rs11858488	0	61817932	T	C
15	rs4374108	0	61818035	T	C
15	rs4375605	0	61818121	T	C
15	rs8042548	0	61818721	C	T
15	rs8023493	0	61818727	T	G
15	rs8043372	0	61818991	G	A
15	rs11855945	0	61819305	A	G
15	rs7167086	0	61819702	C	G
15	rs138475886	0	61819946	T	C
15	rs34908380	0	61820121	G	C
15	rs8024679	0	61820671	T	A
15	rs72743690	0	61820702	G	A
15	rs6494280	0	61821374	A	G
15	rs6494281	0	61821381	C	T
15	rs34093708	0	61821426	G	A
15	rs35877402	0	61821629	A	T
15	rs4775412	0	61822748	T	A
15	rs35931526	0	61823253	T	C
15	rs3935962	0	61824301	A	C
15	rs4547281	0	61824434	G	A
15	rs4414438	0	61824472	T	C
15	rs75287596	0	61824621	C	G
15	rs12438420	0	61824900	T	A
15	rs6494282	0	61824937	C	T
15	rs34686840	0	61824965	A	T
15	rs59051662	0	61825037	T	C
15	rs117606149	0	61825090	G	A
15	rs4359380	0	61825956	A	G
15	rs12913921	0	61826561	A	T
15	rs12595483	0	61826891	G	C
15	rs11071610	0	61826940	G	A
15	rs8038448	0	61826970	G	A
15	rs8038501	0	61827147	C	T
15	rs8038533	0	61827247	A	G
15	rs3923818	0	61827579	C	T
15	rs4534779	0	61827610	T	G
15	rs4277294	0	61827850	A	T
15	rs6494283	0	61828353	A	G
15	rs11635358	0	61829676	C	A
15	rs79056490	0	61830053	T	A
15	rs75950287	0	61830323	G	T
15	rs7169165	0	61830525	A	G
15	rs7169608	0	61830547	G	A
15	rs7169458	0	61830594	C	G
15	rs7170802	0	61830663	T	C
15	rs8030925	0	61830863	G	A
15	rs72743695	0	61831435	A	G
15	rs72743696	0	61831674	A	G
15	rs11633501	0	61831680	T	C
15	rs72743700	0	61831812	C	T
15	rs8036652	0	61831863	G	A
15	rs11071611	0	61832221	T	C
15	rs4774404	0	61832857	A	G
15	rs12148079	0	61833017	G	A
15	rs150173515	0	61833078	A	G
15	rs116352408	0	61833091	A	G
15	rs12148082	0	61833192	C	T
15	rs68019838	0	61833302	C	G
15	rs66629920	0	61833420	C	T
15	rs11071612	0	61834227	C	T
15	rs4420476	0	61834566	G	A
15	rs7173933	0	61835274	G	A
15	rs7175163	0	61835359	T	C
15	rs28615721	0	61835519	T	C
15	rs9806702	0	61836036	C	T
15	rs138136764	0	61836960	G	C
15	rs74427815	0	61837086	C	T
15	rs11071613	0	61837132	T	C
15	rs8024918	0	61837288	A	G
15	rs118047846	0	61837443	G	A
15	rs12906428	0	61837545	C	T
15	rs12906613	0	61837694	C	T
15	rs12906862	0	61837695	G	T
15	rs4076038	0	61837905	G	C
15	rs4635285	0	61838313	C	T
15	rs6494284	0	61838426	C	T
15	rs4074904	0	61838442	G	A
15	rs7174831	0	61838454	A	G
15	rs72745704	0	61838930	C	T
15	rs67811174	0	61838931	T	C
15	rs4286059	0	61839119	C	T
15	rs56404099	0	61839613	G	A
15	rs11853920	0	61839660	A	C
15	rs72745705	0	61839769	G	T
15	rs4775413	0	61840103	C	T
15	rs7182724	0	61840220	C	T
15	rs73432591	0	61840614	G	A
15	rs74017214	0	61841497	C	G
15	rs78586922	0	61841636	A	G
15	rs4541014	0	61841960	T	G
15	rs68186589	0	61842539	G	A
15	rs11636157	0	61842557	A	C
15	rs11636309	0	61842673	G	A
15	rs11636336	0	61842905	C	T
15	rs8029085	0	61843039	G	A
15	rs8028972	0	61843103	C	T
15	rs8030235	0	61843150	T	C
15	rs4775414	0	61843580	G	A
15	rs9302225	0	61844380	G	A
15	rs4281659	0	61844443	T	C
15	rs77385809	0	61844462	C	T
15	rs7163671	0	61845418	G	T
15	rs7163377	0	61845512	A	G
15	rs7163599	0	61845636	A	G
15	rs138812270	0	61846015	T	C
15	rs10400827	0	61846142	C	T
15	rs79596400	0	61846486	C	T
15	rs10400847	0	61846536	T	C
15	rs4990324	0	61847011	A	G
15	rs4775415	0	61847621	T	C
15	rs28580242	0	61847738	A	G
15	rs28688764	0	61847743	T	G
15	rs145050713	0	61848051	T	C
15	rs28725224	0	61848150	G	A
15	rs4561406	0	61848154	G	A
15	rs28605632	0	61848662	C	G
15	rs143825603	0	61848856	T	C
15	rs4774405	0	61849047	G	A
15	rs4774406	0	61849261	G	A
15	rs34418080	0	61849563	T	C
15	rs4291862	0	61849582	T	A
15	rs4363816	0	61849952	C	G
15	rs4775416	0	61850695	C	T
15	rs55835773	0	61851258	G	T
15	rs55835940	0	61851274	C	T
15	rs28545418	0	61851799	C	T
15	rs11071614	0	61851805	T	C
15	rs12441941	0	61851876	T	C
15	rs12441948	0	61851913	T	C
15	rs12592172	0	61852209	G	T
15	rs28509361	0	61852588	A	G
15	rs11632947	0	61852732	C	T
15	rs71411460	0	61852743	G	C
15	rs140449794	0	61852905	T	C
15	rs75432353	0	61853311	C	T
15	rs4321135	0	61853800	T	C
15	rs12898315	0	61854003	G	A
15	rs62008395	0	61854104	C	T
15	rs12903705	0	61854506	T	C
15	rs12903146	0	61854663	G	A
15	rs4774407	0	61854806	T	C
15	rs4774408	0	61854922	T	G
15	rs8026487	0	61855047	A	C
15	rs8027159	0	61855340	C	T
15	rs11857462	0	61856011	A	T
15	rs13379769	0	61856086	T	C
15	rs35225048	0	61856263	T	C
15	rs76339048	0	61856287	C	T
15	rs8037341	0	61856523	C	T
15	rs4277295	0	61856952	G	T
15	rs77711754	0	61857086	T	A
15	rs111742439	0	61857362	C	T
15	rs12437739	0	61858017	A	T
15	rs12900722	0	61858217	A	G
15	rs112798008	0	61858447	G	A
15	rs117427057	0	61858654	C	T
15	rs12905487	0	61858657	C	A
15	rs4480737	0	61858668	T	C
15	rs12905969	0	61858816	G	A
15	rs76057850	0	61858883	T	A
15	rs4480738	0	61859004	T	C
15	rs113498848	0	61859075	C	T
15	rs79900850	0	61859450	C	A
15	rs2899669	0	61859555	G	T
15	rs4775418	0	61860773	T	G
15	rs4775419	0	61860911	A	G
15	rs2414716	0	61861402	G	A
15	rs72745723	0	61861526	C	A
15	rs10163060	0	61861540	T	C
15	rs2414717	0	61861985	C	G
15	rs77602844	0	61862251	A	T
15	rs6494285	0	61862714	A	G
15	rs8042151	0	61862802	G	A
15	rs8042070	0	61862996	A	G
15	rs117149746	0	61863071	C	T
15	rs2414718	0	61863133	G	A
15	rs6416472	0	61863233	T	C
15	rs6494286	0	61863856	T	C
15	rs17270962	0	61864076	A	G
15	rs145695716	0	61864750	C	T
15	rs56112608	0	61864880	G	A
15	rs4517735	0	61865250	A	G
15	rs142377245	0	61865854	C	A
15	rs72745725	0	61866250	C	G
15	rs28363710	0	61866442	G	A
15	rs80070684	0	61866572	C	T
15	rs16944346	0	61866610	C	T
15	rs6494287	0	61866973	G	C
15	rs8024904	0	61867339	A	G
15	rs8029565	0	61867424	G	C
15	rs34792615	0	61867929	A	G
15	rs28610370	0	61868792	C	G
15	rs2414719	0	61869851	A	C
15	rs7497015	0	61870660	C	A
15	rs7497302	0	61870836	T	C
15	rs12592967	0	61870943	C	T
15	rs12595508	0	61870977	T	C
15	rs8043366	0	61871435	T	C
15	rs76687913	0	61871486	C	G
15	rs116889203	0	61871649	C	T
15	rs146214606	0	61871791	C	T
15	rs11630117	0	61871807	T	C
15	rs11634962	0	61871854	G	T
15	rs35351411	0	61872197	A	C
15	rs72745729	0	61872199	A	G
15	rs17303614	0	61873019	A	G
15	rs7167805	0	61873064	C	G
15	rs2899670	0	61873251	G	A
15	rs79942197	0	61873719	C	G
15	rs17303621	0	61874187	G	A
15	rs138453911	0	61874202	A	G
15	rs28705878	0	61875065	A	C
15	rs8040481	0	61875207	C	G
15	rs8040327	0	61875208	A	G
15	rs80128662	0	61875762	G	C
15	rs6416473	0	61876073	C	T
15	rs2414721	0	61876250	G	T
15	rs76512733	0	61876328	G	A
15	rs6494289	0	61876422	A	G
15	rs12908294	0	61877103	G	A
15	rs116941504	0	61877280	G	C
15	rs62008436	0	61877291	T	G
15	rs12592355	0	61877327	C	G
15	rs12594873	0	61877355	T	C
15	rs138203924	0	61877360	C	A
15	rs117246700	0	61877587	T	A
15	rs4594198	0	61877593	A	G
15	rs113984350	0	61878161	G	A
15	rs9672974	0	61878374	G	A
15	rs7182410	0	61878429	G	T
15	rs144147051	0	61878646	T	A
15	rs34366144	0	61879179	T	A
15	rs17237859	0	61879195	A	G
15	rs3848121	0	61879564	C	T
15	rs16944361	0	61880631	A	G
15	rs6494290	0	61880800	G	A
15	rs12148105	0	61880873	C	T
15	rs12900495	0	61880875	A	C
15	rs6494291	0	61881349	G	T
15	rs6494292	0	61881350	A	C
15	rs144278345	0	61882071	A	G
15	rs117426157	0	61882108	C	T
15	rs7496758	0	61882877	G	A
15	rs11638271	0	61883041	T	A
15	rs28658138	0	61883204	G	A
15	rs36021988	0	61884028	G	T
15	rs11634434	0	61884090	A	G
15	rs12899210	0	61884127	T	C
15	rs10519122	0	61884136	A	G
15	rs16944364	0	61884662	A	G
15	rs16944366	0	61884914	A	C
15	rs7496262	0	61885832	G	C
15	rs2414723	0	61886059	T	C
15	rs11071615	0	61886490	C	T
15	rs67971130	0	61886896	T	C
15	rs17270983	0	61887768	C	T
15	rs62008437	0	61887937	G	C
15	rs16944371	0	61889079	A	C
15	rs17270990	0	61889602	G	C
15	rs16944372	0	61889631	T	C
15	rs11635435	0	61890212	A	G
15	rs7168957	0	61890531	C	T
15	rs7169676	0	61890910	C	T
15	rs16944374	0	61890922	T	C
15	rs11071616	0	61891014	A	G
15	rs74395195	0	61891585	T	C
15	rs8035920	0	61891786	C	T
15	rs7497004	0	61892367	A	G
15	rs10519120	0	61892501	T	C
15	rs12899273	0	61892544	T	C
15	rs11639487	0	61892615	C	T
15	rs7183783	0	61893074	T	C
15	rs12900276	0	61893146	T	C
15	rs2414702	0	61893535	T	C
15	rs7167077	0	61893604	T	C
15	rs28478629	0	61893618	G	A
15	rs7165766	0	61893720	A	G
15	rs28706156	0	61893781	G	T
15	rs7166324	0	61893997	A	T
15	rs7167891	0	61894072	T	A
15	rs17303649	0	61894111	T	G
15	rs7166567	0	61894164	A	T
15	rs7171452	0	61894399	A	C
15	rs16944385	0	61894706	A	G
15	rs8032888	0	61894869	A	G
15	rs117873307	0	61895081	C	T
15	rs7173319	0	61895111	G	A
15	rs7179361	0	61895472	T	G
15	rs16944389	0	61895514	A	G
15	rs16944393	0	61895641	T	C
15	rs62008438	0	61895660	T	C
15	rs28620077	0	61895680	A	C
15	rs72745743	0	61895853	A	G
15	rs61634381	0	61896023	A	G
15	rs17237901	0	61896478	C	T
15	rs17237908	0	61896648	G	C
15	rs28431446	0	61896713	A	G
15	rs68180662	0	61897403	T	C
15	rs34571590	0	61897641	G	C
15	rs28415342	0	61897709	G	T
15	rs16944395	0	61897801	T	C
15	rs6494293	0	61897915	T	C
15	rs8030370	0	61898123	C	T
15	rs4774410	0	61898229	C	T
15	rs11071617	0	61898482	C	G
15	rs8036311	0	61898566	T	C
15	rs8035133	0	61898622	A	G
15	rs16944408	0	61898658	C	A
15	rs28503897	0	61899162	A	G
15	rs77394992	0	61899764	C	T
15	rs56400908	0	61899792	A	C
15	rs7182943	0	61899840	T	C
15	rs7183143	0	61899967	T	C
15	rs7182531	0	61900183	G	C
15	rs7182661	0	61900207	G	A
15	rs7183692	0	61900252	T	G
15	rs3848122	0	61900589	A	G
15	rs28442006	0	61901603	C	G
15	rs139059398	0	61901606	A	G
15	rs11634723	0	61901612	C	T
15	rs7168305	0	61903224	G	A
15	rs7174133	0	61903474	T	G
15	rs16944426	0	61903603	G	A
15	rs76622675	0	61904150	G	A
15	rs7175667	0	61904270	T	C
15	rs7178929	0	61904451	A	G
15	rs2414703	0	61904603	A	G
15	rs72745747	0	61904639	T	A
15	rs143097999	0	61905022	A	T
15	rs2414704	0	61905121	C	A
15	rs16944432	0	61905530	T	C
15	rs117675891	0	61905605	C	T
15	rs12901380	0	61905606	A	G
15	rs2899668	0	61905989	T	G
15	rs11854700	0	61907481	C	T
15	rs28765509	0	61908068	T	C
15	rs11071618	0	61908134	T	C
15	rs77410935	0	61909066	C	T
15	rs28877426	0	61909169	A	G
15	rs72745750	0	61909438	C	T
15	rs2414705	0	61909712	G	T
15	rs118103489	0	61909746	G	A
15	rs2414706	0	61909880	T	C
15	rs2414707	0	61910113	T	G
15	rs34020641	0	61910843	T	A
15	rs35790860	0	61911002	C	T
15	rs80291142	0	61911047	A	C
15	rs2414708	0	61911182	G	A
15	rs146373368	0	61911690	A	G
15	rs2001891	0	61911757	T	C
15	rs11634632	0	61912189	A	G
15	rs7166435	0	61913054	G	T
15	rs2143	0	61913193	A	G
15	rs11857393	0	61913512	A	T
15	rs2414713	0	61913645	G	A
15	rs11637386	0	61913884	G	A
15	rs11632744	0	61914035	T	C
15	rs55835453	0	61914778	A	G
15	rs12915907	0	61914858	T	C
15	rs2414714	0	61915299	A	G
15	rs12439454	0	61917598	C	T
15	rs28451920	0	61917693	A	G
15	rs28375544	0	61917925	T	G
15	rs11071621	0	61918411	A	G
15	rs12898360	0	61919026	G	T
15	rs10431798	0	61921996	C	T
15	rs10431764	0	61922205	T	C
15	rs4265754	0	61922856	C	T
15	rs75002589	0	61923297	C	T
15	rs2414701	0	61923355	T	C
15	rs118051140	0	61923543	T	C
15	rs3848123	0	61923646	T	C
15	rs3858893	0	61923994	A	G
15	rs3959691	0	61924323	C	A
15	rs2414700	0	61924410	T	G
15	rs72745755	0	61924699	T	G
15	rs2414699	0	61925030	A	G
15	rs7164716	0	61925383	G	A
15	rs4775421	0	61925730	T	G
15	rs8030661	0	61925983	C	T
15	rs4775422	0	61926020	C	T
15	rs2414698	0	61927054	G	C
15	rs2414697	0	61927411	T	C
15	rs4316695	0	61928445	T	G
15	rs2414696	0	61928739	A	G
15	rs62010568	0	61929246	T	C
15	rs8033910	0	61929570	T	C
15	rs3858894	0	61931097	A	G
15	rs7170123	0	61931318	T	G
15	rs11071623	0	61932000	C	T
15	rs151299197	0	61932088	C	T
15	rs4304962	0	61933089	C	T
15	rs4511472	0	61933114	A	G
15	rs1962381	0	61933654	G	A
15	rs4350523	0	61933974	T	C
15	rs8030765	0	61934509	A	G
15	rs12324199	0	61935227	G	T
15	rs2414732	0	61935262	T	G
15	rs7177942	0	61935553	T	C
15	rs147243229	0	61935611	C	T
15	rs12913707	0	61935731	G	A
15	rs72745765	0	61935795	C	T
15	rs28459339	0	61936232	T	C
15	rs56187701	0	61936356	C	T
15	rs3959693	0	61936497	A	G
15	rs2414731	0	61936635	G	A
15	rs2414730	0	61936703	T	C
15	rs2414729	0	61936935	C	T
15	rs2414728	0	61937074	A	G
15	rs2414727	0	61937371	T	C
15	rs2414726	0	61937482	C	A
15	rs7167207	0	61937583	G	C
15	rs7167037	0	61937637	C	T
15	rs4316696	0	61938251	A	G
15	rs2245853	0	61938597	T	C
15	rs4324075	0	61939189	G	A
15	rs150896532	0	61939380	G	A
15	rs139232701	0	61939920	T	C
15	rs117138525	0	61941682	T	A
15	rs2246250	0	61941967	G	C
15	rs7166259	0	61943065	G	A
15	rs2246567	0	61944243	T	C
15	rs7177971	0	61944516	G	A
15	rs12900025	0	61945536	C	T
15	rs72745767	0	61945919	A	T
15	rs117407320	0	61946006	C	T
15	rs16944466	0	61946208	T	A
15	rs4775425	0	61946574	G	A
15	rs2443058	0	61947055	C	A
15	rs12438742	0	61947280	C	G
15	rs876735	0	61947492	G	A
15	rs10851698	0	61947694	C	T
15	rs11071624	0	61947732	C	G
15	rs10851699	0	61947866	C	T
15	rs75147309	0	61948268	T	A
15	rs7181627	0	61948425	T	C
15	rs2245477	0	61948435	C	A
15	rs7180877	0	61948709	C	T
15	rs2245488	0	61948742	G	A
15	rs8041429	0	61949032	G	A
15	rs72745769	0	61949128	C	T
15	rs2245597	0	61950065	C	T
15	rs3985694	0	61950387	G	C
15	rs72745770	0	61950627	T	C
15	rs4775426	0	61951110	T	C
15	rs4775427	0	61951235	C	T
15	rs117458067	0	61951318	C	A
15	rs118114900	0	61951330	C	T
15	rs2245787	0	61951529	G	A
15	rs72745772	0	61951820	C	T
15	rs4143632	0	61952231	T	C
15	rs2245899	0	61952501	G	A
15	rs4775428	0	61953853	A	G
15	rs2264283	0	61954261	A	G
15	rs8024281	0	61954707	C	T
15	rs117546399	0	61954841	C	G
15	rs12148597	0	61955338	G	A
15	rs117524474	0	61955923	G	A
15	rs75066480	0	61955960	C	A
15	rs2260129	0	61957099	G	T
15	rs3848125	0	61957236	G	A
15	rs72745775	0	61957832	A	G
15	rs75015991	0	61957905	T	G
15	rs2249193	0	61957960	C	T
15	rs2249194	0	61957976	C	T
15	rs2249195	0	61958029	A	C
15	rs2249197	0	61958063	C	T
15	rs10519127	0	61958167	T	C
15	rs2249312	0	61958660	C	T
15	rs138242310	0	61958774	C	A
15	rs75112590	0	61958919	G	A
15	rs12440800	0	61960302	A	T
15	rs72745777	0	61960631	T	C
15	rs10519128	0	61961020	G	A
15	rs2249570	0	61961100	C	G
15	rs2249669	0	61961211	C	T
15	rs2249682	0	61961353	G	A
15	rs2414724	0	61961439	C	A
15	rs75980455	0	61961499	T	C
15	rs62007289	0	61962011	G	A
15	rs41481444	0	61962926	G	A
15	rs2249855	0	61963118	A	G
15	rs34904190	0	61963372	G	A
15	rs2249953	0	61963554	A	T
15	rs67783351	0	61963821	T	A
15	rs75466691	0	61963916	A	G
15	rs2250037	0	61964314	C	T
15	rs12442116	0	61964474	T	G
15	rs79725029	0	61964670	C	T
15	rs3985687	0	61964947	T	A
15	rs2250187	0	61965410	G	A
15	rs76743588	0	61965751	C	T
15	rs2250206	0	61965903	G	A
15	rs2253081	0	61966439	C	G
15	rs11852569	0	61966513	T	C
15	rs2253089	0	61966600	T	C
15	rs2253095	0	61966724	C	A
15	rs12437836	0	61967064	T	C
15	rs9630416	0	61967282	C	T
15	rs12904593	0	61967447	G	A
15	rs11071625	0	61967903	A	C
15	rs77638545	0	61969448	A	G
15	rs72745784	0	61969460	C	G
15	rs78625057	0	61969571	C	T
15	rs12906700	0	61970165	A	G
15	rs116712978	0	61970262	T	A
15	rs2264288	0	61971428	T	C
15	rs2253696	0	61971776	C	T
15	rs12917300	0	61971933	A	G
15	rs2243601	0	61972968	G	T
15	rs17205092	0	61973106	G	C
15	rs75705986	0	61973415	G	A
15	rs2253934	0	61973546	A	G
15	rs4294759	0	61973890	C	T
15	rs2254081	0	61974844	G	C
15	rs2414734	0	61974849	T	C
15	rs2254185	0	61975447	C	T
15	rs78276323	0	61975451	G	A
15	rs16944505	0	61975507	C	A
15	rs77128569	0	61976499	A	G
15	rs75593432	0	61976557	T	C
15	rs7169224	0	61976593	T	C
15	rs4774416	0	61976608	T	G
15	rs2262229	0	61976729	G	A
15	rs2259998	0	61977322	A	G
15	rs2260971	0	61977614	T	A
15	rs12592723	0	61977867	G	C
15	rs28582172	0	61978425	T	C
15	rs17303670	0	61979135	T	C
15	rs35539490	0	61979674	G	A
15	rs2255997	0	61979946	G	T
15	rs112592747	0	61980738	G	A
15	rs115987053	0	61981700	T	A
15	rs2414736	0	61981920	T	C
15	rs11631062	0	61982006	A	G
15	rs2243932	0	61982927	A	G
15	rs12593153	0	61983884	A	C
15	rs12900778	0	61984638	A	C
15	rs115912356	0	61984691	C	T
15	rs11071626	0	61985968	T	C
15	rs2414737	0	61987347	A	G
15	rs2264287	0	61987396	C	G
15	rs2243431	0	61987998	T	C
15	rs2247231	0	61988299	A	G
15	rs12591242	0	61988436	G	A
15	rs62007292	0	61990636	A	T
15	rs2013725	0	61990893	T	C
15	rs12442351	0	61991478	C	T
15	rs4238360	0	61992343	T	C
15	rs2247693	0	61992409	T	C
15	rs11638973	0	61992499	C	T
15	rs11639048	0	61992653	C	T
15	rs2613109	0	61992729	T	C
15	rs2446804	0	61993092	T	C
15	rs13380413	0	61993303	G	T
15	rs4774417	0	61993702	G	A
15	rs2414739	0	61994134	G	A
15	rs76112659	0	61994438	C	G
15	rs2243453	0	61994586	T	C
15	rs11853885	0	61994614	G	A
15	rs77196641	0	61995181	C	T
15	rs2248032	0	61995237	G	C
15	rs2248041	0	61995285	T	C
15	rs117722155	0	61995369	T	C
15	rs112468351	0	61995390	A	G
15	rs719729	0	61995794	G	A
15	rs74997920	0	61996192	A	G
15	rs149573055	0	61996709	T	A
15	rs2250980	0	61996981	T	C
15	rs141048015	0	61997072	T	C
15	rs2251086	0	61997385	T	C
15	rs147516318	0	61997563	G	A
15	rs4341693	0	61997599	T	G
15	rs142119554	0	61998265	G	C
15	rs12909676	0	61998451	C	G
15	rs72745793	0	61998905	A	G
15	rs2264286	0	61999668	A	G
15	rs2899673	0	61999673	G	A
15	rs4775432	0	61999807	A	C
15	rs2264285	0	61999867	G	C
15	rs28815312	0	61999874	T	C
15	rs4238361	0	61999939	G	T
15	rs2251318	0	61999944	T	C
15	rs2251321	0	62000008	C	T
15	rs2243564	0	62000126	A	G
15	rs12911090	0	62000474	C	G
15	rs2446803	0	62000727	G	A
15	rs10519131	0	62001132	A	C
15	rs60896762	0	62002587	T	C
15	rs2251748	0	62003571	C	A
15	rs2261069	0	62004348	T	C
15	rs3889108	0	62004796	C	T
15	rs111972052	0	62005027	C	T
15	rs56287080	0	62005410	G	A
15	rs12900375	0	62005917	C	A
15	rs12900380	0	62005928	C	T
15	rs8023735	0	62006155	C	A
15	rs8024354	0	62006381	G	C
15	rs17303677	0	62007722	A	C
15	rs76684347	0	62007850	T	C
15	rs752361	0	62008464	T	C
15	rs149539169	0	62008816	A	G
15	rs2899674	0	62008878	C	T
15	rs4517727	0	62008949	A	G
15	rs12917401	0	62009335	A	G
15	rs12899391	0	62009347	T	G
15	rs11853389	0	62009612	C	T
15	rs76744296	0	62009735	C	T
15	rs76113693	0	62009854	A	G
15	rs12910101	0	62010654	C	T
15	rs77440044	0	62011474	C	T
15	rs77461666	0	62011657	C	T
15	rs78295319	0	62011695	G	C
15	rs12916842	0	62011711	T	C
15	rs7181434	0	62012066	T	C
15	rs7180530	0	62012324	A	T
15	rs74018586	0	62013049	T	C
15	rs10152577	0	62013629	G	C
15	rs58409234	0	62013872	T	G
15	rs11857188	0	62013926	A	G
15	rs11857274	0	62014065	C	A
15	rs74018587	0	62014160	T	C
15	rs12907979	0	62014226	C	G
15	rs7177551	0	62014770	T	G
15	rs7177718	0	62014799	T	C
15	rs12913453	0	62015217	A	G
15	rs71411462	0	62015444	C	T
15	rs7183727	0	62015771	T	C
15	rs7183554	0	62016340	C	T
15	rs72745798	0	62016424	C	T
15	rs139811823	0	62016471	T	C
15	rs2414742	0	62016581	T	G
15	rs8028149	0	62017105	C	T
15	rs117703344	0	62017786	G	A
15	rs74628602	0	62018398	T	C
15	rs8040690	0	62019073	T	C
15	rs8039985	0	62019289	C	G
15	rs6494294	0	62019564	G	A
15	rs111336997	0	62019728	A	T
15	rs118033324	0	62019747	T	C
15	rs75247521	0	62020258	C	G
15	rs7164221	0	62020371	C	T
15	rs2414743	0	62021068	A	G
15	rs10431799	0	62021856	C	T
15	rs1047470	0	62023140	C	G
15	rs1047471	0	62023363	T	C
15	rs878836	0	62023392	A	G
15	rs2242025	0	62023399	G	A
15	rs12909108	0	62023406	A	G
15	rs12914538	0	62023518	T	G
15	rs191108515	0	62023703	G	C
15	rs878835	0	62023984	T	C
15	rs17303684	0	62024152	A	T
15	rs3959694	0	62024175	A	G
15	rs112960409	0	62024318	G	A
15	rs117071059	0	62024432	G	A
15	rs2899675	0	62024922	T	G
15	rs12900314	0	62024927	G	A
15	rs12901234	0	62024980	T	C
15	rs7168684	0	62025610	T	C
15	rs7168148	0	62026120	A	G
15	rs12907123	0	62026227	T	A
15	rs73416756	0	62026417	G	A
15	rs76631990	0	62026445	C	T
15	rs111636832	0	62026595	A	G
15	rs113414611	0	62026801	T	C
15	rs17303698	0	62027124	A	G
15	rs17303705	0	62027315	A	G
15	rs7179814	0	62027638	A	G
15	rs11855705	0	62028178	T	G
15	rs17237950	0	62029417	G	C
15	rs17237957	0	62029462	T	C
15	rs7170814	0	62029982	C	G
15	rs112603284	0	62030350	A	C
15	rs78802881	0	62030539	A	C
15	rs2414744	0	62030949	C	T
15	rs74719119	0	62031000	G	T
15	rs74372480	0	62031105	T	C
15	rs8027240	0	62031134	A	G
15	rs8027589	0	62031255	C	T
15	rs76264261	0	62031406	A	G
15	rs7172756	0	62031479	T	C
15	rs147304542	0	62031681	T	C
15	rs113680385	0	62032422	T	C
15	rs72747807	0	62033040	A	T
15	rs8039022	0	62033046	G	C
15	rs8043433	0	62033442	C	T
15	rs77161243	0	62033657	G	C
15	rs12901491	0	62034245	C	T
15	rs8025688	0	62034284	T	C
15	rs74527807	0	62034354	T	A
15	rs111569687	0	62034630	G	A
15	rs118124457	0	62034731	C	T
15	rs8030646	0	62034734	T	C
15	rs8029684	0	62034736	G	A
15	rs111655324	0	62035290	T	G
15	rs4499182	0	62035359	C	T
15	rs12101505	0	62035378	C	T
15	rs117499428	0	62035847	G	A
15	rs8041905	0	62036600	T	C
15	rs8041005	0	62036643	G	A
15	rs12898457	0	62036999	G	A
15	rs2243618	0	62037045	G	C
15	rs75839439	0	62037240	C	T
15	rs73416793	0	62037541	T	C
15	rs2414745	0	62037845	C	G
15	rs2414746	0	62037849	G	A
15	rs34031011	0	62037855	G	A
15	rs8032851	0	62038420	T	C
15	rs11854281	0	62038941	T	C
15	rs118139822	0	62039282	T	C
15	rs8039554	0	62040003	T	C
15	rs113709219	0	62040130	A	C
15	rs113289738	0	62040227	A	C
15	rs139439215	0	62040451	C	T
15	rs7173251	0	62040814	C	T
15	rs17237964	0	62041159	G	A
15	rs78848537	0	62041330	T	A
15	rs11854497	0	62041433	G	A
15	rs77565009	0	62041761	G	A
15	rs111658120	0	62042037	G	T
15	rs6494295	0	62042055	T	C
15	rs74571778	0	62042174	T	C
15	rs112304034	0	62043328	G	A
15	rs76426974	0	62043593	T	C
15	rs16944568	0	62044136	A	G
15	rs117420939	0	62044442	C	G
15	rs76785426	0	62044475	C	G
15	rs77459529	0	62044664	C	G
15	rs142826255	0	62044667	C	T
15	rs112797795	0	62045230	A	G
15	rs8041412	0	62045581	A	G
15	rs4288942	0	62045788	T	C
15	rs12323968	0	62046094	C	T
15	rs6494296	0	62046610	G	T
15	rs11856842	0	62046728	T	C
15	rs11853350	0	62046894	A	T
15	rs113290496	0	62047427	C	T
15	rs11854135	0	62047636	A	G
15	rs12910688	0	62048189	G	A
15	rs2414748	0	62049119	C	T
15	rs11857925	0	62049836	G	A
15	rs77366442	0	62050458	A	T
15	rs17271095	0	62050498	T	C
15	rs74336909	0	62051017	A	G
15	rs4594200	0	62051479	T	C
15	rs77922934	0	62051640	G	A
15	rs12902999	0	62052070	C	G
15	rs8026073	0	62052079	C	G
15	rs75176326	0	62052116	C	A
15	rs12903441	0	62052206	G	A
15	rs77546359	0	62052499	A	T
15	rs17303726	0	62053355	G	T
15	rs7178749	0	62053897	T	G
15	rs7179138	0	62054096	T	A
15	rs111868456	0	62054147	G	A
15	rs111247154	0	62054543	G	A
15	rs74697349	0	62054874	T	A
15	rs8028558	0	62055753	G	A
15	rs35040435	0	62055839	G	C
15	rs12905291	0	62055869	C	T
15	rs59586838	0	62056133	G	C
15	rs28444822	0	62056478	T	G
15	rs151017750	0	62056725	A	C
15	rs12172834	0	62057120	C	G
15	rs4359383	0	62057836	T	C
15	rs12917224	0	62058436	C	A
15	rs2414749	0	62059591	T	A
15	rs62007321	0	62060024	A	G
15	rs12900235	0	62060406	T	C
15	rs17237977	0	62060703	C	T
15	rs7172739	0	62061528	T	G
15	rs7172922	0	62061594	T	C
15	rs11857468	0	62061704	C	A
15	rs17237984	0	62062443	C	G
15	rs8023336	0	62063691	A	G
15	rs8024668	0	62063766	T	C
15	rs8023376	0	62063776	A	C
15	rs76275140	0	62064998	A	G
15	rs11853781	0	62065420	A	T
15	rs28728079	0	62066033	G	C
15	rs7175523	0	62066135	C	T
15	rs76066585	0	62066190	G	C
15	rs113892667	0	62066356	G	A
15	rs2899676	0	62066648	T	C
15	rs726754	0	62066813	G	A
15	rs726755	0	62066941	C	T
15	rs8042969	0	62067322	T	A
15	rs8026343	0	62067714	G	T
15	rs8026248	0	62067898	A	G
15	rs8026452	0	62067985	C	T
15	rs12903399	0	62068122	A	G
15	rs12904934	0	62068186	T	G
15	rs74949234	0	62068443	T	G
15	rs7171455	0	62068794	C	T
15	rs185736603	0	62068954	T	C
15	rs12909308	0	62069236	C	T
15	rs113609726	0	62069970	G	A
15	rs77437923	0	62070850	A	T
15	rs78286627	0	62072590	T	C
15	rs145400147	0	62073409	A	G
15	rs12907612	0	62073486	T	C
15	rs112114041	0	62073747	C	T
15	rs11071628	0	62073755	A	G
15	rs75642179	0	62075008	G	A
15	rs75081917	0	62075403	T	C
15	rs74601427	0	62076366	T	G
15	rs17303740	0	62076483	T	C
15	rs79899071	0	62076552	T	C
15	rs7342610	0	62076681	T	C
15	rs146632686	0	62076935	A	G
15	rs55927532	0	62077220	T	G
15	rs59860209	0	62077221	C	G
15	rs77763799	0	62078068	G	A
15	rs76137417	0	62078071	A	C
15	rs76394989	0	62078353	C	T
15	rs6494297	0	62078796	C	G
15	rs7342668	0	62078886	A	G
15	rs11855329	0	62079295	G	C
15	rs11858898	0	62079327	T	C
15	rs12911496	0	62080200	A	C
15	rs76156179	0	62080910	G	A
15	rs12898793	0	62081161	T	C
15	rs76279900	0	62081897	A	T
15	rs79119974	0	62082603	T	G
15	rs2414751	0	62082735	A	G
15	rs4293320	0	62082829	A	G
15	rs8182045	0	62083037	T	C
15	rs8182046	0	62083121	T	C
15	rs17238005	0	62083268	G	T
15	rs16953454	0	62083410	C	T
15	rs17238012	0	62083636	C	G
15	rs28800247	0	62084889	A	T
15	rs143541999	0	62084972	T	C
15	rs72747819	0	62085972	G	A
15	rs4541015	0	62086887	G	A
15	rs2414752	0	62087526	G	C
15	rs118084115	0	62087598	G	T
15	rs13379935	0	62087677	T	C
15	rs12898759	0	62088415	T	A
15	rs12901879	0	62088562	G	A
15	rs12901633	0	62088574	C	T
15	rs35033959	0	62088952	A	T
15	rs67017880	0	62089189	T	A
15	rs73426726	0	62089931	C	G
15	rs11855702	0	62090132	G	A
15	rs77513701	0	62090475	T	C
15	rs11853342	0	62090618	T	C
15	rs78494976	0	62091518	T	C
15	rs56680165	0	62092061	G	C
15	rs35169602	0	62092819	C	T
15	rs10519137	0	62092848	G	C
15	rs7178911	0	62093241	C	T
15	rs12591350	0	62093600	G	A
15	rs12591292	0	62093625	A	G
15	rs7162205	0	62093970	C	T
15	rs1981918	0	62094071	G	A
15	rs34822895	0	62094185	G	T
15	rs11071629	0	62094448	C	T
15	rs71411464	0	62094757	C	T
15	rs11631621	0	62094844	G	A
15	rs11631588	0	62095006	C	T
15	rs34118810	0	62095034	A	T
15	rs4775435	0	62095573	C	T
15	rs17238047	0	62095875	C	A
15	rs79684076	0	62095894	G	A
15	rs10851700	0	62096002	A	T
15	rs1034479	0	62096519	T	C
15	rs12917223	0	62096746	G	A
15	rs13379934	0	62096931	A	T
15	rs34716044	0	62097134	T	G
15	rs75178723	0	62097290	T	C
15	rs12898383	0	62097328	C	G
15	rs116961322	0	62097388	C	T
15	rs11630921	0	62097627	T	A
15	rs12903472	0	62097984	G	A
15	rs11071630	0	62098001	T	C
15	rs12903374	0	62098158	A	G
15	rs1425269	0	62098398	C	T
15	rs1863265	0	62098860	T	C
15	rs7171833	0	62098987	G	A
15	rs2059469	0	62099335	A	G
15	rs2059468	0	62099418	C	T
15	rs2059467	0	62099448	A	G
15	rs2059466	0	62099865	G	A
15	rs4775436	0	62100383	G	A
15	rs17271123	0	62100506	G	T
15	rs79471529	0	62100616	C	T
15	rs62007323	0	62100988	A	T
15	rs62007324	0	62101016	C	A
15	rs117443378	0	62101388	C	G
15	rs11071631	0	62101559	G	C
15	rs1425268	0	62101982	G	A
15	rs7179559	0	62102013	C	T
15	rs11634214	0	62102243	G	A
15	rs1425267	0	62102252	C	A
15	rs1425266	0	62102484	A	G
15	rs12901220	0	62102570	G	A
15	rs56820588	0	62103639	A	C
15	rs62007326	0	62104182	C	G
15	rs56327319	0	62105536	A	C
15	rs28470608	0	62105971	A	G
15	rs73426775	0	62106180	T	C
15	rs117780881	0	62106189	C	A
15	rs1559674	0	62106284	T	C
15	rs117618886	0	62106418	T	C
15	rs1107785	0	62106862	G	A
15	rs6494298	0	62107142	A	G
15	rs56659994	0	62107150	C	T
15	rs149523850	0	62107407	A	C
15	rs880151	0	62108233	G	C
15	rs62007327	0	62108641	G	C
15	rs1863263	0	62108754	G	A
15	rs880150	0	62108885	T	C
15	rs2113931	0	62109469	G	A
15	rs8023787	0	62109512	G	C
15	rs11853074	0	62109650	A	C
15	rs76150334	0	62109707	G	A
15	rs140678209	0	62109951	G	A
15	rs12907856	0	62110478	A	G
15	rs10851701	0	62110930	A	G
15	rs8033221	0	62111300	G	C
15	rs191323998	0	62111562	G	A
15	rs146887890	0	62112097	C	T
15	rs10851702	0	62112292	C	T
15	rs17303803	0	62112657	C	T
15	rs8023523	0	62113140	A	G
15	rs141732501	0	62113696	T	C
15	rs11853774	0	62113919	T	C
15	rs1863264	0	62114204	T	C
15	rs8034714	0	62114865	C	A
15	rs11637925	0	62115205	A	T
15	rs11637926	0	62115206	A	C
15	rs73426793	0	62115471	C	T
15	rs28668218	0	62115831	G	T
15	rs11639324	0	62115859	G	A
15	rs11852251	0	62116299	G	C
15	rs4774418	0	62116866	G	A
15	rs4774419	0	62117081	C	T
15	rs8026228	0	62117117	C	T
15	rs8026411	0	62117222	C	T
15	rs4774420	0	62117975	C	T
15	rs933806	0	62118271	G	A
15	rs77260315	0	62118307	A	C
15	rs875513	0	62118475	G	C
15	rs57257228	0	62118821	C	T
15	rs12439835	0	62118874	A	G
15	rs12439912	0	62118953	G	A
15	rs4774421	0	62119357	C	T
15	rs117479103	0	62119410	G	A
15	rs17205183	0	62120235	C	T
15	rs55939994	0	62120615	G	T
15	rs4775438	0	62120650	A	T
15	rs55956721	0	62120770	A	C
15	rs148639659	0	62120897	C	T
15	rs8023607	0	62121608	A	G
15	rs12438629	0	62122539	C	G
15	rs12906499	0	62122798	C	T
15	rs9920509	0	62123116	T	C
15	rs76089582	0	62124526	G	A
15	rs35193906	0	62124679	C	T
15	rs12437560	0	62124706	T	G
15	rs4775440	0	62125639	G	T
15	rs8026735	0	62125859	C	T
15	rs28755956	0	62126490	C	T
15	rs189362035	0	62126725	G	T
15	rs7179032	0	62127997	G	C
15	rs16944662	0	62128257	G	A
15	rs11635438	0	62128861	T	C
15	rs9788653	0	62129101	A	C
15	rs12593278	0	62129809	G	T
15	rs75856736	0	62129908	A	G
15	rs12901956	0	62130726	G	T
15	rs60540251	0	62131423	G	C
15	rs17205197	0	62131733	T	C
15	rs748668	0	62131866	G	A
15	rs933808	0	62131928	G	T
15	rs4775441	0	62131949	G	A
15	rs748669	0	62131989	T	C
15	rs35370724	0	62132014	A	G
15	rs748667	0	62132521	C	G
15	rs17271144	0	62132921	T	G
15	rs4774422	0	62133036	C	T
15	rs12898715	0	62133614	C	G
15	rs9788635	0	62133674	C	T
15	rs12898859	0	62133678	C	T
15	rs77416319	0	62133679	G	A
15	rs2216999	0	62133731	A	T
15	rs17303831	0	62134332	T	C
15	rs74649845	0	62134596	C	T
15	rs7168715	0	62135139	T	C
15	rs77530147	0	62135464	C	G
15	rs79354718	0	62135608	A	G
15	rs12909692	0	62135739	A	G
15	rs12911388	0	62135922	T	C
15	rs11632774	0	62136332	A	G
15	rs142337110	0	62136413	G	A
15	rs117221088	0	62136754	C	T
15	rs9920945	0	62136913	G	A
15	rs77511263	0	62137114	G	T
15	rs10851703	0	62137215	A	G
15	rs8025282	0	62137557	T	C
15	rs1346035	0	62137834	T	C
15	rs1346036	0	62137876	G	C
15	rs1346037	0	62137911	C	T
15	rs4774423	0	62138440	C	A
15	rs12441791	0	62138587	A	G
15	rs72747848	0	62139811	G	A
15	rs12441436	0	62139993	T	A
15	rs3886246	0	62140034	G	A
15	rs5813121	0	62140042	C	G
15	rs17271151	0	62140189	A	C
15	rs79505738	0	62140330	T	C
15	rs34388644	0	62140841	G	A
15	rs1000598	0	62141611	G	C
15	rs76155180	0	62141615	G	C
15	rs79340066	0	62142081	G	A
15	rs72747849	0	62143059	T	C
15	rs12901171	0	62143442	G	A
15	rs17271158	0	62143664	C	T
15	rs72747851	0	62143679	T	C
15	rs72747852	0	62143902	A	C
15	rs141365560	0	62144210	G	C
15	rs72747853	0	62144371	C	T
15	rs76760079	0	62144563	A	G
15	rs1046156	0	62145214	T	C
15	rs11555593	0	62145399	A	G
15	rs11555596	0	62145955	C	T
15	rs2059470	0	62146125	C	T
15	rs2059471	0	62146155	A	C
15	rs17238096	0	62146598	C	T
15	rs2241491	0	62146969	T	A
15	rs62007357	0	62146985	G	A
15	rs2241492	0	62147207	T	A
15	rs1052306	0	62149045	T	C
15	rs35764401	0	62149657	C	T
15	rs3743297	0	62149784	T	C
15	rs17238110	0	62150364	A	G
15	rs187121516	0	62150987	G	A
15	rs1991205	0	62151079	T	C
15	rs17205225	0	62151262	T	G
15	rs2098850	0	62151431	A	C
15	rs62009074	0	62152058	A	G
15	rs72747856	0	62153320	C	A
15	rs4775442	0	62153856	C	T
15	rs4775443	0	62154072	A	G
15	rs74752297	0	62154705	T	C
15	rs12917238	0	62154748	A	G
15	rs11629851	0	62155087	T	C
15	rs4775444	0	62155157	C	G
15	rs4775445	0	62155282	A	G
15	rs11635880	0	62156042	A	C
15	rs1559673	0	62156514	A	C
15	rs3210522	0	62156690	C	T
15	rs8034185	0	62157151	T	C
15	rs4775446	0	62157366	G	A
15	rs17303866	0	62157461	A	C
15	rs8037603	0	62157537	C	A
15	rs17303873	0	62157573	T	C
15	rs12915283	0	62157579	T	C
15	rs17238127	0	62158088	A	G
15	rs11638951	0	62158337	G	A
15	rs3784636	0	62159229	C	T
15	rs12901481	0	62160453	G	C
15	rs12591667	0	62160742	T	C
15	rs7163441	0	62160758	C	A
15	rs11636652	0	62161478	A	G
15	rs145642983	0	62162095	G	C
15	rs8032681	0	62162243	T	C
15	rs12908081	0	62162264	C	T
15	rs12708468	0	62162591	C	T
15	rs11638344	0	62163055	C	T
15	rs11638455	0	62163168	G	A
15	rs11629559	0	62163547	C	T
15	rs11631013	0	62164813	A	C
15	rs78581319	0	62164863	C	G
15	rs12438431	0	62165127	A	G
15	rs17271193	0	62165168	A	G
15	rs17303887	0	62165553	T	C
15	rs17303894	0	62165577	G	A
15	rs62009076	0	62166475	T	C
15	rs117221342	0	62166766	G	A
15	rs6494299	0	62167017	G	A
15	rs117369028	0	62167254	T	C
15	rs12708469	0	62167897	G	A
15	rs150496964	0	62168261	G	A
15	rs12902092	0	62168292	C	T
15	rs34589937	0	62168395	A	G
15	rs11071634	0	62169072	A	G
15	rs12902409	0	62169520	G	T
15	rs12708470	0	62169687	C	G
15	rs4775447	0	62170347	C	T
15	rs1981916	0	62171479	T	C
15	rs1981917	0	62171906	A	G
15	rs4283171	0	62172384	G	T
15	rs1364809	0	62172398	G	C
15	rs2414755	0	62172429	C	T
15	rs16944673	0	62172609	G	A
15	rs12901055	0	62172907	T	C
15	rs3809516	0	62172977	G	T
15	rs3809517	0	62172985	G	A
15	rs190649048	0	62174258	A	G
15	rs16944676	0	62174401	C	T
15	rs17271207	0	62174412	A	C
15	rs72747867	0	62174496	T	C
15	rs17303915	0	62174894	A	G
15	rs12442506	0	62175003	C	G
15	rs12912348	0	62175019	T	C
15	rs12442569	0	62175134	G	A
15	rs12915825	0	62175636	A	G
15	rs12916268	0	62175642	G	A
15	rs12902859	0	62177165	C	T
15	rs12907450	0	62177668	A	C
15	rs72747868	0	62177926	A	C
15	rs188335660	0	62178677	C	T
15	rs150121611	0	62178679	G	A
15	rs12439719	0	62178695	A	G
15	rs72747869	0	62180514	T	C
15	rs12185103	0	62181291	T	C
15	rs11071635	0	62181508	T	C
15	rs72747870	0	62182198	C	T
15	rs62009078	0	62183043	C	T
15	rs13379492	0	62184636	T	A
15	rs13379947	0	62184801	G	A
15	rs11634516	0	62184912	G	T
15	rs11629741	0	62184982	T	C
15	rs148729733	0	62185160	G	C
15	rs117069473	0	62185272	A	G
15	rs34796280	0	62185879	C	T
15	rs62009082	0	62186242	T	C
15	rs12908182	0	62186447	C	T
15	rs12908472	0	62186502	G	A
15	rs71411468	0	62186713	G	A
15	rs72747874	0	62186749	A	T
15	rs71411469	0	62186765	A	G
15	rs28814609	0	62187029	C	T
15	rs77862848	0	62187711	T	C
15	rs7179506	0	62187955	T	G
15	rs75917862	0	62191654	T	G
15	rs145582500	0	62194561	C	T
15	rs7402374	0	62194842	G	A
15	rs117148762	0	62195112	G	A
15	rs12439330	0	62196263	C	T
15	rs36056548	0	62196386	A	G
15	rs34516157	0	62196395	C	T
15	rs4774425	0	62197616	G	T
15	rs11631970	0	62198564	T	C
15	rs28413840	0	62199342	T	A
15	rs9920256	0	62199580	T	A
15	rs12441358	0	62199911	T	A
15	rs12907534	0	62200595	A	T
15	rs149663645	0	62200597	G	A
15	rs78469900	0	62200951	A	C
15	rs2414753	0	62200974	T	C
15	rs35607089	0	62201772	T	C
15	rs34435758	0	62201996	C	G
15	rs79855776	0	62202277	T	C
15	rs34965045	0	62202290	C	T
15	rs10851704	0	62202482	C	T
15	rs10851705	0	62202638	T	C
15	rs80310505	0	62202722	T	C
15	rs72747879	0	62202848	T	C
15	rs75101458	0	62202949	T	G
15	rs4775451	0	62203080	A	G
15	rs182467307	0	62203108	C	T
15	rs78579533	0	62203878	T	C
15	rs12906423	0	62203884	T	A
15	rs11637606	0	62204714	A	C
15	rs35984535	0	62204946	T	G
15	rs28718088	0	62204964	T	C
15	rs28373613	0	62205088	G	A
15	rs75685403	0	62205109	G	A
15	rs12911303	0	62205143	C	T
15	rs77730888	0	62205898	T	A
15	rs62009106	0	62206671	G	A
15	rs143487448	0	62206916	C	T
15	rs4541010	0	62207619	T	C
15	rs7177538	0	62208588	T	C
15	rs72747887	0	62210010	T	C
15	rs11071639	0	62210274	G	T
15	rs11071640	0	62210504	G	A
15	rs4775452	0	62210575	T	C
15	rs4774426	0	62210943	G	T
15	rs963023	0	62211390	T	C
15	rs963024	0	62211450	G	A
15	rs12911564	0	62211976	G	A
15	rs74347726	0	62212005	A	G
15	rs17238189	0	62212781	T	C
15	rs117370162	0	62213522	C	T
15	rs11635569	0	62213597	G	A
15	rs7164933	0	62213933	G	A
15	rs77733354	0	62214503	T	C
15	rs12907567	0	62214607	C	T
15	rs140232275	0	62215067	T	A
15	rs34853395	0	62215223	T	C
15	rs144005660	0	62215685	T	C
15	rs9920006	0	62216582	C	G
15	rs72747892	0	62217352	T	A
15	rs4775453	0	62217391	A	C
15	rs4774427	0	62217444	T	C
15	rs77585482	0	62217641	T	C
15	rs118100937	0	62217962	G	A
15	rs79650274	0	62218374	G	A
15	rs117532109	0	62218380	T	C
15	rs7172967	0	62218568	A	C
15	rs10459634	0	62218689	A	G
15	rs9788739	0	62218872	C	T
15	rs28440175	0	62218992	G	A
15	rs62009109	0	62219231	A	G
15	rs75341202	0	62219337	G	A
15	rs11637967	0	62220616	G	A
15	rs148713408	0	62220772	C	T
15	rs73430416	0	62221002	C	T
15	rs17271235	0	62221468	G	A
15	rs16944686	0	62221510	G	A
15	rs34486946	0	62221554	C	G
15	rs28411984	0	62221592	A	C
15	rs72747895	0	62221679	T	C
15	rs34997975	0	62222186	T	C
15	rs72747896	0	62222547	C	G
15	rs9788670	0	62223273	C	T
15	rs78071599	0	62223303	C	G
15	rs12439027	0	62223698	C	G
15	rs2162064	0	62223749	C	A
15	rs11632425	0	62223937	G	A
15	rs2113935	0	62224093	T	C
15	rs150213751	0	62224573	T	A
15	rs12439934	0	62224613	G	A
15	rs139733531	0	62224952	G	A
15	rs8030161	0	62226688	T	C
15	rs17303968	0	62227286	T	A
15	rs17238210	0	62227395	C	G
15	rs12232347	0	62227701	C	T
15	rs957348	0	62227899	T	C
15	rs10519144	0	62228308	G	T
15	rs141959092	0	62228374	G	C
15	rs17271256	0	62228592	A	G
15	rs11071641	0	62228696	G	C
15	rs35523559	0	62228770	A	C
15	rs62009158	0	62229021	T	A
15	rs11071642	0	62229356	T	C
15	rs75578770	0	62230464	G	C
15	rs34234705	0	62230674	T	C
15	rs8042267	0	62230916	C	T
15	rs36004142	0	62232241	A	G
15	rs12905103	0	62232282	C	G
15	rs12594396	0	62232305	G	T
15	rs12905403	0	62232308	G	A
15	rs28513564	0	62232360	C	T
15	rs2042608	0	62232380	C	A
15	rs7172838	0	62232796	C	T
15	rs8033816	0	62233167	A	G
15	rs8038328	0	62233439	C	T
15	rs72747901	0	62235454	C	A
15	rs7170293	0	62236373	A	T
15	rs7177173	0	62236804	T	A
15	rs72749703	0	62236848	G	A
15	rs143806793	0	62237503	C	G
15	rs1425270	0	62237710	C	T
15	rs2113932	0	62238231	G	A
15	rs2113933	0	62238348	C	T
15	rs17303989	0	62238372	C	G
15	rs8028217	0	62238784	T	A
15	rs7166891	0	62239304	A	T
15	rs76905147	0	62239658	T	G
15	rs7172145	0	62239697	C	T
15	rs6494300	0	62239801	A	C
15	rs56215106	0	62240603	G	A
15	rs62007764	0	62241054	A	G
15	rs4587915	0	62241962	C	T
15	rs12912477	0	62242108	T	G
15	rs4581655	0	62242186	T	C
15	rs11629598	0	62243197	T	C
15	rs12901735	0	62243559	A	G
15	rs17238245	0	62244117	G	A
15	rs17238252	0	62244281	C	G
15	rs17271263	0	62245330	C	T
15	rs4620905	0	62246161	T	C
15	rs17238266	0	62246554	T	C
15	rs181644846	0	62246837	G	A
15	rs12899801	0	62246864	G	A
15	rs62007765	0	62246931	A	G
15	rs75338219	0	62246980	A	G
15	rs12593844	0	62247067	T	C
15	rs11629900	0	62247137	A	G
15	rs12593860	0	62247217	T	C
15	rs28591222	0	62247504	T	G
15	rs8027751	0	62247720	A	T
15	rs117624378	0	62248067	T	C
15	rs12909947	0	62248552	C	T
15	rs12910541	0	62248911	C	T
15	rs28472272	0	62249569	T	C
15	rs28725250	0	62249616	A	T
15	rs28587331	0	62249692	A	G
15	rs62007767	0	62249853	C	T
15	rs5006593	0	62250008	T	C
15	rs8034914	0	62250430	G	A
15	rs12898423	0	62251451	T	C
15	rs62007768	0	62253115	G	A
15	rs2303405	0	62253791	T	C
15	rs12915585	0	62254892	T	C
15	rs3784635	0	62254989	T	C
15	rs17304010	0	62255172	A	G
15	rs75051100	0	62255665	T	C
15	rs1344601	0	62259066	A	T
15	rs36055710	0	62259116	C	T
15	rs3784634	0	62259637	C	T
15	rs3784633	0	62259772	C	T
15	rs12594218	0	62261741	C	T
15	rs11071644	0	62261764	T	C
15	rs28720854	0	62262770	G	C
15	rs148822266	0	62262993	G	T
15	rs34775795	0	62263364	G	C
15	rs77578461	0	62263446	C	T
15	rs1364810	0	62264222	G	A
15	rs11071645	0	62265507	G	A
15	rs3743294	0	62266250	C	T
15	rs978141	0	62266783	A	G
15	rs11634693	0	62268186	C	T
15	rs28758709	0	62268289	A	C
15	rs28654580	0	62268517	A	G
15	rs72749724	0	62268848	C	T
15	rs74395814	0	62268911	T	C
15	rs2162061	0	62269728	T	C
15	rs35633657	0	62269938	A	T
15	rs12901036	0	62269996	T	G
15	rs8033347	0	62270130	C	T
15	rs34646089	0	62270497	C	T
15	rs3784632	0	62270765	G	A
15	rs117987072	0	62271417	A	G
15	rs138803918	0	62272176	A	G
15	rs149604048	0	62272925	C	G
15	rs11071646	0	62273994	G	A
15	rs72749730	0	62274531	C	A
15	rs933807	0	62274940	G	C
15	rs17271291	0	62275017	T	C
15	rs193067565	0	62275456	G	A
15	rs71411473	0	62275636	A	C
15	rs3784631	0	62275897	C	A
15	rs11631273	0	62278070	C	T
15	rs2162062	0	62279937	G	A
15	rs72749733	0	62280091	A	T
15	rs2414754	0	62280687	G	T
15	rs2042610	0	62280917	C	G
15	rs28708564	0	62281344	C	T
15	rs28403096	0	62281417	C	T
15	rs28850690	0	62281668	G	A
15	rs34556569	0	62281818	T	C
15	rs28810829	0	62281871	T	A
15	rs11639482	0	62282114	C	T
15	rs147991541	0	62282881	G	A
15	rs34042779	0	62283098	T	C
15	rs28411845	0	62283526	G	A
15	rs28721460	0	62284065	C	T
15	rs8032433	0	62284101	A	G
15	rs62007791	0	62284686	T	C
15	rs71411475	0	62285127	C	G
15	rs35259011	0	62285459	T	C
15	rs34257602	0	62285747	C	T
15	rs12900645	0	62286208	A	G
15	rs116969701	0	62286545	C	T
15	rs12905264	0	62286663	A	G
15	rs8034335	0	62287456	G	A
15	rs8034216	0	62287528	C	T
15	rs62006964	0	62287623	A	G
15	rs28675743	0	62287662	G	A
15	rs8035049	0	62287878	G	A
15	rs117371774	0	62288101	A	G
15	rs112300589	0	62288183	C	T
15	rs116506228	0	62288209	T	C
15	rs12443311	0	62288697	A	C
15	rs72749739	0	62288755	G	A
15	rs34424197	0	62288819	A	C
15	rs56136070	0	62289097	T	C
15	rs34445138	0	62289871	C	A
15	rs78165219	0	62290294	T	C
15	rs139871149	0	62290378	C	A
15	rs11071647	0	62290487	C	T
15	rs72749742	0	62290692	T	A
15	rs112732813	0	62291081	T	C
15	rs28553330	0	62291191	T	C
15	rs34933463	0	62291620	C	T
15	rs11071648	0	62291878	C	T
15	rs72749744	0	62291924	G	A
15	rs72749745	0	62292141	C	T
15	rs28650099	0	62292457	A	T
15	rs73414700	0	62292956	T	G
15	rs13329547	0	62293125	A	G
15	rs62006969	0	62293412	T	C
15	rs11634077	0	62293575	T	C
15	rs13329329	0	62293587	T	C
15	rs13329639	0	62293611	G	A
15	rs140246476	0	62294324	A	G
15	rs140900010	0	62294565	G	T
15	rs8030433	0	62295438	T	C
15	rs7167876	0	62299265	T	A
15	rs9635356	0	62299603	T	G
15	rs9635310	0	62299820	T	C
15	rs188454073	0	62300594	T	C
15	rs7168164	0	62301094	G	A
15	rs11632560	0	62301498	C	A
15	rs79125820	0	62302409	C	A
15	rs78621006	0	62302531	A	G
15	rs79171649	0	62302827	T	C
15	rs12916410	0	62302886	G	C
15	rs28367150	0	62302892	A	C
15	rs28408506	0	62303162	A	G
15	rs78972244	0	62303380	C	T
15	rs35123892	0	62303982	C	T
15	rs12594658	0	62305090	A	G
15	rs34173668	0	62305584	T	C
15	rs117696749	0	62306113	T	C
15	rs117929248	0	62306244	C	T
15	rs28493143	0	62306263	T	C
15	rs11629528	0	62306455	A	G
15	rs11629645	0	62306474	G	C
15	rs147630607	0	62307016	T	C
15	rs8027343	0	62307472	G	C
15	rs150012613	0	62310500	T	G
15	rs146781456	0	62311278	G	T
15	rs143509176	0	62311935	G	T
15	rs147147877	0	62311979	C	G
15	rs35324423	0	62312145	G	A
15	rs11071649	0	62312297	A	G
15	rs4143844	0	62312840	A	C
15	rs4143845	0	62313093	T	A
15	rs1370177	0	62313373	G	A
15	rs725174	0	62313417	C	T
15	rs12440748	0	62313497	A	T
15	rs78822825	0	62313909	A	G
15	rs36126734	0	62314909	C	T
15	rs34088392	0	62315042	G	T
15	rs3784445	0	62315474	G	A
15	rs75618462	0	62315831	G	A
15	rs28664955	0	62315950	C	T
15	rs12595158	0	62316035	C	T
15	rs11639286	0	62316596	C	T
15	rs34958705	0	62316757	A	G
15	rs79937630	0	62316950	C	T
15	rs12591155	0	62317405	G	T
15	rs12591156	0	62317425	G	T
15	rs12903649	0	62318126	C	T
15	rs35592904	0	62318147	T	G
15	rs111436781	0	62319155	A	C
15	rs34017665	0	62319207	G	C
15	rs12442448	0	62319307	T	G
15	rs72749754	0	62319432	G	C
15	rs11638793	0	62321476	A	T
15	rs2414756	0	62322152	A	G
15	rs2414757	0	62322291	C	G
15	rs11635621	0	62322646	T	C
15	rs11630353	0	62322780	C	A
15	rs78896245	0	62322996	A	G
15	rs12591593	0	62323265	A	G
15	rs8025404	0	62323277	C	T
15	rs35967150	0	62324471	G	A
15	rs12913358	0	62324492	T	G
15	rs12595300	0	62324519	T	C
15	rs2899678	0	62324723	A	G
15	rs1561197	0	62325151	C	T
15	rs55849672	0	62325911	C	G
15	rs9920015	0	62326160	C	T
15	rs28613580	0	62326211	T	C
15	rs2414758	0	62327127	T	C
15	rs73416527	0	62327392	A	G
15	rs12439366	0	62327666	T	C
15	rs9920581	0	62327747	C	T
15	rs12911422	0	62328134	T	C
15	rs62007448	0	62329170	A	C
15	rs11632842	0	62329868	A	G
15	rs75399769	0	62330239	G	T
15	rs72749758	0	62330289	T	C
15	rs76592481	0	62330406	A	T
15	rs11634163	0	62330633	C	T
15	rs139884129	0	62330714	A	C
15	rs8040911	0	62331010	G	C
15	rs11634312	0	62331067	A	G
15	rs34138933	0	62331729	G	C
15	rs2899677	0	62332076	A	T
15	rs12909386	0	62332899	T	C
15	rs17271305	0	62332980	A	G
15	rs72749761	0	62333322	T	C
15	rs35119291	0	62334206	T	C
15	rs72749762	0	62334252	A	G
15	rs8023668	0	62334705	T	A
15	rs1436965	0	62335347	T	A
15	rs149869681	0	62335763	C	T
15	rs4638519	0	62335839	G	A
15	rs17271312	0	62336279	T	C
15	rs9920758	0	62337273	T	G
15	rs12901575	0	62338462	C	G
15	rs7163326	0	62338559	A	G
15	rs1436958	0	62338797	G	T
15	rs1436959	0	62338820	C	T
15	rs12898209	0	62339897	C	A
15	rs76989075	0	62340003	T	C
15	rs17205365	0	62340126	A	G
15	rs34311301	0	62342555	T	C
15	rs35057371	0	62343332	T	C
15	rs118010093	0	62343374	G	A
15	rs7161883	0	62343544	G	A
15	rs17238301	0	62343734	C	T
15	rs10468026	0	62343850	C	T
15	rs12148573	0	62344193	G	A
15	rs57422239	0	62344569	T	C
15	rs11071650	0	62344607	A	G
15	rs75520981	0	62344677	A	C
15	rs77082367	0	62344974	T	A
15	rs4372632	0	62345083	G	A
15	rs72749763	0	62345179	A	C
15	rs76797231	0	62345483	T	C
15	rs181633702	0	62345661	C	T
15	rs139803793	0	62345733	G	A
15	rs79842873	0	62345750	C	T
15	rs12442589	0	62345978	A	G
15	rs111631263	0	62346050	C	T
15	rs12442675	0	62346056	G	A
15	rs12916800	0	62346685	A	G
15	rs12917339	0	62346790	G	A
15	rs189578091	0	62346946	A	G
15	rs4775455	0	62347274	A	T
15	rs17271340	0	62347885	C	T
15	rs28692770	0	62349000	T	C
15	rs12592402	0	62349020	A	G
15	rs12594946	0	62349046	T	C
15	rs12909673	0	62349301	G	A
15	rs12592464	0	62349413	A	C
15	rs10519153	0	62349517	T	A
15	rs35785804	0	62350772	A	G
15	rs11637599	0	62351065	A	G
15	rs187736770	0	62351353	T	C
15	rs145095270	0	62352096	T	C
15	rs11639147	0	62352374	A	G
15	rs11630347	0	62352843	C	T
15	rs35168171	0	62352958	G	C
15	rs73416547	0	62352997	T	C
15	rs28517433	0	62353292	A	G
15	rs8029942	0	62353458	G	A
15	rs62007453	0	62354260	G	A
15	rs12912208	0	62354570	C	T
15	rs62007454	0	62354695	A	G
15	rs34338090	0	62354975	C	T
15	rs12440611	0	62356181	C	T
15	rs11634818	0	62356386	A	G
15	rs137976626	0	62357425	G	C
15	rs34391931	0	62357618	A	G
15	rs62007455	0	62358479	G	A
15	rs1436966	0	62358682	A	G
15	rs8039105	0	62359085	C	T
15	rs8039651	0	62359350	C	T
15	rs12911068	0	62359914	C	T
15	rs35932993	0	62361756	G	A
15	rs1436961	0	62362050	T	C
15	rs4775456	0	62362195	G	A
15	rs1534542	0	62362839	A	G
15	rs62008531	0	62363152	G	A
15	rs34546531	0	62363300	G	A
15	rs79229238	0	62364070	T	C
15	rs8038932	0	62364257	T	C
15	rs1030861	0	62364692	A	G
15	rs1030860	0	62364776	A	T
15	rs1030859	0	62364932	C	T
15	rs4564516	0	62365107	G	C
15	rs10851707	0	62365290	T	G
15	rs62008532	0	62365877	T	C
15	rs28542204	0	62366049	G	A
15	rs2414759	0	62366721	C	T
15	rs72749772	0	62367013	T	C
15	rs72749773	0	62367582	G	T
15	rs1836996	0	62368895	C	T
15	rs554228959	0	62369040	C	T
15	rs75798100	0	62369334	G	A
15	rs9989353	0	62369657	A	G
15	rs9989354	0	62369661	A	G
15	rs11629596	0	62370113	G	A
15	rs11635977	0	62370484	T	C
15	rs11635980	0	62370516	T	A
15	rs35577653	0	62372147	G	A
```
