## Supplementary material for "Characterization of shared and ancestry-specific signals driving complex traits using multi-ancestry fine-mapping": s2.afreq

```
#CHROM	ID	REF	ALT	ALT_FREQS	OBS_CT
15	rs79403927	C	T	0.0456349	1008
15	rs77786240	G	A	0.0456349	1008
15	rs7177611	G	A	0.136905	1008
15	rs782905	T	A	0.186508	1008
15	rs12899546	A	T	0.474206	1008
15	rs782906	A	G	0.905754	1008
15	rs137864242	T	C	0.0218254	1008
15	rs4774385	A	G	0.277778	1008
15	rs782907	G	A	0.436508	1008
15	rs8026340	T	C	0.3125	1008
15	rs80219611	G	T	0.0396825	1008
15	rs11071586	C	T	0.657738	1008
15	rs782908	G	A	0.178571	1008
15	rs4774386	T	C	0.250992	1008
15	rs79896631	C	T	0.0396825	1008
15	rs4774387	T	C	0.160714	1008
15	rs11632537	T	C	0.0505952	1008
15	rs17204848	G	C	0.0406746	1008
15	rs893284	T	C	0.161706	1008
15	rs893285	T	C	0.161706	1008
15	rs893286	A	C	0.282738	1008
15	rs76436997	G	A	0.137897	1008
15	rs782909	C	T	0.178571	1008
15	rs718911	A	G	0.194444	1008
15	rs10519111	T	C	0.00892857	1008
15	rs76853459	G	T	0.112103	1008
15	rs16943597	C	T	0.141865	1008
15	rs56003082	C	A	0.0863095	1008
15	rs12902142	T	C	0.478175	1008
15	rs16943602	C	A	0.0396825	1008
15	rs4775356	T	C	0.142857	1008
15	rs4775357	G	A	0.142857	1008
15	rs4775358	G	T	0.18254	1008
15	rs8036086	T	A	0.470238	1008
15	rs782910	A	G	0.833333	1008
15	rs8035885	G	A	0.142857	1008
15	rs76824799	C	T	0.109127	1008
15	rs77470950	C	G	0.0426587	1008
15	rs60094610	G	A	0.109127	1008
15	rs1437535	T	C	0.62004	1008
15	rs1437536	C	G	0.142857	1008
15	rs1437537	T	C	0.62004	1008
15	rs1437538	T	C	0.142857	1008
15	rs9806763	C	A	0.142857	1008
15	rs9806764	C	T	0.142857	1008
15	rs8042259	T	C	0.739087	1008
15	rs9806779	C	T	0.142857	1008
15	rs9806146	T	C	0.142857	1008
15	rs1437539	C	T	0.138889	1008
15	rs1437540	C	G	0.140873	1008
15	rs78468334	T	C	0.0912698	1008
15	rs75321077	C	G	0.106151	1008
15	rs74715271	C	G	0.108135	1008
15	rs79156357	T	C	0.0426587	1008
15	rs4775359	G	A	0.12996	1008
15	rs62005658	G	A	0.078373	1008
15	rs77683416	G	A	0.0396825	1008
15	rs782911	C	T	0.830357	1008
15	rs76431303	C	T	0.107143	1008
15	rs78508402	C	T	0.0396825	1008
15	rs117068525	C	T	0.0882937	1008
15	rs12915514	A	G	0.655754	1008
15	rs782912	T	C	0.0555556	1008
15	rs77045415	C	G	0.0406746	1008
15	rs7169109	C	T	0.353175	1008
15	rs7169433	G	T	0.394841	1008
15	rs80276194	A	G	0.0406746	1008
15	rs3803479	G	A	0.394841	1008
15	rs12592311	C	G	0.358135	1008
15	rs893287	A	G	0.637897	1008
15	rs893288	C	T	0.634921	1008
15	rs75835720	G	C	0.0406746	1008
15	rs76891375	A	G	0.0406746	1008
15	rs59932459	T	C	0.0406746	1008
15	rs79798357	A	G	0.0406746	1008
15	rs78573683	G	A	0.156746	1008
15	rs144421135	T	C	0.0178571	1008
15	rs12592631	T	G	0.015873	1008
15	rs782913	T	C	0.389881	1008
15	rs74020850	T	C	0.0555556	1008
15	rs143422948	G	A	0.0416667	1008
15	rs13329643	C	T	0.183532	1008
15	rs782915	G	A	0.238095	1008
15	rs782916	T	C	0.0565476	1008
15	rs8039380	A	T	0.181548	1008
15	rs8024672	C	A	0.0982143	1008
15	rs782917	G	A	0.236111	1008
15	rs782918	C	T	0.236111	1008
15	rs782919	C	T	0.334325	1008
15	rs782920	C	T	0.0565476	1008
15	rs74526157	G	C	0.00595238	1008
15	rs75089105	C	T	0.0982143	1008
15	rs813638	A	G	0.462302	1008
15	rs77882375	C	T	0.0198413	1008
15	rs73430867	C	G	0.183532	1008
15	rs141815855	A	G	0.0396825	1008
15	rs115909738	C	A	0.179563	1008
15	rs782921	G	A	0.83631	1008
15	rs782923	G	A	0.233135	1008
15	rs782924	G	T	0.0565476	1008
15	rs782925	C	T	0.234127	1008
15	rs138531562	G	A	0.0396825	1008
15	rs58612728	C	T	0.178571	1008
15	rs782926	A	G	0.734127	1008
15	rs708682	G	A	0.0575397	1008
15	rs17237696	C	T	0.243056	1008
15	rs74391499	C	T	0.0982143	1008
15	rs62007560	C	G	0.244048	1008
15	rs782928	C	T	0.479167	1008
15	rs17303453	T	C	0.243056	1008
15	rs782929	G	A	0.0565476	1008
15	rs116868644	T	C	0.00595238	1008
15	rs782930	G	A	0.661706	1008
15	rs2438127	C	G	0.0565476	1008
15	rs782931	G	A	0.661706	1008
15	rs708683	A	G	0.662698	1008
15	rs708684	C	G	0.661706	1008
15	rs74951100	T	C	0.114087	1008
15	rs782932	G	A	0.675595	1008
15	rs813017	C	G	0.677579	1008
15	rs75360960	G	A	0.114087	1008
15	rs782933	C	A	0.298611	1008
15	rs78706566	C	T	0.248016	1008
15	rs8032023	T	C	0.693452	1008
15	rs60022963	G	A	0.111111	1008
15	rs8035323	C	T	0.536706	1008
15	rs74546195	T	C	0.138889	1008
15	rs28704972	C	G	0.718254	1008
15	rs188739325	G	A	0.0396825	1008
15	rs811449	C	G	0.490079	1008
15	rs144442702	T	C	0.0496032	1008
15	rs810668	A	T	0.489087	1008
15	rs75941956	T	C	0.145833	1008
15	rs75088718	T	C	0.0396825	1008
15	rs782935	T	C	0.500992	1008
15	rs17303474	T	C	0.262897	1008
15	rs782936	T	A	0.737103	1008
15	rs75885569	C	T	0.128968	1008
15	rs782937	A	C	0.737103	1008
15	rs782938	T	C	0.501984	1008
15	rs16943672	A	T	0.112103	1008
15	rs4775360	G	C	0.662698	1008
15	rs76405613	T	C	0.046627	1008
15	rs7183068	C	A	0.354167	1008
15	rs7162255	T	C	0.363095	1008
15	rs7183595	G	C	0.363095	1008
15	rs11634887	C	T	0.423611	1008
15	rs719006	A	T	0.362103	1008
15	rs1160694	A	G	0.372024	1008
15	rs11630018	C	T	0.191468	1008
15	rs1159814	C	T	0.364087	1008
15	rs79315480	T	G	0.0386905	1008
15	rs78512626	A	C	0.133929	1008
15	rs9788699	C	T	0.237103	1008
15	rs9788707	G	C	0.255952	1008
15	rs7170465	T	C	0.559524	1008
15	rs9788704	C	T	0.409722	1008
15	rs9788705	C	T	0.0128968	1008
15	rs11071587	G	A	0.472222	1008
15	rs11071588	T	G	0.516865	1008
15	rs62007576	A	G	0.0287698	1008
15	rs9788745	A	G	0.277778	1008
15	rs4775362	C	T	0.697421	1008
15	rs4775363	C	T	0.489087	1008
15	rs1437547	A	G	0.0376984	1008
15	rs137873047	T	C	0.0575397	1008
15	rs12904761	T	C	0.447421	1008
15	rs12908710	G	A	0.4375	1008
15	rs11854222	T	C	0.446429	1008
15	rs12909218	G	T	0.446429	1008
15	rs12910159	T	C	0.447421	1008
15	rs1816625	T	C	0.212302	1008
15	rs1550223	A	C	0.447421	1008
15	rs1160659	T	C	0.418651	1008
15	rs8024716	T	C	0.444444	1008
15	rs76895275	G	T	0.116071	1008
15	rs11639241	T	G	0.441468	1008
15	rs11071589	A	G	0.441468	1008
15	rs7163680	T	G	0.438492	1008
15	rs12900813	C	T	0.434524	1008
15	rs12900948	C	T	0.434524	1008
15	rs975501	C	T	0.401786	1008
15	rs11857128	A	G	0.646825	1008
15	rs10519113	C	T	0.434524	1008
15	rs12913612	T	C	0.434524	1008
15	rs17303481	A	G	0.21131	1008
15	rs17270871	C	G	0.407738	1008
15	rs36085680	T	A	0.407738	1008
15	rs4238351	A	G	0.614087	1008
15	rs150372004	A	G	0.00694444	1008
15	rs76516935	A	G	0.175595	1008
15	rs8033510	T	C	0.616071	1008
15	rs8034864	T	G	0.427579	1008
15	rs12708465	C	A	0.395833	1008
15	rs12708466	C	T	0.395833	1008
15	rs12593790	A	G	0.213294	1008
15	rs142535390	C	A	0.0128968	1008
15	rs7162238	A	G	0.427579	1008
15	rs116841680	T	C	0.0337302	1008
15	rs973795	G	T	0.392857	1008
15	rs77161707	A	G	0.210317	1008
15	rs1437544	C	T	0.395833	1008
15	rs117623771	G	T	0.0238095	1008
15	rs16943698	T	C	0.212302	1008
15	rs73434636	T	A	0.212302	1008
15	rs730754	C	T	0.400794	1008
15	rs12592385	C	T	0.181548	1008
15	rs12912669	C	T	0.392857	1008
15	rs141327923	C	G	0.0188492	1008
15	rs75466007	C	T	0.0287698	1008
15	rs17237738	G	T	0.176587	1008
15	rs4583176	A	G	0.409722	1008
15	rs12900176	C	T	0.407738	1008
15	rs1465811	T	C	0.208333	1008
15	rs141670385	G	T	0.0238095	1008
15	rs11631763	T	G	0.425595	1008
15	rs4613007	C	T	0.446429	1008
15	rs76263103	G	A	0.165675	1008
15	rs737112	T	C	0.451389	1008
15	rs74584658	C	T	0.204365	1008
15	rs117198155	G	A	0.0357143	1008
15	rs12916023	A	G	0.404762	1008
15	rs17237759	T	G	0.193452	1008
15	rs17303509	C	T	0.205357	1008
15	rs1370433	A	T	0.597222	1008
15	rs117080246	G	T	0.0793651	1008
15	rs17303523	G	C	0.149802	1008
15	rs17303530	T	G	0.15377	1008
15	rs4775364	T	C	0.43254	1008
15	rs4775367	A	G	0.390873	1008
15	rs4775368	C	T	0.390873	1008
15	rs11071590	A	G	0.431548	1008
15	rs11071591	T	C	0.431548	1008
15	rs79140601	T	A	0.0664683	1008
15	rs1465812	C	T	0.400794	1008
15	rs62007610	T	C	0.185516	1008
15	rs1370428	A	T	0.404762	1008
15	rs12902705	C	A	0.400794	1008
15	rs11853392	T	C	0.404762	1008
15	rs7170048	A	G	0.407738	1008
15	rs7171405	G	A	0.199405	1008
15	rs4774388	C	T	0.59623	1008
15	rs4775369	A	G	0.395833	1008
15	rs4775370	A	G	0.599206	1008
15	rs4774389	G	A	0.397817	1008
15	rs10152663	A	T	0.39881	1008
15	rs8037699	C	T	0.588294	1008
15	rs10519114	C	G	0.417659	1008
15	rs7182581	A	G	0.21131	1008
15	rs1437543	G	A	0.175595	1008
15	rs1370429	G	A	0.380952	1008
15	rs1816624	C	T	0.574405	1008
15	rs4774390	G	C	0.520833	1008
15	rs4775371	A	G	0.885913	1008
15	rs78266577	T	C	0.203373	1008
15	rs1370430	T	C	0.696429	1008
15	rs1370431	C	T	0.677579	1008
15	rs12324086	C	T	0.699405	1008
15	rs12324625	T	C	0.492063	1008
15	rs12324087	A	G	0.700397	1008
15	rs74647121	C	A	0.0257937	1008
15	rs28428669	T	C	0.181548	1008
15	rs4775373	T	C	0.699405	1008
15	rs12437877	T	G	0.218254	1008
15	rs12440783	A	G	0.702381	1008
15	rs7167741	A	T	0.487103	1008
15	rs7168298	C	T	0.184524	1008
15	rs142898413	G	A	0.0188492	1008
15	rs17204945	G	A	0.12004	1008
15	rs28754581	T	C	0.223214	1008
15	rs17204952	C	T	0.141865	1008
15	rs17204959	C	T	0.425595	1008
15	rs139025221	A	G	0.0168651	1008
15	rs12593777	G	A	0.768849	1008
15	rs12441507	C	A	0.227183	1008
15	rs80271130	A	T	0.21627	1008
15	rs1529991	G	A	0.768849	1008
15	rs10519115	G	A	0.225198	1008
15	rs28716779	G	A	0.225198	1008
15	rs12442490	C	T	0.21627	1008
15	rs1437545	A	C	0.774802	1008
15	rs1437546	C	T	0.774802	1008
15	rs28611274	C	T	0.225198	1008
15	rs4517733	G	A	0.774802	1008
15	rs1025676	G	A	0.775794	1008
15	rs1813147	G	A	0.779762	1008
15	rs16943758	A	G	0.232143	1008
15	rs16943763	C	T	0.219246	1008
15	rs8035563	C	T	0.780754	1008
15	rs55870008	A	G	0.349206	1008
15	rs78954579	G	A	0.014881	1008
15	rs77622015	T	C	0.0347222	1008
15	rs7177846	A	G	0.435516	1008
15	rs2277557	T	C	0.759921	1008
15	rs12441702	T	C	0.240079	1008
15	rs10851691	T	C	0.373016	1008
15	rs11071592	T	C	0.761905	1008
15	rs12594566	T	C	0.168651	1008
15	rs144948034	C	G	0.0109127	1008
15	rs112624055	G	A	0.0138889	1008
15	rs113955400	G	A	0.0138889	1008
15	rs4774392	C	G	0.202381	1008
15	rs10519116	G	C	0.16369	1008
15	rs726914	G	A	0.372024	1008
15	rs726913	G	A	0.373016	1008
15	rs726955	G	A	0.160714	1008
15	rs2118326	T	C	0.558532	1008
15	rs77908292	T	C	0.0257937	1008
15	rs34720147	C	T	0.392857	1008
15	rs4775374	A	G	0.178571	1008
15	rs78651343	G	A	0.169643	1008
15	rs149256713	G	C	0.0357143	1008
15	rs35439153	G	C	0.373016	1008
15	rs718115	T	C	0.250992	1008
15	rs17204973	T	C	0.206349	1008
15	rs1550226	T	C	0.84623	1008
15	rs930358	G	A	0.795635	1008
15	rs12440105	C	T	0.984127	1008
15	rs17237810	A	G	0.267857	1008
15	rs2278507	G	A	0.52877	1008
15	rs7175393	T	C	0.985119	1008
15	rs17303572	T	C	0.574405	1008
15	rs2414695	C	T	0.160714	1008
15	rs11635008	C	T	0.159722	1008
15	rs8024334	T	C	0.218254	1008
15	rs1002147	C	G	0.15873	1008
15	rs11631786	T	C	0.188492	1008
15	rs11637553	C	T	0.759921	1008
15	rs8034476	G	C	0.77877	1008
15	rs8041438	T	C	0.581349	1008
15	rs6494251	A	G	0.985119	1008
15	rs150140770	T	C	0.0168651	1008
15	rs17303593	C	T	0.0406746	1008
15	rs2899667	A	G	0.588294	1008
15	rs144082125	T	G	0.0337302	1008
15	rs4775376	T	C	0.597222	1008
15	rs12900971	T	C	0.597222	1008
15	rs146660446	T	C	0.0863095	1008
15	rs35464030	A	G	0.599206	1008
15	rs12901132	C	T	0.805556	1008
15	rs12901465	C	G	0.800595	1008
15	rs12901753	G	A	0.915675	1008
15	rs147071901	G	A	0.0228175	1008
15	rs10438343	C	T	0.014881	1008
15	rs150656684	T	G	0.00198413	1008
15	rs8037420	C	G	0.842262	1008
15	rs7177878	A	G	0.842262	1008
15	rs7178216	C	A	0.850198	1008
15	rs8028411	C	A	0.822421	1008
15	rs8029768	T	C	0.911706	1008
15	rs56731390	A	G	0.014881	1008
15	rs56202927	C	T	0.014881	1008
15	rs138348933	T	G	0.0416667	1008
15	rs8040366	G	C	0.84623	1008
15	rs4589495	T	C	0.0178571	1008
15	rs72741606	G	A	0.014881	1008
15	rs72741607	G	C	0.014881	1008
15	rs9919976	G	A	0.828373	1008
15	rs4444279	G	T	0.830357	1008
15	rs4405487	A	G	0.842262	1008
15	rs143074565	A	G	0.0337302	1008
15	rs12914750	C	T	0.819444	1008
15	rs4283167	G	A	0.826389	1008
15	rs4566092	A	C	0.826389	1008
15	rs4566093	A	C	0.827381	1008
15	rs12915682	C	A	0.819444	1008
15	rs113365269	G	A	0.0178571	1008
15	rs147354933	G	A	0.0178571	1008
15	rs4381534	G	A	0.821429	1008
15	rs8029174	C	A	0.821429	1008
15	rs28380001	G	A	0.563492	1008
15	rs4377103	A	C	0.827381	1008
15	rs4594197	G	C	0.801587	1008
15	rs56252759	C	T	0.014881	1008
15	rs12592090	T	C	0.840278	1008
15	rs4468542	G	T	0.809524	1008
15	rs12901766	A	G	0.912698	1008
15	rs12901782	A	G	0.842262	1008
15	rs8025071	A	G	0.842262	1008
15	rs12324432	A	G	0.811508	1008
15	rs7167403	T	C	0.818452	1008
15	rs75302816	T	C	0.175595	1008
15	rs7167049	C	T	0.813492	1008
15	rs7173439	G	A	0.525794	1008
15	rs4450343	C	T	0.0119048	1008
15	rs12902495	A	C	0.810516	1008
15	rs28725205	G	A	0.0228175	1008
15	rs75125126	G	A	0.030754	1008
15	rs79213108	T	C	0.0337302	1008
15	rs34778984	T	C	0.014881	1008
15	rs35643408	G	A	0.0119048	1008
15	rs4774394	C	T	0.797619	1008
15	rs4775377	A	T	0.809524	1008
15	rs55640003	G	T	0.262897	1008
15	rs4539540	T	C	0.912698	1008
15	rs12592359	T	G	0.030754	1008
15	rs10083660	C	A	0.8125	1008
15	rs62005922	A	G	0.256944	1008
15	rs28484656	G	A	0.0426587	1008
15	rs139072022	A	G	0.031746	1008
15	rs34297818	A	G	0.810516	1008
15	rs28750265	A	G	0.801587	1008
15	rs28533253	A	C	0.195437	1008
15	rs8024279	C	T	0.801587	1008
15	rs4775378	A	G	0.801587	1008
15	rs4774395	C	T	0.0119048	1008
15	rs62005923	T	C	0.265873	1008
15	rs4360861	T	G	0.8125	1008
15	rs4267256	C	T	0.810516	1008
15	rs34288318	C	T	0.0119048	1008
15	rs7175089	C	T	0.798611	1008
15	rs7175875	C	T	0.810516	1008
15	rs11635003	T	C	0.799603	1008
15	rs8026315	G	T	0.0119048	1008
15	rs6494252	T	A	0.0119048	1008
15	rs7166085	G	A	0.797619	1008
15	rs7183425	C	T	0.0119048	1008
15	rs12101846	G	T	0.0119048	1008
15	rs12101850	G	A	0.0119048	1008
15	rs12101469	T	C	0.0128968	1008
15	rs4536404	G	A	0.0128968	1008
15	rs11856888	C	A	0.0128968	1008
15	rs141664725	C	G	0.0109127	1008
15	rs8034883	T	C	0.0138889	1008
15	rs11071595	G	T	0.797619	1008
15	rs4633658	C	T	0.797619	1008
15	rs139849939	A	G	0.0357143	1008
15	rs6494253	G	C	0.810516	1008
15	rs12591461	C	T	0.223214	1008
15	rs78832204	C	T	0.00198413	1008
15	rs28679627	C	T	0.191468	1008
15	rs4566098	G	C	0.821429	1008
15	rs4350520	C	A	0.801587	1008
15	rs4350521	C	T	0.819444	1008
15	rs3936119	G	A	0.801587	1008
15	rs143881241	G	T	0.0297619	1008
15	rs4775380	G	A	0.81746	1008
15	rs62005924	A	T	0.264881	1008
15	rs4775381	A	T	0.819444	1008
15	rs12910888	C	A	0.81746	1008
15	rs7174358	C	G	0.816468	1008
15	rs4374103	A	G	0.825397	1008
15	rs4601982	G	A	0.815476	1008
15	rs8032098	C	A	0.814484	1008
15	rs79585660	A	G	0.00992063	1008
15	rs28704906	G	A	0.805556	1008
15	rs4306446	G	T	0.796627	1008
15	rs4461014	T	C	0.822421	1008
15	rs4307896	G	A	0.821429	1008
15	rs74018548	A	G	0.175595	1008
15	rs60710346	T	C	0.180556	1008
15	rs78305679	A	G	0.331349	1008
15	rs80061426	G	A	0.176587	1008
15	rs4238352	T	C	0.831349	1008
15	rs77767317	C	G	0.014881	1008
15	rs8032374	C	T	0.644841	1008
15	rs58032321	G	A	0.166667	1008
15	rs7179055	C	G	0.015873	1008
15	rs7179425	C	T	0.826389	1008
15	rs7179308	A	G	0.832341	1008
15	rs6494255	A	G	0.832341	1008
15	rs76474908	G	C	0.166667	1008
15	rs74864478	A	G	0.166667	1008
15	rs4375600	A	G	0.816468	1008
15	rs4369595	T	A	0.816468	1008
15	rs4309342	T	C	0.412698	1008
15	rs7174822	G	A	0.014881	1008
15	rs75835521	C	G	0.166667	1008
15	rs10163180	C	T	0.831349	1008
15	rs77969136	T	A	0.167659	1008
15	rs76173455	G	T	0.169643	1008
15	rs8027053	G	A	0.832341	1008
15	rs76457225	T	C	0.015873	1008
15	rs142385101	G	A	0.0119048	1008
15	rs80254478	T	G	0.167659	1008
15	rs75721083	T	C	0.167659	1008
15	rs74579074	C	T	0.014881	1008
15	rs8043090	G	A	0.649802	1008
15	rs4774396	T	C	0.628968	1008
15	rs4238353	C	G	0.833333	1008
15	rs4624110	C	T	0.64881	1008
15	rs57377003	A	G	0.168651	1008
15	rs3934975	G	A	0.81746	1008
15	rs4072465	C	T	0.183532	1008
15	rs4500664	A	G	0.833333	1008
15	rs4439705	G	A	0.832341	1008
15	rs4486829	T	A	0.832341	1008
15	rs76272139	A	G	0.014881	1008
15	rs4553563	A	G	0.832341	1008
15	rs140491998	C	T	0.0605159	1008
15	rs62005945	G	A	0.166667	1008
15	rs3934516	G	C	0.014881	1008
15	rs72741638	G	A	0.166667	1008
15	rs3935994	C	G	0.65873	1008
15	rs12185111	T	A	0.166667	1008
15	rs12185113	T	A	0.166667	1008
15	rs7169255	C	T	0.842262	1008
15	rs7169559	G	C	0.842262	1008
15	rs62005946	G	A	0.16369	1008
15	rs80004579	A	G	0.0178571	1008
15	rs11071596	C	T	0.673611	1008
15	rs11071597	C	T	0.673611	1008
15	rs11071598	C	T	0.673611	1008
15	rs11071599	C	A	0.84127	1008
15	rs62005947	G	A	0.166667	1008
15	rs4319703	A	T	0.65873	1008
15	rs7166662	A	C	0.810516	1008
15	rs72741644	T	C	0.167659	1008
15	rs72741645	G	A	0.167659	1008
15	rs4270114	C	T	0.828373	1008
15	rs4272977	G	A	0.660714	1008
15	rs4270115	C	T	0.660714	1008
15	rs7174130	T	C	0.660714	1008
15	rs72741648	C	T	0.167659	1008
15	rs7172963	C	T	0.660714	1008
15	rs111632253	T	G	0.167659	1008
15	rs111903754	C	T	0.167659	1008
15	rs7173474	G	A	0.659722	1008
15	rs72741650	C	T	0.168651	1008
15	rs7174082	G	A	0.828373	1008
15	rs6494256	G	A	0.828373	1008
15	rs79219569	T	C	0.0178571	1008
15	rs4550396	G	A	0.828373	1008
15	rs113743409	T	C	0.169643	1008
15	rs4635284	T	A	0.816468	1008
15	rs4262891	C	T	0.816468	1008
15	rs12909000	A	G	0.816468	1008
15	rs7172526	A	C	0.81746	1008
15	rs7174081	T	C	0.81746	1008
15	rs7173044	G	A	0.81746	1008
15	rs4432213	A	C	0.816468	1008
15	rs4516167	T	C	0.816468	1008
15	rs11071600	C	T	0.816468	1008
15	rs11855335	T	C	0.815476	1008
15	rs4360863	T	G	0.816468	1008
15	rs4438251	A	G	0.816468	1008
15	rs75760466	T	C	0.0178571	1008
15	rs4296201	T	C	0.816468	1008
15	rs4592599	T	G	0.81746	1008
15	rs12900661	G	T	0.819444	1008
15	rs12901498	T	C	0.819444	1008
15	rs4307897	C	G	0.819444	1008
15	rs4270106	T	A	0.819444	1008
15	rs4365234	T	C	0.819444	1008
15	rs4485286	G	A	0.815476	1008
15	rs4309346	C	G	0.815476	1008
15	rs4438252	A	C	0.815476	1008
15	rs7168968	T	C	0.816468	1008
15	rs7168349	G	C	0.816468	1008
15	rs148212314	G	T	0.169643	1008
15	rs7168373	G	A	0.646825	1008
15	rs4371101	A	G	0.816468	1008
15	rs4386081	A	G	0.816468	1008
15	rs4386082	A	C	0.81746	1008
15	rs4775384	T	C	0.646825	1008
15	rs4774397	C	T	0.816468	1008
15	rs4774398	C	G	0.816468	1008
15	rs4775385	C	T	0.646825	1008
15	rs7174511	C	T	0.816468	1008
15	rs7174527	C	A	0.816468	1008
15	rs4392005	A	G	0.816468	1008
15	rs7175325	A	C	0.816468	1008
15	rs11633196	G	A	0.816468	1008
15	rs4644802	C	T	0.816468	1008
15	rs4398055	A	G	0.81746	1008
15	rs80039660	G	A	0.0178571	1008
15	rs74526359	A	T	0.0178571	1008
15	rs146867321	G	A	0.0198413	1008
15	rs78695297	T	A	0.0178571	1008
15	rs79535767	C	T	0.0178571	1008
15	rs7172410	T	G	0.642857	1008
15	rs11852371	C	T	0.802579	1008
15	rs78445813	T	C	0.160714	1008
15	rs4775387	G	A	0.815476	1008
15	rs4271545	C	T	0.815476	1008
15	rs4774399	C	T	0.833333	1008
15	rs7178295	A	C	0.815476	1008
15	rs72741657	T	A	0.159722	1008
15	rs11633935	C	T	0.248016	1008
15	rs4291861	C	T	0.815476	1008
15	rs4326992	A	G	0.655754	1008
15	rs4319706	T	A	0.815476	1008
15	rs6494257	T	G	0.833333	1008
15	rs72741658	A	T	0.160714	1008
15	rs72741659	T	C	0.160714	1008
15	rs72741660	C	A	0.160714	1008
15	rs4400996	T	C	0.833333	1008
15	rs7182057	C	T	0.672619	1008
15	rs11630873	G	A	0.833333	1008
15	rs55843449	G	T	0.159722	1008
15	rs12148183	G	A	0.24504	1008
15	rs199908160	C	A	0.0178571	1008
15	rs7171757	A	C	0.833333	1008
15	rs7172307	C	T	0.833333	1008
15	rs75684597	A	G	0.015873	1008
15	rs4474630	G	A	0.672619	1008
15	rs34190274	A	G	0.160714	1008
15	rs77473850	A	G	0.015873	1008
15	rs10400883	T	C	0.252976	1008
15	rs4433761	T	C	0.015873	1008
15	rs7163861	A	G	0.268849	1008
15	rs7164364	C	G	0.641865	1008
15	rs72741663	C	G	0.194444	1008
15	rs72741664	A	T	0.160714	1008
15	rs72741665	G	C	0.160714	1008
15	rs6494258	A	G	0.832341	1008
15	rs11637314	T	C	0.657738	1008
15	rs28369383	C	G	0.248016	1008
15	rs181168202	T	C	0.00198413	1008
15	rs57585912	C	T	0.155754	1008
15	rs4075650	G	A	0.175595	1008
15	rs4400997	G	A	0.159722	1008
15	rs4075649	C	T	0.831349	1008
15	rs72741668	A	C	0.161706	1008
15	rs11853741	T	C	0.253968	1008
15	rs148624343	G	A	0.159722	1008
15	rs146766428	T	C	0.0337302	1008
15	rs140382736	C	G	0.0208333	1008
15	rs117533829	A	G	0.160714	1008
15	rs4334238	T	C	0.828373	1008
15	rs56693300	A	G	0.015873	1008
15	rs112236760	T	A	0.015873	1008
15	rs4541009	T	C	0.828373	1008
15	rs72741671	A	G	0.159722	1008
15	rs4583183	A	G	0.829365	1008
15	rs77890747	T	C	0.015873	1008
15	rs4517726	A	G	0.65377	1008
15	rs141623422	A	G	0.031746	1008
15	rs8038513	T	C	0.248016	1008
15	rs8037976	G	A	0.249008	1008
15	rs9888726	C	T	0.415675	1008
15	rs8023593	G	C	0.824405	1008
15	rs7162552	C	G	0.819444	1008
15	rs6494260	T	C	0.664683	1008
15	rs6494261	C	T	0.822421	1008
15	rs28433015	T	A	0.015873	1008
15	rs4775390	G	C	0.361111	1008
15	rs4775391	T	A	0.610119	1008
15	rs74018570	A	G	0.252976	1008
15	rs4238354	T	A	0.645833	1008
15	rs12593324	G	A	0.401786	1008
15	rs12593264	A	G	0.401786	1008
15	rs4304964	A	C	0.668651	1008
15	rs9989351	G	C	0.014881	1008
15	rs4349085	T	G	0.251984	1008
15	rs55844427	T	C	0.162698	1008
15	rs68137068	C	T	0.162698	1008
15	rs4321134	A	G	0.258929	1008
15	rs80327682	T	A	0.0992063	1008
15	rs12591281	G	A	0.409722	1008
15	rs28650258	A	T	0.0109127	1008
15	rs8027361	A	C	0.259921	1008
15	rs57766785	T	A	0.259921	1008
15	rs28831486	G	A	0.0109127	1008
15	rs9768867	G	C	0.261905	1008
15	rs143655490	T	C	0.423611	1008
15	rs12101691	C	T	0.430556	1008
15	rs11635105	A	C	0.014881	1008
15	rs146644845	C	T	0.161706	1008
15	rs71411456	G	A	0.258929	1008
15	rs8031109	T	C	0.161706	1008
15	rs8031665	T	C	0.420635	1008
15	rs185305033	G	A	0.0178571	1008
15	rs11632270	T	G	0.260913	1008
15	rs4485291	A	G	0.260913	1008
15	rs4371104	C	T	0.261905	1008
15	rs11638340	G	A	0.256944	1008
15	rs56363863	G	A	0.15873	1008
15	rs55834219	A	G	0.15873	1008
15	rs56247551	A	G	0.159722	1008
15	rs59889329	C	T	0.155754	1008
15	rs7165583	G	A	0.15873	1008
15	rs8032804	A	C	0.713294	1008
15	rs12594356	A	G	0.260913	1008
15	rs75438982	T	C	0.0248016	1008
15	rs72741679	T	C	0.174603	1008
15	rs4506837	A	G	0.175595	1008
15	rs4337245	T	G	0.709325	1008
15	rs60398501	C	T	0.174603	1008
15	rs57886940	C	T	0.174603	1008
15	rs56771766	C	A	0.174603	1008
15	rs28868703	T	G	0.258929	1008
15	rs72741682	C	A	0.171627	1008
15	rs35760488	T	A	0.259921	1008
15	rs66479343	T	C	0.174603	1008
15	rs12595686	G	A	0.174603	1008
15	rs28788250	G	C	0.25496	1008
15	rs12595688	C	A	0.174603	1008
15	rs72741684	T	C	0.175595	1008
15	rs12902784	T	C	0.269841	1008
15	rs56242576	C	A	0.173611	1008
15	rs59615421	C	T	0.174603	1008
15	rs4584765	G	T	0.202381	1008
15	rs4131993	T	C	0.434524	1008
15	rs72741687	A	G	0.202381	1008
15	rs4592595	A	T	0.43254	1008
15	rs4369596	A	G	0.202381	1008
15	rs4491450	T	G	0.436508	1008
15	rs11635042	G	A	0.0109127	1008
15	rs72741688	C	T	0.172619	1008
15	rs7166353	C	T	0.171627	1008
15	rs4500665	T	C	0.565476	1008
15	rs4601986	A	C	0.270833	1008
15	rs7179592	A	G	0.72619	1008
15	rs13380402	G	A	0.0109127	1008
15	rs13379798	G	C	0.0109127	1008
15	rs7164526	T	A	0.529762	1008
15	rs7163532	C	G	0.309524	1008
15	rs7163905	C	A	0.308532	1008
15	rs4238355	T	C	0.519841	1008
15	rs4520788	T	C	0.204365	1008
15	rs4520789	T	C	0.705357	1008
15	rs8032386	C	T	0.299603	1008
15	rs55934541	T	C	0.0109127	1008
15	rs8032775	C	T	0.299603	1008
15	rs8037032	C	T	0.508929	1008
15	rs72741696	C	A	0.0109127	1008
15	rs4775396	T	C	0.300595	1008
15	rs4775397	G	C	0.300595	1008
15	rs4775398	T	C	0.299603	1008
15	rs8043352	G	A	0.291667	1008
15	rs6494263	T	G	0.298611	1008
15	rs7183907	C	G	0.298611	1008
15	rs7162944	T	C	0.298611	1008
15	rs7161958	C	T	0.298611	1008
15	rs12591940	C	T	0.200397	1008
15	rs9788703	T	C	0.299603	1008
15	rs12905913	A	G	0.292659	1008
15	rs12905915	A	C	0.292659	1008
15	rs12906076	C	T	0.293651	1008
15	rs12907504	T	G	0.292659	1008
15	rs12906670	G	A	0.292659	1008
15	rs12906823	G	C	0.292659	1008
15	rs12438718	C	T	0.201389	1008
15	rs148173351	G	A	0.030754	1008
15	rs12910859	G	A	0.260913	1008
15	rs12911059	G	T	0.292659	1008
15	rs6494264	G	T	0.511905	1008
15	rs77706981	G	A	0.208333	1008
15	rs12910919	C	T	0.292659	1008
15	rs12912167	T	G	0.292659	1008
15	rs8036053	T	C	0.293651	1008
15	rs8035198	C	T	0.293651	1008
15	rs8035515	G	A	0.292659	1008
15	rs4297633	T	A	0.294643	1008
15	rs3935534	G	C	0.527778	1008
15	rs4318147	G	A	0.877976	1008
15	rs8026606	A	G	0.0515873	1008
15	rs7167351	T	C	0.297619	1008
15	rs74817949	T	A	0.250992	1008
15	rs7167451	G	A	0.242063	1008
15	rs7171476	A	T	0.276786	1008
15	rs12909688	G	C	0.0644841	1008
15	rs4775400	G	T	0.162698	1008
15	rs72625744	A	G	0.28373	1008
15	rs78813031	T	C	0.0257937	1008
15	rs12439928	A	C	0.282738	1008
15	rs8038490	A	G	0.513889	1008
15	rs78417725	C	T	0.240079	1008
15	rs8038656	C	T	0.240079	1008
15	rs8038664	A	G	0.253968	1008
15	rs8039000	C	T	0.511905	1008
15	rs8039576	C	G	0.520833	1008
15	rs79945501	G	A	0.0238095	1008
15	rs55913126	G	A	0.0664683	1008
15	rs7162913	A	G	0.253968	1008
15	rs7163299	A	T	0.248016	1008
15	rs60400579	T	G	0.0248016	1008
15	rs12594583	G	A	0.439484	1008
15	rs78193276	C	T	0.0238095	1008
15	rs4238356	C	T	0.5	1008
15	rs7176740	G	A	0.16369	1008
15	rs7180959	A	G	0.46131	1008
15	rs7182746	T	C	0.16369	1008
15	rs149366135	A	G	0.00396825	1008
15	rs11630840	G	A	0.0228175	1008
15	rs4297629	T	C	0.171627	1008
15	rs4424867	A	T	0.171627	1008
15	rs12591881	C	T	0.238095	1008
15	rs4587914	T	C	0.552579	1008
15	rs4429232	A	G	0.204365	1008
15	rs34056224	C	A	0.077381	1008
15	rs4775401	C	T	0.527778	1008
15	rs11636167	A	T	0.078373	1008
15	rs8039019	G	A	0.503968	1008
15	rs72625745	T	G	0.292659	1008
15	rs77510599	C	T	0.0198413	1008
15	rs79090788	T	C	0.0386905	1008
15	rs4616238	T	C	0.453373	1008
15	rs4450344	A	G	0.453373	1008
15	rs4294758	A	G	0.453373	1008
15	rs4450345	A	C	0.299603	1008
15	rs4636851	T	C	0.452381	1008
15	rs73426480	C	T	0.208333	1008
15	rs11630398	C	T	0.10119	1008
15	rs34137247	G	C	0.448413	1008
15	rs12907351	C	T	0.537698	1008
15	rs72625746	C	G	0.28373	1008
15	rs11631946	A	C	0.554563	1008
15	rs12439723	G	C	0.249008	1008
15	rs72625747	T	G	0.318452	1008
15	rs72743625	T	G	0.0654762	1008
15	rs56217480	C	T	0.166667	1008
15	rs12594384	A	G	0.28373	1008
15	rs72743627	G	T	0.0654762	1008
15	rs12592729	T	C	0.279762	1008
15	rs4363815	A	G	0.515873	1008
15	rs4254270	T	C	0.242063	1008
15	rs6494265	T	C	0.0823413	1008
15	rs59884341	T	C	0.206349	1008
15	rs117407840	G	A	0.030754	1008
15	rs6494266	C	T	0.365079	1008
15	rs6494267	C	T	0.365079	1008
15	rs10851695	C	G	0.365079	1008
15	rs7181076	C	T	0.366071	1008
15	rs7181601	G	A	0.365079	1008
15	rs7181326	A	T	0.561508	1008
15	rs55892242	C	G	0.352183	1008
15	rs4374104	G	A	0.375992	1008
15	rs8031208	A	G	0.375992	1008
15	rs3884558	A	G	0.383929	1008
15	rs117269589	T	C	0.031746	1008
15	rs11638616	A	C	0.37996	1008
15	rs4270116	G	A	0.377976	1008
15	rs4584766	A	G	0.354167	1008
15	rs4270117	G	A	0.377976	1008
15	rs10851696	G	C	0.375992	1008
15	rs12372930	A	G	0.375992	1008
15	rs11071601	C	T	0.375992	1008
15	rs8029558	T	C	0.375992	1008
15	rs8028372	C	T	0.375	1008
15	rs12905050	A	G	0.376984	1008
15	rs7173878	G	A	0.375992	1008
15	rs12324759	T	C	0.377976	1008
15	rs12324240	C	T	0.377976	1008
15	rs7173611	C	G	0.378968	1008
15	rs7175117	T	C	0.377976	1008
15	rs12439406	G	T	0.0634921	1008
15	rs10851697	C	T	0.374008	1008
15	rs7497572	A	T	0.374008	1008
15	rs4255734	G	T	0.372024	1008
15	rs4400998	C	T	0.372024	1008
15	rs12101769	A	G	0.0228175	1008
15	rs4290426	T	A	0.372024	1008
15	rs4441211	G	A	0.372024	1008
15	rs4441212	G	T	0.37004	1008
15	rs4581648	C	T	0.348214	1008
15	rs8025677	G	A	0.348214	1008
15	rs62005969	C	T	0.00198413	1008
15	rs11071602	T	G	0.0228175	1008
15	rs11635780	G	C	0.0228175	1008
15	rs11635720	A	G	0.0228175	1008
15	rs12439194	C	T	0.348214	1008
15	rs11632622	G	C	0.0238095	1008
15	rs7171652	C	T	0.349206	1008
15	rs8038872	C	T	0.349206	1008
15	rs11071603	G	A	0.0238095	1008
15	rs74016996	C	G	0.0248016	1008
15	rs8026007	T	A	0.380952	1008
15	rs60174610	A	C	0.0248016	1008
15	rs78009226	G	A	0.201389	1008
15	rs4426296	G	T	0.577381	1008
15	rs6494271	T	C	0.401786	1008
15	rs8040596	T	A	0.546627	1008
15	rs4324072	T	C	0.604167	1008
15	rs11071604	C	T	0.388889	1008
15	rs61398511	G	C	0.186508	1008
15	rs7165109	A	G	0.603175	1008
15	rs7165333	A	G	0.668651	1008
15	rs11071605	A	C	0.602183	1008
15	rs11071606	C	T	0.58631	1008
15	rs12593768	C	A	0.349206	1008
15	rs11071607	A	T	0.58631	1008
15	rs116950275	C	A	0.207341	1008
15	rs60188330	G	T	0.207341	1008
15	rs6494272	T	G	0.611111	1008
15	rs8034060	A	C	0.613095	1008
15	rs28709550	A	T	0.224206	1008
15	rs7180597	T	G	0.35119	1008
15	rs4775404	T	A	0.60119	1008
15	rs148690947	T	C	0.0228175	1008
15	rs77860573	G	A	0.00198413	1008
15	rs4534773	G	A	0.604167	1008
15	rs12148736	T	C	0.358135	1008
15	rs28699276	T	C	0.609127	1008
15	rs4577022	G	A	0.597222	1008
15	rs11636008	A	G	0.609127	1008
15	rs28664759	T	A	0.225198	1008
15	rs11854244	T	C	0.609127	1008
15	rs11857449	A	T	0.609127	1008
15	rs10775177	G	C	0.609127	1008
15	rs192353951	T	C	0.0257937	1008
15	rs4775405	T	C	0.609127	1008
15	rs4775406	T	C	0.610119	1008
15	rs4638515	T	G	0.670635	1008
15	rs28734873	A	T	0.25	1008
15	rs4450346	C	T	0.607143	1008
15	rs75417231	A	G	0.224206	1008
15	rs4398056	G	A	0.604167	1008
15	rs145774257	C	T	0.0228175	1008
15	rs742	A	G	0.25	1008
15	rs75839523	T	C	0.0257937	1008
15	rs75643571	C	T	0.0257937	1008
15	rs12592713	G	T	0.16369	1008
15	rs35391470	C	T	0.0257937	1008
15	rs28664717	T	G	0.224206	1008
15	rs12912086	C	A	0.345238	1008
15	rs4641675	T	C	0.0178571	1008
15	rs4617795	C	A	0.595238	1008
15	rs4468543	A	G	0.602183	1008
15	rs7181589	G	A	0.335317	1008
15	rs7181674	C	T	0.595238	1008
15	rs150448505	G	C	0.22123	1008
15	rs7181684	C	T	0.16369	1008
15	rs60725067	C	T	0.110119	1008
15	rs60910932	G	A	0.0813492	1008
15	rs28363785	C	G	0.213294	1008
15	rs12909303	G	A	0.373016	1008
15	rs4309347	T	C	0.383929	1008
15	rs7162225	A	G	0.384921	1008
15	rs4522363	A	G	0.386905	1008
15	rs62005987	T	A	0.0208333	1008
15	rs7179123	C	G	0.0277778	1008
15	rs28480022	G	A	0.0277778	1008
15	rs73428482	C	T	0.0208333	1008
15	rs11853033	T	C	0.0287698	1008
15	rs11071608	T	G	0.0287698	1008
15	rs11857108	A	G	0.0297619	1008
15	rs28508585	G	A	0.0297619	1008
15	rs11633516	T	G	0.39881	1008
15	rs7176175	C	T	0.399802	1008
15	rs7177619	T	C	0.39881	1008
15	rs7177829	T	C	0.400794	1008
15	rs7182693	T	C	0.388889	1008
15	rs7181267	A	G	0.387897	1008
15	rs7181641	A	G	0.0337302	1008
15	rs4447365	C	G	0.414683	1008
15	rs72743658	A	G	0.00297619	1008
15	rs143810762	C	T	0.0188492	1008
15	rs142229552	T	G	0.124008	1008
15	rs4075906	G	T	0.368056	1008
15	rs4075907	A	T	0.031746	1008
15	rs28447149	A	G	0.031746	1008
15	rs4359381	G	C	0.0327381	1008
15	rs78672717	A	C	0.047619	1008
15	rs72743660	A	G	0.0337302	1008
15	rs6494275	T	C	0.380952	1008
15	rs118043144	C	T	0.0367063	1008
15	rs7182429	C	A	0.37004	1008
15	rs11635043	C	G	0.189484	1008
15	rs7161784	C	T	0.0525794	1008
15	rs7163165	T	G	0.384921	1008
15	rs8033183	A	C	0.421627	1008
15	rs10468024	G	A	0.369048	1008
15	rs10467933	A	G	0.421627	1008
15	rs8034331	C	G	0.374008	1008
15	rs11633113	T	G	0.0347222	1008
15	rs141041753	A	G	0.0178571	1008
15	rs58618938	T	C	0.0565476	1008
15	rs4775407	A	G	0.603175	1008
15	rs4775408	G	A	0.584325	1008
15	rs11071609	T	C	0.0456349	1008
15	rs78074845	G	A	0.0446429	1008
15	rs8024225	T	G	0.0446429	1008
15	rs8025073	T	A	0.819444	1008
15	rs145928081	G	A	0.0277778	1008
15	rs139974493	G	A	0.031746	1008
15	rs67337595	T	C	0.794643	1008
15	rs34384590	A	G	0.389881	1008
15	rs11853605	C	T	0.0257937	1008
15	rs77725720	C	T	0.236111	1008
15	rs11632995	A	G	0.491071	1008
15	rs35045982	G	T	0.248016	1008
15	rs35936958	G	T	0.246032	1008
15	rs12708467	A	G	0.53869	1008
15	rs35864260	A	G	0.248016	1008
15	rs12898590	T	A	0.490079	1008
15	rs4619338	T	C	0.047619	1008
15	rs7171302	G	C	0.046627	1008
15	rs7172337	T	C	0.491071	1008
15	rs7171518	G	T	0.237103	1008
15	rs7496313	A	C	0.244048	1008
15	rs6494276	T	C	0.244048	1008
15	rs79967727	C	T	0.227183	1008
15	rs77619694	G	T	0.227183	1008
15	rs74499199	A	G	0.227183	1008
15	rs74436193	C	T	0.227183	1008
15	rs149208058	G	A	0.0128968	1008
15	rs75302262	A	C	0.227183	1008
15	rs80144933	T	C	0.234127	1008
15	rs78575451	C	T	0.224206	1008
15	rs75232321	G	A	0.22619	1008
15	rs11639039	T	C	0.725198	1008
15	rs78745994	G	C	0.22619	1008
15	rs11633947	G	A	0.498016	1008
15	rs117545011	G	A	0.046627	1008
15	rs75601312	C	A	0.0684524	1008
15	rs34601722	G	A	0.241071	1008
15	rs56810547	T	G	0.228175	1008
15	rs28711048	C	G	0.0357143	1008
15	rs62005993	C	T	0.0109127	1008
15	rs8030126	C	T	0.227183	1008
15	rs8030303	C	T	0.224206	1008
15	rs8031780	T	A	0.227183	1008
15	rs8031785	T	C	0.236111	1008
15	rs4354868	A	C	0.227183	1008
15	rs4359382	C	T	0.243056	1008
15	rs11638232	A	G	0.487103	1008
15	rs4774401	C	A	0.512897	1008
15	rs7497919	G	A	0.487103	1008
15	rs34935439	G	C	0.244048	1008
15	rs7165919	G	A	0.485119	1008
15	rs7165637	A	G	0.485119	1008
15	rs11630875	C	T	0.244048	1008
15	rs7165998	A	C	0.241071	1008
15	rs4774402	C	A	0.724206	1008
15	rs77427051	G	A	0.224206	1008
15	rs74017182	C	A	0.0684524	1008
15	rs35608339	T	C	0.47123	1008
15	rs76456076	C	T	0.225198	1008
15	rs28685303	C	G	0.259921	1008
15	rs8039965	T	C	0.0684524	1008
15	rs117736963	A	C	0.0287698	1008
15	rs77080288	C	T	0.224206	1008
15	rs76517874	C	T	0.225198	1008
15	rs7163910	T	C	0.488095	1008
15	rs7162517	C	T	0.46131	1008
15	rs78026792	G	A	0.241071	1008
15	rs35900186	A	G	0.416667	1008
15	rs77333598	C	T	0.241071	1008
15	rs7168708	G	T	0.345238	1008
15	rs34281727	G	T	0.416667	1008
15	rs28521997	G	T	0.0347222	1008
15	rs35548826	G	A	0.418651	1008
15	rs36050024	C	A	0.401786	1008
15	rs7163892	G	A	0.0684524	1008
15	rs35174471	G	C	0.419643	1008
15	rs28533187	C	G	0.0376984	1008
15	rs8027436	T	C	0.487103	1008
15	rs6494277	C	G	0.489087	1008
15	rs76425806	A	G	0.0515873	1008
15	rs7170301	A	T	0.0694444	1008
15	rs7171770	T	C	0.486111	1008
15	rs34978016	G	A	0.416667	1008
15	rs34454123	C	T	0.485119	1008
15	rs35641860	C	G	0.4375	1008
15	rs62007226	C	G	0.014881	1008
15	rs74017184	T	C	0.0496032	1008
15	rs4775409	G	A	0.672619	1008
15	rs35320950	T	C	0.475198	1008
15	rs35463088	C	T	0.421627	1008
15	rs6494279	G	A	0.236111	1008
15	rs4486830	C	T	0.485119	1008
15	rs35862112	C	A	0.194444	1008
15	rs12909886	A	T	0.197421	1008
15	rs34837960	C	A	0.198413	1008
15	rs76412302	G	C	0.225198	1008
15	rs12902877	T	C	0.235119	1008
15	rs79746974	G	C	0.225198	1008
15	rs76211005	A	G	0.0138889	1008
15	rs12438883	G	A	0.21627	1008
15	rs4238357	C	T	0.451389	1008
15	rs12903298	G	A	0.19246	1008
15	rs12910488	T	C	0.531746	1008
15	rs12910498	T	G	0.532738	1008
15	rs4613008	C	T	0.224206	1008
15	rs117999925	G	A	0.105159	1008
15	rs12440895	T	C	0.540675	1008
15	rs59610416	A	C	0.224206	1008
15	rs74017186	A	G	0.0396825	1008
15	rs73430777	G	T	0.0396825	1008
15	rs68157981	A	G	0.22123	1008
15	rs57273960	C	T	0.236111	1008
15	rs35143677	A	G	0.125992	1008
15	rs4432209	G	A	0.124008	1008
15	rs4609787	T	A	0.253968	1008
15	rs8025489	A	T	0.957341	1008
15	rs35036016	T	A	0.320437	1008
15	rs150706082	G	A	0.0208333	1008
15	rs74017188	T	G	0.0178571	1008
15	rs4774403	G	A	0.834325	1008
15	rs115577217	T	C	0.0218254	1008
15	rs4438253	G	A	0.537698	1008
15	rs62007229	G	C	0.123016	1008
15	rs62007230	A	G	0.123016	1008
15	rs4377104	T	G	0.0496032	1008
15	rs4502155	G	C	0.0496032	1008
15	rs4544187	T	C	0.597222	1008
15	rs57754953	G	A	0.123016	1008
15	rs4541013	T	C	0.0396825	1008
15	rs72743683	C	T	0.0386905	1008
15	rs28605392	G	C	0.0386905	1008
15	rs150444340	A	G	0.0386905	1008
15	rs137902162	C	T	0.0168651	1008
15	rs10152930	G	C	0.438492	1008
15	rs35351548	A	G	0.118056	1008
15	rs4238358	T	C	0.761905	1008
15	rs4775410	T	A	0.014881	1008
15	rs62007232	C	G	0.0664683	1008
15	rs4775411	A	G	0.733135	1008
15	rs12901945	G	A	0.580357	1008
15	rs77067840	C	T	0.0208333	1008
15	rs12907677	G	T	0.37996	1008
15	rs12439711	T	A	0.233135	1008
15	rs4400999	A	G	0.322421	1008
15	rs12898892	A	G	0.269841	1008
15	rs7166576	T	C	0.28373	1008
15	rs28492001	C	G	0.376984	1008
15	rs28583733	G	A	0.387897	1008
15	rs11631045	C	T	0.380952	1008
15	rs7166393	A	G	0.930556	1008
15	rs12438435	G	C	0.545635	1008
15	rs12438460	G	T	0.545635	1008
15	rs12439016	C	T	0.544643	1008
15	rs7171924	A	G	0.544643	1008
15	rs4369599	T	G	0.554563	1008
15	rs12910184	C	T	0.535714	1008
15	rs12910185	C	T	0.535714	1008
15	rs35290779	A	C	0.535714	1008
15	rs34706184	T	A	0.535714	1008
15	rs8039093	A	G	0.39881	1008
15	rs77736467	C	T	0.224206	1008
15	rs78714119	A	T	0.225198	1008
15	rs72475928	C	T	0.127976	1008
15	rs57331591	C	T	0.287698	1008
15	rs12913520	C	G	0.440476	1008
15	rs12914892	T	C	0.456349	1008
15	rs146389645	T	C	0.0198413	1008
15	rs4393516	C	A	0.978175	1008
15	rs4479169	G	C	0.559524	1008
15	rs12910723	A	G	0.556548	1008
15	rs12911024	C	T	0.295635	1008
15	rs4343214	C	T	0.565476	1008
15	rs4553567	A	T	0.859127	1008
15	rs4444274	C	T	0.859127	1008
15	rs77836384	A	G	0.0218254	1008
15	rs11630509	G	A	0.390873	1008
15	rs35085198	T	C	0.305556	1008
15	rs4402497	G	A	0.862103	1008
15	rs3934472	C	A	0.55754	1008
15	rs3934870	A	G	0.540675	1008
15	rs4072423	T	G	0.563492	1008
15	rs4072422	T	G	0.311508	1008
15	rs75110294	C	T	0.0188492	1008
15	rs191597721	C	T	0.0218254	1008
15	rs8036432	A	C	0.792659	1008
15	rs8036433	A	G	0.792659	1008
15	rs7176916	A	G	0.792659	1008
15	rs11858488	T	C	0.548611	1008
15	rs4374108	T	C	0.792659	1008
15	rs4375605	T	C	0.792659	1008
15	rs8042548	C	T	0.792659	1008
15	rs8023493	T	G	0.801587	1008
15	rs8043372	G	A	0.791667	1008
15	rs11855945	A	G	0.791667	1008
15	rs7167086	C	G	0.790675	1008
15	rs34908380	G	C	0.21627	1008
15	rs8024679	T	A	0.764881	1008
15	rs6494280	A	G	0.75496	1008
15	rs6494281	C	T	0.746032	1008
15	rs34093708	G	A	0.0287698	1008
15	rs35877402	A	T	0.0287698	1008
15	rs141907974	T	C	0.0198413	1008
15	rs4775412	T	A	0.255952	1008
15	rs35931526	T	C	0.0287698	1008
15	rs3935962	A	C	0.775794	1008
15	rs4547281	G	A	0.772817	1008
15	rs4414438	T	C	0.77381	1008
15	rs12438420	T	A	0.0208333	1008
15	rs6494282	C	T	0.769841	1008
15	rs59051662	T	C	0.258929	1008
15	rs187047283	C	T	0.0188492	1008
15	rs4450347	T	C	0.0228175	1008
15	rs4359380	A	G	0.77381	1008
15	rs12913921	A	T	0.291667	1008
15	rs12595483	G	C	0.397817	1008
15	rs11071610	G	A	0.203373	1008
15	rs8038448	G	A	0.302579	1008
15	rs8038501	C	T	0.296627	1008
15	rs8038533	A	G	0.300595	1008
15	rs75572720	G	A	0.0714286	1008
15	rs3923818	C	T	0.316468	1008
15	rs4534779	T	G	0.308532	1008
15	rs4277294	A	T	0.897817	1008
15	rs6494283	A	G	0.900794	1008
15	rs76113673	A	G	0.106151	1008
15	rs11635358	C	A	0.349206	1008
15	rs7169165	A	G	0.904762	1008
15	rs7169608	G	A	0.347222	1008
15	rs7169458	C	G	0.34127	1008
15	rs7170802	T	C	0.347222	1008
15	rs8030925	G	A	0.347222	1008
15	rs140695227	A	G	0.0168651	1008
15	rs11633501	T	C	0.295635	1008
15	rs8036652	G	A	0.556548	1008
15	rs11071611	T	C	0.262897	1008
15	rs4774404	A	G	0.90377	1008
15	rs12148079	G	A	0.34623	1008
15	rs12148082	C	T	0.340278	1008
15	rs68019838	C	G	0.34623	1008
15	rs66629920	C	T	0.34623	1008
15	rs11071612	C	T	0.292659	1008
15	rs4420476	G	A	0.340278	1008
15	rs7173933	G	A	0.896825	1008
15	rs28615721	T	C	0.297619	1008
15	rs9806702	C	T	0.257937	1008
15	rs11071613	T	C	0.904762	1008
15	rs12906428	C	T	0.34127	1008
15	rs12906613	C	T	0.342262	1008
15	rs12906862	G	T	0.342262	1008
15	rs4076038	G	C	0.262897	1008
15	rs4635285	C	T	0.277778	1008
15	rs6494284	C	T	0.890873	1008
15	rs4074904	G	A	0.542659	1008
15	rs7174831	A	G	0.343254	1008
15	rs72745704	C	T	0.344246	1008
15	rs67811174	T	C	0.344246	1008
15	rs56404099	G	A	0.34127	1008
15	rs11853920	A	C	0.292659	1008
15	rs4775413	C	T	0.27877	1008
15	rs7182724	C	T	0.262897	1008
15	rs73432591	G	A	0.260913	1008
15	rs4541014	T	G	0.343254	1008
15	rs68186589	G	A	0.340278	1008
15	rs11636157	A	C	0.280754	1008
15	rs11636309	G	A	0.279762	1008
15	rs11636336	C	T	0.541667	1008
15	rs8029085	G	A	0.542659	1008
15	rs8028972	C	T	0.542659	1008
15	rs8030235	T	C	0.543651	1008
15	rs4775414	G	A	0.542659	1008
15	rs4281659	T	C	0.262897	1008
15	rs7163377	A	G	0.264881	1008
15	rs7163599	A	G	0.263889	1008
15	rs80322481	A	G	0.0922619	1008
15	rs10400827	C	T	0.263889	1008
15	rs10400847	T	C	0.262897	1008
15	rs4990324	A	G	0.263889	1008
15	rs4775415	T	C	0.263889	1008
15	rs28580242	A	G	0.263889	1008
15	rs28688764	T	G	0.263889	1008
15	rs28725224	G	A	0.263889	1008
15	rs4561406	G	A	0.282738	1008
15	rs4774405	G	A	0.282738	1008
15	rs4774406	G	A	0.543651	1008
15	rs34418080	T	C	0.282738	1008
15	rs4291862	T	A	0.890873	1008
15	rs4363816	C	G	0.339286	1008
15	rs4775416	C	T	0.286706	1008
15	rs55835773	G	T	0.28373	1008
15	rs55835940	C	T	0.28373	1008
15	rs11071614	T	C	0.287698	1008
15	rs12441941	T	C	0.894841	1008
15	rs12441948	T	C	0.345238	1008
15	rs12592172	G	T	0.536706	1008
15	rs143716833	T	A	0.0119048	1008
15	rs11632947	C	T	0.277778	1008
15	rs4321135	T	C	0.261905	1008
15	rs12898315	G	A	0.277778	1008
15	rs62008395	C	T	0.277778	1008
15	rs12903705	T	C	0.279762	1008
15	rs12903146	G	A	0.281746	1008
15	rs4774407	T	C	0.260913	1008
15	rs4774408	T	G	0.899802	1008
15	rs8026487	A	C	0.345238	1008
15	rs180880423	T	A	0.0168651	1008
15	rs8027159	C	T	0.888889	1008
15	rs11857462	A	T	0.55754	1008
15	rs13379769	T	C	0.261905	1008
15	rs35225048	T	C	0.281746	1008
15	rs8037341	C	T	0.335317	1008
15	rs75288749	T	C	0.0416667	1008
15	rs4277295	G	T	0.889881	1008
15	rs12437739	A	T	0.891865	1008
15	rs12900722	A	G	0.310516	1008
15	rs12905487	C	A	0.287698	1008
15	rs4480737	T	C	0.255952	1008
15	rs12905969	G	A	0.285714	1008
15	rs4480738	T	C	0.248016	1008
15	rs2899669	G	T	0.253968	1008
15	rs139138332	G	A	0.00198413	1008
15	rs118063531	C	G	0.0178571	1008
15	rs4775418	T	G	0.255952	1008
15	rs4775419	A	G	0.646825	1008
15	rs2414716	G	A	0.277778	1008
15	rs10163060	T	C	0.326389	1008
15	rs2414717	C	G	0.877976	1008
15	rs6494285	A	G	0.90377	1008
15	rs8042151	G	A	0.282738	1008
15	rs8042070	A	G	0.55754	1008
15	rs2414718	G	A	0.550595	1008
15	rs6416472	T	C	0.902778	1008
15	rs6494286	T	C	0.352183	1008
15	rs17270962	A	G	0.550595	1008
15	rs544165609	C	G	0.0138889	1008
15	rs12050629	A	G	0.0188492	1008
15	rs4517735	A	G	0.262897	1008
15	rs6494287	G	C	0.348214	1008
15	rs8024904	A	G	0.90873	1008
15	rs8029565	G	C	0.90873	1008
15	rs2414719	A	C	0.902778	1008
15	rs7497015	C	A	0.90377	1008
15	rs7497302	T	C	0.90377	1008
15	rs12592967	C	T	0.301587	1008
15	rs12595508	T	C	0.301587	1008
15	rs8043366	T	C	0.90377	1008
15	rs11630117	T	C	0.902778	1008
15	rs11634962	G	T	0.60119	1008
15	rs35351411	A	C	0.302579	1008
15	rs17303614	A	G	0.253968	1008
15	rs2899670	G	A	0.299603	1008
15	rs17303621	G	A	0.253968	1008
15	rs8040481	C	G	0.352183	1008
15	rs8040327	A	G	0.352183	1008
15	rs80128662	G	C	0.25496	1008
15	rs6416473	C	T	0.889881	1008
15	rs6494289	A	G	0.90377	1008
15	rs58580055	G	A	0.0406746	1008
15	rs12908294	G	A	0.900794	1008
15	rs62008436	T	G	0.00198413	1008
15	rs12592355	C	G	0.901786	1008
15	rs12594873	T	C	0.309524	1008
15	rs4594198	A	G	0.309524	1008
15	rs9672974	G	A	0.335317	1008
15	rs147360816	C	T	0.0128968	1008
15	rs34366144	T	A	0.291667	1008
15	rs17237859	A	G	0.257937	1008
15	rs3848121	C	T	0.891865	1008
15	rs16944361	A	G	0.266865	1008
15	rs6494290	G	A	0.28869	1008
15	rs12148105	C	T	0.33631	1008
15	rs12900495	A	C	0.33631	1008
15	rs6494291	G	T	0.900794	1008
15	rs6494292	A	C	0.900794	1008
15	rs11638271	T	A	0.886905	1008
15	rs36021988	G	T	0.0763889	1008
15	rs11634434	A	G	0.901786	1008
15	rs12899210	T	C	0.338294	1008
15	rs10519122	A	G	0.0694444	1008
15	rs16944364	A	G	0.0694444	1008
15	rs16944366	A	C	0.0694444	1008
15	rs7496262	G	C	0.138889	1008
15	rs2414723	T	C	0.0674603	1008
15	rs11071615	C	T	0.90377	1008
15	rs17270983	C	T	0.415675	1008
15	rs62008437	G	C	0.429563	1008
15	rs17237880	A	G	0.0525794	1008
15	rs150520560	C	A	0.014881	1008
15	rs16944372	T	C	0.0744048	1008
15	rs186572265	T	A	0.0228175	1008
15	rs11635435	A	G	0.815476	1008
15	rs7168957	C	T	0.889881	1008
15	rs7169676	C	T	0.889881	1008
15	rs11071616	A	G	0.920635	1008
15	rs141135095	C	A	0.014881	1008
15	rs7497004	A	G	0.917659	1008
15	rs10519120	T	C	0.0704365	1008
15	rs12899273	T	C	0.84127	1008
15	rs11639487	C	T	0.917659	1008
15	rs7183783	T	C	0.918651	1008
15	rs12900276	T	C	0.84127	1008
15	rs2414702	T	C	0.0763889	1008
15	rs7167077	T	C	0.0763889	1008
15	rs28478629	G	A	0.0763889	1008
15	rs7165766	A	G	0.077381	1008
15	rs28706156	G	T	0.0763889	1008
15	rs7166324	A	T	0.90377	1008
15	rs7167891	T	A	0.90377	1008
15	rs17303649	T	G	0.349206	1008
15	rs7166567	A	T	0.90377	1008
15	rs117873307	C	T	0.0714286	1008
15	rs7173319	G	A	0.338294	1008
15	rs148825826	T	C	0.015873	1008
15	rs7179361	T	G	0.342262	1008
15	rs16944389	A	G	0.077381	1008
15	rs16944393	T	C	0.077381	1008
15	rs62008438	T	C	0.105159	1008
15	rs28620077	A	C	0.077381	1008
15	rs116721613	T	C	0.0337302	1008
15	rs17237901	C	T	0.0714286	1008
15	rs17237908	G	C	0.337302	1008
15	rs28431446	A	G	0.077381	1008
15	rs34571590	G	C	0.347222	1008
15	rs28415342	G	T	0.077381	1008
15	rs6494293	T	C	0.077381	1008
15	rs8030370	C	T	0.077381	1008
15	rs4774410	C	T	0.889881	1008
15	rs11071617	C	G	0.46627	1008
15	rs8036311	T	C	0.077381	1008
15	rs8035133	A	G	0.078373	1008
15	rs16944408	C	A	0.0714286	1008
15	rs28503897	A	G	0.0912698	1008
15	rs77394992	C	T	0.0714286	1008
15	rs7182943	T	C	0.078373	1008
15	rs7182531	G	C	0.0902778	1008
15	rs3848122	A	G	0.352183	1008
15	rs28442006	C	G	0.339286	1008
15	rs11634723	C	T	0.810516	1008
15	rs147538238	C	T	0.0367063	1008
15	rs7168305	G	A	0.0704365	1008
15	rs7174133	T	G	0.0912698	1008
15	rs7175667	T	C	0.0188492	1008
15	rs7178929	A	G	0.0198413	1008
15	rs2414703	A	G	0.921627	1008
15	rs2414704	C	A	0.905754	1008
15	rs16944432	T	C	0.0763889	1008
15	rs12901380	A	G	0.918651	1008
15	rs2899668	T	G	0.456349	1008
15	rs11854700	C	T	0.450397	1008
15	rs28765509	T	C	0.0902778	1008
15	rs11071618	T	C	0.0902778	1008
15	rs28877426	A	G	0.0912698	1008
15	rs2414705	G	T	0.451389	1008
15	rs2414706	T	C	0.0922619	1008
15	rs2414707	T	G	0.0912698	1008
15	rs146032504	A	G	0.0208333	1008
15	rs34020641	T	A	0.0853175	1008
15	rs35790860	C	T	0.0863095	1008
15	rs80291142	A	C	0.0793651	1008
15	rs149551039	G	A	0.0218254	1008
15	rs2414708	G	A	0.737103	1008
15	rs2001891	T	C	0.369048	1008
15	rs11634632	A	G	0.0555556	1008
15	rs59106367	T	G	0.0208333	1008
15	rs7166435	G	T	0.927579	1008
15	rs2143	A	G	0.656746	1008
15	rs11857393	A	T	0.628968	1008
15	rs2414713	G	A	0.649802	1008
15	rs11637386	G	A	0.279762	1008
15	rs11632744	T	C	0.280754	1008
15	rs79376248	T	G	0.031746	1008
15	rs55835453	A	G	0.284722	1008
15	rs12915907	T	C	0.989087	1008
15	rs2414714	A	G	0.988095	1008
15	rs1989602	G	A	0.0228175	1008
15	rs12439454	C	T	0.302579	1008
15	rs147350689	G	A	0.0515873	1008
15	rs28451920	A	G	0.302579	1008
15	rs28375544	T	G	0.279762	1008
15	rs78790950	G	A	0.00793651	1008
15	rs11071621	A	G	0.987103	1008
15	rs74017239	G	T	0.0228175	1008
15	rs12898360	G	T	0.047619	1008
15	rs59076082	T	C	0.0228175	1008
15	rs2414715	C	T	0.0208333	1008
15	rs74017240	T	G	0.0208333	1008
15	rs10431798	C	T	0.0763889	1008
15	rs10431764	T	C	0.967262	1008
15	rs4265754	C	T	0.988095	1008
15	rs2414701	T	C	0.988095	1008
15	rs3848123	T	C	0.967262	1008
15	rs3858893	A	G	0.967262	1008
15	rs3959691	C	A	0.988095	1008
15	rs2414700	T	G	0.967262	1008
15	rs2414699	A	G	0.988095	1008
15	rs74017242	C	T	0.0208333	1008
15	rs7164716	G	A	0.0119048	1008
15	rs8031165	T	C	0.0208333	1008
15	rs74876151	C	T	0.0208333	1008
15	rs4775421	T	G	0.967262	1008
15	rs8030661	C	T	0.988095	1008
15	rs4775422	C	T	0.967262	1008
15	rs74017244	G	T	0.0208333	1008
15	rs74017245	G	A	0.0208333	1008
15	rs2414698	G	C	0.967262	1008
15	rs2414697	T	C	0.96627	1008
15	rs73436480	T	C	0.0208333	1008
15	rs4316695	T	G	0.967262	1008
15	rs2414696	A	G	0.96627	1008
15	rs76987023	T	A	0.0208333	1008
15	rs62010568	T	C	0.301587	1008
15	rs8033910	T	C	0.988095	1008
15	rs3858894	A	G	0.988095	1008
15	rs7170123	T	G	0.967262	1008
15	rs11071623	C	T	0.967262	1008
15	rs4304962	C	T	0.983135	1008
15	rs4511472	A	G	0.983135	1008
15	rs74019985	A	G	0.0208333	1008
15	rs1962381	G	A	0.962302	1008
15	rs1124856	C	T	0.0208333	1008
15	rs4350523	T	C	0.988095	1008
15	rs116915362	C	A	0.0208333	1008
15	rs8030765	A	G	0.960317	1008
15	rs12324199	G	T	0.0555556	1008
15	rs2414732	T	G	0.983135	1008
15	rs7177942	T	C	0.988095	1008
15	rs12913707	G	A	0.962302	1008
15	rs72745765	C	T	0.0555556	1008
15	rs28459339	T	C	0.962302	1008
15	rs56187701	C	T	0.617063	1008
15	rs3959693	A	G	0.962302	1008
15	rs2414731	G	A	0.962302	1008
15	rs2414730	T	C	0.962302	1008
15	rs2414729	C	T	0.962302	1008
15	rs2414728	A	G	0.983135	1008
15	rs2414727	T	C	0.962302	1008
15	rs2414726	C	A	0.321429	1008
15	rs7167207	G	C	0.921627	1008
15	rs7167037	C	T	0.899802	1008
15	rs4316696	A	G	0.0595238	1008
15	rs2245843	C	T	0.979167	1008
15	rs2245853	T	C	0.920635	1008
15	rs4324075	G	A	0.900794	1008
15	rs2245982	C	G	0.979167	1008
15	rs78279715	G	C	0.0208333	1008
15	rs59006553	A	G	0.0208333	1008
15	rs2246250	G	C	0.0119048	1008
15	rs7166259	G	A	0.0565476	1008
15	rs138139071	G	A	0.00496032	1008
15	rs2246567	T	C	0.0168651	1008
15	rs7177971	G	A	0.0565476	1008
15	rs12900025	C	T	0.644841	1008
15	rs72745767	A	T	0.0575397	1008
15	rs16944466	T	A	0.0575397	1008
15	rs4775425	G	A	0.626984	1008
15	rs80058125	C	T	0.0188492	1008
15	rs2443058	C	A	0.35119	1008
15	rs144451848	T	C	0.0248016	1008
15	rs12438742	C	G	0.627976	1008
15	rs876735	G	A	0.0595238	1008
15	rs79292332	G	A	0.0238095	1008
15	rs10851698	C	T	0.279762	1008
15	rs10851699	C	T	0.274802	1008
15	rs75147309	T	A	0.458333	1008
15	rs7181627	T	C	0.0575397	1008
15	rs2245477	C	A	0.291667	1008
15	rs7180877	C	T	0.0585317	1008
15	rs2245488	G	A	0.72123	1008
15	rs8041429	G	A	0.0575397	1008
15	rs72745769	C	T	0.0565476	1008
15	rs2245597	C	T	0.714286	1008
15	rs3985694	G	C	0.281746	1008
15	rs72745770	T	C	0.0575397	1008
15	rs75742934	T	C	0.0238095	1008
15	rs4775426	T	C	0.64881	1008
15	rs4775427	C	T	0.627976	1008
15	rs2245787	G	A	0.353175	1008
15	rs72745772	C	T	0.0565476	1008
15	rs73438311	C	T	0.0208333	1008
15	rs4143632	T	C	0.284722	1008
15	rs2245899	G	A	0.352183	1008
15	rs4775428	A	G	0.983135	1008
15	rs2264283	A	G	0.0168651	1008
15	rs8024281	C	T	0.268849	1008
15	rs12148597	G	A	0.268849	1008
15	rs16944487	A	G	0.0208333	1008
15	rs3848124	A	G	0.0208333	1008
15	rs2260129	G	T	0.371032	1008
15	rs3848125	G	A	0.626984	1008
15	rs72745775	A	G	0.0585317	1008
15	rs2249193	C	T	0.373016	1008
15	rs2249194	C	T	0.373016	1008
15	rs2249195	A	C	0.373016	1008
15	rs2249197	C	T	0.373016	1008
15	rs10519127	T	C	0.626984	1008
15	rs2249312	C	T	0.373016	1008
15	rs117501222	G	A	0.0545635	1008
15	rs144930813	C	A	0.030754	1008
15	rs74018181	G	A	0.0208333	1008
15	rs12440800	A	T	0.270833	1008
15	rs72745777	T	C	0.0585317	1008
15	rs140750497	A	T	0.0218254	1008
15	rs10519128	G	A	0.0565476	1008
15	rs2249570	C	G	0.728175	1008
15	rs2249669	C	T	0.366071	1008
15	rs2249682	G	A	0.367063	1008
15	rs2414724	C	A	0.632937	1008
15	rs75980455	T	C	0.077381	1008
15	rs62007289	G	A	0.268849	1008
15	rs193013910	G	A	0.00198413	1008
15	rs3959692	C	T	0.0198413	1008
15	rs41481444	G	A	0.268849	1008
15	rs2249855	A	G	0.0168651	1008
15	rs34904190	G	A	0.0535714	1008
15	rs2249953	A	T	0.0168651	1008
15	rs67783351	T	A	0.633929	1008
15	rs2250037	C	T	0.0178571	1008
15	rs12442116	T	G	0.632937	1008
15	rs3985687	T	A	0.0168651	1008
15	rs2250187	G	A	0.285714	1008
15	rs2250206	G	A	0.28869	1008
15	rs74018184	T	C	0.0198413	1008
15	rs2253081	C	G	0.0168651	1008
15	rs11852569	T	C	0.632937	1008
15	rs2253089	T	C	0.0168651	1008
15	rs2253095	C	A	0.367063	1008
15	rs12437836	T	C	0.632937	1008
15	rs9630416	C	T	0.0585317	1008
15	rs12904593	G	A	0.631944	1008
15	rs186453958	G	A	0.00198413	1008
15	rs11071625	A	C	0.335317	1008
15	rs77638545	A	G	0.0605159	1008
15	rs72745784	C	G	0.0605159	1008
15	rs140881560	T	G	0.00793651	1008
15	rs12906700	A	G	0.626984	1008
15	rs79482268	G	C	0.0208333	1008
15	rs143232273	A	C	0.0208333	1008
15	rs12917300	A	G	0.626984	1008
15	rs2243598	C	T	0.96627	1008
15	rs2253934	A	G	0.712302	1008
15	rs74791065	C	T	0.0267857	1008
15	rs2414734	T	C	0.296627	1008
15	rs117269137	T	C	0.0208333	1008
15	rs16944505	C	A	0.0595238	1008
15	rs116992885	C	T	0.0208333	1008
15	rs150513838	T	C	0.0168651	1008
15	rs7169224	T	C	0.688492	1008
15	rs4774416	T	G	0.289683	1008
15	rs149746936	T	G	0.0426587	1008
15	rs75822948	C	G	0.0109127	1008
15	rs2259998	A	G	0.69246	1008
15	rs2260971	T	A	0.69246	1008
15	rs12592723	G	C	0.683532	1008
15	rs141404802	T	A	0.0208333	1008
15	rs28582172	T	C	0.290675	1008
15	rs75291682	G	A	0.0595238	1008
15	rs2255997	G	T	0.0634921	1008
15	rs116919529	G	T	0.0515873	1008
15	rs78999935	A	C	0.0128968	1008
15	rs149799306	T	G	0.0128968	1008
15	rs2414736	T	C	0.693452	1008
15	rs11631062	A	G	0.27381	1008
15	rs11854119	A	G	0.0128968	1008
15	rs78530176	T	G	0.0555556	1008
15	rs2243932	A	G	0.276786	1008
15	rs116959003	C	T	0.0208333	1008
15	rs12593153	A	C	0.695437	1008
15	rs12900778	A	C	0.695437	1008
15	rs78953696	C	G	0.00992063	1008
15	rs11071626	T	C	0.693452	1008
15	rs77562036	T	G	0.0128968	1008
15	rs2414737	A	G	0.291667	1008
15	rs2264287	C	G	0.0753968	1008
15	rs59777078	T	C	0.0525794	1008
15	rs2899672	G	T	0.0277778	1008
15	rs78514594	C	T	0.0277778	1008
15	rs2243431	T	C	0.614087	1008
15	rs142856442	G	C	0.0257937	1008
15	rs2247231	A	G	0.81746	1008
15	rs12591242	G	A	0.39881	1008
15	rs150052371	G	C	0.0248016	1008
15	rs144775683	T	G	0.0327381	1008
15	rs2013725	T	C	0.0744048	1008
15	rs12442351	C	T	0.810516	1008
15	rs4238360	T	C	0.80754	1008
15	rs2247693	T	C	0.810516	1008
15	rs11638973	C	T	0.401786	1008
15	rs11639048	C	T	0.390873	1008
15	rs2613109	T	C	0.810516	1008
15	rs13380413	G	T	0.375	1008
15	rs4774417	G	A	0.806548	1008
15	rs2414739	G	A	0.806548	1008
15	rs76112659	C	G	0.111111	1008
15	rs2243453	T	C	0.811508	1008
15	rs11853885	G	A	0.111111	1008
15	rs77196641	C	T	0.111111	1008
15	rs2248032	G	C	0.811508	1008
15	rs2248041	T	C	0.816468	1008
15	rs719729	G	A	0.111111	1008
15	rs2250980	T	C	0.809524	1008
15	rs2251086	T	C	0.813492	1008
15	rs143300197	G	A	0.0248016	1008
15	rs4341693	T	G	0.809524	1008
15	rs12909676	C	G	0.37004	1008
15	rs72745793	A	G	0.0793651	1008
15	rs141127295	A	C	0.0238095	1008
15	rs2264286	A	G	0.888889	1008
15	rs2899673	G	A	0.077381	1008
15	rs4775432	A	C	0.474206	1008
15	rs2264285	G	C	0.419643	1008
15	rs28815312	T	C	0.077381	1008
15	rs4238361	G	T	0.387897	1008
15	rs2251318	T	C	0.605159	1008
15	rs2251321	C	T	0.886905	1008
15	rs12911090	C	G	0.402778	1008
15	rs2446803	G	A	0.394841	1008
15	rs10519131	A	C	0.105159	1008
15	rs60896762	T	C	0.109127	1008
15	rs2251748	C	A	0.890873	1008
15	rs2261069	T	C	0.896825	1008
15	rs3889108	C	T	0.0972222	1008
15	rs56287080	G	A	0.0823413	1008
15	rs12900375	C	A	0.204365	1008
15	rs12900380	C	T	0.0515873	1008
15	rs8023735	C	A	0.180556	1008
15	rs8024354	G	C	0.197421	1008
15	rs74020809	T	C	0.0218254	1008
15	rs76684347	T	C	0.113095	1008
15	rs752361	T	C	0.284722	1008
15	rs7181862	T	C	0.0218254	1008
15	rs2899674	C	T	0.306548	1008
15	rs4517727	A	G	0.170635	1008
15	rs12917401	A	G	0.306548	1008
15	rs12899391	T	G	0.193452	1008
15	rs11853389	C	T	0.305556	1008
15	rs76744296	C	T	0.113095	1008
15	rs76113693	A	G	0.113095	1008
15	rs12910101	C	T	0.305556	1008
15	rs77440044	C	T	0.114087	1008
15	rs59528032	A	G	0.0218254	1008
15	rs77461666	C	T	0.114087	1008
15	rs78295319	G	C	0.114087	1008
15	rs12916842	T	C	0.306548	1008
15	rs7181434	T	C	0.0228175	1008
15	rs7180530	A	T	0.136905	1008
15	rs7164259	T	C	0.0218254	1008
15	rs74018586	T	C	0.0228175	1008
15	rs58409234	T	G	0.0238095	1008
15	rs11857188	A	G	0.114087	1008
15	rs11857274	C	A	0.305556	1008
15	rs74018587	T	C	0.165675	1008
15	rs12907979	C	G	0.305556	1008
15	rs7177551	T	G	0.305556	1008
15	rs7177718	T	C	0.305556	1008
15	rs12913453	A	G	0.0257937	1008
15	rs7183727	T	C	0.305556	1008
15	rs141757824	A	G	0.0297619	1008
15	rs7183350	C	G	0.0218254	1008
15	rs7183554	C	T	0.305556	1008
15	rs184608234	A	T	0.0168651	1008
15	rs2414742	T	G	0.114087	1008
15	rs8028149	C	T	0.162698	1008
15	rs149212850	A	G	0.0228175	1008
15	rs74628602	T	C	0.113095	1008
15	rs8040690	T	C	0.258929	1008
15	rs8039985	C	G	0.255952	1008
15	rs6494294	G	A	0.305556	1008
15	rs75247521	C	G	0.112103	1008
15	rs7164221	C	T	0.303571	1008
15	rs2414743	A	G	0.305556	1008
15	rs144052769	G	A	0.0357143	1008
15	rs10431799	C	T	0.142857	1008
15	rs1047470	C	G	0.0505952	1008
15	rs1047471	T	C	0.112103	1008
15	rs878836	A	G	0.113095	1008
15	rs2242025	G	A	0.143849	1008
15	rs12909108	A	G	0.0515873	1008
15	rs12914538	T	G	0.0297619	1008
15	rs878835	T	C	0.143849	1008
15	rs17303684	A	T	0.143849	1008
15	rs3959694	A	G	0.143849	1008
15	rs117418465	A	G	0.0109127	1008
15	rs2899675	T	G	0.164683	1008
15	rs12900314	G	A	0.164683	1008
15	rs12901234	T	C	0.0505952	1008
15	rs7168684	T	C	0.258929	1008
15	rs7168148	A	G	0.115079	1008
15	rs12907123	T	A	0.0287698	1008
15	rs73416756	G	A	0.115079	1008
15	rs111636832	A	G	0.115079	1008
15	rs28588649	G	A	0.0218254	1008
15	rs113414611	T	C	0.115079	1008
15	rs17303698	A	G	0.143849	1008
15	rs17303705	A	G	0.258929	1008
15	rs7179814	A	G	0.0505952	1008
15	rs11855705	T	G	0.115079	1008
15	rs149022241	T	C	0.0238095	1008
15	rs17237950	G	C	0.143849	1008
15	rs17237957	T	C	0.143849	1008
15	rs7170814	C	G	0.308532	1008
15	rs137996007	C	A	0.0297619	1008
15	rs78802881	A	C	0.00496032	1008
15	rs2414744	C	T	0.21627	1008
15	rs74372480	T	C	0.143849	1008
15	rs8027240	A	G	0.309524	1008
15	rs8027589	C	T	0.0505952	1008
15	rs7172756	T	C	0.112103	1008
15	rs8039022	G	C	0.30754	1008
15	rs8043433	C	T	0.194444	1008
15	rs12901491	C	T	0.0505952	1008
15	rs8025688	T	C	0.30754	1008
15	rs8030646	T	C	0.308532	1008
15	rs8029684	G	A	0.198413	1008
15	rs146183121	A	G	0.0367063	1008
15	rs78776123	T	A	0.0208333	1008
15	rs4499182	C	T	0.198413	1008
15	rs12101505	C	T	0.305556	1008
15	rs8041905	T	C	0.305556	1008
15	rs8041005	G	A	0.304563	1008
15	rs77214300	C	T	0.0426587	1008
15	rs2243618	G	C	0.305556	1008
15	rs75839439	C	T	0.107143	1008
15	rs73416793	T	C	0.109127	1008
15	rs2414745	C	G	0.304563	1008
15	rs2414746	G	A	0.306548	1008
15	rs8032851	T	C	0.0575397	1008
15	rs11854281	T	C	0.113095	1008
15	rs137958010	T	G	0.0218254	1008
15	rs8039554	T	C	0.311508	1008
15	rs7173251	C	T	0.195437	1008
15	rs17237964	G	A	0.142857	1008
15	rs78848537	T	A	0.142857	1008
15	rs11854497	G	A	0.112103	1008
15	rs6494295	T	C	0.3125	1008
15	rs17237971	C	T	0.143849	1008
15	rs76426974	T	C	0.111111	1008
15	rs16944568	A	G	0.112103	1008
15	rs76785426	C	G	0.293651	1008
15	rs77459529	C	G	0.111111	1008
15	rs8041412	A	G	0.494048	1008
15	rs4288942	T	C	0.493056	1008
15	rs12323968	C	T	0.0515873	1008
15	rs8042907	C	T	0.143849	1008
15	rs6494296	G	T	0.301587	1008
15	rs11856842	T	C	0.298611	1008
15	rs147229256	C	T	0.030754	1008
15	rs11853350	A	T	0.493056	1008
15	rs78731978	C	T	0.142857	1008
15	rs11854135	A	G	0.348214	1008
15	rs17303719	G	A	0.143849	1008
15	rs12910688	G	A	0.339286	1008
15	rs150312708	C	G	0.0436508	1008
15	rs2414748	C	T	0.465278	1008
15	rs11857925	G	A	0.322421	1008
15	rs17271095	T	C	0.0357143	1008
15	rs76580710	C	T	0.0228175	1008
15	rs74336909	A	G	0.144841	1008
15	rs4594200	T	C	0.47123	1008
15	rs12902999	C	G	0.321429	1008
15	rs8026073	C	G	0.15873	1008
15	rs12903441	G	A	0.320437	1008
15	rs55804971	C	T	0.0208333	1008
15	rs140396414	A	G	0.0426587	1008
15	rs17303726	G	T	0.261905	1008
15	rs144755245	C	T	0.0208333	1008
15	rs7178749	T	G	0.484127	1008
15	rs7179138	T	A	0.468254	1008
15	rs8028558	G	A	0.484127	1008
15	rs12905291	C	T	0.030754	1008
15	rs59586838	G	C	0.167659	1008
15	rs138648827	C	T	0.0119048	1008
15	rs12172834	C	G	0.184524	1008
15	rs140615453	A	C	0.0545635	1008
15	rs79064468	G	A	0.0198413	1008
15	rs4359383	T	C	0.110119	1008
15	rs2414749	T	A	0.340278	1008
15	rs62007321	A	G	0.00297619	1008
15	rs12900235	T	C	0.236111	1008
15	rs17237977	C	T	0.160714	1008
15	rs7172739	T	G	0.505952	1008
15	rs7172922	T	C	0.344246	1008
15	rs11857468	C	A	0.030754	1008
15	rs73424628	C	A	0.161706	1008
15	rs141136851	G	A	0.0208333	1008
15	rs17237984	C	G	0.110119	1008
15	rs8023336	A	G	0.331349	1008
15	rs8024668	T	C	0.170635	1008
15	rs8023376	A	C	0.331349	1008
15	rs77696914	G	A	0.160714	1008
15	rs76275140	A	G	0.103175	1008
15	rs11853781	A	T	0.325397	1008
15	rs73424632	G	A	0.160714	1008
15	rs28728079	G	C	0.160714	1008
15	rs7175523	C	T	0.327381	1008
15	rs77051194	G	A	0.160714	1008
15	rs2899676	T	C	0.165675	1008
15	rs141596764	G	A	0.0208333	1008
15	rs726754	G	A	0.326389	1008
15	rs726755	C	T	0.320437	1008
15	rs138862447	C	G	0.0208333	1008
15	rs8042969	T	A	0.165675	1008
15	rs149486618	G	A	0.0297619	1008
15	rs8026343	G	T	0.161706	1008
15	rs8026248	A	G	0.161706	1008
15	rs8026452	C	T	0.160714	1008
15	rs143980195	T	C	0.0297619	1008
15	rs12903399	A	G	0.324405	1008
15	rs12904934	T	G	0.16369	1008
15	rs7171455	C	T	0.0555556	1008
15	rs12909308	C	T	0.21627	1008
15	rs149718957	C	G	0.0208333	1008
15	rs77119659	T	C	0.0119048	1008
15	rs17237991	C	T	0.159722	1008
15	rs77437923	A	T	0.106151	1008
15	rs78286627	T	C	0.0208333	1008
15	rs79510941	A	C	0.0248016	1008
15	rs12907612	T	C	0.328373	1008
15	rs147670252	A	C	0.0367063	1008
15	rs75405746	A	G	0.161706	1008
15	rs145386876	C	T	0.0704365	1008
15	rs75642179	G	A	0.107143	1008
15	rs75081917	T	C	0.0208333	1008
15	rs17237998	A	G	0.161706	1008
15	rs74601427	T	G	0.27381	1008
15	rs17303740	T	C	0.27381	1008
15	rs79899071	T	C	0.27381	1008
15	rs7342610	T	C	0.333333	1008
15	rs55927532	T	G	0.270833	1008
15	rs59860209	C	G	0.27381	1008
15	rs77763799	G	A	0.27381	1008
15	rs76137417	A	C	0.268849	1008
15	rs6494297	C	G	0.332341	1008
15	rs7342668	A	G	0.27381	1008
15	rs11855329	G	C	0.27381	1008
15	rs11858898	T	C	0.27381	1008
15	rs74021309	G	T	0.160714	1008
15	rs144682268	C	A	0.0525794	1008
15	rs767879	C	A	0.159722	1008
15	rs12911496	A	C	0.21627	1008
15	rs12898793	T	C	0.0337302	1008
15	rs146050328	C	T	0.00793651	1008
15	rs2414751	A	G	0.111111	1008
15	rs4293320	A	G	0.327381	1008
15	rs8182045	T	C	0.160714	1008
15	rs8182046	T	C	0.162698	1008
15	rs17238005	G	T	0.160714	1008
15	rs16953454	C	T	0.21627	1008
15	rs141192189	A	G	0.0198413	1008
15	rs17238012	C	G	0.161706	1008
15	rs80034119	T	C	0.0436508	1008
15	rs150176880	T	C	0.0208333	1008
15	rs28800247	A	T	0.316468	1008
15	rs73426721	C	T	0.15377	1008
15	rs146061485	G	A	0.0208333	1008
15	rs4541015	G	A	0.31746	1008
15	rs2414752	G	C	0.031746	1008
15	rs12898759	T	A	0.0545635	1008
15	rs12901879	G	A	0.0535714	1008
15	rs12901633	C	T	0.315476	1008
15	rs145088918	G	A	0.047619	1008
15	rs142005490	T	G	0.0287698	1008
15	rs35033959	A	T	0.206349	1008
15	rs140367876	T	C	0.0218254	1008
15	rs67017880	T	A	0.206349	1008
15	rs73426726	C	G	0.15873	1008
15	rs11855702	G	A	0.111111	1008
15	rs11853342	T	C	0.114087	1008
15	rs17238026	C	T	0.152778	1008
15	rs11856507	C	A	0.0218254	1008
15	rs17238033	A	G	0.159722	1008
15	rs17303768	T	A	0.15873	1008
15	rs80152495	G	A	0.0515873	1008
15	rs78494976	T	C	0.27381	1008
15	rs117367993	T	C	0.0218254	1008
15	rs56680165	G	C	0.426587	1008
15	rs73426730	C	A	0.160714	1008
15	rs73426731	G	T	0.147817	1008
15	rs35169602	C	T	0.236111	1008
15	rs10519137	G	C	0.306548	1008
15	rs78650068	T	G	0.14881	1008
15	rs7178911	C	T	0.397817	1008
15	rs12591350	G	A	0.24504	1008
15	rs12591292	A	G	0.24504	1008
15	rs7162205	C	T	0.247024	1008
15	rs1981918	G	A	0.81746	1008
15	rs34822895	G	T	0.244048	1008
15	rs11071629	C	T	0.399802	1008
15	rs71411464	C	T	0.251984	1008
15	rs11631621	G	A	0.251984	1008
15	rs138119509	C	T	0.0456349	1008
15	rs11631588	C	T	0.400794	1008
15	rs34118810	A	T	0.247024	1008
15	rs4775435	C	T	0.725198	1008
15	rs17238047	C	A	0.0982143	1008
15	rs117287275	C	A	0.0367063	1008
15	rs79684076	G	A	0.250992	1008
15	rs10851700	A	T	0.72619	1008
15	rs1034479	T	C	0.826389	1008
15	rs12917223	G	A	0.247024	1008
15	rs13379934	A	T	0.031746	1008
15	rs150721927	A	G	0.0178571	1008
15	rs60199461	G	A	0.152778	1008
15	rs34716044	T	G	0.031746	1008
15	rs75178723	T	C	0.104167	1008
15	rs12898383	C	G	0.243056	1008
15	rs11630921	T	A	0.399802	1008
15	rs12903472	G	A	0.243056	1008
15	rs11071630	T	C	0.756944	1008
15	rs12903374	A	G	0.248016	1008
15	rs76198286	G	A	0.0813492	1008
15	rs1425269	C	T	0.821429	1008
15	rs1863265	T	C	0.15873	1008
15	rs7171833	G	A	0.0684524	1008
15	rs2059469	A	G	0.256944	1008
15	rs2059468	C	T	0.819444	1008
15	rs2059467	A	G	0.566468	1008
15	rs12591893	G	A	0.136905	1008
15	rs2059466	G	A	0.446429	1008
15	rs78522201	G	A	0.0277778	1008
15	rs4775436	G	A	0.106151	1008
15	rs56965684	G	T	0.0416667	1008
15	rs17271123	G	T	0.250992	1008
15	rs142389819	G	T	0.0178571	1008
15	rs62007323	A	T	0.0545635	1008
15	rs62007324	C	A	0.0545635	1008
15	rs117443378	C	G	0.00198413	1008
15	rs145275177	A	C	0.0178571	1008
15	rs11071631	G	C	0.445437	1008
15	rs11071632	C	T	0.865079	1008
15	rs147864715	T	G	0.0178571	1008
15	rs1425268	G	A	0.865079	1008
15	rs7179559	C	T	0.0426587	1008
15	rs11634214	G	A	0.0426587	1008
15	rs1425267	C	A	0.406746	1008
15	rs1425266	A	G	0.399802	1008
15	rs12901220	G	A	0.399802	1008
15	rs80056926	C	T	0.0228175	1008
15	rs56820588	A	C	0.470238	1008
15	rs62007326	C	G	0.470238	1008
15	rs4491446	A	C	0.867063	1008
15	rs2042606	G	A	0.867063	1008
15	rs2042605	A	G	0.867063	1008
15	rs56327319	A	C	0.401786	1008
15	rs28470608	A	G	0.47123	1008
15	rs4775437	A	G	0.872024	1008
15	rs73426775	T	C	0.319444	1008
15	rs1559674	T	C	0.556548	1008
15	rs117618886	T	C	0.031746	1008
15	rs1107785	G	A	0.821429	1008
15	rs6494298	A	G	0.583333	1008
15	rs56659994	C	T	0.47619	1008
15	rs880151	G	C	0.427579	1008
15	rs1863263	G	A	0.456349	1008
15	rs880150	T	C	0.448413	1008
15	rs2113931	G	A	0.0585317	1008
15	rs8023787	G	C	0.435516	1008
15	rs11853074	A	C	0.434524	1008
15	rs12907856	A	G	0.464286	1008
15	rs10851701	A	G	0.473214	1008
15	rs8033221	G	C	0.483135	1008
15	rs17303796	T	C	0.0535714	1008
15	rs10851702	C	T	0.397817	1008
15	rs17303803	C	T	0.301587	1008
15	rs8023523	A	G	0.53373	1008
15	rs74021316	T	A	0.0426587	1008
15	rs11853774	T	C	0.349206	1008
15	rs60305506	T	C	0.0575397	1008
15	rs1863264	T	C	0.547619	1008
15	rs8034714	C	A	0.446429	1008
15	rs11637925	A	T	0.499008	1008
15	rs11637926	A	C	0.498016	1008
15	rs73426793	C	T	0.332341	1008
15	rs16944648	G	A	0.0565476	1008
15	rs28668218	G	T	0.103175	1008
15	rs11639324	G	A	0.0376984	1008
15	rs11852251	G	C	0.455357	1008
15	rs4774418	G	A	0.58631	1008
15	rs4774419	C	T	0.0654762	1008
15	rs8026228	C	T	0.175595	1008
15	rs143112072	T	G	0.015873	1008
15	rs8026411	C	T	0.199405	1008
15	rs117494574	G	T	0.0198413	1008
15	rs118131530	A	C	0.0228175	1008
15	rs77149797	T	C	0.0267857	1008
15	rs4774420	C	T	0.223214	1008
15	rs933806	G	A	0.330357	1008
15	rs875513	G	C	0.219246	1008
15	rs57257228	C	T	0.512897	1008
15	rs12439835	A	G	0.0287698	1008
15	rs12439912	G	A	0.0287698	1008
15	rs4774421	C	T	0.111111	1008
15	rs75375709	C	G	0.139881	1008
15	rs17205183	C	T	0.078373	1008
15	rs55939994	G	T	0.0257937	1008
15	rs4775438	A	T	0.220238	1008
15	rs55956721	A	C	0.0267857	1008
15	rs116873818	G	A	0.0853175	1008
15	rs8023607	A	G	0.119048	1008
15	rs12438629	C	G	0.123016	1008
15	rs12906499	C	T	0.078373	1008
15	rs9920509	T	C	0.388889	1008
15	rs12437560	T	G	0.0267857	1008
15	rs1991204	A	G	0.0228175	1008
15	rs147386952	A	G	0.00992063	1008
15	rs4775440	G	T	0.271825	1008
15	rs8026735	C	T	0.295635	1008
15	rs74883417	G	C	0.0297619	1008
15	rs28755956	C	T	0.264881	1008
15	rs7179032	G	C	0.667659	1008
15	rs11635438	T	C	0.0674603	1008
15	rs9788653	A	C	0.194444	1008
15	rs12593278	G	T	0.52877	1008
15	rs75856736	A	G	0.0625	1008
15	rs12901956	G	T	0.0248016	1008
15	rs60540251	G	C	0.0833333	1008
15	rs17205197	T	C	0.0257937	1008
15	rs748668	G	A	0.118056	1008
15	rs933808	G	T	0.694444	1008
15	rs748669	T	C	0.296627	1008
15	rs35370724	A	G	0.0257937	1008
15	rs748667	C	G	0.119048	1008
15	rs17271144	T	G	0.297619	1008
15	rs4774422	C	T	0.296627	1008
15	rs12898715	C	G	0.0386905	1008
15	rs9788635	C	T	0.231151	1008
15	rs12898859	C	T	0.0386905	1008
15	rs77416319	G	A	0.0863095	1008
15	rs2216999	A	T	0.530754	1008
15	rs17303831	T	C	0.193452	1008
15	rs74649845	C	T	0.121032	1008
15	rs7168715	T	C	0.401786	1008
15	rs79354718	A	G	0.0714286	1008
15	rs148947256	A	G	0.0337302	1008
15	rs12909692	A	G	0.532738	1008
15	rs12911388	T	C	0.0248016	1008
15	rs11632774	A	G	0.463294	1008
15	rs142337110	G	A	0.194444	1008
15	rs79020266	T	C	0.031746	1008
15	rs9920945	G	A	0.463294	1008
15	rs77511263	G	T	0.0704365	1008
15	rs10851703	A	G	0.463294	1008
15	rs8025282	T	C	0.463294	1008
15	rs1346035	T	C	0.425595	1008
15	rs1346036	G	C	0.463294	1008
15	rs1346037	C	T	0.425595	1008
15	rs4774423	C	A	0.0694444	1008
15	rs12441791	A	G	0.197421	1008
15	rs72747848	G	A	0.194444	1008
15	rs12441436	T	A	0.193452	1008
15	rs3886246	G	A	0.465278	1008
15	rs5813121	C	G	0.194444	1008
15	rs17271151	A	C	0.270833	1008
15	rs34388644	G	A	0.0396825	1008
15	rs1000598	G	C	0.268849	1008
15	rs76155180	G	C	0.121032	1008
15	rs73428651	G	C	0.014881	1008
15	rs72747849	T	C	0.205357	1008
15	rs118187853	A	C	0.0615079	1008
15	rs12901171	G	A	0.473214	1008
15	rs17271158	C	T	0.433532	1008
15	rs72747852	A	C	0.204365	1008
15	rs72747853	C	T	0.204365	1008
15	rs76760079	A	G	0.0714286	1008
15	rs1046156	T	C	0.167659	1008
15	rs11555593	A	G	0.0396825	1008
15	rs75606182	T	C	0.0595238	1008
15	rs11555596	C	T	0.0386905	1008
15	rs2059470	C	T	0.473214	1008
15	rs2059471	A	C	0.473214	1008
15	rs17238096	C	T	0.0386905	1008
15	rs2241491	T	A	0.473214	1008
15	rs2241492	T	A	0.265873	1008
15	rs114079447	G	A	0.0575397	1008
15	rs1052306	T	C	0.0386905	1008
15	rs35764401	C	T	0.0376984	1008
15	rs3743297	T	C	0.231151	1008
15	rs17238110	A	G	0.204365	1008
15	rs560901245	A	T	0.0347222	1008
15	rs1991205	T	C	0.473214	1008
15	rs17205225	T	G	0.269841	1008
15	rs2098850	A	C	0.473214	1008
15	rs117038003	A	G	0.0257937	1008
15	rs62009074	A	G	0.0386905	1008
15	rs186633930	C	T	0.0138889	1008
15	rs72747856	C	A	0.203373	1008
15	rs77716404	C	A	0.106151	1008
15	rs4775442	C	T	0.472222	1008
15	rs4775443	A	G	0.472222	1008
15	rs12917238	A	G	0.0248016	1008
15	rs11629851	T	C	0.0386905	1008
15	rs4775444	C	G	0.473214	1008
15	rs79456076	A	G	0.0297619	1008
15	rs4775445	A	G	0.472222	1008
15	rs80316031	T	C	0.0168651	1008
15	rs11635880	A	C	0.0376984	1008
15	rs1559673	A	C	0.202381	1008
15	rs3210522	C	T	0.472222	1008
15	rs8034185	T	C	0.267857	1008
15	rs4775446	G	A	0.203373	1008
15	rs17303866	A	C	0.203373	1008
15	rs8037603	C	A	0.472222	1008
15	rs17303873	T	C	0.203373	1008
15	rs12915283	T	C	0.0376984	1008
15	rs17238127	A	G	0.204365	1008
15	rs11638951	G	A	0.119048	1008
15	rs3784636	C	T	0.12004	1008
15	rs12901481	G	C	0.267857	1008
15	rs12591667	T	C	0.204365	1008
15	rs7163441	C	A	0.47123	1008
15	rs77673743	C	T	0.014881	1008
15	rs11636652	A	G	0.0396825	1008
15	rs8032681	T	C	0.227183	1008
15	rs12908081	C	T	0.227183	1008
15	rs12708468	C	T	0.472222	1008
15	rs11638344	C	T	0.472222	1008
15	rs11638455	G	A	0.0396825	1008
15	rs11629559	C	T	0.0376984	1008
15	rs11631013	A	C	0.472222	1008
15	rs12438431	A	G	0.472222	1008
15	rs17271193	A	G	0.143849	1008
15	rs17303887	T	C	0.0396825	1008
15	rs17303894	G	A	0.0396825	1008
15	rs77137589	G	T	0.0188492	1008
15	rs143966884	T	C	0.0228175	1008
15	rs6494299	G	A	0.526786	1008
15	rs12708469	G	A	0.47123	1008
15	rs12902092	C	T	0.525794	1008
15	rs34589937	A	G	0.0396825	1008
15	rs11071634	A	G	0.47123	1008
15	rs12902409	G	T	0.47123	1008
15	rs12708470	C	G	0.268849	1008
15	rs4775447	C	T	0.47123	1008
15	rs1981916	T	C	0.233135	1008
15	rs80069578	G	A	0.0138889	1008
15	rs1981917	A	G	0.228175	1008
15	rs4283171	G	T	0.227183	1008
15	rs1364809	G	C	0.205357	1008
15	rs2414755	C	T	0.228175	1008
15	rs16944673	G	A	0.00198413	1008
15	rs12901055	T	C	0.0396825	1008
15	rs3809516	G	T	0.203373	1008
15	rs3809517	G	A	0.472222	1008
15	rs17303915	A	G	0.0396825	1008
15	rs12442506	C	G	0.205357	1008
15	rs12912348	T	C	0.0248016	1008
15	rs12442569	G	A	0.204365	1008
15	rs12915825	A	G	0.227183	1008
15	rs12916268	G	A	0.227183	1008
15	rs12902859	C	T	0.0367063	1008
15	rs117963733	A	T	0.0168651	1008
15	rs12907450	A	C	0.0248016	1008
15	rs72747868	A	C	0.205357	1008
15	rs151310625	A	G	0.0128968	1008
15	rs12439719	A	G	0.0248016	1008
15	rs148677483	C	T	0.0585317	1008
15	rs147486877	T	C	0.0277778	1008
15	rs72747869	T	C	0.205357	1008
15	rs117240368	C	T	0.0486111	1008
15	rs76366500	A	G	0.014881	1008
15	rs12185103	T	C	0.0386905	1008
15	rs11071635	T	C	0.52877	1008
15	rs72747870	C	T	0.203373	1008
15	rs62009078	C	T	0.0376984	1008
15	rs143932164	C	T	0.0267857	1008
15	rs13379492	T	A	0.142857	1008
15	rs13379947	G	A	0.229167	1008
15	rs11634516	G	T	0.525794	1008
15	rs11629741	T	C	0.0406746	1008
15	rs34796280	C	T	0.0376984	1008
15	rs115818635	T	A	0.0605159	1008
15	rs62009082	T	C	0.0376984	1008
15	rs12908182	C	T	0.433532	1008
15	rs12908472	G	A	0.141865	1008
15	rs71411468	G	A	0.0396825	1008
15	rs72747874	A	T	0.203373	1008
15	rs71411469	A	G	0.0386905	1008
15	rs75069122	T	A	0.0605159	1008
15	rs28814609	C	T	0.0853175	1008
15	rs75855125	A	G	0.015873	1008
15	rs7179506	T	G	0.145833	1008
15	rs138196944	C	T	0.0287698	1008
15	rs141449528	G	A	0.014881	1008
15	rs75917862	T	G	0.203373	1008
15	rs117959822	G	A	0.0267857	1008
15	rs7402374	G	A	0.477183	1008
15	rs118176904	G	C	0.014881	1008
15	rs12439330	C	T	0.472222	1008
15	rs36056548	A	G	0.0386905	1008
15	rs34516157	C	T	0.203373	1008
15	rs4774425	G	T	0.47123	1008
15	rs116847352	T	C	0.0595238	1008
15	rs11631970	T	C	0.269841	1008
15	rs78334630	T	C	0.0416667	1008
15	rs28413840	T	A	0.47123	1008
15	rs147291375	C	T	0.0178571	1008
15	rs9920256	T	A	0.0853175	1008
15	rs12441358	T	A	0.203373	1008
15	rs12907534	A	T	0.0386905	1008
15	rs2414753	T	C	0.145833	1008
15	rs35607089	T	C	0.0376984	1008
15	rs373640137	G	A	0.0267857	1008
15	rs34435758	C	G	0.0376984	1008
15	rs150390511	G	A	0.0436508	1008
15	rs79855776	T	C	0.204365	1008
15	rs34965045	C	T	0.144841	1008
15	rs10851704	C	T	0.473214	1008
15	rs10851705	T	C	0.473214	1008
15	rs72747879	T	C	0.205357	1008
15	rs75101458	T	G	0.0714286	1008
15	rs4775451	A	G	0.473214	1008
15	rs12906423	T	A	0.228175	1008
15	rs11637606	A	C	0.0396825	1008
15	rs146030263	C	T	0.0456349	1008
15	rs35984535	T	G	0.0396825	1008
15	rs28718088	T	C	0.0704365	1008
15	rs28373613	G	A	0.213294	1008
15	rs75685403	G	A	0.203373	1008
15	rs12911303	C	T	0.698413	1008
15	rs77730888	T	A	0.00198413	1008
15	rs62009106	G	A	0.0396825	1008
15	rs143487448	C	T	0.193452	1008
15	rs4541010	T	C	0.468254	1008
15	rs7177538	T	C	0.203373	1008
15	rs11071639	G	T	0.472222	1008
15	rs11071640	G	A	0.0386905	1008
15	rs4775452	T	C	0.205357	1008
15	rs4774426	G	T	0.205357	1008
15	rs963023	T	C	0.205357	1008
15	rs963024	G	A	0.768849	1008
15	rs12911564	G	A	0.768849	1008
15	rs74347726	A	G	0.204365	1008
15	rs191017331	T	C	0.0138889	1008
15	rs114090703	A	G	0.015873	1008
15	rs17238189	T	C	0.205357	1008
15	rs11635569	G	A	0.228175	1008
15	rs7164933	G	A	0.472222	1008
15	rs12907567	C	T	0.0367063	1008
15	rs140232275	T	A	0.0853175	1008
15	rs34853395	T	C	0.0376984	1008
15	rs9920006	C	G	0.0863095	1008
15	rs4775453	A	C	0.769841	1008
15	rs4774427	T	C	0.856151	1008
15	rs77585482	T	C	0.0396825	1008
15	rs118100937	G	A	0.00198413	1008
15	rs146692251	T	C	0.00595238	1008
15	rs7172967	A	C	0.858135	1008
15	rs10459634	A	G	0.308532	1008
15	rs9788739	C	T	0.201389	1008
15	rs28440175	G	A	0.0863095	1008
15	rs62009109	A	G	0.0406746	1008
15	rs58216278	T	C	0.0585317	1008
15	rs11637967	G	A	0.0406746	1008
15	rs73430416	C	T	0.0853175	1008
15	rs17271235	G	A	0.525794	1008
15	rs34486946	C	G	0.0406746	1008
15	rs28411984	A	C	0.857143	1008
15	rs72747895	T	C	0.204365	1008
15	rs34997975	T	C	0.0734127	1008
15	rs72747896	C	G	0.204365	1008
15	rs9788670	C	T	0.524802	1008
15	rs12439027	C	G	0.204365	1008
15	rs2162064	C	A	0.472222	1008
15	rs11632425	G	A	0.141865	1008
15	rs2113935	T	C	0.204365	1008
15	rs117437945	T	C	0.0694444	1008
15	rs12439934	G	A	0.493056	1008
15	rs114892389	A	G	0.0605159	1008
15	rs114503497	A	C	0.0605159	1008
15	rs17271249	T	C	0.0605159	1008
15	rs112236709	T	G	0.0605159	1008
15	rs8030161	T	C	0.204365	1008
15	rs17303968	T	A	0.531746	1008
15	rs78163476	G	T	0.0287698	1008
15	rs17238210	C	G	0.208333	1008
15	rs12232347	C	T	0.202381	1008
15	rs957348	T	C	0.0386905	1008
15	rs2042609	C	G	0.0535714	1008
15	rs10519144	G	T	0.201389	1008
15	rs11071641	G	C	0.465278	1008
15	rs35523559	A	C	0.0396825	1008
15	rs11071642	T	C	0.146825	1008
15	rs148631249	G	A	0.014881	1008
15	rs75578770	G	C	0.293651	1008
15	rs78222153	G	A	0.0644841	1008
15	rs34234705	T	C	0.0396825	1008
15	rs8042267	C	T	0.0863095	1008
15	rs36004142	A	G	0.0386905	1008
15	rs12905103	C	G	0.0376984	1008
15	rs12594396	G	T	0.201389	1008
15	rs12905403	G	A	0.0386905	1008
15	rs28513564	C	T	0.145833	1008
15	rs2042608	C	A	0.494048	1008
15	rs7172838	C	T	0.531746	1008
15	rs77555508	G	A	0.0109127	1008
15	rs8033816	A	G	0.433532	1008
15	rs76114874	C	T	0.0595238	1008
15	rs8038328	C	T	0.537698	1008
15	rs80282783	G	A	0.00992063	1008
15	rs142173450	T	C	0.0367063	1008
15	rs72747901	C	A	0.201389	1008
15	rs114960655	C	T	0.0605159	1008
15	rs114314630	C	T	0.0634921	1008
15	rs7170293	A	T	0.771825	1008
15	rs116905792	C	T	0.014881	1008
15	rs7177173	T	A	0.857143	1008
15	rs72749703	G	A	0.203373	1008
15	rs117854004	T	C	0.0406746	1008
15	rs1425270	C	T	0.769841	1008
15	rs2113932	G	A	0.468254	1008
15	rs2113933	C	T	0.469246	1008
15	rs17303989	C	G	0.0734127	1008
15	rs8028217	T	A	0.469246	1008
15	rs7166891	A	T	0.761905	1008
15	rs113403713	A	T	0.0605159	1008
15	rs7172145	C	T	0.762897	1008
15	rs6494300	A	C	0.469246	1008
15	rs56215106	G	A	0.468254	1008
15	rs62007764	A	G	0.0376984	1008
15	rs4587915	C	T	0.768849	1008
15	rs12912477	T	G	0.0535714	1008
15	rs4581655	T	C	0.469246	1008
15	rs11629598	T	C	0.0386905	1008
15	rs12901735	A	G	0.0386905	1008
15	rs17238245	G	A	0.0714286	1008
15	rs17238252	C	G	0.470238	1008
15	rs4620905	T	C	0.469246	1008
15	rs17238266	T	C	0.124008	1008
15	rs12899801	G	A	0.566468	1008
15	rs12593844	T	C	0.566468	1008
15	rs11629900	A	G	0.0386905	1008
15	rs12593860	T	C	0.52877	1008
15	rs28591222	T	G	0.52877	1008
15	rs8027751	A	T	0.854167	1008
15	rs12909947	C	T	0.565476	1008
15	rs12910541	C	T	0.565476	1008
15	rs28472272	T	C	0.52877	1008
15	rs28725250	A	T	0.52877	1008
15	rs28587331	A	G	0.52877	1008
15	rs189478068	G	A	0.0228175	1008
15	rs5006593	T	C	0.855159	1008
15	rs8034914	G	A	0.854167	1008
15	rs12898423	T	C	0.857143	1008
15	rs62007768	G	A	0.0496032	1008
15	rs2303405	T	C	0.0376984	1008
15	rs12915585	T	C	0.0376984	1008
15	rs3784635	T	C	0.205357	1008
15	rs17304010	A	G	0.527778	1008
15	rs75051100	T	C	0.0902778	1008
15	rs4775454	G	A	0.0327381	1008
15	rs1344601	A	T	0.698413	1008
15	rs3784634	C	T	0.854167	1008
15	rs3784633	C	T	0.697421	1008
15	rs143754133	T	C	0.0277778	1008
15	rs12594218	C	T	0.155754	1008
15	rs11071644	T	C	0.0376984	1008
15	rs116749878	A	G	0.0595238	1008
15	rs28720854	G	C	0.0912698	1008
15	rs1364810	G	A	0.430556	1008
15	rs143141016	T	C	0.031746	1008
15	rs3743295	C	A	0.031746	1008
15	rs11071645	G	A	0.566468	1008
15	rs3743294	C	T	0.423611	1008
15	rs978141	A	G	0.0386905	1008
15	rs11634693	C	T	0.47619	1008
15	rs28758709	A	C	0.0912698	1008
15	rs28654580	A	G	0.0912698	1008
15	rs74395814	T	C	0.0138889	1008
15	rs146115791	A	T	0.0238095	1008
15	rs2162061	T	C	0.714286	1008
15	rs35633657	A	T	0.0376984	1008
15	rs12901036	T	G	0.0376984	1008
15	rs8033347	C	T	0.155754	1008
15	rs111994751	T	C	0.0595238	1008
15	rs34646089	C	T	0.0376984	1008
15	rs3784632	G	A	0.168651	1008
15	rs149924354	C	T	0.0585317	1008
15	rs11071646	G	A	0.173611	1008
15	rs933807	G	C	0.300595	1008
15	rs17271291	T	C	0.0386905	1008
15	rs3784631	C	A	0.0843254	1008
15	rs148473344	A	G	0.0337302	1008
15	rs146803927	G	C	0.0357143	1008
15	rs11631273	C	T	0.0376984	1008
15	rs78671468	A	G	0.0605159	1008
15	rs2162062	G	A	0.347222	1008
15	rs72749733	A	T	0.227183	1008
15	rs149548408	T	A	0.0138889	1008
15	rs2414754	G	T	0.445437	1008
15	rs2042610	C	G	0.535714	1008
15	rs28708564	C	T	0.0912698	1008
15	rs28403096	C	T	0.0902778	1008
15	rs28850690	G	A	0.150794	1008
15	rs34556569	T	C	0.0386905	1008
15	rs28810829	T	A	0.0902778	1008
15	rs11639482	C	T	0.347222	1008
15	rs143495519	C	T	0.0605159	1008
15	rs141606384	C	T	0.00992063	1008
15	rs34042779	T	C	0.0386905	1008
15	rs28411845	G	A	0.0902778	1008
15	rs28721460	C	T	0.0902778	1008
15	rs8032433	A	G	0.348214	1008
15	rs62007791	T	C	0.0386905	1008
15	rs35259011	T	C	0.0386905	1008
15	rs34257602	C	T	0.0386905	1008
15	rs12900645	A	G	0.347222	1008
15	rs145641087	C	G	0.0128968	1008
15	rs12905264	A	G	0.0386905	1008
15	rs8034335	G	A	0.141865	1008
15	rs8034216	C	T	0.141865	1008
15	rs62006964	A	G	0.0386905	1008
15	rs28675743	G	A	0.149802	1008
15	rs8035049	G	A	0.535714	1008
15	rs77722442	G	A	0.00992063	1008
15	rs112300589	C	T	0.0595238	1008
15	rs116506228	T	C	0.0595238	1008
15	rs12443311	A	C	0.535714	1008
15	rs34424197	A	C	0.0386905	1008
15	rs28610280	C	T	0.200397	1008
15	rs56136070	T	C	0.178571	1008
15	rs78165219	T	C	0.136905	1008
15	rs11071647	C	T	0.53373	1008
15	rs72749742	T	A	0.202381	1008
15	rs116666175	T	C	0.0595238	1008
15	rs28553330	T	C	0.113095	1008
15	rs34933463	C	T	0.0376984	1008
15	rs11071648	C	T	0.534722	1008
15	rs72749744	G	A	0.200397	1008
15	rs115392235	T	C	0.0595238	1008
15	rs28650099	A	T	0.0922619	1008
15	rs73414700	T	G	0.0922619	1008
15	rs13329547	A	G	0.151786	1008
15	rs79376908	C	T	0.0595238	1008
15	rs62006969	T	C	0.0376984	1008
15	rs11634077	T	C	0.0386905	1008
15	rs13329329	T	C	0.0922619	1008
15	rs13329639	G	A	0.0922619	1008
15	rs148558847	T	C	0.0595238	1008
15	rs190191533	T	A	0.00892857	1008
15	rs140246476	A	G	0.0922619	1008
15	rs201723511	G	T	0.0188492	1008
15	rs140900010	G	T	0.0376984	1008
15	rs8030433	T	C	0.144841	1008
15	rs146541734	G	A	0.0277778	1008
15	rs74898331	G	A	0.00793651	1008
15	rs7167876	T	A	0.765873	1008
15	rs9635356	T	G	0.206349	1008
15	rs9635310	T	C	0.382937	1008
15	rs111745604	C	T	0.0595238	1008
15	rs7168164	G	A	0.475198	1008
15	rs11632560	C	A	0.0376984	1008
15	rs8033716	C	G	0.0595238	1008
15	rs79171649	T	C	0.0724206	1008
15	rs12916410	G	C	0.0376984	1008
15	rs28367150	A	C	0.0922619	1008
15	rs28408506	A	G	0.0922619	1008
15	rs78972244	C	T	0.285714	1008
15	rs35123892	C	T	0.345238	1008
15	rs12594658	A	G	0.345238	1008
15	rs34173668	T	C	0.0376984	1008
15	rs113786453	C	T	0.0595238	1008
15	rs28493143	T	C	0.0922619	1008
15	rs11629528	A	G	0.534722	1008
15	rs11629645	G	C	0.0376984	1008
15	rs139450049	G	A	0.0208333	1008
15	rs8027343	G	C	0.0922619	1008
15	rs187210280	T	C	0.108135	1008
15	rs150012613	T	G	0.0902778	1008
15	rs146781456	G	T	0.0902778	1008
15	rs186856866	T	G	0.0248016	1008
15	rs143509176	G	T	0.00198413	1008
15	rs147147877	C	G	0.0714286	1008
15	rs35324423	G	A	0.0376984	1008
15	rs11071649	A	G	0.345238	1008
15	rs4143844	A	C	0.0376984	1008
15	rs4143845	T	A	0.0376984	1008
15	rs1370177	G	A	0.474206	1008
15	rs725174	C	T	0.0912698	1008
15	rs12440748	A	T	0.203373	1008
15	rs74668222	C	A	0.0446429	1008
15	rs36126734	C	T	0.0376984	1008
15	rs34088392	G	T	0.0376984	1008
15	rs3784445	G	A	0.381944	1008
15	rs28664955	C	T	0.0912698	1008
15	rs12595158	C	T	0.202381	1008
15	rs12595721	A	C	0.047619	1008
15	rs11639286	C	T	0.0376984	1008
15	rs34958705	A	G	0.0376984	1008
15	rs12591155	G	T	0.381944	1008
15	rs12591156	G	T	0.381944	1008
15	rs141127475	C	G	0.0267857	1008
15	rs138070294	C	T	0.0267857	1008
15	rs12903649	C	T	0.381944	1008
15	rs35592904	T	G	0.205357	1008
15	rs34017665	G	C	0.0376984	1008
15	rs12442448	T	G	0.384921	1008
15	rs72749754	G	C	0.208333	1008
15	rs76873244	C	T	0.0416667	1008
15	rs141710243	A	C	0.030754	1008
15	rs11638793	A	T	0.381944	1008
15	rs75313447	T	C	0.0198413	1008
15	rs2414756	A	G	0.473214	1008
15	rs76798397	A	T	0.0436508	1008
15	rs2414757	C	G	0.704365	1008
15	rs11635621	T	C	0.473214	1008
15	rs11630353	C	A	0.381944	1008
15	rs78896245	A	G	0.0714286	1008
15	rs12591593	A	G	0.383929	1008
15	rs8025404	C	T	0.383929	1008
15	rs115965191	A	G	0.0595238	1008
15	rs35967150	G	A	0.139881	1008
15	rs12913358	T	G	0.0376984	1008
15	rs12595300	T	C	0.474206	1008
15	rs2899678	A	G	0.473214	1008
15	rs1561197	C	T	0.473214	1008
15	rs9920015	C	T	0.0912698	1008
15	rs28613580	T	C	0.0912698	1008
15	rs2414758	T	C	0.473214	1008
15	rs73416527	A	G	0.0912698	1008
15	rs12439366	T	C	0.204365	1008
15	rs9920581	C	T	0.0912698	1008
15	rs189582225	G	A	0.0128968	1008
15	rs12911422	T	C	0.0376984	1008
15	rs62007448	A	C	0.0376984	1008
15	rs11632842	A	G	0.487103	1008
15	rs76592481	A	T	0.202381	1008
15	rs142028584	C	G	0.0605159	1008
15	rs11634163	C	T	0.141865	1008
15	rs8040911	G	C	0.105159	1008
15	rs11634312	A	G	0.0376984	1008
15	rs34138933	G	C	0.345238	1008
15	rs2899677	A	T	0.344246	1008
15	rs150150318	G	A	0.00992063	1008
15	rs12909386	T	C	0.0376984	1008
15	rs17271305	A	G	0.141865	1008
15	rs138808755	C	T	0.0198413	1008
15	rs144401789	C	T	0.0198413	1008
15	rs35119291	T	C	0.0376984	1008
15	rs8023668	T	A	0.530754	1008
15	rs1436965	T	A	0.47123	1008
15	rs149869681	C	T	0.200397	1008
15	rs4638519	G	A	0.47123	1008
15	rs17271312	T	C	0.0376984	1008
15	rs74936380	G	T	0.0178571	1008
15	rs9920758	T	G	0.376984	1008
15	rs12901575	C	G	0.470238	1008
15	rs7163326	A	G	0.470238	1008
15	rs1436958	G	T	0.34127	1008
15	rs1436959	C	T	0.377976	1008
15	rs12898209	C	A	0.470238	1008
15	rs17205365	A	G	0.0218254	1008
15	rs144993187	G	A	0.0119048	1008
15	rs149172604	T	G	0.0218254	1008
15	rs188631831	G	T	0.0406746	1008
15	rs34311301	T	C	0.0376984	1008
15	rs35057371	T	C	0.204365	1008
15	rs7161883	G	A	0.47123	1008
15	rs17238301	C	T	0.0902778	1008
15	rs114705458	A	G	0.0218254	1008
15	rs10468026	C	T	0.343254	1008
15	rs12148573	G	A	0.0376984	1008
15	rs57422239	T	C	0.0922619	1008
15	rs11071650	A	G	0.473214	1008
15	rs75520981	A	C	0.0376984	1008
15	rs4372632	G	A	0.472222	1008
15	rs145285268	G	T	0.00992063	1008
15	rs12442589	A	G	0.380952	1008
15	rs12442675	G	A	0.343254	1008
15	rs12916800	A	G	0.472222	1008
15	rs12917339	G	A	0.0367063	1008
15	rs4775455	A	T	0.343254	1008
15	rs17271340	C	T	0.139881	1008
15	rs141497793	C	T	0.00992063	1008
15	rs28692770	T	C	0.0912698	1008
15	rs12592402	A	G	0.344246	1008
15	rs12594946	T	C	0.344246	1008
15	rs12909673	G	A	0.0367063	1008
15	rs12592464	A	C	0.472222	1008
15	rs10519153	T	A	0.531746	1008
15	rs78836795	G	A	0.0198413	1008
15	rs35785804	A	G	0.0367063	1008
15	rs11637599	A	G	0.0367063	1008
15	rs78775412	A	C	0.0843254	1008
15	rs11639147	A	G	0.446429	1008
15	rs187283085	A	G	0.00992063	1008
15	rs11630347	C	T	0.44246	1008
15	rs35168171	G	C	0.00694444	1008
15	rs73416547	T	C	0.0962302	1008
15	rs28517433	A	G	0.094246	1008
15	rs8029942	G	A	0.436508	1008
15	rs62007453	G	A	0.00694444	1008
15	rs12912208	C	T	0.430556	1008
15	rs62007454	A	G	0.00694444	1008
15	rs34338090	C	T	0.00694444	1008
15	rs12440611	C	T	0.201389	1008
15	rs11634818	A	G	0.00694444	1008
15	rs34391931	A	G	0.00694444	1008
15	rs79643587	T	C	0.0882937	1008
15	rs62007455	G	A	0.00793651	1008
15	rs1436966	A	G	0.435516	1008
15	rs8039105	C	T	0.141865	1008
15	rs8039651	C	T	0.363095	1008
15	rs35932993	G	A	0.00694444	1008
15	rs1436961	T	C	0.37004	1008
15	rs4775456	G	A	0.200397	1008
15	rs74248858	G	A	0.0892857	1008
15	rs1534542	A	G	0.37004	1008
15	rs79229238	T	C	0.0714286	1008
15	rs8038932	T	C	0.364087	1008
15	rs1030861	A	G	0.37004	1008
15	rs1030860	A	T	0.37004	1008
15	rs1030859	C	T	0.363095	1008
15	rs4564516	G	C	0.363095	1008
15	rs10851707	T	G	0.37004	1008
15	rs74248859	A	G	0.0297619	1008
15	rs74248860	T	C	0.0912698	1008
15	rs62008532	T	C	0.142857	1008
15	rs28542204	G	A	0.363095	1008
15	rs2414759	C	T	0.460317	1008
15	rs72749772	T	C	0.202381	1008
15	rs185082631	A	T	0.0109127	1008
15	rs1836996	C	T	0.373016	1008
15	rs74480401	T	A	0.0892857	1008
15	rs9989353	A	G	0.374008	1008
15	rs9989354	A	G	0.536706	1008
15	rs11629596	G	A	0.367063	1008
15	rs11635977	T	C	0.367063	1008
15	rs11635980	T	A	0.142857	1008
15	rs76242804	G	T	0.0873016	1008
```
