## Supplementary material for "Characterization of shared and ancestry-specific signals driving complex traits using multi-ancestry fine-mapping": s2_ref.bim

```
15	rs79403927	0	61372354	C	T
15	rs77786240	0	61372681	G	A
15	rs7177611	0	61372759	G	A
15	rs782905	0	61373581	T	A
15	rs12899546	0	61373673	A	T
15	rs782906	0	61373939	A	G
15	rs137864242	0	61374159	T	C
15	rs4774385	0	61374719	A	G
15	rs782907	0	61376143	G	A
15	rs8026340	0	61377680	T	C
15	rs80219611	0	61377747	G	T
15	rs11071586	0	61378086	C	T
15	rs782908	0	61378610	G	A
15	rs4774386	0	61378686	T	C
15	rs79896631	0	61378794	C	T
15	rs4774387	0	61378810	T	C
15	rs11632537	0	61379287	T	C
15	rs17204848	0	61380279	G	C
15	rs893284	0	61380371	T	C
15	rs893285	0	61380571	T	C
15	rs893286	0	61381078	A	C
15	rs76436997	0	61381253	G	A
15	rs782909	0	61381499	C	T
15	rs718911	0	61382424	A	G
15	rs10519111	0	61382697	T	C
15	rs76853459	0	61382814	G	T
15	rs16943597	0	61382919	C	T
15	rs56003082	0	61382992	C	A
15	rs12902142	0	61383021	T	C
15	rs16943602	0	61384192	C	A
15	rs4775356	0	61384471	T	C
15	rs4775357	0	61384486	G	A
15	rs4775358	0	61384518	G	T
15	rs8036086	0	61384537	T	A
15	rs782910	0	61384671	A	G
15	rs8035885	0	61384955	G	A
15	rs76824799	0	61385004	C	T
15	rs77470950	0	61385099	C	G
15	rs60094610	0	61385150	G	A
15	rs1437535	0	61385177	T	C
15	rs1437536	0	61385241	C	G
15	rs1437537	0	61385274	T	C
15	rs1437538	0	61385468	T	C
15	rs9806763	0	61385674	C	A
15	rs9806764	0	61385682	C	T
15	rs8042259	0	61385824	T	C
15	rs9806779	0	61385839	C	T
15	rs9806146	0	61385847	T	C
15	rs1437539	0	61386080	C	T
15	rs1437540	0	61386267	C	G
15	rs78468334	0	61386471	T	C
15	rs75321077	0	61388083	C	G
15	rs74715271	0	61388224	C	G
15	rs79156357	0	61388327	T	C
15	rs4775359	0	61388504	G	A
15	rs62005658	0	61388868	G	A
15	rs77683416	0	61389393	G	A
15	rs782911	0	61389753	C	T
15	rs76431303	0	61389933	C	T
15	rs78508402	0	61390283	C	T
15	rs117068525	0	61390339	C	T
15	rs12915514	0	61390756	A	G
15	rs782912	0	61390893	T	C
15	rs77045415	0	61390904	C	G
15	rs7169109	0	61392410	C	T
15	rs7169433	0	61392474	G	T
15	rs80276194	0	61392802	A	G
15	rs3803479	0	61392903	G	A
15	rs12592311	0	61393349	C	G
15	rs893287	0	61394232	A	G
15	rs893288	0	61394450	C	T
15	rs75835720	0	61394944	G	C
15	rs76891375	0	61395027	A	G
15	rs59932459	0	61395493	T	C
15	rs79798357	0	61395927	A	G
15	rs78573683	0	61396370	G	A
15	rs144421135	0	61396412	T	C
15	rs12592631	0	61396783	T	G
15	rs782913	0	61396821	T	C
15	rs74020850	0	61396833	T	C
15	rs143422948	0	61397150	G	A
15	rs13329643	0	61397660	C	T
15	rs782915	0	61398017	G	A
15	rs782916	0	61398155	T	C
15	rs8039380	0	61398185	A	T
15	rs8024672	0	61399012	C	A
15	rs782917	0	61399109	G	A
15	rs782918	0	61399373	C	T
15	rs782919	0	61399801	C	T
15	rs782920	0	61399892	C	T
15	rs74526157	0	61399972	G	C
15	rs75089105	0	61400193	C	T
15	rs813638	0	61401327	A	G
15	rs77882375	0	61401670	C	T
15	rs73430867	0	61401915	C	G
15	rs141815855	0	61401916	A	G
15	rs115909738	0	61402485	C	A
15	rs782921	0	61402642	G	A
15	rs782923	0	61403324	G	A
15	rs782924	0	61403371	G	T
15	rs782925	0	61403424	C	T
15	rs138531562	0	61403873	G	A
15	rs58612728	0	61404282	C	T
15	rs782926	0	61404622	A	G
15	rs708682	0	61405195	G	A
15	rs17237696	0	61407066	C	T
15	rs74391499	0	61407289	C	T
15	rs62007560	0	61407382	C	G
15	rs782928	0	61407394	C	T
15	rs17303453	0	61407523	T	C
15	rs782929	0	61407852	G	A
15	rs116868644	0	61408066	T	C
15	rs782930	0	61408362	G	A
15	rs2438127	0	61408492	C	G
15	rs782931	0	61408703	G	A
15	rs708683	0	61408860	A	G
15	rs708684	0	61408871	C	G
15	rs74951100	0	61409528	T	C
15	rs782932	0	61409980	G	A
15	rs813017	0	61410095	C	G
15	rs75360960	0	61410480	G	A
15	rs782933	0	61411090	C	A
15	rs78706566	0	61411797	C	T
15	rs8032023	0	61412142	T	C
15	rs60022963	0	61412158	G	A
15	rs8035323	0	61412414	C	T
15	rs74546195	0	61412559	T	C
15	rs28704972	0	61413070	C	G
15	rs188739325	0	61413133	G	A
15	rs811449	0	61413462	C	G
15	rs144442702	0	61413518	T	C
15	rs810668	0	61413786	A	T
15	rs75941956	0	61413969	T	C
15	rs75088718	0	61414461	T	C
15	rs782935	0	61414507	T	C
15	rs17303474	0	61414959	T	C
15	rs782936	0	61416050	T	A
15	rs75885569	0	61416215	C	T
15	rs782937	0	61416277	A	C
15	rs782938	0	61416631	T	C
15	rs16943672	0	61417454	A	T
15	rs4775360	0	61417662	G	C
15	rs76405613	0	61420913	T	C
15	rs7183068	0	61422816	C	A
15	rs7162255	0	61422931	T	C
15	rs7183595	0	61422933	G	C
15	rs11634887	0	61423008	C	T
15	rs719006	0	61423189	A	T
15	rs1160694	0	61424950	A	G
15	rs11630018	0	61431787	C	T
15	rs1159814	0	61431996	C	T
15	rs79315480	0	61432324	T	G
15	rs78512626	0	61432877	A	C
15	rs9788699	0	61433256	C	T
15	rs9788707	0	61433272	G	C
15	rs7170465	0	61433298	T	C
15	rs9788704	0	61433376	C	T
15	rs9788705	0	61433402	C	T
15	rs11071587	0	61433543	G	A
15	rs11071588	0	61433578	T	G
15	rs62007576	0	61433747	A	G
15	rs9788745	0	61433812	A	G
15	rs4775362	0	61433932	C	T
15	rs4775363	0	61434259	C	T
15	rs1437547	0	61434581	A	G
15	rs137873047	0	61436213	T	C
15	rs12904761	0	61436282	T	C
15	rs12908710	0	61436881	G	A
15	rs11854222	0	61436990	T	C
15	rs12909218	0	61437189	G	T
15	rs12910159	0	61437220	T	C
15	rs1816625	0	61437557	T	C
15	rs1550223	0	61437762	A	C
15	rs1160659	0	61438523	T	C
15	rs8024716	0	61439211	T	C
15	rs76895275	0	61439215	G	T
15	rs11639241	0	61440007	T	G
15	rs11071589	0	61440309	A	G
15	rs7163680	0	61440507	T	G
15	rs12900813	0	61440594	C	T
15	rs12900948	0	61440671	C	T
15	rs975501	0	61441421	C	T
15	rs11857128	0	61442034	A	G
15	rs10519113	0	61442450	C	T
15	rs12913612	0	61442937	T	C
15	rs17303481	0	61443194	A	G
15	rs17270871	0	61443533	C	G
15	rs36085680	0	61443571	T	A
15	rs4238351	0	61444486	A	G
15	rs150372004	0	61445274	A	G
15	rs76516935	0	61445322	A	G
15	rs8033510	0	61445514	T	C
15	rs8034864	0	61446353	T	G
15	rs12708465	0	61446867	C	A
15	rs12708466	0	61446873	C	T
15	rs12593790	0	61447643	A	G
15	rs142535390	0	61447821	C	A
15	rs7162238	0	61447827	A	G
15	rs116841680	0	61448202	T	C
15	rs973795	0	61448254	G	T
15	rs77161707	0	61449468	A	G
15	rs1437544	0	61449472	C	T
15	rs117623771	0	61449772	G	T
15	rs16943698	0	61450514	T	C
15	rs73434636	0	61450828	T	A
15	rs730754	0	61451336	C	T
15	rs12592385	0	61451437	C	T
15	rs12912669	0	61451443	C	T
15	rs141327923	0	61451505	C	G
15	rs75466007	0	61451901	C	T
15	rs17237738	0	61452569	G	T
15	rs4583176	0	61453111	A	G
15	rs12900176	0	61453382	C	T
15	rs1465811	0	61453791	T	C
15	rs141670385	0	61454359	G	T
15	rs11631763	0	61454389	T	G
15	rs4613007	0	61454848	C	T
15	rs76263103	0	61454849	G	A
15	rs737112	0	61455072	T	C
15	rs74584658	0	61455779	C	T
15	rs117198155	0	61455893	G	A
15	rs12916023	0	61456053	A	G
15	rs17237759	0	61456280	T	G
15	rs17303509	0	61457062	C	T
15	rs1370433	0	61457999	A	T
15	rs117080246	0	61458234	G	T
15	rs17303523	0	61458318	G	C
15	rs17303530	0	61459477	T	G
15	rs4775364	0	61460122	T	C
15	rs4775367	0	61461451	A	G
15	rs4775368	0	61462171	C	T
15	rs11071590	0	61462981	A	G
15	rs11071591	0	61463031	T	C
15	rs79140601	0	61463268	T	A
15	rs1465812	0	61463891	C	T
15	rs62007610	0	61464447	T	C
15	rs1370428	0	61465666	A	T
15	rs12902705	0	61465923	C	A
15	rs11853392	0	61466208	T	C
15	rs7170048	0	61466475	A	G
15	rs7171405	0	61466893	G	A
15	rs4774388	0	61466998	C	T
15	rs4775369	0	61467078	A	G
15	rs4775370	0	61467270	A	G
15	rs4774389	0	61467308	G	A
15	rs10152663	0	61467353	A	T
15	rs8037699	0	61468065	C	T
15	rs10519114	0	61468345	C	G
15	rs7182581	0	61468422	A	G
15	rs1437543	0	61468467	G	A
15	rs1370429	0	61468621	G	A
15	rs1816624	0	61469322	C	T
15	rs4774390	0	61469510	G	C
15	rs4775371	0	61470359	A	G
15	rs78266577	0	61472219	T	C
15	rs1370430	0	61472606	T	C
15	rs1370431	0	61472687	C	T
15	rs12324086	0	61475188	C	T
15	rs12324625	0	61475316	T	C
15	rs12324087	0	61475321	A	G
15	rs74647121	0	61475875	C	A
15	rs28428669	0	61476610	T	C
15	rs4775373	0	61476936	T	C
15	rs12437877	0	61477482	T	G
15	rs12440783	0	61477700	A	G
15	rs7167741	0	61478406	A	T
15	rs7168298	0	61478637	C	T
15	rs142898413	0	61479394	G	A
15	rs17204945	0	61479586	G	A
15	rs28754581	0	61480392	T	C
15	rs17204952	0	61480721	C	T
15	rs17204959	0	61481102	C	T
15	rs139025221	0	61482457	A	G
15	rs12593777	0	61483427	G	A
15	rs12441507	0	61484029	C	A
15	rs80271130	0	61484611	A	T
15	rs1529991	0	61484999	G	A
15	rs10519115	0	61485205	G	A
15	rs28716779	0	61485298	G	A
15	rs12442490	0	61485365	C	T
15	rs1437545	0	61485842	A	C
15	rs1437546	0	61485892	C	T
15	rs28611274	0	61485993	C	T
15	rs4517733	0	61485994	G	A
15	rs1025676	0	61486271	G	A
15	rs1813147	0	61486677	G	A
15	rs16943758	0	61488275	A	G
15	rs16943763	0	61488358	C	T
15	rs8035563	0	61488466	C	T
15	rs55870008	0	61489314	A	G
15	rs78954579	0	61489536	G	A
15	rs77622015	0	61490669	T	C
15	rs7177846	0	61491040	A	G
15	rs2277557	0	61491878	T	C
15	rs12441702	0	61492502	T	C
15	rs10851691	0	61492688	T	C
15	rs11071592	0	61492831	T	C
15	rs12594566	0	61492950	T	C
15	rs144948034	0	61493057	C	G
15	rs112624055	0	61494341	G	A
15	rs113955400	0	61494354	G	A
15	rs4774392	0	61495016	C	G
15	rs10519116	0	61495060	G	C
15	rs726914	0	61495458	G	A
15	rs726913	0	61495779	G	A
15	rs726955	0	61495982	G	A
15	rs2118326	0	61496487	T	C
15	rs77908292	0	61498682	T	C
15	rs34720147	0	61498706	C	T
15	rs4775374	0	61498943	A	G
15	rs78651343	0	61500263	G	A
15	rs149256713	0	61500891	G	C
15	rs35439153	0	61501797	G	C
15	rs718115	0	61501864	T	C
15	rs17204973	0	61502390	T	C
15	rs1550226	0	61505679	T	C
15	rs930358	0	61506685	G	A
15	rs12440105	0	61507373	C	T
15	rs17237810	0	61508186	A	G
15	rs2278507	0	61509171	G	A
15	rs7175393	0	61509460	T	C
15	rs17303572	0	61509568	T	C
15	rs2414695	0	61510863	C	T
15	rs11635008	0	61511132	C	T
15	rs8024334	0	61511159	T	C
15	rs1002147	0	61511171	C	G
15	rs11631786	0	61512161	T	C
15	rs11637553	0	61512506	C	T
15	rs8034476	0	61512841	G	C
15	rs8041438	0	61514042	T	C
15	rs6494251	0	61514567	A	G
15	rs150140770	0	61516054	T	C
15	rs17303593	0	61516575	C	T
15	rs2899667	0	61516795	A	G
15	rs144082125	0	61517154	T	G
15	rs4775376	0	61517218	T	C
15	rs12900971	0	61518209	T	C
15	rs146660446	0	61518672	T	C
15	rs35464030	0	61519370	A	G
15	rs12901132	0	61520186	C	T
15	rs12901465	0	61520405	C	G
15	rs12901753	0	61520435	G	A
15	rs147071901	0	61522800	G	A
15	rs10438343	0	61523580	C	T
15	rs150656684	0	61524456	T	G
15	rs8037420	0	61525619	C	G
15	rs7177878	0	61525968	A	G
15	rs7178216	0	61526043	C	A
15	rs8028411	0	61527508	C	A
15	rs8029768	0	61527593	T	C
15	rs56731390	0	61527801	A	G
15	rs56202927	0	61528526	C	T
15	rs138348933	0	61528794	T	G
15	rs8040366	0	61529665	G	C
15	rs4589495	0	61529992	T	C
15	rs72741606	0	61530046	G	A
15	rs72741607	0	61530374	G	C
15	rs9919976	0	61531579	G	A
15	rs4444279	0	61533151	G	T
15	rs4405487	0	61533501	A	G
15	rs143074565	0	61534297	A	G
15	rs12914750	0	61534571	C	T
15	rs4283167	0	61534659	G	A
15	rs4566092	0	61534868	A	C
15	rs4566093	0	61534916	A	C
15	rs12915682	0	61535175	C	A
15	rs113365269	0	61535533	G	A
15	rs147354933	0	61535710	G	A
15	rs4381534	0	61536042	G	A
15	rs8029174	0	61536422	C	A
15	rs28380001	0	61538915	G	A
15	rs4377103	0	61540171	A	C
15	rs4594197	0	61541384	G	C
15	rs56252759	0	61541777	C	T
15	rs12592090	0	61541916	T	C
15	rs4468542	0	61544223	G	T
15	rs12901766	0	61544803	A	G
15	rs12901782	0	61544834	A	G
15	rs8025071	0	61544914	A	G
15	rs12324432	0	61547557	A	G
15	rs7167403	0	61548409	T	C
15	rs75302816	0	61548715	T	C
15	rs7167049	0	61548988	C	T
15	rs7173439	0	61549824	G	A
15	rs4450343	0	61550270	C	T
15	rs12902495	0	61553687	A	C
15	rs28725205	0	61553688	G	A
15	rs75125126	0	61553728	G	A
15	rs79213108	0	61554304	T	C
15	rs34778984	0	61555218	T	C
15	rs35643408	0	61555282	G	A
15	rs4774394	0	61555614	C	T
15	rs4775377	0	61555737	A	T
15	rs55640003	0	61557978	G	T
15	rs4539540	0	61558292	T	C
15	rs12592359	0	61560058	T	G
15	rs10083660	0	61560526	C	A
15	rs62005922	0	61561896	A	G
15	rs28484656	0	61562019	G	A
15	rs139072022	0	61563610	A	G
15	rs34297818	0	61564314	A	G
15	rs28750265	0	61564537	A	G
15	rs28533253	0	61565928	A	C
15	rs8024279	0	61566029	C	T
15	rs4775378	0	61566215	A	G
15	rs4774395	0	61566316	C	T
15	rs62005923	0	61566848	T	C
15	rs4360861	0	61567050	T	G
15	rs4267256	0	61567520	C	T
15	rs34288318	0	61567578	C	T
15	rs7175089	0	61567692	C	T
15	rs7175875	0	61568123	C	T
15	rs11635003	0	61569379	T	C
15	rs8026315	0	61569516	G	T
15	rs6494252	0	61569693	T	A
15	rs7166085	0	61569973	G	A
15	rs7183425	0	61571042	C	T
15	rs12101846	0	61571328	G	T
15	rs12101850	0	61571418	G	A
15	rs12101469	0	61571546	T	C
15	rs4536404	0	61572131	G	A
15	rs11856888	0	61572216	C	A
15	rs141664725	0	61572338	C	G
15	rs8034883	0	61572699	T	C
15	rs11071595	0	61573564	G	T
15	rs4633658	0	61573604	C	T
15	rs139849939	0	61573828	A	G
15	rs6494253	0	61574162	G	C
15	rs12591461	0	61574511	C	T
15	rs78832204	0	61575089	C	T
15	rs28679627	0	61575206	C	T
15	rs4566098	0	61575324	G	C
15	rs4350520	0	61577117	C	A
15	rs4350521	0	61577246	C	T
15	rs3936119	0	61578024	G	A
15	rs143881241	0	61578702	G	T
15	rs4775380	0	61579032	G	A
15	rs62005924	0	61580274	A	T
15	rs4775381	0	61581175	A	T
15	rs12910888	0	61581576	C	A
15	rs7174358	0	61581763	C	G
15	rs4374103	0	61582440	A	G
15	rs4601982	0	61582953	G	A
15	rs8032098	0	61585040	C	A
15	rs79585660	0	61586654	A	G
15	rs28704906	0	61586902	G	A
15	rs4306446	0	61589686	G	T
15	rs4461014	0	61590085	T	C
15	rs4307896	0	61590324	G	A
15	rs74018548	0	61591697	A	G
15	rs60710346	0	61592178	T	C
15	rs78305679	0	61592657	A	G
15	rs80061426	0	61592808	G	A
15	rs4238352	0	61593303	T	C
15	rs77767317	0	61593553	C	G
15	rs8032374	0	61593667	C	T
15	rs58032321	0	61593881	G	A
15	rs7179055	0	61595109	C	G
15	rs7179425	0	61595293	C	T
15	rs7179308	0	61595355	A	G
15	rs6494255	0	61595365	A	G
15	rs76474908	0	61595862	G	C
15	rs74864478	0	61595971	A	G
15	rs4375600	0	61597124	A	G
15	rs4369595	0	61597262	T	A
15	rs4309342	0	61597447	T	C
15	rs7174822	0	61597500	G	A
15	rs75835521	0	61597517	C	G
15	rs10163180	0	61598675	C	T
15	rs77969136	0	61599585	T	A
15	rs76173455	0	61600007	G	T
15	rs8027053	0	61600038	G	A
15	rs76457225	0	61600182	T	C
15	rs142385101	0	61600472	G	A
15	rs80254478	0	61600635	T	G
15	rs75721083	0	61600681	T	C
15	rs74579074	0	61600943	C	T
15	rs8043090	0	61601075	G	A
15	rs4774396	0	61601412	T	C
15	rs4238353	0	61601645	C	G
15	rs4624110	0	61602007	C	T
15	rs57377003	0	61602130	A	G
15	rs3934975	0	61602187	G	A
15	rs4072465	0	61602256	C	T
15	rs4500664	0	61602535	A	G
15	rs4439705	0	61602588	G	A
15	rs4486829	0	61602644	T	A
15	rs76272139	0	61602669	A	G
15	rs4553563	0	61603101	A	G
15	rs140491998	0	61603258	C	T
15	rs62005945	0	61603364	G	A
15	rs3934516	0	61603979	G	C
15	rs72741638	0	61604099	G	A
15	rs3935994	0	61604421	C	G
15	rs12185111	0	61604448	T	A
15	rs12185113	0	61604737	T	A
15	rs7169255	0	61605510	C	T
15	rs7169559	0	61605520	G	C
15	rs62005946	0	61605660	G	A
15	rs80004579	0	61606321	A	G
15	rs11071596	0	61606543	C	T
15	rs11071597	0	61606547	C	T
15	rs11071598	0	61607042	C	T
15	rs11071599	0	61607087	C	A
15	rs62005947	0	61607396	G	A
15	rs4319703	0	61608398	A	T
15	rs7166662	0	61608993	A	C
15	rs72741644	0	61609070	T	C
15	rs72741645	0	61609368	G	A
15	rs4270114	0	61609564	C	T
15	rs4272977	0	61609613	G	A
15	rs4270115	0	61609616	C	T
15	rs7174130	0	61609835	T	C
15	rs72741648	0	61609912	C	T
15	rs7172963	0	61609936	C	T
15	rs111632253	0	61610020	T	G
15	rs111903754	0	61610025	C	T
15	rs7173474	0	61610056	G	A
15	rs72741650	0	61610286	C	T
15	rs7174082	0	61610368	G	A
15	rs6494256	0	61610712	G	A
15	rs79219569	0	61610927	T	C
15	rs4550396	0	61611350	G	A
15	rs113743409	0	61612666	T	C
15	rs4635284	0	61612678	T	A
15	rs4262891	0	61612774	C	T
15	rs12909000	0	61612958	A	G
15	rs7172526	0	61613320	A	C
15	rs7174081	0	61613325	T	C
15	rs7173044	0	61613332	G	A
15	rs4432213	0	61613845	A	C
15	rs4516167	0	61614021	T	C
15	rs11071600	0	61614114	C	T
15	rs11855335	0	61614223	T	C
15	rs4360863	0	61614388	T	G
15	rs4438251	0	61614487	A	G
15	rs75760466	0	61614573	T	C
15	rs4296201	0	61614649	T	C
15	rs4592599	0	61614779	T	G
15	rs12900661	0	61614810	G	T
15	rs12901498	0	61614813	T	C
15	rs4307897	0	61614829	C	G
15	rs4270106	0	61614917	T	A
15	rs4365234	0	61614935	T	C
15	rs4485286	0	61615155	G	A
15	rs4309346	0	61615217	C	G
15	rs4438252	0	61615279	A	C
15	rs7168968	0	61615441	T	C
15	rs7168349	0	61615642	G	C
15	rs148212314	0	61615643	G	T
15	rs7168373	0	61615685	G	A
15	rs4371101	0	61615890	A	G
15	rs4386081	0	61615940	A	G
15	rs4386082	0	61616031	A	C
15	rs4775384	0	61616340	T	C
15	rs4774397	0	61616396	C	T
15	rs4774398	0	61616451	C	G
15	rs4775385	0	61616464	C	T
15	rs7174511	0	61616691	C	T
15	rs7174527	0	61616734	C	A
15	rs4392005	0	61616992	A	G
15	rs7175325	0	61617238	A	C
15	rs11633196	0	61617323	G	A
15	rs4644802	0	61617529	C	T
15	rs4398055	0	61617779	A	G
15	rs80039660	0	61618224	G	A
15	rs74526359	0	61618416	A	T
15	rs146867321	0	61618509	G	A
15	rs78695297	0	61618876	T	A
15	rs79535767	0	61619265	C	T
15	rs7172410	0	61619767	T	G
15	rs11852371	0	61619880	C	T
15	rs78445813	0	61620019	T	C
15	rs4775387	0	61620134	G	A
15	rs4271545	0	61621233	C	T
15	rs4774399	0	61622061	C	T
15	rs7178295	0	61622465	A	C
15	rs72741657	0	61622711	T	A
15	rs11633935	0	61622789	C	T
15	rs4291861	0	61622790	C	T
15	rs4326992	0	61623134	A	G
15	rs4319706	0	61624614	T	A
15	rs6494257	0	61625670	T	G
15	rs72741658	0	61626189	A	T
15	rs72741659	0	61626280	T	C
15	rs72741660	0	61626508	C	A
15	rs4400996	0	61626636	T	C
15	rs7182057	0	61626885	C	T
15	rs11630873	0	61627533	G	A
15	rs55843449	0	61627627	G	T
15	rs12148183	0	61627727	G	A
15	rs199908160	0	61628095	C	A
15	rs7171757	0	61628600	A	C
15	rs7172307	0	61628836	C	T
15	rs75684597	0	61628961	A	G
15	rs4474630	0	61630611	G	A
15	rs34190274	0	61630806	A	G
15	rs77473850	0	61630969	A	G
15	rs10400883	0	61631310	T	C
15	rs4433761	0	61632470	T	C
15	rs7163861	0	61632785	A	G
15	rs7164364	0	61632898	C	G
15	rs72741663	0	61633047	C	G
15	rs72741664	0	61633257	A	T
15	rs72741665	0	61633358	G	C
15	rs6494258	0	61633461	A	G
15	rs11637314	0	61633996	T	C
15	rs28369383	0	61634621	C	G
15	rs181168202	0	61635156	T	C
15	rs57585912	0	61635365	C	T
15	rs4075650	0	61635874	G	A
15	rs4400997	0	61636012	G	A
15	rs4075649	0	61636172	C	T
15	rs72741668	0	61637171	A	C
15	rs11853741	0	61637251	T	C
15	rs148624343	0	61637888	G	A
15	rs146766428	0	61637988	T	C
15	rs140382736	0	61638009	C	G
15	rs117533829	0	61638747	A	G
15	rs4334238	0	61638802	T	C
15	rs56693300	0	61639729	A	G
15	rs112236760	0	61639857	T	A
15	rs4541009	0	61640916	T	C
15	rs72741671	0	61641267	A	G
15	rs4583183	0	61642024	A	G
15	rs77890747	0	61642155	T	C
15	rs4517726	0	61642389	A	G
15	rs141623422	0	61643432	A	G
15	rs8038513	0	61643523	T	C
15	rs8037976	0	61643737	G	A
15	rs9888726	0	61644080	C	T
15	rs8023593	0	61644851	G	C
15	rs7162552	0	61645258	C	G
15	rs6494260	0	61646029	T	C
15	rs6494261	0	61646263	C	T
15	rs28433015	0	61646655	T	A
15	rs4775390	0	61646819	G	C
15	rs4775391	0	61646864	T	A
15	rs74018570	0	61646956	A	G
15	rs4238354	0	61647208	T	A
15	rs12593324	0	61647459	G	A
15	rs12593264	0	61647465	A	G
15	rs4304964	0	61647594	A	C
15	rs9989351	0	61647720	G	C
15	rs4349085	0	61647828	T	G
15	rs55844427	0	61649450	T	C
15	rs68137068	0	61650063	C	T
15	rs4321134	0	61650090	A	G
15	rs80327682	0	61650182	T	A
15	rs12591281	0	61650415	G	A
15	rs28650258	0	61650682	A	T
15	rs8027361	0	61650974	A	C
15	rs57766785	0	61651494	T	A
15	rs28831486	0	61651933	G	A
15	rs9768867	0	61652210	G	C
15	rs143655490	0	61652490	T	C
15	rs12101691	0	61652504	C	T
15	rs11635105	0	61653484	A	C
15	rs146644845	0	61654120	C	T
15	rs71411456	0	61654320	G	A
15	rs8031109	0	61654741	T	C
15	rs8031665	0	61655073	T	C
15	rs185305033	0	61655074	G	A
15	rs11632270	0	61655380	T	G
15	rs4485291	0	61655684	A	G
15	rs4371104	0	61655698	C	T
15	rs11638340	0	61656266	G	A
15	rs56363863	0	61656327	G	A
15	rs55834219	0	61656750	A	G
15	rs56247551	0	61656824	A	G
15	rs59889329	0	61657434	C	T
15	rs7165583	0	61657493	G	A
15	rs8032804	0	61658913	A	C
15	rs12594356	0	61659933	A	G
15	rs75438982	0	61660191	T	C
15	rs72741679	0	61660375	T	C
15	rs4506837	0	61660806	A	G
15	rs4337245	0	61660837	T	G
15	rs60398501	0	61661142	C	T
15	rs57886940	0	61661173	C	T
15	rs56771766	0	61661265	C	A
15	rs28868703	0	61661390	T	G
15	rs72741682	0	61661435	C	A
15	rs35760488	0	61661439	T	A
15	rs66479343	0	61661522	T	C
15	rs12595686	0	61661815	G	A
15	rs28788250	0	61661931	G	C
15	rs12595688	0	61661957	C	A
15	rs72741684	0	61662481	T	C
15	rs12902784	0	61662550	T	C
15	rs56242576	0	61663093	C	A
15	rs59615421	0	61664044	C	T
15	rs4584765	0	61664735	G	T
15	rs4131993	0	61665335	T	C
15	rs72741687	0	61665352	A	G
15	rs4592595	0	61665646	A	T
15	rs4369596	0	61665704	A	G
15	rs4491450	0	61665763	T	G
15	rs11635042	0	61666259	G	A
15	rs72741688	0	61666422	C	T
15	rs7166353	0	61666528	C	T
15	rs4500665	0	61667898	T	C
15	rs4601986	0	61667915	A	C
15	rs7179592	0	61668914	A	G
15	rs13380402	0	61669232	G	A
15	rs13379798	0	61669563	G	C
15	rs7164526	0	61669674	T	A
15	rs7163532	0	61669842	C	G
15	rs7163905	0	61670017	C	A
15	rs4238355	0	61671910	T	C
15	rs4520788	0	61672542	T	C
15	rs4520789	0	61672712	T	C
15	rs8032386	0	61673072	C	T
15	rs55934541	0	61673087	T	C
15	rs8032775	0	61673256	C	T
15	rs8037032	0	61673425	C	T
15	rs72741696	0	61673614	C	A
15	rs4775396	0	61673809	T	C
15	rs4775397	0	61673818	G	C
15	rs4775398	0	61673872	T	C
15	rs8043352	0	61674628	G	A
15	rs6494263	0	61674673	T	G
15	rs7183907	0	61674820	C	G
15	rs7162944	0	61674824	T	C
15	rs7161958	0	61675021	C	T
15	rs12591940	0	61675500	C	T
15	rs9788703	0	61675803	T	C
15	rs12905913	0	61676115	A	G
15	rs12905915	0	61676118	A	C
15	rs12906076	0	61676140	C	T
15	rs12907504	0	61676256	T	G
15	rs12906670	0	61676319	G	A
15	rs12906823	0	61676426	G	C
15	rs12438718	0	61676434	C	T
15	rs148173351	0	61676435	G	A
15	rs12910859	0	61676473	G	A
15	rs12911059	0	61676625	G	T
15	rs6494264	0	61676638	G	T
15	rs77706981	0	61676650	G	A
15	rs12910919	0	61676669	C	T
15	rs12912167	0	61676709	T	G
15	rs8036053	0	61676900	T	C
15	rs8035198	0	61677135	C	T
15	rs8035515	0	61677169	G	A
15	rs4297633	0	61677430	T	A
15	rs3935534	0	61679072	G	C
15	rs4318147	0	61679597	G	A
15	rs8026606	0	61680616	A	G
15	rs7167351	0	61680764	T	C
15	rs74817949	0	61681170	T	A
15	rs7167451	0	61681326	G	A
15	rs7171476	0	61681404	A	T
15	rs12909688	0	61681762	G	C
15	rs4775400	0	61682079	G	T
15	rs72625744	0	61682083	A	G
15	rs78813031	0	61682334	T	C
15	rs12439928	0	61682453	A	C
15	rs8038490	0	61682828	A	G
15	rs78417725	0	61682867	C	T
15	rs8038656	0	61682876	C	T
15	rs8038664	0	61682934	A	G
15	rs8039000	0	61683057	C	T
15	rs8039576	0	61683353	C	G
15	rs79945501	0	61683509	G	A
15	rs55913126	0	61683939	G	A
15	rs7162913	0	61684042	A	G
15	rs7163299	0	61684205	A	T
15	rs60400579	0	61684443	T	G
15	rs12594583	0	61684980	G	A
15	rs78193276	0	61685084	C	T
15	rs4238356	0	61685376	C	T
15	rs7176740	0	61686368	G	A
15	rs7180959	0	61686533	A	G
15	rs7182746	0	61686695	T	C
15	rs149366135	0	61687127	A	G
15	rs11630840	0	61687640	G	A
15	rs4297629	0	61688169	T	C
15	rs4424867	0	61688191	A	T
15	rs12591881	0	61688403	C	T
15	rs4587914	0	61688567	T	C
15	rs4429232	0	61688573	A	G
15	rs34056224	0	61688811	C	A
15	rs4775401	0	61689623	C	T
15	rs11636167	0	61689745	A	T
15	rs8039019	0	61690100	G	A
15	rs72625745	0	61690910	T	G
15	rs77510599	0	61691523	C	T
15	rs79090788	0	61692374	T	C
15	rs4616238	0	61692518	T	C
15	rs4450344	0	61692550	A	G
15	rs4294758	0	61692593	A	G
15	rs4450345	0	61692639	A	C
15	rs4636851	0	61692665	T	C
15	rs73426480	0	61692687	C	T
15	rs11630398	0	61692718	C	T
15	rs34137247	0	61693643	G	C
15	rs12907351	0	61693746	C	T
15	rs72625746	0	61693796	C	G
15	rs11631946	0	61693910	A	C
15	rs12439723	0	61694643	G	C
15	rs72625747	0	61695510	T	G
15	rs72743625	0	61696199	T	G
15	rs56217480	0	61696667	C	T
15	rs12594384	0	61697410	A	G
15	rs72743627	0	61697982	G	T
15	rs12592729	0	61698179	T	C
15	rs4363815	0	61698703	A	G
15	rs4254270	0	61699175	T	C
15	rs6494265	0	61699846	T	C
15	rs59884341	0	61699955	T	C
15	rs117407840	0	61700012	G	A
15	rs6494266	0	61700296	C	T
15	rs6494267	0	61700342	C	T
15	rs10851695	0	61700658	C	G
15	rs7181076	0	61700916	C	T
15	rs7181601	0	61701081	G	A
15	rs7181326	0	61701175	A	T
15	rs55892242	0	61702142	C	G
15	rs4374104	0	61702153	G	A
15	rs8031208	0	61702577	A	G
15	rs3884558	0	61702779	A	G
15	rs117269589	0	61703825	T	C
15	rs11638616	0	61704119	A	C
15	rs4270116	0	61704441	G	A
15	rs4584766	0	61704530	A	G
15	rs4270117	0	61704543	G	A
15	rs10851696	0	61704882	G	C
15	rs12372930	0	61705263	A	G
15	rs11071601	0	61705306	C	T
15	rs8029558	0	61705620	T	C
15	rs8028372	0	61705625	C	T
15	rs12905050	0	61705656	A	G
15	rs7173878	0	61706491	G	A
15	rs12324759	0	61706518	T	C
15	rs12324240	0	61706521	C	T
15	rs7173611	0	61706561	C	G
15	rs7175117	0	61706596	T	C
15	rs12439406	0	61706676	G	T
15	rs10851697	0	61707847	C	T
15	rs7497572	0	61707865	A	T
15	rs4255734	0	61708176	G	T
15	rs4400998	0	61708188	C	T
15	rs12101769	0	61708351	A	G
15	rs4290426	0	61708406	T	A
15	rs4441211	0	61708420	G	A
15	rs4441212	0	61708477	G	T
15	rs4581648	0	61708728	C	T
15	rs8025677	0	61708762	G	A
15	rs62005969	0	61708769	C	T
15	rs11071602	0	61709017	T	G
15	rs11635780	0	61709086	G	C
15	rs11635720	0	61709209	A	G
15	rs12439194	0	61709623	C	T
15	rs11632622	0	61709739	G	C
15	rs7171652	0	61710312	C	T
15	rs8038872	0	61710603	C	T
15	rs11071603	0	61710610	G	A
15	rs74016996	0	61711366	C	G
15	rs8026007	0	61711926	T	A
15	rs60174610	0	61712611	A	C
15	rs78009226	0	61714446	G	A
15	rs4426296	0	61716356	G	T
15	rs6494271	0	61716812	T	C
15	rs8040596	0	61718154	T	A
15	rs4324072	0	61718875	T	C
15	rs11071604	0	61719618	C	T
15	rs61398511	0	61720875	G	C
15	rs7165109	0	61721225	A	G
15	rs7165333	0	61721364	A	G
15	rs11071605	0	61723228	A	C
15	rs11071606	0	61724168	C	T
15	rs12593768	0	61724173	C	A
15	rs11071607	0	61724577	A	T
15	rs116950275	0	61724671	C	A
15	rs60188330	0	61725458	G	T
15	rs6494272	0	61725776	T	G
15	rs8034060	0	61725867	A	C
15	rs28709550	0	61726373	A	T
15	rs7180597	0	61726389	T	G
15	rs4775404	0	61727089	T	A
15	rs148690947	0	61727487	T	C
15	rs77860573	0	61727761	G	A
15	rs4534773	0	61728884	G	A
15	rs12148736	0	61729322	T	C
15	rs28699276	0	61729373	T	C
15	rs4577022	0	61729790	G	A
15	rs11636008	0	61730260	A	G
15	rs28664759	0	61730523	T	A
15	rs11854244	0	61730656	T	C
15	rs11857449	0	61730751	A	T
15	rs10775177	0	61730875	G	C
15	rs192353951	0	61731602	T	C
15	rs4775405	0	61731615	T	C
15	rs4775406	0	61731933	T	C
15	rs4638515	0	61733014	T	G
15	rs28734873	0	61733165	A	T
15	rs4450346	0	61733232	C	T
15	rs75417231	0	61733248	A	G
15	rs4398056	0	61733314	G	A
15	rs145774257	0	61734098	C	T
15	rs742	0	61734359	A	G
15	rs75839523	0	61734438	T	C
15	rs75643571	0	61734637	C	T
15	rs12592713	0	61734722	G	T
15	rs35391470	0	61734751	C	T
15	rs28664717	0	61734883	T	G
15	rs12912086	0	61735102	C	A
15	rs4641675	0	61735168	T	C
15	rs4617795	0	61735301	C	A
15	rs4468543	0	61735705	A	G
15	rs7181589	0	61735923	G	A
15	rs7181674	0	61736144	C	T
15	rs150448505	0	61736152	G	C
15	rs7181684	0	61736156	C	T
15	rs60725067	0	61736229	C	T
15	rs60910932	0	61736972	G	A
15	rs28363785	0	61736993	C	G
15	rs12909303	0	61738087	G	A
15	rs4309347	0	61740147	T	C
15	rs7162225	0	61740241	A	G
15	rs4522363	0	61740334	A	G
15	rs62005987	0	61740446	T	A
15	rs7179123	0	61740775	C	G
15	rs28480022	0	61740867	G	A
15	rs73428482	0	61741367	C	T
15	rs11853033	0	61741730	T	C
15	rs11071608	0	61741911	T	G
15	rs11857108	0	61742837	A	G
15	rs28508585	0	61743481	G	A
15	rs11633516	0	61743863	T	G
15	rs7176175	0	61743974	C	T
15	rs7177619	0	61743994	T	C
15	rs7177829	0	61744097	T	C
15	rs7182693	0	61744454	T	C
15	rs7181267	0	61744461	A	G
15	rs7181641	0	61744669	A	G
15	rs4447365	0	61745032	C	G
15	rs72743658	0	61745222	A	G
15	rs143810762	0	61745349	C	T
15	rs142229552	0	61746343	T	G
15	rs4075906	0	61747182	G	T
15	rs4075907	0	61747389	A	T
15	rs28447149	0	61747531	A	G
15	rs4359381	0	61748527	G	C
15	rs78672717	0	61749752	A	C
15	rs72743660	0	61750860	A	G
15	rs6494275	0	61751304	T	C
15	rs118043144	0	61751657	C	T
15	rs7182429	0	61753422	C	A
15	rs11635043	0	61754263	C	G
15	rs7161784	0	61754299	C	T
15	rs7163165	0	61754358	T	G
15	rs8033183	0	61755411	A	C
15	rs10468024	0	61755520	G	A
15	rs10467933	0	61755743	A	G
15	rs8034331	0	61755995	C	G
15	rs11633113	0	61756159	T	G
15	rs141041753	0	61757552	A	G
15	rs58618938	0	61761147	T	C
15	rs4775407	0	61761246	A	G
15	rs4775408	0	61761440	G	A
15	rs11071609	0	61761948	T	C
15	rs78074845	0	61762230	G	A
15	rs8024225	0	61762623	T	G
15	rs8025073	0	61763137	T	A
15	rs145928081	0	61763249	G	A
15	rs139974493	0	61763276	G	A
15	rs67337595	0	61763495	T	C
15	rs34384590	0	61763574	A	G
15	rs11853605	0	61763816	C	T
15	rs77725720	0	61764961	C	T
15	rs11632995	0	61765067	A	G
15	rs35045982	0	61765442	G	T
15	rs35936958	0	61765468	G	T
15	rs12708467	0	61765520	A	G
15	rs35864260	0	61765526	A	G
15	rs12898590	0	61765790	T	A
15	rs4619338	0	61766102	T	C
15	rs7171302	0	61767705	G	C
15	rs7172337	0	61767743	T	C
15	rs7171518	0	61767848	G	T
15	rs7496313	0	61768315	A	C
15	rs6494276	0	61768743	T	C
15	rs79967727	0	61769021	C	T
15	rs77619694	0	61769791	G	T
15	rs74499199	0	61769821	A	G
15	rs74436193	0	61769882	C	T
15	rs149208058	0	61769976	G	A
15	rs75302262	0	61770076	A	C
15	rs80144933	0	61770212	T	C
15	rs78575451	0	61770419	C	T
15	rs75232321	0	61770491	G	A
15	rs11639039	0	61770523	T	C
15	rs78745994	0	61770561	G	C
15	rs11633947	0	61770659	G	A
15	rs117545011	0	61771183	G	A
15	rs75601312	0	61771221	C	A
15	rs34601722	0	61771968	G	A
15	rs56810547	0	61772551	T	G
15	rs28711048	0	61772657	C	G
15	rs62005993	0	61772679	C	T
15	rs8030126	0	61772795	C	T
15	rs8030303	0	61772892	C	T
15	rs8031780	0	61773070	T	A
15	rs8031785	0	61773079	T	C
15	rs4354868	0	61773185	A	C
15	rs4359382	0	61773482	C	T
15	rs11638232	0	61774233	A	G
15	rs4774401	0	61774515	C	A
15	rs7497919	0	61774962	G	A
15	rs34935439	0	61775071	G	C
15	rs7165919	0	61775637	G	A
15	rs7165637	0	61775710	A	G
15	rs11630875	0	61775734	C	T
15	rs7165998	0	61775905	A	C
15	rs4774402	0	61775939	C	A
15	rs77427051	0	61776941	G	A
15	rs74017182	0	61777299	C	A
15	rs35608339	0	61777314	T	C
15	rs76456076	0	61777421	C	T
15	rs28685303	0	61777458	C	G
15	rs8039965	0	61777983	T	C
15	rs117736963	0	61778478	A	C
15	rs77080288	0	61778580	C	T
15	rs76517874	0	61778646	C	T
15	rs7163910	0	61778799	T	C
15	rs7162517	0	61778849	C	T
15	rs78026792	0	61779036	G	A
15	rs35900186	0	61779308	A	G
15	rs77333598	0	61779441	C	T
15	rs7168708	0	61779565	G	T
15	rs34281727	0	61780028	G	T
15	rs28521997	0	61780289	G	T
15	rs35548826	0	61780442	G	A
15	rs36050024	0	61780498	C	A
15	rs7163892	0	61780569	G	A
15	rs35174471	0	61780887	G	C
15	rs28533187	0	61780901	C	G
15	rs8027436	0	61781382	T	C
15	rs6494277	0	61781469	C	G
15	rs76425806	0	61781533	A	G
15	rs7170301	0	61781868	A	T
15	rs7171770	0	61781887	T	C
15	rs34978016	0	61782126	G	A
15	rs34454123	0	61782351	C	T
15	rs35641860	0	61782463	C	G
15	rs62007226	0	61783044	C	G
15	rs74017184	0	61783157	T	C
15	rs4775409	0	61783380	G	A
15	rs35320950	0	61783412	T	C
15	rs35463088	0	61783587	C	T
15	rs6494279	0	61784105	G	A
15	rs4486830	0	61784495	C	T
15	rs35862112	0	61784629	C	A
15	rs12909886	0	61785650	A	T
15	rs34837960	0	61786921	C	A
15	rs76412302	0	61787044	G	C
15	rs12902877	0	61787832	T	C
15	rs79746974	0	61788180	G	C
15	rs76211005	0	61788912	A	G
15	rs12438883	0	61788926	G	A
15	rs4238357	0	61789076	C	T
15	rs12903298	0	61789786	G	A
15	rs12910488	0	61791178	T	C
15	rs12910498	0	61791200	T	G
15	rs4613008	0	61791217	C	T
15	rs117999925	0	61792432	G	A
15	rs12440895	0	61792603	T	C
15	rs59610416	0	61793076	A	C
15	rs74017186	0	61793094	A	G
15	rs73430777	0	61793177	G	T
15	rs68157981	0	61793234	A	G
15	rs57273960	0	61793291	C	T
15	rs35143677	0	61794713	A	G
15	rs4432209	0	61795832	G	A
15	rs4609787	0	61796044	T	A
15	rs8025489	0	61796692	A	T
15	rs35036016	0	61796698	T	A
15	rs150706082	0	61797003	G	A
15	rs74017188	0	61797238	T	G
15	rs4774403	0	61797499	G	A
15	rs115577217	0	61798409	T	C
15	rs4438253	0	61798743	G	A
15	rs62007229	0	61798767	G	C
15	rs62007230	0	61798775	A	G
15	rs4377104	0	61799148	T	G
15	rs4502155	0	61799175	G	C
15	rs4544187	0	61799327	T	C
15	rs57754953	0	61799329	G	A
15	rs4541013	0	61799437	T	C
15	rs72743683	0	61800158	C	T
15	rs28605392	0	61800281	G	C
15	rs150444340	0	61800286	A	G
15	rs137902162	0	61800521	C	T
15	rs10152930	0	61800721	G	C
15	rs35351548	0	61801191	A	G
15	rs4238358	0	61801485	T	C
15	rs4775410	0	61801775	T	A
15	rs62007232	0	61801927	C	G
15	rs4775411	0	61801947	A	G
15	rs12901945	0	61802203	G	A
15	rs77067840	0	61802487	C	T
15	rs12907677	0	61803306	G	T
15	rs12439711	0	61803570	T	A
15	rs4400999	0	61803892	A	G
15	rs12898892	0	61805310	A	G
15	rs7166576	0	61805528	T	C
15	rs28492001	0	61805675	C	G
15	rs28583733	0	61805717	G	A
15	rs11631045	0	61806182	C	T
15	rs7166393	0	61806195	A	G
15	rs12438435	0	61806294	G	C
15	rs12438460	0	61806371	G	T
15	rs12439016	0	61806482	C	T
15	rs7171924	0	61806826	A	G
15	rs4369599	0	61806874	T	G
15	rs12910184	0	61807413	C	T
15	rs12910185	0	61807415	C	T
15	rs35290779	0	61807697	A	C
15	rs34706184	0	61807896	T	A
15	rs8039093	0	61808361	A	G
15	rs77736467	0	61808847	C	T
15	rs78714119	0	61808951	A	T
15	rs72475928	0	61809316	C	T
15	rs57331591	0	61810195	C	T
15	rs12913520	0	61810572	C	G
15	rs12914892	0	61810718	T	C
15	rs146389645	0	61811442	T	C
15	rs4393516	0	61812641	C	A
15	rs4479169	0	61812938	G	C
15	rs12910723	0	61813790	A	G
15	rs12911024	0	61813884	C	T
15	rs4343214	0	61814308	C	T
15	rs4553567	0	61814324	A	T
15	rs4444274	0	61814340	C	T
15	rs77836384	0	61814448	A	G
15	rs11630509	0	61815504	G	A
15	rs35085198	0	61815555	T	C
15	rs4402497	0	61816004	G	A
15	rs3934472	0	61816154	C	A
15	rs3934870	0	61816564	A	G
15	rs4072423	0	61816604	T	G
15	rs4072422	0	61816722	T	G
15	rs75110294	0	61817237	C	T
15	rs191597721	0	61817268	C	T
15	rs8036432	0	61817577	A	C
15	rs8036433	0	61817578	A	G
15	rs7176916	0	61817886	A	G
15	rs11858488	0	61817932	T	C
15	rs4374108	0	61818035	T	C
15	rs4375605	0	61818121	T	C
15	rs8042548	0	61818721	C	T
15	rs8023493	0	61818727	T	G
15	rs8043372	0	61818991	G	A
15	rs11855945	0	61819305	A	G
15	rs7167086	0	61819702	C	G
15	rs34908380	0	61820121	G	C
15	rs8024679	0	61820671	T	A
15	rs6494280	0	61821374	A	G
15	rs6494281	0	61821381	C	T
15	rs34093708	0	61821426	G	A
15	rs35877402	0	61821629	A	T
15	rs141907974	0	61822642	T	C
15	rs4775412	0	61822748	T	A
15	rs35931526	0	61823253	T	C
15	rs3935962	0	61824301	A	C
15	rs4547281	0	61824434	G	A
15	rs4414438	0	61824472	T	C
15	rs12438420	0	61824900	T	A
15	rs6494282	0	61824937	C	T
15	rs59051662	0	61825037	T	C
15	rs187047283	0	61825677	C	T
15	rs4450347	0	61825798	T	C
15	rs4359380	0	61825956	A	G
15	rs12913921	0	61826561	A	T
15	rs12595483	0	61826891	G	C
15	rs11071610	0	61826940	G	A
15	rs8038448	0	61826970	G	A
15	rs8038501	0	61827147	C	T
15	rs8038533	0	61827247	A	G
15	rs75572720	0	61827383	G	A
15	rs3923818	0	61827579	C	T
15	rs4534779	0	61827610	T	G
15	rs4277294	0	61827850	A	T
15	rs6494283	0	61828353	A	G
15	rs76113673	0	61829309	A	G
15	rs11635358	0	61829676	C	A
15	rs7169165	0	61830525	A	G
15	rs7169608	0	61830547	G	A
15	rs7169458	0	61830594	C	G
15	rs7170802	0	61830663	T	C
15	rs8030925	0	61830863	G	A
15	rs140695227	0	61831181	A	G
15	rs11633501	0	61831680	T	C
15	rs8036652	0	61831863	G	A
15	rs11071611	0	61832221	T	C
15	rs4774404	0	61832857	A	G
15	rs12148079	0	61833017	G	A
15	rs12148082	0	61833192	C	T
15	rs68019838	0	61833302	C	G
15	rs66629920	0	61833420	C	T
15	rs11071612	0	61834227	C	T
15	rs4420476	0	61834566	G	A
15	rs7173933	0	61835274	G	A
15	rs28615721	0	61835519	T	C
15	rs9806702	0	61836036	C	T
15	rs11071613	0	61837132	T	C
15	rs12906428	0	61837545	C	T
15	rs12906613	0	61837694	C	T
15	rs12906862	0	61837695	G	T
15	rs4076038	0	61837905	G	C
15	rs4635285	0	61838313	C	T
15	rs6494284	0	61838426	C	T
15	rs4074904	0	61838442	G	A
15	rs7174831	0	61838454	A	G
15	rs72745704	0	61838930	C	T
15	rs67811174	0	61838931	T	C
15	rs56404099	0	61839613	G	A
15	rs11853920	0	61839660	A	C
15	rs4775413	0	61840103	C	T
15	rs7182724	0	61840220	C	T
15	rs73432591	0	61840614	G	A
15	rs4541014	0	61841960	T	G
15	rs68186589	0	61842539	G	A
15	rs11636157	0	61842557	A	C
15	rs11636309	0	61842673	G	A
15	rs11636336	0	61842905	C	T
15	rs8029085	0	61843039	G	A
15	rs8028972	0	61843103	C	T
15	rs8030235	0	61843150	T	C
15	rs4775414	0	61843580	G	A
15	rs4281659	0	61844443	T	C
15	rs7163377	0	61845512	A	G
15	rs7163599	0	61845636	A	G
15	rs80322481	0	61845654	A	G
15	rs10400827	0	61846142	C	T
15	rs10400847	0	61846536	T	C
15	rs4990324	0	61847011	A	G
15	rs4775415	0	61847621	T	C
15	rs28580242	0	61847738	A	G
15	rs28688764	0	61847743	T	G
15	rs28725224	0	61848150	G	A
15	rs4561406	0	61848154	G	A
15	rs4774405	0	61849047	G	A
15	rs4774406	0	61849261	G	A
15	rs34418080	0	61849563	T	C
15	rs4291862	0	61849582	T	A
15	rs4363816	0	61849952	C	G
15	rs4775416	0	61850695	C	T
15	rs55835773	0	61851258	G	T
15	rs55835940	0	61851274	C	T
15	rs11071614	0	61851805	T	C
15	rs12441941	0	61851876	T	C
15	rs12441948	0	61851913	T	C
15	rs12592172	0	61852209	G	T
15	rs143716833	0	61852494	T	A
15	rs11632947	0	61852732	C	T
15	rs4321135	0	61853800	T	C
15	rs12898315	0	61854003	G	A
15	rs62008395	0	61854104	C	T
15	rs12903705	0	61854506	T	C
15	rs12903146	0	61854663	G	A
15	rs4774407	0	61854806	T	C
15	rs4774408	0	61854922	T	G
15	rs8026487	0	61855047	A	C
15	rs180880423	0	61855070	T	A
15	rs8027159	0	61855340	C	T
15	rs11857462	0	61856011	A	T
15	rs13379769	0	61856086	T	C
15	rs35225048	0	61856263	T	C
15	rs8037341	0	61856523	C	T
15	rs75288749	0	61856935	T	C
15	rs4277295	0	61856952	G	T
15	rs12437739	0	61858017	A	T
15	rs12900722	0	61858217	A	G
15	rs12905487	0	61858657	C	A
15	rs4480737	0	61858668	T	C
15	rs12905969	0	61858816	G	A
15	rs4480738	0	61859004	T	C
15	rs2899669	0	61859555	G	T
15	rs139138332	0	61860020	G	A
15	rs118063531	0	61860572	C	G
15	rs4775418	0	61860773	T	G
15	rs4775419	0	61860911	A	G
15	rs2414716	0	61861402	G	A
15	rs10163060	0	61861540	T	C
15	rs2414717	0	61861985	C	G
15	rs6494285	0	61862714	A	G
15	rs8042151	0	61862802	G	A
15	rs8042070	0	61862996	A	G
15	rs2414718	0	61863133	G	A
15	rs6416472	0	61863233	T	C
15	rs6494286	0	61863856	T	C
15	rs17270962	0	61864076	A	G
15	rs544165609	0	61864205	C	G
15	rs12050629	0	61865019	A	G
15	rs4517735	0	61865250	A	G
15	rs6494287	0	61866973	G	C
15	rs8024904	0	61867339	A	G
15	rs8029565	0	61867424	G	C
15	rs2414719	0	61869851	A	C
15	rs7497015	0	61870660	C	A
15	rs7497302	0	61870836	T	C
15	rs12592967	0	61870943	C	T
15	rs12595508	0	61870977	T	C
15	rs8043366	0	61871435	T	C
15	rs11630117	0	61871807	T	C
15	rs11634962	0	61871854	G	T
15	rs35351411	0	61872197	A	C
15	rs17303614	0	61873019	A	G
15	rs2899670	0	61873251	G	A
15	rs17303621	0	61874187	G	A
15	rs8040481	0	61875207	C	G
15	rs8040327	0	61875208	A	G
15	rs80128662	0	61875762	G	C
15	rs6416473	0	61876073	C	T
15	rs6494289	0	61876422	A	G
15	rs58580055	0	61876682	G	A
15	rs12908294	0	61877103	G	A
15	rs62008436	0	61877291	T	G
15	rs12592355	0	61877327	C	G
15	rs12594873	0	61877355	T	C
15	rs4594198	0	61877593	A	G
15	rs9672974	0	61878374	G	A
15	rs147360816	0	61878407	C	T
15	rs34366144	0	61879179	T	A
15	rs17237859	0	61879195	A	G
15	rs3848121	0	61879564	C	T
15	rs16944361	0	61880631	A	G
15	rs6494290	0	61880800	G	A
15	rs12148105	0	61880873	C	T
15	rs12900495	0	61880875	A	C
15	rs6494291	0	61881349	G	T
15	rs6494292	0	61881350	A	C
15	rs11638271	0	61883041	T	A
15	rs36021988	0	61884028	G	T
15	rs11634434	0	61884090	A	G
15	rs12899210	0	61884127	T	C
15	rs10519122	0	61884136	A	G
15	rs16944364	0	61884662	A	G
15	rs16944366	0	61884914	A	C
15	rs7496262	0	61885832	G	C
15	rs2414723	0	61886059	T	C
15	rs11071615	0	61886490	C	T
15	rs17270983	0	61887768	C	T
15	rs62008437	0	61887937	G	C
15	rs17237880	0	61888045	A	G
15	rs150520560	0	61888413	C	A
15	rs16944372	0	61889631	T	C
15	rs186572265	0	61889831	T	A
15	rs11635435	0	61890212	A	G
15	rs7168957	0	61890531	C	T
15	rs7169676	0	61890910	C	T
15	rs11071616	0	61891014	A	G
15	rs141135095	0	61891264	C	A
15	rs7497004	0	61892367	A	G
15	rs10519120	0	61892501	T	C
15	rs12899273	0	61892544	T	C
15	rs11639487	0	61892615	C	T
15	rs7183783	0	61893074	T	C
15	rs12900276	0	61893146	T	C
15	rs2414702	0	61893535	T	C
15	rs7167077	0	61893604	T	C
15	rs28478629	0	61893618	G	A
15	rs7165766	0	61893720	A	G
15	rs28706156	0	61893781	G	T
15	rs7166324	0	61893997	A	T
15	rs7167891	0	61894072	T	A
15	rs17303649	0	61894111	T	G
15	rs7166567	0	61894164	A	T
15	rs117873307	0	61895081	C	T
15	rs7173319	0	61895111	G	A
15	rs148825826	0	61895191	T	C
15	rs7179361	0	61895472	T	G
15	rs16944389	0	61895514	A	G
15	rs16944393	0	61895641	T	C
15	rs62008438	0	61895660	T	C
15	rs28620077	0	61895680	A	C
15	rs116721613	0	61896222	T	C
15	rs17237901	0	61896478	C	T
15	rs17237908	0	61896648	G	C
15	rs28431446	0	61896713	A	G
15	rs34571590	0	61897641	G	C
15	rs28415342	0	61897709	G	T
15	rs6494293	0	61897915	T	C
15	rs8030370	0	61898123	C	T
15	rs4774410	0	61898229	C	T
15	rs11071617	0	61898482	C	G
15	rs8036311	0	61898566	T	C
15	rs8035133	0	61898622	A	G
15	rs16944408	0	61898658	C	A
15	rs28503897	0	61899162	A	G
15	rs77394992	0	61899764	C	T
15	rs7182943	0	61899840	T	C
15	rs7182531	0	61900183	G	C
15	rs3848122	0	61900589	A	G
15	rs28442006	0	61901603	C	G
15	rs11634723	0	61901612	C	T
15	rs147538238	0	61901661	C	T
15	rs7168305	0	61903224	G	A
15	rs7174133	0	61903474	T	G
15	rs7175667	0	61904270	T	C
15	rs7178929	0	61904451	A	G
15	rs2414703	0	61904603	A	G
15	rs2414704	0	61905121	C	A
15	rs16944432	0	61905530	T	C
15	rs12901380	0	61905606	A	G
15	rs2899668	0	61905989	T	G
15	rs11854700	0	61907481	C	T
15	rs28765509	0	61908068	T	C
15	rs11071618	0	61908134	T	C
15	rs28877426	0	61909169	A	G
15	rs2414705	0	61909712	G	T
15	rs2414706	0	61909880	T	C
15	rs2414707	0	61910113	T	G
15	rs146032504	0	61910510	A	G
15	rs34020641	0	61910843	T	A
15	rs35790860	0	61911002	C	T
15	rs80291142	0	61911047	A	C
15	rs149551039	0	61911092	G	A
15	rs2414708	0	61911182	G	A
15	rs2001891	0	61911757	T	C
15	rs11634632	0	61912189	A	G
15	rs59106367	0	61912898	T	G
15	rs7166435	0	61913054	G	T
15	rs2143	0	61913193	A	G
15	rs11857393	0	61913512	A	T
15	rs2414713	0	61913645	G	A
15	rs11637386	0	61913884	G	A
15	rs11632744	0	61914035	T	C
15	rs79376248	0	61914246	T	G
15	rs55835453	0	61914778	A	G
15	rs12915907	0	61914858	T	C
15	rs2414714	0	61915299	A	G
15	rs1989602	0	61916697	G	A
15	rs12439454	0	61917598	C	T
15	rs147350689	0	61917666	G	A
15	rs28451920	0	61917693	A	G
15	rs28375544	0	61917925	T	G
15	rs78790950	0	61918225	G	A
15	rs11071621	0	61918411	A	G
15	rs74017239	0	61918822	G	T
15	rs12898360	0	61919026	G	T
15	rs59076082	0	61919126	T	C
15	rs2414715	0	61921456	C	T
15	rs74017240	0	61921460	T	G
15	rs10431798	0	61921996	C	T
15	rs10431764	0	61922205	T	C
15	rs4265754	0	61922856	C	T
15	rs2414701	0	61923355	T	C
15	rs3848123	0	61923646	T	C
15	rs3858893	0	61923994	A	G
15	rs3959691	0	61924323	C	A
15	rs2414700	0	61924410	T	G
15	rs2414699	0	61925030	A	G
15	rs74017242	0	61925151	C	T
15	rs7164716	0	61925383	G	A
15	rs8031165	0	61925511	T	C
15	rs74876151	0	61925522	C	T
15	rs4775421	0	61925730	T	G
15	rs8030661	0	61925983	C	T
15	rs4775422	0	61926020	C	T
15	rs74017244	0	61926795	G	T
15	rs74017245	0	61926948	G	A
15	rs2414698	0	61927054	G	C
15	rs2414697	0	61927411	T	C
15	rs73436480	0	61927858	T	C
15	rs4316695	0	61928445	T	G
15	rs2414696	0	61928739	A	G
15	rs76987023	0	61929087	T	A
15	rs62010568	0	61929246	T	C
15	rs8033910	0	61929570	T	C
15	rs3858894	0	61931097	A	G
15	rs7170123	0	61931318	T	G
15	rs11071623	0	61932000	C	T
15	rs4304962	0	61933089	C	T
15	rs4511472	0	61933114	A	G
15	rs74019985	0	61933401	A	G
15	rs1962381	0	61933654	G	A
15	rs1124856	0	61933819	C	T
15	rs4350523	0	61933974	T	C
15	rs116915362	0	61934100	C	A
15	rs8030765	0	61934509	A	G
15	rs12324199	0	61935227	G	T
15	rs2414732	0	61935262	T	G
15	rs7177942	0	61935553	T	C
15	rs12913707	0	61935731	G	A
15	rs72745765	0	61935795	C	T
15	rs28459339	0	61936232	T	C
15	rs56187701	0	61936356	C	T
15	rs3959693	0	61936497	A	G
15	rs2414731	0	61936635	G	A
15	rs2414730	0	61936703	T	C
15	rs2414729	0	61936935	C	T
15	rs2414728	0	61937074	A	G
15	rs2414727	0	61937371	T	C
15	rs2414726	0	61937482	C	A
15	rs7167207	0	61937583	G	C
15	rs7167037	0	61937637	C	T
15	rs4316696	0	61938251	A	G
15	rs2245843	0	61938295	C	T
15	rs2245853	0	61938597	T	C
15	rs4324075	0	61939189	G	A
15	rs2245982	0	61939234	C	G
15	rs78279715	0	61940418	G	C
15	rs59006553	0	61941798	A	G
15	rs2246250	0	61941967	G	C
15	rs7166259	0	61943065	G	A
15	rs138139071	0	61944153	G	A
15	rs2246567	0	61944243	T	C
15	rs7177971	0	61944516	G	A
15	rs12900025	0	61945536	C	T
15	rs72745767	0	61945919	A	T
15	rs16944466	0	61946208	T	A
15	rs4775425	0	61946574	G	A
15	rs80058125	0	61946596	C	T
15	rs2443058	0	61947055	C	A
15	rs144451848	0	61947112	T	C
15	rs12438742	0	61947280	C	G
15	rs876735	0	61947492	G	A
15	rs79292332	0	61947579	G	A
15	rs10851698	0	61947694	C	T
15	rs10851699	0	61947866	C	T
15	rs75147309	0	61948268	T	A
15	rs7181627	0	61948425	T	C
15	rs2245477	0	61948435	C	A
15	rs7180877	0	61948709	C	T
15	rs2245488	0	61948742	G	A
15	rs8041429	0	61949032	G	A
15	rs72745769	0	61949128	C	T
15	rs2245597	0	61950065	C	T
15	rs3985694	0	61950387	G	C
15	rs72745770	0	61950627	T	C
15	rs75742934	0	61951053	T	C
15	rs4775426	0	61951110	T	C
15	rs4775427	0	61951235	C	T
15	rs2245787	0	61951529	G	A
15	rs72745772	0	61951820	C	T
15	rs73438311	0	61951967	C	T
15	rs4143632	0	61952231	T	C
15	rs2245899	0	61952501	G	A
15	rs4775428	0	61953853	A	G
15	rs2264283	0	61954261	A	G
15	rs8024281	0	61954707	C	T
15	rs12148597	0	61955338	G	A
15	rs16944487	0	61956575	A	G
15	rs3848124	0	61956978	A	G
15	rs2260129	0	61957099	G	T
15	rs3848125	0	61957236	G	A
15	rs72745775	0	61957832	A	G
15	rs2249193	0	61957960	C	T
15	rs2249194	0	61957976	C	T
15	rs2249195	0	61958029	A	C
15	rs2249197	0	61958063	C	T
15	rs10519127	0	61958167	T	C
15	rs2249312	0	61958660	C	T
15	rs117501222	0	61958793	G	A
15	rs144930813	0	61959205	C	A
15	rs74018181	0	61960236	G	A
15	rs12440800	0	61960302	A	T
15	rs72745777	0	61960631	T	C
15	rs140750497	0	61960778	A	T
15	rs10519128	0	61961020	G	A
15	rs2249570	0	61961100	C	G
15	rs2249669	0	61961211	C	T
15	rs2249682	0	61961353	G	A
15	rs2414724	0	61961439	C	A
15	rs75980455	0	61961499	T	C
15	rs62007289	0	61962011	G	A
15	rs193013910	0	61962398	G	A
15	rs3959692	0	61962800	C	T
15	rs41481444	0	61962926	G	A
15	rs2249855	0	61963118	A	G
15	rs34904190	0	61963372	G	A
15	rs2249953	0	61963554	A	T
15	rs67783351	0	61963821	T	A
15	rs2250037	0	61964314	C	T
15	rs12442116	0	61964474	T	G
15	rs3985687	0	61964947	T	A
15	rs2250187	0	61965410	G	A
15	rs2250206	0	61965903	G	A
15	rs74018184	0	61966035	T	C
15	rs2253081	0	61966439	C	G
15	rs11852569	0	61966513	T	C
15	rs2253089	0	61966600	T	C
15	rs2253095	0	61966724	C	A
15	rs12437836	0	61967064	T	C
15	rs9630416	0	61967282	C	T
15	rs12904593	0	61967447	G	A
15	rs186453958	0	61967517	G	A
15	rs11071625	0	61967903	A	C
15	rs77638545	0	61969448	A	G
15	rs72745784	0	61969460	C	G
15	rs140881560	0	61970121	T	G
15	rs12906700	0	61970165	A	G
15	rs79482268	0	61970973	G	C
15	rs143232273	0	61971594	A	C
15	rs12917300	0	61971933	A	G
15	rs2243598	0	61972061	C	T
15	rs2253934	0	61973546	A	G
15	rs74791065	0	61974335	C	T
15	rs2414734	0	61974849	T	C
15	rs117269137	0	61975442	T	C
15	rs16944505	0	61975507	C	A
15	rs116992885	0	61975778	C	T
15	rs150513838	0	61976098	T	C
15	rs7169224	0	61976593	T	C
15	rs4774416	0	61976608	T	G
15	rs149746936	0	61976646	T	G
15	rs75822948	0	61977084	C	G
15	rs2259998	0	61977322	A	G
15	rs2260971	0	61977614	T	A
15	rs12592723	0	61977867	G	C
15	rs141404802	0	61978148	T	A
15	rs28582172	0	61978425	T	C
15	rs75291682	0	61979500	G	A
15	rs2255997	0	61979946	G	T
15	rs116919529	0	61980178	G	T
15	rs78999935	0	61980351	A	C
15	rs149799306	0	61981279	T	G
15	rs2414736	0	61981920	T	C
15	rs11631062	0	61982006	A	G
15	rs11854119	0	61982549	A	G
15	rs78530176	0	61982766	T	G
15	rs2243932	0	61982927	A	G
15	rs116959003	0	61983377	C	T
15	rs12593153	0	61983884	A	C
15	rs12900778	0	61984638	A	C
15	rs78953696	0	61985118	C	G
15	rs11071626	0	61985968	T	C
15	rs77562036	0	61986095	T	G
15	rs2414737	0	61987347	A	G
15	rs2264287	0	61987396	C	G
15	rs59777078	0	61987746	T	C
15	rs2899672	0	61987932	G	T
15	rs78514594	0	61987940	C	T
15	rs2243431	0	61987998	T	C
15	rs142856442	0	61988235	G	C
15	rs2247231	0	61988299	A	G
15	rs12591242	0	61988436	G	A
15	rs150052371	0	61988710	G	C
15	rs144775683	0	61990673	T	G
15	rs2013725	0	61990893	T	C
15	rs12442351	0	61991478	C	T
15	rs4238360	0	61992343	T	C
15	rs2247693	0	61992409	T	C
15	rs11638973	0	61992499	C	T
15	rs11639048	0	61992653	C	T
15	rs2613109	0	61992729	T	C
15	rs13380413	0	61993303	G	T
15	rs4774417	0	61993702	G	A
15	rs2414739	0	61994134	G	A
15	rs76112659	0	61994438	C	G
15	rs2243453	0	61994586	T	C
15	rs11853885	0	61994614	G	A
15	rs77196641	0	61995181	C	T
15	rs2248032	0	61995237	G	C
15	rs2248041	0	61995285	T	C
15	rs719729	0	61995794	G	A
15	rs2250980	0	61996981	T	C
15	rs2251086	0	61997385	T	C
15	rs143300197	0	61997428	G	A
15	rs4341693	0	61997599	T	G
15	rs12909676	0	61998451	C	G
15	rs72745793	0	61998905	A	G
15	rs141127295	0	61999527	A	C
15	rs2264286	0	61999668	A	G
15	rs2899673	0	61999673	G	A
15	rs4775432	0	61999807	A	C
15	rs2264285	0	61999867	G	C
15	rs28815312	0	61999874	T	C
15	rs4238361	0	61999939	G	T
15	rs2251318	0	61999944	T	C
15	rs2251321	0	62000008	C	T
15	rs12911090	0	62000474	C	G
15	rs2446803	0	62000727	G	A
15	rs10519131	0	62001132	A	C
15	rs60896762	0	62002587	T	C
15	rs2251748	0	62003571	C	A
15	rs2261069	0	62004348	T	C
15	rs3889108	0	62004796	C	T
15	rs56287080	0	62005410	G	A
15	rs12900375	0	62005917	C	A
15	rs12900380	0	62005928	C	T
15	rs8023735	0	62006155	C	A
15	rs8024354	0	62006381	G	C
15	rs74020809	0	62007444	T	C
15	rs76684347	0	62007850	T	C
15	rs752361	0	62008464	T	C
15	rs7181862	0	62008741	T	C
15	rs2899674	0	62008878	C	T
15	rs4517727	0	62008949	A	G
15	rs12917401	0	62009335	A	G
15	rs12899391	0	62009347	T	G
15	rs11853389	0	62009612	C	T
15	rs76744296	0	62009735	C	T
15	rs76113693	0	62009854	A	G
15	rs12910101	0	62010654	C	T
15	rs77440044	0	62011474	C	T
15	rs59528032	0	62011489	A	G
15	rs77461666	0	62011657	C	T
15	rs78295319	0	62011695	G	C
15	rs12916842	0	62011711	T	C
15	rs7181434	0	62012066	T	C
15	rs7180530	0	62012324	A	T
15	rs7164259	0	62012411	T	C
15	rs74018586	0	62013049	T	C
15	rs58409234	0	62013872	T	G
15	rs11857188	0	62013926	A	G
15	rs11857274	0	62014065	C	A
15	rs74018587	0	62014160	T	C
15	rs12907979	0	62014226	C	G
15	rs7177551	0	62014770	T	G
15	rs7177718	0	62014799	T	C
15	rs12913453	0	62015217	A	G
15	rs7183727	0	62015771	T	C
15	rs141757824	0	62016141	A	G
15	rs7183350	0	62016226	C	G
15	rs7183554	0	62016340	C	T
15	rs184608234	0	62016354	A	T
15	rs2414742	0	62016581	T	G
15	rs8028149	0	62017105	C	T
15	rs149212850	0	62017726	A	G
15	rs74628602	0	62018398	T	C
15	rs8040690	0	62019073	T	C
15	rs8039985	0	62019289	C	G
15	rs6494294	0	62019564	G	A
15	rs75247521	0	62020258	C	G
15	rs7164221	0	62020371	C	T
15	rs2414743	0	62021068	A	G
15	rs144052769	0	62021344	G	A
15	rs10431799	0	62021856	C	T
15	rs1047470	0	62023140	C	G
15	rs1047471	0	62023363	T	C
15	rs878836	0	62023392	A	G
15	rs2242025	0	62023399	G	A
15	rs12909108	0	62023406	A	G
15	rs12914538	0	62023518	T	G
15	rs878835	0	62023984	T	C
15	rs17303684	0	62024152	A	T
15	rs3959694	0	62024175	A	G
15	rs117418465	0	62024570	A	G
15	rs2899675	0	62024922	T	G
15	rs12900314	0	62024927	G	A
15	rs12901234	0	62024980	T	C
15	rs7168684	0	62025610	T	C
15	rs7168148	0	62026120	A	G
15	rs12907123	0	62026227	T	A
15	rs73416756	0	62026417	G	A
15	rs111636832	0	62026595	A	G
15	rs28588649	0	62026640	G	A
15	rs113414611	0	62026801	T	C
15	rs17303698	0	62027124	A	G
15	rs17303705	0	62027315	A	G
15	rs7179814	0	62027638	A	G
15	rs11855705	0	62028178	T	G
15	rs149022241	0	62028857	T	C
15	rs17237950	0	62029417	G	C
15	rs17237957	0	62029462	T	C
15	rs7170814	0	62029982	C	G
15	rs137996007	0	62030342	C	A
15	rs78802881	0	62030539	A	C
15	rs2414744	0	62030949	C	T
15	rs74372480	0	62031105	T	C
15	rs8027240	0	62031134	A	G
15	rs8027589	0	62031255	C	T
15	rs7172756	0	62031479	T	C
15	rs8039022	0	62033046	G	C
15	rs8043433	0	62033442	C	T
15	rs12901491	0	62034245	C	T
15	rs8025688	0	62034284	T	C
15	rs8030646	0	62034734	T	C
15	rs8029684	0	62034736	G	A
15	rs146183121	0	62035160	A	G
15	rs78776123	0	62035206	T	A
15	rs4499182	0	62035359	C	T
15	rs12101505	0	62035378	C	T
15	rs8041905	0	62036600	T	C
15	rs8041005	0	62036643	G	A
15	rs77214300	0	62036966	C	T
15	rs2243618	0	62037045	G	C
15	rs75839439	0	62037240	C	T
15	rs73416793	0	62037541	T	C
15	rs2414745	0	62037845	C	G
15	rs2414746	0	62037849	G	A
15	rs8032851	0	62038420	T	C
15	rs11854281	0	62038941	T	C
15	rs137958010	0	62039799	T	G
15	rs8039554	0	62040003	T	C
15	rs7173251	0	62040814	C	T
15	rs17237964	0	62041159	G	A
15	rs78848537	0	62041330	T	A
15	rs11854497	0	62041433	G	A
15	rs6494295	0	62042055	T	C
15	rs17237971	0	62043017	C	T
15	rs76426974	0	62043593	T	C
15	rs16944568	0	62044136	A	G
15	rs76785426	0	62044475	C	G
15	rs77459529	0	62044664	C	G
15	rs8041412	0	62045581	A	G
15	rs4288942	0	62045788	T	C
15	rs12323968	0	62046094	C	T
15	rs8042907	0	62046360	C	T
15	rs6494296	0	62046610	G	T
15	rs11856842	0	62046728	T	C
15	rs147229256	0	62046851	C	T
15	rs11853350	0	62046894	A	T
15	rs78731978	0	62047107	C	T
15	rs11854135	0	62047636	A	G
15	rs17303719	0	62047784	G	A
15	rs12910688	0	62048189	G	A
15	rs150312708	0	62048896	C	G
15	rs2414748	0	62049119	C	T
15	rs11857925	0	62049836	G	A
15	rs17271095	0	62050498	T	C
15	rs76580710	0	62050546	C	T
15	rs74336909	0	62051017	A	G
15	rs4594200	0	62051479	T	C
15	rs12902999	0	62052070	C	G
15	rs8026073	0	62052079	C	G
15	rs12903441	0	62052206	G	A
15	rs55804971	0	62052896	C	T
15	rs140396414	0	62052984	A	G
15	rs17303726	0	62053355	G	T
15	rs144755245	0	62053743	C	T
15	rs7178749	0	62053897	T	G
15	rs7179138	0	62054096	T	A
15	rs8028558	0	62055753	G	A
15	rs12905291	0	62055869	C	T
15	rs59586838	0	62056133	G	C
15	rs138648827	0	62057061	C	T
15	rs12172834	0	62057120	C	G
15	rs140615453	0	62057176	A	C
15	rs79064468	0	62057711	G	A
15	rs4359383	0	62057836	T	C
15	rs2414749	0	62059591	T	A
15	rs62007321	0	62060024	A	G
15	rs12900235	0	62060406	T	C
15	rs17237977	0	62060703	C	T
15	rs7172739	0	62061528	T	G
15	rs7172922	0	62061594	T	C
15	rs11857468	0	62061704	C	A
15	rs73424628	0	62061871	C	A
15	rs141136851	0	62062221	G	A
15	rs17237984	0	62062443	C	G
15	rs8023336	0	62063691	A	G
15	rs8024668	0	62063766	T	C
15	rs8023376	0	62063776	A	C
15	rs77696914	0	62063814	G	A
15	rs76275140	0	62064998	A	G
15	rs11853781	0	62065420	A	T
15	rs73424632	0	62065572	G	A
15	rs28728079	0	62066033	G	C
15	rs7175523	0	62066135	C	T
15	rs77051194	0	62066218	G	A
15	rs2899676	0	62066648	T	C
15	rs141596764	0	62066720	G	A
15	rs726754	0	62066813	G	A
15	rs726755	0	62066941	C	T
15	rs138862447	0	62067165	C	G
15	rs8042969	0	62067322	T	A
15	rs149486618	0	62067589	G	A
15	rs8026343	0	62067714	G	T
15	rs8026248	0	62067898	A	G
15	rs8026452	0	62067985	C	T
15	rs143980195	0	62067989	T	C
15	rs12903399	0	62068122	A	G
15	rs12904934	0	62068186	T	G
15	rs7171455	0	62068794	C	T
15	rs12909308	0	62069236	C	T
15	rs149718957	0	62069458	C	G
15	rs77119659	0	62069975	T	C
15	rs17237991	0	62070211	C	T
15	rs77437923	0	62070850	A	T
15	rs78286627	0	62072590	T	C
15	rs79510941	0	62072704	A	C
15	rs12907612	0	62073486	T	C
15	rs147670252	0	62073500	A	C
15	rs75405746	0	62073697	A	G
15	rs145386876	0	62074666	C	T
15	rs75642179	0	62075008	G	A
15	rs75081917	0	62075403	T	C
15	rs17237998	0	62075569	A	G
15	rs74601427	0	62076366	T	G
15	rs17303740	0	62076483	T	C
15	rs79899071	0	62076552	T	C
15	rs7342610	0	62076681	T	C
15	rs55927532	0	62077220	T	G
15	rs59860209	0	62077221	C	G
15	rs77763799	0	62078068	G	A
15	rs76137417	0	62078071	A	C
15	rs6494297	0	62078796	C	G
15	rs7342668	0	62078886	A	G
15	rs11855329	0	62079295	G	C
15	rs11858898	0	62079327	T	C
15	rs74021309	0	62079340	G	T
15	rs144682268	0	62079647	C	A
15	rs767879	0	62079990	C	A
15	rs12911496	0	62080200	A	C
15	rs12898793	0	62081161	T	C
15	rs146050328	0	62082712	C	T
15	rs2414751	0	62082735	A	G
15	rs4293320	0	62082829	A	G
15	rs8182045	0	62083037	T	C
15	rs8182046	0	62083121	T	C
15	rs17238005	0	62083268	G	T
15	rs16953454	0	62083410	C	T
15	rs141192189	0	62083443	A	G
15	rs17238012	0	62083636	C	G
15	rs80034119	0	62083682	T	C
15	rs150176880	0	62084347	T	C
15	rs28800247	0	62084889	A	T
15	rs73426721	0	62085261	C	T
15	rs146061485	0	62085902	G	A
15	rs4541015	0	62086887	G	A
15	rs2414752	0	62087526	G	C
15	rs12898759	0	62088415	T	A
15	rs12901879	0	62088562	G	A
15	rs12901633	0	62088574	C	T
15	rs145088918	0	62088605	G	A
15	rs142005490	0	62088913	T	G
15	rs35033959	0	62088952	A	T
15	rs140367876	0	62089068	T	C
15	rs67017880	0	62089189	T	A
15	rs73426726	0	62089931	C	G
15	rs11855702	0	62090132	G	A
15	rs11853342	0	62090618	T	C
15	rs17238026	0	62090638	C	T
15	rs11856507	0	62090819	C	A
15	rs17238033	0	62091111	A	G
15	rs17303768	0	62091248	T	A
15	rs80152495	0	62091405	G	A
15	rs78494976	0	62091518	T	C
15	rs117367993	0	62091993	T	C
15	rs56680165	0	62092061	G	C
15	rs73426730	0	62092089	C	A
15	rs73426731	0	62092354	G	T
15	rs35169602	0	62092819	C	T
15	rs10519137	0	62092848	G	C
15	rs78650068	0	62093059	T	G
15	rs7178911	0	62093241	C	T
15	rs12591350	0	62093600	G	A
15	rs12591292	0	62093625	A	G
15	rs7162205	0	62093970	C	T
15	rs1981918	0	62094071	G	A
15	rs34822895	0	62094185	G	T
15	rs11071629	0	62094448	C	T
15	rs71411464	0	62094757	C	T
15	rs11631621	0	62094844	G	A
15	rs138119509	0	62094988	C	T
15	rs11631588	0	62095006	C	T
15	rs34118810	0	62095034	A	T
15	rs4775435	0	62095573	C	T
15	rs17238047	0	62095875	C	A
15	rs117287275	0	62095883	C	A
15	rs79684076	0	62095894	G	A
15	rs10851700	0	62096002	A	T
15	rs1034479	0	62096519	T	C
15	rs12917223	0	62096746	G	A
15	rs13379934	0	62096931	A	T
15	rs150721927	0	62096934	A	G
15	rs60199461	0	62096950	G	A
15	rs34716044	0	62097134	T	G
15	rs75178723	0	62097290	T	C
15	rs12898383	0	62097328	C	G
15	rs11630921	0	62097627	T	A
15	rs12903472	0	62097984	G	A
15	rs11071630	0	62098001	T	C
15	rs12903374	0	62098158	A	G
15	rs76198286	0	62098197	G	A
15	rs1425269	0	62098398	C	T
15	rs1863265	0	62098860	T	C
15	rs7171833	0	62098987	G	A
15	rs2059469	0	62099335	A	G
15	rs2059468	0	62099418	C	T
15	rs2059467	0	62099448	A	G
15	rs12591893	0	62099852	G	A
15	rs2059466	0	62099865	G	A
15	rs78522201	0	62100374	G	A
15	rs4775436	0	62100383	G	A
15	rs56965684	0	62100440	G	T
15	rs17271123	0	62100506	G	T
15	rs142389819	0	62100716	G	T
15	rs62007323	0	62100988	A	T
15	rs62007324	0	62101016	C	A
15	rs117443378	0	62101388	C	G
15	rs145275177	0	62101539	A	C
15	rs11071631	0	62101559	G	C
15	rs11071632	0	62101636	C	T
15	rs147864715	0	62101667	T	G
15	rs1425268	0	62101982	G	A
15	rs7179559	0	62102013	C	T
15	rs11634214	0	62102243	G	A
15	rs1425267	0	62102252	C	A
15	rs1425266	0	62102484	A	G
15	rs12901220	0	62102570	G	A
15	rs80056926	0	62103246	C	T
15	rs56820588	0	62103639	A	C
15	rs62007326	0	62104182	C	G
15	rs4491446	0	62104917	A	C
15	rs2042606	0	62105147	G	A
15	rs2042605	0	62105310	A	G
15	rs56327319	0	62105536	A	C
15	rs28470608	0	62105971	A	G
15	rs4775437	0	62105993	A	G
15	rs73426775	0	62106180	T	C
15	rs1559674	0	62106284	T	C
15	rs117618886	0	62106418	T	C
15	rs1107785	0	62106862	G	A
15	rs6494298	0	62107142	A	G
15	rs56659994	0	62107150	C	T
15	rs880151	0	62108233	G	C
15	rs1863263	0	62108754	G	A
15	rs880150	0	62108885	T	C
15	rs2113931	0	62109469	G	A
15	rs8023787	0	62109512	G	C
15	rs11853074	0	62109650	A	C
15	rs12907856	0	62110478	A	G
15	rs10851701	0	62110930	A	G
15	rs8033221	0	62111300	G	C
15	rs17303796	0	62112283	T	C
15	rs10851702	0	62112292	C	T
15	rs17303803	0	62112657	C	T
15	rs8023523	0	62113140	A	G
15	rs74021316	0	62113424	T	A
15	rs11853774	0	62113919	T	C
15	rs60305506	0	62113922	T	C
15	rs1863264	0	62114204	T	C
15	rs8034714	0	62114865	C	A
15	rs11637925	0	62115205	A	T
15	rs11637926	0	62115206	A	C
15	rs73426793	0	62115471	C	T
15	rs16944648	0	62115699	G	A
15	rs28668218	0	62115831	G	T
15	rs11639324	0	62115859	G	A
15	rs11852251	0	62116299	G	C
15	rs4774418	0	62116866	G	A
15	rs4774419	0	62117081	C	T
15	rs8026228	0	62117117	C	T
15	rs143112072	0	62117155	T	G
15	rs8026411	0	62117222	C	T
15	rs117494574	0	62117341	G	T
15	rs118131530	0	62117687	A	C
15	rs77149797	0	62117897	T	C
15	rs4774420	0	62117975	C	T
15	rs933806	0	62118271	G	A
15	rs875513	0	62118475	G	C
15	rs57257228	0	62118821	C	T
15	rs12439835	0	62118874	A	G
15	rs12439912	0	62118953	G	A
15	rs4774421	0	62119357	C	T
15	rs75375709	0	62120022	C	G
15	rs17205183	0	62120235	C	T
15	rs55939994	0	62120615	G	T
15	rs4775438	0	62120650	A	T
15	rs55956721	0	62120770	A	C
15	rs116873818	0	62121502	G	A
15	rs8023607	0	62121608	A	G
15	rs12438629	0	62122539	C	G
15	rs12906499	0	62122798	C	T
15	rs9920509	0	62123116	T	C
15	rs12437560	0	62124706	T	G
15	rs1991204	0	62125007	A	G
15	rs147386952	0	62125510	A	G
15	rs4775440	0	62125639	G	T
15	rs8026735	0	62125859	C	T
15	rs74883417	0	62126206	G	C
15	rs28755956	0	62126490	C	T
15	rs7179032	0	62127997	G	C
15	rs11635438	0	62128861	T	C
15	rs9788653	0	62129101	A	C
15	rs12593278	0	62129809	G	T
15	rs75856736	0	62129908	A	G
15	rs12901956	0	62130726	G	T
15	rs60540251	0	62131423	G	C
15	rs17205197	0	62131733	T	C
15	rs748668	0	62131866	G	A
15	rs933808	0	62131928	G	T
15	rs748669	0	62131989	T	C
15	rs35370724	0	62132014	A	G
15	rs748667	0	62132521	C	G
15	rs17271144	0	62132921	T	G
15	rs4774422	0	62133036	C	T
15	rs12898715	0	62133614	C	G
15	rs9788635	0	62133674	C	T
15	rs12898859	0	62133678	C	T
15	rs77416319	0	62133679	G	A
15	rs2216999	0	62133731	A	T
15	rs17303831	0	62134332	T	C
15	rs74649845	0	62134596	C	T
15	rs7168715	0	62135139	T	C
15	rs79354718	0	62135608	A	G
15	rs148947256	0	62135660	A	G
15	rs12909692	0	62135739	A	G
15	rs12911388	0	62135922	T	C
15	rs11632774	0	62136332	A	G
15	rs142337110	0	62136413	G	A
15	rs79020266	0	62136580	T	C
15	rs9920945	0	62136913	G	A
15	rs77511263	0	62137114	G	T
15	rs10851703	0	62137215	A	G
15	rs8025282	0	62137557	T	C
15	rs1346035	0	62137834	T	C
15	rs1346036	0	62137876	G	C
15	rs1346037	0	62137911	C	T
15	rs4774423	0	62138440	C	A
15	rs12441791	0	62138587	A	G
15	rs72747848	0	62139811	G	A
15	rs12441436	0	62139993	T	A
15	rs3886246	0	62140034	G	A
15	rs5813121	0	62140042	C	G
15	rs17271151	0	62140189	A	C
15	rs34388644	0	62140841	G	A
15	rs1000598	0	62141611	G	C
15	rs76155180	0	62141615	G	C
15	rs73428651	0	62142994	G	C
15	rs72747849	0	62143059	T	C
15	rs118187853	0	62143339	A	C
15	rs12901171	0	62143442	G	A
15	rs17271158	0	62143664	C	T
15	rs72747852	0	62143902	A	C
15	rs72747853	0	62144371	C	T
15	rs76760079	0	62144563	A	G
15	rs1046156	0	62145214	T	C
15	rs11555593	0	62145399	A	G
15	rs75606182	0	62145889	T	C
15	rs11555596	0	62145955	C	T
15	rs2059470	0	62146125	C	T
15	rs2059471	0	62146155	A	C
15	rs17238096	0	62146598	C	T
15	rs2241491	0	62146969	T	A
15	rs2241492	0	62147207	T	A
15	rs114079447	0	62147774	G	A
15	rs1052306	0	62149045	T	C
15	rs35764401	0	62149657	C	T
15	rs3743297	0	62149784	T	C
15	rs17238110	0	62150364	A	G
15	rs560901245	0	62150523	A	T
15	rs1991205	0	62151079	T	C
15	rs17205225	0	62151262	T	G
15	rs2098850	0	62151431	A	C
15	rs117038003	0	62151887	A	G
15	rs62009074	0	62152058	A	G
15	rs186633930	0	62153246	C	T
15	rs72747856	0	62153320	C	A
15	rs77716404	0	62153677	C	A
15	rs4775442	0	62153856	C	T
15	rs4775443	0	62154072	A	G
15	rs12917238	0	62154748	A	G
15	rs11629851	0	62155087	T	C
15	rs4775444	0	62155157	C	G
15	rs79456076	0	62155159	A	G
15	rs4775445	0	62155282	A	G
15	rs80316031	0	62155595	T	C
15	rs11635880	0	62156042	A	C
15	rs1559673	0	62156514	A	C
15	rs3210522	0	62156690	C	T
15	rs8034185	0	62157151	T	C
15	rs4775446	0	62157366	G	A
15	rs17303866	0	62157461	A	C
15	rs8037603	0	62157537	C	A
15	rs17303873	0	62157573	T	C
15	rs12915283	0	62157579	T	C
15	rs17238127	0	62158088	A	G
15	rs11638951	0	62158337	G	A
15	rs3784636	0	62159229	C	T
15	rs12901481	0	62160453	G	C
15	rs12591667	0	62160742	T	C
15	rs7163441	0	62160758	C	A
15	rs77673743	0	62160874	C	T
15	rs11636652	0	62161478	A	G
15	rs8032681	0	62162243	T	C
15	rs12908081	0	62162264	C	T
15	rs12708468	0	62162591	C	T
15	rs11638344	0	62163055	C	T
15	rs11638455	0	62163168	G	A
15	rs11629559	0	62163547	C	T
15	rs11631013	0	62164813	A	C
15	rs12438431	0	62165127	A	G
15	rs17271193	0	62165168	A	G
15	rs17303887	0	62165553	T	C
15	rs17303894	0	62165577	G	A
15	rs77137589	0	62165688	G	T
15	rs143966884	0	62166669	T	C
15	rs6494299	0	62167017	G	A
15	rs12708469	0	62167897	G	A
15	rs12902092	0	62168292	C	T
15	rs34589937	0	62168395	A	G
15	rs11071634	0	62169072	A	G
15	rs12902409	0	62169520	G	T
15	rs12708470	0	62169687	C	G
15	rs4775447	0	62170347	C	T
15	rs1981916	0	62171479	T	C
15	rs80069578	0	62171664	G	A
15	rs1981917	0	62171906	A	G
15	rs4283171	0	62172384	G	T
15	rs1364809	0	62172398	G	C
15	rs2414755	0	62172429	C	T
15	rs16944673	0	62172609	G	A
15	rs12901055	0	62172907	T	C
15	rs3809516	0	62172977	G	T
15	rs3809517	0	62172985	G	A
15	rs17303915	0	62174894	A	G
15	rs12442506	0	62175003	C	G
15	rs12912348	0	62175019	T	C
15	rs12442569	0	62175134	G	A
15	rs12915825	0	62175636	A	G
15	rs12916268	0	62175642	G	A
15	rs12902859	0	62177165	C	T
15	rs117963733	0	62177390	A	T
15	rs12907450	0	62177668	A	C
15	rs72747868	0	62177926	A	C
15	rs151310625	0	62178572	A	G
15	rs12439719	0	62178695	A	G
15	rs148677483	0	62179806	C	T
15	rs147486877	0	62180285	T	C
15	rs72747869	0	62180514	T	C
15	rs117240368	0	62180578	C	T
15	rs76366500	0	62180801	A	G
15	rs12185103	0	62181291	T	C
15	rs11071635	0	62181508	T	C
15	rs72747870	0	62182198	C	T
15	rs62009078	0	62183043	C	T
15	rs143932164	0	62184401	C	T
15	rs13379492	0	62184636	T	A
15	rs13379947	0	62184801	G	A
15	rs11634516	0	62184912	G	T
15	rs11629741	0	62184982	T	C
15	rs34796280	0	62185879	C	T
15	rs115818635	0	62186037	T	A
15	rs62009082	0	62186242	T	C
15	rs12908182	0	62186447	C	T
15	rs12908472	0	62186502	G	A
15	rs71411468	0	62186713	G	A
15	rs72747874	0	62186749	A	T
15	rs71411469	0	62186765	A	G
15	rs75069122	0	62186930	T	A
15	rs28814609	0	62187029	C	T
15	rs75855125	0	62187792	A	G
15	rs7179506	0	62187955	T	G
15	rs138196944	0	62188742	C	T
15	rs141449528	0	62189920	G	A
15	rs75917862	0	62191654	T	G
15	rs117959822	0	62194827	G	A
15	rs7402374	0	62194842	G	A
15	rs118176904	0	62195589	G	C
15	rs12439330	0	62196263	C	T
15	rs36056548	0	62196386	A	G
15	rs34516157	0	62196395	C	T
15	rs4774425	0	62197616	G	T
15	rs116847352	0	62198300	T	C
15	rs11631970	0	62198564	T	C
15	rs78334630	0	62199146	T	C
15	rs28413840	0	62199342	T	A
15	rs147291375	0	62199411	C	T
15	rs9920256	0	62199580	T	A
15	rs12441358	0	62199911	T	A
15	rs12907534	0	62200595	A	T
15	rs2414753	0	62200974	T	C
15	rs35607089	0	62201772	T	C
15	rs373640137	0	62201963	G	A
15	rs34435758	0	62201996	C	G
15	rs150390511	0	62202040	G	A
15	rs79855776	0	62202277	T	C
15	rs34965045	0	62202290	C	T
15	rs10851704	0	62202482	C	T
15	rs10851705	0	62202638	T	C
15	rs72747879	0	62202848	T	C
15	rs75101458	0	62202949	T	G
15	rs4775451	0	62203080	A	G
15	rs12906423	0	62203884	T	A
15	rs11637606	0	62204714	A	C
15	rs146030263	0	62204937	C	T
15	rs35984535	0	62204946	T	G
15	rs28718088	0	62204964	T	C
15	rs28373613	0	62205088	G	A
15	rs75685403	0	62205109	G	A
15	rs12911303	0	62205143	C	T
15	rs77730888	0	62205898	T	A
15	rs62009106	0	62206671	G	A
15	rs143487448	0	62206916	C	T
15	rs4541010	0	62207619	T	C
15	rs7177538	0	62208588	T	C
15	rs11071639	0	62210274	G	T
15	rs11071640	0	62210504	G	A
15	rs4775452	0	62210575	T	C
15	rs4774426	0	62210943	G	T
15	rs963023	0	62211390	T	C
15	rs963024	0	62211450	G	A
15	rs12911564	0	62211976	G	A
15	rs74347726	0	62212005	A	G
15	rs191017331	0	62212027	T	C
15	rs114090703	0	62212447	A	G
15	rs17238189	0	62212781	T	C
15	rs11635569	0	62213597	G	A
15	rs7164933	0	62213933	G	A
15	rs12907567	0	62214607	C	T
15	rs140232275	0	62215067	T	A
15	rs34853395	0	62215223	T	C
15	rs9920006	0	62216582	C	G
15	rs4775453	0	62217391	A	C
15	rs4774427	0	62217444	T	C
15	rs77585482	0	62217641	T	C
15	rs118100937	0	62217962	G	A
15	rs146692251	0	62218098	T	C
15	rs7172967	0	62218568	A	C
15	rs10459634	0	62218689	A	G
15	rs9788739	0	62218872	C	T
15	rs28440175	0	62218992	G	A
15	rs62009109	0	62219231	A	G
15	rs58216278	0	62219645	T	C
15	rs11637967	0	62220616	G	A
15	rs73430416	0	62221002	C	T
15	rs17271235	0	62221468	G	A
15	rs34486946	0	62221554	C	G
15	rs28411984	0	62221592	A	C
15	rs72747895	0	62221679	T	C
15	rs34997975	0	62222186	T	C
15	rs72747896	0	62222547	C	G
15	rs9788670	0	62223273	C	T
15	rs12439027	0	62223698	C	G
15	rs2162064	0	62223749	C	A
15	rs11632425	0	62223937	G	A
15	rs2113935	0	62224093	T	C
15	rs117437945	0	62224588	T	C
15	rs12439934	0	62224613	G	A
15	rs114892389	0	62224726	A	G
15	rs114503497	0	62224747	A	C
15	rs17271249	0	62226223	T	C
15	rs112236709	0	62226423	T	G
15	rs8030161	0	62226688	T	C
15	rs17303968	0	62227286	T	A
15	rs78163476	0	62227332	G	T
15	rs17238210	0	62227395	C	G
15	rs12232347	0	62227701	C	T
15	rs957348	0	62227899	T	C
15	rs2042609	0	62228089	C	G
15	rs10519144	0	62228308	G	T
15	rs11071641	0	62228696	G	C
15	rs35523559	0	62228770	A	C
15	rs11071642	0	62229356	T	C
15	rs148631249	0	62229866	G	A
15	rs75578770	0	62230464	G	C
15	rs78222153	0	62230476	G	A
15	rs34234705	0	62230674	T	C
15	rs8042267	0	62230916	C	T
15	rs36004142	0	62232241	A	G
15	rs12905103	0	62232282	C	G
15	rs12594396	0	62232305	G	T
15	rs12905403	0	62232308	G	A
15	rs28513564	0	62232360	C	T
15	rs2042608	0	62232380	C	A
15	rs7172838	0	62232796	C	T
15	rs77555508	0	62232925	G	A
15	rs8033816	0	62233167	A	G
15	rs76114874	0	62233289	C	T
15	rs8038328	0	62233439	C	T
15	rs80282783	0	62233861	G	A
15	rs142173450	0	62235331	T	C
15	rs72747901	0	62235454	C	A
15	rs114960655	0	62236071	C	T
15	rs114314630	0	62236302	C	T
15	rs7170293	0	62236373	A	T
15	rs116905792	0	62236530	C	T
15	rs7177173	0	62236804	T	A
15	rs72749703	0	62236848	G	A
15	rs117854004	0	62237219	T	C
15	rs1425270	0	62237710	C	T
15	rs2113932	0	62238231	G	A
15	rs2113933	0	62238348	C	T
15	rs17303989	0	62238372	C	G
15	rs8028217	0	62238784	T	A
15	rs7166891	0	62239304	A	T
15	rs113403713	0	62239552	A	T
15	rs7172145	0	62239697	C	T
15	rs6494300	0	62239801	A	C
15	rs56215106	0	62240603	G	A
15	rs62007764	0	62241054	A	G
15	rs4587915	0	62241962	C	T
15	rs12912477	0	62242108	T	G
15	rs4581655	0	62242186	T	C
15	rs11629598	0	62243197	T	C
15	rs12901735	0	62243559	A	G
15	rs17238245	0	62244117	G	A
15	rs17238252	0	62244281	C	G
15	rs4620905	0	62246161	T	C
15	rs17238266	0	62246554	T	C
15	rs12899801	0	62246864	G	A
15	rs12593844	0	62247067	T	C
15	rs11629900	0	62247137	A	G
15	rs12593860	0	62247217	T	C
15	rs28591222	0	62247504	T	G
15	rs8027751	0	62247720	A	T
15	rs12909947	0	62248552	C	T
15	rs12910541	0	62248911	C	T
15	rs28472272	0	62249569	T	C
15	rs28725250	0	62249616	A	T
15	rs28587331	0	62249692	A	G
15	rs189478068	0	62249820	G	A
15	rs5006593	0	62250008	T	C
15	rs8034914	0	62250430	G	A
15	rs12898423	0	62251451	T	C
15	rs62007768	0	62253115	G	A
15	rs2303405	0	62253791	T	C
15	rs12915585	0	62254892	T	C
15	rs3784635	0	62254989	T	C
15	rs17304010	0	62255172	A	G
15	rs75051100	0	62255665	T	C
15	rs4775454	0	62256619	G	A
15	rs1344601	0	62259066	A	T
15	rs3784634	0	62259637	C	T
15	rs3784633	0	62259772	C	T
15	rs143754133	0	62261310	T	C
15	rs12594218	0	62261741	C	T
15	rs11071644	0	62261764	T	C
15	rs116749878	0	62262433	A	G
15	rs28720854	0	62262770	G	C
15	rs1364810	0	62264222	G	A
15	rs143141016	0	62264474	T	C
15	rs3743295	0	62264754	C	A
15	rs11071645	0	62265507	G	A
15	rs3743294	0	62266250	C	T
15	rs978141	0	62266783	A	G
15	rs11634693	0	62268186	C	T
15	rs28758709	0	62268289	A	C
15	rs28654580	0	62268517	A	G
15	rs74395814	0	62268911	T	C
15	rs146115791	0	62269665	A	T
15	rs2162061	0	62269728	T	C
15	rs35633657	0	62269938	A	T
15	rs12901036	0	62269996	T	G
15	rs8033347	0	62270130	C	T
15	rs111994751	0	62270318	T	C
15	rs34646089	0	62270497	C	T
15	rs3784632	0	62270765	G	A
15	rs149924354	0	62273993	C	T
15	rs11071646	0	62273994	G	A
15	rs933807	0	62274940	G	C
15	rs17271291	0	62275017	T	C
15	rs3784631	0	62275897	C	A
15	rs148473344	0	62276413	A	G
15	rs146803927	0	62277226	G	C
15	rs11631273	0	62278070	C	T
15	rs78671468	0	62278760	A	G
15	rs2162062	0	62279937	G	A
15	rs72749733	0	62280091	A	T
15	rs149548408	0	62280271	T	A
15	rs2414754	0	62280687	G	T
15	rs2042610	0	62280917	C	G
15	rs28708564	0	62281344	C	T
15	rs28403096	0	62281417	C	T
15	rs28850690	0	62281668	G	A
15	rs34556569	0	62281818	T	C
15	rs28810829	0	62281871	T	A
15	rs11639482	0	62282114	C	T
15	rs143495519	0	62282844	C	T
15	rs141606384	0	62282884	C	T
15	rs34042779	0	62283098	T	C
15	rs28411845	0	62283526	G	A
15	rs28721460	0	62284065	C	T
15	rs8032433	0	62284101	A	G
15	rs62007791	0	62284686	T	C
15	rs35259011	0	62285459	T	C
15	rs34257602	0	62285747	C	T
15	rs12900645	0	62286208	A	G
15	rs145641087	0	62286394	C	G
15	rs12905264	0	62286663	A	G
15	rs8034335	0	62287456	G	A
15	rs8034216	0	62287528	C	T
15	rs62006964	0	62287623	A	G
15	rs28675743	0	62287662	G	A
15	rs8035049	0	62287878	G	A
15	rs77722442	0	62287920	G	A
15	rs112300589	0	62288183	C	T
15	rs116506228	0	62288209	T	C
15	rs12443311	0	62288697	A	C
15	rs34424197	0	62288819	A	C
15	rs28610280	0	62289095	C	T
15	rs56136070	0	62289097	T	C
15	rs78165219	0	62290294	T	C
15	rs11071647	0	62290487	C	T
15	rs72749742	0	62290692	T	A
15	rs116666175	0	62290885	T	C
15	rs28553330	0	62291191	T	C
15	rs34933463	0	62291620	C	T
15	rs11071648	0	62291878	C	T
15	rs72749744	0	62291924	G	A
15	rs115392235	0	62292172	T	C
15	rs28650099	0	62292457	A	T
15	rs73414700	0	62292956	T	G
15	rs13329547	0	62293125	A	G
15	rs79376908	0	62293351	C	T
15	rs62006969	0	62293412	T	C
15	rs11634077	0	62293575	T	C
15	rs13329329	0	62293587	T	C
15	rs13329639	0	62293611	G	A
15	rs148558847	0	62293931	T	C
15	rs190191533	0	62294307	T	A
15	rs140246476	0	62294324	A	G
15	rs201723511	0	62294392	G	T
15	rs140900010	0	62294565	G	T
15	rs8030433	0	62295438	T	C
15	rs146541734	0	62298859	G	A
15	rs74898331	0	62299225	G	A
15	rs7167876	0	62299265	T	A
15	rs9635356	0	62299603	T	G
15	rs9635310	0	62299820	T	C
15	rs111745604	0	62299944	C	T
15	rs7168164	0	62301094	G	A
15	rs11632560	0	62301498	C	A
15	rs8033716	0	62301645	C	G
15	rs79171649	0	62302827	T	C
15	rs12916410	0	62302886	G	C
15	rs28367150	0	62302892	A	C
15	rs28408506	0	62303162	A	G
15	rs78972244	0	62303380	C	T
15	rs35123892	0	62303982	C	T
15	rs12594658	0	62305090	A	G
15	rs34173668	0	62305584	T	C
15	rs113786453	0	62305598	C	T
15	rs28493143	0	62306263	T	C
15	rs11629528	0	62306455	A	G
15	rs11629645	0	62306474	G	C
15	rs139450049	0	62306480	G	A
15	rs8027343	0	62307472	G	C
15	rs187210280	0	62308827	T	C
15	rs150012613	0	62310500	T	G
15	rs146781456	0	62311278	G	T
15	rs186856866	0	62311657	T	G
15	rs143509176	0	62311935	G	T
15	rs147147877	0	62311979	C	G
15	rs35324423	0	62312145	G	A
15	rs11071649	0	62312297	A	G
15	rs4143844	0	62312840	A	C
15	rs4143845	0	62313093	T	A
15	rs1370177	0	62313373	G	A
15	rs725174	0	62313417	C	T
15	rs12440748	0	62313497	A	T
15	rs74668222	0	62314062	C	A
15	rs36126734	0	62314909	C	T
15	rs34088392	0	62315042	G	T
15	rs3784445	0	62315474	G	A
15	rs28664955	0	62315950	C	T
15	rs12595158	0	62316035	C	T
15	rs12595721	0	62316540	A	C
15	rs11639286	0	62316596	C	T
15	rs34958705	0	62316757	A	G
15	rs12591155	0	62317405	G	T
15	rs12591156	0	62317425	G	T
15	rs141127475	0	62317605	C	G
15	rs138070294	0	62317854	C	T
15	rs12903649	0	62318126	C	T
15	rs35592904	0	62318147	T	G
15	rs34017665	0	62319207	G	C
15	rs12442448	0	62319307	T	G
15	rs72749754	0	62319432	G	C
15	rs76873244	0	62319441	C	T
15	rs141710243	0	62320113	A	C
15	rs11638793	0	62321476	A	T
15	rs75313447	0	62322033	T	C
15	rs2414756	0	62322152	A	G
15	rs76798397	0	62322172	A	T
15	rs2414757	0	62322291	C	G
15	rs11635621	0	62322646	T	C
15	rs11630353	0	62322780	C	A
15	rs78896245	0	62322996	A	G
15	rs12591593	0	62323265	A	G
15	rs8025404	0	62323277	C	T
15	rs115965191	0	62323359	A	G
15	rs35967150	0	62324471	G	A
15	rs12913358	0	62324492	T	G
15	rs12595300	0	62324519	T	C
15	rs2899678	0	62324723	A	G
15	rs1561197	0	62325151	C	T
15	rs9920015	0	62326160	C	T
15	rs28613580	0	62326211	T	C
15	rs2414758	0	62327127	T	C
15	rs73416527	0	62327392	A	G
15	rs12439366	0	62327666	T	C
15	rs9920581	0	62327747	C	T
15	rs189582225	0	62327874	G	A
15	rs12911422	0	62328134	T	C
15	rs62007448	0	62329170	A	C
15	rs11632842	0	62329868	A	G
15	rs76592481	0	62330406	A	T
15	rs142028584	0	62330567	C	G
15	rs11634163	0	62330633	C	T
15	rs8040911	0	62331010	G	C
15	rs11634312	0	62331067	A	G
15	rs34138933	0	62331729	G	C
15	rs2899677	0	62332076	A	T
15	rs150150318	0	62332618	G	A
15	rs12909386	0	62332899	T	C
15	rs17271305	0	62332980	A	G
15	rs138808755	0	62333201	C	T
15	rs144401789	0	62333967	C	T
15	rs35119291	0	62334206	T	C
15	rs8023668	0	62334705	T	A
15	rs1436965	0	62335347	T	A
15	rs149869681	0	62335763	C	T
15	rs4638519	0	62335839	G	A
15	rs17271312	0	62336279	T	C
15	rs74936380	0	62336689	G	T
15	rs9920758	0	62337273	T	G
15	rs12901575	0	62338462	C	G
15	rs7163326	0	62338559	A	G
15	rs1436958	0	62338797	G	T
15	rs1436959	0	62338820	C	T
15	rs12898209	0	62339897	C	A
15	rs17205365	0	62340126	A	G
15	rs144993187	0	62341783	G	A
15	rs149172604	0	62341804	T	G
15	rs188631831	0	62341847	G	T
15	rs34311301	0	62342555	T	C
15	rs35057371	0	62343332	T	C
15	rs7161883	0	62343544	G	A
15	rs17238301	0	62343734	C	T
15	rs114705458	0	62343813	A	G
15	rs10468026	0	62343850	C	T
15	rs12148573	0	62344193	G	A
15	rs57422239	0	62344569	T	C
15	rs11071650	0	62344607	A	G
15	rs75520981	0	62344677	A	C
15	rs4372632	0	62345083	G	A
15	rs145285268	0	62345870	G	T
15	rs12442589	0	62345978	A	G
15	rs12442675	0	62346056	G	A
15	rs12916800	0	62346685	A	G
15	rs12917339	0	62346790	G	A
15	rs4775455	0	62347274	A	T
15	rs17271340	0	62347885	C	T
15	rs141497793	0	62348520	C	T
15	rs28692770	0	62349000	T	C
15	rs12592402	0	62349020	A	G
15	rs12594946	0	62349046	T	C
15	rs12909673	0	62349301	G	A
15	rs12592464	0	62349413	A	C
15	rs10519153	0	62349517	T	A
15	rs78836795	0	62350249	G	A
15	rs35785804	0	62350772	A	G
15	rs11637599	0	62351065	A	G
15	rs78775412	0	62352139	A	C
15	rs11639147	0	62352374	A	G
15	rs187283085	0	62352591	A	G
15	rs11630347	0	62352843	C	T
15	rs35168171	0	62352958	G	C
15	rs73416547	0	62352997	T	C
15	rs28517433	0	62353292	A	G
15	rs8029942	0	62353458	G	A
15	rs62007453	0	62354260	G	A
15	rs12912208	0	62354570	C	T
15	rs62007454	0	62354695	A	G
15	rs34338090	0	62354975	C	T
15	rs12440611	0	62356181	C	T
15	rs11634818	0	62356386	A	G
15	rs34391931	0	62357618	A	G
15	rs79643587	0	62357926	T	C
15	rs62007455	0	62358479	G	A
15	rs1436966	0	62358682	A	G
15	rs8039105	0	62359085	C	T
15	rs8039651	0	62359350	C	T
15	rs35932993	0	62361756	G	A
15	rs1436961	0	62362050	T	C
15	rs4775456	0	62362195	G	A
15	rs74248858	0	62362769	G	A
15	rs1534542	0	62362839	A	G
15	rs79229238	0	62364070	T	C
15	rs8038932	0	62364257	T	C
15	rs1030861	0	62364692	A	G
15	rs1030860	0	62364776	A	T
15	rs1030859	0	62364932	C	T
15	rs4564516	0	62365107	G	C
15	rs10851707	0	62365290	T	G
15	rs74248859	0	62365418	A	G
15	rs74248860	0	62365493	T	C
15	rs62008532	0	62365877	T	C
15	rs28542204	0	62366049	G	A
15	rs2414759	0	62366721	C	T
15	rs72749772	0	62367013	T	C
15	rs185082631	0	62367846	A	T
15	rs1836996	0	62368895	C	T
15	rs74480401	0	62369569	T	A
15	rs9989353	0	62369657	A	G
15	rs9989354	0	62369661	A	G
15	rs11629596	0	62370113	G	A
15	rs11635977	0	62370484	T	C
15	rs11635980	0	62370516	T	A
15	rs76242804	0	62371068	G	T
```
