## Supplementary material for "Characterization of shared and ancestry-specific signals driving complex traits using multi-ancestry fine-mapping": susiex_nc3.cs80.cs

```
CS_ID	SNP	BP	REF_ALLELE	ALT_ALLELE	REF_FRQ	BETA	SE	-LOG10P	CS_PIP	OVRL_PIP
1	rs35351411	61872197	C,C	A,A	0.427435,0.697421	0.0291727,0.0140348	0.00399661,0.00930543	12.5389,0.881094	0.200245	0.200245
1	rs2899670	61873251	A,A	G,G	0.435388,0.700397	0.028844,0.0142694	0.00398773,0.00933164	12.3262,0.898841	0.152788	0.152788
1	rs11632947	61852732	T,T	C,C	0.431412,0.722222	0.0283616,0.0165353	0.00399204,0.00954375	11.9182,1.08003	0.0612256	0.0612256
1	rs34366144	61879179	A,A	T,T	0.434394,0.708333	0.0284272,0.0144075	0.00398879,0.00940461	11.9883,0.901242	0.0599768	0.0599768
1	rs8042151	61862802	A,A	G,G	0.441352,0.717262	0.0281018,0.0171598	0.00398179,0.00949232	11.771,1.15092	0.0532465	0.0532465
1	rs12903146	61854663	A,A	G,G	0.431412,0.718254	0.0282679,0.0154989	0.00399204,0.00950244	11.8445,0.987661	0.0504805	0.0504805
1	rs2414716	61861402	A,A	G,G	0.442346,0.722222	0.0278641,0.0176594	0.00398085,0.00954375	11.5904,1.19205	0.0415538	0.0415538
1	rs62008395	61854104	T,T	C,C	0.432406,0.722222	0.028122,0.0159241	0.00399094,0.00954375	11.7363,1.02133	0.0399558	0.0399558
1	rs12898315	61854003	A,A	G,G	0.432406,0.722222	0.028122,0.0159241	0.00399094,0.00954375	11.7363,1.02133	0.0399558	0.0399558
1	rs2414718	61863133	A,A	G,G	0.373757,0.449405	0.0299204,-0.00156462	0.00408671,0.00859346	12.6101,0.0677662	0.0397038	0.0397038
1	rs35225048	61856263	C,C	T,T	0.426441,0.718254	0.0282617,0.0143025	0.0039978,0.00950244	11.8077,0.878478	0.0366108	0.0366108
1	rs12905969	61858816	A,A	G,G	0.432406,0.714286	0.0279347,0.0161435	0.00399094,0.0094624	11.5904,1.05554	0.0327231	0.0327231
```
