## Supplementary material for "Characterization of shared and ancestry-specific signals driving complex traits using multi-ancestry fine-mapping": susiex_nc3.cs80.snp

```
BP	SNP	PIP(CS1)	LogBF(CS1,Pop1)	LogBF(CS1,Pop2)
61372354	rs79403927	1.38988e-12	-2.0954e-10	-1.42793
61372681	rs77786240	1.38952e-12	-2.0954e-10	-1.4282
61372759	rs7177611	3.2245e-13	-1.51926	-1.3697
61373581	rs782905	3.64494e-13	-1.36688	-1.39952
61373673	rs12899546	1.88392e-13	-1.99793	-1.42845
61373939	rs782906	2.51127e-13	-1.74957	-1.38938
61374159	rs137864242	2.17074e-12	-2.0954e-10	-0.982083
61374719	rs4774385	3.40821e-13	-1.70712	-1.12643
61375480	rs4775355	1.57231e-11	0.997982	-2.99841e-10
61376143	rs782907	6.28797e-12	1.43798	-1.35649
61376919	rs112928311	1.52663e-12	-1.33409	-2.99841e-10
61377621	rs12441058	1.62473e-12	-1.27181	-2.99841e-10
61377680	rs8026340	2.74873e-13	-1.7654	-1.28319
61377747	rs80219611	1.40003e-12	-2.0954e-10	-1.42066
61378086	rs11071586	2.72604e-13	-1.64112	-1.41576
61378610	rs782908	1.68912e-12	0.184597	-1.41754
61378686	rs4774386	2.13525e-13	-1.8938	-1.40736
61378794	rs79896631	1.39031e-12	-2.0954e-10	-1.42762
61378810	rs4774387	1.95843e-13	-1.99798	-1.38961
61379287	rs11632537	6.35205e-13	-1.24539	-0.965572
61380279	rs17204848	3.608e-13	-1.35948	-1.4171
61380371	rs893284	1.97641e-13	-1.99601	-1.38244
61380394	rs140117312	1.10287e-12	-1.65923	-2.99841e-10
61380571	rs893285	1.94801e-13	-1.99135	-1.40158
61381078	rs893286	2.76458e-13	-1.75628	-1.28657
61381253	rs76436997	3.11818e-13	-1.54636	-1.37613
61381499	rs782909	1.75883e-12	0.211217	-1.40372
61381861	rs146150862	8.1404e-13	-1.9629	-2.99841e-10
61382424	rs718911	1.88639e-13	-1.99876	-1.42631
61382440	rs718912	1.6149e-12	-1.27788	-2.99841e-10
61382697	rs10519111	2.72317e-12	-0.169026	-0.586327
61382814	rs76853459	2.15313e-12	-2.0954e-10	-0.990229
61382919	rs16943597	2.96691e-12	0.694269	-1.3639
61382992	rs56003082	2.61715e-12	-2.0954e-10	-0.795066
61383021	rs12902142	2.90035e-13	-1.68132	-1.31358
61384192	rs16943602	1.38986e-12	-2.0954e-10	-1.42795
61384349	rs184951997	9.86409e-13	-1.77084	-2.99841e-10
61384471	rs4775356	1.69089e-12	0.00203009	-1.23392
61384486	rs4775357	1.6656e-12	-0.017734	-1.22923
61384518	rs4775358	1.43071e-12	-0.102423	-1.29655
61384537	rs8036086	3.77966e-13	-1.41429	-1.31582
61384671	rs782910	2.29747e-13	-1.80278	-1.42515
61384955	rs8035885	1.69569e-12	0.00486541	-1.23392
61385004	rs76824799	1.56532e-12	-2.0954e-10	-1.30906
61385046	rs17270822	2.31608e-12	-0.917275	-2.99841e-10
61385099	rs77470950	1.39147e-12	-2.0954e-10	-1.42679
61385150	rs60094610	3.04858e-12	-2.0954e-10	-0.642476
61385177	rs1437535	3.06387e-13	-1.51236	-1.4277
61385241	rs1437536	1.73392e-12	0.0224666	-1.22923
61385274	rs1437537	3.13582e-13	-1.48937	-1.42747
61385468	rs1437538	1.28075e-12	-0.270899	-1.2388
61385674	rs9806763	1.26617e-12	-0.270899	-1.25026
61385682	rs9806764	1.21447e-12	-0.328918	-1.23392
61385824	rs8042259	3.05264e-13	-1.632	-1.31173
61385839	rs9806779	1.26617e-12	-0.270899	-1.25026
61385847	rs9806146	1.28387e-12	-0.270899	-1.23637
61386080	rs1437539	1.17051e-12	-0.312681	-1.28703
61386267	rs1437540	1.99992e-12	0.343657	-1.4077
61386471	rs78468334	1.94167e-13	-1.99717	-1.39902
61387111	rs117293154	8.26392e-13	-1.94784	-2.99841e-10
61387656	rs77318162	1.51832e-12	-1.33955	-2.99841e-10
61387813	rs117013388	4.36164e-12	-0.284302	-2.99841e-10
61388083	rs75321077	3.10924e-12	-2.0954e-10	-0.622772
61388224	rs74715271	3.16649e-12	-2.0954e-10	-0.604526
61388327	rs79156357	1.41592e-12	-2.0954e-10	-1.40937
61388504	rs4775359	1.88284e-13	-1.99968	-1.42727
61388868	rs62005658	2.12109e-12	-2.0954e-10	-1.00522
61389393	rs77683416	1.40655e-12	-2.0954e-10	-1.41601
61389753	rs782911	1.9656e-13	-1.95835	-1.42559
61389933	rs76431303	2.53305e-12	-2.0954e-10	-0.827727
61390283	rs78508402	1.39693e-12	-2.0954e-10	-1.42288
61390339	rs117068525	7.0358e-12	-2.0954e-10	0.193861
61390756	rs12915514	1.48404e-12	0.0625222	-1.4249
61390893	rs782912	3.63738e-13	-1.53677	-1.2317
61390904	rs77045415	1.39094e-12	-2.0954e-10	-1.42717
61392410	rs7169109	3.07727e-13	-1.50773	-1.42796
61392474	rs7169433	2.40673e-13	-1.7774	-1.40406
61392569	rs72739523	2.45609e-12	-0.858579	-2.99841e-10
61392802	rs80276194	1.39926e-12	-2.0954e-10	-1.42121
61392903	rs3803479	2.53547e-13	-1.73308	-1.39628
61393349	rs12592311	7.14987e-13	-0.664433	-1.42821
61393516	rs7175467	2.61105e-12	-0.797397	-2.99841e-10
61394232	rs893287	4.84583e-13	-1.07031	-1.41131
61394450	rs893288	5.73236e-13	-0.896578	-1.41703
61394875	rs12324440	2.98823e-12	-0.662469	-2.99841e-10
61394944	rs75835720	1.40036e-12	-2.0954e-10	-1.42042
61395027	rs76891375	1.39924e-12	-2.0954e-10	-1.42123
61395154	rs77387291	1.28612e-12	-1.50552	-2.99841e-10
61395493	rs59932459	1.39265e-12	-2.0954e-10	-1.42594
61395927	rs79798357	1.39552e-12	-2.0954e-10	-1.42388
61396370	rs78573683	2.86263e-13	-1.59477	-1.41323
61396412	rs144421135	6.16908e-12	-2.0954e-10	0.0623988
61396783	rs12592631	1.38944e-12	-2.0954e-10	-1.42825
61396821	rs782913	3.2309e-13	-1.79588	-1.09109
61396833	rs74020850	2.94085e-13	-1.98682	-0.994212
61396933	rs76500729	1.45557e-12	-1.38175	-2.99841e-10
61397150	rs143422948	1.38955e-12	-2.0954e-10	-1.42817
61397660	rs13329643	2.4759e-12	0.116869	-0.967415
61398017	rs782915	1.4392e-12	-0.563184	-0.829877
61398155	rs782916	2.08139e-13	-1.96647	-1.36023
61398185	rs8039380	2.47393e-12	0.10693	-0.958272
61399012	rs8024672	2.69136e-12	-2.0954e-10	-0.767102
61399109	rs782917	1.17913e-12	-0.79377	-0.798601
61399373	rs782918	1.46121e-12	-0.637555	-0.740335
61399801	rs782919	6.54481e-12	0.0981689	0.0233532
61399892	rs782920	2.5915e-13	-1.72724	-1.38026
61399972	rs74526157	3.47886e-13	-1.64399	-1.16904
61400193	rs75089105	2.7756e-12	-2.0954e-10	-0.736285
61401327	rs813638	8.02929e-13	-1.23979	-0.736849
61401670	rs77882375	2.74372e-12	-2.0954e-10	-0.747837
61401915	rs73430867	3.83605e-13	-1.37826	-1.33704
61401916	rs141815855	1.38995e-12	-2.0954e-10	-1.42788
61402485	rs115909738	2.32372e-12	-0.127536	-0.786443
61402642	rs782921	3.32696e-13	-1.51042	-1.34725
61403324	rs782923	9.02947e-13	-1.14493	-0.714309
61403371	rs782924	2.88512e-13	-1.61537	-1.3848
61403424	rs782925	1.02064e-12	-1.14264	-0.594076
61403873	rs138531562	1.3893e-12	-2.0954e-10	-1.42835
61404282	rs58612728	3.20419e-12	0.13784	-0.73053
61404622	rs782926	2.50346e-13	-1.99944	-1.14262
61405037	rs144280937	1.45097e-12	-1.38492	-2.99841e-10
61405195	rs708682	2.99502e-13	-1.58843	-1.37435
61406100	rs782927	8.10506e-13	-1.96725	-2.99841e-10
61406237	rs76125313	8.05773e-13	-1.9731	-2.99841e-10
61406355	rs111485820	7.84251e-13	-2.00018	-2.99841e-10
61407066	rs17237696	2.38994e-13	-1.94578	-1.24269
61407173	rs72739539	3.72188e-12	-0.442921	-2.99841e-10
61407289	rs74391499	3.61815e-12	-2.0954e-10	-0.471189
61407382	rs62007560	2.3621e-13	-1.98737	-1.21281
61407394	rs782928	6.53957e-13	-0.810555	-1.37131
61407523	rs17303453	2.43252e-13	-1.94578	-1.22503
61407852	rs782929	2.27567e-13	-1.82169	-1.41577
61408066	rs116868644	3.05342e-13	-1.51554	-1.42794
61408362	rs782930	4.07899e-12	0.456258	-0.807558
61408492	rs2438127	2.30414e-13	-1.79748	-1.42755
61408703	rs782931	4.19325e-12	0.630212	-0.953887
61408860	rs708683	2.81641e-12	0.25425	-0.975936
61408871	rs708684	2.87029e-12	0.277099	-0.979835
61409528	rs74951100	2.57738e-12	-2.0954e-10	-0.810377
61409535	rs113388145	8.07735e-13	-1.97067	-2.99841e-10
61409980	rs782932	3.51602e-12	0.647201	-1.14702
61410095	rs813017	3.81176e-12	0.590185	-1.00925
61410480	rs75360960	2.59296e-12	-2.0954e-10	-0.80435
61411090	rs782933	2.42393e-13	-1.99991	-1.17444
61411797	rs78706566	2.59665e-13	-1.99942	-1.10609
61412142	rs8032023	6.57013e-13	-0.868512	-1.30869
61412157	rs72739546	1.09874e-12	-1.66299	-2.99841e-10
61412158	rs60022963	2.35921e-12	-2.0954e-10	-0.898825
61412414	rs8035323	3.64383e-13	-1.33826	-1.42844
61412559	rs74546195	1.98394e-12	-2.0954e-10	-1.07206
61413070	rs28704972	6.01434e-13	-0.963437	-1.30215
61413133	rs188739325	1.4363e-12	-2.0954e-10	-1.39508
61413462	rs811449	5.97754e-13	-0.904476	-1.36725
61413518	rs144442702	4.72378e-13	-1.26051	-1.24662
61413786	rs810668	5.45222e-13	-0.964138	-1.39957
61413969	rs75941956	2.27292e-13	-1.99245	-1.24622
61414461	rs75088718	1.45609e-12	-2.0954e-10	-1.3814
61414507	rs782935	5.10804e-13	-1.0579	-1.37102
61414554	rs72739551	2.76531e-12	-0.739999	-2.99841e-10
61414959	rs17303474	2.50683e-13	-1.9469	-1.19382
61416050	rs782936	1.02585e-12	-0.426169	-1.30546
61416215	rs75885569	2.59594e-13	-1.95447	-1.15132
61416277	rs782937	1.25803e-12	-0.230317	-1.29729
61416631	rs782938	7.19691e-13	-0.6784	-1.40768
61417454	rs16943672	1.36995e-11	-0.317127	1.17734
61417662	rs4775360	2.66283e-13	-1.81217	-1.26817
61420913	rs76405613	1.74863e-12	-2.0954e-10	-1.19832
61421755	rs145283278	7.9555e-13	-1.98587	-2.99841e-10
61422816	rs7183068	1.93284e-13	-1.99777	-1.40298
61422931	rs7162255	1.93377e-13	-1.99444	-1.40582
61422933	rs7183595	1.9361e-13	-1.99324	-1.40582
61423008	rs11634887	3.18331e-13	-1.61008	-1.29173
61423189	rs719006	1.9669e-13	-1.9855	-1.39778
61423749	rs138194560	1.07001e-12	-1.68948	-2.99841e-10
61424950	rs1160694	1.99942e-13	-1.94153	-1.42535
61430262	rs76199848	2.04057e-12	-1.04392	-2.99841e-10
61430634	rs79522172	1.2215e-12	-1.55707	-2.99841e-10
61431787	rs11630018	2.10337e-12	0.103308	-1.11692
61431996	rs1159814	6.01057e-13	-0.862383	-1.40383
61432324	rs79315480	2.94789e-12	-2.0954e-10	-0.676061
61432877	rs78512626	6.55122e-13	-0.762878	-1.41721
61433256	rs9788699	2.91712e-12	-1.91763	1.23108
61433272	rs9788707	2.26015e-12	-1.77222	0.830498
61433298	rs7170465	3.70049e-13	-1.92855	-0.822724
61433376	rs9788704	7.12024e-13	-1.68742	-0.409378
61433402	rs9788705	1.3976e-12	-2.0954e-10	-1.42239
61433543	rs11071587	3.30264e-12	-0.178749	-0.383678
61433578	rs11071588	2.54971e-11	1.56768	-0.0862698
61433747	rs62007576	3.47733e-13	-1.39068	-1.42279
61433791	rs142553395	7.98658e-13	-1.98197	-2.99841e-10
61433812	rs9788745	1.86586e-11	-1.96127	3.13043
61433932	rs4775362	6.88589e-11	-0.891351	3.36626
61434259	rs4775363	1.9593e-13	-1.99717	-1.38998
61434581	rs1437547	2.08601e-12	-1.14111	0.119216
61436213	rs137873047	1.39342e-12	-2.0954e-10	-1.42539
61436282	rs12904761	7.84494e-13	-0.689117	-1.31075
61436430	rs77609623	8.3607e-13	-1.93619	-2.99841e-10
61436881	rs12908710	2.06512e-13	-1.99787	-1.33668
61436990	rs11854222	7.99604e-13	-0.683867	-1.29692
61437140	rs56196842	4.62184e-12	-0.226357	-2.99841e-10
61437189	rs12909218	7.72302e-13	-0.721495	-1.29404
61437220	rs12910159	7.66071e-13	-0.730974	-1.29266
61437557	rs1816625	8.70073e-12	-1.98012	2.38637
61437762	rs1550223	7.3749e-13	-0.765315	-1.29634
61438344	rs1978833	4.07577e-12	-0.35209	-2.99841e-10
61438372	rs147279848	2.67123e-12	-0.774613	-2.99841e-10
61438515	rs72739556	4.07577e-12	-0.35209	-2.99841e-10
61438523	rs1160659	6.67007e-13	-0.746574	-1.41553
61438764	rs72739558	4.07577e-12	-0.35209	-2.99841e-10
61438785	rs72739560	4.20309e-12	-0.32133	-2.99841e-10
61439211	rs8024716	7.27029e-13	-0.790999	-1.28494
61439215	rs76895275	1.4779e-12	-2.0954e-10	-1.36653
61439512	rs56315219	8.80663e-13	-1.88423	-2.99841e-10
61439535	rs56283951	3.22729e-12	-0.585509	-2.99841e-10
61439576	rs56299587	3.47743e-12	-0.510858	-2.99841e-10
61440007	rs11639241	2.5391e-13	-1.8122	-1.31573
61440053	rs7168511	2.45694e-12	-0.858233	-2.99841e-10
61440309	rs11071589	2.07982e-13	-2.0001	-1.32735
61440507	rs7163680	6.59543e-13	-0.812872	-1.36049
61440594	rs12900813	2.02448e-13	-1.97964	-1.37479
61440671	rs12900948	2.05474e-13	-1.97861	-1.36097
61441421	rs975501	1.90849e-13	-1.98507	-1.42835
61442034	rs11857128	1.07613e-11	-1.98105	2.59986
61442264	rs117732375	7.91486e-13	-1.99099	-2.99841e-10
61442450	rs10519113	2.01945e-13	-1.98089	-1.37601
61442937	rs12913612	2.00341e-13	-1.99456	-1.37032
61443194	rs17303481	1.23325e-11	-1.97285	2.72793
61443533	rs17270871	1.88766e-13	-1.99661	-1.42779
61443571	rs36085680	1.88836e-13	-1.99558	-1.42845
61444486	rs4238351	3.09772e-12	-1.97449	1.348
61445221	rs74018506	1.39718e-12	-1.4227	-2.99841e-10
61445274	rs150372004	3.59096e-12	-2.0954e-10	-0.47873
61445322	rs76516935	2.28577e-12	-1.96895	1.0385
61445514	rs8033510	3.32422e-12	-1.9848	1.42888
61446353	rs8034864	1.88482e-12	0.24903	-1.37235
61446841	rs117978517	1.77416e-12	-1.18382	-2.99841e-10
61446867	rs12708465	1.89732e-13	-1.99162	-1.42767
61446873	rs12708466	1.90342e-13	-1.98841	-1.42767
61447039	rs142251961	1.67894e-12	-1.23899	-2.99841e-10
61447165	rs117614227	2.8798e-12	-0.699429	-2.99841e-10
61447643	rs12593790	1.52352e-11	-1.84891	2.81537
61447807	rs76347986	9.25347e-13	-1.83474	-2.99841e-10
61447821	rs142535390	1.66939e-12	-2.0954e-10	-1.24469
61447827	rs7162238	2.06775e-13	-1.9974	-1.33587
61447972	rs79671947	8.63876e-13	-1.90348	-2.99841e-10
61448202	rs116841680	1.40644e-12	-2.0954e-10	-1.41609
61448254	rs973795	1.91827e-13	-1.98567	-1.42264
61448257	rs78599613	9.12209e-13	-1.84904	-2.99841e-10
61449468	rs77161707	1.74603e-12	-1.6476	0.447789
61449472	rs1437544	1.93997e-13	-1.9909	-1.40616
61449772	rs117623771	5.0978e-12	-2.0954e-10	-0.128342
61450514	rs16943698	1.29455e-11	-1.87466	2.67825
61450828	rs73434636	1.53421e-11	-1.90147	2.87492
61451309	rs114082317	1.39118e-12	-1.427	-2.99841e-10
61451336	rs730754	1.97254e-13	-1.98975	-1.39067
61451437	rs12592385	5.29265e-13	-1.99941	-0.394003
61451443	rs12912669	1.91104e-13	-1.98703	-1.42506
61451505	rs141327923	6.11459e-12	-2.0954e-10	0.0535271
61451622	rs17204910	2.17829e-12	-0.978609	-2.99841e-10
61451901	rs75466007	2.45418e-12	-2.0954e-10	-0.859358
61451923	rs35357148	8.00531e-13	-1.97963	-2.99841e-10
61452569	rs17237738	9.67741e-12	0.870857	-0.358213
61452749	rs1437541	8.91767e-13	-1.8717	-2.99841e-10
61453111	rs4583176	6.30929e-13	-0.789321	-1.42839
61453382	rs12900176	1.90684e-13	-1.98594	-1.42835
61453723	rs72739578	8.9909e-13	-1.86352	-2.99841e-10
61453791	rs1465811	2.24017e-11	-1.94093	3.29292
61454086	rs11631611	2.72214e-12	-0.755734	-2.99841e-10
61454359	rs141670385	4.31797e-12	-2.0954e-10	-0.294365
61454389	rs11631763	1.92698e-13	-1.99905	-1.40473
61454848	rs4613007	2.8979e-13	-1.59409	-1.40166
61454849	rs76263103	3.23357e-12	-1.98141	1.39785
61455072	rs737112	3.00745e-13	-1.5575	-1.40114
61455779	rs74584658	1.72045e-11	-1.82115	2.90917
61455893	rs117198155	4.42153e-12	-2.0954e-10	-0.270665
61456053	rs12916023	1.91528e-13	-1.99182	-1.41805
61456280	rs17237759	8.0701e-13	-1.74436	-0.227209
61456353	rs568664105	7.9062e-13	-1.99209	-2.99841e-10
61457062	rs17303509	3.93515e-11	-1.79182	3.70721
61457999	rs1370433	5.34226e-13	-2.00024	-0.383845
61458234	rs117080246	2.07181e-12	-2.0954e-10	-1.02873
61458318	rs17303523	6.71151e-11	0.824115	1.62514
61459111	rs62007609	8.65588e-13	-1.9015	-2.99841e-10
61459477	rs17303530	6.69765e-11	0.8444	1.60279
61460122	rs4775364	4.70608e-13	-1.22351	-1.28737
61461451	rs4775367	2.15672e-13	-1.92793	-1.36322
61462171	rs4775368	2.14948e-13	-1.92347	-1.37103
61462981	rs11071590	5.01148e-13	-1.05481	-1.39319
61463031	rs11071591	4.96424e-13	-1.10067	-1.3568
61463268	rs79140601	1.6866e-12	-2.0954e-10	-1.23444
61463891	rs1465812	2.21958e-13	-1.84926	-1.41316
61464354	rs113292607	7.99996e-13	-1.9803	-2.99841e-10
61464447	rs62007610	1.11602e-11	0.675582	-0.0203827
61464742	rs137892731	7.87475e-13	-1.99607	-2.99841e-10
61465331	rs72739580	7.90863e-13	-1.99178	-2.99841e-10
61465666	rs1370428	4.25873e-13	-1.1899	-1.42087
61465923	rs12902705	5.61303e-13	-0.908273	-1.42637
61466208	rs11853392	4.52084e-13	-1.14281	-1.40823
61466475	rs7170048	4.43889e-13	-1.17063	-1.3987
61466893	rs7171405	2.10477e-12	-1.09469	0.0817441
61466998	rs4774388	8.35453e-13	-1.99707	0.060133
61467078	rs4775369	2.31996e-13	-1.82313	-1.39506
61467270	rs4775370	9.06966e-13	-1.99824	0.14344
61467308	rs4774389	4.8411e-13	-1.12236	-1.36023
61467353	rs10152663	4.47741e-13	-1.18162	-1.37907
61467551	rs7177075	7.85212e-13	-1.99895	-2.99841e-10
61468065	rs8037699	5.87684e-13	-1.99477	-0.29395
61468155	rs11638592	7.85531e-13	-1.99855	-2.99841e-10
61468345	rs10519114	4.46288e-13	-1.16208	-1.40186
61468422	rs7182581	1.82211e-12	-0.929864	-0.22729
61468467	rs1437543	1.33108e-12	-1.14422	-0.326944
61468621	rs1370429	3.50094e-13	-1.38101	-1.42569
61469322	rs1816624	2.41011e-13	-1.94451	-1.23555
61469510	rs4774390	7.173e-13	-1.11896	-0.970453
61469582	rs1347673	8.84579e-13	-1.87979	-2.99841e-10
61470359	rs4775371	3.27074e-12	-0.262145	-0.309991
61470808	rs73434659	1.50176e-12	-1.35051	-2.99841e-10
61471862	rs117085712	8.78178e-13	-1.88706	-2.99841e-10
61472219	rs78266577	8.66789e-12	-1.99512	2.39759
61472606	rs1370430	1.82422e-12	-0.311705	-0.844295
61472687	rs1370431	2.69557e-12	-0.311705	-0.453838
61473038	rs112498481	1.72205e-12	-1.21363	-2.99841e-10
61473414	rs12324330	2.80802e-12	-0.724673	-2.99841e-10
61473989	rs17204938	4.00153e-12	-0.370475	-2.99841e-10
61474894	rs113944768	1.28407e-12	-1.50712	-2.99841e-10
61475188	rs12324086	1.07336e-12	-0.70732	-0.979034
61475316	rs12324625	3.92767e-12	0.759718	-1.14882
61475321	rs12324087	1.05807e-12	-0.764536	-0.936164
61475875	rs74647121	1.35723e-11	-2.0954e-10	0.85088
61476610	rs28428669	4.57012e-12	-1.99636	1.75875
61476654	rs4775372	3.24192e-12	-0.580986	-2.99841e-10
61476936	rs4775373	1.27435e-12	-0.722909	-0.791809
61477160	rs141288521	7.93742e-13	-1.98815	-2.99841e-10
61477339	rs143919327	7.84883e-13	-1.99937	-2.99841e-10
61477482	rs12437877	7.57815e-12	-0.775162	1.04328
61477700	rs12440783	1.46911e-12	-0.547595	-0.824897
61478406	rs7167741	6.53654e-13	-1.03123	-1.1511
61478637	rs7168298	2.58881e-12	-1.64215	0.836197
61479394	rs142898413	1.87556e-11	-2.0954e-10	1.17434
61479586	rs17204945	9.44633e-13	-1.18861	-0.625502
61480392	rs28754581	3.11277e-12	-0.824901	0.203264
61480721	rs17204952	8.19768e-13	-1.48235	-0.473531
61481102	rs17204959	2.35015e-13	-1.86098	-1.34427
61482457	rs139025221	3.22512e-12	-2.0954e-10	-0.58618
61483427	rs12593777	2.12613e-12	-0.639866	-0.362983
61484029	rs12441507	1.71238e-12	-0.578787	-0.640482
61484333	rs72739591	1.05269e-12	-1.7058	-2.99841e-10
61484611	rs80271130	9.85793e-13	-1.49956	-0.271899
61484868	rs62005860	8.82508e-13	-1.88214	-2.99841e-10
61484999	rs1529991	2.18148e-12	-0.601015	-0.376133
61485205	rs10519115	2.31596e-12	-0.578787	-0.338542
61485298	rs28716779	2.29411e-12	-0.588265	-0.338542
61485365	rs12442490	2.23771e-12	-0.566159	-0.38554
61485842	rs1437545	2.22007e-12	-0.641501	-0.31811
61485892	rs1437546	2.21648e-12	-0.622653	-0.33858
61485993	rs28611274	2.1869e-12	-0.629046	-0.345621
61485994	rs4517733	2.25895e-12	-0.603671	-0.33858
61486271	rs1025676	2.39375e-12	-0.573428	-0.310862
61486677	rs1813147	2.20507e-12	-0.603671	-0.362719
61488275	rs16943758	1.8148e-12	-0.607853	-0.553325
61488358	rs16943763	2.21531e-12	-0.62752	-0.334238
61488466	rs8035563	2.43033e-12	-0.581995	-0.287131
61489022	rs117821435	8.06835e-13	-1.97179	-2.99841e-10
61489314	rs55870008	5.06749e-13	-1.51321	-0.923684
61489536	rs78954579	4.53262e-12	-2.0954e-10	-0.245851
61489816	rs117605488	1.02934e-12	-1.72823	-2.99841e-10
61490669	rs77622015	1.98383e-11	-2.0954e-10	1.23046
61491040	rs7177846	2.14665e-13	-1.88593	-1.4099
61491878	rs2277557	1.41632e-12	-0.462728	-0.946363
61492502	rs12441702	1.59167e-12	-0.49392	-0.798444
61492688	rs10851691	6.45761e-13	-1.44078	-0.753696
61492831	rs11071592	9.58016e-13	-0.747502	-1.05254
61492950	rs12594566	1.1693e-12	-0.548369	-1.05238
61493057	rs144948034	1.41691e-11	-2.0954e-10	0.893911
61494341	rs112624055	4.91076e-13	-1.07007	-1.39824
61494354	rs113955400	4.77614e-13	-1.09527	-1.40083
61495016	rs4774392	3.34165e-11	0.599218	1.15268
61495060	rs10519116	6.31899e-13	-1.13304	-1.08314
61495458	rs726914	2.18822e-13	-1.96414	-1.31251
61495779	rs726913	2.10687e-13	-1.99642	-1.31812
61495982	rs726955	5.09222e-13	-1.39099	-1.04103
61496487	rs2118326	6.83105e-13	-1.16263	-0.975625
61498682	rs77908292	2.28897e-12	-2.0954e-10	-0.92905
61498706	rs34720147	1.97839e-13	-1.9993	-1.37815
61498802	rs117859812	7.84289e-13	-2.00013	-2.99841e-10
61498943	rs4775374	7.72113e-12	0.483417	-0.196607
61499836	rs139265993	8.14301e-13	-1.96258	-2.99841e-10
61500263	rs78651343	3.178e-12	-1.98205	1.38115
61500352	rs112248293	9.04281e-13	-1.85777	-2.99841e-10
61500891	rs149256713	3.27119e-12	-2.0954e-10	-0.571996
61501797	rs35439153	2.1071e-13	-1.9849	-1.32952
61501864	rs718115	3.97192e-13	-1.76969	-0.910796
61501932	rs34413211	8.16868e-13	-1.95943	-2.99841e-10
61502390	rs17204973	5.42369e-11	0.65672	1.57949
61502870	rs117365756	1.37335e-12	-1.4399	-2.99841e-10
61505679	rs1550226	4.23197e-12	-1.88173	1.56725
61505862	rs145866282	2.74659e-12	-0.746791	-2.99841e-10
61506685	rs930358	5.80544e-13	-1.39423	-0.90671
61506753	rs930359	4.45967e-11	2.04051	-2.99841e-10
61507373	rs12440105	1.50628e-12	-0.113667	-1.23384
61507484	rs16943772	1.76273e-12	-1.19028	-2.99841e-10
61508132	rs77344375	1.25064e-12	-1.53349	-2.99841e-10
61508186	rs17237810	1.84118e-12	-0.580857	-0.565886
61509171	rs2278507	9.50188e-13	-1.77535	-0.0328999
61509460	rs7175393	7.13362e-13	-1.55303	-0.541884
61509568	rs17303572	1.09213e-12	-1.74937	0.080357
61510863	rs2414695	6.69493e-13	-1.04183	-1.11655
61510973	rs9920111	2.54923e-12	-0.821361	-2.99841e-10
61511132	rs11635008	6.75851e-13	-1.00893	-1.14
61511159	rs8024334	8.68951e-13	-1.95933	0.0617103
61511171	rs1002147	6.14771e-13	-1.08638	-1.15727
61511637	rs4775375	3.95164e-12	-0.383021	-2.99841e-10
61512161	rs11631786	5.9958e-13	-0.921335	-1.34734
61512506	rs11637553	4.17024e-13	-1.99287	-0.638896
61512841	rs8034476	9.24598e-13	-1.12077	-0.714774
61514042	rs8041438	4.86784e-13	-1.78886	-0.68823
61514567	rs6494251	4.54206e-13	-1.64083	-0.905525
61515365	rs28683165	1.51716e-12	-1.34031	-2.99841e-10
61516054	rs150140770	3.82413e-12	-2.0954e-10	-0.415819
61516575	rs17303593	3.27941e-12	-2.0954e-10	-0.569487
61516795	rs2899667	8.42288e-13	-1.73536	-0.193423
61516941	rs72741603	2.61743e-12	-0.794957	-2.99841e-10
61517154	rs144082125	7.80897e-12	-2.0954e-10	0.298122
61517218	rs4775376	1.13935e-12	-1.69653	0.0698372
61518209	rs12900971	8.50833e-13	-1.70988	-0.208812
61518672	rs146660446	1.55738e-12	-2.0954e-10	-1.31415
61519370	rs35464030	1.53824e-12	-1.36205	0.0355354
61519574	rs35734996	9.24452e-13	-1.8357	-2.99841e-10
61519859	rs76052316	1.57152e-12	-1.30511	-2.99841e-10
61520186	rs12901132	1.4465e-12	-0.141959	-1.24604
61520405	rs12901465	2.53497e-13	-1.92127	-1.20828
61520435	rs12901753	1.40039e-12	-2.0954e-10	-1.4204
61522800	rs147071901	1.43253e-12	-2.0954e-10	-1.39771
61523580	rs10438343	3.68056e-13	-1.94278	-0.813895
61524456	rs150656684	1.96883e-13	-1.9539	-1.4284
61525619	rs8037420	2.41421e-13	-1.77143	-1.40694
61525934	rs76980236	1.5047e-12	-1.34856	-2.99841e-10
61525968	rs7177878	2.3294e-13	-1.79878	-1.41535
61526043	rs7178216	1.98416e-12	0.286125	-1.35808
61527508	rs8028411	2.25781e-13	-1.82474	-1.4206
61527541	rs142487544	1.86779e-11	1.17019	-2.99841e-10
61527593	rs8029768	1.39417e-12	-2.0954e-10	-1.42485
61527801	rs56731390	7.80647e-13	-1.05307	-0.95171
61528336	rs77310808	3.11211e-12	-0.621849	-2.99841e-10
61528526	rs56202927	7.61313e-13	-1.32916	-0.700704
61528794	rs138348933	1.01321e-11	-2.0954e-10	0.558559
61529603	rs148305894	3.10624e-12	-0.623739	-2.99841e-10
61529665	rs8040366	2.06555e-13	-1.99142	-1.34292
61529992	rs4589495	2.67027e-13	-1.79435	-1.2832
61530046	rs72741606	7.61294e-13	-1.44383	-0.586054
61530374	rs72741607	8.55295e-13	-1.41618	-0.497277
61531192	rs139161055	4.82703e-12	-0.182919	-2.99841e-10
61531579	rs9919976	2.1947e-13	-1.8683	-1.40539
61531695	rs143862437	1.19232e-12	-1.58125	-2.99841e-10
61533151	rs4444279	2.42449e-13	-1.83526	-1.33885
61533501	rs4405487	1.89342e-13	-1.99634	-1.42501
61534297	rs143074565	3.63254e-12	-2.0954e-10	-0.467218
61534571	rs12914750	2.48679e-13	-1.74784	-1.4009
61534659	rs4283167	2.41461e-13	-1.76249	-1.41571
61534667	rs79011935	1.0001e-12	-1.75705	-2.99841e-10
61534825	rs182462684	1.16834e-12	-1.60157	-2.99841e-10
61534868	rs4566092	2.42164e-13	-1.76217	-1.41312
61534916	rs4566093	1.90606e-13	-1.98844	-1.42626
61535175	rs12915682	2.07293e-13	-1.94198	-1.38879
61535533	rs113365269	4.26292e-13	-1.31765	-1.29213
61535710	rs147354933	1.42695e-12	-2.0954e-10	-1.40161
61536042	rs4381534	2.20604e-13	-1.90085	-1.36768
61536422	rs8029174	2.16014e-13	-1.92883	-1.36073
61537227	rs184709495	3.54277e-12	-0.492241	-2.99841e-10
61538098	rs140501940	1.21354e-12	-1.56361	-2.99841e-10
61538915	rs28380001	1.97061e-13	-1.96141	-1.41998
61539564	rs11633397	1.31419e-12	-1.48393	-2.99841e-10
61539669	rs147345547	7.8428e-13	-2.00014	-2.99841e-10
61540171	rs4377103	1.88754e-13	-1.99643	-1.42803
61541384	rs4594197	2.13006e-13	-1.99988	-1.30371
61541533	rs148526607	1.36547e-12	-1.44565	-2.99841e-10
61541777	rs56252759	2.65017e-13	-1.79313	-1.29198
61541817	rs76624104	1.19893e-12	-1.57572	-2.99841e-10
61541916	rs12592090	1.41033e-12	-2.0954e-10	-1.41333
61542308	rs76519267	1.22673e-12	-1.5528	-2.99841e-10
61543120	rs141209129	8.66958e-12	0.40267	-2.99841e-10
61544223	rs4468542	1.75457e-12	-2.0954e-10	-1.19493
61544803	rs12901766	1.49456e-12	-2.0954e-10	-1.35532
61544834	rs12901782	1.4457e-12	-2.0954e-10	-1.38856
61544914	rs8025071	1.43424e-12	-2.0954e-10	-1.39652
61545649	rs72741614	1.07499e-12	-1.68484	-2.99841e-10
61547557	rs12324432	2.16362e-13	-1.98364	-1.30432
61547766	rs112932355	1.25297e-12	-1.53163	-2.99841e-10
61548409	rs7167403	1.73322e-12	-2.0954e-10	-1.20717
61548715	rs75302816	1.62349e-12	0.133759	-1.40633
61548988	rs7167049	1.78789e-12	-2.0954e-10	-1.17612
61549345	rs76049956	1.22673e-12	-1.5528	-2.99841e-10
61549776	rs74976997	1.30811e-12	-1.48857	-2.99841e-10
61549824	rs7173439	1.99338e-13	-1.9762	-1.3937
61549965	rs117033261	1.90622e-12	-1.11203	-2.99841e-10
61550270	rs4450343	3.60089e-13	-1.61951	-1.15904
61550576	rs78282171	1.28772e-12	-1.50428	-2.99841e-10
61553687	rs12902495	1.72672e-12	-2.0954e-10	-1.21093
61553688	rs28725205	3.25507e-13	-1.96274	-0.916782
61553728	rs75125126	1.4872e-12	-2.0954e-10	-1.36026
61553770	rs80323780	1.08439e-12	-1.67614	-2.99841e-10
61554304	rs79213108	1.3277e-11	-2.0954e-10	0.828882
61554409	rs144022795	8.15373e-13	-1.96126	-2.99841e-10
61554683	rs75597578	8.11174e-13	-1.96642	-2.99841e-10
61554930	rs7171417	1.34167e-12	-1.46323	-2.99841e-10
61554931	rs7171245	1.38531e-12	-1.43122	-2.99841e-10
61555055	rs143096638	9.03989e-13	-1.85809	-2.99841e-10
61555218	rs34778984	2.97472e-13	-1.9549	-1.01469
61555282	rs35643408	2.90029e-13	-1.94867	-1.04626
61555614	rs4774394	2.26429e-13	-1.92388	-1.31859
61555737	rs4775377	1.73701e-12	-2.0954e-10	-1.20499
61557978	rs55640003	2.47788e-13	-1.74022	-1.41211
61558292	rs4539540	1.43254e-12	-2.0954e-10	-1.3977
61560058	rs12592359	2.99833e-12	-2.0954e-10	-0.659095
61560526	rs10083660	1.94692e-12	-2.0954e-10	-1.0909
61560744	rs75269561	1.25585e-12	-1.52933	-2.99841e-10
61560821	rs79227816	1.1263e-12	-1.63821	-2.99841e-10
61561896	rs62005922	2.53704e-13	-1.71171	-1.41703
61561984	rs76307053	1.40319e-12	-1.4184	-2.99841e-10
61562019	rs28484656	1.76896e-12	-1.90953	0.722773
61563610	rs139072022	1.39551e-12	-2.0954e-10	-1.42389
61564101	rs78245769	1.42345e-12	-1.40407	-2.99841e-10
61564247	rs77941935	1.37099e-12	-1.44162	-2.99841e-10
61564314	rs34297818	3.08764e-13	-1.68213	-1.2502
61564537	rs28750265	2.8322e-13	-1.80933	-1.20935
61565243	rs79507407	1.36423e-12	-1.44656	-2.99841e-10
61565928	rs28533253	9.87222e-13	-0.668066	-1.10195
61566029	rs8024279	3.13182e-13	-1.67009	-1.24803
61566215	rs4775378	2.8496e-13	-1.77237	-1.24019
61566316	rs4774395	4.85789e-13	-1.80479	-0.674342
61566318	rs139029665	1.03774e-12	-1.72011	-2.99841e-10
61566848	rs62005923	2.42227e-13	-1.76153	-1.4135
61567050	rs4360861	2.27651e-13	-1.90056	-1.33654
61567520	rs4267256	1.70478e-12	-2.0954e-10	-1.22371
61567547	rs144327698	1.14046e-12	-1.62572	-2.99841e-10
61567578	rs34288318	5.52609e-13	-1.9037	-0.446559
61567692	rs7175089	2.07836e-13	-1.99401	-1.33414
61568123	rs7175875	1.659e-12	-2.0954e-10	-1.25094
61569379	rs11635003	2.17367e-13	-1.99472	-1.2886
61569516	rs8026315	3.72917e-13	-1.70827	-1.03528
61569693	rs6494252	3.60475e-13	-1.77209	-1.00539
61569973	rs7166085	3.23806e-13	-1.69019	-1.19457
61571042	rs7183425	3.35933e-13	-1.9378	-0.910193
61571328	rs12101846	3.32393e-13	-1.93395	-0.924632
61571418	rs12101850	3.31337e-13	-1.94153	-0.92024
61571546	rs12101469	3.27793e-13	-1.44425	-1.42828
61571872	rs34334591	1.15504e-12	-1.61302	-2.99841e-10
61572131	rs4536404	4.17749e-13	-1.8077	-0.822322
61572216	rs11856888	6.04607e-13	-1.8198	-0.440525
61572338	rs141664725	1.73565e-12	-2.0954e-10	-1.20577
61572568	rs11857647	2.76059e-12	-0.741706	-2.99841e-10
61572699	rs8034883	4.78526e-13	-1.09281	-1.40139
61573564	rs11071595	2.20541e-13	-1.99995	-1.26888
61573604	rs4633658	2.40414e-13	-1.86655	-1.31599
61573828	rs139849939	2.17771e-12	-2.0954e-10	-0.978877
61574162	rs6494253	5.97963e-13	-1.15044	-1.12094
61574266	rs142688541	1.17163e-12	-1.59876	-2.99841e-10
61574511	rs12591461	2.43281e-13	-1.90033	-1.27036
61575089	rs78832204	2.30944e-13	-1.80433	-1.4184
61575206	rs28679627	5.38573e-13	-1.27646	-1.09952
61575324	rs4566098	6.89642e-13	-1.06168	-1.06705
61576083	rs184547948	1.66048e-11	1.05254	-2.99841e-10
61576702	rs117654444	1.63393e-12	-1.26616	-2.99841e-10
61577117	rs4350520	5.065e-13	-1.86838	-0.569
61577246	rs4350521	1.29978e-12	-1.14661	-0.348348
61577263	rs117806191	7.88469e-13	-1.99481	-2.99841e-10
61577848	rs79937316	1.41872e-12	-1.40739	-2.99841e-10
61578024	rs3936119	5.01737e-13	-1.84967	-0.597157
61578702	rs143881241	2.0867e-12	-2.0954e-10	-1.02157
61579032	rs4775380	1.28672e-12	-0.968316	-0.53674
61579183	rs113572665	1.53149e-12	-1.33091	-2.99841e-10
61579730	rs79095660	1.47384e-12	-1.36928	-2.99841e-10
61579897	rs111635195	1.53088e-12	-1.33131	-2.99841e-10
61579945	rs187584696	1.8476e-12	-1.14326	-2.99841e-10
61580274	rs62005924	2.08486e-13	-1.94927	-1.37576
61581099	rs77871109	1.4254e-12	-1.4027	-2.99841e-10
61581158	rs79252252	1.45848e-12	-1.37975	-2.99841e-10
61581175	rs4775381	1.19694e-12	-1.11618	-0.461197
61581461	rs60422604	1.43334e-12	-1.39714	-2.99841e-10
61581576	rs12910888	2.91927e-12	-2.0954e-10	-0.685817
61581763	rs7174358	1.23503e-12	-1.07992	-0.466135
61582440	rs4374103	1.19775e-12	-0.927944	-0.64876
61582953	rs4601982	1.19427e-12	-0.97273	-0.606889
61584131	rs61555857	1.57575e-12	-1.30242	-2.99841e-10
61584226	rs77292559	1.30304e-12	-1.49245	-2.99841e-10
61584504	rs58051962	1.5379e-12	-1.32673	-2.99841e-10
61584880	rs78782812	7.92575e-13	-1.98962	-2.99841e-10
61585040	rs8032098	1.11411e-12	-0.979122	-0.669974
61585385	rs142885776	1.65595e-12	-1.25278	-2.99841e-10
61586596	rs71411453	1.15525e-12	-1.61284	-2.99841e-10
61586654	rs79585660	1.47497e-12	-2.0954e-10	-1.36851
61586694	rs74018536	1.33613e-12	-1.46737	-2.99841e-10
61586847	rs57079878	1.34388e-12	-1.46159	-2.99841e-10
61586866	rs56193543	1.37352e-12	-1.43977	-2.99841e-10
61586902	rs28704906	5.14704e-13	-1.69196	-0.72935
61587424	rs56205872	1.45472e-12	-1.38233	-2.99841e-10
61587603	rs59726821	1.37441e-12	-1.43913	-2.99841e-10
61588013	rs74018540	1.40536e-12	-1.41686	-2.99841e-10
61588133	rs74018542	1.31012e-12	-1.48703	-2.99841e-10
61588503	rs74018543	1.36705e-12	-1.44449	-2.99841e-10
61588592	rs74018544	1.36705e-12	-1.44449	-2.99841e-10
61589385	rs56724481	1.3675e-12	-1.44417	-2.99841e-10
61589686	rs4306446	3.15699e-13	-1.93599	-0.974131
61589884	rs58008917	1.35242e-12	-1.45526	-2.99841e-10
61590085	rs4461014	8.26246e-13	-1.06321	-0.884801
61590303	rs60200882	1.50166e-12	-1.35058	-2.99841e-10
61590324	rs4307896	8.61762e-13	-1.05417	-0.851754
61590334	rs74018546	1.28708e-12	-1.50478	-2.99841e-10
61590512	rs74018547	1.39737e-12	-1.42256	-2.99841e-10
61590669	rs111439468	1.32193e-12	-1.47806	-2.99841e-10
61590830	rs8036073	1.46404e-12	-1.37595	-2.99841e-10
61590854	rs8036088	1.49871e-12	-1.35255	-2.99841e-10
61591076	rs78818340	1.06963e-12	-1.68983	-2.99841e-10
61591134	rs79555116	8.34105e-13	-1.93855	-2.99841e-10
61591586	rs72741633	9.11697e-13	-1.8496	-2.99841e-10
61591697	rs74018548	9.74259e-13	-0.756757	-1.02647
61591705	rs74018549	1.4217e-12	-1.40529	-2.99841e-10
61591758	rs7181972	7.88876e-13	-1.9943	-2.99841e-10
61592178	rs60710346	2.81362e-13	-1.66053	-1.36473
61592614	rs111855413	1.15719e-12	-1.61116	-2.99841e-10
61592657	rs78305679	1.08787e-12	-0.44708	-1.22585
61592808	rs80061426	1.44145e-12	-2.0954e-10	-1.3915
61593303	rs4238352	1.1667e-12	-1.62262	0.0196459
61593522	rs74505336	8.80021e-13	-1.88496	-2.99841e-10
61593553	rs77767317	1.85778e-11	2.56406	-1.39924
61593667	rs8032374	6.34125e-11	1.99683	0.395676
61593881	rs58032321	1.7059e-12	-2.0954e-10	-1.22306
61595109	rs7179055	1.24701e-11	2.18847	-1.42228
61595289	rs77318202	8.85442e-13	-1.87882	-2.99841e-10
61595293	rs7179425	2.03801e-12	-1.50663	0.461455
61595355	rs7179308	1.45044e-12	-1.50663	0.121346
61595365	rs6494255	1.30365e-12	-1.66363	0.171647
61595862	rs76474908	1.64505e-12	-2.0954e-10	-1.25938
61595971	rs74864478	1.69712e-12	-2.0954e-10	-1.22822
61596079	rs73440617	8.63275e-13	-1.90417	-2.99841e-10
61596520	rs75262488	8.7554e-13	-1.89007	-2.99841e-10
61596588	rs57545243	8.74455e-13	-1.8913	-2.99841e-10
61596716	rs56811287	8.8565e-13	-1.87858	-2.99841e-10
61597124	rs4375600	2.8244e-11	1.52737	0.0563625
61597178	rs74018550	9.089e-13	-1.85267	-2.99841e-10
61597262	rs4369595	2.743e-11	1.61027	-0.0557858
61597447	rs4309342	6.76515e-12	0.761589	-0.606955
61597500	rs7174822	1.28986e-11	2.21177	-1.4118
61597517	rs75835521	1.69693e-12	-2.0954e-10	-1.22833
61598417	rs72741635	2.39749e-12	-0.882727	-2.99841e-10
61598675	rs10163180	1.75472e-12	-1.44459	0.249752
61599585	rs77969136	1.66971e-12	-2.0954e-10	-1.2445
61600007	rs76173455	1.76767e-12	-2.0954e-10	-1.18749
61600038	rs8027053	1.57277e-12	-1.6364	0.332085
61600182	rs76457225	2.85369e-11	2.98684	-1.39279
61600472	rs142385101	3.84702e-12	-2.0954e-10	-0.409853
61600635	rs80254478	1.67365e-12	-2.0954e-10	-1.24215
61600681	rs75721083	1.66971e-12	-2.0954e-10	-1.2445
61600943	rs74579074	1.43934e-11	2.33535	-1.42573
61600970	rs73440629	9.20035e-13	-1.84049	-2.99841e-10
61601075	rs8043090	6.30533e-11	2.18353	0.203299
61601412	rs4774396	4.70307e-11	1.98512	0.108534
61601645	rs4238353	1.2701e-12	-1.60421	0.0861554
61601952	rs4606657	2.5275e-11	1.47267	-2.99841e-10
61602007	rs4624110	2.75536e-11	1.36173	0.197252
61602130	rs57377003	1.594e-12	-2.0954e-10	-1.2909
61602187	rs3934975	1.44706e-11	1.17538	-0.260412
61602256	rs4072465	7.93774e-12	1.64474	-1.33027
61602535	rs4500664	1.43541e-12	-1.61398	0.21828
61602588	rs4439705	1.26565e-12	-1.61398	0.0924113
61602644	rs4486829	1.28199e-12	-1.60911	0.100368
61602669	rs76272139	5.79578e-12	1.42798	-1.428
61603101	rs4553563	1.71052e-12	-2.0954e-10	-1.22036
61603258	rs140491998	1.56743e-12	-2.0954e-10	-1.30771
61603364	rs62005945	1.2315e-12	-1.6138	0.0648802
61603509	rs143791722	9.30181e-13	-1.82953	-2.99841e-10
61603979	rs3934516	3.86604e-12	0.993131	-1.39805
61604099	rs72741638	1.40574e-12	-1.60441	0.187822
61604421	rs3935994	2.29786e-12	-1.31457	0.389403
61604448	rs12185111	1.2315e-12	-1.6138	0.0648802
61604737	rs12185113	1.29011e-12	-1.6842	0.181773
61605510	rs7169255	1.68292e-12	-2.0954e-10	-1.23662
61605520	rs7169559	1.65592e-12	-2.0954e-10	-1.25279
61605660	rs62005946	1.57693e-12	-1.56454	0.26287
61605852	rs142456080	1.12419e-12	-1.64008	-2.99841e-10
61606321	rs80004579	1.76902e-12	0.23964	-1.42636
61606543	rs11071596	1.76905e-12	-1.5335	0.346791
61606547	rs11071597	1.95031e-12	-1.48473	0.39557
61607042	rs11071598	1.7843e-12	-1.5058	0.327673
61607087	rs11071599	1.74721e-12	-2.0954e-10	-1.19913
61607396	rs62005947	1.26925e-12	-1.67969	0.160958
61608398	rs4319703	1.20591e-12	-1.67236	0.102446
61608993	rs7166662	2.97486e-11	2.82385	-1.18822
61609070	rs72741644	8.2168e-13	-1.8783	-0.0752549
61609368	rs72741645	7.51553e-13	-1.88345	-0.159317
61609564	rs4270114	1.61384e-12	-2.0954e-10	-1.27854
61609613	rs4272977	1.12254e-12	-1.58389	-0.0576714
61609616	rs4270115	1.11249e-12	-1.58389	-0.0666644
61609835	rs7174130	1.05952e-12	-1.68533	-0.0140105
61609912	rs72741648	6.8928e-13	-1.87569	-0.253573
61609936	rs7172963	9.62867e-13	-1.65867	-0.136319
61610020	rs111632253	7.10438e-13	-1.80226	-0.296768
61610025	rs111903754	6.97032e-13	-1.84072	-0.277355
61610048	rs147875974	8.07929e-13	-1.97043	-2.99841e-10
61610056	rs7173474	1.02378e-12	-1.6357	-0.097951
61610286	rs72741650	6.71448e-13	-1.79	-0.365472
61610368	rs7174082	1.62846e-12	-2.0954e-10	-1.26952
61610712	rs6494256	1.6401e-12	-2.0954e-10	-1.26239
61610927	rs79219569	1.10611e-11	1.82001	-1.17372
61611350	rs4550396	1.64421e-12	-2.0954e-10	-1.25989
61611652	rs118113218	1.071e-12	-1.68856	-2.99841e-10
61611901	rs76221521	2.27745e-11	1.36849	-2.99841e-10
61612666	rs113743409	8.81814e-13	-1.96547	0.0825452
61612678	rs4635284	2.39592e-11	2.64551	-1.22631
61612774	rs4262891	2.1435e-11	2.53419	-1.22631
61612958	rs12909000	2.27205e-11	2.58967	-1.22355
61613320	rs7172526	2.57133e-11	2.67433	-1.18448
61613325	rs7174081	2.34309e-11	2.6183	-1.2214
61613332	rs7173044	2.30802e-11	2.60322	-1.2214
61613704	rs78812268	2.66108e-11	1.52417	-2.99841e-10
61613845	rs4432213	2.17856e-11	2.54765	-1.22355
61614021	rs4516167	2.08445e-11	2.49819	-1.21825
61614114	rs11071600	2.0792e-11	2.49819	-1.22077
61614223	rs11855335	2.04177e-11	2.49819	-1.23894
61614338	rs72741654	1.14294e-12	-1.62354	-2.99841e-10
61614388	rs4360863	2.1666e-11	2.54765	-1.22906
61614487	rs4438251	2.27373e-11	2.59591	-1.22906
61614573	rs75760466	1.23985e-11	1.66558	-0.905163
61614649	rs4296201	2.06771e-11	2.49819	-1.22631
61614779	rs4592599	2.29987e-11	2.57614	-1.19785
61614810	rs12900661	1.88165e-11	2.37356	-1.19597
61614813	rs12901498	1.98177e-11	2.52664	-1.29722
61614829	rs4307897	2.25971e-11	2.55368	-1.19301
61614917	rs4270106	2.08983e-11	2.51165	-1.22914
61614935	rs4365234	2.27385e-11	2.60389	-1.23698
61615155	rs4485286	2.05777e-11	2.49819	-1.23113
61615217	rs4309346	2.05777e-11	2.49819	-1.23113
61615279	rs4438252	2.05777e-11	2.49819	-1.23113
61615441	rs7168968	2.42934e-11	2.66727	-1.23422
61615642	rs7168349	2.01861e-11	2.48475	-1.23691
61615643	rs148212314	9.86208e-13	-1.95404	0.182999
61615685	rs7168373	1.44263e-11	0.402878	0.509027
61615890	rs4371101	2.12335e-11	2.54065	-1.24222
61615940	rs4386081	2.0668e-11	2.51366	-1.24222
61616031	rs4386082	2.01105e-11	2.48475	-1.24065
61616340	rs4775384	1.83139e-11	0.651319	0.499192
61616396	rs4774397	2.10961e-11	2.55418	-1.26224
61616451	rs4774398	2.02177e-11	2.51165	-1.26224
61616464	rs4775385	1.73465e-11	0.587216	0.509027
61616641	rs144560187	5.78715e-12	-0.00151074	-2.99841e-10
61616691	rs7174511	2.52938e-11	2.73813	-1.26473
61616734	rs7174527	2.21284e-11	2.61153	-1.27182
61616992	rs4392005	1.89908e-11	2.45644	-1.26964
61617238	rs7175325	2.06995e-11	2.54015	-1.26719
61617323	rs11633196	1.78826e-11	2.39631	-1.26964
61617529	rs4644802	1.77391e-11	2.36842	-1.2498
61617779	rs4398055	1.88598e-11	2.36087	-1.18099
61618224	rs80039660	1.78264e-11	2.1323	-1.00877
61618416	rs74526359	1.45079e-11	1.96254	-1.045
61618509	rs146867321	9.5805e-12	-2.0954e-10	0.502579
61618876	rs78695297	1.39908e-11	1.87191	-0.990666
61619265	rs79535767	1.32213e-11	1.81535	-0.990666
61619767	rs7172410	1.01768e-10	2.26814	0.597409
61619880	rs11852371	3.48369e-11	2.79964	-1.00612
61620019	rs78445813	1.17381e-12	-1.68311	0.086213
61620134	rs4775387	3.07433e-11	2.79964	-1.13112
61621233	rs4271545	2.3402e-11	2.55212	-1.15645
61622061	rs4774399	1.65089e-12	-2.0954e-10	-1.25583
61622279	rs191909168	8.19965e-13	-1.95564	-2.99841e-10
61622465	rs7178295	3.00318e-11	2.81984	-1.17473
61622711	rs72741657	1.19474e-12	-1.65717	0.0779482
61622789	rs11633935	2.09534e-13	-1.97895	-1.34107
61622790	rs4291861	2.35274e-11	2.6076	-1.20658
61623094	rs34111223	1.87124e-12	-1.13055	-2.99841e-10
61623134	rs4326992	4.29906e-11	1.56764	0.436192
61624357	rs76368375	1.1109e-12	-1.65198	-2.99841e-10
61624614	rs4319706	2.28222e-11	2.48536	-1.11477
61625670	rs6494257	1.62856e-12	-2.0954e-10	-1.26946
61626189	rs72741658	1.14284e-12	-1.68768	0.0640453
61626280	rs72741659	1.0432e-12	-1.72032	0.00546585
61626428	rs62007967	2.03698e-12	-1.04568	-2.99841e-10
61626508	rs72741660	1.05792e-12	-1.72032	0.0194784
61626636	rs4400996	1.71446e-12	-2.0954e-10	-1.21805
61626885	rs7182057	1.8659e-12	-1.43656	0.303152
61627533	rs11630873	1.63235e-12	-2.0954e-10	-1.26713
61627627	rs55843449	1.20108e-12	-1.52126	-0.0526727
61627727	rs12148183	1.97017e-13	-1.99019	-1.39143
61628095	rs199908160	2.84821e-11	2.84319	-1.25107
61628600	rs7171757	1.69691e-12	-2.0954e-10	-1.22834
61628836	rs7172307	1.7099e-12	-2.0954e-10	-1.22072
61628961	rs75684597	6.40113e-12	1.45903	-1.35971
61629551	rs142509858	2.884e-12	-0.697973	-2.99841e-10
61630611	rs4474630	1.44998e-12	-1.34577	-0.0398276
61630806	rs34190274	6.74503e-13	-1.72459	-0.426339
61630969	rs77473850	7.76774e-12	1.64714	-1.35431
61631310	rs10400883	1.91544e-13	-1.99964	-1.41015
61632470	rs4433761	8.15674e-12	1.68897	-1.34728
61632785	rs7163861	8.84281e-13	-0.469255	-1.41088
61632898	rs7164364	1.04178e-12	-1.48506	-0.231154
61633047	rs72741663	4.69059e-13	-1.64405	-0.870128
61633257	rs72741664	9.67793e-13	-1.60694	-0.182944
61633358	rs72741665	9.69907e-13	-1.59762	-0.190086
61633461	rs6494258	1.52415e-12	-2.0954e-10	-1.33572
61633996	rs11637314	4.6128e-11	2.01469	0.0595832
61634621	rs28369383	1.93234e-13	-1.99088	-1.41012
61634643	rs138233974	9.11862e-13	-1.84942	-2.99841e-10
61635156	rs181168202	1.83289e-12	-2.0954e-10	-1.15125
61635365	rs57585912	2.71364e-13	-1.65213	-1.40931
61635874	rs4075650	3.88003e-11	1.84353	0.0577443
61636012	rs4400997	9.43912e-13	-1.6023	-0.212578
61636172	rs4075649	1.55006e-12	-2.0954e-10	-1.31886
61637171	rs72741668	9.36869e-13	-1.68311	-0.139255
61637251	rs11853741	2.06084e-13	-1.93777	-1.39885
61637319	rs117125499	8.30385e-13	-1.94302	-2.99841e-10
61637888	rs148624343	1.07349e-12	-1.52783	-0.158409
61637988	rs146766428	2.52731e-12	-2.0954e-10	-0.829997
61638009	rs140382736	1.39211e-12	-2.0954e-10	-1.42633
61638747	rs117533829	1.15145e-12	-1.48485	-0.131285
61638802	rs4334238	1.76292e-12	-2.0954e-10	-1.19018
61639729	rs56693300	2.70456e-11	2.77677	-1.2364
61639857	rs112236760	2.78339e-11	2.61969	-1.05059
61640916	rs4541009	1.83578e-12	-2.0954e-10	-1.14968
61641199	rs139507771	1.45921e-12	-1.37926	-2.99841e-10
61641235	rs34669612	1.17098e-12	-1.59931	-2.99841e-10
61641267	rs72741671	1.12109e-12	-1.4628	-0.180051
61642024	rs4583183	1.91853e-12	-2.0954e-10	-1.10559
61642155	rs77890747	2.29472e-11	2.38387	-1.00782
61642389	rs4517726	1.06348e-10	2.4353	0.474271
61643432	rs141623422	1.91228e-12	-2.0954e-10	-1.10885
61643523	rs8038513	1.91942e-13	-1.99654	-1.41117
61643737	rs8037976	1.92753e-13	-1.99117	-1.41233
61644080	rs9888726	9.12941e-13	-1.67077	-0.177469
61644851	rs8023593	1.92665e-12	-2.0954e-10	-1.10137
61645258	rs7162552	1.72417e-12	-2.0954e-10	-1.21241
61645623	rs77420934	1.69508e-12	-1.22942	-2.99841e-10
61646029	rs6494260	2.69496e-12	-1.21949	0.453722
61646263	rs6494261	1.63937e-12	-2.0954e-10	-1.26284
61646655	rs28433015	2.19943e-13	-1.86466	-1.40687
61646819	rs4775390	1.59628e-12	-0.73627	-0.553205
61646864	rs4775391	2.43907e-12	-0.736509	-0.129026
61646956	rs74018570	2.16629e-13	-1.9153	-1.37142
61647208	rs4238354	1.23452e-12	-0.977253	-0.569214
61647459	rs12593324	1.79696e-12	-0.274071	-0.896983
61647465	rs12593264	1.68581e-12	-0.335311	-0.899596
61647563	rs145402175	1.03115e-12	-1.72648	-2.99841e-10
61647594	rs4304964	1.03152e-12	-1.209	-0.517116
61647720	rs9989351	2.1662e-13	-1.8616	-1.42517
61647828	rs4349085	2.22792e-13	-1.8795	-1.37917
61647966	rs116928884	4.97974e-11	2.15081	-2.99841e-10
61649102	rs35231472	2.35261e-12	-0.901626	-2.99841e-10
61649450	rs55844427	5.77442e-13	-1.51296	-0.793338
61650063	rs68137068	6.57373e-13	-1.31124	-0.865412
61650090	rs4321134	2.25856e-13	-1.86338	-1.38163
61650182	rs80327682	1.63619e-12	-2.0954e-10	-1.26478
61650415	rs12591281	9.24242e-13	-0.645712	-1.19022
61650493	rs77967925	9.96614e-13	-1.76054	-2.99841e-10
61650682	rs28650258	2.13774e-13	-1.87292	-1.42707
61650974	rs8027361	2.28178e-13	-1.84457	-1.39021
61651494	rs57766785	2.18344e-13	-1.89815	-1.38068
61651933	rs28831486	2.26484e-13	-1.81461	-1.42762
61652210	rs9768867	2.17999e-13	-1.90923	-1.37118
61652433	rs150512825	1.56278e-12	-1.31068	-2.99841e-10
61652490	rs143655490	1.09577e-12	-0.94949	-0.716204
61652504	rs12101691	5.67626e-13	-1.08588	-1.23757
61653484	rs11635105	2.64047e-13	-1.68308	-1.40569
61654120	rs146644845	5.70944e-13	-1.45604	-0.861579
61654320	rs71411456	1.99618e-13	-1.97439	-1.39411
61654741	rs8031109	6.37187e-13	-1.3601	-0.847745
61654819	rs149060773	2.75024e-12	-0.745463	-2.99841e-10
61655073	rs8031665	1.42375e-12	-0.70021	-0.703647
61655074	rs185305033	1.40609e-12	-2.0954e-10	-1.41634
61655251	rs56371697	8.07052e-13	-1.97152	-2.99841e-10
61655380	rs11632270	2.00077e-13	-1.99028	-1.37592
61655684	rs4485291	2.00066e-13	-1.99459	-1.37166
61655698	rs4371104	2.01463e-13	-1.98971	-1.36958
61656266	rs11638340	1.99877e-13	-1.99376	-1.37344
61656327	rs56363863	6.17415e-13	-1.39139	-0.847977
61656750	rs55834219	5.60164e-13	-1.51083	-0.825843
61656824	rs56247551	6.54714e-13	-1.37884	-0.801863
61657434	rs59889329	7.12208e-13	-1.4226	-0.673937
61657493	rs7165583	7.16676e-13	-1.47225	-0.618036
61658913	rs8032804	1.7603e-12	-2.0954e-10	-1.19166
61659005	rs118011772	8.36438e-13	-1.93575	-2.99841e-10
61659644	rs72741677	1.18733e-12	-1.58544	-2.99841e-10
61659933	rs12594356	1.42464e-12	-0.977315	-0.425917
61660191	rs75438982	3.22099e-12	-2.0954e-10	-0.587463
61660375	rs72741679	5.67901e-13	-1.70891	-0.614053
61660446	rs117699551	1.73869e-11	1.09857	-2.99841e-10
61660806	rs4506837	6.21775e-13	-1.58823	-0.644093
61660837	rs4337245	2.77284e-13	-1.78394	-1.25592
61661142	rs60398501	6.43661e-13	-1.58823	-0.609499
61661173	rs57886940	6.43661e-13	-1.58823	-0.609499
61661265	rs56771766	5.95277e-13	-1.63674	-0.639141
61661390	rs28868703	1.97998e-13	-1.97142	-1.40523
61661435	rs72741682	5.3608e-13	-1.69971	-0.680913
61661439	rs35760488	1.01303e-12	-1.35784	-0.386371
61661522	rs66479343	6.17735e-13	-1.58326	-0.65559
61661815	rs12595686	5.7398e-13	-1.59819	-0.71412
61661931	rs28788250	2.18966e-13	-1.90397	-1.37202
61661957	rs12595688	5.77514e-13	-1.60789	-0.698286
61662481	rs72741684	5.28107e-13	-1.70426	-0.691344
61662550	rs12902784	8.46557e-13	-1.38864	-0.535092
61663093	rs56242576	4.85675e-13	-1.70785	-0.77152
61663263	rs146104694	7.84354e-13	-2.00005	-2.99841e-10
61663691	rs150817367	7.89082e-13	-1.99404	-2.99841e-10
61664044	rs59615421	5.71241e-13	-1.45954	-0.857559
61664735	rs4584765	7.52327e-13	-1.57492	-0.466812
61665335	rs4131993	2.53372e-13	-1.98308	-1.14697
61665352	rs72741687	8.79712e-13	-1.4752	-0.410112
61665646	rs4592595	2.40398e-13	-1.99482	-1.18779
61665704	rs4369596	8.42329e-13	-1.39069	-0.538048
61665763	rs4491450	2.51706e-13	-1.98824	-1.14841
61666259	rs11635042	2.13092e-13	-1.98417	-1.31901
61666422	rs72741688	5.71663e-13	-1.42062	-0.895741
61666528	rs7166353	5.53901e-13	-1.47569	-0.872233
61667898	rs4500665	4.38938e-13	-1.49863	-1.08192
61667915	rs4601986	9.00769e-13	-1.33167	-0.529991
61668914	rs7179592	2.373e-13	-1.7676	-1.42798
61669232	rs13380402	2.54125e-13	-2.00025	-1.12683
61669563	rs13379798	5.30413e-13	-1.3844	-1.00685
61669674	rs7164526	2.25004e-13	-1.99814	-1.25065
61669842	rs7163532	1.95238e-13	-1.97451	-1.41618
61670017	rs7163905	2.15277e-13	-1.87767	-1.41531
61670062	rs111493349	8.27652e-13	-1.94631	-2.99841e-10
61670916	rs117894824	1.29679e-12	-1.49726	-2.99841e-10
61671910	rs4238355	2.24911e-13	-1.85536	-1.39384
61672448	rs79248987	1.66319e-12	-1.24842	-2.99841e-10
61672542	rs4520788	2.67063e-13	-1.81648	-1.26094
61672712	rs4520789	1.46173e-12	-2.0954e-10	-1.37753
61673072	rs8032386	1.94328e-13	-1.98738	-1.40798
61673087	rs55934541	3.3041e-13	-1.93143	-0.933141
61673256	rs8032775	1.95574e-13	-1.99605	-1.39292
61673405	rs72741692	2.44469e-12	-0.863233	-2.99841e-10
61673425	rs8037032	2.511e-13	-1.78069	-1.35836
61673614	rs72741696	3.42161e-13	-1.98604	-0.843586
61673809	rs4775396	1.96691e-13	-1.9939	-1.38937
61673818	rs4775397	1.98109e-13	-1.99136	-1.38472
61673872	rs4775398	1.97882e-13	-1.9928	-1.38443
61674628	rs8043352	2.24661e-13	-1.99886	-1.25145
61674673	rs6494263	2.08309e-13	-1.92536	-1.40052
61674820	rs7183907	1.97315e-13	-1.98976	-1.39035
61674824	rs7162944	1.97343e-13	-1.98961	-1.39035
61675021	rs7161958	2.08287e-13	-1.98195	-1.34405
61675212	rs74704972	7.84188e-13	-2.00026	-2.99841e-10
61675500	rs12591940	2.09331e-13	-1.97603	-1.34496
61675803	rs9788703	2.10112e-13	-1.92083	-1.39643
61676115	rs12905913	2.39543e-13	-1.93238	-1.25379
61676118	rs12905915	2.39543e-13	-1.93238	-1.25379
61676140	rs12906076	2.35493e-13	-1.94057	-1.26266
61676256	rs12907504	2.32738e-13	-1.9612	-1.25379
61676319	rs12906670	2.30547e-13	-1.95791	-1.26654
61676426	rs12906823	2.3962e-13	-1.96738	-1.21847
61676434	rs12438718	2.21668e-13	-1.9117	-1.35202
61676435	rs148173351	2.42483e-12	-2.0954e-10	-0.87139
61676473	rs12910859	3.81912e-13	-1.88912	-0.830593
61676625	rs12911059	2.30483e-13	-1.94721	-1.27752
61676638	rs6494264	2.99668e-13	-1.84768	-1.11455
61676650	rs77706981	2.28597e-13	-1.95399	-1.27895
61676669	rs12910919	2.37914e-13	-1.95437	-1.23863
61676709	rs12912167	2.22616e-13	-1.97001	-1.28945
61676832	rs11632826	1.48148e-12	-1.36411	-2.99841e-10
61676900	rs8036053	2.53281e-13	-1.84227	-1.28814
61677135	rs8035198	2.31762e-13	-1.97275	-1.24644
61677169	rs8035515	2.27305e-13	-1.97139	-1.26722
61677241	rs144397973	1.22955e-12	-1.5505	-2.99841e-10
61677430	rs4297633	2.24126e-13	-1.99009	-1.26261
61677465	rs78527497	7.98814e-13	-1.98178	-2.99841e-10
61679072	rs3935534	2.45657e-13	-1.79321	-1.36776
61679289	rs72743611	7.9842e-13	-1.98227	-2.99841e-10
61679597	rs4318147	1.49618e-12	-2.0954e-10	-1.35424
61680616	rs8026606	6.16759e-13	-1.86439	-0.376042
61680764	rs7167351	2.21694e-13	-1.87596	-1.38765
61680850	rs7165989	7.89831e-13	-1.99309	-2.99841e-10
61681170	rs74817949	2.77822e-13	-1.62604	-1.41189
61681326	rs7167451	3.94795e-13	-1.36066	-1.32588
61681404	rs7171476	2.19828e-13	-1.87621	-1.39585
61681762	rs12909688	2.22659e-13	-1.9942	-1.26506
61682079	rs4775400	3.99306e-13	-1.96757	-0.707606
61682083	rs72625744	2.20113e-13	-1.95347	-1.31729
61682334	rs78813031	1.96105e-13	-1.96294	-1.42332
61682453	rs12439928	2.50675e-13	-1.79586	-1.34489
61682764	rs117545090	3.06545e-12	-0.636957	-2.99841e-10
61682828	rs8038490	3.48544e-13	-1.59548	-1.21566
61682867	rs78417725	2.94123e-13	-1.74717	-1.23374
61682876	rs8038656	4.01514e-13	-1.45198	-1.21769
61682934	rs8038664	3.30647e-13	-1.7549	-1.10895
61683057	rs8039000	3.53615e-13	-1.59693	-1.19976
61683353	rs8039576	3.5483e-13	-1.71614	-1.07713
61683509	rs79945501	1.91904e-13	-1.99995	-1.40796
61683939	rs55913126	3.00468e-13	-1.74698	-1.21259
61684042	rs7162913	3.41231e-13	-1.75609	-1.07626
61684205	rs7163299	3.38853e-13	-1.75532	-1.08402
61684443	rs60400579	2.35931e-12	-2.0954e-10	-0.898784
61684980	rs12594583	5.46175e-13	-1.88676	-0.475204
61684984	rs76265979	7.9531e-13	-1.98617	-2.99841e-10
61685084	rs78193276	2.70898e-13	-1.65017	-1.41299
61685376	rs4238356	6.93779e-13	-1.12445	-0.9983
61686368	rs7176740	5.21593e-13	-1.89253	-0.515492
61686533	rs7180959	3.52601e-13	-1.98612	-0.81345
61686695	rs7182746	5.3299e-13	-1.89735	-0.489052
61687127	rs149366135	2.40868e-13	-1.95287	-1.22779
61687640	rs11630840	3.71194e-13	-1.34954	-1.39864
61688169	rs4297629	6.04424e-13	-1.454	-0.806631
61688191	rs4424867	6.69371e-13	-1.59349	-0.565082
61688403	rs12591881	2.80819e-13	-1.75512	-1.27207
61688508	rs35365644	8.99919e-13	-1.8626	-2.99841e-10
61688567	rs4587914	2.62514e-13	-1.92545	-1.16915
61688573	rs4429232	2.70622e-13	-1.8545	-1.20969
61688811	rs34056224	2.09476e-13	-2.00025	-1.32004
61688910	rs113038990	1.34598e-12	-1.46003	-2.99841e-10
61689623	rs4775401	3.13958e-13	-1.74055	-1.1751
61689745	rs11636167	2.09464e-13	-2.00007	-1.32028
61690100	rs8039019	3.52014e-13	-1.76727	-1.03397
61690335	rs117757248	8.47414e-12	0.379869	-2.99841e-10
61690594	rs143136206	6.32619e-12	0.0875466	-2.99841e-10
61690910	rs72625745	2.36059e-13	-1.7806	-1.42023
61691523	rs77510599	4.41409e-13	-1.17339	-1.40155
61692140	rs117804989	2.29807e-12	-0.92508	-2.99841e-10
61692374	rs79090788	1.39356e-12	-2.0954e-10	-1.42529
61692518	rs4616238	4.77237e-13	-1.39925	-1.09764
61692550	rs4450344	4.88436e-13	-1.3853	-1.08839
61692593	rs4294758	3.61392e-13	-1.6686	-1.10634
61692639	rs4450345	2.58967e-13	-1.68063	-1.42758
61692665	rs4636851	4.97352e-13	-1.42518	-1.03043
61692687	rs73426480	5.91319e-13	-0.855431	-1.42712
61692718	rs11630398	2.91773e-13	-1.61139	-1.37754
61692742	rs76940560	8.02104e-13	-1.97767	-2.99841e-10
61693643	rs34137247	2.54229e-13	-2.00023	-1.12644
61693746	rs12907351	3.14631e-13	-1.57584	-1.33766
61693796	rs72625746	2.64456e-13	-1.66406	-1.42317
61693910	rs11631946	2.63699e-13	-1.88935	-1.20074
61694281	rs76109701	9.58694e-13	-1.79933	-2.99841e-10
61694309	rs72743624	1.10406e-12	-1.65815	-2.99841e-10
61694643	rs12439723	2.86243e-13	-1.59865	-1.40942
61695510	rs72625747	2.75195e-13	-1.61901	-1.42841
61695772	rs4775402	9.29996e-12	0.47286	-2.99841e-10
61696199	rs72743625	8.42769e-13	-0.620036	-1.30818
61696347	rs113936793	1.02431e-11	0.569452	-2.99841e-10
61696667	rs56217480	5.7051e-13	-1.94699	-0.371389
61697410	rs12594384	2.36306e-13	-1.77151	-1.42827
61697639	rs79441461	8.86828e-13	-1.87726	-2.99841e-10
61697982	rs72743627	8.0379e-13	-0.690018	-1.28555
61698179	rs12592729	2.41858e-13	-1.75316	-1.4234
61698703	rs4363815	4.17112e-13	-1.65465	-0.976902
61699175	rs4254270	1.80175e-12	-0.209723	-0.95867
61699846	rs6494265	5.95054e-13	-0.873001	-1.40325
61699955	rs59884341	5.17846e-13	-0.988495	-1.42673
61700012	rs117407840	3.99383e-12	-2.0954e-10	-0.372399
61700296	rs6494266	3.88219e-12	0.983065	-1.38382
61700342	rs6494267	3.71248e-12	0.92322	-1.36867
61700658	rs10851695	4.60517e-12	1.10718	-1.33715
61700916	rs7181076	3.52326e-12	0.855447	-1.35321
61701012	rs28710085	1.82469e-12	-1.15574	-2.99841e-10
61701029	rs62005967	1.23855e-12	-1.54321	-2.99841e-10
61701081	rs7181601	3.41917e-12	0.824401	-1.35215
61701175	rs7181326	8.23278e-13	-0.550899	-1.40071
61701521	rs118141882	8.29633e-12	0.358663	-2.99841e-10
61702142	rs55892242	1.42685e-12	-0.177027	-1.22465
61702153	rs4374104	3.69536e-12	0.8673	-1.31737
61702577	rs8031208	3.74277e-12	0.8673	-1.30462
61702779	rs3884558	3.7451e-12	0.804052	-1.24075
61703368	rs146320670	8.19814e-13	-1.95583	-2.99841e-10
61703825	rs117269589	2.75316e-12	-2.0954e-10	-0.744403
61704119	rs11638616	4.07782e-12	0.851013	-1.2026
61704441	rs4270116	4.30434e-12	0.914805	-1.21233
61704530	rs4584766	4.06982e-12	0.751368	-1.10492
61704543	rs4270117	4.05241e-12	0.851013	-1.20885
61704882	rs10851696	2.77004e-12	0.466641	-1.20493
61705263	rs12372930	3.95267e-12	0.836396	-1.21915
61705306	rs11071601	3.93926e-12	0.836396	-1.22255
61705620	rs8029558	4.09858e-12	0.8673	-1.21381
61705625	rs8028372	4.00454e-12	0.883636	-1.25336
61705656	rs12905050	4.15829e-12	0.883636	-1.21568
61706425	rs118129264	2.64589e-12	-0.784145	-2.99841e-10
61706491	rs7173878	4.7071e-12	1.13185	-1.33993
61706518	rs12324759	4.31038e-12	1.01148	-1.3076
61706521	rs12324240	4.32273e-12	1.01148	-1.30474
61706561	rs7173611	4.09238e-12	0.960624	-1.30865
61706596	rs7175117	4.4588e-12	1.06021	-1.32248
61706676	rs12439406	1.8399e-12	-2.0954e-10	-1.14744
61707643	rs142855710	1.10187e-11	0.642441	-2.99841e-10
61707847	rs10851697	3.73674e-12	0.879997	-1.31893
61707865	rs7497572	3.73674e-12	0.879997	-1.31893
61708150	rs79869700	8.08553e-13	-1.96966	-2.99841e-10
61708176	rs4255734	3.74933e-12	0.896373	-1.33195
61708188	rs4400998	3.36313e-12	0.789969	-1.33425
61708351	rs12101769	3.72369e-13	-1.47742	-1.2676
61708406	rs4290426	3.67244e-12	0.877953	-1.33425
61708420	rs4441211	3.65507e-12	0.877953	-1.33899
61708477	rs4441212	3.51649e-12	0.830755	-1.33044
61708728	rs4581648	8.58662e-12	1.61304	-1.21999
61708762	rs8025677	8.12394e-12	1.56099	-1.22333
61708769	rs62005969	3.40309e-13	-1.69104	-1.14401
61709017	rs11071602	3.76584e-13	-1.47742	-1.25634
61709086	rs11635780	3.86621e-13	-1.44647	-1.26099
61709209	rs11635720	3.88097e-13	-1.44647	-1.25718
61709623	rs12439194	8.61554e-12	1.61304	-1.21663
61709739	rs11632622	4.34807e-13	-1.37194	-1.21806
61710312	rs7171652	1.73252e-11	2.32286	-1.22784
61710603	rs8038872	1.01974e-11	1.87236	-1.30738
61710610	rs11071603	5.98467e-13	-1.02847	-1.24206
61711244	rs76293750	9.88323e-13	-1.7689	-2.99841e-10
61711366	rs74016996	4.36101e-13	-1.20523	-1.38181
61711926	rs8026007	1.46398e-12	-0.0492093	-1.32679
61712611	rs60174610	4.21949e-13	-1.25707	-1.36295
61713250	rs118076006	8.85219e-13	-1.87907	-2.99841e-10
61714446	rs78009226	4.2232e-13	-1.21068	-1.40847
61715270	rs117477607	1.48919e-11	0.943667	-2.99841e-10
61715701	rs146243196	1.07551e-11	0.618232	-2.99841e-10
61716356	rs4426296	5.82164e-13	-0.916511	-1.38164
61716570	rs78765964	7.84698e-13	-1.99961	-2.99841e-10
61716812	rs6494271	1.10595e-12	-0.375441	-1.28101
61717321	rs142638926	1.38619e-11	0.871993	-2.99841e-10
61717801	rs12915459	7.87694e-13	-1.9958	-2.99841e-10
61717935	rs79724321	1.62029e-12	-1.27454	-2.99841e-10
61718154	rs8040596	1.19989e-12	-0.370059	-1.20486
61718875	rs4324072	5.64957e-13	-0.998055	-1.3301
61719488	rs138853759	6.14514e-12	0.0585112	-2.99841e-10
61719618	rs11071604	2.01943e-12	0.19307	-1.24741
61719807	rs146291503	1.75412e-12	-1.19518	-2.99841e-10
61720875	rs61398511	2.03507e-12	0.381829	-1.42845
61721225	rs7165109	8.0502e-13	-0.6672	-1.30684
61721364	rs7165333	2.1614e-13	-1.99176	-1.29722
61721732	rs145077627	2.28965e-11	1.37383	-2.99841e-10
61721767	rs149092530	2.34439e-12	-0.905125	-2.99841e-10
61722579	rs138263063	1.72536e-12	-1.21171	-2.99841e-10
61723228	rs11071605	4.84554e-13	-1.14648	-1.3352
61724168	rs11071606	8.51418e-13	-0.615789	-1.30221
61724173	rs12593768	1.88652e-12	0.16221	-1.28463
61724577	rs11071607	5.37155e-13	-1.07376	-1.30486
61724671	rs116950275	1.30383e-12	-0.0847924	-1.40706
61725458	rs60188330	1.30053e-12	-0.0840045	-1.41037
61725776	rs6494272	5.43139e-13	-1.08182	-1.28572
61725867	rs8034060	5.32479e-13	-1.11088	-1.27649
61726373	rs28709550	2.75222e-13	-1.61892	-1.4284
61726389	rs7180597	2.41284e-12	0.425963	-1.30231
61726780	rs187160340	6.31853e-12	0.0863361	-2.99841e-10
61727089	rs4775404	6.98726e-13	-0.760044	-1.3556
61727487	rs148690947	1.40569e-12	-2.0954e-10	-1.41662
61727761	rs77860573	3.99571e-12	-2.0954e-10	-0.371929
61728884	rs4534773	5.23224e-13	-1.0814	-1.32349
61729322	rs12148736	1.32386e-12	-0.321683	-1.15491
61729373	rs28699276	5.13714e-13	-1.09582	-1.32742
61729390	rs148009409	8.56916e-13	-1.91157	-2.99841e-10
61729790	rs4577022	8.33873e-13	-0.715615	-1.22321
61730260	rs11636008	7.62783e-13	-0.768117	-1.25982
61730523	rs28664759	3.85042e-13	-1.28592	-1.42563
61730656	rs11854244	5.2214e-13	-1.11761	-1.28936
61730751	rs11857449	6.33871e-13	-0.935063	-1.278
61730875	rs10775177	7.06581e-13	-0.835583	-1.26889
61731296	rs184501529	8.5046e-13	-1.91913	-2.99841e-10
61731602	rs192353951	1.39861e-12	-2.0954e-10	-1.42167
61731615	rs4775405	5.61114e-13	-1.0661	-1.26889
61731933	rs4775406	6.51884e-13	-0.931798	-1.25324
61733014	rs4638515	2.11337e-13	-1.9979	-1.31356
61733165	rs28734873	3.31912e-13	-1.46591	-1.39413
61733232	rs4450346	6.14665e-13	-0.978747	-1.26508
61733248	rs75417231	1.5486e-12	0.093801	-1.4136
61733314	rs4398056	6.30243e-13	-0.978747	-1.24005
61734098	rs145774257	1.41195e-12	-2.0954e-10	-1.41218
61734108	rs77528764	7.90585e-13	-1.99213	-2.99841e-10
61734308	rs139943625	8.06888e-13	-1.97172	-2.99841e-10
61734359	rs742	3.45756e-13	-1.4133	-1.40588
61734438	rs75839523	2.28945e-13	-1.8381	-1.39332
61734637	rs75643571	2.03802e-13	-1.94505	-1.40271
61734722	rs12592713	4.80233e-13	-1.99026	-0.500371
61734751	rs35391470	2.02582e-13	-1.94276	-1.411
61734798	rs147654530	1.15563e-12	-1.61251	-2.99841e-10
61734883	rs28664717	4.22624e-13	-1.19408	-1.42435
61735102	rs12912086	1.24794e-12	-0.292053	-1.2436
61735168	rs4641675	3.11379e-13	-1.82624	-1.09766
61735281	rs117277715	7.85366e-13	-1.99876	-2.99841e-10
61735301	rs4617795	2.71943e-13	-1.67022	-1.38909
61735705	rs4468543	2.58891e-13	-1.81012	-1.29838
61735923	rs7181589	5.74231e-13	-0.933595	-1.37828
61736144	rs7181674	1.96746e-13	-2.00006	-1.38293
61736152	rs150448505	1.50774e-12	0.0713798	-1.41792
61736156	rs7181684	4.3252e-13	-1.99959	-0.595685
61736160	rs141587478	6.51852e-12	0.117496	-2.99841e-10
61736229	rs60725067	1.60837e-12	-2.0954e-10	-1.28193
61736972	rs60910932	1.92723e-12	-2.0954e-10	-1.10107
61736993	rs28363785	3.08666e-13	-1.5043	-1.42834
61737499	rs34119132	7.84624e-13	-1.9997	-2.99841e-10
61738031	rs182969619	8.49302e-13	-1.92049	-2.99841e-10
61738087	rs12909303	2.89571e-13	-1.6161	-1.3804
61738409	rs74510205	7.86134e-13	-1.99778	-2.99841e-10
61739384	rs147429663	9.22978e-13	-1.8373	-2.99841e-10
61740147	rs4309347	2.65283e-13	-1.66937	-1.41474
61740182	rs72743654	1.25346e-12	-1.53124	-2.99841e-10
61740241	rs7162225	4.27885e-13	-1.18046	-1.42559
61740334	rs4522363	5.49556e-13	-0.937696	-1.4181
61740446	rs62005987	2.1777e-13	-1.99579	-1.28568
61740775	rs7179123	2.00302e-13	-1.98671	-1.37837
61740867	rs28480022	1.95906e-13	-1.99032	-1.39695
61741367	rs73428482	1.89139e-13	-1.99923	-1.42319
61741730	rs11853033	1.92821e-13	-1.9747	-1.42844
61741911	rs11071608	1.96437e-13	-1.95739	-1.42718
61742837	rs11857108	2.3929e-13	-1.7676	-1.41963
61743449	rs79872446	1.80509e-12	-1.16654	-2.99841e-10
61743481	rs28508585	3.5013e-13	-1.3915	-1.4151
61743863	rs11633516	6.38909e-13	-0.820207	-1.38494
61743974	rs7176175	6.32709e-13	-0.844279	-1.37062
61743994	rs7177619	4.08441e-13	-1.24847	-1.40409
61744097	rs7177829	6.69363e-13	-0.781682	-1.3769
61744454	rs7182693	3.90442e-13	-1.26926	-1.42837
61744461	rs7181267	3.96279e-13	-1.2589	-1.42389
61744669	rs7181641	2.48406e-13	-1.8117	-1.33814
61745032	rs4447365	5.57589e-13	-0.973262	-1.36802
61745222	rs72743658	9.5544e-13	-1.94435	0.141619
61745349	rs143810762	1.77478e-12	-2.0954e-10	-1.18347
61745350	rs11629769	8.83052e-13	-1.88152	-2.99841e-10
61745351	rs11635136	8.77367e-13	-1.88798	-2.99841e-10
61745724	rs139355683	1.85123e-12	-1.1413	-2.99841e-10
61745742	rs118061340	1.97193e-12	-1.07814	-2.99841e-10
61745822	rs149702993	1.78255e-12	-1.17911	-2.99841e-10
61746301	rs111336658	8.67761e-13	-1.89899	-2.99841e-10
61746343	rs142229552	1.45034e-12	-2.0954e-10	-1.38535
61747182	rs4075906	2.64177e-13	-1.6744	-1.41389
61747389	rs4075907	2.99288e-13	-1.58554	-1.37796
61747470	rs141251050	2.41523e-12	-0.875355	-2.99841e-10
61747531	rs28447149	2.1048e-13	-1.92427	-1.39124
61748527	rs4359381	3.28018e-13	-1.44608	-1.42575
61749208	rs76982458	2.40104e-12	-0.881248	-2.99841e-10
61749341	rs117117661	2.18859e-12	-0.973895	-2.99841e-10
61749752	rs78672717	1.53599e-12	-2.0954e-10	-1.32797
61750860	rs72743660	4.70954e-13	-1.41958	-1.09057
61751122	rs7165206	8.60688e-13	-1.90717	-2.99841e-10
61751304	rs6494275	5.76861e-13	-0.998975	-1.30833
61751480	rs77434078	1.79651e-12	-1.17131	-2.99841e-10
61751657	rs118043144	2.03064e-12	-2.0954e-10	-1.0488
61751677	rs76753623	1.24085e-12	-1.54136	-2.99841e-10
61752318	rs55718021	5.0293e-12	-0.14187	-2.99841e-10
61753131	rs76387883	3.26516e-12	-0.573842	-2.99841e-10
61753422	rs7182429	2.19545e-13	-1.99913	-1.27422
61753907	rs142046916	3.72275e-12	-0.442687	-2.99841e-10
61754211	rs78374378	3.78797e-12	-0.425322	-2.99841e-10
61754263	rs11635043	2.26198e-13	-1.93177	-1.31173
61754299	rs7161784	4.25295e-13	-1.91493	-0.697194
61754358	rs7163165	2.56488e-13	-1.72685	-1.39097
61754568	rs149932489	2.04629e-12	-1.04112	-2.99841e-10
61755374	rs72743665	8.61583e-13	-1.90613	-2.99841e-10
61755411	rs8033183	2.46603e-13	-1.90551	-1.25161
61755520	rs10468024	2.93229e-13	-1.73835	-1.24561
61755743	rs10467933	2.45081e-13	-1.9051	-1.25822
61755995	rs8034331	2.90304e-13	-1.70542	-1.28856
61756159	rs11633113	3.32703e-13	-1.47907	-1.37859
61756316	rs139280185	3.49515e-12	-0.505776	-2.99841e-10
61756398	rs78110652	3.51589e-12	-0.499859	-2.99841e-10
61756497	rs118136232	3.1979e-12	-0.594657	-2.99841e-10
61757099	rs116857453	3.28393e-12	-0.568111	-2.99841e-10
61757158	rs80221688	3.25568e-12	-0.576749	-2.99841e-10
61757506	rs79890408	3.25662e-12	-0.576462	-2.99841e-10
61757552	rs141041753	1.39319e-12	-2.0954e-10	-1.42555
61757697	rs117004232	2.97117e-12	-0.668195	-2.99841e-10
61758441	rs117288402	3.91695e-12	-0.391838	-2.99841e-10
61758590	rs74341407	3.14777e-12	-0.610457	-2.99841e-10
61758890	rs76723926	1.63633e-12	-1.26469	-2.99841e-10
61760277	rs76024589	2.70339e-12	-0.762644	-2.99841e-10
61760541	rs77918050	3.06102e-12	-0.638403	-2.99841e-10
61761147	rs58618938	4.66727e-13	-1.99681	-0.522352
61761246	rs4775407	2.69168e-13	-1.64222	-1.42735
61761440	rs4775408	2.40754e-13	-1.76206	-1.41907
61761718	rs57987511	1.55594e-12	-1.31507	-2.99841e-10
61761785	rs75844368	1.67261e-12	-1.24277	-2.99841e-10
61761948	rs11071609	9.55624e-13	-1.84998	0.0474359
61762230	rs78074845	7.9312e-12	-2.0954e-10	0.313654
61762623	rs8024225	8.75089e-12	-2.0954e-10	0.412005
61762755	rs113890376	1.18759e-12	-1.58523	-2.99841e-10
61762955	rs74656944	2.00851e-12	-1.05976	-2.99841e-10
61763137	rs8025073	8.69949e-13	-1.38177	-0.5147
61763249	rs145928081	1.42678e-12	-2.0954e-10	-1.40173
61763276	rs139974493	1.3917e-12	-2.0954e-10	-1.42662
61763495	rs67337595	4.01646e-13	-1.92917	-0.740167
61763574	rs34384590	2.22028e-13	-1.89487	-1.36723
61763816	rs11853605	1.99182e-13	-1.95166	-1.41902
61763881	rs78370681	8.29702e-13	-1.94384	-2.99841e-10
61764961	rs77725720	2.38513e-12	0.0855066	-0.973403
61765067	rs11632995	3.68532e-13	-1.74791	-1.00747
61765442	rs35045982	2.33993e-13	-1.78127	-1.42835
61765468	rs35936958	2.36653e-13	-1.7704	-1.42791
61765520	rs12708467	3.7561e-13	-1.80908	-0.927271
61765526	rs35864260	2.52165e-13	-1.70645	-1.42838
61765790	rs12898590	8.38281e-13	-0.952055	-0.981497
61766102	rs4619338	1.01025e-12	-0.464065	-1.28288
61766611	rs62005990	9.45804e-13	-1.81287	-2.99841e-10
61767705	rs7171302	8.9628e-13	-0.500279	-1.36637
61767743	rs7172337	4.38821e-13	-1.54355	-1.03726
61767848	rs7171518	7.44759e-13	-1.18171	-0.870133
61768315	rs7496313	3.85656e-12	0.987906	-1.39528
61768429	rs35128510	8.00775e-13	-1.97933	-2.99841e-10
61768743	rs6494276	7.64784e-13	-1.30613	-0.719182
61768951	rs80278487	1.27475e-12	-1.5144	-2.99841e-10
61769021	rs79967727	5.18464e-12	0.607736	-0.719186
61769313	rs7179854	4.64553e-11	2.08134	-2.99841e-10
61769736	rs145417096	8.36036e-13	-1.93623	-2.99841e-10
61769791	rs77619694	4.69526e-12	0.546392	-0.756989
61769821	rs74499199	4.66107e-12	0.539083	-0.756989
61769882	rs74436193	4.66107e-12	0.539083	-0.756989
61769976	rs149208058	1.4019e-12	-2.0954e-10	-1.41933
61770076	rs75302262	5.39878e-12	0.669859	-0.740836
61770101	rs73430727	2.31575e-10	3.68775	-2.99841e-10
61770212	rs80144933	6.62935e-12	0.584743	-0.450387
61770419	rs78575451	4.89109e-12	0.550563	-0.720299
61770491	rs75232321	5.06795e-12	0.592122	-0.726337
61770523	rs11639039	6.51689e-13	-1.31632	-0.869015
61770561	rs78745994	5.06795e-12	0.592122	-0.726337
61770659	rs11633947	3.24109e-13	-1.97391	-0.909915
61771183	rs117545011	4.25807e-12	-2.0954e-10	-0.308336
61771221	rs75601312	1.51313e-12	-2.0954e-10	-1.34297
61771226	rs73430730	3.53474e-11	1.80807	-2.99841e-10
61771248	rs73430732	3.4837e-11	1.79353	-2.99841e-10
61771414	rs62005992	8.64889e-13	-1.90231	-2.99841e-10
61771848	rs57347317	4.92583e-11	2.13993	-2.99841e-10
61771968	rs34601722	4.38316e-13	-1.15378	-1.42818
61772551	rs56810547	3.81363e-12	0.453139	-0.87171
61772657	rs28711048	2.1199e-13	-1.93676	-1.37161
61772679	rs62005993	3.3551e-13	-1.78683	-1.06242
61772795	rs8030126	2.09341e-12	-0.140149	-0.878209
61772892	rs8030303	5.41184e-12	0.639379	-0.707941
61773070	rs8031780	4.22896e-12	0.592052	-0.907246
61773079	rs8031785	3.68241e-12	0.608058	-1.06164
61773185	rs4354868	4.15924e-12	0.536859	-0.868678
61773396	rs73430741	3.633e-11	1.83549	-2.99841e-10
61773482	rs4359382	7.8743e-12	1.72604	-1.41959
61774233	rs11638232	1.909e-12	-0.0194157	-1.09115
61774515	rs4774401	2.89716e-13	-1.97504	-1.02097
61774962	rs7497919	2.04686e-12	0.0269096	-1.06775
61775013	rs72743671	1.34356e-12	-1.46183	-2.99841e-10
61775071	rs34935439	4.61528e-13	-1.11225	-1.41811
61775337	rs146697790	9.68339e-13	-1.78932	-2.99841e-10
61775637	rs7165919	3.05282e-13	-1.94337	-1.0003
61775710	rs7165637	3.1333e-13	-1.91229	-1.00536
61775734	rs11630875	4.22062e-13	-1.20766	-1.4121
61775780	rs73430749	5.64e-11	2.27532	-2.99841e-10
61775905	rs7165998	5.88971e-12	0.64297	-0.626914
61775939	rs4774402	4.32921e-13	-1.6244	-0.969951
61776941	rs77427051	7.96302e-12	0.960941	-0.643283
61777299	rs74017182	1.57576e-12	-2.0954e-10	-1.30241
61777314	rs35608339	2.9472e-13	-1.93556	-1.04332
61777392	rs73430750	5.29838e-11	2.21284	-2.99841e-10
61777421	rs76456076	9.19067e-12	1.07093	-0.609894
61777458	rs28685303	5.20014e-13	-1.74254	-0.668512
61777983	rs8039965	1.59246e-12	-2.0954e-10	-1.29187
61778094	rs73430754	4.0117e-11	1.93465	-2.99841e-10
61778327	rs113614913	4.0117e-11	1.93465	-2.99841e-10
61778414	rs113074798	3.84925e-11	1.89331	-2.99841e-10
61778478	rs117736963	5.29735e-12	-2.0954e-10	-0.0899447
61778580	rs77080288	4.80263e-12	0.462923	-0.650909
61778646	rs76517874	5.23845e-12	0.462923	-0.564048
61778799	rs7163910	1.75021e-12	-0.0915136	-1.1059
61778849	rs7162517	1.54625e-12	-0.303038	-1.01828
61779036	rs78026792	2.0992e-12	-0.331813	-0.683782
61779308	rs35900186	4.00911e-13	-1.91085	-0.760313
61779441	rs77333598	2.22253e-12	-0.280231	-0.678275
61779565	rs7168708	3.80893e-13	-1.85188	-0.870506
61780028	rs34281727	3.93815e-13	-1.92259	-0.766433
61780289	rs28521997	1.92139e-13	-1.99872	-1.40797
61780442	rs35548826	3.30018e-13	-1.99381	-0.871945
61780498	rs36050024	3.51576e-13	-1.98421	-0.818269
61780569	rs7163892	3.82759e-13	-1.32919	-1.38831
61780887	rs35174471	3.48052e-13	-1.99576	-0.816791
61780901	rs28533187	7.30789e-13	-0.688642	-1.38214
61781293	rs112750860	5.03627e-11	2.1621	-2.99841e-10
61781328	rs182235268	1.25839e-12	-1.52732	-2.99841e-10
61781382	rs8027436	6.71321e-13	-0.999029	-1.15663
61781469	rs6494277	6.37763e-13	-1.04271	-1.16423
61781533	rs76425806	1.39457e-12	-2.0954e-10	-1.42456
61781868	rs7170301	1.87042e-12	-2.0954e-10	-1.13099
61781887	rs7171770	6.37512e-13	-1.05653	-1.15081
61782126	rs34978016	3.32877e-13	-1.97581	-0.88132
61782351	rs34454123	2.88186e-13	-1.93599	-1.06531
61782463	rs35641860	3.59396e-13	-1.92953	-0.850957
61782564	rs7176593	4.87794e-11	2.13016	-2.99841e-10
61783044	rs62007226	3.33779e-13	-1.99248	-0.861949
61783157	rs74017184	1.80485e-12	-2.0954e-10	-1.16667
61783380	rs4775409	5.46784e-13	-1.67003	-0.690821
61783412	rs35320950	5.67057e-13	-1.16282	-1.16162
61783587	rs35463088	3.4669e-13	-1.98161	-0.834866
61784094	rs6494278	4.45307e-12	-0.263558	-2.99841e-10
61784105	rs6494279	2.60544e-13	-1.6738	-1.42833
61784120	rs8042948	4.0356e-11	1.94059	-2.99841e-10
61784194	rs8043111	4.1514e-11	1.96888	-2.99841e-10
61784495	rs4486830	6.05566e-13	-1.01927	-1.23947
61784629	rs35862112	3.1268e-13	-1.49734	-1.42239
61785650	rs12909886	2.70991e-13	-1.6344	-1.42842
61786921	rs34837960	3.22129e-13	-1.46214	-1.42781
61787044	rs76412302	3.26199e-11	2.65765	-0.929878
61787797	rs73430771	5.65949e-11	2.27877	-2.99841e-10
61787832	rs12902877	2.95062e-13	-1.56092	-1.4168
61788027	rs8026408	5.0227e-11	2.1594	-2.99841e-10
61788180	rs79746974	2.87304e-12	0.342811	-1.04459
61788912	rs76211005	1.69965e-12	-2.0954e-10	-1.22673
61788926	rs12438883	9.35734e-11	3.86831	-1.08672
61789063	rs141230464	1.50476e-12	-1.34852	-2.99841e-10
61789076	rs4238357	2.00123e-13	-1.94162	-1.42435
61789786	rs12903298	3.86822e-13	-1.2791	-1.42784
61791079	rs36053035	7.84433e-13	-1.99994	-2.99841e-10
61791178	rs12910488	7.50275e-13	-0.657502	-1.38696
61791200	rs12910498	3.78552e-13	-1.31465	-1.4139
61791217	rs4613008	8.39162e-12	1.7978	-1.42772
61792432	rs117999925	3.50545e-12	-2.0954e-10	-0.502832
61792603	rs12440895	1.63382e-12	0.140359	-1.40659
61792920	rs74017185	2.29507e-11	1.3762	-2.99841e-10
61793063	rs192297354	1.33963e-12	-1.46476	-2.99841e-10
61793076	rs59610416	3.44954e-12	0.857676	-1.37659
61793094	rs74017186	1.81717e-12	-2.0954e-10	-1.15987
61793177	rs73430777	4.64275e-12	0.641647	-0.86349
61793234	rs68157981	4.11301e-12	1.07709	-1.42009
61793291	rs57273960	2.96684e-12	0.713569	-1.38322
61794713	rs35143677	2.44379e-12	0.386319	-1.24992
61795832	rs4432209	1.71225e-12	0.0210656	-1.24041
61796044	rs4609787	6.84355e-13	-0.715266	-1.42116
61796692	rs8025489	4.18666e-13	-1.45789	-1.16994
61796698	rs35036016	2.99714e-13	-1.53863	-1.42345
61797003	rs150706082	1.54056e-12	-2.0954e-10	-1.32501
61797238	rs74017188	1.41103e-12	-2.0954e-10	-1.41283
61797499	rs4774403	2.15978e-13	-1.86305	-1.42668
61797834	rs7171328	1.08956e-11	0.631209	-2.99841e-10
61798409	rs115577217	1.46022e-12	-2.0954e-10	-1.37856
61798473	rs73430780	1.26172e-11	0.777909	-2.99841e-10
61798731	rs72743679	7.84534e-13	-1.99982	-2.99841e-10
61798743	rs4438253	1.98898e-13	-1.98649	-1.38563
61798767	rs62007229	1.50229e-12	-0.112017	-1.23814
61798775	rs62007230	1.49351e-12	-0.124593	-1.23143
61799148	rs4377104	4.87774e-12	0.606589	-0.779058
61799175	rs4502155	4.75932e-12	0.582013	-0.779058
61799327	rs4544187	1.9155e-13	-1.99875	-1.41101
61799329	rs57754953	1.32892e-12	-0.371849	-1.10093
61799437	rs4541013	5.73754e-12	0.606224	-0.616345
61799527	rs73430783	1.07545e-11	0.618171	-2.99841e-10
61800158	rs72743683	4.944e-12	0.379595	-0.538572
61800281	rs28605392	1.26769e-11	1.29049	-0.507859
61800286	rs150444340	5.59685e-12	-2.0954e-10	-0.0349474
61800521	rs137902162	1.68021e-12	-2.0954e-10	-1.23823
61800559	rs7178687	1.20173e-11	0.729195	-2.99841e-10
61800721	rs10152930	5.79056e-12	1.33829	-1.33921
61801191	rs35351548	2.69762e-12	0.189709	-0.95449
61801485	rs4238358	1.91804e-12	0.102357	-1.2082
61801704	rs34629031	8.28899e-13	-1.94481	-2.99841e-10
61801775	rs4775410	3.10118e-11	0.776558	0.900658
61801927	rs62007232	4.34002e-12	0.261527	-0.550798
61801947	rs4775411	2.11232e-12	-0.498773	-0.510589
61802203	rs12901945	2.44474e-13	-1.79648	-1.36932
61802487	rs77067840	1.45652e-12	-2.0954e-10	-1.3811
61803306	rs12907677	1.65627e-10	4.12926	-0.776675
61803570	rs12439711	1.3892e-12	-2.0954e-10	-1.42842
61803892	rs4400999	1.26188e-12	-0.513132	-1.01142
61805305	rs7182996	4.95026e-12	-0.157711	-2.99841e-10
61805310	rs12898892	2.37362e-13	-1.82479	-1.37053
61805316	rs7183003	4.44105e-12	-0.266261	-2.99841e-10
61805497	rs7166560	1.15296e-12	-1.61482	-2.99841e-10
61805501	rs7166566	1.1252e-12	-1.63919	-2.99841e-10
61805528	rs7166576	1.17484e-12	-0.206357	-1.38966
61805675	rs28492001	4.59175e-11	2.66915	-0.599457
61805717	rs28583733	2.52712e-11	2.24039	-0.767876
61806182	rs11631045	1.30878e-11	1.73796	-0.923431
61806195	rs7166393	2.31089e-13	-1.7952	-1.42691
61806294	rs12438435	2.7982e-12	0.0333018	-0.761476
61806371	rs12438460	3.15663e-12	0.159704	-0.767351
61806482	rs12439016	3.12182e-12	0.189567	-0.808301
61806826	rs7171924	3.23833e-12	0.201372	-0.783466
61806874	rs4369599	3.02492e-12	0.0863652	-0.736632
61807413	rs12910184	4.07017e-12	0.499524	-0.852989
61807415	rs12910185	4.21353e-12	0.522005	-0.840855
61807697	rs35290779	3.87226e-12	0.425895	-0.829208
61807896	rs34706184	3.93072e-12	0.477145	-0.865474
61808361	rs8039093	5.16539e-11	2.76844	-0.581022
61808847	rs77736467	1.42038e-12	-2.0954e-10	-1.40623
61808951	rs78714119	1.41875e-12	-2.0954e-10	-1.40737
61809316	rs72475928	1.82733e-12	-2.0954e-10	-1.15429
61809383	rs75312094	8.01524e-13	-1.97839	-2.99841e-10
61810195	rs57331591	6.79176e-10	5.31252	-0.548792
61810572	rs12913520	2.395e-12	0.193741	-1.07751
61810718	rs12914892	3.09257e-12	0.326069	-0.954218
61811442	rs146389645	1.92139e-12	-2.0954e-10	-1.1041
61812641	rs4393516	9.06521e-13	-1.56971	-0.285585
61812938	rs4479169	1.21181e-08	6.87843	0.766871
61813482	rs12910633	1.5374e-11	0.975524	-2.99841e-10
61813790	rs12910723	1.54728e-08	6.97035	0.919332
61813884	rs12911024	8.76992e-12	0.104117	0.31006
61814308	rs4343214	8.97139e-09	6.24529	1.09936
61814324	rs4553567	3.14163e-12	0.645487	-1.2579
61814340	rs4444274	3.27237e-12	0.686258	-1.2579
61814393	rs11637979	7.99717e-13	-1.98065	-2.99841e-10
61814448	rs77836384	1.51444e-12	-2.0954e-10	-1.34211
61815504	rs11630509	6.94397e-10	5.21429	-0.428397
61815555	rs35085198	3.61995e-12	-1.34597	0.875284
61816004	rs4402497	1.1967e-11	2.13181	-1.4068
61816154	rs3934472	1.50227e-08	7.43824	0.42192
61816174	rs147853447	2.15111e-12	-0.991169	-2.99841e-10
61816517	rs72743687	2.0547e-12	-1.03702	-2.99841e-10
61816564	rs3934870	1.08045e-10	3.29258	-0.367181
61816604	rs4072423	6.1594e-09	7.247	-0.278412
61816722	rs4072422	2.93248e-12	-1.10855	0.427242
61817237	rs75110294	1.47786e-12	-2.0954e-10	-1.36656
61817268	rs191597721	1.81948e-12	-2.0954e-10	-1.1586
61817577	rs8036432	2.75982e-11	2.69671	-1.13611
61817578	rs8036433	2.67839e-11	2.66322	-1.13257
61817886	rs7176916	2.92758e-11	2.80126	-1.18165
61817932	rs11858488	1.23383e-10	3.50455	-0.446401
61818035	rs4374108	2.38347e-11	2.5727	-1.15871
61818121	rs4375605	2.39349e-11	2.59328	-1.17509
61818721	rs8042548	2.23177e-11	2.54693	-1.1987
61818727	rs8023493	2.07297e-11	2.49773	-1.22332
61818991	rs8043372	1.76418e-11	2.29953	-1.18641
61819305	rs11855945	2.36662e-11	2.52606	-1.11916
61819702	rs7167086	7.96073e-12	1.43238	-1.11501
61819946	rs138475886	2.05221e-12	-1.03823	-2.99841e-10
61820121	rs34908380	1.68567e-12	-1.0871	-0.147886
61820671	rs8024679	2.58779e-13	-1.80418	-1.30475
61820702	rs72743690	8.74281e-13	-1.8915	-2.99841e-10
61821374	rs6494280	2.53009e-13	-1.86184	-1.26964
61821381	rs6494281	2.49145e-13	-1.89416	-1.25271
61821426	rs34093708	1.05315e-11	1.26079	-0.663576
61821629	rs35877402	5.01608e-12	0.74176	-0.886262
61822642	rs141907974	1.48777e-12	-2.0954e-10	-1.35988
61822748	rs4775412	4.55641e-11	3.00366	-0.941694
61823253	rs35931526	8.82689e-12	1.1981	-0.777451
61824301	rs3935962	7.2656e-12	1.04975	-0.823751
61824434	rs4547281	7.54365e-12	1.0523	-0.788747
61824472	rs4414438	7.42771e-12	1.02548	-0.777409
61824621	rs75287596	1.17494e-12	-1.59593	-2.99841e-10
61824900	rs12438420	1.41596e-12	-0.713178	-0.696163
61824937	rs6494282	7.71555e-12	1.00614	-0.720048
61824965	rs34686840	2.60029e-12	-0.801529	-2.99841e-10
61825037	rs59051662	6.23993e-11	3.34127	-0.964866
61825090	rs117606149	2.46613e-12	-0.8545	-2.99841e-10
61825677	rs187047283	1.64391e-12	-2.0954e-10	-1.26007
61825798	rs4450347	1.52727e-12	-2.0954e-10	-1.33367
61825956	rs4359380	3.44916e-13	-1.84827	-0.973334
61826561	rs12913921	9.92683e-11	3.75977	-0.919094
61826891	rs12595483	7.01566e-10	5.70481	-0.908645
61826940	rs11071610	2.02293e-12	-1.40656	0.353952
61826970	rs8038448	3.54965e-10	4.95551	-0.840643
61827147	rs8038501	1.19771e-09	6.31141	-0.980392
61827247	rs8038533	1.28388e-09	6.32466	-0.924167
61827383	rs75572720	1.3918e-12	-2.0954e-10	-1.42655
61827579	rs3923818	8.19882e-10	6.05286	-1.10085
61827610	rs4534779	1.65982e-07	10.5756	-0.313122
61827850	rs4277294	1.23919e-11	1.28569	-0.525801
61828353	rs6494283	3.18232e-12	-0.47351	-0.12603
61829309	rs76113673	2.03292e-12	-2.0954e-10	-1.04768
61829676	rs11635358	2.02001e-07	11.4224	-0.963549
61830053	rs79056490	5.41176e-12	-0.068577	-2.99841e-10
61830323	rs75950287	1.09803e-11	0.638949	-2.99841e-10
61830525	rs7169165	1.04728e-11	0.599585	-0.0079527
61830547	rs7169608	2.03355e-08	9.18708	-1.02411
61830594	rs7169458	5.74659e-10	5.65402	-1.05739
61830663	rs7170802	1.95249e-08	9.14159	-1.01929
61830863	rs8030925	2.07445e-08	9.18708	-1.00419
61831181	rs140695227	1.97443e-12	-2.0954e-10	-1.07687
61831435	rs72743695	1.45145e-11	0.917999	-2.99841e-10
61831674	rs72743696	1.02572e-10	2.87341	-2.99841e-10
61831680	rs11633501	0.00194372	20.135	-0.504306
61831812	rs72743700	1.27355e-11	0.78724	-2.99841e-10
61831863	rs8036652	0.00201917	21.0966	-1.42776
61832221	rs11071611	8.11679e-13	-1.94201	-0.0237916
61832857	rs4774404	1.66686e-11	0.87692	0.179454
61833017	rs12148079	1.89684e-08	9.12282	-1.02944
61833078	rs150173515	2.05204e-12	-1.03832	-2.99841e-10
61833091	rs116352408	5.5654e-12	-0.040582	-2.99841e-10
61833192	rs12148082	6.98303e-10	5.85848	-1.06698
61833302	rs68019838	1.2621e-07	10.947	-0.958497
61833420	rs66629920	2.82858e-08	9.51276	-1.0198
61834227	rs11071612	0.00637275	21.3676	-0.549493
61834566	rs4420476	6.68898e-10	5.88139	-1.13291
61835274	rs7173933	1.50653e-09	5.89269	-0.332272
61835359	rs7175163	5.73624e-12	-0.0103471	-2.99841e-10
61835519	rs28615721	0.00716856	21.4835	-0.54768
61836036	rs9806702	8.83068e-13	-1.9992	0.117696
61836960	rs138136764	2.68719e-12	-0.768656	-2.99841e-10
61837086	rs74427815	5.06664e-12	-0.134473	-2.99841e-10
61837132	rs11071613	7.78531e-12	0.0417424	0.253345
61837288	rs8024918	1.07858e-11	0.621075	-2.99841e-10
61837443	rs118047846	5.51858e-12	-0.0490297	-2.99841e-10
61837545	rs12906428	3.09476e-09	7.44722	-1.16691
61837694	rs12906613	3.487e-09	7.56648	-1.16683
61837695	rs12906862	3.487e-09	7.56648	-1.16683
61837905	rs4076038	9.0054e-13	-1.99811	0.136197
61838313	rs4635285	0.00742761	21.379	-0.407642
61838426	rs6494284	1.30194e-11	0.603421	0.205868
61838442	rs4074904	3.4613e-06	14.6727	-1.37266
61838454	rs7174831	2.50279e-09	7.20915	-1.14114
61838930	rs72745704	2.43603e-09	7.1264	-1.08542
61838931	rs67811174	2.25691e-09	7.1264	-1.1618
61839119	rs4286059	1.17138e-11	0.703615	-2.99841e-10
61839613	rs56404099	2.06242e-10	4.78198	-1.21008
61839660	rs11853920	0.0052188	21.0536	-0.435266
61839769	rs72745705	1.36993e-11	0.860191	-2.99841e-10
61840103	rs4775413	0.0090328	21.5948	-0.427841
61840220	rs7182724	8.5649e-13	-1.99996	0.0878989
61840614	rs73432591	8.95595e-13	-2.00022	0.132798
61841497	rs74017214	1.41803e-11	0.894702	-2.99841e-10
61841636	rs78586922	2.94165e-12	-0.678181	-2.99841e-10
61841960	rs4541014	2.81747e-09	7.34406	-1.15761
61842539	rs68186589	1.05986e-11	1.86408	-1.26051
61842557	rs11636157	2.656e-06	13.7865	-0.751283
61842673	rs11636309	2.41081e-06	13.6214	-0.683031
61842905	rs11636336	0.00710135	22.3293	-1.40293
61843039	rs8029085	3.57366e-06	14.704	-1.37201
61843103	rs8028972	3.1735e-06	14.5793	-1.3661
61843150	rs8030235	3.03747e-06	14.5139	-1.34449
61843580	rs4775414	3.39429e-06	14.6383	-1.35783
61844380	rs9302225	1.6383e-11	1.0391	-2.99841e-10
61844443	rs4281659	9.09639e-12	0.19957	0.251158
61844462	rs77385809	1.59144e-11	1.01008	-2.99841e-10
61845418	rs7163671	1.46791e-11	0.929277	-2.99841e-10
61845512	rs7163377	1.08106e-11	0.0307903	0.592582
61845636	rs7163599	1.09718e-11	0.258303	0.37987
61845654	rs80322481	1.41652e-12	-2.0954e-10	-1.40895
61846015	rs138812270	2.04672e-12	-1.04091	-2.99841e-10
61846142	rs10400827	1.06645e-11	0.258303	0.351465
61846486	rs79596400	7.85909e-13	-1.99806	-2.99841e-10
61846536	rs10400847	1.01286e-11	0.190851	0.367362
61847011	rs4990324	9.27908e-12	0.0907423	0.37987
61847621	rs4775415	9.24589e-12	0.124395	0.342633
61847738	rs28580242	9.69372e-12	0.106735	0.407593
61847743	rs28688764	9.45478e-12	0.0907423	0.398628
61848051	rs145050713	1.43631e-12	-1.39507	-2.99841e-10
61848150	rs28725224	9.33613e-12	0.106735	0.370007
61848154	rs4561406	0.00294153	20.3296	-0.284509
61848662	rs28605632	1.10071e-11	0.641391	-2.99841e-10
61848856	rs143825603	2.44196e-11	1.43823	-2.99841e-10
61849047	rs4774405	0.00294283	20.2231	-0.177637
61849261	rs4774406	0.000919359	20.3101	-1.42808
61849563	rs34418080	0.00279118	20.1499	-0.157366
61849582	rs4291862	4.22363e-11	1.9561	0.0300343
61849952	rs4363816	2.66524e-10	4.86053	-1.03222
61850695	rs4775416	0.00269062	20.1645	-0.208575
61851258	rs55835773	0.00220874	19.8802	-0.121708
61851274	rs55835940	0.00295728	20.1799	-0.129534
61851799	rs28545418	1.49379e-11	0.946752	-2.99841e-10
61851805	rs11071614	0.00339468	20.3346	-0.146321
61851876	rs12441941	6.04827e-12	0.237021	-0.194399
61851913	rs12441948	1.34429e-09	6.52105	-1.07459
61852209	rs12592172	9.23361e-07	13.402	-1.42334
61852494	rs143716833	1.46495e-12	-2.0954e-10	-1.37533
61852588	rs28509361	1.31088e-11	0.816133	-2.99841e-10
61852732	rs11632947	0.0612256	23.1712	-0.0904883
61852743	rs71411460	9.34948e-13	-1.82442	-2.99841e-10
61852905	rs140449794	3.20423e-12	-0.592679	-2.99841e-10
61853311	rs75432353	4.34942e-12	-0.287108	-2.99841e-10
61853800	rs4321135	7.77716e-13	-1.99885	-0.00969153
61854003	rs12898315	0.0399558	22.8441	-0.19025
61854104	rs62008395	0.0399558	22.8441	-0.19025
61854506	rs12903705	0.00650347	20.9153	-0.0768588
61854663	rs12903146	0.0504805	23.1385	-0.250825
61854806	rs4774407	8.17966e-13	-1.99813	0.0400427
61854922	rs4774408	9.71902e-11	3.19858	-0.379063
61855047	rs8026487	3.13949e-09	7.46633	-1.17166
61855070	rs180880423	1.77066e-12	-2.0954e-10	-1.1858
61855340	rs8027159	1.94006e-11	1.79464	-0.586488
61856011	rs11857462	6.83366e-06	15.3715	-1.39131
61856086	rs13379769	8.53029e-13	-1.99982	0.0837034
61856263	rs35225048	0.0366108	22.9879	-0.421463
61856287	rs76339048	1.59471e-12	-1.29046	-2.99841e-10
61856523	rs8037341	8.25557e-10	6.15382	-1.19491
61856935	rs75288749	1.90361e-12	-2.0954e-10	-1.1134
61856952	rs4277295	1.86281e-11	1.31891	-0.151387
61857086	rs77711754	1.24206e-11	0.762208	-2.99841e-10
61857362	rs111742439	8.2023e-13	-1.95532	-2.99841e-10
61858017	rs12437739	1.89556e-11	1.33269	-0.147743
61858217	rs12900722	6.41436e-05	16.7443	-0.524842
61858447	rs112798008	7.92762e-13	-1.98938	-2.99841e-10
61858654	rs117427057	1.5912e-12	-1.29266	-2.99841e-10
61858657	rs12905487	0.0213973	22.0586	-0.0292014
61858668	rs4480737	1.01415e-12	-2.00018	0.257082
61858816	rs12905969	0.0327231	22.6053	-0.151098
61858883	rs76057850	2.8683e-11	1.59915	-2.99841e-10
61859004	rs4480738	7.68805e-13	-1.97074	-0.0493304
61859075	rs113498848	7.96249e-13	-1.98499	-2.99841e-10
61859450	rs79900850	1.3027e-11	0.809876	-2.99841e-10
61859555	rs2899669	1.01174e-12	-1.99999	0.254506
61860020	rs139138332	2.45633e-12	-2.0954e-10	-0.858483
61860572	rs118063531	1.51729e-12	-2.0954e-10	-1.34022
61860773	rs4775418	1.0781e-12	-1.99332	0.311372
61860911	rs4775419	6.35396e-11	3.43154	-1.03703
61861402	rs2414716	0.0415538	22.5908	0.102341
61861526	rs72745723	2.80121e-12	-0.727098	-2.99841e-10
61861540	rs10163060	1.11949e-08	8.65911	-1.09305
61861985	rs2414717	3.71249e-10	4.81605	-0.656327
61862251	rs77602844	1.44997e-12	-1.38561	-2.99841e-10
61862714	rs6494285	2.73885e-11	1.93364	-0.380666
61862802	rs8042151	0.0532465	22.9025	0.0385224
61862996	rs8042070	0.00471665	21.9352	-1.41795
61863071	rs117149746	2.69267e-12	-0.766616	-2.99841e-10
61863133	rs2414718	0.0397038	24.0681	-1.4205
61863233	rs6416472	1.84885e-11	1.52681	-0.366813
61863856	rs6494286	2.22737e-06	13.8915	-1.03236
61864076	rs17270962	0.00653385	22.2586	-1.41546
61864205	rs544165609	1.98447e-12	-2.0954e-10	-1.0718
61864750	rs145695716	1.98833e-12	-1.06985	-2.99841e-10
61864880	rs56112608	1.02841e-12	-1.72914	-2.99841e-10
61865019	rs12050629	4.53172e-11	-2.0954e-10	2.05654
61865250	rs4517735	9.37826e-13	-1.97557	0.154224
61865854	rs142377245	1.09369e-12	-1.6676	-2.99841e-10
61866250	rs72745725	1.86589e-12	-1.13341	-2.99841e-10
61866442	rs28363710	1.32505e-11	0.826886	-2.99841e-10
61866572	rs80070684	1.39201e-11	0.876182	-2.99841e-10
61866610	rs16944346	1.4118e-12	-1.41229	-2.99841e-10
61866973	rs6494287	1.62048e-09	6.74745	-1.11412
61867339	rs8024904	1.40832e-12	-1.25656	-0.158193
61867424	rs8029565	1.74292e-12	-1.10335	-0.0982435
61867929	rs34792615	7.98065e-13	-1.98272	-2.99841e-10
61868792	rs28610370	1.32505e-11	0.826886	-2.99841e-10
61869851	rs2414719	3.81504e-09	6.87995	-0.390392
61870660	rs7497015	9.57302e-10	5.4414	-0.334432
61870836	rs7497302	9.38872e-11	3.07967	-0.294727
61870943	rs12592967	0.0307524	22.3802	0.0118539
61870977	rs12595508	0.0200617	22.0316	-0.0666569
61871435	rs8043366	1.30663e-10	3.36116	-0.245682
61871486	rs76687913	1.4131e-11	0.891219	-2.99841e-10
61871649	rs116889203	8.97918e-12	0.437758	-2.99841e-10
61871791	rs146214606	2.21216e-12	-0.963183	-2.99841e-10
61871807	rs11630117	1.559e-10	3.45711	-0.165048
61871854	rs11634962	1.3943e-09	4.21409	1.26891
61872197	rs35351411	0.200245	24.6434	-0.377721
61872199	rs72745729	5.3081e-11	2.21467	-2.99841e-10
61873019	rs17303614	7.21842e-13	-1.99757	-0.0855276
61873064	rs7167805	1.40392e-11	0.884701	-2.99841e-10
61873251	rs2899670	0.152788	24.3638	-0.368635
61873719	rs79942197	2.85706e-12	-0.707359	-2.99841e-10
61874187	rs17303621	8.18205e-13	-2.0001	0.0423095
61874202	rs138453911	7.99318e-13	-1.98115	-2.99841e-10
61875065	rs28705878	1.56962e-11	0.996269	-2.99841e-10
61875207	rs8040481	3.59547e-09	7.48075	-1.05047
61875208	rs8040327	4.58329e-09	7.72807	-1.05505
61875762	rs80128662	6.77013e-13	-1.99646	-0.150754
61876073	rs6416473	1.90578e-11	1.50698	-0.316659
61876250	rs2414721	1.48291e-11	0.939441	-2.99841e-10
61876328	rs76512733	9.92861e-13	-1.76432	-2.99841e-10
61876422	rs6494289	1.16308e-10	3.16306	-0.163969
61876682	rs58580055	4.25337e-12	-2.0954e-10	-0.309438
61877103	rs12908294	1.44646e-10	3.56807	-0.350935
61877280	rs116941504	9.54634e-13	-1.80358	-2.99841e-10
61877291	rs62008436	3.22482e-10	4.48605	-0.467152
61877327	rs12592355	4.14528e-11	2.25775	-0.290345
61877355	rs12594873	0.0143366	22.2067	-0.577764
61877360	rs138203924	1.80424e-11	1.13557	-2.99841e-10
61877587	rs117246700	1.4178e-12	-1.40805	-2.99841e-10
61877593	rs4594198	0.0152894	22.291	-0.59769
61878161	rs113984350	3.72429e-12	-0.442275	-2.99841e-10
61878374	rs9672974	1.11197e-09	6.44133	-1.18459
61878407	rs147360816	1.52689e-12	-2.0954e-10	-1.33392
61878429	rs7182410	4.12741e-12	-0.339502	-2.99841e-10
61878646	rs144147051	1.03788e-09	5.18779	-2.99841e-10
61879179	rs34366144	0.0599768	23.4706	-0.410508
61879195	rs17237859	7.70949e-13	-1.99811	-0.0191723
61879564	rs3848121	1.26806e-11	0.96205	-0.179129
61880631	rs16944361	8.0717e-10	4.93825	-0.00186412
61880800	rs6494290	0.000930692	19.3342	-0.439953
61880873	rs12148105	5.05162e-10	5.56562	-1.09789
61880875	rs12900495	5.53206e-10	5.6784	-1.11982
61881349	rs6494291	7.16786e-13	-1.87163	-0.218502
61881350	rs6494292	6.94285e-13	-1.87687	-0.245159
61882071	rs144278345	8.45572e-12	0.377692	-2.99841e-10
61882108	rs117426157	1.44126e-11	0.91095	-2.99841e-10
61882877	rs7496758	3.84642e-11	1.89258	-2.99841e-10
61883041	rs11638271	6.11422e-13	-1.97331	-0.275813
61883204	rs28658138	2.76664e-11	1.56307	-2.99841e-10
61884028	rs36021988	3.21546e-13	-1.46332	-1.42845
61884090	rs11634434	8.11955e-13	-1.76331	-0.202152
61884127	rs12899210	1.03576e-09	6.22926	-1.04352
61884136	rs10519122	1.9863e-13	-1.99975	-1.37371
61884662	rs16944364	1.81459e-12	0.265647	-1.42694
61884914	rs16944366	1.94816e-12	0.334887	-1.42515
61885832	rs7496262	2.29154e-10	5.10417	-1.42693
61886059	rs2414723	4.20811e-13	-1.20868	-1.41405
61886490	rs11071615	8.9585e-13	-1.81055	-0.0565786
61886896	rs67971130	3.83995e-11	1.89089	-2.99841e-10
61887768	rs17270983	0.00129161	20.6354	-1.41342
61887937	rs62008437	0.00133524	20.6829	-1.42771
61888045	rs17237880	2.26445e-12	-2.0954e-10	-0.939818
61888413	rs150520560	2.26861e-12	-2.0954e-10	-0.937984
61889079	rs16944371	1.32482e-11	0.826708	-2.99841e-10
61889602	rs17270990	7.76721e-11	2.59535	-2.99841e-10
61889631	rs16944372	7.86222e-12	1.72917	-1.42425
61889831	rs186572265	2.75385e-12	-2.0954e-10	-0.744151
61890212	rs11635435	4.77764e-10	5.35648	-0.944512
61890531	rs7168957	8.40317e-13	-1.74013	-0.191
61890910	rs7169676	8.0984e-13	-1.72673	-0.241337
61890922	rs16944374	3.61767e-11	1.83127	-2.99841e-10
61891014	rs11071616	8.00886e-13	-1.65794	-0.321243
61891264	rs141135095	1.73798e-12	-2.0954e-10	-1.20443
61891585	rs74395195	9.33223e-12	0.476323	-2.99841e-10
61891786	rs8035920	1.23366e-11	0.755416	-2.99841e-10
61892367	rs7497004	7.88122e-13	-1.6102	-0.385051
61892501	rs10519120	1.97771e-13	-1.98001	-1.39779
61892544	rs12899273	6.51723e-11	3.53221	-1.11232
61892615	rs11639487	8.21076e-13	-1.75156	-0.20273
61893074	rs7183783	8.5564e-13	-1.59643	-0.316622
61893146	rs12900276	6.1072e-11	3.45693	-1.10203
61893535	rs2414702	1.42592e-10	4.56216	-1.35933
61893604	rs7167077	1.4292e-10	4.56216	-1.35703
61893618	rs28478629	4.01896e-12	0.903229	-1.26936
61893720	rs7165766	1.45947e-10	4.56398	-1.33789
61893781	rs28706156	5.79238e-12	1.13059	-1.1312
61893997	rs7166324	1.03964e-12	-1.77245	0.0541736
61894072	rs7167891	1.10283e-12	-1.72568	0.0664102
61894111	rs17303649	4.95681e-09	7.82731	-1.07594
61894164	rs7166567	9.02279e-13	-1.83224	-0.0277432
61894399	rs7171452	3.73225e-11	1.86245	-2.99841e-10
61894706	rs16944385	2.63812e-11	1.5155	-2.99841e-10
61894869	rs8032888	6.25872e-11	2.37941	-2.99841e-10
61895081	rs117873307	1.89401e-13	-1.9926	-1.42844
61895111	rs7173319	2.51101e-09	7.15007	-1.07878
61895191	rs148825826	2.31363e-12	-2.0954e-10	-0.918334
61895472	rs7179361	1.76958e-09	6.84389	-1.12254
61895514	rs16944389	4.98022e-12	1.10399	-1.25566
61895641	rs16944393	1.75812e-10	4.74198	-1.32971
61895660	rs62008438	2.42811e-09	7.46371	-1.42599
61895680	rs28620077	1.83541e-10	4.76753	-1.31224
61895853	rs72745743	7.86084e-11	2.60733	-2.99841e-10
61896023	rs61634381	5.9015e-11	2.32064	-2.99841e-10
61896222	rs116721613	2.66677e-12	-2.0954e-10	-0.776282
61896478	rs17237901	1.89861e-13	-1.99084	-1.42777
61896648	rs17237908	1.71266e-09	6.87326	-1.18461
61896713	rs28431446	5.92388e-12	1.24286	-1.22102
61897403	rs68180662	6.85036e-11	2.46973	-2.99841e-10
61897641	rs34571590	9.95373e-10	6.24603	-1.10006
61897709	rs28415342	5.78179e-12	1.22194	-1.22438
61897801	rs16944395	8.6255e-11	2.70016	-2.99841e-10
61897915	rs6494293	1.7546e-10	4.6719	-1.26164
61898123	rs8030370	1.66935e-10	4.6221	-1.26164
61898229	rs4774410	6.20692e-13	-1.923	-0.311075
61898482	rs11071617	0.000875427	20.2587	-1.42565
61898566	rs8036311	1.59021e-10	4.56816	-1.25628
61898622	rs8035133	4.88174e-12	1.05306	-1.22471
61898658	rs16944408	1.89407e-13	-1.99623	-1.42477
61899162	rs28503897	1.27759e-10	4.50258	-1.40958
61899764	rs77394992	1.90401e-13	-1.99125	-1.42452
61899792	rs56400908	1.15993e-12	-1.60879	-2.99841e-10
61899840	rs7182943	7.24083e-11	3.65972	-1.13455
61899967	rs7183143	6.38356e-11	2.39916	-2.99841e-10
61900183	rs7182531	3.47358e-12	0.86391	-1.37587
61900207	rs7182661	1.88918e-11	1.18158	-2.99841e-10
61900252	rs7183692	1.72955e-11	1.0933	-2.99841e-10
61900589	rs3848122	4.95097e-08	10.046	-0.993277
61901603	rs28442006	1.88577e-08	9.21093	-1.1234
61901606	rs139059398	9.21222e-12	0.463381	-2.99841e-10
61901612	rs11634723	6.55804e-11	3.50755	-1.08142
61901661	rs147538238	1.41708e-12	-2.0954e-10	-1.40855
61903224	rs7168305	3.00353e-13	-1.55282	-1.40713
61903474	rs7174133	5.22443e-11	3.61102	-1.41224
61903603	rs16944426	7.59985e-12	0.270978	-2.99841e-10
61904150	rs76622675	6.77791e-12	0.156518	-2.99841e-10
61904270	rs7175667	4.38631e-13	-1.18913	-1.39211
61904451	rs7178929	7.1052e-12	1.62403	-1.42036
61904603	rs2414703	9.31117e-13	-1.82345	-0.00507011
61904639	rs72745747	7.05035e-11	2.49851	-2.99841e-10
61905022	rs143097999	8.34282e-13	-1.93834	-2.99841e-10
61905121	rs2414704	1.66391e-12	-1.98337	0.73539
61905530	rs16944432	2.9895e-12	0.571331	-1.23337
61905605	rs117675891	7.87511e-12	0.306556	-2.99841e-10
61905606	rs12901380	7.84381e-13	-1.97632	-0.023687
61905989	rs2899668	2.32861e-05	16.2928	-1.08659
61907481	rs11854700	5.42057e-05	17.4487	-1.3976
61908068	rs28765509	2.755e-12	0.673035	-1.41677
61908134	rs11071618	2.63282e-12	0.630133	-1.41923
61909066	rs77410935	3.30258e-11	1.74014	-2.99841e-10
61909169	rs28877426	5.43681e-12	1.35724	-1.4212
61909438	rs72745750	3.42832e-10	4.08009	-2.99841e-10
61909712	rs2414705	0.000205707	18.7166	-1.33177
61909746	rs118103489	8.61216e-13	-1.90656	-2.99841e-10
61909880	rs2414706	1.59532e-12	0.135056	-1.42514
61910113	rs2414707	7.53609e-12	1.67776	-1.41521
61910510	rs146032504	1.77562e-12	-2.0954e-10	-1.183
61910843	rs34020641	4.2599e-12	0.691884	-0.999789
61911002	rs35790860	3.67652e-12	0.399905	-0.855089
61911047	rs80291142	1.98242e-13	-1.95409	-1.42133
61911092	rs149551039	1.53832e-12	-2.0954e-10	-1.32646
61911182	rs2414708	1.45073e-12	-0.191283	-1.1938
61911690	rs146373368	1.75537e-12	-1.19447	-2.99841e-10
61911757	rs2001891	3.4157e-11	0.618189	1.15563
61912189	rs11634632	1.70403e-11	2.36653	-1.2881
61912898	rs59106367	1.50517e-12	-2.0954e-10	-1.34825
61913054	rs7166435	2.05752e-13	-1.91633	-1.42191
61913193	rs2143	3.95156e-11	2.12658	-0.207037
61913512	rs11857393	2.20494e-11	1.25658	0.0795591
61913645	rs2414713	2.17256e-11	1.5823	-0.260962
61913884	rs11637386	1.89988e-12	-1.15622	0.0408568
61914035	rs11632744	3.26067e-12	-0.588954	0.0137358
61914246	rs79376248	3.31783e-12	-2.0954e-10	-0.557841
61914778	rs55835453	6.44339e-12	-0.353806	0.45971
61914858	rs12915907	5.00369e-13	-1.98237	-0.467189
61915299	rs2414714	5.74025e-13	-1.99705	-0.315179
61916697	rs1989602	1.57113e-12	-2.0954e-10	-1.30535
61917598	rs12439454	4.5024e-12	-0.824324	0.571784
61917666	rs147350689	1.42414e-12	-2.0954e-10	-1.40358
61917693	rs28451920	3.89926e-12	-0.926844	0.53048
61917925	rs28375544	3.59491e-12	-0.81378	0.336149
61918225	rs78790950	1.69324e-12	-2.0954e-10	-1.23051
61918411	rs11071621	6.87604e-13	-2.00018	-0.131516
61918822	rs74017239	1.54958e-12	-2.0954e-10	-1.31917
61919026	rs12898360	1.64235e-12	0.0957314	-1.35675
61919126	rs59076082	1.53905e-12	-2.0954e-10	-1.32599
61921456	rs2414715	1.6621e-12	-2.0954e-10	-1.24907
61921460	rs74017240	1.60322e-12	-2.0954e-10	-1.28514
61921996	rs10431798	2.54413e-13	-1.85383	-1.27212
61922205	rs10431764	5.94128e-13	-1.94246	-0.335348
61922856	rs4265754	6.50426e-13	-1.96417	-0.223112
61923297	rs75002589	1.09374e-11	0.635037	-2.99841e-10
61923355	rs2414701	5.7791e-13	-1.99448	-0.311004
61923543	rs118051140	6.10036e-12	0.0511975	-2.99841e-10
61923646	rs3848123	5.91055e-13	-1.94451	-0.338491
61923994	rs3858893	5.67671e-13	-1.98139	-0.341977
61924323	rs3959691	5.77571e-13	-1.97971	-0.326367
61924410	rs2414700	5.87331e-13	-1.97717	-0.312151
61924699	rs72745755	2.44085e-12	-0.864803	-2.99841e-10
61925030	rs2414699	7.69707e-13	-1.94739	-0.0715056
61925151	rs74017242	1.62118e-12	-2.0954e-10	-1.27399
61925383	rs7164716	4.41111e-13	-2.00024	-0.575366
61925511	rs8031165	1.73681e-12	-2.0954e-10	-1.2051
61925522	rs74876151	1.63157e-12	-2.0954e-10	-1.26761
61925730	rs4775421	5.67732e-13	-1.96843	-0.354826
61925983	rs8030661	5.02529e-13	-1.97479	-0.470459
61926020	rs4775422	6.73188e-13	-1.85899	-0.29389
61926795	rs74017244	1.57223e-12	-2.0954e-10	-1.30465
61926948	rs74017245	1.56853e-12	-2.0954e-10	-1.30702
61927054	rs2414698	5.12636e-13	-1.97559	-0.449754
61927411	rs2414697	5.54374e-13	-1.92385	-0.423217
61927858	rs73436480	1.63964e-12	-2.0954e-10	-1.26267
61928445	rs4316695	4.98532e-13	-1.91049	-0.542748
61928739	rs2414696	4.74151e-13	-1.93088	-0.572504
61929087	rs76987023	1.58032e-12	-2.0954e-10	-1.29952
61929246	rs62010568	5.18047e-12	-0.706934	0.594679
61929570	rs8033910	4.65883e-13	-1.99418	-0.526787
61931097	rs3858894	4.761e-13	-1.96297	-0.536303
61931318	rs7170123	4.00749e-13	-1.97132	-0.700252
61932000	rs11071623	4.74758e-13	-1.88825	-0.613851
61932088	rs151299197	7.39211e-12	0.243263	-2.99841e-10
61933089	rs4304962	3.28443e-13	-1.84368	-1.02687
61933114	rs4511472	3.41154e-13	-1.82644	-1.00613
61933401	rs74019985	1.51351e-12	-2.0954e-10	-1.34272
61933654	rs1962381	3.16891e-13	-1.83114	-1.0752
61933819	rs1124856	1.54413e-12	-2.0954e-10	-1.32269
61933974	rs4350523	6.07224e-13	-1.90716	-0.348847
61934100	rs116915362	1.42005e-12	-2.0954e-10	-1.40646
61934509	rs8030765	2.55427e-13	-1.9316	-1.19037
61935227	rs12324199	2.1542e-13	-1.87844	-1.41387
61935262	rs2414732	3.0356e-13	-1.83869	-1.11064
61935553	rs7177942	4.01889e-13	-1.97696	-0.691768
61935611	rs147243229	2.91501e-12	-0.687279	-2.99841e-10
61935731	rs12913707	2.89845e-13	-1.8533	-1.14226
61935795	rs72745765	2.14423e-13	-1.89161	-1.40534
61936232	rs28459339	2.98534e-13	-1.84661	-1.11941
61936356	rs56187701	2.30627e-11	-0.341375	1.72244
61936497	rs3959693	3.19247e-13	-1.77119	-1.12775
61936635	rs2414731	3.27612e-13	-1.76252	-1.11056
61936703	rs2414730	3.21255e-13	-1.76688	-1.12579
61936935	rs2414729	3.18219e-13	-1.76688	-1.13529
61937074	rs2414728	2.54591e-13	-2.00006	-1.12519
61937371	rs2414727	2.55895e-13	-1.99883	-1.12131
61937482	rs2414726	5.27598e-12	-1.06097	0.966987
61937583	rs7167207	2.3031e-13	-1.95692	-1.26856
61937637	rs7167037	2.44624e-13	-1.92463	-1.24055
61938251	rs4316696	2.05441e-13	-1.91843	-1.42131
61938295	rs2245843	1.56075e-12	-2.0954e-10	-1.31199
61938597	rs2245853	1.9848e-13	-1.9824	-1.39181
61939189	rs4324075	2.55966e-13	-1.92658	-1.19328
61939234	rs2245982	1.59227e-12	-2.0954e-10	-1.29199
61939380	rs150896532	2.94335e-12	-0.677603	-2.99841e-10
61939920	rs139232701	1.59418e-12	-1.29079	-2.99841e-10
61940418	rs78279715	1.44176e-12	-2.0954e-10	-1.39128
61941682	rs117138525	1.48412e-12	-1.36233	-2.99841e-10
61941798	rs59006553	1.47662e-12	-2.0954e-10	-1.36739
61941967	rs2246250	3.72778e-13	-1.97858	-0.76534
61943065	rs7166259	2.11474e-13	-1.92959	-1.38121
61944153	rs138139071	1.64525e-12	-2.0954e-10	-1.25926
61944243	rs2246567	2.12418e-13	-1.98853	-1.31782
61944516	rs7177971	2.15204e-13	-1.91523	-1.37809
61945536	rs12900025	1.04981e-11	-0.750546	1.34459
61945919	rs72745767	2.17536e-13	-1.9213	-1.36124
61946006	rs117407320	1.64875e-12	-1.25713	-2.99841e-10
61946208	rs16944466	2.13175e-13	-1.94603	-1.35676
61946574	rs4775425	1.11763e-11	-0.95555	1.6122
61946596	rs80058125	1.44228e-12	-2.0954e-10	-1.39093
61947055	rs2443058	6.64695e-12	-1.08781	1.22482
61947112	rs144451848	1.6604e-12	-2.0954e-10	-1.25009
61947280	rs12438742	7.06417e-12	-1.27137	1.46925
61947492	rs876735	2.13532e-13	-1.9366	-1.36452
61947579	rs79292332	1.50343e-12	-2.0954e-10	-1.3494
61947694	rs10851698	1.90602e-12	-1.60645	0.49432
61947732	rs11071624	8.03849e-13	-1.97549	-2.99841e-10
61947866	rs10851699	2.36405e-12	-1.64089	0.744121
61948268	rs75147309	4.39894e-12	0.526349	-0.802135
61948425	rs7181627	2.14131e-13	-1.91921	-1.37911
61948435	rs2245477	3.5462e-12	-1.35835	0.867075
61948709	rs7180877	2.07473e-13	-1.9294	-1.4005
61948742	rs2245488	2.92946e-12	-1.53741	0.855075
61949032	rs8041429	2.06056e-13	-1.93329	-1.40347
61949128	rs72745769	2.0685e-13	-1.93136	-1.40155
61950065	rs2245597	2.15185e-12	-1.26598	0.275158
61950387	rs3985694	2.16421e-12	-1.13792	0.152831
61950627	rs72745770	2.09154e-13	-1.93707	-1.38477
61951053	rs75742934	2.35312e-12	-2.0954e-10	-0.901408
61951110	rs4775426	4.59105e-12	-1.19095	0.957909
61951235	rs4775427	7.47e-12	-0.899597	1.15334
61951318	rs117458067	7.92424e-13	-1.98981	-2.99841e-10
61951330	rs118114900	2.53426e-11	1.47534	-2.99841e-10
61951529	rs2245787	5.75037e-12	-1.03365	1.02576
61951820	rs72745772	2.03026e-13	-1.95896	-1.39261
61951967	rs73438311	1.4739e-12	-2.0954e-10	-1.36924
61952231	rs4143632	2.4153e-12	-1.02069	0.145365
61952501	rs2245899	5.90326e-12	-0.847063	0.865416
61953853	rs4775428	2.16719e-13	-1.89075	-1.39556
61954261	rs2264283	2.11213e-13	-1.96183	-1.35021
61954707	rs8024281	2.87852e-12	-1.60182	0.901944
61954841	rs117546399	1.0346e-12	-1.72314	-2.99841e-10
61955338	rs12148597	3.8468e-12	-1.46384	1.05393
61955923	rs117524474	8.112e-13	-1.96639	-2.99841e-10
61955960	rs75066480	9.65459e-12	0.510283	-2.99841e-10
61956575	rs16944487	1.60538e-12	-2.0954e-10	-1.28379
61956978	rs3848124	1.52156e-12	-2.0954e-10	-1.33741
61957099	rs2260129	6.33892e-12	-1.26102	1.35057
61957236	rs3848125	8.50398e-12	-1.0054	1.38878
61957832	rs72745775	2.07615e-13	-1.96334	-1.36588
61957905	rs75015991	5.09675e-12	-0.128547	-2.99841e-10
61957960	rs2249193	9.22721e-12	-0.794258	1.25926
61957976	rs2249194	8.63947e-12	-0.758586	1.15778
61958029	rs2249195	8.99938e-12	-0.755458	1.19546
61958063	rs2249197	8.4862e-12	-0.776486	1.15778
61958167	rs10519127	7.50324e-12	-0.911293	1.16948
61958660	rs2249312	6.87196e-12	-1.08897	1.25926
61958774	rs138242310	1.09153e-12	-1.66957	-2.99841e-10
61958793	rs117501222	3.20446e-12	-2.0954e-10	-0.592608
61958919	rs75112590	7.9539e-13	-1.98607	-2.99841e-10
61959205	rs144930813	4.20975e-12	-2.0954e-10	-0.319748
61960236	rs74018181	1.56346e-12	-2.0954e-10	-1.31025
61960302	rs12440800	3.62256e-12	-1.22724	0.757273
61960631	rs72745777	2.45399e-13	-1.81285	-1.34917
61960778	rs140750497	1.40847e-12	-2.0954e-10	-1.41464
61961020	rs10519128	2.01186e-13	-1.98187	-1.37881
61961100	rs2249570	5.10705e-12	-0.677252	0.550723
61961211	rs2249669	8.00973e-12	-0.648783	0.972289
61961353	rs2249682	6.53563e-12	-0.751586	0.871704
61961439	rs2414724	1.59249e-11	-0.30299	1.31372
61961499	rs75980455	2.09094e-13	-1.98162	-1.34051
61962011	rs62007289	6.13092e-12	-0.581441	0.637635
61962398	rs193013910	1.90392e-12	-2.0954e-10	-1.11323
61962800	rs3959692	1.58922e-12	-2.0954e-10	-1.29391
61962926	rs41481444	4.16046e-12	-0.919457	0.587933
61963118	rs2249855	1.97175e-13	-1.99729	-1.38352
61963372	rs34904190	5.89831e-13	-0.878366	-1.4067
61963554	rs2249953	1.97995e-13	-1.99959	-1.37707
61963821	rs67783351	1.13222e-11	-0.291784	0.961399
61963916	rs75466691	7.95992e-13	-1.98532	-2.99841e-10
61964314	rs2250037	1.99282e-13	-1.99897	-1.37122
61964474	rs12442116	8.51452e-12	-0.423802	0.808424
61964670	rs79725029	8.09085e-13	-1.969	-2.99841e-10
61964947	rs3985687	1.99276e-13	-2.00024	-1.36997
61965410	rs2250187	4.36575e-12	-0.851221	0.567861
61965751	rs76743588	7.85543e-13	-1.99853	-2.99841e-10
61965903	rs2250206	5.79022e-12	-0.738471	0.73749
61966035	rs74018184	1.60646e-12	-2.0954e-10	-1.28312
61966439	rs2253081	2.01123e-13	-1.99877	-1.36222
61966513	rs11852569	8.11371e-12	-0.566396	0.902801
61966600	rs2253089	1.96103e-13	-1.99604	-1.39023
61966724	rs2253095	7.98542e-12	-0.752099	1.07257
61967064	rs12437836	1.02161e-11	-0.555339	1.12215
61967282	rs9630416	1.96737e-13	-1.95746	-1.42558
61967447	rs12904593	8.88973e-12	-0.629565	1.05731
61967517	rs186453958	2.12346e-12	-2.0954e-10	-1.0041
61967903	rs11071625	1.10178e-11	0.626245	0.0161167
61969448	rs77638545	3.16626e-13	-1.54101	-1.36618
61969460	rs72745784	3.13685e-13	-1.5372	-1.37931
61969571	rs78625057	9.50844e-13	-1.80756	-2.99841e-10
61970121	rs140881560	1.73178e-12	-2.0954e-10	-1.208
61970165	rs12906700	1.75841e-12	-1.5147	0.321962
61970262	rs116712978	7.84641e-13	-1.99968	-2.99841e-10
61970973	rs79482268	1.53074e-12	-2.0954e-10	-1.3314
61971428	rs2264288	7.84911e-13	-1.99934	-2.99841e-10
61971594	rs143232273	1.52698e-12	-2.0954e-10	-1.33386
61971776	rs2253696	7.89909e-13	-1.99299	-2.99841e-10
61971933	rs12917300	2.19545e-12	-1.43611	0.465349
61972061	rs2243598	1.4165e-12	-2.0954e-10	-1.40896
61972968	rs2243601	8.0317e-13	-1.97634	-2.99841e-10
61973106	rs17205092	7.84304e-13	-2.00011	-2.99841e-10
61973415	rs75705986	5.74616e-12	-0.00861981	-2.99841e-10
61973546	rs2253934	1.94357e-12	-1.79081	0.698184
61973890	rs4294759	1.85774e-12	-1.13779	-2.99841e-10
61974335	rs74791065	2.98413e-12	-2.0954e-10	-0.663842
61974844	rs2254081	7.982e-13	-1.98255	-2.99841e-10
61974849	rs2414734	1.12362e-12	-1.88888	0.248284
61975442	rs117269137	1.57641e-12	-2.0954e-10	-1.302
61975447	rs2254185	7.99294e-13	-1.98118	-2.99841e-10
61975451	rs78276323	8.95749e-13	-1.86725	-2.99841e-10
61975507	rs16944505	2.58477e-13	-1.72267	-1.38743
61975778	rs116992885	4.02888e-12	-2.0954e-10	-0.363661
61976098	rs150513838	2.28274e-12	-2.0954e-10	-0.931773
61976499	rs77128569	7.87397e-13	-1.99617	-2.99841e-10
61976557	rs75593432	9.28139e-13	-1.83172	-2.99841e-10
61976593	rs7169224	2.39648e-12	-1.61628	0.733125
61976608	rs4774416	1.53314e-12	-1.7748	0.444964
61976646	rs149746936	5.84986e-12	-2.0954e-10	0.00926753
61976729	rs2262229	7.9831e-13	-1.98241	-2.99841e-10
61977084	rs75822948	1.44273e-12	-2.0954e-10	-1.39061
61977322	rs2259998	2.79355e-12	-1.75179	1.02195
61977614	rs2260971	2.6158e-12	-1.77096	0.975377
61977867	rs12592723	2.34184e-12	-1.5363	0.630089
61978148	rs141404802	1.4492e-12	-2.0954e-10	-1.38614
61978425	rs28582172	1.1277e-12	-1.81004	0.173076
61979135	rs17303670	9.87113e-13	-1.77012	-2.99841e-10
61979500	rs75291682	1.48449e-12	-2.0954e-10	-1.36208
61979674	rs35539490	2.51435e-11	1.46745	-2.99841e-10
61979946	rs2255997	2.29192e-13	-1.99899	-1.23135
61980178	rs116919529	1.51586e-12	-2.0954e-10	-1.34117
61980351	rs78999935	1.46059e-12	-2.0954e-10	-1.37831
61980738	rs112592747	2.74707e-12	-0.746616	-2.99841e-10
61981279	rs149799306	1.41298e-12	-2.0954e-10	-1.41145
61981700	rs115987053	8.30594e-13	-1.94277	-2.99841e-10
61981920	rs2414736	2.2051e-12	-1.70814	0.741761
61982006	rs11631062	7.25454e-12	-0.724531	0.949008
61982549	rs11854119	1.41795e-12	-2.0954e-10	-1.40794
61982766	rs78530176	1.647e-12	-2.0954e-10	-1.25819
61982927	rs2243932	2.65383e-12	-1.66186	0.880716
61983377	rs116959003	1.45256e-12	-2.0954e-10	-1.38382
61983884	rs12593153	2.45287e-12	-1.55364	0.693748
61984638	rs12900778	2.8166e-12	-1.54006	0.818435
61984691	rs115912356	8.00777e-13	-1.97932	-2.99841e-10
61985118	rs78953696	1.54896e-12	-2.0954e-10	-1.31957
61985968	rs11071626	3.9514e-12	-1.43363	1.05055
61986095	rs77562036	1.6582e-12	-2.0954e-10	-1.25142
61987347	rs2414737	3.00363e-12	-1.80246	1.14513
61987396	rs2264287	2.06968e-13	-1.97837	-1.35397
61987746	rs59777078	2.49315e-12	-2.0954e-10	-0.843604
61987932	rs2899672	1.811e-12	-2.0954e-10	-1.16327
61987940	rs78514594	1.51547e-12	-2.0954e-10	-1.34142
61987998	rs2243431	6.10221e-13	-0.827088	-1.424
61988235	rs142856442	1.64138e-12	-2.0954e-10	-1.26161
61988299	rs2247231	8.1596e-13	-0.5331	-1.42744
61988436	rs12591242	2.03239e-13	-1.94761	-1.40291
61988710	rs150052371	1.45376e-12	-2.0954e-10	-1.38299
61990636	rs62007292	7.85764e-13	-1.99825	-2.99841e-10
61990673	rs144775683	1.66053e-12	-2.0954e-10	-1.25001
61990893	rs2013725	8.0546e-13	-0.813049	-1.16044
61991478	rs12442351	6.54576e-13	-0.752477	-1.42844
61992343	rs4238360	6.18074e-13	-0.815453	-1.42284
61992409	rs2247693	9.53636e-13	-0.382183	-1.42244
61992499	rs11638973	2.10859e-13	-1.97106	-1.34265
61992653	rs11639048	2.22736e-13	-1.96187	-1.29705
61992729	rs2613109	9.50836e-13	-0.386619	-1.42095
61993092	rs2446804	8.17921e-13	-1.95814	-2.99841e-10
61993303	rs13380413	6.41467e-13	-0.980661	-1.22049
61993702	rs4774417	4.93792e-13	-1.03633	-1.42646
61994134	rs2414739	5.19498e-13	-0.987258	-1.42479
61994438	rs76112659	1.31906e-11	2.13051	-1.30816
61994586	rs2243453	1.14854e-12	-0.202118	-1.41654
61994614	rs11853885	1.58977e-11	2.31953	-1.31051
61995181	rs77196641	1.5342e-11	2.29692	-1.32347
61995237	rs2248032	1.14628e-12	-0.202118	-1.41851
61995285	rs2248041	1.15174e-12	-0.202118	-1.41376
61995369	rs117722155	9.4914e-13	-1.80935	-2.99841e-10
61995390	rs112468351	8.39575e-13	-1.93201	-2.99841e-10
61995794	rs719729	1.36488e-11	2.16701	-1.31051
61996192	rs74997920	7.89912e-13	-1.99298	-2.99841e-10
61996709	rs149573055	7.84485e-13	-1.99988	-2.99841e-10
61996981	rs2250980	1.56036e-12	0.0876257	-1.39986
61997072	rs141048015	8.79819e-13	-1.88519	-2.99841e-10
61997385	rs2251086	1.39582e-12	-0.0108279	-1.41284
61997428	rs143300197	1.42438e-12	-2.0954e-10	-1.40341
61997563	rs147516318	8.21653e-13	-1.95359	-2.99841e-10
61997599	rs4341693	7.01241e-13	-0.686017	-1.42604
61998265	rs142119554	8.80801e-13	-1.88407	-2.99841e-10
61998451	rs12909676	2.82243e-13	-1.86027	-1.16187
61998905	rs72745793	6.07165e-13	-1.12181	-1.13429
61999527	rs141127295	1.50893e-12	-2.0954e-10	-1.34575
61999668	rs2264286	1.2814e-11	2.13762	-1.34423
61999673	rs2899673	7.85732e-13	-0.933559	-1.06473
61999807	rs4775432	3.84355e-13	-1.31232	-1.40102
61999867	rs2264285	2.56191e-13	-1.86174	-1.25725
61999874	rs28815312	9.3567e-13	-0.936585	-0.887058
61999939	rs4238361	3.48404e-13	-1.76216	-1.04938
61999944	rs2251318	2.55105e-13	-1.80339	-1.31984
62000008	rs2251321	7.55908e-12	1.55662	-1.29102
62000126	rs2243564	7.94148e-13	-1.98764	-2.99841e-10
62000474	rs12911090	2.4657e-13	-1.86853	-1.28873
62000727	rs2446803	4.98289e-13	-1.38458	-1.06915
62001132	rs10519131	8.1555e-12	1.67717	-1.33563
62002587	rs60896762	6.43644e-12	1.44861	-1.34379
62003571	rs2251748	5.97792e-12	1.38962	-1.3587
62004348	rs2261069	4.85902e-12	1.23383	-1.41015
62004796	rs3889108	6.72561e-12	1.55782	-1.40905
62005027	rs111972052	1.01725e-12	-1.74004	-2.99841e-10
62005410	rs56287080	1.94752e-11	2.57448	-1.36249
62005917	rs12900375	1.64812e-12	0.16579	-1.4233
62005928	rs12900380	4.73292e-12	-0.322185	0.119575
62006155	rs8023735	1.86829e-12	0.274737	-1.40687
62006381	rs8024354	2.21983e-12	0.467024	-1.42675
62007444	rs74020809	1.54212e-12	-2.0954e-10	-1.32399
62007722	rs17303677	1.28553e-12	-1.50598	-2.99841e-10
62007850	rs76684347	2.40569e-12	0.516477	-1.39579
62008464	rs752361	2.23213e-13	-1.84693	-1.40985
62008741	rs7181862	1.64665e-12	-2.0954e-10	-1.25841
62008816	rs149539169	1.2176e-12	-1.56027	-2.99841e-10
62008878	rs2899674	2.26487e-13	-1.87842	-1.3638
62008949	rs4517727	1.17307e-12	-0.170268	-1.42726
62009335	rs12917401	2.47274e-13	-1.84877	-1.30564
62009347	rs12899391	1.84581e-12	0.240523	-1.38475
62009612	rs11853389	2.24534e-13	-1.88883	-1.36204
62009735	rs76744296	2.03248e-12	0.349081	-1.39698
62009854	rs76113693	2.01461e-12	0.333061	-1.38979
62010654	rs12910101	2.5896e-13	-1.73862	-1.36961
62011474	rs77440044	1.85416e-12	0.232687	-1.3724
62011489	rs59528032	1.51554e-12	-2.0954e-10	-1.34138
62011657	rs77461666	1.80386e-12	0.202878	-1.3701
62011695	rs78295319	1.83398e-12	0.216972	-1.36764
62011711	rs12916842	2.69615e-13	-1.74347	-1.32444
62012066	rs7181434	2.9292e-13	-1.57902	-1.40598
62012324	rs7180530	9.61335e-13	-0.465307	-1.33128
62012411	rs7164259	1.4805e-12	-2.0954e-10	-1.36477
62013049	rs74018586	2.8843e-13	-1.58917	-1.41128
62013629	rs10152577	1.02472e-12	-1.73273	-2.99841e-10
62013872	rs58409234	3.15879e-13	-1.49158	-1.41797
62013926	rs11857188	1.55822e-12	0.0561537	-1.36976
62014065	rs11857274	2.45502e-13	-1.78382	-1.37778
62014160	rs74018587	4.78202e-13	-1.50268	-0.992194
62014226	rs12907979	2.55269e-13	-1.77526	-1.34733
62014770	rs7177551	3.11632e-13	-1.58003	-1.34305
62014799	rs7177718	2.83266e-13	-1.65144	-1.36708
62015217	rs12913453	1.65703e-11	0.402305	0.648157
62015444	rs71411462	9.92976e-12	0.538385	-2.99841e-10
62015771	rs7183727	2.96583e-13	-1.61702	-1.35556
62016141	rs141757824	2.49742e-12	-2.0954e-10	-0.841894
62016226	rs7183350	1.47505e-12	-2.0954e-10	-1.36846
62016340	rs7183554	3.13151e-13	-1.58179	-1.33643
62016354	rs184608234	1.76259e-12	-2.0954e-10	-1.19037
62016424	rs72745798	2.91244e-12	-0.688158	-2.99841e-10
62016471	rs139811823	8.0858e-13	-1.96963	-2.99841e-10
62016581	rs2414742	1.54973e-12	0.0549539	-1.37403
62017105	rs8028149	6.8165e-13	-1.88469	-0.255695
62017726	rs149212850	1.49498e-12	-2.0954e-10	-1.35504
62017786	rs117703344	9.58525e-13	-1.79951	-2.99841e-10
62018398	rs74628602	9.41174e-13	-0.515238	-1.30254
62019073	rs8040690	3.13216e-13	-1.64446	-1.27355
62019289	rs8039985	5.91432e-13	-1.02556	-1.2568
62019564	rs6494294	3.89949e-13	-1.37184	-1.32705
62019728	rs111336997	2.70996e-12	-0.760217	-2.99841e-10
62019747	rs118033324	9.57427e-13	-1.80066	-2.99841e-10
62020258	rs75247521	1.05089e-12	-0.320333	-1.38718
62020371	rs7164221	2.66219e-13	-1.71352	-1.36706
62021068	rs2414743	4.69996e-13	-1.16898	-1.3432
62021344	rs144052769	1.72445e-12	-2.0954e-10	-1.21224
62021856	rs10431799	3.64174e-13	-1.91347	-0.8538
62023140	rs1047470	4.67499e-12	-0.367486	0.152561
62023363	rs1047471	5.71206e-13	-0.931203	-1.38595
62023392	rs878836	5.49444e-13	-0.960065	-1.39594
62023399	rs2242025	3.6651e-13	-1.89667	-0.864212
62023406	rs12909108	5.69706e-12	-0.199495	0.182294
62023518	rs12914538	7.86419e-12	-0.099769	0.404938
62023703	rs191108515	9.02222e-13	-1.86005	-2.99841e-10
62023984	rs878835	3.51853e-13	-1.89213	-0.909565
62024152	rs17303684	3.57637e-13	-1.89213	-0.89326
62024175	rs3959694	3.32707e-13	-1.95599	-0.901654
62024318	rs112960409	1.22053e-12	-1.55787	-2.99841e-10
62024432	rs117071059	7.89812e-13	-1.99311	-2.99841e-10
62024570	rs117418465	1.6245e-12	-2.0954e-10	-1.27195
62024922	rs2899675	9.60362e-13	-1.5674	-0.230198
62024927	rs12900314	9.66902e-13	-1.55417	-0.236637
62024980	rs12901234	4.3493e-12	-0.508897	0.221762
62025610	rs7168684	2.64598e-13	-1.80265	-1.28405
62026120	rs7168148	3.1193e-13	-1.60276	-1.31936
62026227	rs12907123	7.20523e-12	-0.251824	0.46948
62026417	rs73416756	3.06634e-13	-1.61496	-1.32429
62026445	rs76631990	9.6339e-13	-1.79445	-2.99841e-10
62026595	rs111636832	3.05569e-13	-1.62161	-1.32113
62026640	rs28588649	1.53747e-12	-2.0954e-10	-1.32701
62026801	rs113414611	3.11078e-13	-1.61535	-1.30951
62027124	rs17303698	3.52224e-13	-1.94468	-0.855955
62027315	rs17303705	2.45547e-13	-1.84976	-1.31166
62027638	rs7179814	4.27758e-12	-0.569061	0.265298
62028178	rs11855705	3.18155e-13	-1.6086	-1.29377
62028857	rs149022241	5.47868e-12	-2.0954e-10	-0.0562871
62029417	rs17237950	3.41018e-13	-1.94351	-0.889461
62029462	rs17237957	3.39202e-13	-1.92875	-0.909565
62029982	rs7170814	4.99804e-13	-1.18082	-1.26987
62030342	rs137996007	2.65209e-12	-2.0954e-10	-0.781803
62030350	rs112603284	1.40119e-12	-1.41983	-2.99841e-10
62030539	rs78802881	9.2981e-13	-0.696522	-1.1334
62030949	rs2414744	7.59885e-13	-1.14361	-0.888132
62031000	rs74719119	1.07756e-12	-1.68245	-2.99841e-10
62031105	rs74372480	3.12466e-13	-1.94821	-0.972201
62031134	rs8027240	3.92551e-13	-1.41382	-1.27842
62031255	rs8027589	3.52809e-12	-0.776425	0.28003
62031406	rs76264261	1.33698e-12	-1.46674	-2.99841e-10
62031479	rs7172756	4.87351e-13	-1.11937	-1.35655
62031681	rs147304542	9.61528e-13	-1.79638	-2.99841e-10
62032422	rs113680385	1.40996e-12	-1.41359	-2.99841e-10
62033040	rs72747807	9.37903e-13	-1.82126	-2.99841e-10
62033046	rs8039022	4.4899e-13	-1.3325	-1.2254
62033442	rs8043433	1.02599e-12	-0.338679	-1.39281
62033657	rs77161243	8.09003e-13	-1.9691	-2.99841e-10
62034245	rs12901491	2.93204e-12	-0.729505	0.0480514
62034284	rs8025688	2.78397e-13	-1.76766	-1.2682
62034354	rs74527807	1.36114e-12	-1.44883	-2.99841e-10
62034630	rs111569687	1.45154e-12	-1.38453	-2.99841e-10
62034731	rs118124457	1.45154e-12	-1.38453	-2.99841e-10
62034734	rs8030646	3.00788e-13	-1.70143	-1.25707
62034736	rs8029684	1.91338e-12	0.220386	-1.32867
62035160	rs146183121	1.50005e-12	-2.0954e-10	-1.35165
62035206	rs78776123	1.48959e-12	-2.0954e-10	-1.35865
62035290	rs111655324	1.45102e-12	-1.38488	-2.99841e-10
62035359	rs4499182	2.05837e-12	0.322051	-1.35729
62035378	rs12101505	3.02593e-13	-1.67931	-1.27321
62035847	rs117499428	6.29027e-12	0.081854	-2.99841e-10
62036600	rs8041905	4.19733e-13	-1.40011	-1.22518
62036643	rs8041005	3.01225e-13	-1.69862	-1.25843
62036966	rs77214300	1.40941e-12	-2.0954e-10	-1.41398
62036999	rs12898457	1.60084e-11	1.01596	-2.99841e-10
62037045	rs2243618	3.48674e-13	-1.56873	-1.24204
62037240	rs75839439	1.6932e-12	0.140434	-1.37096
62037541	rs73416793	8.93396e-13	-0.505809	-1.36407
62037845	rs2414745	2.84868e-13	-1.75913	-1.25375
62037849	rs2414746	3.10852e-13	-1.6385	-1.28709
62037855	rs34031011	2.97288e-11	1.63496	-2.99841e-10
62038420	rs8032851	2.84851e-12	-0.311703	-0.398652
62038941	rs11854281	7.41915e-13	-0.684992	-1.37068
62039282	rs118139822	1.84447e-12	-1.14496	-2.99841e-10
62039799	rs137958010	1.51372e-12	-2.0954e-10	-1.34258
62040003	rs8039554	2.37104e-13	-1.8343	-1.3621
62040130	rs113709219	1.94824e-12	-1.09022	-2.99841e-10
62040227	rs113289738	1.55316e-12	-1.31686	-2.99841e-10
62040451	rs139439215	1.96156e-12	-1.08341	-2.99841e-10
62040814	rs7173251	1.10266e-12	-0.267304	-1.39212
62041159	rs17237964	3.10719e-13	-1.98032	-0.9457
62041330	rs78848537	3.16799e-13	-2.00019	-0.906452
62041433	rs11854497	1.09733e-12	-0.319355	-1.34492
62041761	rs77565009	2.14857e-12	-0.99235	-2.99841e-10
62042037	rs111658120	2.21195e-12	-0.963274	-2.99841e-10
62042055	rs6494295	3.70965e-13	-1.42156	-1.32724
62042174	rs74571778	2.06938e-12	-1.0299	-2.99841e-10
62043017	rs17237971	2.55042e-12	-2.0954e-10	-0.820893
62043328	rs112304034	3.79391e-12	-0.423753	-2.99841e-10
62043593	rs76426974	9.97424e-13	-0.415406	-1.34432
62044136	rs16944568	4.29736e-13	-1.33083	-1.2709
62044442	rs117420939	2.86239e-12	-0.705493	-2.99841e-10
62044475	rs76785426	1.4953e-12	0.00263934	-1.35747
62044664	rs77459529	1.19871e-12	-0.270484	-1.30542
62044667	rs142826255	1.45537e-12	-1.38189	-2.99841e-10
62045230	rs112797795	1.74943e-12	-1.19786	-2.99841e-10
62045581	rs8041412	2.47833e-13	-1.72646	-1.42569
62045788	rs4288942	2.50128e-13	-1.71976	-1.42317
62046094	rs12323968	4.84337e-12	-0.245579	0.0660376
62046360	rs8042907	2.35324e-12	-2.0954e-10	-0.90136
62046610	rs6494296	3.46836e-13	-1.58369	-1.23236
62046728	rs11856842	6.15637e-13	-0.835473	-1.40678
62046851	rs147229256	2.36905e-12	-2.0954e-10	-0.89466
62046894	rs11853350	2.58769e-13	-1.68252	-1.42645
62047107	rs78731978	2.40503e-12	-2.0954e-10	-0.879587
62047427	rs113290496	1.93596e-12	-1.09655	-2.99841e-10
62047636	rs11854135	2.95362e-13	-1.87048	-1.10622
62047784	rs17303719	2.53858e-12	-2.0954e-10	-0.825547
62048189	rs12910688	2.60246e-13	-1.96408	-1.1392
62048896	rs150312708	4.36189e-12	-2.0954e-10	-0.284246
62049119	rs2414748	3.20238e-13	-1.57506	-1.32078
62049836	rs11857925	4.49098e-13	-1.90476	-0.652901
62050458	rs77366442	1.64041e-12	-1.26221	-2.99841e-10
62050498	rs17271095	6.60388e-12	0.145984	-0.0154778
62050546	rs76580710	1.72489e-12	-2.0954e-10	-1.21199
62051017	rs74336909	3.13562e-13	-1.97628	-0.940629
62051479	rs4594200	4.23696e-13	-1.32441	-1.29148
62051640	rs77922934	2.40754e-12	-0.878543	-2.99841e-10
62052070	rs12902999	4.23275e-13	-1.89004	-0.72684
62052079	rs8026073	2.7681e-13	-1.61326	-1.42832
62052116	rs75176326	2.44706e-12	-0.862265	-2.99841e-10
62052206	rs12903441	4.4887e-13	-1.90984	-0.64833
62052499	rs77546359	2.55525e-12	-0.818999	-2.99841e-10
62052896	rs55804971	1.49431e-12	-2.0954e-10	-1.35549
62052984	rs140396414	4.78806e-12	-2.0954e-10	-0.191026
62053355	rs17303726	2.79479e-12	0.675801	-1.40519
62053743	rs144755245	6.50557e-12	-2.0954e-10	0.115509
62053897	rs7178749	3.77733e-13	-1.46639	-1.26433
62054096	rs7179138	3.74504e-13	-1.41505	-1.32426
62054147	rs111868456	1.42187e-12	-1.40518	-2.99841e-10
62054543	rs111247154	1.42187e-12	-1.40518	-2.99841e-10
62054874	rs74697349	1.68378e-12	-1.23611	-2.99841e-10
62055753	rs8028558	3.43863e-13	-1.57673	-1.24794
62055839	rs35040435	4.4116e-10	4.33226	-2.99841e-10
62055869	rs12905291	6.61495e-12	-0.260934	0.393115
62056133	rs59586838	1.97097e-13	-1.96331	-1.4179
62056478	rs28444822	1.32777e-12	-1.47365	-2.99841e-10
62056725	rs151017750	8.22771e-13	-1.95223	-2.99841e-10
62057061	rs138648827	1.38921e-12	-2.0954e-10	-1.42842
62057120	rs12172834	2.30894e-13	-1.99961	-1.22334
62057176	rs140615453	3.94074e-12	-2.0954e-10	-0.385783
62057711	rs79064468	2.40094e-12	-2.0954e-10	-0.88129
62057836	rs4359383	6.13437e-13	-0.885156	-1.36067
62058436	rs12917224	5.95331e-12	0.0267972	-2.99841e-10
62059591	rs2414749	3.74336e-13	-1.51748	-1.22227
62060024	rs62007321	2.38231e-12	-0.772752	-0.116327
62060406	rs12900235	3.13006e-12	0.753009	-1.36911
62060703	rs17237977	2.56862e-13	-1.94513	-1.17123
62061528	rs7172739	4.69717e-13	-1.09626	-1.41652
62061594	rs7172922	5.01242e-13	-1.19817	-1.24965
62061704	rs11857468	1.1112e-11	0.659298	-0.00842276
62061871	rs73424628	1.99123e-12	-2.0954e-10	-1.0684
62062221	rs141136851	1.45811e-12	-2.0954e-10	-1.38001
62062443	rs17237984	2.4825e-11	-0.670424	2.12512
62063691	rs8023336	4.34117e-13	-1.36413	-1.22747
62063766	rs8024668	1.0422e-12	-1.37107	-0.344742
62063776	rs8023376	3.99994e-13	-1.44262	-1.23084
62063814	rs77696914	1.96252e-12	-2.0954e-10	-1.08292
62064998	rs76275140	4.35965e-13	-1.34271	-1.24463
62065420	rs11853781	3.51397e-13	-1.56623	-1.23676
62065572	rs73424632	1.84917e-12	-2.0954e-10	-1.14241
62066033	rs28728079	2.6077e-13	-1.95826	-1.14301
62066135	rs7175523	2.91084e-13	-1.7354	-1.25589
62066190	rs76066585	1.80275e-12	-1.16784	-2.99841e-10
62066218	rs77051194	2.06276e-12	-2.0954e-10	-1.03311
62066356	rs113892667	1.50862e-12	-1.34596	-2.99841e-10
62066648	rs2899676	6.05545e-13	-1.82883	-0.42995
62066720	rs141596764	1.46773e-12	-2.0954e-10	-1.37343
62066813	rs726754	3.39379e-13	-1.6118	-1.22599
62066941	rs726755	3.6336e-13	-1.60035	-1.16916
62067165	rs138862447	1.45315e-12	-2.0954e-10	-1.38342
62067322	rs8042969	6.70687e-13	-1.78956	-0.367046
62067589	rs149486618	3.7537e-12	-2.0954e-10	-0.434409
62067714	rs8026343	2.6008e-13	-1.96504	-1.13888
62067898	rs8026248	3.28023e-13	-1.74382	-1.12801
62067985	rs8026452	2.6088e-13	-1.96754	-1.1333
62067989	rs143980195	2.15193e-12	-2.0954e-10	-0.990785
62068122	rs12903399	5.91194e-13	-1.11582	-1.16695
62068186	rs12904934	1.56934e-12	-1.14255	-0.163945
62068443	rs74949234	8.21458e-13	-1.95383	-2.99841e-10
62068794	rs7171455	8.37026e-12	0.270539	0.0969955
62068954	rs185736603	8.20057e-13	-1.95553	-2.99841e-10
62069236	rs12909308	1.64356e-12	0.0769955	-1.33728
62069458	rs149718957	1.45638e-12	-2.0954e-10	-1.3812
62069970	rs113609726	9.6947e-13	-1.78816	-2.99841e-10
62069975	rs77119659	1.41057e-12	-2.0954e-10	-1.41315
62070211	rs17237991	2.23635e-12	-2.0954e-10	-0.952306
62070850	rs77437923	3.7457e-13	-1.36655	-1.37257
62072590	rs78286627	2.12652e-13	-1.88249	-1.42276
62072704	rs79510941	2.2435e-12	-2.0954e-10	-0.949113
62073409	rs145400147	1.50047e-12	-1.35137	-2.99841e-10
62073486	rs12907612	4.92527e-13	-1.33171	-1.13365
62073500	rs147670252	1.42162e-12	-2.0954e-10	-1.40536
62073697	rs75405746	1.93513e-12	-2.0954e-10	-1.09698
62073747	rs112114041	7.84552e-13	-1.99979	-2.99841e-10
62073755	rs11071628	1.112e-12	-1.65099	-2.99841e-10
62074666	rs145386876	9.95823e-12	-2.0954e-10	0.541249
62075008	rs75642179	8.46889e-13	-0.573905	-1.34943
62075403	rs75081917	2.17944e-13	-1.86089	-1.41977
62075569	rs17237998	2.00542e-12	-2.0954e-10	-1.0613
62076366	rs74601427	8.47024e-13	-0.547428	-1.37575
62076483	rs17303740	6.53718e-13	-0.786087	-1.39614
62076552	rs79899071	8.91444e-13	-0.505828	-1.36624
62076681	rs7342610	5.00845e-13	-1.26217	-1.18644
62076935	rs146632686	8.60868e-13	-1.90697	-2.99841e-10
62077220	rs55927532	4.39403e-13	-1.23239	-1.3471
62077221	rs59860209	4.39722e-13	-1.23241	-1.34636
62078068	rs77763799	4.34611e-13	-1.22879	-1.36166
62078071	rs76137417	4.19405e-13	-1.26508	-1.36099
62078353	rs76394989	8.61177e-13	-1.90661	-2.99841e-10
62078796	rs6494297	3.04941e-13	-1.77273	-1.17206
62078886	rs7342668	4.76187e-13	-1.16204	-1.33705
62079295	rs11855329	5.65238e-13	-0.994981	-1.33268
62079327	rs11858898	4.69424e-13	-1.16204	-1.35136
62079340	rs74021309	1.99005e-12	-2.0954e-10	-1.06899
62079647	rs144682268	1.01599e-11	-2.0954e-10	0.5613
62079990	rs767879	1.96207e-12	-2.0954e-10	-1.08315
62080200	rs12911496	1.34651e-12	-0.156633	-1.303
62080910	rs76156179	3.20506e-12	-0.59242	-2.99841e-10
62081161	rs12898793	1.00494e-11	-0.458389	1.00876
62081897	rs76279900	8.24179e-13	-1.95052	-2.99841e-10
62082603	rs79119974	1.83411e-12	-1.15059	-2.99841e-10
62082712	rs146050328	1.76536e-12	-2.0954e-10	-1.18879
62082735	rs2414751	4.67205e-13	-1.17458	-1.34355
62082829	rs4293320	4.22862e-13	-1.4577	-1.16016
62083037	rs8182045	2.99699e-13	-1.95124	-1.01089
62083121	rs8182046	3.17045e-13	-1.91501	-0.990857
62083268	rs17238005	2.74588e-13	-1.97669	-1.07295
62083410	rs16953454	1.53242e-12	-0.0698486	-1.26045
62083443	rs141192189	1.52678e-12	-2.0954e-10	-1.33399
62083636	rs17238012	2.68154e-13	-1.97655	-1.09679
62083682	rs80034119	1.39249e-12	-2.0954e-10	-1.42606
62084347	rs150176880	1.52642e-12	-2.0954e-10	-1.33423
62084889	rs28800247	3.81334e-13	-1.55216	-1.16907
62084972	rs143541999	7.93614e-13	-1.98831	-2.99841e-10
62085261	rs73426721	2.59455e-12	-2.0954e-10	-0.803738
62085902	rs146061485	1.52825e-12	-2.0954e-10	-1.33303
62085972	rs72747819	2.2579e-12	-0.942715	-2.99841e-10
62086887	rs4541015	4.81579e-13	-1.21006	-1.27778
62087526	rs2414752	2.00742e-11	-0.264997	1.50728
62087598	rs118084115	3.33691e-12	-0.552106	-2.99841e-10
62087677	rs13379935	7.84433e-13	-1.99995	-2.99841e-10
62088415	rs12898759	8.85627e-12	-0.409596	0.833571
62088562	rs12901879	9.21518e-12	-0.348909	0.812611
62088574	rs12901633	4.84696e-13	-1.18541	-1.29597
62088605	rs145088918	4.09532e-12	-2.0954e-10	-0.347306
62088913	rs142005490	1.41938e-12	-2.0954e-10	-1.40693
62088952	rs35033959	9.03413e-13	-0.476443	-1.38228
62089068	rs140367876	1.82393e-12	-2.0954e-10	-1.15615
62089189	rs67017880	8.91836e-13	-0.493711	-1.37791
62089931	rs73426726	4.61932e-13	-1.89119	-0.638299
62090132	rs11855702	2.22194e-13	-1.84739	-1.41396
62090475	rs77513701	2.13105e-12	-1.00054	-2.99841e-10
62090618	rs11853342	4.76e-13	-1.09349	-1.406
62090638	rs17238026	3.08847e-12	-2.0954e-10	-0.629475
62090819	rs11856507	1.48231e-12	-2.0954e-10	-1.36355
62091111	rs17238033	2.44527e-12	-2.0954e-10	-0.862994
62091248	rs17303768	2.33831e-12	-2.0954e-10	-0.907724
62091405	rs80152495	1.44085e-12	-2.0954e-10	-1.39192
62091518	rs78494976	5.39642e-13	-1.19131	-1.18269
62091993	rs117367993	1.45967e-12	-2.0954e-10	-1.37894
62092061	rs56680165	2.24226e-13	-1.98885	-1.2634
62092089	rs73426730	2.04331e-12	-2.0954e-10	-1.04258
62092354	rs73426731	2.73698e-12	-2.0954e-10	-0.750296
62092819	rs35169602	6.49404e-12	0.475225	-0.361491
62092848	rs10519137	2.0457e-13	-1.99729	-1.3467
62093059	rs78650068	1.88991e-12	-2.0954e-10	-1.12062
62093241	rs7178911	4.85415e-13	-1.10635	-1.37355
62093600	rs12591350	1.12996e-12	-1.62192	-0.0130512
62093625	rs12591292	1.23312e-12	-1.57565	0.0280463
62093970	rs7162205	1.60279e-12	-1.49883	0.213422
62094071	rs1981918	4.2843e-13	-1.18233	-1.42244
62094185	rs34822895	1.29618e-12	-1.5266	0.0288642
62094448	rs11071629	4.34219e-13	-1.1783	-1.41305
62094757	rs71411464	1.50834e-12	-1.60587	0.259733
62094844	rs11631621	5.59519e-13	-1.20642	-1.13141
62094988	rs138119509	8.99992e-12	-2.0954e-10	0.440065
62095006	rs11631588	4.29917e-13	-1.18427	-1.41705
62095034	rs34118810	1.46526e-12	-1.63774	0.262621
62095573	rs4775435	2.0153e-12	0.339927	-1.39631
62095875	rs17238047	9.78718e-13	-0.427886	-1.35078
62095883	rs117287275	1.50323e-12	-2.0954e-10	-1.34953
62095894	rs79684076	1.85448e-12	-1.56441	0.424864
62096002	rs10851700	1.78791e-12	0.188935	-1.36504
62096519	rs1034479	3.85604e-13	-1.30904	-1.40105
62096746	rs12917223	1.44609e-12	-1.42154	0.0332494
62096931	rs13379934	7.98786e-12	-0.656511	0.977282
62096934	rs150721927	1.81892e-12	-2.0954e-10	-1.15891
62096950	rs60199461	2.26534e-12	-2.0954e-10	-0.939428
62097134	rs34716044	7.8988e-12	-0.735066	1.04463
62097290	rs75178723	1.01004e-12	-0.318922	-1.42824
62097328	rs12898383	1.21343e-12	-1.51019	-0.0535149
62097388	rs116961322	1.27293e-12	-1.51583	-2.99841e-10
62097627	rs11630921	3.79322e-13	-1.30942	-1.41711
62097984	rs12903472	1.58293e-12	-1.33906	0.041189
62098001	rs11071630	7.05106e-13	-1.83757	-0.268985
62098158	rs12903374	1.24711e-12	-1.40516	-0.131167
62098197	rs76198286	1.46317e-12	-2.0954e-10	-1.37654
62098398	rs1425269	3.73884e-13	-1.32185	-1.41912
62098860	rs1863265	2.69371e-13	-1.98876	-1.08005
62098987	rs7171833	2.00369e-11	-0.248848	1.48927
62099335	rs2059469	2.65222e-13	-1.86876	-1.21557
62099418	rs2059468	3.6041e-13	-1.35478	-1.42289
62099448	rs2059467	2.80999e-13	-1.99079	-1.03576
62099852	rs12591893	1.72025e-12	-2.0954e-10	-1.21468
62099865	rs2059466	1.38001e-11	0.163031	0.704497
62100374	rs78522201	4.43435e-12	-2.0954e-10	-0.267769
62100383	rs4775436	1.16607e-12	-1.36818	-0.235331
62100440	rs56965684	4.14819e-12	-2.0954e-10	-0.334479
62100506	rs17271123	3.75139e-13	-1.59793	-1.13968
62100616	rs79471529	7.88374e-13	-1.99493	-2.99841e-10
62100716	rs142389819	1.44582e-11	-2.0954e-10	0.91411
62100988	rs62007323	1.21264e-12	-1.17417	-0.39018
62101016	rs62007324	1.18441e-12	-1.10901	-0.478898
62101388	rs117443378	6.10652e-13	-1.71659	-0.533788
62101539	rs145275177	2.13275e-11	-2.0954e-10	1.30285
62101559	rs11071631	9.72416e-13	-1.29061	-0.494511
62101636	rs11071632	3.91843e-12	-2.0954e-10	-0.39146
62101667	rs147864715	1.3982e-11	-2.0954e-10	0.880617
62101982	rs1425268	3.54196e-12	-0.134758	-0.357713
62102013	rs7179559	1.43271e-12	-0.384012	-1.01357
62102243	rs11634214	1.43916e-12	-0.369543	-1.02355
62102252	rs1425267	9.84182e-12	-0.639159	1.16865
62102484	rs1425266	1.12186e-11	0.183575	0.476849
62102570	rs12901220	1.13478e-11	0.269204	0.40267
62103246	rs80056926	1.40609e-12	-2.0954e-10	-1.41634
62103639	rs56820588	2.06794e-12	0.120741	-1.15134
62104182	rs62007326	3.23388e-12	0.454952	-1.03842
62104917	rs4491446	3.22195e-12	-2.0954e-10	-0.587165
62105147	rs2042606	3.34193e-12	-2.0954e-10	-0.550601
62105310	rs2042605	3.23257e-12	-2.0954e-10	-0.583872
62105536	rs56327319	5.07572e-13	-1.67766	-0.757603
62105971	rs28470608	2.07009e-12	-0.0980245	-0.931533
62105993	rs4775437	2.70914e-12	-2.0954e-10	-0.76052
62106180	rs73426775	2.91338e-13	-1.60687	-1.38355
62106189	rs117780881	1.88972e-12	-1.12072	-2.99841e-10
62106284	rs1559674	7.19308e-13	-1.31433	-0.772285
62106418	rs117618886	7.838e-13	-0.624131	-1.37662
62106862	rs1107785	2.33714e-12	-0.270833	-0.637392
62107142	rs6494298	1.58074e-12	-1.54052	0.241269
62107150	rs56659994	1.28889e-12	-1.30644	-0.196924
62107407	rs149523850	8.93953e-13	-1.86925	-2.99841e-10
62108233	rs880151	1.43102e-12	-1.26749	-0.131269
62108641	rs62007327	8.95901e-13	-1.86708	-2.99841e-10
62108754	rs1863263	2.67287e-13	-1.94762	-1.12897
62108885	rs880150	3.23125e-13	-1.94557	-0.941302
62109469	rs2113931	1.53042e-12	-0.779288	-0.552321
62109512	rs8023787	9.44591e-13	-1.58105	-0.233105
62109650	rs11853074	8.53013e-13	-1.61399	-0.302142
62109707	rs76150334	1.02613e-12	-1.73135	-2.99841e-10
62109951	rs140678209	2.89069e-12	-0.695655	-2.99841e-10
62110478	rs12907856	6.18094e-13	-1.67052	-0.567745
62110930	rs10851701	1.98771e-13	-2.00026	-1.3725
62111300	rs8033221	1.99276e-13	-1.95647	-1.41374
62111562	rs191323998	1.30588e-12	-1.49027	-2.99841e-10
62112097	rs146887890	8.33081e-13	-1.93978	-2.99841e-10
62112283	rs17303796	2.51061e-12	-2.0954e-10	-0.836626
62112292	rs10851702	5.65394e-13	-1.18673	-1.14065
62112657	rs17303803	4.23039e-13	-1.28482	-1.33263
62113140	rs8023523	2.21296e-13	-1.94465	-1.32076
62113424	rs74021316	1.61066e-12	-2.0954e-10	-1.2805
62113696	rs141732501	1.74725e-12	-1.19911	-2.99841e-10
62113919	rs11853774	2.62027e-13	-1.6973	-1.39916
62113922	rs60305506	2.71526e-12	-2.0954e-10	-0.758264
62114204	rs1863264	2.32939e-13	-2.00017	-1.21396
62114865	rs8034714	3.13852e-13	-1.62699	-1.289
62115205	rs11637925	4.24566e-13	-1.59816	-1.01568
62115206	rs11637926	4.15309e-13	-1.61563	-1.02026
62115471	rs73426793	1.93922e-13	-1.98401	-1.41344
62115699	rs16944648	2.57941e-12	-2.0954e-10	-0.809589
62115831	rs28668218	2.5784e-13	-1.96571	-1.14686
62115859	rs11639324	6.41849e-13	-1.62679	-0.573764
62116299	rs11852251	3.47284e-13	-1.51804	-1.29672
62116866	rs4774418	1.95184e-13	-1.96254	-1.42843
62117081	rs4774419	1.24979e-12	-0.972372	-0.561805
62117117	rs8026228	4.24134e-13	-1.20443	-1.41043
62117155	rs143112072	1.84445e-12	-2.0954e-10	-1.14497
62117222	rs8026411	4.05977e-13	-1.58752	-1.07109
62117341	rs117494574	1.5969e-12	-2.0954e-10	-1.28909
62117687	rs118131530	1.4358e-12	-2.0954e-10	-1.39543
62117897	rs77149797	1.59762e-12	-2.0954e-10	-1.28863
62117975	rs4774420	5.44105e-13	-1.29297	-1.07279
62118271	rs933806	2.23644e-12	0.435079	-1.38734
62118307	rs77260315	1.28652e-12	-1.50521	-2.99841e-10
62118475	rs875513	6.20842e-13	-1.30412	-0.929706
62118821	rs57257228	6.97861e-12	1.5064	-1.3207
62118874	rs12439835	7.57982e-13	-0.61204	-1.42221
62118953	rs12439912	6.08395e-13	-0.844528	-1.40955
62119357	rs4774421	4.92089e-13	-1.26952	-1.19673
62119410	rs117479103	2.68609e-12	-0.769065	-2.99841e-10
62120022	rs75375709	1.50679e-12	-2.0954e-10	-1.34717
62120235	rs17205183	3.1897e-13	-1.54986	-1.34995
62120615	rs55939994	1.26206e-12	-0.509098	-1.01531
62120650	rs4775438	1.12526e-12	-0.289181	-1.34995
62120770	rs55956721	1.0556e-12	-0.646185	-1.05685
62120897	rs148639659	7.99827e-13	-1.98051	-2.99841e-10
62121502	rs116873818	1.75034e-12	-2.0954e-10	-1.19734
62121608	rs8023607	2.71484e-13	-1.68152	-1.37948
62122539	rs12438629	3.31834e-13	-1.4756	-1.38467
62122798	rs12906499	2.79721e-13	-1.6612	-1.36992
62123116	rs9920509	2.03295e-12	0.301489	-1.34915
62124526	rs76089582	8.22866e-13	-1.95211	-2.99841e-10
62124679	rs35193906	1.91074e-12	-1.10966	-2.99841e-10
62124706	rs12437560	1.74876e-12	-0.590889	-0.607356
62125007	rs1991204	1.85111e-12	-2.0954e-10	-1.14137
62125510	rs147386952	2.60683e-12	-2.0954e-10	-0.799014
62125639	rs4775440	2.22621e-13	-1.83122	-1.42822
62125859	rs8026735	9.31423e-13	-0.466932	-1.36126
62126206	rs74883417	1.67079e-12	-2.0954e-10	-1.24386
62126490	rs28755956	6.04457e-13	-0.872385	-1.38819
62126725	rs189362035	2.48125e-12	-0.84839	-2.99841e-10
62127997	rs7179032	2.63077e-13	-1.99969	-1.09277
62128257	rs16944662	1.44587e-12	-1.38844	-2.99841e-10
62128861	rs11635438	4.40728e-13	-1.87107	-0.70541
62129101	rs9788653	3.12917e-13	-1.67178	-1.24719
62129809	rs12593278	4.01383e-13	-1.51768	-1.15231
62129908	rs75856736	4.00621e-12	0.75295	-1.12226
62130726	rs12901956	1.46624e-12	-0.486919	-0.887529
62131423	rs60540251	2.15987e-13	-1.86319	-1.4265
62131733	rs17205197	1.53859e-12	-0.335019	-0.991265
62131866	rs748668	7.74508e-13	-0.771449	-1.24123
62131928	rs933808	5.66134e-13	-1.32197	-1.00411
62131949	rs4775441	1.44617e-12	-1.38824	-2.99841e-10
62131989	rs748669	2.25101e-13	-1.98675	-1.26161
62132014	rs35370724	1.58522e-12	-0.310701	-0.985726
62132521	rs748667	2.36982e-13	-1.97899	-1.21793
62132921	rs17271144	2.13622e-13	-1.99331	-1.30739
62133036	rs4774422	2.18612e-13	-1.98223	-1.29538
62133614	rs12898715	5.31782e-13	-1.53434	-0.854337
62133674	rs9788635	2.4347e-13	-1.76242	-1.40749
62133678	rs12898859	5.27695e-13	-1.52206	-0.874329
62133679	rs77416319	2.02771e-13	-1.9256	-1.42722
62133731	rs2216999	2.69313e-13	-1.6836	-1.38544
62134332	rs17303831	3.12165e-13	-1.80726	-1.11412
62134596	rs74649845	5.73472e-13	-1.13773	-1.17547
62135139	rs7168715	4.21723e-13	-1.19652	-1.42403
62135464	rs77530147	1.0061e-12	-1.75107	-2.99841e-10
62135608	rs79354718	1.11522e-11	1.86129	-1.20681
62135660	rs148947256	1.80245e-11	-2.0954e-10	1.13458
62135739	rs12909692	2.85702e-13	-1.61596	-1.39399
62135922	rs12911388	2.02422e-12	-0.0817918	-0.970176
62136332	rs11632774	4.37476e-13	-1.15818	-1.4257
62136413	rs142337110	3.13826e-13	-1.84044	-1.07563
62136580	rs79020266	1.75942e-12	-2.0954e-10	-1.19217
62136754	rs117221088	7.84795e-13	-1.99948	-2.99841e-10
62136913	rs9920945	4.37781e-13	-1.15991	-1.42328
62137114	rs77511263	2.70202e-13	-1.63796	-1.42778
62137215	rs10851703	4.579e-13	-1.11555	-1.42271
62137557	rs8025282	4.50861e-13	-1.13046	-1.42329
62137834	rs1346035	2.56903e-13	-1.84227	-1.27394
62137876	rs1346036	4.5202e-13	-1.13688	-1.4143
62137911	rs1346037	2.64771e-13	-1.80005	-1.28599
62138440	rs4774423	2.6771e-13	-1.64656	-1.42844
62138587	rs12441791	2.89906e-13	-1.89277	-1.10258
62139811	rs72747848	2.51955e-13	-1.9939	-1.14175
62139993	rs12441436	2.60688e-13	-1.97218	-1.1294
62140034	rs3886246	4.61374e-13	-1.10969	-1.42101
62140042	rs5813121	2.63136e-13	-1.95383	-1.1384
62140189	rs17271151	5.29929e-13	-1.09141	-1.30075
62140330	rs79505738	1.16491e-12	-1.60451	-2.99841e-10
62140841	rs34388644	4.84774e-13	-1.4115	-1.06972
62141611	rs1000598	5.02328e-13	-1.16572	-1.27993
62141615	rs76155180	7.78004e-13	-0.828821	-1.17935
62142081	rs79340066	1.14053e-12	-1.62566	-2.99841e-10
62142994	rs73428651	1.43464e-12	-2.0954e-10	-1.39624
62143059	rs72747849	2.41506e-13	-1.90221	-1.2758
62143339	rs118187853	1.53683e-12	-2.0954e-10	-1.32743
62143442	rs12901171	4.82998e-13	-1.05682	-1.42807
62143664	rs17271158	2.64491e-13	-1.73848	-1.34862
62143679	rs72747851	9.37006e-13	-1.82222	-2.99841e-10
62143902	rs72747852	2.48454e-13	-1.89531	-1.25434
62144210	rs141365560	9.75138e-13	-1.78233	-2.99841e-10
62144371	rs72747853	2.46989e-13	-1.89888	-1.25668
62144563	rs76760079	2.75375e-13	-1.62357	-1.42321
62145214	rs1046156	6.04198e-13	-1.71326	-0.547747
62145399	rs11555593	4.5907e-13	-1.51718	-1.01852
62145889	rs75606182	1.51603e-12	-2.0954e-10	-1.34106
62145955	rs11555596	4.51996e-13	-1.47116	-1.08007
62146125	rs2059470	4.86737e-13	-1.04873	-1.42845
62146155	rs2059471	4.78541e-13	-1.06573	-1.42843
62146598	rs17238096	4.49797e-13	-1.44883	-1.10728
62146969	rs2241491	5.02216e-13	-1.01744	-1.42844
62146985	rs62007357	1.1878e-12	-1.58505	-2.99841e-10
62147207	rs2241492	4.19877e-12	1.02261	-1.34496
62147774	rs114079447	1.54676e-12	-2.0954e-10	-1.32099
62149045	rs1052306	4.96864e-13	-1.4933	-0.963288
62149657	rs35764401	5.57137e-13	-1.41935	-0.922749
62149784	rs3743297	2.48169e-13	-1.72235	-1.42845
62150364	rs17238110	2.49638e-13	-1.89168	-1.25321
62150523	rs560901245	1.61995e-12	-2.0954e-10	-1.27476
62150987	rs187121516	1.19833e-11	0.726361	-2.99841e-10
62151079	rs1991205	4.60185e-13	-1.10484	-1.42843
62151262	rs17205225	5.28282e-13	-1.08009	-1.31519
62151431	rs2098850	4.46634e-13	-1.13472	-1.42845
62151887	rs117038003	1.64666e-12	-2.0954e-10	-1.2584
62152058	rs62009074	5.35763e-13	-1.49765	-0.88356
62153246	rs186633930	1.4237e-12	-2.0954e-10	-1.40389
62153320	rs72747856	2.27139e-13	-1.9717	-1.26764
62153677	rs77716404	1.45442e-12	-2.0954e-10	-1.38255
62153856	rs4775442	4.6416e-13	-1.09625	-1.42843
62154072	rs4775443	1.63667e-12	0.163525	-1.42801
62154705	rs74752297	1.34459e-12	-1.46106	-2.99841e-10
62154748	rs12917238	1.76757e-12	-0.272975	-0.914572
62155087	rs11629851	5.34524e-13	-1.46545	-0.918081
62155157	rs4775444	1.55995e-12	0.114979	-1.42748
62155159	rs79456076	2.17699e-12	-2.0954e-10	-0.979207
62155282	rs4775445	1.28463e-12	-0.0858979	-1.42079
62155595	rs80316031	1.74573e-12	-2.0954e-10	-1.19998
62156042	rs11635880	4.59859e-13	-1.45227	-1.08172
62156514	rs1559673	2.66763e-13	-1.85257	-1.22598
62156690	rs3210522	1.70346e-12	0.197489	-1.42198
62157151	rs8034185	5.11367e-13	-1.11037	-1.31745
62157366	rs4775446	2.64268e-13	-1.86079	-1.22715
62157461	rs17303866	2.67493e-13	-1.85449	-1.22133
62157537	rs8037603	2.16071e-12	0.437578	-1.42429
62157573	rs17303873	2.62399e-13	-1.87079	-1.22425
62157579	rs12915283	4.33849e-13	-1.45856	-1.13365
62158088	rs17238127	2.60727e-13	-1.87476	-1.22667
62158337	rs11638951	5.74179e-13	-1.10647	-1.2055
62159229	rs3784636	7.11574e-13	-0.873631	-1.2238
62160453	rs12901481	5.0622e-13	-1.08922	-1.34871
62160742	rs12591667	2.60416e-13	-1.86898	-1.23364
62160758	rs7163441	4.72547e-13	-1.08288	-1.42389
62160874	rs77673743	1.51257e-12	-2.0954e-10	-1.34334
62161478	rs11636652	4.47418e-13	-1.39456	-1.16685
62162095	rs145642983	1.79228e-12	-1.17366	-2.99841e-10
62162243	rs8032681	2.41576e-13	-1.74953	-1.42819
62162264	rs12908081	2.3775e-13	-1.76532	-1.42837
62162591	rs12708468	7.26592e-13	-0.649665	-1.42688
62163055	rs11638344	4.91156e-13	-1.04373	-1.42442
62163168	rs11638455	4.80792e-13	-1.3425	-1.14697
62163547	rs11629559	4.51809e-13	-1.39456	-1.15708
62164813	rs11631013	4.45246e-13	-1.14857	-1.4177
62164863	rs78581319	1.24305e-12	-1.53958	-2.99841e-10
62165127	rs12438431	4.64726e-13	-1.11032	-1.41314
62165168	rs17271193	2.68542e-13	-1.65505	-1.41684
62165553	rs17303887	4.72997e-13	-1.36026	-1.14555
62165577	rs17303894	4.80101e-13	-1.35834	-1.13257
62165688	rs77137589	1.70574e-12	-2.0954e-10	-1.22315
62166475	rs62009076	9.29045e-13	-1.83075	-2.99841e-10
62166669	rs143966884	1.81801e-12	-2.0954e-10	-1.15941
62166766	rs117221342	9.71021e-12	0.516027	-2.99841e-10
62167017	rs6494299	2.90103e-13	-1.56919	-1.42548
62167254	rs117369028	1.56744e-12	-1.30771	-2.99841e-10
62167897	rs12708469	5.26542e-13	-0.971482	-1.42709
62168261	rs150496964	1.741e-12	-1.20269	-2.99841e-10
62168292	rs12902092	2.99711e-13	-1.53607	-1.42602
62168395	rs34589937	5.39185e-13	-1.34395	-1.0309
62169072	rs11071634	5.35139e-13	-0.955286	-1.42709
62169520	rs12902409	5.35139e-13	-0.955286	-1.42709
62169687	rs12708470	7.83475e-13	-0.663942	-1.33723
62170347	rs4775447	5.17342e-13	-0.988121	-1.42808
62171479	rs1981916	2.37162e-13	-1.77336	-1.42281
62171664	rs80069578	2.15701e-12	-2.0954e-10	-0.98843
62171906	rs1981917	2.55241e-13	-1.7058	-1.4169
62172384	rs4283171	2.54934e-13	-1.70691	-1.41699
62172398	rs1364809	2.52186e-13	-1.90634	-1.2284
62172429	rs2414755	2.54923e-13	-1.70691	-1.41703
62172609	rs16944673	5.30031e-13	-1.18774	-1.20423
62172907	rs12901055	5.03401e-13	-1.33321	-1.11031
62172977	rs3809516	2.52476e-13	-1.90803	-1.22557
62172985	rs3809517	5.46574e-13	-0.932945	-1.42829
62174258	rs190649048	1.08073e-12	-1.67951	-2.99841e-10
62174401	rs16944676	3.49044e-12	-0.507123	-2.99841e-10
62174412	rs17271207	1.11158e-12	-1.65137	-2.99841e-10
62174496	rs72747867	9.94658e-13	-1.76251	-2.99841e-10
62174894	rs17303915	4.91094e-13	-1.37009	-1.09818
62175003	rs12442506	2.50249e-13	-1.90292	-1.23953
62175019	rs12912348	1.59849e-12	-0.239521	-1.04857
62175134	rs12442569	2.62316e-13	-1.9097	-1.18566
62175636	rs12915825	2.55878e-13	-1.7058	-1.4144
62175642	rs12916268	2.56092e-13	-1.7058	-1.41357
62177165	rs12902859	5.77274e-13	-1.28984	-1.01675
62177390	rs117963733	1.43874e-12	-2.0954e-10	-1.39339
62177668	rs12907450	1.60129e-12	-0.24461	-1.04173
62177926	rs72747868	2.62737e-13	-1.90464	-1.18912
62178572	rs151310625	1.74156e-12	-2.0954e-10	-1.20237
62178677	rs188335660	7.67807e-12	0.281218	-2.99841e-10
62178679	rs150121611	6.10489e-12	0.0519398	-2.99841e-10
62178695	rs12439719	1.62118e-12	-0.365459	-0.908535
62179806	rs148677483	1.60488e-12	-2.0954e-10	-1.2841
62180285	rs147486877	1.54442e-12	-2.0954e-10	-1.3225
62180514	rs72747869	2.65667e-13	-1.89961	-1.18305
62180578	rs117240368	1.55663e-12	-2.0954e-10	-1.31463
62180801	rs76366500	1.44129e-12	-2.0954e-10	-1.39161
62181291	rs12185103	5.54806e-13	-1.32791	-1.01838
62181508	rs11071635	2.67292e-13	-1.65527	-1.42129
62182198	rs72747870	2.70089e-13	-1.82541	-1.24075
62183043	rs62009078	6.11281e-13	-1.2778	-0.971545
62184401	rs143932164	1.38933e-12	-2.0954e-10	-1.42833
62184636	rs13379492	3.07298e-13	-1.53374	-1.40335
62184801	rs13379947	2.8067e-13	-1.60155	-1.42617
62184912	rs11634516	3.39534e-13	-1.43193	-1.4054
62184982	rs11629741	5.46868e-13	-1.36462	-0.996079
62185160	rs148729733	1.0119e-12	-1.74533	-2.99841e-10
62185272	rs117069473	1.38078e-12	-1.43451	-2.99841e-10
62185879	rs34796280	5.41458e-13	-1.33629	-1.03435
62186037	rs115818635	1.61813e-12	-2.0954e-10	-1.27588
62186242	rs62009082	5.07612e-13	-1.37688	-1.05831
62186447	rs12908182	2.8126e-13	-1.66443	-1.36119
62186502	rs12908472	2.93047e-13	-1.58371	-1.40086
62186713	rs71411468	6.05103e-13	-1.2988	-0.960713
62186749	rs72747874	2.5397e-13	-1.88694	-1.24075
62186765	rs71411469	6.07708e-13	-1.30595	-0.949261
62186930	rs75069122	1.61813e-12	-2.0954e-10	-1.27588
62187029	rs28814609	2.21207e-13	-1.8653	-1.40051
62187711	rs77862848	9.90798e-13	-1.7664	-2.99841e-10
62187792	rs75855125	1.5669e-12	-2.0954e-10	-1.30805
62187955	rs7179506	2.75988e-13	-1.63637	-1.40818
62188742	rs138196944	1.67339e-12	-2.0954e-10	-1.2423
62189920	rs141449528	1.44079e-12	-2.0954e-10	-1.39196
62191654	rs75917862	2.51221e-13	-1.90064	-1.23793
62194561	rs145582500	8.96318e-13	-1.86661	-2.99841e-10
62194827	rs117959822	1.39044e-12	-2.0954e-10	-1.42753
62194842	rs7402374	5.78084e-13	-0.877526	-1.42766
62195112	rs117148762	1.37523e-11	0.864058	-2.99841e-10
62195589	rs118176904	1.46932e-12	-2.0954e-10	-1.37235
62196263	rs12439330	6.09798e-13	-0.82561	-1.42617
62196386	rs36056548	6.14826e-13	-1.38364	-0.859932
62196395	rs34516157	2.52827e-13	-1.8971	-1.2351
62197616	rs4774425	5.71067e-13	-0.89049	-1.42691
62198300	rs116847352	1.65909e-12	-2.0954e-10	-1.25088
62198564	rs11631970	7.02766e-13	-0.809139	-1.30074
62199146	rs78334630	1.81735e-12	-2.0954e-10	-1.15977
62199342	rs28413840	6.01612e-13	-0.836894	-1.4284
62199411	rs147291375	1.40955e-12	-2.0954e-10	-1.41388
62199580	rs9920256	2.18594e-13	-1.87485	-1.40284
62199911	rs12441358	2.55621e-13	-1.88612	-1.2351
62200595	rs12907534	6.95762e-13	-1.42263	-0.697266
62200597	rs149663645	3.23912e-12	-0.58185	-2.99841e-10
62200951	rs78469900	1.17337e-12	-1.59727	-2.99841e-10
62200974	rs2414753	2.9331e-13	-1.56686	-1.41682
62201772	rs35607089	6.51172e-13	-1.42918	-0.756954
62201963	rs373640137	1.6612e-12	-2.0954e-10	-1.24961
62201996	rs34435758	6.47203e-13	-1.43569	-0.756559
62202040	rs150390511	1.41249e-12	-2.0954e-10	-1.41179
62202277	rs79855776	2.73341e-13	-1.82819	-1.22599
62202290	rs34965045	3.05241e-13	-1.5249	-1.4189
62202482	rs10851704	5.82064e-13	-0.870785	-1.42754
62202638	rs10851705	5.76143e-13	-0.880183	-1.42837
62202722	rs80310505	1.62715e-12	-1.27032	-2.99841e-10
62202848	rs72747879	2.75802e-13	-1.81973	-1.22549
62202949	rs75101458	2.89819e-13	-1.56729	-1.42836
62203080	rs4775451	5.87305e-13	-0.861595	-1.42777
62203108	rs182467307	1.89794e-12	-1.11638	-2.99841e-10
62203878	rs78579533	7.84727e-13	-1.99957	-2.99841e-10
62203884	rs12906423	2.71536e-13	-1.63236	-1.42845
62204714	rs11637606	6.0216e-13	-1.41605	-0.848331
62204937	rs146030263	1.56613e-12	-2.0954e-10	-1.30854
62204946	rs35984535	5.95805e-13	-1.42918	-0.845815
62204964	rs28718088	2.31579e-13	-1.79172	-1.42827
62205088	rs28373613	2.61038e-13	-1.6803	-1.41994
62205109	rs75685403	2.79498e-13	-1.83033	-1.20158
62205143	rs12911303	7.71742e-13	-1.40395	-0.612307
62205898	rs77730888	4.89512e-13	-1.19972	-1.27178
62206671	rs62009106	6.42474e-13	-1.42469	-0.774888
62206916	rs143487448	2.65673e-13	-1.80048	-1.28216
62207619	rs4541010	3.30247e-13	-1.48405	-1.38101
62208588	rs7177538	2.6258e-13	-1.87052	-1.22383
62210010	rs72747887	1.07381e-12	-1.68593	-2.99841e-10
62210274	rs11071639	5.96799e-13	-0.844948	-1.42838
62210504	rs11071640	6.21052e-13	-1.39902	-0.834476
62210575	rs4775452	2.6369e-13	-1.87052	-1.21961
62210943	rs4774426	2.61099e-13	-1.88039	-1.21961
62211390	rs963023	2.76006e-13	-1.82192	-1.22256
62211450	rs963024	2.80479e-13	-1.60161	-1.4268
62211976	rs12911564	2.84478e-13	-1.58746	-1.4268
62212005	rs74347726	2.73535e-13	-1.83456	-1.21892
62212027	rs191017331	4.73445e-12	-2.0954e-10	-0.202286
62212447	rs114090703	1.39174e-12	-2.0954e-10	-1.4266
62212781	rs17238189	2.62436e-13	-1.86103	-1.23386
62213522	rs117370162	9.26138e-13	-1.83388	-2.99841e-10
62213597	rs11635569	2.77262e-13	-1.61244	-1.4275
62213933	rs7164933	8.54606e-13	-0.486827	-1.42744
62214503	rs77733354	5.235e-12	-0.101784	-2.99841e-10
62214607	rs12907567	6.43097e-13	-1.35776	-0.840846
62215067	rs140232275	2.83651e-13	-1.59556	-1.4216
62215223	rs34853395	7.19822e-13	-1.35776	-0.728137
62215685	rs144005660	9.75083e-13	-1.78238	-2.99841e-10
62216582	rs9920006	2.42372e-13	-1.75691	-1.41752
62217352	rs72747892	1.89659e-12	-1.1171	-2.99841e-10
62217391	rs4775453	2.74541e-13	-1.62187	-1.42793
62217444	rs4774427	2.96944e-13	-1.54406	-1.42731
62217641	rs77585482	7.76558e-13	-1.34683	-0.663206
62217962	rs118100937	4.27075e-13	-1.20318	-1.40477
62218098	rs146692251	4.17446e-12	-2.0954e-10	-0.328166
62218374	rs79650274	1.23649e-12	-1.54488	-2.99841e-10
62218380	rs117532109	1.30206e-12	-1.4932	-2.99841e-10
62218568	rs7172967	3.09451e-13	-1.51345	-1.41665
62218689	rs10459634	7.11443e-13	-1.5147	-0.582916
62218872	rs9788739	3.06949e-13	-1.7927	-1.14553
62218992	rs28440175	2.21206e-13	-1.83959	-1.42622
62219231	rs62009109	7.50698e-13	-1.31793	-0.72597
62219337	rs75341202	1.10219e-12	-1.65985	-2.99841e-10
62219645	rs58216278	1.38946e-12	-2.0954e-10	-1.42823
62220616	rs11637967	7.59078e-13	-1.33914	-0.693665
62220772	rs148713408	1.01578e-12	-1.7415	-2.99841e-10
62221002	rs73430416	2.38995e-13	-1.78066	-1.4078
62221468	rs17271235	5.87594e-13	-0.869624	-1.41925
62221510	rs16944686	1.10655e-12	-1.65591	-2.99841e-10
62221554	rs34486946	7.7596e-13	-1.2558	-0.755002
62221592	rs28411984	3.03673e-13	-1.53561	-1.41334
62221679	rs72747895	2.82914e-13	-1.81107	-1.2087
62222186	rs34997975	3.97767e-13	-1.32225	-1.35679
62222547	rs72747896	3.25136e-13	-1.74267	-1.13799
62223273	rs9788670	3.05889e-13	-1.54072	-1.40096
62223303	rs78071599	8.10667e-13	-1.96705	-2.99841e-10
62223698	rs12439027	2.83189e-13	-1.87049	-1.1483
62223749	rs2162064	5.95329e-13	-0.847565	-1.42823
62223937	rs11632425	2.94702e-13	-1.56795	-1.41099
62224093	rs2113935	2.80332e-13	-1.8742	-1.15473
62224573	rs150213751	7.85488e-13	-1.9986	-2.99841e-10
62224588	rs117437945	1.78685e-12	-2.0954e-10	-1.1767
62224613	rs12439934	2.02826e-13	-1.93411	-1.41844
62224726	rs114892389	1.86309e-12	-2.0954e-10	-1.13491
62224747	rs114503497	1.69809e-12	-2.0954e-10	-1.22765
62224952	rs139733531	7.94519e-13	-1.98717	-2.99841e-10
62226223	rs17271249	1.75519e-12	-2.0954e-10	-1.19457
62226423	rs112236709	1.83394e-12	-2.0954e-10	-1.15069
62226688	rs8030161	2.95034e-13	-1.81973	-1.15808
62227286	rs17303968	3.71144e-13	-1.38647	-1.36184
62227332	rs78163476	1.70773e-12	-2.0954e-10	-1.22198
62227395	rs17238210	2.78341e-13	-1.81669	-1.21937
62227701	rs12232347	2.93826e-13	-1.81248	-1.16944
62227899	rs957348	7.8756e-13	-1.33056	-0.66541
62228089	rs2042609	1.74157e-12	-2.0954e-10	-1.20236
62228308	rs10519144	3.20791e-13	-1.74859	-1.14553
62228374	rs141959092	7.98094e-13	-1.98268	-2.99841e-10
62228592	rs17271256	9.25996e-13	-1.83404	-2.99841e-10
62228696	rs11071641	3.03439e-13	-1.55705	-1.39267
62228770	rs35523559	8.04543e-13	-1.33491	-0.639719
62229021	rs62009158	1.12652e-12	-1.63802	-2.99841e-10
62229356	rs11071642	2.95526e-13	-1.56437	-1.41178
62229866	rs148631249	1.45597e-12	-2.0954e-10	-1.38148
62230464	rs75578770	7.84434e-13	-1.24439	-0.755553
62230476	rs78222153	1.70742e-12	-2.0954e-10	-1.22217
62230674	rs34234705	8.19573e-13	-1.29238	-0.663742
62230916	rs8042267	2.18684e-13	-1.85141	-1.42587
62232241	rs36004142	8.1356e-13	-1.27184	-0.691647
62232282	rs12905103	8.44358e-13	-1.22659	-0.699738
62232305	rs12594396	3.26681e-13	-1.74076	-1.13517
62232308	rs12905403	8.43678e-13	-1.22659	-0.700543
62232360	rs28513564	3.19721e-13	-1.50824	-1.38921
62232380	rs2042608	2.00389e-13	-1.94031	-1.42433
62232796	rs7172838	3.46642e-13	-1.44107	-1.37555
62232925	rs77555508	1.67841e-12	-2.0954e-10	-1.2393
62233167	rs8033816	2.74174e-13	-1.73954	-1.3116
62233289	rs76114874	1.83228e-12	-2.0954e-10	-1.15159
62233439	rs8038328	3.4251e-13	-1.45412	-1.37449
62233861	rs80282783	1.97982e-12	-2.0954e-10	-1.07414
62235331	rs142173450	1.54597e-12	-2.0954e-10	-1.3215
62235454	rs72747901	3.36765e-13	-1.70343	-1.1421
62236071	rs114960655	1.7472e-12	-2.0954e-10	-1.19914
62236302	rs114314630	1.72548e-12	-2.0954e-10	-1.21165
62236373	rs7170293	3.4355e-13	-1.40631	-1.41926
62236530	rs116905792	1.48112e-12	-2.0954e-10	-1.36435
62236804	rs7177173	3.55651e-13	-1.38535	-1.40561
62236848	rs72749703	3.32281e-13	-1.72526	-1.13366
62237219	rs117854004	3.02344e-12	-2.0954e-10	-0.650755
62237503	rs143806793	2.49082e-12	-0.844539	-2.99841e-10
62237710	rs1425270	3.39163e-13	-1.41952	-1.41891
62238231	rs2113932	4.33675e-13	-1.25115	-1.34146
62238348	rs2113933	4.202e-13	-1.25726	-1.36692
62238372	rs17303989	2.81763e-13	-1.59556	-1.42828
62238784	rs8028217	4.202e-13	-1.25726	-1.36692
62239304	rs7166891	3.39323e-13	-1.41112	-1.42683
62239552	rs113403713	1.68558e-12	-2.0954e-10	-1.23504
62239658	rs76905147	8.24672e-12	0.352665	-2.99841e-10
62239697	rs7172145	3.35353e-13	-1.42354	-1.42619
62239801	rs6494300	4.64073e-13	-1.18865	-1.33621
62240603	rs56215106	4.73548e-13	-1.24018	-1.26447
62241054	rs62007764	6.56438e-13	-1.32866	-0.849418
62241962	rs4587915	3.79929e-13	-1.31411	-1.41081
62242108	rs12912477	4.43548e-12	-1.36468	1.09717
62242186	rs4581655	4.66529e-13	-1.1739	-1.34569
62243197	rs11629598	7.30823e-13	-1.29512	-0.775615
62243559	rs12901735	6.76533e-13	-1.30433	-0.843591
62244117	rs17238245	2.87473e-13	-1.57999	-1.42379
62244281	rs17238252	4.5975e-13	-1.19771	-1.33651
62245330	rs17271263	8.01388e-13	-1.97856	-2.99841e-10
62246161	rs4620905	4.25764e-13	-1.26765	-1.34337
62246554	rs17238266	5.67215e-13	-1.16108	-1.16308
62246837	rs181644846	1.22739e-11	0.750323	-2.99841e-10
62246864	rs12899801	3.53991e-13	-1.422	-1.37363
62246931	rs62007765	8.19836e-13	-1.9558	-2.99841e-10
62246980	rs75338219	1.61406e-12	-1.2784	-2.99841e-10
62247067	rs12593844	3.24516e-13	-1.50349	-1.37908
62247137	rs11629900	8.0653e-13	-1.28638	-0.68578
62247217	rs12593860	8.61057e-13	-0.49109	-1.41566
62247504	rs28591222	8.25528e-13	-0.532331	-1.41655
62247720	rs8027751	3.67409e-13	-1.36596	-1.39247
62248067	rs117624378	8.38027e-13	-1.93386	-2.99841e-10
62248552	rs12909947	3.1097e-13	-1.58327	-1.34194
62248911	rs12910541	3.16795e-13	-1.56239	-1.34426
62249569	rs28472272	7.77139e-13	-0.584048	-1.42524
62249616	rs28725250	7.77139e-13	-0.584048	-1.42524
62249692	rs28587331	7.77139e-13	-0.584048	-1.42524
62249820	rs189478068	2.03338e-12	-2.0954e-10	-1.04745
62249853	rs62007767	7.87209e-13	-1.99641	-2.99841e-10
62250008	rs5006593	3.55933e-13	-1.37208	-1.41808
62250430	rs8034914	3.62313e-13	-1.35288	-1.41952
62251451	rs12898423	3.83299e-13	-1.3147	-1.40139
62253115	rs62007768	7.03596e-13	-1.33535	-0.773356
62253791	rs2303405	7.61199e-13	-1.29432	-0.735688
62254892	rs12915585	6.35513e-13	-1.33755	-0.872921
62254989	rs3784635	2.59825e-13	-1.87371	-1.23119
62255172	rs17304010	8.53422e-13	-0.50072	-1.41493
62255665	rs75051100	2.14815e-13	-1.86668	-1.42845
62256619	rs4775454	1.44e-12	-2.0954e-10	-1.39251
62259066	rs1344601	3.33076e-13	-1.491	-1.36553
62259116	rs36055710	4.80668e-12	-0.187143	-2.99841e-10
62259637	rs3784634	3.59609e-13	-1.38755	-1.39234
62259772	rs3784633	3.50083e-13	-1.4675	-1.33923
62261310	rs143754133	1.586e-12	-2.0954e-10	-1.29593
62261741	rs12594218	2.37861e-13	-1.77142	-1.4218
62261764	rs11071644	6.73815e-13	-1.14115	-1.0108
62262433	rs116749878	1.68845e-12	-2.0954e-10	-1.23334
62262770	rs28720854	2.15526e-13	-1.86538	-1.42645
62262993	rs148822266	1.16106e-12	-1.60782	-2.99841e-10
62263364	rs34775795	1.62936e-12	-1.26897	-2.99841e-10
62263446	rs77578461	1.60441e-12	-1.28439	-2.99841e-10
62264222	rs1364810	1.05277e-12	-0.678146	-1.02758
62264474	rs143141016	1.40956e-12	-2.0954e-10	-1.41387
62264754	rs3743295	1.45887e-12	-2.0954e-10	-1.37949
62265507	rs11071645	2.51079e-13	-1.7122	-1.42694
62266250	rs3743294	1.07355e-12	-0.630623	-1.05556
62266783	rs978141	7.00698e-13	-1.29238	-0.820449
62268186	rs11634693	8.20869e-13	-0.575385	-1.37916
62268289	rs28758709	2.23338e-13	-1.87604	-1.38018
62268517	rs28654580	2.28883e-13	-1.84944	-1.38226
62268848	rs72749724	8.61396e-13	-1.90635	-2.99841e-10
62268911	rs74395814	7.58199e-13	-0.624552	-1.40941
62269665	rs146115791	1.50591e-12	-2.0954e-10	-1.34775
62269728	rs2162061	3.86233e-13	-1.53833	-1.17014
62269938	rs35633657	7.86208e-13	-1.03243	-0.965258
62269996	rs12901036	8.00919e-13	-1.03243	-0.946721
62270130	rs8033347	2.30313e-13	-1.80513	-1.42034
62270318	rs111994751	1.64523e-12	-2.0954e-10	-1.25927
62270497	rs34646089	6.31932e-13	-1.27913	-0.936994
62270765	rs3784632	1.37061e-12	-1.38096	-0.0609355
62271417	rs117987072	8.46862e-13	-1.92337	-2.99841e-10
62272176	rs138803918	1.28579e-12	-1.50577	-2.99841e-10
62272925	rs149604048	1.46854e-10	3.23229	-2.99841e-10
62273993	rs149924354	1.71241e-12	-2.0954e-10	-1.21925
62273994	rs11071646	2.38386e-13	-1.76368	-1.42734
62274531	rs72749730	1.54115e-12	-1.32462	-2.99841e-10
62274940	rs933807	3.29842e-13	-1.50143	-1.36487
62275017	rs17271291	6.51211e-13	-1.12658	-1.0595
62275456	rs193067565	1.30401e-11	0.810876	-2.99841e-10
62275636	rs71411473	2.24187e-12	-0.949842	-2.99841e-10
62275897	rs3784631	2.14994e-13	-1.86651	-1.42779
62276413	rs148473344	5.3018e-12	-2.0954e-10	-0.0891053
62277226	rs146803927	1.70486e-12	-2.0954e-10	-1.22367
62278070	rs11631273	6.33037e-13	-1.23739	-0.976992
62278760	rs78671468	1.73658e-12	-2.0954e-10	-1.20523
62279937	rs2162062	3.82025e-13	-1.33304	-1.38638
62280091	rs72749733	2.46307e-13	-1.91723	-1.24109
62280271	rs149548408	1.66471e-12	-2.0954e-10	-1.2475
62280687	rs2414754	5.9347e-13	-0.965056	-1.31386
62280917	rs2042610	6.06089e-13	-1.04866	-1.20922
62281344	rs28708564	2.25443e-13	-1.85531	-1.39153
62281417	rs28403096	2.25696e-13	-1.85141	-1.39431
62281668	rs28850690	1.3495e-12	-0.234439	-1.22298
62281818	rs34556569	7.09073e-13	-1.0837	-1.01725
62281871	rs28810829	2.25696e-13	-1.85141	-1.39431
62282114	rs11639482	3.86447e-13	-1.31996	-1.38795
62282844	rs143495519	1.81252e-12	-2.0954e-10	-1.16243
62282881	rs147991541	9.76593e-13	-1.78084	-2.99841e-10
62282884	rs141606384	4.52483e-12	-2.0954e-10	-0.247571
62283098	rs34042779	6.63731e-13	-1.14115	-1.02587
62283526	rs28411845	2.25943e-13	-1.84944	-1.39519
62284065	rs28721460	2.25943e-13	-1.84944	-1.39519
62284101	rs8032433	3.55614e-13	-1.40856	-1.3825
62284686	rs62007791	6.94713e-13	-1.11759	-1.00382
62285127	rs71411475	8.85346e-13	-1.87893	-2.99841e-10
62285459	rs35259011	6.91095e-13	-1.10938	-1.01725
62285747	rs34257602	7.0514e-13	-1.24157	-0.864936
62286208	rs12900645	3.57563e-13	-1.40245	-1.38314
62286394	rs145641087	1.87074e-11	-2.0954e-10	1.17177
62286545	rs116969701	8.85047e-13	-1.87927	-2.99841e-10
62286663	rs12905264	6.75145e-13	-1.1241	-1.02587
62287456	rs8034335	4.21767e-13	-1.29436	-1.3261
62287528	rs8034216	4.37964e-13	-1.25667	-1.3261
62287623	rs62006964	6.96321e-13	-1.24414	-0.874954
62287662	rs28675743	7.65933e-13	-0.773564	-1.25025
62287878	rs8035049	6.50638e-13	-1.00518	-1.18178
62287920	rs77722442	1.79135e-12	-2.0954e-10	-1.17418
62288101	rs117371774	1.27728e-12	-1.51242	-2.99841e-10
62288183	rs112300589	1.89398e-12	0.111072	-1.22954
62288209	rs116506228	1.96099e-12	0.105385	-1.18909
62288697	rs12443311	6.41422e-13	-0.964488	-1.23673
62288755	rs72749739	8.93205e-13	-1.87009	-2.99841e-10
62288819	rs34424197	6.71366e-13	-1.1428	-1.01279
62289095	rs28610280	1.40174e-12	-2.0954e-10	-1.41944
62289097	rs56136070	1.13459e-12	-1.53109	-0.0997914
62289871	rs34445138	9.01099e-13	-1.86129	-2.99841e-10
62290294	rs78165219	2.01653e-13	-1.97264	-1.38571
62290378	rs139871149	5.42482e-11	2.23642	-2.99841e-10
62290487	rs11071647	4.26727e-13	-1.39574	-1.21302
62290692	rs72749742	4.62321e-13	-1.35899	-1.16966
62290885	rs116666175	1.67845e-12	-2.0954e-10	-1.23928
62291081	rs112732813	8.44868e-13	-1.92573	-2.99841e-10
62291191	rs28553330	2.62964e-13	-1.98655	-1.10634
62291620	rs34933463	7.14011e-13	-1.13793	-0.956076
62291878	rs11071648	5.87288e-13	-1.04452	-1.24487
62291924	rs72749744	3.21001e-13	-1.71991	-1.17355
62292141	rs72749745	5.08311e-12	-0.131227	-2.99841e-10
62292172	rs115392235	1.67845e-12	-2.0954e-10	-1.23928
62292457	rs28650099	2.23904e-13	-1.8422	-1.41149
62292956	rs73414700	2.23904e-13	-1.8422	-1.41149
62293125	rs13329547	1.27245e-12	-0.226282	-1.28992
62293351	rs79376908	1.6732e-12	-2.0954e-10	-1.24241
62293412	rs62006969	7.08331e-13	-0.982537	-1.11946
62293575	rs11634077	7.16502e-13	-0.928314	-1.16221
62293587	rs13329329	2.23452e-13	-1.84422	-1.41149
62293611	rs13329639	2.31001e-13	-1.81429	-1.40819
62293931	rs148558847	1.66555e-12	-2.0954e-10	-1.24699
62294307	rs190191533	2.70774e-12	-2.0954e-10	-0.761036
62294324	rs140246476	2.1562e-13	-1.88567	-1.40572
62294392	rs201723511	1.7022e-12	-2.0954e-10	-1.22523
62294565	rs140900010	1.10851e-12	-0.524071	-1.13006
62295438	rs8030433	3.2149e-13	-1.50063	-1.39131
62298859	rs146541734	1.39065e-12	-2.0954e-10	-1.42738
62299225	rs74898331	1.75695e-12	-2.0954e-10	-1.19357
62299265	rs7167876	1.14141e-12	-0.679498	-0.94539
62299603	rs9635356	3.09841e-13	-1.74766	-1.18118
62299820	rs9635310	1.11407e-12	-0.233744	-1.41538
62299944	rs111745604	1.71784e-12	-2.0954e-10	-1.21608
62300594	rs188454073	6.12991e-12	0.0560297	-2.99841e-10
62301094	rs7168164	1.1107e-12	-0.323497	-1.32867
62301498	rs11632560	7.56269e-13	-1.09699	-0.939513
62301645	rs8033716	1.74537e-12	-2.0954e-10	-1.20019
62302409	rs79125820	1.2932e-12	-1.50003	-2.99841e-10
62302531	rs78621006	1.25231e-12	-1.53216	-2.99841e-10
62302827	rs79171649	3.10942e-13	-1.49686	-1.42844
62302886	rs12916410	6.71589e-13	-1.21575	-0.939513
62302892	rs28367150	2.29997e-13	-1.81865	-1.40819
62303162	rs28408506	2.22928e-13	-1.84803	-1.41002
62303380	rs78972244	3.44601e-13	-1.57812	-1.2444
62303982	rs35123892	3.0474e-13	-1.5305	-1.41495
62305090	rs12594658	2.9849e-13	-1.55214	-1.41403
62305584	rs34173668	7.21347e-13	-0.985159	-1.09863
62305598	rs113786453	1.70951e-12	-2.0954e-10	-1.22094
62306113	rs117696749	1.01638e-12	-1.7409	-2.99841e-10
62306244	rs117929248	8.31324e-13	-1.94189	-2.99841e-10
62306263	rs28493143	2.21169e-13	-1.86019	-1.40579
62306455	rs11629528	5.22152e-13	-1.18287	-1.22407
62306474	rs11629645	7.21347e-13	-0.985159	-1.09863
62306480	rs139450049	1.7971e-12	-2.0954e-10	-1.17098
62307016	rs147630607	1.13548e-12	-1.63009	-2.99841e-10
62307472	rs8027343	2.21595e-13	-1.85827	-1.40579
62308827	rs187210280	1.61781e-12	-2.0954e-10	-1.27608
62310500	rs150012613	2.12328e-13	-1.88964	-1.41713
62311278	rs146781456	2.18607e-13	-1.86568	-1.41195
62311657	rs186856866	1.39285e-12	-2.0954e-10	-1.4258
62311935	rs143509176	2.92102e-13	-1.89294	-1.09486
62311979	rs147147877	3.11199e-13	-1.49686	-1.42761
62312145	rs35324423	7.44756e-13	-1.12199	-0.92986
62312297	rs11071649	2.81466e-13	-1.61378	-1.41112
62312840	rs4143844	5.68974e-13	-1.23434	-1.08673
62313093	rs4143845	7.50125e-13	-1.12199	-0.922677
62313373	rs1370177	7.67473e-13	-0.688928	-1.33288
62313417	rs725174	2.17327e-13	-1.8729	-1.4106
62313497	rs12440748	2.95975e-13	-1.81158	-1.16306
62313909	rs78822825	8.34163e-13	-1.93848	-2.99841e-10
62314062	rs74668222	3.44311e-12	-2.0954e-10	-0.520776
62314909	rs36126734	7.29679e-13	-1.15452	-0.917783
62315042	rs34088392	7.36032e-13	-1.14585	-0.917783
62315474	rs3784445	8.90412e-13	-0.496739	-1.37648
62315831	rs75618462	1.52316e-12	-1.33636	-2.99841e-10
62315950	rs28664955	2.22798e-13	-1.85242	-1.40622
62316035	rs12595158	3.07754e-13	-1.75883	-1.17677
62316540	rs12595721	4.46508e-12	-2.0954e-10	-0.260865
62316596	rs11639286	7.27547e-13	-1.16236	-0.912867
62316757	rs34958705	7.21889e-13	-1.17017	-0.912867
62316950	rs79937630	1.84861e-12	-1.14272	-2.99841e-10
62317405	rs12591155	1.26211e-12	-0.13868	-1.38569
62317425	rs12591156	1.18116e-12	-0.204964	-1.38569
62317605	rs141127475	1.40627e-12	-2.0954e-10	-1.41621
62317854	rs138070294	1.40627e-12	-2.0954e-10	-1.41621
62318126	rs12903649	2.64659e-12	0.592605	-1.37648
62318147	rs35592904	3.06485e-13	-1.79168	-1.14806
62319155	rs111436781	1.53588e-12	-1.32805	-2.99841e-10
62319207	rs34017665	6.23624e-13	-1.13045	-1.09891
62319307	rs12442448	1.68892e-12	0.187972	-1.42104
62319432	rs72749754	4.23163e-13	-1.79681	-0.820335
62319441	rs76873244	1.38952e-12	-2.0954e-10	-1.42819
62320113	rs141710243	1.46665e-12	-2.0954e-10	-1.37417
62321476	rs11638793	1.02e-12	-0.357332	-1.38001
62322033	rs75313447	1.6289e-12	-2.0954e-10	-1.26924
62322152	rs2414756	1.34867e-12	-0.152864	-1.30517
62322172	rs76798397	4.00202e-12	-2.0954e-10	-0.370353
62322291	rs2414757	5.05601e-13	-1.0744	-1.36476
62322646	rs11635621	1.52597e-12	0.00473123	-1.33925
62322780	rs11630353	1.65853e-12	0.108571	-1.35979
62322996	rs78896245	2.99166e-13	-1.53703	-1.42687
62323265	rs12591593	1.78655e-12	0.211665	-1.38853
62323277	rs8025404	1.65587e-12	0.108571	-1.36139
62323359	rs115965191	1.72615e-12	-2.0954e-10	-1.21126
62324471	rs35967150	6.17355e-13	-1.03688	-1.20258
62324492	rs12913358	6.37871e-13	-1.10653	-1.10024
62324519	rs12595300	1.41652e-12	-0.0791635	-1.32978
62324723	rs2899678	1.40687e-12	-0.0791635	-1.33662
62325151	rs1561197	1.57962e-12	0.0342317	-1.3342
62325911	rs55849672	1.71941e-12	-1.21517	-2.99841e-10
62326160	rs9920015	2.39472e-13	-1.78481	-1.40166
62326211	rs28613580	2.54196e-13	-1.72515	-1.40166
62327127	rs2414758	1.33831e-12	-0.140061	-1.32568
62327392	rs73416527	2.38205e-13	-1.78986	-1.40191
62327666	rs12439366	2.97027e-13	-1.81283	-1.15825
62327747	rs9920581	2.3722e-13	-1.79169	-1.40423
62327874	rs189582225	7.362e-12	-2.0954e-10	0.23918
62328134	rs12911422	6.12159e-13	-1.14056	-1.10735
62329170	rs62007448	6.19477e-13	-1.11357	-1.12246
62329868	rs11632842	1.71544e-12	-0.12276	-1.09472
62330239	rs75399769	8.11097e-13	-1.96652	-2.99841e-10
62330289	rs72749758	1.37136e-12	-1.44134	-2.99841e-10
62330406	rs76592481	3.07184e-13	-1.77542	-1.16204
62330567	rs142028584	1.76042e-12	-2.0954e-10	-1.1916
62330633	rs11634163	5.4788e-13	-1.16625	-1.19261
62330714	rs139884129	1.1561e-12	-1.6121	-2.99841e-10
62331010	rs8040911	3.32414e-13	-1.78	-1.07852
62331067	rs11634312	5.62624e-13	-1.21166	-1.12063
62331729	rs34138933	4.29567e-13	-1.17395	-1.42818
62332076	rs2899677	4.55266e-13	-1.11577	-1.42825
62332618	rs150150318	1.52316e-12	-2.0954e-10	-1.33636
62332899	rs12909386	5.83796e-13	-1.17141	-1.12394
62332980	rs17271305	7.23795e-13	-0.906439	-1.17396
62333201	rs138808755	1.91869e-12	-2.0954e-10	-1.10551
62333322	rs72749761	2.78959e-12	-0.731257	-2.99841e-10
62333967	rs144401789	1.589e-12	-2.0954e-10	-1.29404
62334206	rs35119291	6.1302e-13	-1.12853	-1.11798
62334252	rs72749762	1.03516e-12	-1.72259	-2.99841e-10
62334705	rs8023668	6.62184e-13	-1.02279	-1.14657
62335347	rs1436965	1.15331e-12	-0.328543	-1.28597
62335763	rs149869681	3.02536e-13	-1.80285	-1.14986
62335839	rs4638519	1.20576e-12	-0.287062	-1.28298
62336279	rs17271312	5.79598e-13	-1.17338	-1.12919
62336689	rs74936380	1.40205e-12	-2.0954e-10	-1.41921
62337273	rs9920758	1.52413e-12	0.0393814	-1.37511
62338462	rs12901575	1.10747e-12	-0.316962	-1.33811
62338559	rs7163326	1.08402e-12	-0.336002	-1.34047
62338797	rs1436958	3.73133e-13	-1.31685	-1.42612
62338820	rs1436959	1.2911e-12	-0.0959547	-1.4057
62339897	rs12898209	6.62741e-13	-0.884724	-1.2838
62340003	rs76989075	7.99492e-13	-1.98093	-2.99841e-10
62340126	rs17205365	9.98444e-13	-0.39803	-1.36068
62341783	rs144993187	1.45802e-12	-2.0954e-10	-1.38007
62341804	rs149172604	1.99573e-12	-2.0954e-10	-1.06614
62341847	rs188631831	1.38916e-12	-2.0954e-10	-1.42845
62342555	rs34311301	4.8366e-13	-1.25232	-1.23121
62343332	rs35057371	3.19983e-13	-1.78647	-1.11017
62343374	rs118010093	7.84935e-13	-1.99931	-2.99841e-10
62343544	rs7161883	6.5201e-13	-0.842932	-1.34191
62343734	rs17238301	4.33564e-13	-1.24543	-1.34743
62343813	rs114705458	1.85957e-12	-2.0954e-10	-1.13681
62343850	rs10468026	3.01741e-13	-1.52834	-1.427
62344193	rs12148573	4.62573e-13	-1.28134	-1.24676
62344569	rs57422239	2.43738e-13	-1.7986	-1.37021
62344607	rs11071650	7.59895e-13	-0.680528	-1.3512
62344677	rs75520981	4.45012e-13	-1.3258	-1.24101
62344974	rs77082367	8.44218e-13	-1.92649	-2.99841e-10
62345083	rs4372632	7.56167e-13	-0.698702	-1.33794
62345179	rs72749763	1.73187e-12	-1.20795	-2.99841e-10
62345483	rs76797231	1.15706e-12	-1.61127	-2.99841e-10
62345661	rs181633702	1.56609e-12	-1.30857	-2.99841e-10
62345733	rs139803793	1.8649e-12	-1.13394	-2.99841e-10
62345750	rs79842873	1.42234e-12	-1.40485	-2.99841e-10
62345870	rs145285268	2.70226e-12	-2.0954e-10	-0.763064
62345978	rs12442589	8.10491e-13	-0.563132	-1.40413
62346050	rs111631263	7.85991e-13	-1.99796	-2.99841e-10
62346056	rs12442675	3.16426e-13	-1.48344	-1.42437
62346685	rs12916800	6.67e-13	-0.828964	-1.33315
62346790	rs12917339	4.89337e-13	-1.27966	-1.1922
62346946	rs189578091	2.57425e-12	-0.811593	-2.99841e-10
62347274	rs4775455	2.92676e-13	-1.56068	-1.42516
62347885	rs17271340	4.13883e-13	-1.48738	-1.15194
62348520	rs141497793	1.77213e-12	-2.0954e-10	-1.18497
62349000	rs28692770	2.03806e-13	-1.9807	-1.36704
62349020	rs12592402	2.73172e-13	-1.62706	-1.42774
62349046	rs12594946	2.95886e-13	-1.54719	-1.42774
62349301	rs12909673	5.12198e-13	-1.22326	-1.20294
62349413	rs12592464	7.48e-13	-0.721767	-1.32574
62349517	rs10519153	4.57941e-13	-1.42739	-1.11077
62350249	rs78836795	1.80575e-12	-2.0954e-10	-1.16617
62350772	rs35785804	4.95786e-13	-1.26917	-1.18959
62351065	rs11637599	5.47963e-13	-1.325	-1.0337
62351353	rs187736770	1.21365e-12	-1.56352	-2.99841e-10
62352096	rs145095270	1.641e-12	-1.26185	-2.99841e-10
62352139	rs78775412	2.08481e-12	-2.0954e-10	-1.02247
62352374	rs11639147	5.03826e-13	-1.07591	-1.36677
62352591	rs187283085	1.74461e-12	-2.0954e-10	-1.20062
62352843	rs11630347	8.37669e-13	-0.578462	-1.35582
62352958	rs35168171	4.93846e-13	-1.25046	-1.21223
62352997	rs73416547	2.21262e-13	-1.87536	-1.3902
62353292	rs28517433	2.08124e-13	-1.97306	-1.35371
62353458	rs8029942	2.52619e-13	-1.71497	-1.41806
62354260	rs62007453	5.0038e-13	-1.29674	-1.1528
62354570	rs12912208	2.52149e-13	-1.71702	-1.41786
62354695	rs62007454	5.59409e-13	-1.27883	-1.0592
62354975	rs34338090	3.89581e-13	-1.32712	-1.37272
62356181	rs12440611	4.35678e-13	-1.49129	-1.09671
62356386	rs11634818	6.25079e-13	-1.29926	-0.927764
62357425	rs137976626	9.31208e-13	-1.82842	-2.99841e-10
62357618	rs34391931	5.58514e-13	-1.1456	-1.19403
62357926	rs79643587	1.89224e-12	-2.0954e-10	-1.11939
62358479	rs62007455	5.36203e-13	-1.16911	-1.21128
62358682	rs1436966	2.69705e-13	-1.64748	-1.4201
62359085	rs8039105	4.7422e-13	-1.38373	-1.11951
62359350	rs8039651	3.36227e-13	-1.4301	-1.41702
62359914	rs12911068	1.72466e-12	-1.21212	-2.99841e-10
62361756	rs35932993	7.18642e-13	-1.21074	-0.876806
62362050	rs1436961	9.85048e-13	-0.385903	-1.38631
62362195	rs4775456	4.51995e-13	-1.49816	-1.05307
62362769	rs74248858	2.00639e-12	-2.0954e-10	-1.06081
62362839	rs1534542	1.02416e-12	-0.345394	-1.38789
62363152	rs62008531	1.76635e-12	-1.18824	-2.99841e-10
62363300	rs34546531	1.76635e-12	-1.18824	-2.99841e-10
62364070	rs79229238	3.96328e-13	-1.25457	-1.42809
62364257	rs8038932	3.2871e-13	-1.4508	-1.41893
62364692	rs1030861	1.08041e-12	-0.290225	-1.38959
62364776	rs1030860	1.11739e-12	-0.259838	-1.38631
62364932	rs1030859	3.2399e-13	-1.46257	-1.42163
62365107	rs4564516	3.10352e-13	-1.50838	-1.41882
62365290	rs10851707	1.10848e-12	-0.269452	-1.38471
62365418	rs74248859	1.46391e-12	-2.0954e-10	-1.37604
62365493	rs74248860	1.92323e-12	-2.0954e-10	-1.10314
62365877	rs62008532	4.99099e-13	-1.3503	-1.1018
62366049	rs28542204	3.09866e-13	-1.51414	-1.41463
62366721	rs2414759	5.91988e-13	-1.13416	-1.14726
62367013	rs72749772	3.93525e-13	-1.72029	-0.969471
62367582	rs72749773	3.16739e-12	-0.604242	-2.99841e-10
62367846	rs185082631	1.90466e-12	-2.0954e-10	-1.11285
62368895	rs1836996	8.92837e-13	-0.499433	-1.37107
62369040	rs554228959	3.42519e-11	1.77659	-2.99841e-10
62369334	rs75798100	1.10591e-12	-1.65649	-2.99841e-10
62369569	rs74480401	1.79629e-12	-2.0954e-10	-1.17143
62369657	rs9989353	8.89628e-13	-0.492374	-1.38173
62369661	rs9989354	3.65796e-13	-1.59697	-1.16586
62370113	rs11629596	2.98798e-13	-1.54857	-1.41657
62370484	rs11635977	2.924e-13	-1.56707	-1.41972
62370516	rs11635980	4.56404e-13	-1.50936	-1.03216
62371068	rs76242804	1.78867e-12	-2.0954e-10	-1.17568
62372147	rs35577653	3.30662e-12	-0.561223	-2.99841e-10
```
