## Supplementary material for "Characterization of shared and ancestry-specific signals driving complex traits using multi-ancestry fine-mapping": susiex_nc3.cs80.summary

```
# chr15:61372197-62372197
CS_ID	CS_LENGTH	CS_PURITY	MAX_PIP_SNP	BP	REF_ALLELE	ALT_ALLELE	REF_FRQ	BETA	SE	-LOG10P	MAX_PIP	POST-HOC_PROB_POP1	POST-HOC_PROB_POP2
1	12	0.850791	rs35351411	61872197	C,C	A,A	0.427435,0.697421	0.0291727,0.0140348	0.00399661,0.00930543	12.5389,0.881094	0.200245	1	0.399759
```
