## Supplementary material for "Characterization of shared and ancestry-specific signals driving complex traits using multi-ancestry fine-mapping": susiex_nc1.cs80.cs

```
CS_ID	SNP	BP	REF_ALLELE	ALT_ALLELE	REF_FRQ	BETA	SE	-LOG10P	CS_PIP	OVRL_PIP
1	chr15:63048028:G:A	63048028	A,A	G,G	1,1	-inf,-inf	inf,inf	15.31,2.66623	0.99106	0.99106
```
