## Supplementary material for "Characterization of shared and ancestry-specific signals driving complex traits using multi-ancestry fine-mapping": susiex_nc1.cs80.snp

```
BP	SNP	PIP(CS1)	LogBF(CS1,Pop1)	LogBF(CS1,Pop2)
62549917	chr15:62549917:C:T	1.51308e-16	-1.92161	-1.09239
62549957	chr15:62549957:G:A	1.20627e-15	-3.33647e-10	-0.938028
62550294	chr15:62550294:A:G	2.60432e-16	-2.0162	-0.454772
62550321	chr15:62550321:A:T	7.88011e-15	-3.33647e-10	0.93878
62552121	chr15:62552121:G:C	2.20099e-16	-1.38141	-1.25783
62552146	chr15:62552146:T:G	5.5368e-16	-1.88617	0.169437
62552177	chr15:62552177:A:G	1.80567e-16	-2.08286	-0.754354
62552253	chr15:62552253:A:G	1.71167e-16	-1.78577	-1.10491
62552525	chr15:62552525:G:A	1.03493e-16	-2.09698	-1.29684
62552962	chr15:62552962:A:G	1.50575e-15	-3.33647e-10	-0.716272
62553290	chr15:62553290:C:T	9.34876e-16	-3.33647e-10	-1.1929
62553463	chr15:62553463:C:T	1.57182e-15	-3.33647e-10	-0.673328
62555039	chr15:62555039:C:G	1.00308e-15	-3.33647e-10	-1.12249
62556036	chr15:62556036:A:G	2.67924e-16	-1.64911	-0.793509
62556488	chr15:62556488:T:A	8.8823e-16	-3.33647e-10	-1.24409
62556569	chr15:62556569:A:G	2.16277e-16	-1.82879	-0.827965
62556599	chr15:62556599:A:G	1.34017e-15	-3.33647e-10	-0.832767
62556719	chr15:62556719:G:A	1.55319e-15	-3.33647e-10	-0.68525
62556911	chr15:62556911:A:C	2.89776e-16	-1.7529	-0.611314
62557214	chr15:62557214:G:A	1.48038e-15	-3.33647e-10	-0.73326
62557344	chr15:62557344:G:A	9.40575e-16	-3.33647e-10	-1.18683
62557438	chr15:62557438:C:T	9.37216e-16	-3.33647e-10	-1.1904
62558626	chr15:62558626:T:A	2.57672e-15	-3.33647e-10	-0.179045
62559020	chr15:62559020:G:C	3.76903e-16	-2.10133	-3.12094e-10
62559023	chr15:62559023:T:A	1.22026e-16	-2.10028	-1.1288
62559422	chr15:62559422:C:T	9.39573e-16	-3.33647e-10	-1.18789
62560011	chr15:62560011:C:T	1.48489e-15	-1.47345	0.743234
62560374	chr15:62560374:A:G	9.13451e-16	-3.33647e-10	-1.21609
62560529	chr15:62560529:A:G	1.16007e-16	-2.06325	-1.21642
62560577	chr15:62560577:T:A	2.56914e-16	-1.94644	-0.538132
62560681	chr15:62560681:T:C	1.34484e-15	-3.33647e-10	-0.829286
62560878	chr15:62560878:A:C	9.76336e-16	-3.33647e-10	-1.14951
62561185	chr15:62561185:G:A	1.28744e-15	-3.33647e-10	-0.872907
62561189	chr15:62561189:A:G	8.93316e-16	-3.33647e-10	-1.23838
62561202	chr15:62561202:A:G	6.8932e-16	-1.49761	-3.12094e-10
62561884	chr15:62561884:A:T	1.19826e-16	-2.01518	-1.2321
62562142	chr15:62562142:T:C	1.0472e-16	-2.09722	-1.28481
62562347	chr15:62562347:C:G	2.83453e-16	-1.64142	-0.744853
62562699	chr15:62562699:C:T	1.93165e-15	-3.33647e-10	-0.46719
62563982	chr15:62563982:C:T	4.24525e-16	-1.98235	-3.12094e-10
62564190	chr15:62564190:A:G	6.2118e-16	-1.90223	0.300529
62564916	chr15:62564916:A:AT	8.55344e-16	-3.33647e-10	-1.28181
62565242	chr15:62565242:A:G	1.97026e-16	-2.09069	-0.65929
62565402	chr15:62565402:T:C	4.36803e-16	-1.84824	-0.105594
62565559	chr15:62565559:A:G	2.02354e-16	-1.57939	-1.14391
62565715	chr15:62565715:G:A	2.29945e-16	-2.10052	-0.494958
62565977	chr15:62565977:A:G	1.56551e-15	-3.33647e-10	-0.677348
62566114	chr15:62566114:G:A	3.57203e-15	-3.33647e-10	0.147572
62566140	chr15:62566140:C:T	1.02869e-16	-2.10068	-1.29918
62566207	chr15:62566207:A:G	4.26221e-16	-1.91778	-0.0605774
62566221	chr15:62566221:C:A	4.84052e-16	-1.8996	0.0484726
62566276	chr15:62566276:G:A	1.54483e-16	-1.69335	-1.29988
62566780	chr15:62566780:C:G	4.41014e-15	-3.33647e-10	0.358344
62567322	chr15:62567322:T:G	1.15871e-16	-1.98721	-1.29363
62567592	chr15:62567592:T:C	1.91152e-15	-3.33647e-10	-0.477661
62567623	chr15:62567623:G:T	2.07599e-16	-1.55501	-1.1427
62567626	chr15:62567626:G:C	9.08255e-16	-3.33647e-10	-1.22179
62567908	chr15:62567908:C:T	1.66716e-16	-1.84444	-1.07259
62568044	chr15:62568044:C:T	1.75226e-16	-1.8021	-1.06514
62568051	chr15:62568051:A:G	2.03957e-15	-3.33647e-10	-0.412824
62568571	chr15:62568571:C:T	5.37737e-16	-1.74595	-3.12094e-10
62568702	chr15:62568702:G:A	1.75085e-15	-3.33647e-10	-0.565461
62568796	chr15:62568796:A:G	9.55582e-16	-3.33647e-10	-1.171
62568913	chr15:62568913:A:C	3.13284e-16	-1.9503	-0.335913
62569159	chr15:62569159:G:A	2.05369e-16	-1.5094	-1.19911
62569210	chr15:62569210:C:T	1.05797e-16	-2.07253	-1.29927
62569221	chr15:62569221:A:C	9.30689e-16	-3.33647e-10	-1.19739
62569411	chr15:62569411:C:T	5.5696e-16	-1.71082	-3.12094e-10
62569587	chr15:62569587:G:A	1.46599e-15	-3.33647e-10	-0.743034
62569939	chr15:62569939:A:G	2.0176e-16	-1.57244	-1.1538
62570064	chr15:62570064:C:T	1.9462e-15	-3.33647e-10	-0.459683
62571030	chr15:62571030:G:A	9.52414e-16	-3.33647e-10	-1.17432
62571543	chr15:62571543:A:G	9.57906e-16	-3.33647e-10	-1.16857
62571577	chr15:62571577:C:T	2.27417e-15	-3.33647e-10	-0.303949
62571627	chr15:62571627:TC:T	9.42209e-16	-3.33647e-10	-1.18509
62571689	chr15:62571689:T:C	8.81971e-16	-3.33647e-10	-1.25116
62571931	chr15:62571931:G:A	4.56341e-16	-1.88864	-0.0214341
62572010	chr15:62572010:T:C	2.06469e-15	-3.33647e-10	-0.400582
62572194	chr15:62572194:C:A	1.15217e-16	-2.05351	-1.23299
62572394	chr15:62572394:C:T	2.94099e-15	-3.33647e-10	-0.0468173
62572451	chr15:62572451:G:A	6.00333e-16	-1.63583	-3.12094e-10
62572626	chr15:62572626:C:T	1.55966e-15	-3.33647e-10	-0.681096
62572796	chr15:62572796:CT:C	2.118e-16	-1.60396	-1.07371
62572856	chr15:62572856:G:A	1.20367e-15	-3.33647e-10	-0.940183
62572942	chr15:62572942:T:G	1.82275e-16	-1.57783	-1.24997
62572958	chr15:62572958:G:C	1.17672e-15	-3.33647e-10	-0.96283
62572984	chr15:62572984:C:T	4.90535e-16	-1.83782	-3.12094e-10
62572985	chr15:62572985:C:T	9.05589e-16	-3.33647e-10	-1.22473
62573043	chr15:62573043:C:T	8.40257e-16	-3.33647e-10	-1.29961
62573057	chr15:62573057:C:T	4.82093e-16	-0.685372	-1.16981
62573058	chr15:62573058:C:A	1.84451e-16	-1.67952	-1.13641
62573961	chr15:62573961:T:C	3.36844e-16	-1.90237	-0.311326
62574359	chr15:62574359:T:G	1.78993e-15	-3.33647e-10	-0.543386
62574495	chr15:62574495:T:C	8.75488e-16	-3.33647e-10	-1.25854
62574827	chr15:62574827:A:C	2.01121e-15	-3.33647e-10	-0.426828
62575126	chr15:62575126:A:G	8.65663e-16	-3.33647e-10	-1.26982
62575463	chr15:62575463:G:C	2.05202e-15	-3.33647e-10	-0.406736
62576140	chr15:62576140:C:A	9.61387e-16	-3.33647e-10	-1.16494
62576258	chr15:62576258:C:T	8.85181e-16	-3.33647e-10	-1.24753
62576290	chr15:62576290:A:C	1.09537e-15	-3.33647e-10	-1.03447
62576440	chr15:62576440:A:C	1.8153e-15	-3.33647e-10	-0.529312
62576528	chr15:62576528:G:C	9.44241e-16	-3.33647e-10	-1.18294
62576837	chr15:62576837:A:T	1.10561e-15	-3.33647e-10	-1.02517
62577181	chr15:62577181:C:T	1.17498e-16	-1.97171	-1.29518
62577384	chr15:62577384:T:C	1.00029e-15	-3.33647e-10	-1.12527
62577801	chr15:62577801:G:A	1.33957e-15	-3.33647e-10	-0.833214
62578019	chr15:62578019:G:T	1.09899e-15	-3.33647e-10	-1.03117
62578079	chr15:62578079:A:T	1.2076e-16	-1.94922	-1.2903
62578499	chr15:62578499:G:T	1.21013e-15	-3.33647e-10	-0.934834
62578727	chr15:62578727:TATTGC:T	1.04011e-15	-3.33647e-10	-1.08624
62579972	chr15:62579972:A:T	1.14819e-15	-3.33647e-10	-0.98738
62580039	chr15:62580039:A:G	1.82306e-15	-3.33647e-10	-0.525045
62580081	chr15:62580081:T:C	8.83362e-16	-3.33647e-10	-1.24958
62580652	chr15:62580652:C:G	1.13113e-16	-2.00831	-1.29662
62580701	chr15:62580701:G:C	1.18813e-15	-3.33647e-10	-0.953178
62580824	chr15:62580824:C:T	5.1148e-16	-1.79601	-3.12094e-10
62580907	chr15:62580907:G:T	1.17392e-15	-3.33647e-10	-0.965216
62580914	chr15:62580914:G:A	1.08876e-15	-3.33647e-10	-1.04052
62581011	chr15:62581011:G:C	9.96637e-16	-3.33647e-10	-1.12893
62581033	chr15:62581033:A:G	2.01697e-16	-1.99209	-0.734466
62581126	chr15:62581126:T:C	2.29544e-16	-1.33794	-1.25928
62581719	chr15:62581719:T:C	1.10569e-15	-3.33647e-10	-1.02509
62582646	chr15:62582646:A:G	1.01973e-15	-3.33647e-10	-1.10603
62583121	chr15:62583121:G:A	2.18312e-16	-2.09935	-0.548046
62583239	chr15:62583239:C:T	1.0271e-16	-2.10144	-1.29996
62583265	chr15:62583265:G:A	3.87698e-16	-2.07309	-3.12094e-10
62583656	chr15:62583656:G:T	7.65069e-15	-3.33647e-10	0.909233
62583672	chr15:62583672:A:G	1.10592e-15	-3.33647e-10	-1.02489
62583928	chr15:62583928:A:T	1.15706e-15	-3.33647e-10	-0.979677
62584012	chr15:62584012:T:G	3.78233e-16	-2.10118	0.00337813
62584030	chr15:62584030:A:G	1.03164e-16	-2.09915	-1.29785
62584094	chr15:62584094:A:G	1.9706e-16	-1.63463	-1.11519
62584483	chr15:62584483:G:A	8.5509e-16	-3.33647e-10	-1.28211
62584578	chr15:62584578:C:T	1.22093e-16	-2.00824	-1.2203
62584739	chr15:62584739:C:G	1.36457e-15	-3.33647e-10	-0.814723
62585006	chr15:62585006:C:T	1.15103e-15	-3.33647e-10	-0.984905
62585207	chr15:62585207:C:T	1.79826e-16	-1.68924	-1.15208
62585833	chr15:62585833:C:T	8.45603e-16	-3.33647e-10	-1.29327
62586853	chr15:62586853:G:A	2.44564e-16	-1.85014	-0.683698
62587387	chr15:62587387:A:G	2.63544e-16	-1.84827	-0.610829
62587549	chr15:62587549:T:C	1.39945e-16	-1.81976	-1.27231
62588008	chr15:62588008:G:T	1.02522e-15	-1.10065	-3.12094e-10
62589002	chr15:62589002:T:C	8.73228e-16	-3.33647e-10	-1.26112
62589665	chr15:62589665:A:T	3.88938e-16	-2.09281	0.0229103
62590071	chr15:62590071:A:G	1.07882e-15	-3.33647e-10	-1.04969
62590446	chr15:62590446:C:A	4.11058e-15	-3.33647e-10	0.288002
62590877	chr15:62590877:T:G	1.28553e-16	-1.87699	-1.29999
62591218	chr15:62591218:A:G	4.12046e-16	-1.7533	-0.258883
62591473	chr15:62591473:A:G	1.34979e-16	-1.86782	-1.26038
62591934	chr15:62591934:C:G	1.10406e-16	-2.06832	-1.26083
62592386	chr15:62592386:G:C	1.7603e-15	-3.33647e-10	-0.560079
62592443	chr15:62592443:A:G	1.6031e-15	-3.33647e-10	-0.653626
62592649	chr15:62592649:CA:C	1.39285e-16	-2.08354	-1.01325
62592693	chr15:62592693:A:G	8.4597e-16	-3.33647e-10	-1.29283
62592925	chr15:62592925:G:C	8.72795e-16	-3.33647e-10	-1.26162
62594054	chr15:62594054:G:A	5.25969e-16	-1.76808	-3.12094e-10
62595074	chr15:62595074:A:C	1.41207e-15	-0.780508	-3.12094e-10
62595386	chr15:62595386:C:T	1.50851e-15	-0.714442	-3.12094e-10
62595486	chr15:62595486:A:C	1.13808e-16	-2.08568	-1.21313
62595871	chr15:62595871:A:G	1.61969e-16	-2.0811	-0.864815
62595893	chr15:62595893:G:A	8.3994e-16	-3.33647e-10	-1.29999
62595941	chr15:62595941:A:C	1.77278e-15	-3.33647e-10	-0.553015
62596317	chr15:62596317:A:G	1.03927e-16	-2.09014	-1.29948
62596408	chr15:62596408:C:T	4.51904e-16	-1.91985	-3.12094e-10
62596625	chr15:62596625:C:T	9.31641e-16	-3.33647e-10	-1.19637
62596904	chr15:62596904:A:G	4.32125e-16	-1.9646	-3.12094e-10
62597019	chr15:62597019:A:G	8.39942e-16	-3.33647e-10	-1.29998
62597107	chr15:62597107:C:T	9.57397e-16	-3.33647e-10	-1.1691
62597154	chr15:62597154:T:C	1.25251e-16	-1.93535	-1.26765
62597168	chr15:62597168:G:C	2.57428e-16	-2.09973	-0.38285
62597310	chr15:62597310:G:A	1.04644e-15	-3.33647e-10	-1.08017
62597341	chr15:62597341:G:A	1.37685e-16	-2.06458	-1.04377
62597350	chr15:62597350:A:G	1.34811e-16	-2.10144	-1.028
62597462	chr15:62597462:A:G	1.04315e-16	-2.08592	-1.29999
62597491	chr15:62597491:G:A	8.3471e-16	-1.30623	-3.12094e-10
62597670	chr15:62597670:A:T	4.27851e-16	-1.97454	-3.12094e-10
62597836	chr15:62597836:A:G	2.64169e-16	-2.10125	-0.355474
62597902	chr15:62597902:AGT:A	4.19118e-16	-1.99516	-3.12094e-10
62597906	chr15:62597906:C:G	4.11949e-16	-2.01242	-3.12094e-10
62598283	chr15:62598283:G:A	1.72812e-16	-2.10141	-0.7797
62598814	chr15:62598814:A:T	8.43984e-16	-3.33647e-10	-1.29518
62599755	chr15:62599755:T:C	4.50658e-16	-1.92261	-3.12094e-10
62599972	chr15:62599972:A:G	1.87719e-15	-3.33647e-10	-0.495786
62600141	chr15:62600141:A:G	1.5884e-16	-1.83638	-1.12904
62600357	chr15:62600357:C:T	4.0411e-15	-3.33647e-10	0.270956
62600762	chr15:62600762:C:T	2.89758e-15	-3.33647e-10	-0.0616875
62600779	chr15:62600779:C:G	1.15762e-15	-3.33647e-10	-0.979198
62600889	chr15:62600889:A:C	1.24331e-16	-2.07485	-1.13552
62601684	chr15:62601684:C:A	1.32092e-15	-3.33647e-10	-0.847237
62602387	chr15:62602387:A:G	8.83137e-16	-2.08476	0.834926
62602542	chr15:62602542:C:T	4.91968e-15	-3.33647e-10	0.46768
62602882	chr15:62602882:A:T	1.65342e-16	-1.74271	-1.18259
62602889	chr15:62602889:T:A	1.22025e-15	-3.33647e-10	-0.926506
62603066	chr15:62603066:G:C	1.03791e-16	-2.10135	-1.28959
62603654	chr15:62603654:A:G	1.19557e-15	-2.02998	1.08304
62603817	chr15:62603817:A:T	5.00661e-15	-3.33647e-10	0.485196
62603831	chr15:62603831:T:A	2.21638e-15	-3.33647e-10	-0.329687
62604098	chr15:62604098:T:G	1.63553e-16	-2.04592	-0.89026
62604150	chr15:62604150:A:C	1.59688e-15	-3.33647e-10	-0.657508
62604256	chr15:62604256:A:G	8.56002e-16	-3.33647e-10	-1.28104
62604410	chr15:62604410:A:G	1.42393e-16	-2.06988	-1.00485
62604505	chr15:62604505:A:G	1.28234e-16	-2.05805	-1.12141
62604674	chr15:62604674:G:A	2.17532e-16	-2.00016	-0.650809
62604706	chr15:62604706:T:G	1.1286e-16	-2.09826	-1.20891
62604773	chr15:62604773:A:G	1.86106e-15	-3.33647e-10	-0.504416
62604830	chr15:62604830:G:A	1.98627e-16	-2.08602	-0.655864
62605518	chr15:62605518:A:G	1.11189e-15	-3.33647e-10	-1.0195
62605634	chr15:62605634:GA:G	3.6063e-16	-2.10094	-0.0445251
62605654	chr15:62605654:G:A	1.6531e-16	-2.08715	-0.838346
62605752	chr15:62605752:A:G	1.11898e-15	-3.33647e-10	-1.01315
62606151	chr15:62606151:A:G	8.83474e-16	-3.33647e-10	-1.24946
62606492	chr15:62606492:T:G	1.20609e-16	-2.07025	-1.17052
62606599	chr15:62606599:C:T	1.14066e-15	-3.33647e-10	-0.993959
62606961	chr15:62606961:G:A	1.26898e-16	-2.06933	-1.12061
62607234	chr15:62607234:C:T	1.40575e-15	-3.33647e-10	-0.78499
62607643	chr15:62607643:C:T	1.22967e-15	-3.33647e-10	-0.918816
62607705	chr15:62607705:A:G	1.71632e-16	-2.10117	-0.786793
62607868	chr15:62607868:G:A	8.48016e-16	-3.33647e-10	-1.29042
62608035	chr15:62608035:A:C	2.43178e-15	-3.33647e-10	-0.236939
62608305	chr15:62608305:G:A	9.91216e-16	-1.13439	-3.12094e-10
62608322	chr15:62608322:C:G	1.30705e-16	-1.86758	-1.29279
62608444	chr15:62608444:G:T	8.67237e-16	-3.33647e-10	-1.26801
62608616	chr15:62608616:T:A	2.57854e-15	-3.33647e-10	-0.178339
62608985	chr15:62608985:T:C	1.04664e-16	-2.09297	-1.28959
62609098	chr15:62609098:C:T	9.70615e-16	-3.33647e-10	-1.15539
62609402	chr15:62609402:C:T	3.90524e-15	-3.33647e-10	0.236756
62609425	chr15:62609425:C:G	9.04849e-16	-3.33647e-10	-1.22555
62609646	chr15:62609646:G:A	4.47689e-16	-1.92922	-3.12094e-10
62609657	chr15:62609657:A:G	1.25793e-16	-2.01293	-1.18575
62610255	chr15:62610255:T:C	8.40062e-16	-3.33647e-10	-1.29984
62610296	chr15:62610296:C:A	1.74248e-16	-2.05847	-0.81437
62610634	chr15:62610634:G:T	1.16903e-16	-2.0971	-1.17487
62610706	chr15:62610706:GC:G	8.40014e-16	-3.33647e-10	-1.2999
62610733	chr15:62610733:C:T	1.36584e-16	-1.96369	-1.1527
62610838	chr15:62610838:C:T	2.4403e-15	-3.33647e-10	-0.233441
62611231	chr15:62611231:G:A	8.96132e-16	-3.33647e-10	-1.23523
62611274	chr15:62611274:T:C	1.17003e-16	-1.97201	-1.2991
62611304	chr15:62611304:T:C	1.70253e-16	-1.86005	-1.03598
62611658	chr15:62611658:C:T	9.94036e-16	-3.33647e-10	-1.13154
62611905	chr15:62611905:T:C	2.46568e-16	-2.08764	-0.438044
62612083	chr15:62612083:C:T	4.788e-16	-1.86203	-3.12094e-10
62612097	chr15:62612097:G:C	1.0575e-15	-3.33647e-10	-1.06965
62612175	chr15:62612175:C:T	4.8981e-16	-1.8393	-3.12094e-10
62612209	chr15:62612209:C:T	4.20898e-16	-1.99093	-3.12094e-10
62612673	chr15:62612673:G:C	8.45586e-16	-3.33647e-10	-1.29329
62612688	chr15:62612688:T:C	4.6826e-15	-3.33647e-10	0.41829
62612958	chr15:62612958:T:C	1.6206e-16	-1.80981	-1.13554
62613337	chr15:62613337:A:T	1.12645e-16	-2.05228	-1.2568
62613451	chr15:62613451:A:G	1.43497e-16	-1.86947	-1.19754
62613622	chr15:62613622:A:G	1.37754e-16	-1.93867	-1.16918
62613665	chr15:62613665:G:A	1.11489e-15	-3.33647e-10	-1.01681
62613970	chr15:62613970:C:G	3.78871e-15	-3.33647e-10	0.206463
62614648	chr15:62614648:T:C	9.6179e-16	-3.33647e-10	-1.16452
62614754	chr15:62614754:G:A	1.39896e-15	-3.33647e-10	-0.789834
62614784	chr15:62614784:A:G	1.60358e-16	-1.83419	-1.12172
62614793	chr15:62614793:C:G	8.4021e-16	-3.33647e-10	-1.29967
62614856	chr15:62614856:T:C	1.33296e-15	-3.33647e-10	-0.838162
62615004	chr15:62615004:C:T	3.88955e-16	-2.06985	-3.12094e-10
62615048	chr15:62615048:C:T	9.39748e-16	-3.33647e-10	-1.18771
62615058	chr15:62615058:G:A	1.27852e-15	-3.33647e-10	-0.87986
62615147	chr15:62615147:A:G	1.20906e-16	-1.93837	-1.29994
62615642	chr15:62615642:T:G	1.38824e-15	-3.33647e-10	-0.797529
62615866	chr15:62615866:C:T	1.0411e-15	-3.33647e-10	-1.08528
62616252	chr15:62616252:G:A	8.563e-16	-3.33647e-10	-1.2807
62616293	chr15:62616293:T:C	3.73669e-15	-3.33647e-10	0.192638
62616729	chr15:62616729:G:T	1.441e-16	-1.8527	-1.21011
62616766	chr15:62616766:C:T	1.44818e-16	-2.02739	-1.03045
62616884	chr15:62616884:T:C	1.10354e-16	-2.03654	-1.29308
62616947	chr15:62616947:C:T	1.39469e-15	-0.79289	-3.12094e-10
62617338	chr15:62617338:G:T	9.26986e-16	-3.33647e-10	-1.20138
62617440	chr15:62617440:G:A	1.30958e-15	-3.33647e-10	-0.855853
62617517	chr15:62617517:G:A	1.65199e-16	-1.86699	-1.05917
62617601	chr15:62617601:C:G	1.00035e-15	-3.33647e-10	-1.12521
62617665	chr15:62617665:A:G	1.18345e-16	-2.08221	-1.1775
62617700	chr15:62617700:A:T	3.10367e-15	-3.33647e-10	0.00702271
62618597	chr15:62618597:G:A	4.76605e-16	-1.86663	-3.12094e-10
62618663	chr15:62618663:T:C	1.08341e-16	-2.05599	-1.29204
62618853	chr15:62618853:G:T	1.06735e-15	-3.33647e-10	-1.06038
62618914	chr15:62618914:T:C	1.18016e-16	-2.09882	-1.16367
62618918	chr15:62618918:C:G	1.12844e-16	-2.02608	-1.28123
62619023	chr15:62619023:C:G	3.90597e-15	-3.33647e-10	0.236943
62619030	chr15:62619030:C:T	3.88964e-14	2.53534	-3.12094e-10
62619656	chr15:62619656:C:T	1.76086e-16	-1.57967	-1.28267
62619657	chr15:62619657:G:A	8.80401e-16	-3.33647e-10	-1.25294
62619714	chr15:62619714:A:G	8.62335e-16	-3.33647e-10	-1.27367
62619840	chr15:62619840:A:G	1.16064e-16	-2.08356	-1.19561
62620373	chr15:62620373:C:T	1.21437e-16	-2.07545	-1.15847
62620525	chr15:62620525:C:T	2.8389e-15	-3.33647e-10	-0.0821475
62620611	chr15:62620611:G:A	5.3803e-16	-2.06377	0.318368
62621932	chr15:62621932:G:A	1.63777e-16	-1.86992	-1.06489
62622032	chr15:62622032:C:T	1.60232e-16	-1.90676	-1.04994
62622271	chr15:62622271:C:T	1.78788e-16	-1.87353	-0.973588
62622982	chr15:62622982:T:A	2.77198e-15	-0.106001	-3.12094e-10
62623036	chr15:62623036:A:G	2.86358e-16	-2.09124	-0.28483
62623147	chr15:62623147:A:G	1.83654e-16	-1.63205	-1.18821
62623736	chr15:62623736:A:G	8.40488e-16	-3.33647e-10	-1.29933
62624263	chr15:62624263:T:G	4.55832e-16	-1.1369	-0.774291
62624264	chr15:62624264:A:G	3.94342e-16	-2.0561	-3.12094e-10
62624537	chr15:62624537:A:G	8.82473e-16	-3.33647e-10	-1.25059
62624832	chr15:62624832:G:A	1.06604e-16	-2.08873	-1.27547
62625438	chr15:62625438:T:C	1.19083e-16	-2.09885	-1.15465
62625522	chr15:62625522:T:C	8.58462e-16	-3.33647e-10	-1.27817
62625711	chr15:62625711:G:T	3.91915e-16	-2.06227	-3.12094e-10
62625815	chr15:62625815:C:T	5.61462e-16	-1.02413	-0.678643
62625910	chr15:62625910:A:G	7.45584e-16	-1.41915	-3.12094e-10
62626056	chr15:62626056:C:A	1.70464e-16	-2.06409	-0.830705
62626103	chr15:62626103:A:G	1.24074e-15	-3.33647e-10	-0.909856
62626236	chr15:62626236:T:C	1.0961e-16	-2.07383	-1.26256
62626311	chr15:62626311:CAAAAT:C	1.10659e-16	-2.06265	-1.26421
62626436	chr15:62626436:T:C	1.24682e-15	-0.981585	0.0766189
62626571	chr15:62626571:G:A	1.16672e-16	-2.01649	-1.25746
62626582	chr15:62626582:CCCTGATCTGG:C	3.78812e-16	-2.09628	-3.12094e-10
62626603	chr15:62626603:G:A	3.79633e-16	-2.09411	-3.12094e-10
62626604	chr15:62626604:A:G	1.37322e-16	-1.96757	-1.14342
62626732	chr15:62626732:A:G	7.90377e-16	-1.27881	-0.0820009
62626908	chr15:62626908:G:T	1.1762e-16	-1.98847	-1.27739
62627028	chr15:62627028:T:C	4.74571e-16	-1.17227	-0.698634
62627113	chr15:62627113:G:A	8.7667e-16	-1.79468	0.537491
62627163	chr15:62627163:C:G	2.21394e-16	-1.47277	-1.1606
62627384	chr15:62627384:G:C	1.14302e-16	-2.03706	-1.25742
62627713	chr15:62627713:G:A	3.07033e-16	-1.0218	-1.28456
62627843	chr15:62627843:G:GGCTT	2.99287e-16	-1.07424	-1.25767
62627862	chr15:62627862:A:G	1.48787e-15	-3.33647e-10	-0.728214
62628215	chr15:62628215:T:A	9.02651e-16	-3.33647e-10	-1.22798
62628393	chr15:62628393:C:G	1.17226e-16	-2.08838	-1.18084
62628580	chr15:62628580:C:G	5.06795e-16	-0.506956	-1.29825
62629985	chr15:62629985:C:T	2.01372e-16	-1.87353	-0.854632
62630013	chr15:62630013:T:G	2.52897e-16	-1.69926	-0.801074
62630114	chr15:62630114:G:A	4.56916e-16	-1.29839	-0.610428
62630142	chr15:62630142:C:CTG	4.9189e-16	-1.26065	-0.574408
62630449	chr15:62630449:A:G	8.40227e-16	-3.33647e-10	-1.29965
62630767	chr15:62630767:C:T	8.29681e-16	-1.31228	-3.12094e-10
62630990	chr15:62630990:T:G	1.26094e-15	-3.33647e-10	-0.893709
62631035	chr15:62631035:G:A	8.59698e-16	-3.33647e-10	-1.27674
62631793	chr15:62631793:A:G	8.80678e-16	-3.33647e-10	-1.25263
62631979	chr15:62631979:G:A	2.20331e-16	-2.05676	-0.581424
62632210	chr15:62632210:G:A	1.28259e-15	-3.33647e-10	-0.876678
62632938	chr15:62632938:ATTTAT:A	1.664e-16	-1.70713	-1.21179
62633197	chr15:62633197:C:A	1.77779e-16	-1.64813	-1.20465
62633310	chr15:62633310:T:C	3.05274e-16	-1.01212	-1.29998
62633766	chr15:62633766:C:T	1.26291e-16	-2.04528	-1.14945
62633911	chr15:62633911:T:A	1.30066e-16	-2.0242	-1.14107
62634182	chr15:62634182:T:C	1.07074e-15	-3.33647e-10	-1.05721
62634516	chr15:62634516:G:A	5.1493e-16	-1.78929	-3.12094e-10
62634528	chr15:62634528:C:A	2.59946e-15	-3.33647e-10	-0.170257
62635187	chr15:62635187:T:C	8.9356e-16	-3.33647e-10	-1.2381
62635852	chr15:62635852:C:T	1.67013e-16	-1.78038	-1.13486
62635889	chr15:62635889:A:G	8.45693e-16	-3.33647e-10	-1.29316
62636069	chr15:62636069:C:T	1.62705e-16	-1.8192	-1.12218
62636075	chr15:62636075:G:A	1.34163e-16	-2.03561	-1.09866
62636845	chr15:62636845:A:T	3.30164e-16	-2.10031	-0.133416
62637007	chr15:62637007:C:T	1.69543e-16	-1.8002	-1.10001
62637461	chr15:62637461:C:G	1.04804e-15	-3.33647e-10	-1.07864
62637642	chr15:62637642:G:A	1.37529e-16	-1.93517	-1.17431
62637725	chr15:62637725:C:T	1.3465e-16	-1.95922	-1.17141
62638005	chr15:62638005:C:G	1.28812e-16	-1.98034	-1.19463
62638190	chr15:62638190:C:T	1.53802e-15	-3.33647e-10	-0.695069
62638234	chr15:62638234:T:C	2.53193e-15	-3.33647e-10	-0.196582
62639126	chr15:62639126:G:C	2.70356e-15	-3.33647e-10	-0.130994
62639603	chr15:62639603:C:T	4.0939e-16	-2.01865	-3.12094e-10
62639610	chr15:62639610:C:G	1.18018e-15	-3.33647e-10	-0.959899
62639718	chr15:62639718:G:C	7.99633e-16	-2.01909	0.669923
62639810	chr15:62639810:A:G	9.15893e-16	-3.33647e-10	-1.21342
62639895	chr15:62639895:C:T	6.04933e-15	-3.33647e-10	0.674385
62640327	chr15:62640327:AG:A	1.18258e-15	-3.33647e-10	-0.957863
62640387	chr15:62640387:C:T	1.08793e-16	-2.05138	-1.29248
62640751	chr15:62640751:G:A	1.95604e-15	0.782731	-1.23737
62640947	chr15:62640947:G:A	1.87099e-15	-3.33647e-10	-0.499092
62640958	chr15:62640958:T:C	1.10691e-15	-3.33647e-10	-1.02399
62640991	chr15:62640991:G:A	4.01097e-16	-2.03911	-3.12094e-10
62641081	chr15:62641081:C:T	8.64914e-16	-3.33647e-10	-1.27069
62641085	chr15:62641085:A:G	8.95877e-16	-3.33647e-10	-1.23551
62641225	chr15:62641225:T:C	1.96717e-16	-2.0779	-0.673646
62641393	chr15:62641393:G:T	3.07653e-15	-3.33647e-10	-0.00176135
62641403	chr15:62641403:G:A	4.33026e-15	0.340066	-3.12094e-10
62641665	chr15:62641665:TA:T	1.62724e-16	-2.07461	-0.866646
62642270	chr15:62642270:T:A	8.43395e-16	-3.33647e-10	-1.29588
62642389	chr15:62642389:G:A	8.55192e-16	-3.33647e-10	-1.28199
62642445	chr15:62642445:G:C	8.47268e-16	-3.33647e-10	-1.2913
62642469	chr15:62642469:C:G	2.13635e-15	-3.33647e-10	-0.366464
62642648	chr15:62642648:G:A	1.28194e-15	-3.33647e-10	-0.877189
62643129	chr15:62643129:G:A	1.48099e-16	-2.02261	-1.01282
62643527	chr15:62643527:T:G	1.9063e-15	-3.33647e-10	-0.4804
62643751	chr15:62643751:T:C	2.31203e-16	-2.005	-0.585024
62643822	chr15:62643822:C:G	1.24849e-16	-1.94513	-1.26108
62643843	chr15:62643843:C:A	1.01288e-15	-3.33647e-10	-1.11277
62644631	chr15:62644631:C:T	1.19055e-16	-2.0591	-1.19464
62644686	chr15:62644686:C:G	1.06014e-15	-3.33647e-10	-1.06716
62644807	chr15:62644807:C:G	1.05792e-15	-3.33647e-10	-1.06926
62645221	chr15:62645221:T:C	1.07523e-15	-3.33647e-10	-1.05303
62645498	chr15:62645498:C:A	3.9115e-15	-3.33647e-10	0.238359
62645901	chr15:62645901:A:T	6.33612e-15	0.720704	-3.12094e-10
62646035	chr15:62646035:G:A	1.15972e-15	-3.33647e-10	-0.977388
62646355	chr15:62646355:G:A	3.75965e-15	-3.33647e-10	0.198763
62646465	chr15:62646465:T:C	1.313e-15	-3.33647e-10	-0.853245
62646648	chr15:62646648:A:G	8.48806e-16	-3.33647e-10	-1.28949
62647034	chr15:62647034:G:A	4.88857e-16	-1.84125	-3.12094e-10
62647241	chr15:62647241:T:C	3.06715e-16	-2.03448	-0.272915
62647738	chr15:62647738:C:G	1.76867e-15	-3.33647e-10	-0.555332
62647807	chr15:62647807:A:G	1.46624e-16	-1.93655	-1.1089
62648668	chr15:62648668:C:T	1.78493e-15	-3.33647e-10	-0.546182
62648800	chr15:62648800:C:T	1.13536e-15	-3.33647e-10	-0.998611
62648941	chr15:62648941:G:A	1.33447e-15	-3.33647e-10	-0.83703
62649491	chr15:62649491:T:C	5.29421e-15	-3.33647e-10	0.541051
62649609	chr15:62649609:A:G	1.13889e-16	-2.06934	-1.22875
62649611	chr15:62649611:C:T	5.72815e-16	-2.0212	0.338445
62650527	chr15:62650527:G:A	1.13326e-16	-2.07395	-1.2291
62650593	chr15:62650593:A:G	1.22035e-16	-1.97357	-1.25544
62650636	chr15:62650636:A:G	2.34122e-16	-1.97312	-0.60435
62650680	chr15:62650680:T:C	1.41378e-14	-3.33647e-10	1.52329
62650932	chr15:62650932:T:C	1.43563e-15	-3.33647e-10	-0.763955
62651052	chr15:62651052:T:C	6.80414e-15	-3.33647e-10	0.791969
62651381	chr15:62651381:G:A	6.05913e-16	-0.834406	-0.792175
62651428	chr15:62651428:G:A	2.83141e-16	-1.08811	-1.29926
62651496	chr15:62651496:G:A	8.40223e-16	-3.33647e-10	-1.29965
62651629	chr15:62651629:G:A	3.05829e-16	-1.12406	-1.18623
62651641	chr15:62651641:T:C	2.41467e-15	-3.33647e-10	-0.244
62651706	chr15:62651706:G:T	2.4063e-15	-1.49321	1.24574
62651825	chr15:62651825:A:G	1.49057e-14	-3.33647e-10	1.57618
62651828	chr15:62651828:G:A	8.67211e-16	-3.33647e-10	-1.26804
62651935	chr15:62651935:A:G	3.79601e-16	-0.858607	-1.23559
62652184	chr15:62652184:C:T	2.75473e-15	-3.33647e-10	-0.112242
62652676	chr15:62652676:C:A	1.34621e-16	-2.03782	-1.09303
62653026	chr15:62653026:C:T	3.94206e-16	-2.05644	-3.12094e-10
62653098	chr15:62653098:T:C	1.05131e-15	-3.33647e-10	-1.07552
62653534	chr15:62653534:G:A	4.26798e-15	-3.33647e-10	0.325578
62653807	chr15:62653807:A:G	4.17158e-15	-3.33647e-10	0.302734
62653865	chr15:62653865:G:C	1.06983e-16	-2.06171	-1.29894
62654058	chr15:62654058:T:C	2.11315e-16	-1.93388	-0.746083
62654063	chr15:62654063:C:G	1.62263e-15	-3.33647e-10	-0.641515
62654613	chr15:62654613:G:A	9.38097e-16	-3.33647e-10	-1.18946
62654680	chr15:62654680:G:A	1.23119e-15	-3.33647e-10	-0.917578
62655795	chr15:62655795:A:G	1.08607e-16	-2.04862	-1.29696
62656298	chr15:62656298:A:G	1.74807e-15	-3.33647e-10	-0.567051
62656710	chr15:62656710:C:T	2.96388e-16	-2.09392	-0.24773
62656981	chr15:62656981:C:T	3.11942e-15	-3.33647e-10	0.0120841
62657168	chr15:62657168:A:T	1.39027e-16	-2.07287	-1.02578
62657277	chr15:62657277:T:C	1.69831e-15	-3.33647e-10	-0.595926
62657328	chr15:62657328:A:G	1.57388e-15	-3.33647e-10	-0.672016
62657517	chr15:62657517:G:A	1.73416e-15	-3.33647e-10	-0.575037
62657955	chr15:62657955:G:C	5.7299e-16	-0.435802	-1.24665
62658034	chr15:62658034:G:A	7.36539e-15	-3.33647e-10	0.871229
62659230	chr15:62659230:A:G	1.08357e-15	-3.33647e-10	-1.0453
62660131	chr15:62660131:C:T	8.47468e-16	-3.33647e-10	-1.29106
62660213	chr15:62660213:C:T	8.65369e-16	-3.33647e-10	-1.27016
62660410	chr15:62660410:A:C	8.90114e-16	-3.33647e-10	-1.24197
62660540	chr15:62660540:G:A	8.6461e-16	-3.33647e-10	-1.27104
62660736	chr15:62660736:C:G	8.49976e-16	-3.33647e-10	-1.28811
62660753	chr15:62660753:G:A	1.71079e-15	-0.588605	-3.12094e-10
62660897	chr15:62660897:C:T	1.48911e-14	-1.70239	3.27759
62661015	chr15:62661015:G:A	2.73587e-14	-0.0117486	2.19522
62661059	chr15:62661059:A:G	9.00547e-16	-3.33647e-10	-1.23031
62661657	chr15:62661657:T:C	8.60542e-16	-3.33647e-10	-1.27576
62661850	chr15:62661850:A:G	3.77575e-16	-2.09955	-3.12094e-10
62661909	chr15:62661909:T:C	1.13025e-14	-1.19791	2.49737
62661950	chr15:62661950:T:C	1.17784e-15	-3.33647e-10	-0.961876
62662063	chr15:62662063:A:G	8.64923e-16	-3.33647e-10	-1.27068
62662543	chr15:62662543:A:G	1.63327e-15	-3.33647e-10	-0.634977
62662577	chr15:62662577:A:G	8.49999e-16	-3.33647e-10	-1.28808
62662706	chr15:62662706:A:G	2.23249e-15	-0.322445	-3.12094e-10
62662749	chr15:62662749:C:A	2.16765e-15	-1.07178	0.719858
62662783	chr15:62662783:G:A	1.13738e-14	-3.33647e-10	1.30575
62662800	chr15:62662800:G:A	1.01337e-15	-3.33647e-10	-1.11229
62662888	chr15:62662888:ATCTCG:A	3.47167e-15	0.38045	-0.261376
62662940	chr15:62662940:C:T	9.79145e-16	-3.33647e-10	-1.14664
62663158	chr15:62663158:C:T	8.40571e-16	-3.33647e-10	-1.29924
62663161	chr15:62663161:T:C	2.56282e-15	-1.58699	1.40254
62663259	chr15:62663259:A:T	2.02633e-15	-0.419335	-3.12094e-10
62663486	chr15:62663486:G:T	4.27179e-15	0.365908	-0.0394372
62663585	chr15:62663585:A:G	1.7584e-15	-0.561156	-3.12094e-10
62663778	chr15:62663778:G:C	7.95725e-16	-1.45996	0.105891
62664024	chr15:62664024:G:T	5.13786e-14	0.658365	2.15529
62664207	chr15:62664207:ATAT:A	3.96317e-16	-2.0511	-3.12094e-10
62664509	chr15:62664509:C:G	3.36711e-15	-0.444892	0.533384
62664601	chr15:62664601:G:A	1.72225e-15	-0.581932	-3.12094e-10
62664938	chr15:62664938:A:G	9.4742e-16	-3.33647e-10	-1.17958
62664980	chr15:62664980:A:T	1.26859e-15	-3.33647e-10	-0.887659
62665362	chr15:62665362:T:G	1.53622e-14	-3.33647e-10	1.60635
62665450	chr15:62665450:A:G	3.81055e-16	-2.09037	-3.12094e-10
62665579	chr15:62665579:T:C	2.88057e-15	-0.563199	0.495626
62665700	chr15:62665700:AAACTCAAGAT:A	2.71918e-14	-1.48412	3.66147
62665914	chr15:62665914:C:T	1.64811e-14	0.369757	1.3069
62665987	chr15:62665987:A:C	9.70904e-16	-3.33647e-10	-1.15509
62666055	chr15:62666055:C:T	9.02884e-16	-3.33647e-10	-1.22772
62666081	chr15:62666081:G:A	8.73498e-16	-3.33647e-10	-1.26081
62666115	chr15:62666115:T:G	2.46559e-14	-3.33647e-10	2.07946
62666243	chr15:62666243:G:C	1.03526e-16	-2.09962	-1.29387
62666871	chr15:62666871:A:G	9.05622e-16	-3.33647e-10	-1.2247
62666992	chr15:62666992:G:T	6.7102e-16	-1.52452	-3.12094e-10
62667106	chr15:62667106:C:T	3.90288e-16	-2.06643	-3.12094e-10
62667158	chr15:62667158:G:A	1.99886e-15	-3.33647e-10	-0.432984
62667217	chr15:62667217:T:C	5.61011e-16	-1.70358	-3.12094e-10
62667255	chr15:62667255:C:T	9.09402e-16	-3.33647e-10	-1.22053
62667384	chr15:62667384:A:T	3.0566e-14	0.225811	2.06851
62667425	chr15:62667425:G:C	4.10011e-16	-2.01713	-3.12094e-10
62667472	chr15:62667472:C:T	8.68736e-16	-3.33647e-10	-1.26628
62667481	chr15:62667481:G:A	8.65143e-16	-3.33647e-10	-1.27042
62667734	chr15:62667734:T:C	1.33717e-16	-1.83985	-1.29774
62667850	chr15:62667850:G:A	8.42465e-15	-1.46198	2.46758
62668161	chr15:62668161:C:G	2.06297e-14	-1.31231	3.21348
62668181	chr15:62668181:G:A	1.53178e-14	-1.31715	2.9206
62668704	chr15:62668704:G:A	5.56963e-16	-1.71082	-3.12094e-10
62668726	chr15:62668726:A:G	1.45944e-14	-1.12399	2.67907
62668836	chr15:62668836:G:C	2.18827e-15	-0.34245	-3.12094e-10
62669305	chr15:62669305:T:C	9.24567e-16	-3.33647e-10	-1.20399
62669322	chr15:62669322:T:A	8.88054e-16	-3.33647e-10	-1.24429
62669390	chr15:62669390:T:G	1.12264e-15	-3.33647e-10	-1.00988
62669401	chr15:62669401:AC:A	8.86483e-16	-3.33647e-10	-1.24606
62669519	chr15:62669519:G:A	1.83644e-14	-1.19183	2.97668
62669641	chr15:62669641:T:C	2.16923e-15	-3.33647e-10	-0.351189
62669763	chr15:62669763:C:T	6.43198e-16	-1.56686	-3.12094e-10
62669862	chr15:62669862:T:G	2.39416e-15	-0.252529	-3.12094e-10
62669999	chr15:62669999:G:A	4.1999e-16	-1.99309	-3.12094e-10
62670095	chr15:62670095:C:T	9.88866e-16	-2.00846	0.871701
62670097	chr15:62670097:C:T	8.78817e-16	-3.33647e-10	-1.25474
62670469	chr15:62670469:G:A	2.43664e-15	-3.33647e-10	-0.234941
62671051	chr15:62671051:T:A	8.81345e-16	-3.33647e-10	-1.25187
62671057	chr15:62671057:G:A	3.37338e-15	-3.33647e-10	0.090354
62672373	chr15:62672373:T:C	2.89015e-15	-3.33647e-10	-0.0642532
62672732	chr15:62672732:T:A	1.68456e-15	-0.604059	-3.12094e-10
62674070	chr15:62674070:A:G	1.41636e-14	-3.33647e-10	1.52512
62674725	chr15:62674725:C:T	1.50056e-15	-3.33647e-10	-0.719726
62675138	chr15:62675138:C:T	2.89722e-15	-3.33647e-10	-0.0618108
62675196	chr15:62675196:C:T	7.31088e-15	0.554171	0.30963
62675355	chr15:62675355:T:C	1.82164e-15	-3.33647e-10	-0.525827
62675758	chr15:62675758:C:T	8.56871e-16	-3.33647e-10	-1.28003
62675806	chr15:62675806:A:G	8.96857e-15	-3.33647e-10	1.06816
62676076	chr15:62676076:A:G	5.7545e-15	-3.33647e-10	0.624419
62676088	chr15:62676088:C:T	1.44556e-16	-1.80218	-1.25748
62676160	chr15:62676160:A:G	1.18117e-16	-1.96603	-1.2956
62676193	chr15:62676193:G:A	8.45373e-16	-3.33647e-10	-1.29354
62676243	chr15:62676243:G:A	8.90057e-16	-3.33647e-10	-1.24203
62676276	chr15:62676276:A:G	8.76103e-16	-3.33647e-10	-1.25783
62676349	chr15:62676349:T:C	1.40865e-14	-3.33647e-10	1.51965
62676359	chr15:62676359:C:G	8.77412e-16	-3.33647e-10	-1.25634
62676414	chr15:62676414:T:C	1.62565e-15	-0.639652	-3.12094e-10
62676637	chr15:62676637:C:T	3.78788e-16	-2.09634	-3.12094e-10
62676676	chr15:62676676:G:A	1.32444e-14	-3.33647e-10	1.45802
62676728	chr15:62676728:C:T	4.6174e-15	-0.754626	1.15889
62676759	chr15:62676759:C:T	1.40071e-16	-1.89087	-1.2003
62677662	chr15:62677662:G:A	1.19006e-14	-3.33647e-10	1.35103
62677976	chr15:62677976:A:G	1.27066e-14	-3.33647e-10	1.41656
62678188	chr15:62678188:C:T	1.20968e-14	-3.33647e-10	1.36738
62678250	chr15:62678250:T:C	1.59768e-15	-0.657011	-3.12094e-10
62678513	chr15:62678513:A:G	6.27771e-16	-2.0471	0.455958
62678547	chr15:62678547:C:T	1.08881e-14	-3.33647e-10	1.26211
62678999	chr15:62678999:A:G	8.83455e-16	-3.33647e-10	-1.24948
62679199	chr15:62679199:T:G	4.05187e-16	-2.02897	-3.12094e-10
62679321	chr15:62679321:A:T	8.5363e-16	-3.33647e-10	-1.28382
62679785	chr15:62679785:G:A	8.59035e-16	-3.33647e-10	-1.27751
62679942	chr15:62679942:C:G	8.92566e-16	-3.33647e-10	-1.23922
62680343	chr15:62680343:A:G	8.62917e-16	-3.33647e-10	-1.273
62680969	chr15:62680969:C:T	8.42265e-16	-3.33647e-10	-1.29722
62681009	chr15:62681009:T:G	9.96558e-16	-3.33647e-10	-1.12901
62681123	chr15:62681123:A:G	2.31502e-16	-1.59624	-0.992492
62681142	chr15:62681142:A:C	8.42891e-16	-3.33647e-10	-1.29648
62681634	chr15:62681634:T:C	8.73294e-16	-3.33647e-10	-1.26104
62681827	chr15:62681827:G:A	1.62381e-15	-3.33647e-10	-0.640789
62682025	chr15:62682025:G:A	8.49257e-16	-3.33647e-10	-1.28896
62682429	chr15:62682429:T:C	1.26423e-15	-3.33647e-10	-0.891101
62682842	chr15:62682842:C:T	3.65992e-15	-3.33647e-10	0.171879
62683133	chr15:62683133:G:A	8.51412e-16	-3.33647e-10	-1.28642
62683192	chr15:62683192:T:G	1.48987e-15	-1.80806	1.08118
62683339	chr15:62683339:G:A	4.93775e-14	-0.0916235	2.86556
62683467	chr15:62683467:CCGCCTCT:C	8.39945e-16	-3.33647e-10	-1.29998
62683744	chr15:62683744:T:C	8.72987e-16	-3.33647e-10	-1.2614
62683882	chr15:62683882:C:T	4.82797e-14	0.0890538	2.66239
62684060	chr15:62684060:G:C	3.60263e-15	-3.33647e-10	0.156101
62684374	chr15:62684374:A:C	1.39351e-15	-1.3657	0.571969
62684532	chr15:62684532:C:T	1.33878e-14	-3.33647e-10	1.46878
62684637	chr15:62684637:T:TG	4.06617e-15	-3.33647e-10	0.277139
62685111	chr15:62685111:C:T	2.42849e-15	-0.104911	-0.13338
62685358	chr15:62685358:A:G	8.45453e-16	-3.33647e-10	-1.29345
62685891	chr15:62685891:A:G	8.54477e-16	-3.33647e-10	-1.28283
62686000	chr15:62686000:ATCTGTC:A	8.123e-15	-3.33647e-10	0.969137
62686273	chr15:62686273:T:C	8.48339e-16	-3.33647e-10	-1.29004
62686425	chr15:62686425:T:C	9.04326e-15	-0.737041	1.8135
62686471	chr15:62686471:C:G	8.58947e-16	-3.33647e-10	-1.27761
62686526	chr15:62686526:C:CCA	1.72455e-14	-3.33647e-10	1.72199
62686529	chr15:62686529:C:CA	1.66917e-14	-3.33647e-10	1.68935
62686622	chr15:62686622:T:A	1.50919e-15	-0.713988	-3.12094e-10
62686825	chr15:62686825:A:G	1.08812e-14	-3.33647e-10	1.26147
62687238	chr15:62687238:A:T	8.40399e-16	-3.33647e-10	-1.29944
62687309	chr15:62687309:T:C	8.4054e-16	-3.33647e-10	-1.29927
62687375	chr15:62687375:C:A	8.40415e-16	-3.33647e-10	-1.29942
62687388	chr15:62687388:T:C	8.4054e-16	-3.33647e-10	-1.29927
62687425	chr15:62687425:A:G	1.18084e-16	-1.97214	-1.28978
62687744	chr15:62687744:A:G	8.4054e-16	-3.33647e-10	-1.29927
62687922	chr15:62687922:T:C	1.79399e-15	-0.598678	0.0575569
62688153	chr15:62688153:A:C	1.70675e-14	-3.33647e-10	1.71161
62688204	chr15:62688204:A:G	1.64645e-15	-1.25542	0.628486
62688837	chr15:62688837:A:C	8.61334e-16	-3.33647e-10	-1.27484
62688880	chr15:62688880:T:C	8.71426e-16	-3.33647e-10	-1.26319
62689452	chr15:62689452:C:T	1.10635e-15	-2.08769	1.0632
62689659	chr15:62689659:G:C	8.77327e-16	-3.33647e-10	-1.25644
62690931	chr15:62690931:G:A	8.52273e-16	-1.41829	0.132881
62691151	chr15:62691151:G:A	2.19128e-15	-3.33647e-10	-0.341077
62691258	chr15:62691258:A:G	5.426e-15	0.250555	0.315085
62691409	chr15:62691409:T:C	1.30352e-13	0.947641	2.79704
62691604	chr15:62691604:G:A	2.86591e-15	-3.33647e-10	-0.0726756
62691633	chr15:62691633:C:T	8.4275e-16	-3.33647e-10	-1.29665
62692003	chr15:62692003:T:C	5.4151e-16	-0.493732	-1.24522
62692306	chr15:62692306:G:A	5.57568e-15	-3.33647e-10	0.592851
62692312	chr15:62692312:G:C	1.82103e-15	-3.33647e-10	-0.52616
62692338	chr15:62692338:A:C	1.59481e-15	-0.658806	-3.12094e-10
62692476	chr15:62692476:C:T	8.61366e-16	-3.33647e-10	-1.2748
62693689	chr15:62693689:C:G	1.7517e-15	-0.564978	-3.12094e-10
62694104	chr15:62694104:A:G	8.39026e-15	-3.33647e-10	1.00151
62694818	chr15:62694818:C:T	8.80798e-16	-3.33647e-10	-1.25249
62695051	chr15:62695051:A:G	1.20223e-15	-3.33647e-10	-0.941386
62695081	chr15:62695081:T:A	2.7004e-15	-0.0748425	-0.057319
62695101	chr15:62695101:A:C	2.64907e-15	-0.0937478	-0.0576052
62695188	chr15:62695188:C:T	1.81322e-15	-0.53046	-3.12094e-10
62695217	chr15:62695217:A:G	8.40368e-16	-3.33647e-10	-1.29948
62695280	chr15:62695280:C:T	2.42559e-15	-0.174721	-0.0647688
62695378	chr15:62695378:C:T	8.66927e-16	-3.33647e-10	-1.26836
62695556	chr15:62695556:C:T	2.63225e-15	-0.0708183	-0.0869055
62695596	chr15:62695596:T:C	2.38197e-15	-0.132592	-0.125041
62695605	chr15:62695605:G:A	2.7172e-15	-0.0681297	-0.0578313
62696272	chr15:62696272:G:A	8.72201e-16	-3.33647e-10	-1.2623
62696287	chr15:62696287:C:G	3.80497e-16	-2.09184	-3.12094e-10
62696505	chr15:62696505:A:G	2.85713e-15	-3.33647e-10	-0.0757444
62696587	chr15:62696587:A:G	2.29671e-15	-3.33647e-10	-0.294085
62696757	chr15:62696757:GA:G	4.04498e-16	-2.03067	-3.12094e-10
62696816	chr15:62696816:G:A	2.1382e-15	-0.376769	0.0111726
62696888	chr15:62696888:A:G	1.70308e-15	-2.07006	1.47694
62696910	chr15:62696910:A:G	2.33263e-15	-0.222842	-0.0557218
62697092	chr15:62697092:G:A	2.56152e-15	-0.202598	0.0176346
62697247	chr15:62697247:A:G	2.2677e-15	-0.267375	-0.0394212
62697436	chr15:62697436:T:G	8.79748e-16	-3.33647e-10	-1.25368
62697556	chr15:62697556:C:T	2.38266e-15	-0.0746656	-0.18268
62697590	chr15:62697590:A:G	1.33048e-15	0.283272	-1.1233
62697682	chr15:62697682:C:T	8.42625e-16	-3.33647e-10	-1.2968
62698180	chr15:62698180:G:A	8.41053e-16	-3.33647e-10	-1.29866
62698292	chr15:62698292:A:G	8.89702e-16	-3.33647e-10	-1.24243
62698461	chr15:62698461:C:T	8.41059e-16	-3.33647e-10	-1.29866
62698595	chr15:62698595:G:C	8.4112e-16	-3.33647e-10	-1.29858
62698707	chr15:62698707:G:A	4.00939e-15	-0.195229	0.458306
62698742	chr15:62698742:T:C	8.41226e-16	-3.33647e-10	-1.29846
62698772	chr15:62698772:C:T	1.75191e-15	-2.09986	1.535
62698918	chr15:62698918:C:A	8.70629e-16	-3.33647e-10	-1.2641
62699011	chr15:62699011:C:T	6.42312e-16	-1.30941	-0.258836
62699044	chr15:62699044:T:C	1.4157e-15	-3.33647e-10	-0.777937
62699169	chr15:62699169:A:T	3.80583e-15	-3.33647e-10	0.210972
62699171	chr15:62699171:T:A	4.7336e-15	0.588999	-0.159875
62699320	chr15:62699320:G:A	8.4112e-16	-3.33647e-10	-1.29858
62699334	chr15:62699334:C:T	8.44277e-16	-3.33647e-10	-1.29484
62699379	chr15:62699379:T:C	8.41141e-16	-3.33647e-10	-1.29856
62699431	chr15:62699431:G:C	8.41309e-16	-3.33647e-10	-1.29836
62699457	chr15:62699457:A:G	8.4128e-16	-3.33647e-10	-1.29839
62699561	chr15:62699561:G:A	3.56108e-15	-0.266826	0.411329
62699840	chr15:62699840:T:A	8.41084e-16	-3.33647e-10	-1.29863
62700240	chr15:62700240:G:A	8.41229e-16	-3.33647e-10	-1.29845
62700421	chr15:62700421:G:A	6.26178e-15	-3.33647e-10	0.708902
62700520	chr15:62700520:G:A	8.52634e-16	-3.33647e-10	-1.28499
62701326	chr15:62701326:A:T	5.12922e-16	-0.496295	-1.2969
62701463	chr15:62701463:C:T	6.10105e-15	-3.33647e-10	0.682899
62702133	chr15:62702133:G:C	5.67142e-15	-3.33647e-10	0.609877
62702281	chr15:62702281:C:T	4.36358e-15	-3.33647e-10	0.34773
62702585	chr15:62702585:C:T	6.56494e-16	-2.05573	0.509331
62702615	chr15:62702615:G:A	1.72604e-15	-1.42327	0.843534
62702729	chr15:62702729:G:A	6.75466e-16	-2.07558	0.557666
62703070	chr15:62703070:G:A	8.5163e-16	-3.33647e-10	-1.28617
62703935	chr15:62703935:C:T	4.5957e-16	-1.90303	-3.12094e-10
62704099	chr15:62704099:C:G	2.90996e-15	-3.33647e-10	-0.057424
62704198	chr15:62704198:C:T	1.70055e-15	-0.594611	-3.12094e-10
62704331	chr15:62704331:A:G	1.75501e-15	-0.877597	0.31451
62704709	chr15:62704709:A:G	5.41917e-15	-3.33647e-10	0.56438
62705088	chr15:62705088:T:C	7.79836e-15	-1.50557	2.43392
62705358	chr15:62705358:A:G	3.3398e-15	-3.33647e-10	0.0803492
62706035	chr15:62706035:C:T	1.12105e-15	-1.0113	-3.12094e-10
62706162	chr15:62706162:G:A	2.53365e-15	-3.33647e-10	-0.195902
62706188	chr15:62706188:A:G	6.33461e-15	-3.33647e-10	0.720465
62706312	chr15:62706312:C:T	1.7586e-15	-0.561047	-3.12094e-10
62707016	chr15:62707016:C:T	8.56592e-16	-3.33647e-10	-1.28036
62707044	chr15:62707044:T:C	2.12053e-15	-3.33647e-10	-0.373897
62707429	chr15:62707429:A:G	1.58344e-15	-0.665965	-3.12094e-10
62707776	chr15:62707776:G:A	1.11875e-15	-3.33647e-10	-1.01335
62707885	chr15:62707885:A:T	8.82693e-16	-3.33647e-10	-1.25034
62707975	chr15:62707975:A:G	2.21753e-16	-1.97365	-0.658099
62708048	chr15:62708048:A:G	1.55353e-13	1.03741	2.88273
62708286	chr15:62708286:C:A	6.92612e-15	-3.33647e-10	0.809737
62708367	chr15:62708367:A:G	6.97029e-15	-3.33647e-10	0.816095
62708421	chr15:62708421:C:G	4.42433e-16	-1.94103	-3.12094e-10
62708993	chr15:62708993:T:C	8.56233e-16	-3.33647e-10	-1.28077
62709691	chr15:62709691:C:T	1.39718e-15	-1.32447	0.533364
62709810	chr15:62709810:C:G	1.50717e-15	-0.71533	-3.12094e-10
62709873	chr15:62709873:T:A	4.58533e-14	0.239974	2.45991
62709953	chr15:62709953:T:G	8.60358e-16	-3.33647e-10	-1.27597
62710100	chr15:62710100:A:T	2.72874e-15	-3.33647e-10	-0.121724
62710215	chr15:62710215:T:C	4.75577e-14	0.208235	2.52815
62710877	chr15:62710877:C:G	1.51628e-15	-0.709299	-3.12094e-10
62710882	chr15:62710882:C:T	8.81374e-16	-3.33647e-10	-1.25184
62710886	chr15:62710886:C:T	8.52937e-16	-3.33647e-10	-1.28463
62710909	chr15:62710909:G:A	3.48882e-15	-3.33647e-10	0.124
62710930	chr15:62710930:G:T	5.64186e-16	-1.69793	-3.12094e-10
62711088	chr15:62711088:T:G	6.84757e-14	0.851284	2.24963
62711138	chr15:62711138:G:A	6.70536e-14	1.21522	1.86471
62711370	chr15:62711370:A:T	1.15431e-16	-2.04	-1.24464
62711743	chr15:62711743:T:C	8.54257e-16	-3.33647e-10	-1.28309
62711826	chr15:62711826:A:G	2.38063e-15	-2.04531	1.78711
62712165	chr15:62712165:C:T	2.46182e-15	-3.33647e-10	-0.224661
62712354	chr15:62712354:C:G	2.08835e-15	-0.0600778	-0.329111
62712505	chr15:62712505:G:A	2.72799e-15	0.553323	-0.675321
62712582	chr15:62712582:G:A	1.60128e-15	-0.654756	-3.12094e-10
62712683	chr15:62712683:C:G	8.55691e-16	-3.33647e-10	-1.28141
62712844	chr15:62712844:T:A	8.64537e-16	-3.33647e-10	-1.27112
62712935	chr15:62712935:C:T	3.40866e-15	-3.33647e-10	0.100757
62712965	chr15:62712965:A:G	3.34198e-15	-3.33647e-10	0.0809999
62712983	chr15:62712983:AAGGC:A	7.89879e-15	-3.33647e-10	0.941148
62713058	chr15:62713058:AGGAGTTC:A	1.55668e-15	-0.683009	-3.12094e-10
62713227	chr15:62713227:T:C	4.48953e-15	0.947898	-0.571713
62713335	chr15:62713335:C:T	8.44034e-15	-3.33647e-10	1.00746
62713673	chr15:62713673:T:C	4.82004e-15	1.1116	-0.664377
62713921	chr15:62713921:G:A	1.31426e-15	-1.02591	0.173626
62713951	chr15:62713951:A:G	8.51793e-16	-3.33647e-10	-1.28597
62714404	chr15:62714404:G:A	2.24065e-16	-1.88951	-0.731877
62714493	chr15:62714493:C:T	1.09549e-15	-1.86034	0.82598
62714726	chr15:62714726:G:A	1.13671e-15	-3.33647e-10	-0.997423
62714840	chr15:62714840:T:TA	8.44789e-16	-3.33647e-10	-1.29423
62715283	chr15:62715283:A:G	9.80617e-16	-3.33647e-10	-1.14514
62715304	chr15:62715304:T:TCCAC	1.41054e-15	-3.33647e-10	-0.781591
62715707	chr15:62715707:A:G	2.43393e-15	-3.33647e-10	-0.236057
62715811	chr15:62715811:T:G	1.5849e-15	-3.33647e-10	-0.665041
62715896	chr15:62715896:G:T	9.08704e-16	-3.33647e-10	-1.2213
62716290	chr15:62716290:T:C	9.2075e-16	-3.33647e-10	-1.20813
62716556	chr15:62716556:A:G	4.26723e-16	-0.967092	-1.01009
62716565	chr15:62716565:T:A	8.52333e-16	-3.33647e-10	-1.28534
62716682	chr15:62716682:T:G	8.88328e-16	-3.33647e-10	-1.24398
62717100	chr15:62717100:A:G	1.05567e-15	-3.33647e-10	-1.07139
62717170	chr15:62717170:C:G	1.42069e-15	-3.33647e-10	-0.774418
62717534	chr15:62717534:A:G	2.54803e-14	0.998981	1.11336
62717605	chr15:62717605:C:T	4.25123e-14	1.03071	1.59352
62717741	chr15:62717741:C:A	1.06066e-15	-3.33647e-10	-1.06667
62718169	chr15:62718169:CT:C	1.20036e-15	-3.33647e-10	-0.942938
62718769	chr15:62718769:A:G	9.84171e-16	-3.33647e-10	-1.14152
62718925	chr15:62718925:C:A	1.09058e-15	-3.33647e-10	-1.03885
62719039	chr15:62719039:C:G	1.19508e-15	-3.33647e-10	-0.947346
62719720	chr15:62719720:G:A	1.00865e-15	-3.33647e-10	-1.11695
62719976	chr15:62719976:G:C	3.76141e-16	-1.86089	-0.242465
62720302	chr15:62720302:G:A	2.81077e-15	-3.33647e-10	-0.0921046
62720371	chr15:62720371:G:A	8.67492e-16	-3.33647e-10	-1.26771
62720477	chr15:62720477:T:C	4.7334e-16	-1.8735	-3.12094e-10
62720569	chr15:62720569:A:G	6.05332e-14	1.2526	1.72503
62720697	chr15:62720697:G:A	1.16978e-16	-1.99263	-1.2787
62721403	chr15:62721403:A:G	1.13846e-16	-2.00042	-1.29805
62721568	chr15:62721568:T:C	1.43924e-16	-1.82609	-1.23794
62721626	chr15:62721626:A:G	1.61831e-15	-3.33647e-10	-0.644182
62721750	chr15:62721750:T:G	1.20783e-16	-1.96882	-1.27051
62721780	chr15:62721780:A:G	1.03304e-15	-3.33647e-10	-1.09306
62722607	chr15:62722607:C:G	1.16973e-15	-3.33647e-10	-0.968792
62723045	chr15:62723045:C:T	1.49811e-15	-3.33647e-10	-0.721361
62723163	chr15:62723163:A:G	9.34391e-16	-3.33647e-10	-1.19342
62723324	chr15:62723324:G:C	1.0092e-15	-3.33647e-10	-1.1164
62723387	chr15:62723387:T:C	3.90756e-16	-2.06523	-3.12094e-10
62723498	chr15:62723498:C:T	2.03346e-15	-3.33647e-10	-0.415826
62723789	chr15:62723789:A:G	3.80366e-16	-2.09218	-3.12094e-10
62724040	chr15:62724040:C:T	9.22434e-16	-3.33647e-10	-1.2063
62724101	chr15:62724101:G:C	1.65262e-14	-2.06806	3.74745
62724370	chr15:62724370:C:T	3.39223e-15	-3.33647e-10	0.0959245
62724677	chr15:62724677:G:A	8.6977e-16	-3.33647e-10	-1.26509
62724884	chr15:62724884:T:C	1.13711e-15	-3.33647e-10	-0.99707
62724984	chr15:62724984:A:C	5.52318e-16	-1.71919	-3.12094e-10
62725704	chr15:62725704:A:G	1.96272e-15	-3.33647e-10	-0.451231
62725811	chr15:62725811:A:G	2.05465e-15	-3.33647e-10	-0.405455
62726645	chr15:62726645:G:A	5.69844e-15	-2.09488	2.70951
62726912	chr15:62726912:G:A	2.32526e-15	-1.762	1.48027
62727176	chr15:62727176:C:T	1.03946e-15	-3.33647e-10	-1.08686
62728332	chr15:62728332:G:A	2.14824e-15	-0.360915	-3.12094e-10
62728391	chr15:62728391:G:T	2.32281e-16	-1.40579	-1.17958
62729116	chr15:62729116:T:C	2.17941e-15	-3.33647e-10	-0.346507
62729280	chr15:62729280:C:T	5.7844e-16	-1.67298	-3.12094e-10
62729529	chr15:62729529:G:GT	1.08485e-15	-3.33647e-10	-1.04412
62729826	chr15:62729826:T:C	1.0308e-15	-3.33647e-10	-1.09523
62730132	chr15:62730132:A:G	1.51733e-15	-3.33647e-10	-0.708613
62730231	chr15:62730231:G:A	5.12494e-15	-2.03834	2.54689
62730724	chr15:62730724:C:T	9.25359e-16	-3.33647e-10	-1.20314
62732169	chr15:62732169:C:G	2.81561e-16	-2.03924	-0.353732
62732201	chr15:62732201:G:A	3.83848e-16	-2.08307	-3.12094e-10
62732424	chr15:62732424:T:C	9.00017e-16	-3.33647e-10	-1.2309
62732470	chr15:62732470:G:A	9.04424e-16	-3.33647e-10	-1.22602
62732679	chr15:62732679:A:G	1.14663e-15	-3.33647e-10	-0.988738
62732903	chr15:62732903:G:A	4.37643e-15	-2.09935	2.45002
62733011	chr15:62733011:T:C	6.44581e-15	-1.85712	2.59499
62733264	chr15:62733264:A:G	1.00134e-15	-3.33647e-10	-1.12422
62733643	chr15:62733643:A:G	6.02339e-15	0.670087	-3.12094e-10
62734022	chr15:62734022:G:A	3.74941e-15	-3.33647e-10	0.196036
62734173	chr15:62734173:TTGTA:T	4.40512e-16	-1.94538	-3.12094e-10
62734186	chr15:62734186:T:G	8.92986e-16	-3.33647e-10	-1.23875
62735035	chr15:62735035:G:A	8.93179e-16	-3.33647e-10	-1.23853
62735079	chr15:62735079:T:C	3.95739e-15	-2.0956	2.34562
62735246	chr15:62735246:G:A	4.59186e-16	-1.90386	-3.12094e-10
62735482	chr15:62735482:A:G	8.40628e-16	-3.33647e-10	-1.29917
62735754	chr15:62735754:C:T	2.36368e-15	-1.67158	1.40624
62735852	chr15:62735852:T:C	1.29591e-15	-1.92564	1.05929
62736358	chr15:62736358:C:T	4.35278e-15	-3.33647e-10	0.345251
62736607	chr15:62736607:G:A	4.62386e-15	-3.33647e-10	0.405667
62737673	chr15:62737673:A:G	1.25926e-16	-1.95637	-1.24125
62737856	chr15:62737856:T:C	1.17376e-15	-3.33647e-10	-0.965348
62738199	chr15:62738199:T:C	1.71958e-15	-3.33647e-10	-0.583481
62738860	chr15:62738860:G:T	1.32706e-15	-3.33647e-10	-0.842595
62739895	chr15:62739895:A:G	1.16365e-15	-3.33647e-10	-0.973998
62740373	chr15:62740373:A:C	8.91699e-16	-1.74187	0.501686
62741101	chr15:62741101:A:G	2.8576e-15	-3.33647e-10	-0.0755795
62741565	chr15:62741565:T:C	1.80332e-15	-3.33647e-10	-0.53593
62742403	chr15:62742403:G:A	1.07826e-15	-3.33647e-10	-1.05021
62742712	chr15:62742712:G:A	1.88945e-15	-3.33647e-10	-0.489277
62742980	chr15:62742980:G:A	8.64012e-16	-3.33647e-10	-1.27173
62743157	chr15:62743157:A:G	8.5426e-16	-3.33647e-10	-1.28308
62743249	chr15:62743249:C:A	7.99187e-15	-3.33647e-10	0.952862
62743726	chr15:62743726:G:C	4.36574e-16	-1.95436	-3.12094e-10
62743748	chr15:62743748:C:T	1.26998e-16	-2.07688	-1.11227
62743873	chr15:62743873:A:G	6.55108e-15	-3.33647e-10	0.754068
62744027	chr15:62744027:G:C	6.40821e-15	-1.43927	2.17129
62744164	chr15:62744164:A:G	3.36005e-14	-2.07988	4.46886
62744378	chr15:62744378:A:G	3.85782e-15	-3.33647e-10	0.224539
62744469	chr15:62744469:C:T	3.77783e-16	-2.099	-3.12094e-10
62744566	chr15:62744566:A:G	1.62692e-15	-3.33647e-10	-0.638871
62744616	chr15:62744616:G:A	1.07197e-15	-3.33647e-10	-1.05607
62744831	chr15:62744831:T:C	1.85501e-15	-3.33647e-10	-0.507673
62745164	chr15:62745164:A:G	1.31251e-15	-3.33647e-10	-0.853618
62745203	chr15:62745203:T:C	4.99333e-16	-1.82004	-3.12094e-10
62745691	chr15:62745691:T:C	1.36932e-15	-3.33647e-10	-0.811251
62745765	chr15:62745765:T:C	1.32219e-15	-3.33647e-10	-0.846271
62745898	chr15:62745898:T:C	1.48542e-15	-3.33647e-10	-0.729865
62746026	chr15:62746026:A:AT	8.4981e-16	-3.33647e-10	-1.2883
62746205	chr15:62746205:T:C	3.44655e-15	-3.33647e-10	0.111811
62746289	chr15:62746289:A:G	5.3822e-16	-1.74505	-3.12094e-10
62746919	chr15:62746919:C:T	1.37681e-14	-2.10145	3.59824
62747083	chr15:62747083:T:C	3.88062e-15	-3.33647e-10	0.230434
62747868	chr15:62747868:A:G	1.1965e-15	-1.87505	0.928892
62747962	chr15:62747962:G:T	1.08548e-15	-3.33647e-10	-1.04354
62748160	chr15:62748160:G:A	1.37863e-15	-3.33647e-10	-0.804474
62748288	chr15:62748288:G:A	4.02894e-16	-2.03464	-3.12094e-10
62748534	chr15:62748534:T:C	9.05486e-16	-3.33647e-10	-1.22485
62748570	chr15:62748570:C:T	1.33767e-15	-3.33647e-10	-0.834631
62748621	chr15:62748621:G:A	8.4779e-16	-3.33647e-10	-1.29069
62749150	chr15:62749150:A:T	8.44433e-16	-3.33647e-10	-1.29465
62749327	chr15:62749327:C:T	9.26742e-16	-3.33647e-10	-1.20164
62749667	chr15:62749667:A:G	1.39815e-15	-3.33647e-10	-0.790413
62749711	chr15:62749711:A:G	8.91645e-16	-3.33647e-10	-1.24025
62750005	chr15:62750005:A:G	8.43201e-16	-3.33647e-10	-1.29611
62750062	chr15:62750062:C:T	1.35598e-15	-3.33647e-10	-0.821037
62751013	chr15:62751013:A:G	1.14525e-15	-3.33647e-10	-0.989938
62751207	chr15:62751207:C:T	9.97511e-16	-3.33647e-10	-1.12805
62751348	chr15:62751348:T:C	2.20333e-15	-2.08875	1.75315
62751580	chr15:62751580:C:T	1.63091e-16	-1.94587	-0.993144
62752164	chr15:62752164:C:T	2.4691e-15	-3.33647e-10	-0.22171
62752438	chr15:62752438:A:G	3.35579e-15	-1.76949	1.85462
62752488	chr15:62752488:G:A	8.91477e-16	-3.33647e-10	-1.24044
62752823	chr15:62752823:A:T	1.77229e-15	-1.32028	0.766989
62753009	chr15:62753009:C:T	4.64273e-15	-1.50589	1.91563
62753233	chr15:62753233:A:G	8.65607e-16	-3.33647e-10	-1.26989
62753581	chr15:62753581:C:T	3.47046e-16	-2.0752	-0.108663
62754239	chr15:62754239:T:A	1.13029e-15	-3.33647e-10	-1.00309
62754251	chr15:62754251:C:T	9.26412e-16	-2.0058	0.803803
62755432	chr15:62755432:C:G	8.55386e-16	-3.33647e-10	-1.28176
62755514	chr15:62755514:T:C	1.87742e-16	-2.04312	-0.755121
62755579	chr15:62755579:C:T	1.09923e-15	-0.792993	-0.237964
62756002	chr15:62756002:G:A	5.99815e-16	-0.507782	-1.12891
62756108	chr15:62756108:A:C	1.84515e-15	-3.33647e-10	-0.513
62756146	chr15:62756146:T:G	8.08633e-16	-1.98452	0.646546
62756157	chr15:62756157:C:G	5.51885e-16	-1.71998	-3.12094e-10
62756403	chr15:62756403:C:G	1.79466e-15	-3.33647e-10	-0.540745
62756470	chr15:62756470:A:G	2.11486e-16	-1.75634	-0.922815
62756501	chr15:62756501:A:G	6.01574e-16	-1.99138	0.35761
62757160	chr15:62757160:A:G	1.0665e-15	-2.07534	1.01416
62757288	chr15:62757288:T:A	4.42279e-15	-3.33647e-10	0.361207
62757302	chr15:62757302:T:C	1.29894e-15	-3.33647e-10	-0.864016
62757371	chr15:62757371:G:A	2.20184e-16	-1.65237	-0.986486
62757461	chr15:62757461:A:G	9.35132e-16	-3.33647e-10	-1.19263
62757581	chr15:62757581:A:G	8.69551e-16	-3.33647e-10	-1.26534
62757599	chr15:62757599:T:G	1.67726e-15	-3.33647e-10	-0.608402
62757818	chr15:62757818:C:T	3.63329e-15	-3.33647e-10	0.164576
62758105	chr15:62758105:C:T	5.35119e-16	-1.40078	-0.350046
62758211	chr15:62758211:TCA:T	9.91137e-16	-3.33647e-10	-1.13446
62758254	chr15:62758254:T:G	9.00861e-16	-3.33647e-10	-1.22997
62758599	chr15:62758599:C:T	2.66842e-16	-2.10004	-0.346624
62758958	chr15:62758958:C:T	2.58482e-16	-2.04608	-0.432412
62759038	chr15:62759038:C:T	8.54859e-16	-3.33647e-10	-1.28238
62759046	chr15:62759046:T:C	6.08105e-16	-2.061	0.438029
62759190	chr15:62759190:T:G	1.21544e-16	-1.94791	-1.28512
62759330	chr15:62759330:G:A	3.57836e-16	-1.99501	-0.158238
62759399	chr15:62759399:G:A	5.33971e-16	-1.75298	-3.12094e-10
62759461	chr15:62759461:C:G	6.16759e-16	-1.60884	-3.12094e-10
62759546	chr15:62759546:C:T	1.1246e-14	-1.66767	2.96212
62759608	chr15:62759608:A:G	1.06914e-15	-3.33647e-10	-1.05871
62760684	chr15:62760684:T:G	1.14045e-15	-3.33647e-10	-0.99414
62760716	chr15:62760716:C:G	1.27136e-16	-1.94882	-1.23924
62761255	chr15:62761255:G:A	9.22916e-16	-3.33647e-10	-1.20578
62761480	chr15:62761480:A:C	2.72443e-16	-1.34405	-1.08183
62762540	chr15:62762540:T:A	3.67109e-15	-3.33647e-10	0.174926
62762956	chr15:62762956:A:G	7.83215e-16	-1.36991	-3.12094e-10
62763414	chr15:62763414:G:A	3.27105e-15	-3.33647e-10	0.0595475
62763459	chr15:62763459:T:A	9.40916e-16	-3.33647e-10	-1.18646
62763960	chr15:62763960:A:T	2.65282e-15	-2.06968	1.91974
62763986	chr15:62763986:C:T	8.4522e-16	-3.33647e-10	-1.29372
62764093	chr15:62764093:G:A	1.51828e-16	-1.84252	-1.16804
62764256	chr15:62764256:C:T	3.2499e-15	-3.33647e-10	0.0530607
62764276	chr15:62764276:C:T	9.28055e-16	-3.33647e-10	-1.20023
62765155	chr15:62765155:C:A	3.10696e-16	-1.63322	-0.661283
62765193	chr15:62765193:T:C	9.6777e-16	-0.443368	-0.714955
62765405	chr15:62765405:C:T	1.04875e-15	-3.33647e-10	-1.07797
62765614	chr15:62765614:A:G	3.94496e-15	-3.33647e-10	0.246877
62766347	chr15:62766347:G:C	4.14829e-15	-3.33647e-10	0.297135
62766626	chr15:62766626:C:T	4.14961e-16	-2.00513	-3.12094e-10
62766708	chr15:62766708:TCGACCTTTGCTGA:T	1.04001e-15	-1.08633	-3.12094e-10
62767126	chr15:62767126:A:T	5.93741e-16	-1.64687	-3.12094e-10
62767181	chr15:62767181:A:G	3.79698e-16	-2.09394	-3.12094e-10
62767432	chr15:62767432:C:G	1.9891e-15	-2.08172	1.64384
62767477	chr15:62767477:G:C	6.20893e-16	-1.04687	-0.555292
62767570	chr15:62767570:C:T	9.65554e-16	-3.33647e-10	-1.16062
62767626	chr15:62767626:A:G	1.70523e-15	-1.89581	1.30395
62767631	chr15:62767631:G:A	5.93384e-16	-1.64748	-3.12094e-10
62767673	chr15:62767673:C:T	1.03849e-15	-3.33647e-10	-1.08779
62767916	chr15:62767916:A:G	8.6863e-16	-1.2664	-3.12094e-10
62767967	chr15:62767967:T:TAG	2.31457e-16	-2.07941	-0.509518
62767983	chr15:62767983:A:G	1.00276e-15	-3.33647e-10	-1.12281
62768013	chr15:62768013:A:G	6.1909e-15	-3.33647e-10	0.697519
62768090	chr15:62768090:T:C	1.52835e-16	-1.71078	-1.29318
62768127	chr15:62768127:C:G	1.84066e-15	-0.88206	0.36662
62768277	chr15:62768277:CTA:C	9.87278e-16	-3.33647e-10	-1.13837
62768281	chr15:62768281:A:G	1.02603e-15	-3.33647e-10	-1.09987
62768460	chr15:62768460:C:T	1.285e-16	-1.87982	-1.29756
62768589	chr15:62768589:G:A	1.02133e-15	-3.33647e-10	-1.10446
62768620	chr15:62768620:G:A	1.00014e-15	-3.33647e-10	-1.12542
62768726	chr15:62768726:A:C	1.06467e-15	-3.33647e-10	-1.0629
62769047	chr15:62769047:C:T	8.693e-16	-3.33647e-10	-1.26563
62769176	chr15:62769176:A:G	3.91503e-15	-3.33647e-10	0.23926
62769246	chr15:62769246:C:T	8.7991e-16	-3.33647e-10	-1.2535
62769249	chr15:62769249:T:C	8.40346e-16	-3.33647e-10	-1.2995
62769429	chr15:62769429:C:T	3.41334e-15	-3.33647e-10	0.102129
62769468	chr15:62769468:T:C	1.01308e-15	-3.33647e-10	-1.11257
62769469	chr15:62769469:T:C	1.0239e-15	-3.33647e-10	-1.10195
62769717	chr15:62769717:G:A	1.11809e-15	-3.33647e-10	-1.01394
62769930	chr15:62769930:G:C	9.53502e-16	-3.33647e-10	-1.17318
62770098	chr15:62770098:A:G	1.00776e-15	-3.33647e-10	-1.11783
62770703	chr15:62770703:T:C	2.37953e-15	-1.97835	1.71969
62771413	chr15:62771413:T:C	7.67207e-15	-2.07982	2.99185
62771458	chr15:62771458:A:C	1.00248e-15	-3.33647e-10	-1.12308
62771571	chr15:62771571:A:T	8.48694e-16	-3.33647e-10	-1.28962
62771682	chr15:62771682:G:A	9.23085e-16	-3.33647e-10	-1.2056
62771760	chr15:62771760:G:A	8.88561e-16	-3.33647e-10	-1.24371
62772018	chr15:62772018:C:T	2.3766e-15	-0.227923	-0.0319673
62772191	chr15:62772191:G:A	9.15863e-16	-3.33647e-10	-1.21345
62772235	chr15:62772235:G:C	8.42738e-16	-3.33647e-10	-1.29666
62772438	chr15:62772438:C:G	9.49988e-16	-3.33647e-10	-1.17687
62772613	chr15:62772613:G:A	8.4137e-16	-3.33647e-10	-1.29829
62772671	chr15:62772671:T:A	9.55212e-16	-3.33647e-10	-1.17138
62773541	chr15:62773541:C:T	9.10535e-16	-3.33647e-10	-1.21929
62774307	chr15:62774307:T:A	9.20658e-16	-3.33647e-10	-1.20823
62775234	chr15:62775234:CTG:C	3.6009e-16	-0.9558	-1.19116
62775300	chr15:62775300:C:T	9.25355e-16	-3.33647e-10	-1.20314
62775339	chr15:62775339:T:C	1.29449e-14	-2.05494	3.49008
62775914	chr15:62775914:A:G	9.24082e-16	-3.33647e-10	-1.20452
62776189	chr15:62776189:C:T	1.0398e-14	-2.08615	3.30219
62777315	chr15:62777315:T:A	1.71049e-16	-1.71642	-1.17495
62777517	chr15:62777517:C:T	9.25174e-16	-3.33647e-10	-1.20334
62777848	chr15:62777848:T:A	8.74669e-16	-3.33647e-10	-1.25947
62777857	chr15:62777857:C:T	1.23131e-16	-2.09512	-1.12495
62777922	chr15:62777922:A:G	1.19475e-15	-3.33647e-10	-0.947622
62778204	chr15:62778204:C:T	9.05859e-16	-3.33647e-10	-1.22443
62778651	chr15:62778651:A:G	2.00878e-16	-1.48784	-1.24278
62778733	chr15:62778733:A:G	1.24341e-15	-3.33647e-10	-0.907705
62778875	chr15:62778875:C:T	2.88653e-15	-3.33647e-10	-0.0655079
62778939	chr15:62778939:C:T	8.98161e-16	-3.33647e-10	-1.23297
62779194	chr15:62779194:T:G	9.02851e-16	-3.33647e-10	-1.22776
62779346	chr15:62779346:C:T	1.17848e-15	-3.33647e-10	-0.96134
62779444	chr15:62779444:C:T	8.55937e-16	-3.33647e-10	-1.28112
62779726	chr15:62779726:A:G	2.33332e-15	-3.33647e-10	-0.27827
62779758	chr15:62779758:G:T	1.15146e-16	-2.08822	-1.19889
62780287	chr15:62780287:A:T	8.60226e-16	-3.33647e-10	-1.27612
62780452	chr15:62780452:G:A	8.73854e-16	-3.33647e-10	-1.2604
62781440	chr15:62781440:T:A	9.10459e-16	-3.33647e-10	-1.21937
62781686	chr15:62781686:T:C	9.19991e-16	-3.33647e-10	-1.20895
62782028	chr15:62782028:A:G	9.22449e-16	-3.33647e-10	-1.20629
62782288	chr15:62782288:G:T	8.60465e-16	-3.33647e-10	-1.27584
62782641	chr15:62782641:T:C	9.14556e-16	-3.33647e-10	-1.21488
62783352	chr15:62783352:A:G	8.82247e-16	-3.33647e-10	-1.25085
62783391	chr15:62783391:G:A	1.33215e-16	-1.96924	-1.17212
62783534	chr15:62783534:G:A	3.90576e-16	-2.0657	-3.12094e-10
62783597	chr15:62783597:A:C	8.86415e-16	-3.33647e-10	-1.24613
62784152	chr15:62784152:T:C	9.04094e-16	-3.33647e-10	-1.22638
62784816	chr15:62784816:A:C	1.42764e-14	-3.33647e-10	1.53304
62784843	chr15:62784843:G:A	4.07816e-16	-2.0225	-3.12094e-10
62785433	chr15:62785433:G:C	8.57737e-16	-3.33647e-10	-1.27902
62785434	chr15:62785434:G:A	8.58766e-16	-3.33647e-10	-1.27782
62785520	chr15:62785520:T:C	9.13383e-16	-3.33647e-10	-1.21616
62785591	chr15:62785591:G:A	8.67843e-16	-3.33647e-10	-1.26731
62785765	chr15:62785765:T:G	9.75367e-16	-1.51445	0.363949
62786178	chr15:62786178:T:C	1.23307e-16	-2.01007	-1.20857
62786673	chr15:62786673:GAT:G	2.102e-16	-1.61142	-1.07383
62786677	chr15:62786677:T:G	2.06417e-16	-1.61741	-1.08601
62786797	chr15:62786797:A:C	3.96319e-16	-2.06135	0.0102539
62786924	chr15:62786924:G:A	5.64682e-16	-1.69705	-3.12094e-10
62787344	chr15:62787344:T:A	2.2511e-16	-2.10088	-0.515854
62787805	chr15:62787805:C:T	6.91492e-16	-1.66799	0.173528
62788243	chr15:62788243:G:A	1.76194e-15	-2.01533	1.45619
62788863	chr15:62788863:A:G	3.77347e-16	-2.10015	-3.12094e-10
62789568	chr15:62789568:G:A	8.48762e-16	-3.33647e-10	-1.28954
62789977	chr15:62789977:G:A	7.32911e-15	-3.33647e-10	0.866292
62790047	chr15:62790047:C:T	2.65445e-16	-1.66912	-0.782791
62790304	chr15:62790304:G:A	1.6523e-16	-2.05591	-0.870065
62791176	chr15:62791176:G:A	8.41103e-16	-3.33647e-10	-1.2986
62792024	chr15:62792024:T:C	1.05222e-15	-3.33647e-10	-1.07466
62793314	chr15:62793314:TC:T	7.26748e-16	-1.33083	-0.113912
62794233	chr15:62794233:C:T	8.89139e-16	-3.33647e-10	-1.24306
62794565	chr15:62794565:C:T	4.64982e-16	-1.89132	-3.12094e-10
62794757	chr15:62794757:G:A	1.22506e-15	-3.33647e-10	-0.922575
62795221	chr15:62795221:C:T	8.40081e-16	-3.33647e-10	-1.29982
62795582	chr15:62795582:C:G	1.41689e-15	-3.33647e-10	-0.777096
62796356	chr15:62796356:C:T	8.57359e-16	-3.33647e-10	-1.27946
62796717	chr15:62796717:A:T	1.62412e-16	-1.81262	-1.13056
62796814	chr15:62796814:C:T	1.53806e-15	-3.33647e-10	-0.695043
62797458	chr15:62797458:T:C	1.23676e-15	-3.33647e-10	-0.913067
62797903	chr15:62797903:A:T	9.3393e-16	-3.33647e-10	-1.19392
62798364	chr15:62798364:C:T	1.75111e-15	-3.33647e-10	-0.565313
62798475	chr15:62798475:G:A	9.63994e-16	-3.33647e-10	-1.16223
62799873	chr15:62799873:A:G	8.64018e-16	-3.33647e-10	-1.27172
62799878	chr15:62799878:G:A	1.69362e-15	-0.598693	-3.12094e-10
62799946	chr15:62799946:T:TA	1.48502e-16	-2.08311	-0.949609
62800135	chr15:62800135:C:G	1.55446e-16	-1.79917	-1.18784
62800448	chr15:62800448:G:A	1.21446e-15	-3.33647e-10	-0.931264
62800487	chr15:62800487:T:C	8.7634e-16	-3.33647e-10	-1.25756
62800603	chr15:62800603:C:T	8.69422e-16	-3.33647e-10	-1.26549
62800901	chr15:62800901:T:C	9.51483e-16	-3.33647e-10	-1.1753
62801339	chr15:62801339:C:G	1.14857e-16	-2.09255	-1.19708
62801625	chr15:62801625:T:C	1.64053e-16	-1.65172	-1.28141
62801634	chr15:62801634:A:G	8.81381e-16	-3.33647e-10	-1.25183
62801965	chr15:62801965:A:G	8.81098e-16	-3.33647e-10	-1.25215
62802045	chr15:62802045:G:C	5.15596e-16	-0.981556	-0.806439
62802309	chr15:62802309:A:G	3.06322e-16	-1.74612	-0.562567
62802483	chr15:62802483:A:C	8.64537e-16	-3.33647e-10	-1.27112
62802549	chr15:62802549:A:G	1.33428e-16	-1.84617	-1.29359
62803613	chr15:62803613:A:G	7.24461e-16	-1.44789	-3.12094e-10
62803754	chr15:62803754:A:G	8.66628e-16	-3.33647e-10	-1.26871
62803845	chr15:62803845:T:C	4.05135e-15	-3.33647e-10	0.273488
62804363	chr15:62804363:T:A	6.85795e-16	-0.47423	-1.02851
62804609	chr15:62804609:G:A	1.94553e-16	-1.52752	-1.2351
62804700	chr15:62804700:C:T	1.64443e-16	-1.7148	-1.21596
62804806	chr15:62804806:C:T	8.5293e-16	-3.33647e-10	-1.28464
62805033	chr15:62805033:A:C	8.53935e-16	-3.33647e-10	-1.28346
62805181	chr15:62805181:G:T	1.37032e-16	-2.09954	-1.01356
62805232	chr15:62805232:G:GA	1.06165e-15	-3.33647e-10	-1.06574
62805272	chr15:62805272:T:C	2.13981e-15	-0.364843	-3.12094e-10
62805348	chr15:62805348:A:AAC	5.8701e-16	-0.459855	-1.19842
62805632	chr15:62805632:A:G	1.16573e-15	-3.33647e-10	-0.972211
62806276	chr15:62806276:G:A	1.6898e-16	-1.67415	-1.22939
62806462	chr15:62806462:C:G	1.33053e-16	-2.03791	-1.10466
62806545	chr15:62806545:C:G	1.15218e-15	-3.33647e-10	-0.983908
62807056	chr15:62807056:GGT:G	2.36789e-15	-0.263563	-3.12094e-10
62807271	chr15:62807271:G:A	9.47303e-16	-3.33647e-10	-1.1797
62807360	chr15:62807360:A:G	8.50504e-16	-3.33647e-10	-1.28749
62807513	chr15:62807513:G:A	3.93444e-16	-2.05838	-3.12094e-10
62807529	chr15:62807529:C:T	1.47443e-16	-1.84815	-1.19173
62807818	chr15:62807818:T:G	9.65889e-16	-3.33647e-10	-1.16027
62807891	chr15:62807891:C:T	3.57361e-15	-0.175598	0.323613
62808085	chr15:62808085:C:CT	1.43984e-15	-0.76103	-3.12094e-10
62808251	chr15:62808251:A:G	2.5827e-16	-1.92634	-0.552968
62808268	chr15:62808268:A:G	2.58887e-16	-1.27193	-1.205
62808435	chr15:62808435:T:C	1.15683e-16	-1.99797	-1.2845
62808624	chr15:62808624:T:C	1.75649e-15	-3.33647e-10	-0.562248
62809020	chr15:62809020:G:A	1.53294e-15	-3.33647e-10	-0.698376
62809039	chr15:62809039:G:A	2.08228e-16	-1.62811	-1.06658
62809977	chr15:62809977:G:A	4.32836e-16	-1.96296	-3.12094e-10
62811066	chr15:62811066:C:G	7.68406e-15	-3.33647e-10	0.913586
62811734	chr15:62811734:C:T	8.42217e-16	-1.27894	-0.0183394
62812250	chr15:62812250:G:A	2.04077e-15	-0.412234	-3.12094e-10
62812270	chr15:62812270:C:A	2.05536e-15	-3.33647e-10	-0.40511
62812366	chr15:62812366:G:A	2.04012e-15	-0.412552	-3.12094e-10
62812397	chr15:62812397:T:C	2.23832e-15	-0.746391	0.426553
62812432	chr15:62812432:G:A	4.00509e-16	-2.04058	-3.12094e-10
62812477	chr15:62812477:G:A	9.27486e-16	-3.33647e-10	-1.20084
62812531	chr15:62812531:G:T	2.11259e-15	-0.377648	-3.12094e-10
62813004	chr15:62813004:A:C	1.29811e-16	-1.86863	-1.29861
62813381	chr15:62813381:A:G	1.70106e-16	-2.07059	-0.826312
62813456	chr15:62813456:A:G	1.54186e-16	-1.83938	-1.15578
62814508	chr15:62814508:T:C	1.06351e-15	-3.33647e-10	-1.06399
62814579	chr15:62814579:C:T	9.79396e-16	-3.33647e-10	-1.14638
62814711	chr15:62814711:A:C	1.60377e-15	-3.33647e-10	-0.653206
62815053	chr15:62815053:C:T	8.40362e-16	-3.33647e-10	-1.29948
62815080	chr15:62815080:G:A	2.79245e-15	1.16783	-1.26647
62815189	chr15:62815189:A:T	4.0816e-16	-2.02166	-3.12094e-10
62815193	chr15:62815193:A:T	1.89967e-15	-3.33647e-10	-0.48388
62815252	chr15:62815252:C:T	2.28517e-15	-0.299123	-3.12094e-10
62815364	chr15:62815364:C:G	4.30791e-16	-1.9677	-3.12094e-10
62815644	chr15:62815644:C:T	1.37564e-16	-1.83062	-1.27861
62816262	chr15:62816262:G:A	1.79315e-16	-1.56087	-1.28331
62816298	chr15:62816298:T:C	4.34666e-16	-1.764	-0.194742
62816334	chr15:62816334:T:G	1.77676e-15	-0.708822	0.158051
62816569	chr15:62816569:T:C	2.2046e-15	-3.33647e-10	-0.335015
62817792	chr15:62817792:T:C	8.80413e-16	-3.33647e-10	-1.25293
62817804	chr15:62817804:T:G	1.30072e-15	-3.33647e-10	-0.862641
62818262	chr15:62818262:C:T	1.26823e-15	-3.33647e-10	-0.887938
62818749	chr15:62818749:G:A	1.02822e-16	-2.10085	-1.29946
62818806	chr15:62818806:G:A	1.96172e-15	-0.451742	-3.12094e-10
62818862	chr15:62818862:T:G	4.71839e-15	0.103935	0.321971
62818887	chr15:62818887:T:C	8.49283e-16	-3.33647e-10	-1.28892
62819040	chr15:62819040:A:G	1.06499e-15	-3.33647e-10	-1.0626
62819166	chr15:62819166:T:C	1.84079e-16	-1.65757	-1.16039
62819201	chr15:62819201:G:T	9.52553e-16	-3.33647e-10	-1.17417
62819946	chr15:62819946:T:A	3.0633e-16	-2.09416	-0.214498
62820803	chr15:62820803:A:G	1.29515e-16	-1.90916	-1.26036
62821218	chr15:62821218:G:A	2.96647e-15	-0.345458	0.307269
62821338	chr15:62821338:T:G	8.42224e-16	-3.33647e-10	-1.29727
62821603	chr15:62821603:T:C	1.31511e-15	-0.954687	0.103042
62821752	chr15:62821752:G:A	3.23994e-16	-2.07034	-0.182259
62822390	chr15:62822390:C:T	3.65064e-16	-1.03936	-1.09389
62822417	chr15:62822417:C:T	3.50812e-15	0.129517	-3.12094e-10
62822429	chr15:62822429:C:T	3.32929e-15	0.676527	-0.59933
62823111	chr15:62823111:T:C	1.00238e-15	-3.33647e-10	-1.12319
62823415	chr15:62823415:C:T	4.45834e-16	-1.93337	-3.12094e-10
62823866	chr15:62823866:T:C	8.99276e-16	-3.33647e-10	-1.23173
62825050	chr15:62825050:T:A	3.40085e-15	-3.33647e-10	0.0984637
62825108	chr15:62825108:T:A	2.83033e-15	-3.33647e-10	-0.0851675
62825563	chr15:62825563:T:C	2.66494e-15	-3.33647e-10	-0.14538
62825624	chr15:62825624:C:T	1.56955e-15	-3.33647e-10	-0.674776
62826024	chr15:62826024:T:C	1.5333e-15	-3.33647e-10	-0.698143
62826045	chr15:62826045:A:G	2.79188e-15	-3.33647e-10	-0.0988478
62826152	chr15:62826152:G:T	8.79919e-16	-3.33647e-10	-1.25349
62826191	chr15:62826191:A:G	1.66166e-16	-1.66269	-1.25764
62826374	chr15:62826374:C:T	1.11444e-15	0.138118	-1.15533
62826562	chr15:62826562:C:G	3.20879e-15	1.0053	-0.964968
62826995	chr15:62826995:G:C	3.47979e-15	1.1337	-1.01229
62827359	chr15:62827359:A:T	2.83568e-14	-3.33647e-10	2.2193
62827388	chr15:62827388:G:A	1.03912e-15	-3.33647e-10	-1.08719
62827461	chr15:62827461:C:A	9.08522e-16	-3.33647e-10	-1.2215
62827528	chr15:62827528:A:T	2.69389e-15	-0.134576	-3.12094e-10
62827711	chr15:62827711:A:G	9.48045e-16	-3.33647e-10	-1.17892
62827807	chr15:62827807:A:G	3.60956e-15	0.954121	-0.796099
62827943	chr15:62827943:T:C	1.33291e-16	-1.86547	-1.27531
62827957	chr15:62827957:T:C	1.10797e-15	0.0741146	-1.09715
62828054	chr15:62828054:T:G	8.83033e-16	-3.33647e-10	-1.24995
62828075	chr15:62828075:A:T	2.65326e-15	0.0544716	-0.204244
62828700	chr15:62828700:G:A	7.53671e-14	2.93975	0.257062
62828807	chr15:62828807:A:G	1.81744e-15	-3.33647e-10	-0.528135
62829285	chr15:62829285:T:C	5.12382e-16	-1.50776	-0.286483
62829336	chr15:62829336:C:T	1.79185e-15	-0.542311	-3.12094e-10
62829490	chr15:62829490:CCAGGTCCCTCCCAT:C	2.65651e-15	0.705681	-0.854231
62829618	chr15:62829618:A:C	2.97367e-15	-0.0357648	-3.12094e-10
62829702	chr15:62829702:A:G	1.05409e-16	-2.08755	-1.28792
62830057	chr15:62830057:T:C	1.68554e-15	-3.33647e-10	-0.603474
62830274	chr15:62830274:G:T	1.64588e-15	-3.33647e-10	-0.627288
62830387	chr15:62830387:C:G	1.62003e-15	0.319632	-0.962751
62830574	chr15:62830574:C:G	1.65268e-15	-3.33647e-10	-0.623166
62830687	chr15:62830687:G:A	1.64824e-15	-3.33647e-10	-0.625853
62831143	chr15:62831143:G:A	7.206e-15	-3.33647e-10	0.849352
62831144	chr15:62831144:C:G	2.37719e-16	-1.3282	-1.23403
62831276	chr15:62831276:G:A	1.23041e-16	-2.06593	-1.15487
62831307	chr15:62831307:G:T	1.873e-16	-1.61541	-1.1852
62831746	chr15:62831746:G:C	8.82251e-15	1.473	-0.421254
62832310	chr15:62832310:A:C	1.12578e-15	0.00102611	-1.00811
62832342	chr15:62832342:G:A	5.57415e-16	-0.605283	-1.10472
62832446	chr15:62832446:AC:A	2.546e-15	-3.33647e-10	-0.191037
62832628	chr15:62832628:C:G	6.95585e-16	-0.283376	-1.20519
62832720	chr15:62832720:G:C	2.07228e-15	-0.396913	-3.12094e-10
62832723	chr15:62832723:A:AATG	6.05237e-16	-0.633462	-0.994235
62832797	chr15:62832797:C:T	2.21327e-15	-0.331089	-3.12094e-10
62833264	chr15:62833264:C:G	2.19214e-16	-1.57987	-1.0634
62833667	chr15:62833667:G:A	9.40899e-16	-3.33647e-10	-1.18648
62833682	chr15:62833682:G:A	1.63053e-15	-3.33647e-10	-0.63666
62833691	chr15:62833691:G:A	8.66128e-16	-3.33647e-10	-1.26929
62833734	chr15:62833734:A:G	2.12582e-15	0.389109	-0.760512
62833761	chr15:62833761:C:G	2.51862e-16	-1.51102	-0.993417
62833784	chr15:62833784:T:G	2.18103e-15	-0.345766	-3.12094e-10
62834058	chr15:62834058:C:T	1.82903e-15	-3.33647e-10	-0.521774
62834159	chr15:62834159:G:A	3.46253e-16	-1.58841	-0.597735
62834173	chr15:62834173:GTGTTTTT:G	1.95153e-15	-0.0156166	-0.441334
62834263	chr15:62834263:A:G	4.96854e-15	1.7164	-1.23884
62834295	chr15:62834295:G:C	1.56634e-15	-3.33647e-10	-0.67682
62834303	chr15:62834303:C:T	8.48417e-16	-3.33647e-10	-1.28995
62834585	chr15:62834585:C:T	2.04995e-15	0.0402015	-0.447948
62834607	chr15:62834607:G:T	1.02407e-14	2.49718	-1.29637
62834630	chr15:62834630:C:T	1.34479e-15	-3.33647e-10	-0.829328
62835025	chr15:62835025:G:A	4.22934e-16	-1.54939	-0.436714
62835094	chr15:62835094:C:T	2.31315e-15	0.988353	-1.27531
62835108	chr15:62835108:C:G	9.65284e-16	-3.33647e-10	-1.1609
62835351	chr15:62835351:C:A	9.70111e-16	-3.33647e-10	-1.15591
62835784	chr15:62835784:G:A	1.47155e-15	0.316236	-1.05548
62835806	chr15:62835806:T:A	5.80781e-15	1.24366	-0.610019
62836253	chr15:62836253:T:C	3.8202e-16	-2.08784	-3.12094e-10
62836316	chr15:62836316:C:G	1.51591e-16	-1.72069	-1.29144
62836720	chr15:62836720:T:C	6.09206e-16	-0.385679	-1.23548
62836930	chr15:62836930:A:G	1.36711e-16	-1.8388	-1.27665
62837117	chr15:62837117:T:A	7.82225e-16	-0.278921	-1.09225
62837468	chr15:62837468:T:G	1.22417e-15	-3.33647e-10	-0.923299
62837501	chr15:62837501:C:A	1.01894e-15	-3.33647e-10	-1.1068
62837830	chr15:62837830:T:C	1.22016e-15	-3.33647e-10	-0.926577
62837837	chr15:62837837:C:G	9.10575e-16	-3.33647e-10	-1.21924
62838042	chr15:62838042:A:G	1.90022e-15	-0.48359	-3.12094e-10
62838063	chr15:62838063:A:G	2.33491e-15	-3.33647e-10	-0.277587
62838310	chr15:62838310:G:A	1.80187e-15	-3.33647e-10	-0.536737
62838356	chr15:62838356:G:A	2.58888e-16	-1.24057	-1.23635
62838454	chr15:62838454:C:T	2.88463e-16	-1.20783	-1.16092
62838470	chr15:62838470:A:G	1.87158e-16	-2.08407	-0.717289
62839477	chr15:62839477:G:C	1.32138e-15	-3.33647e-10	-0.846882
62839569	chr15:62839569:C:T	8.43456e-16	-0.0319234	-1.26389
62839776	chr15:62839776:C:T	1.32907e-15	0.355977	-1.19706
62839829	chr15:62839829:C:G	1.11492e-15	-0.0260143	-0.990767
62839959	chr15:62839959:T:C	1.93491e-16	-1.48109	-1.287
62840040	chr15:62840040:C:T	8.48384e-16	-3.33647e-10	-1.28998
62840101	chr15:62840101:G:A	9.34032e-15	-3.33647e-10	1.10878
62840636	chr15:62840636:C:T	9.06253e-16	-3.33647e-10	-1.224
62840803	chr15:62840803:T:C	1.06752e-15	0.108213	-1.16844
62840906	chr15:62840906:ATTATGTTGTTCTCAGACACTTTGGC:A	9.54767e-16	-3.33647e-10	-1.17185
62840930	chr15:62840930:G:A	4.34695e-15	-3.33647e-10	0.343912
62841003	chr15:62841003:A:C	7.43832e-16	-1.4215	-3.12094e-10
62841166	chr15:62841166:C:T	1.043e-15	-1.08346	-3.12094e-10
62841235	chr15:62841235:G:C	1.63045e-16	-1.64163	-1.29766
62841674	chr15:62841674:CACATAAG:C	1.79921e-15	-3.33647e-10	-0.538215
62841948	chr15:62841948:A:G	1.59821e-15	-0.656678	-3.12094e-10
62842168	chr15:62842168:TTTATAAGTTAC:T	2.05446e-15	-3.33647e-10	-0.405551
62842703	chr15:62842703:G:A	5.24703e-16	-0.475277	-1.29521
62842918	chr15:62842918:C:T	2.54403e-15	-3.33647e-10	-0.191813
62842988	chr15:62842988:T:C	1.86088e-15	-3.33647e-10	-0.504514
62843070	chr15:62843070:A:G	2.02684e-15	-0.419086	-3.12094e-10
62843118	chr15:62843118:G:A	2.91115e-15	-3.33647e-10	-0.0570132
62843132	chr15:62843132:G:A	9.75514e-16	-3.33647e-10	-1.15035
62843779	chr15:62843779:A:G	2.67503e-16	-1.17276	-1.27143
62844304	chr15:62844304:G:T	1.02848e-15	-3.33647e-10	-1.09748
62844412	chr15:62844412:G:A	1.12387e-15	-3.33647e-10	-1.00878
62844812	chr15:62844812:T:A	3.88581e-16	-2.07082	-3.12094e-10
62845605	chr15:62845605:G:A	3.04496e-16	-1.31146	-1.0032
62845747	chr15:62845747:C:T	8.55704e-16	-3.33647e-10	-1.28139
62845812	chr15:62845812:C:G	4.0667e-16	-0.727412	-1.2979
62846211	chr15:62846211:A:T	1.24856e-16	-2.05272	-1.15344
62846803	chr15:62846803:T:C	8.63857e-16	-3.33647e-10	-1.27191
62847081	chr15:62847081:G:A	2.63564e-16	-2.03603	-0.422995
62847167	chr15:62847167:T:C	5.51102e-16	-0.87695	-0.844449
62847327	chr15:62847327:G:A	3.41318e-16	-1.17003	-1.03048
62848107	chr15:62848107:T:C	1.5659e-15	-0.677101	-3.12094e-10
62848363	chr15:62848363:A:G	2.92439e-15	-3.33647e-10	-0.0524764
62848639	chr15:62848639:G:A	1.33802e-15	-3.33647e-10	-0.834372
62848889	chr15:62848889:C:G	1.13138e-15	-3.33647e-10	-1.00212
62848985	chr15:62848985:G:C	2.29859e-16	-1.43606	-1.15979
62849192	chr15:62849192:C:T	7.50618e-16	-1.41242	-3.12094e-10
62849378	chr15:62849378:A:G	1.38485e-16	-1.85644	-1.24612
62849507	chr15:62849507:C:T	1.35886e-15	-0.81892	-3.12094e-10
62849561	chr15:62849561:A:C	3.91878e-16	-2.06237	-3.12094e-10
62849887	chr15:62849887:G:C	1.71548e-15	-3.33647e-10	-0.585868
62849994	chr15:62849994:C:T	1.07673e-15	-3.33647e-10	-1.05163
62850245	chr15:62850245:C:T	1.14405e-15	-3.33647e-10	-0.990989
62850262	chr15:62850262:T:G	4.853e-16	-0.83565	-1.0129
62850295	chr15:62850295:G:A	1.41895e-15	-0.775642	-3.12094e-10
62850446	chr15:62850446:G:A	1.12759e-15	-3.33647e-10	-1.00548
62850513	chr15:62850513:A:G	1.56224e-15	-0.679443	-3.12094e-10
62850612	chr15:62850612:A:G	5.09146e-16	-1.80058	-3.12094e-10
62850949	chr15:62850949:T:G	3.85492e-16	-2.0788	-3.12094e-10
62851052	chr15:62851052:G:A	4.86626e-14	2.61782	0.141533
62851339	chr15:62851339:A:G	1.26529e-15	0.199675	-1.08994
62851911	chr15:62851911:G:A	9.30977e-16	-3.33647e-10	-1.19708
62851913	chr15:62851913:C:A	1.67856e-15	-0.607628	-3.12094e-10
62851954	chr15:62851954:C:G	9.55615e-16	-3.33647e-10	-1.17096
62851995	chr15:62851995:A:G	1.22234e-15	-0.924795	-3.12094e-10
62852037	chr15:62852037:C:T	1.4266e-16	-2.07487	-0.997984
62852883	chr15:62852883:AAG:A	4.03479e-15	-3.33647e-10	0.269392
62852931	chr15:62852931:G:A	4.16936e-16	-0.974021	-1.02636
62853214	chr15:62853214:C:T	1.22799e-15	-3.33647e-10	-0.920186
62853240	chr15:62853240:C:T	1.24188e-15	-3.33647e-10	-0.908937
62853377	chr15:62853377:A:G	8.42759e-16	-1.73432	0.437679
62853575	chr15:62853575:A:G	2.08994e-16	-2.08478	-0.606232
62853770	chr15:62853770:A:G	5.27056e-16	-1.9902	0.224191
62854089	chr15:62854089:G:A	1.5707e-16	-1.67681	-1.29982
62854151	chr15:62854151:C:T	3.71071e-16	-2.01839	-0.0985362
62854337	chr15:62854337:C:T	4.83041e-15	-3.33647e-10	0.44937
62854481	chr15:62854481:A:G	1.54754e-16	-1.75097	-1.24051
62854569	chr15:62854569:A:G	9.74834e-16	-3.33647e-10	-1.15105
62854661	chr15:62854661:A:G	1.48137e-15	-3.33647e-10	-0.732594
62854803	chr15:62854803:C:T	2.84783e-15	-0.0790068	-3.12094e-10
62855293	chr15:62855293:G:A	1.36033e-16	-1.99489	-1.12553
62855367	chr15:62855367:G:A	4.55698e-16	-1.28153	-0.629955
62855385	chr15:62855385:C:T	9.0177e-16	-1.22896	-3.12094e-10
62855408	chr15:62855408:G:T	9.09478e-16	-1.22045	-3.12094e-10
62855409	chr15:62855409:C:T	9.10799e-16	-1.219	-3.12094e-10
62857091	chr15:62857091:G:A	8.39984e-16	-3.33647e-10	-1.29993
62857308	chr15:62857308:TG:T	6.89577e-15	-3.33647e-10	0.805346
62857333	chr15:62857333:A:G	1.25002e-16	-2.06451	-1.14048
62857573	chr15:62857573:A:G	8.39963e-16	-3.33647e-10	-1.29996
62857670	chr15:62857670:T:G	1.82397e-16	-1.72754	-1.0996
62858280	chr15:62858280:T:C	1.27869e-15	-3.33647e-10	-0.87973
62858586	chr15:62858586:C:A	3.1349e-15	-3.33647e-10	0.0170345
62858846	chr15:62858846:T:C	8.43265e-16	-3.33647e-10	-1.29604
62858924	chr15:62858924:T:C	3.21867e-16	-0.960315	-1.29886
62859377	chr15:62859377:C:A	2.13594e-16	-2.09624	-0.573004
62859384	chr15:62859384:C:T	1.67482e-14	-3.33647e-10	1.69273
62859396	chr15:62859396:C:A	1.95098e-16	-2.09382	-0.665994
62859620	chr15:62859620:G:A	2.61425e-15	-0.164586	-3.12094e-10
62859763	chr15:62859763:T:C	8.46603e-16	-3.33647e-10	-1.29209
62859850	chr15:62859850:G:A	2.56669e-16	-2.0432	-0.442326
62860126	chr15:62860126:T:C	1.60634e-16	-1.65928	-1.29491
62860367	chr15:62860367:A:G	1.52327e-16	-1.88177	-1.12552
62860410	chr15:62860410:A:G	1.61844e-16	-1.65914	-1.28754
62860707	chr15:62860707:C:T	1.11978e-15	-1.01243	-3.12094e-10
62860816	chr15:62860816:T:G	5.5206e-16	-0.998185	-0.721476
62861185	chr15:62861185:A:G	1.81638e-16	-1.57775	-1.25355
62861416	chr15:62861416:C:T	3.70548e-16	-1.69088	-0.427451
62861583	chr15:62861583:G:A	3.37772e-16	-1.02391	-1.18704
62861609	chr15:62861609:A:G	2.61761e-15	-0.163301	-3.12094e-10
62861716	chr15:62861716:T:C	6.31974e-16	-1.58447	-3.12094e-10
62861848	chr15:62861848:C:T	7.55531e-16	-0.128283	-1.27761
62862186	chr15:62862186:G:A	8.44483e-16	-3.33647e-10	-1.29459
62862216	chr15:62862216:A:C	1.85353e-16	-1.51618	-1.29488
62862300	chr15:62862300:C:T	5.40183e-16	-1.6213	-0.120107
62862407	chr15:62862407:C:T	1.81903e-15	-3.33647e-10	-0.527258
62862473	chr15:62862473:T:A	1.77319e-16	-1.71357	-1.14179
62862571	chr15:62862571:G:A	3.2308e-15	-3.33647e-10	0.047166
62862586	chr15:62862586:G:A	1.232e-16	-2.09997	-1.11955
62863137	chr15:62863137:C:T	9.11734e-16	-1.21797	-3.12094e-10
62863152	chr15:62863152:C:T	8.64654e-16	-3.33647e-10	-1.27099
62863353	chr15:62863353:C:G	9.51577e-16	-1.1752	-3.12094e-10
62863492	chr15:62863492:C:T	9.0202e-16	-1.61045	0.381765
62863648	chr15:62863648:C:G	2.75775e-15	-0.111146	-3.12094e-10
62863776	chr15:62863776:A:G	8.86263e-16	-1.61138	0.365078
62863783	chr15:62863783:CCAG:C	1.12148e-15	-3.33647e-10	-1.01091
62863787	chr15:62863787:A:T	1.12026e-15	-3.33647e-10	-1.012
62863887	chr15:62863887:T:C	3.02176e-15	-3.33647e-10	-0.0197218
62863951	chr15:62863951:A:T	2.25687e-16	-2.03548	-0.578685
62864326	chr15:62864326:A:C	3.51987e-16	-1.76702	-0.402706
62864330	chr15:62864330:CT:C	1.25261e-15	-3.33647e-10	-0.900333
62864570	chr15:62864570:C:T	3.80206e-16	-1.80173	-0.290872
62864895	chr15:62864895:A:C	1.08125e-15	-1.04745	-3.12094e-10
62864981	chr15:62864981:T:C	4.81262e-16	-0.936259	-0.920648
62865180	chr15:62865180:G:A	2.13692e-15	-0.366199	-3.12094e-10
62865447	chr15:62865447:A:G	1.21702e-16	-2.07935	-1.15239
62865757	chr15:62865757:A:C	2.91368e-15	0.217402	-0.273548
62866020	chr15:62866020:A:C	3.03376e-16	-1.30729	-1.01106
62866023	chr15:62866023:C:T	3.49742e-16	-1.82605	-0.350067
62866347	chr15:62866347:C:T	2.21613e-16	-2.03451	-0.59788
62866415	chr15:62866415:T:C	2.40922e-16	-1.97785	-0.570993
62866691	chr15:62866691:T:A	1.24643e-16	-2.05038	-1.15749
62866940	chr15:62866940:G:A	2.37066e-16	-2.01029	-0.554691
62867003	chr15:62867003:G:A	8.93322e-16	-3.33647e-10	-1.23837
62867117	chr15:62867117:C:A	8.76492e-16	-3.33647e-10	-1.25739
62867373	chr15:62867373:A:G	3.20481e-16	-2.10134	-0.162152
62867486	chr15:62867486:T:C	3.12813e-16	-2.10142	-0.186294
62867489	chr15:62867489:T:C	3.16647e-16	-2.10125	-0.174282
62867998	chr15:62867998:A:G	2.17318e-16	-2.04575	-0.606208
62868102	chr15:62868102:A:G	1.35465e-16	-2.10072	-1.02388
62868219	chr15:62868219:TC:T	1.15046e-16	-1.99074	-1.29725
62868336	chr15:62868336:G:C	3.91309e-16	-2.06382	-3.12094e-10
62868505	chr15:62868505:G:A	4.83498e-16	-1.8704	0.0181349
62868863	chr15:62868863:A:G	1.65569e-16	-2.10005	-0.823886
62869339	chr15:62869339:C:T	1.46767e-16	-1.95052	-1.09396
62869346	chr15:62869346:A:G	1.74058e-16	-1.57622	-1.29771
62869375	chr15:62869375:A:G	8.45464e-16	-3.33647e-10	-1.29343
62869501	chr15:62869501:A:G	1.12006e-16	-2.04324	-1.27152
62869632	chr15:62869632:A:G	1.74239e-16	-1.78593	-1.08696
62869738	chr15:62869738:T:C	9.08946e-16	-3.33647e-10	-1.22103
62869844	chr15:62869844:G:C	8.48211e-16	-3.33647e-10	-1.29019
62869889	chr15:62869889:C:T	3.95133e-16	-2.05409	-3.12094e-10
62869912	chr15:62869912:A:G	4.01318e-16	-2.03856	-3.12094e-10
62869953	chr15:62869953:A:G	5.11557e-16	-1.79586	-3.12094e-10
62870045	chr15:62870045:G:A	7.9103e-16	-1.35998	-3.12094e-10
62870118	chr15:62870118:T:C	1.91786e-16	-1.69404	-1.0829
62870202	chr15:62870202:A:T	1.42569e-15	-3.33647e-10	-0.770905
62870328	chr15:62870328:T:C	1.44834e-16	-2.09976	-0.957967
62870367	chr15:62870367:A:G	1.38962e-15	-3.33647e-10	-0.79653
62870373	chr15:62870373:TTTTTATGA:T	1.01254e-15	-3.33647e-10	-1.1131
62870424	chr15:62870424:G:GTTTTATGA	3.89338e-16	-0.769519	-1.29935
62870480	chr15:62870480:TA:T	1.59566e-16	-1.74362	-1.21723
62870572	chr15:62870572:T:C	8.46475e-16	-3.33647e-10	-1.29224
62870581	chr15:62870581:C:T	8.51125e-16	-3.33647e-10	-1.28676
62870680	chr15:62870680:G:A	4.44904e-16	-1.93546	-3.12094e-10
62870933	chr15:62870933:T:A	1.59951e-16	-2.10145	-0.857001
62871082	chr15:62871082:G:C	2.17822e-16	-1.3559	-1.29374
62871174	chr15:62871174:A:G	1.46248e-16	-2.10145	-0.946558
62871209	chr15:62871209:A:T	1.77713e-16	-2.09351	-0.759635
62871447	chr15:62871447:G:A	2.29936e-16	-2.09691	-0.498606
62871588	chr15:62871588:T:C	1.80277e-15	-3.33647e-10	-0.536239
62871828	chr15:62871828:T:C	1.80277e-15	-3.33647e-10	-0.536239
62871834	chr15:62871834:T:C	1.66902e-16	-2.08949	-0.826424
62872084	chr15:62872084:T:A	8.8791e-16	-3.33647e-10	-1.24445
62872108	chr15:62872108:C:T	8.45358e-16	-3.33647e-10	-1.29356
62872111	chr15:62872111:T:C	2.44649e-16	-1.50632	-1.02717
62872274	chr15:62872274:A:T	1.70771e-16	-1.91219	-0.980805
62872384	chr15:62872384:AT:A	2.1326e-16	-2.1011	-0.569707
62872853	chr15:62872853:T:TG	1.22005e-16	-1.94608	-1.28317
62872887	chr15:62872887:C:T	1.60883e-16	-2.02173	-0.930904
62873087	chr15:62873087:T:C	1.49861e-16	-1.81079	-1.21282
62873644	chr15:62873644:C:T	2.17368e-16	-2.09789	-0.553834
62874027	chr15:62874027:C:T	9.7646e-16	-3.33647e-10	-1.14938
62874151	chr15:62874151:C:A	8.84453e-16	-3.33647e-10	-1.24835
62874250	chr15:62874250:T:C	9.10263e-16	-3.33647e-10	-1.21958
62874275	chr15:62874275:T:C	8.98366e-16	-3.33647e-10	-1.23274
62874409	chr15:62874409:T:C	4.26891e-16	-1.66225	-0.314544
62874826	chr15:62874826:C:T	1.05027e-15	-3.33647e-10	-1.07652
62875285	chr15:62875285:G:A	1.38551e-16	-2.00457	-1.09751
62875605	chr15:62875605:G:GAC	1.82009e-16	-1.90541	-0.92385
62875704	chr15:62875704:C:T	1.88569e-16	-1.88895	-0.904905
62875895	chr15:62875895:G:A	8.58261e-16	-3.33647e-10	-1.27841
62875931	chr15:62875931:A:G	1.77695e-16	-1.88042	-0.972829
62876108	chr15:62876108:G:GTC	1.8025e-16	-1.91523	-0.923744
62876319	chr15:62876319:A:G	1.81923e-16	-1.9052	-0.924536
62876331	chr15:62876331:A:G	1.78217e-16	-1.89822	-0.952095
62876346	chr15:62876346:T:C	1.79113e-16	-1.55091	-1.29438
62876391	chr15:62876391:G:C	1.05616e-15	-3.33647e-10	-1.07092
62876408	chr15:62876408:C:T	1.07157e-15	-3.33647e-10	-1.05644
62876458	chr15:62876458:A:G	1.79341e-16	-1.92018	-0.92385
62876551	chr15:62876551:T:C	1.84434e-16	-1.89148	-0.924545
62876561	chr15:62876561:A:C	1.81856e-16	-1.90647	-0.923633
62876721	chr15:62876721:A:G	1.84787e-16	-1.89076	-0.923356
62876857	chr15:62876857:T:C	1.79299e-16	-1.94084	-0.903427
62876906	chr15:62876906:C:T	2.2002e-15	-3.33647e-10	-0.337013
62877219	chr15:62877219:G:A	1.91951e-16	-1.87497	-0.901103
62877401	chr15:62877401:A:G	2.47393e-16	-1.85712	-0.665218
62877437	chr15:62877437:T:G	2.10849e-16	-1.64981	-1.03236
62877470	chr15:62877470:CT:C	9.0147e-16	-3.33647e-10	-1.22929
62877540	chr15:62877540:T:C	1.89344e-16	-1.86967	-0.920084
62877593	chr15:62877593:G:A	2.22319e-16	-1.33489	-1.29432
62877676	chr15:62877676:CATGG:C	1.59755e-16	-1.88288	-1.0768
62877770	chr15:62877770:T:C	1.12182e-16	-2.03624	-1.27696
62877822	chr15:62877822:G:A	8.43603e-16	-3.33647e-10	-1.29564
62877975	chr15:62877975:A:G	1.66772e-16	-1.92435	-0.992337
62878527	chr15:62878527:G:A	6.03353e-16	-1.63081	-3.12094e-10
62878677	chr15:62878677:A:C	1.0829e-15	-3.33647e-10	-1.04592
62878774	chr15:62878774:G:A	5.04461e-16	-1.80983	-3.12094e-10
62878810	chr15:62878810:A:T	1.47804e-16	-1.9241	-1.11334
62878881	chr15:62878881:A:C	2.17484e-16	-1.75611	-0.895079
62878921	chr15:62878921:C:T	2.05161e-16	-1.78999	-0.919531
62878934	chr15:62878934:G:A	1.4451e-16	-1.92366	-1.13632
62879390	chr15:62879390:T:G	1.2685e-16	-2.09831	-1.092
62879430	chr15:62879430:T:C	1.50363e-16	-1.90617	-1.11409
62879555	chr15:62879555:A:C	1.54038e-16	-1.87966	-1.11646
62879679	chr15:62879679:T:C	1.60668e-16	-1.84022	-1.11376
62879794	chr15:62879794:A:G	2.24602e-16	-1.73457	-0.88442
62879913	chr15:62879913:T:C	1.90648e-16	-1.92545	-0.857443
62879953	chr15:62879953:A:T	1.51111e-16	-1.87965	-1.13565
62880268	chr15:62880268:G:A	1.85516e-16	-2.09821	-0.711964
62880941	chr15:62880941:G:A	8.6944e-16	-3.33647e-10	-1.26547
62881066	chr15:62881066:T:G	9.34276e-16	-3.33647e-10	-1.19355
62881073	chr15:62881073:C:T	9.05877e-16	-3.33647e-10	-1.22441
62881111	chr15:62881111:G:A	8.59206e-16	-3.33647e-10	-1.27731
62881128	chr15:62881128:T:C	8.46401e-16	-3.33647e-10	-1.29232
62881567	chr15:62881567:A:G	2.89397e-16	-1.62798	-0.737539
62881732	chr15:62881732:G:A	1.25605e-16	-2.03429	-1.16588
62881848	chr15:62881848:G:T	4.04122e-16	-2.0316	-3.12094e-10
62882146	chr15:62882146:C:T	8.42668e-16	-3.33647e-10	-1.29674
62883162	chr15:62883162:C:T	8.4487e-16	-3.33647e-10	-1.29413
62883908	chr15:62883908:C:G	3.76884e-16	-2.10138	-3.12094e-10
62884004	chr15:62884004:G:A	8.84419e-16	-3.33647e-10	-1.24839
62884080	chr15:62884080:G:A	1.02315e-15	-3.33647e-10	-1.10268
62884121	chr15:62884121:T:A	1.02045e-15	-3.33647e-10	-1.10532
62884395	chr15:62884395:T:C	2.75918e-16	-1.25306	-1.16016
62884408	chr15:62884408:G:A	3.81321e-16	-2.08968	-3.12094e-10
62885003	chr15:62885003:T:C	3.82607e-16	-2.08631	-3.12094e-10
62885100	chr15:62885100:C:T	8.76896e-16	-3.33647e-10	-1.25693
62885169	chr15:62885169:G:A	2.62207e-16	-1.53101	-0.933171
62885180	chr15:62885180:G:A	2.73979e-16	-1.45301	-0.967258
62885683	chr15:62885683:C:T	3.92437e-16	-2.06094	-3.12094e-10
62885721	chr15:62885721:C:T	1.72573e-16	-1.59608	-1.28641
62886161	chr15:62886161:A:T	1.70193e-16	-1.62028	-1.2761
62886396	chr15:62886396:A:C	2.05859e-16	-1.40636	-1.29977
62886599	chr15:62886599:T:C	5.29779e-16	-1.76086	-3.12094e-10
62887097	chr15:62887097:G:A	3.89011e-16	-1.0647	-1.00501
62887318	chr15:62887318:T:C	1.17341e-16	-2.03841	-1.22983
62887409	chr15:62887409:G:C	1.22375e-15	-0.923641	-3.12094e-10
62887571	chr15:62887571:T:C	8.52168e-16	-3.33647e-10	-1.28553
62887582	chr15:62887582:T:C	3.8886e-16	-2.0701	-3.12094e-10
62888627	chr15:62888627:C:T	4.76562e-16	-0.566789	-1.29993
62888874	chr15:62888874:T:C	1.54463e-16	-2.10054	-0.892824
62889387	chr15:62889387:T:C	3.18433e-16	-1.47323	-0.796679
62889665	chr15:62889665:AT:A	7.45136e-15	-3.33647e-10	0.882835
62889670	chr15:62889670:T:G	7.39273e-15	-3.33647e-10	0.874935
62889918	chr15:62889918:A:G	9.00751e-16	-3.33647e-10	-1.23009
62890006	chr15:62890006:A:G	8.44815e-16	-3.33647e-10	-1.2942
62890162	chr15:62890162:A:G	2.08172e-15	-3.33647e-10	-0.392368
62890383	chr15:62890383:A:G	2.08967e-15	-3.33647e-10	-0.388556
62890435	chr15:62890435:T:C	1.6736e-16	-2.09996	-0.813211
62890503	chr15:62890503:C:T	6.6429e-16	-1.5346	-3.12094e-10
62890615	chr15:62890615:T:C	1.66719e-16	-2.09537	-0.821642
62890777	chr15:62890777:T:A	8.58808e-16	-3.33647e-10	-1.27777
62890938	chr15:62890938:GGT:G	1.71197e-16	-2.10082	-0.789684
62891435	chr15:62891435:C:T	1.74773e-16	-2.10123	-0.768596
62892067	chr15:62892067:C:T	9.32004e-16	-3.33647e-10	-1.19598
62892479	chr15:62892479:A:G	3.9381e-16	-2.05745	-3.12094e-10
62892609	chr15:62892609:C:T	9.89837e-16	-3.33647e-10	-1.13578
62893818	chr15:62893818:G:C	4.76941e-16	-1.86592	-3.12094e-10
62894970	chr15:62894970:T:C	1.28232e-16	-2.04048	-1.139
62895705	chr15:62895705:T:A	2.70443e-16	-1.87884	-0.554419
62896096	chr15:62896096:C:T	1.93426e-16	-1.55017	-1.21825
62896493	chr15:62896493:G:T	1.76525e-16	-1.59374	-1.26612
62896592	chr15:62896592:T:C	1.87131e-16	-1.50176	-1.29975
62896636	chr15:62896636:A:G	1.32763e-15	-3.33647e-10	-0.842165
62896804	chr15:62896804:T:C	5.51179e-16	-0.431276	-1.28998
62897393	chr15:62897393:G:A	6.30746e-16	-1.58642	-3.12094e-10
62897404	chr15:62897404:C:T	2.40242e-16	-1.33949	-1.21218
62897836	chr15:62897836:T:G	1.23765e-16	-1.9553	-1.25964
62898025	chr15:62898025:T:C	1.77454e-16	-2.01346	-0.841145
62898253	chr15:62898253:C:T	1.36459e-16	-2.04072	-1.07657
62898329	chr15:62898329:T:C	8.5355e-16	-3.33647e-10	-1.28391
62898751	chr15:62898751:T:C	1.49685e-16	-2.03516	-0.989628
62898883	chr15:62898883:A:G	8.50356e-16	-3.33647e-10	-1.28766
62899301	chr15:62899301:A:G	9.90873e-16	-3.33647e-10	-1.13473
62899651	chr15:62899651:T:C	8.44298e-16	-3.33647e-10	-1.29481
62899745	chr15:62899745:C:A	1.19645e-15	-3.33647e-10	-0.946203
62900230	chr15:62900230:G:A	4.97108e-16	-1.82451	-3.12094e-10
62900327	chr15:62900327:A:G	7.00644e-15	-3.33647e-10	0.821268
62900533	chr15:62900533:T:C	8.74115e-15	-3.33647e-10	1.04248
62900552	chr15:62900552:T:C	4.85964e-15	-3.33647e-10	0.455401
62900793	chr15:62900793:G:A	9.69042e-16	-3.33647e-10	-1.15701
62900912	chr15:62900912:A:G	5.43035e-16	-1.59973	-0.136412
62900952	chr15:62900952:G:A	3.81777e-16	-2.08848	-3.12094e-10
62900987	chr15:62900987:A:G	2.09432e-15	-1.15635	0.770016
62901014	chr15:62901014:G:A	2.02035e-15	-3.33647e-10	-0.422294
62901015	chr15:62901015:G:T	1.00707e-15	-3.33647e-10	-1.11852
62901131	chr15:62901131:A:G	1.47586e-16	-1.79672	-1.24219
62901252	chr15:62901252:C:T	1.05797e-15	-3.33647e-10	-1.06921
62901400	chr15:62901400:C:T	1.76339e-15	-3.33647e-10	-0.558322
62901405	chr15:62901405:C:G	1.25692e-14	-3.33647e-10	1.40569
62901415	chr15:62901415:C:T	9.79421e-15	-3.33647e-10	1.15623
62901518	chr15:62901518:G:T	1.12311e-14	0.0389011	1.25422
62901612	chr15:62901612:C:T	1.2566e-14	-3.33647e-10	1.40543
62901667	chr15:62901667:G:A	7.7051e-15	-3.33647e-10	0.91632
62901674	chr15:62901674:G:A	8.78239e-16	-3.33647e-10	-1.2554
62901688	chr15:62901688:A:G	7.15339e-15	-0.490447	1.33247
62901864	chr15:62901864:G:A	4.21217e-15	-3.33647e-10	0.312415
62902036	chr15:62902036:C:T	5.44505e-16	-1.73344	-3.12094e-10
62902050	chr15:62902050:G:C	7.70671e-16	-0.221725	-1.16433
62902093	chr15:62902093:G:A	8.01628e-16	-0.183419	-1.16325
62902117	chr15:62902117:T:C	8.99691e-16	-0.263573	-0.967693
62902494	chr15:62902494:G:T	3.77413e-16	-2.09998	-3.12094e-10
62902859	chr15:62902859:T:C	1.06992e-15	-3.33647e-10	-1.05798
62903050	chr15:62903050:C:T	1.79461e-15	-3.33647e-10	-0.540777
62903176	chr15:62903176:A:T	1.00777e-15	-3.33647e-10	-1.11782
62903201	chr15:62903201:G:A	6.05202e-15	-0.447326	1.12216
62903229	chr15:62903229:G:T	5.91862e-16	-0.424353	-1.22569
62903412	chr15:62903412:G:A	5.82806e-16	-0.439924	-1.22554
62903573	chr15:62903573:C:T	2.90015e-15	-0.273494	0.212693
62903621	chr15:62903621:A:G	5.08598e-15	-0.599673	1.1006
62903940	chr15:62903940:T:C	9.99759e-16	-3.33647e-10	-1.1258
62904033	chr15:62904033:T:C	3.80462e-16	-2.09193	-3.12094e-10
62904512	chr15:62904512:G:A	7.81991e-16	-1.37147	-3.12094e-10
62904613	chr15:62904613:G:A	9.24168e-16	-3.33647e-10	-1.20442
62904697	chr15:62904697:C:G	1.03779e-15	-2.01751	0.929036
62904831	chr15:62904831:A:T	1.59273e-14	-3.33647e-10	1.64247
62904931	chr15:62904931:T:C	9.35827e-16	-3.33647e-10	-1.19189
62905302	chr15:62905302:G:A	4.55537e-14	0.112554	2.58078
62905319	chr15:62905319:GC:G	4.04714e-14	0.0647366	2.5103
62905353	chr15:62905353:C:T	1.12809e-16	-2.09096	-1.21666
62905487	chr15:62905487:C:G	1.39755e-14	-3.33647e-10	1.51175
62905512	chr15:62905512:T:C	2.95602e-16	-2.09054	-0.253768
62905634	chr15:62905634:T:C	1.11515e-16	-2.09337	-1.22579
62905756	chr15:62905756:T:C	1.16743e-14	0.833506	0.498326
62906045	chr15:62906045:T:C	3.8413e-16	-2.08234	-3.12094e-10
62906262	chr15:62906262:C:T	1.1217e-16	-2.0959	-1.2174
62906318	chr15:62906318:C:T	3.85459e-16	-2.07888	-3.12094e-10
62906364	chr15:62906364:A:C	4.03527e-16	-2.03307	-3.12094e-10
62906476	chr15:62906476:C:T	1.36261e-15	-3.33647e-10	-0.816159
62906482	chr15:62906482:T:C	8.48106e-16	-3.33647e-10	-1.29031
62906738	chr15:62906738:G:A	5.16253e-15	-0.356466	0.87233
62906949	chr15:62906949:C:CTG	1.41887e-14	0.616941	0.909942
62906989	chr15:62906989:T:C	3.92597e-15	-0.797942	1.03999
62907076	chr15:62907076:G:A	1.35498e-14	0.637631	0.843179
62907329	chr15:62907329:A:G	3.98537e-16	-1.42011	-0.625405
62907330	chr15:62907330:G:T	7.17094e-15	0.671635	0.172839
62907560	chr15:62907560:A:G	1.3445e-16	-2.07218	-1.05994
62907826	chr15:62907826:G:A	1.03307e-14	-0.659211	1.86876
62907848	chr15:62907848:G:A	5.12817e-16	-1.7934	-3.12094e-10
62908137	chr15:62908137:G:C	7.72806e-16	-0.0966418	-1.28665
62908226	chr15:62908226:A:G	2.85108e-16	-2.07554	-0.304912
62908759	chr15:62908759:C:T	1.63451e-14	-3.33647e-10	1.66837
62908781	chr15:62908781:C:T	1.87201e-16	-1.57219	-1.22894
62909027	chr15:62909027:A:G	3.55124e-16	-1.34096	-0.81989
62909072	chr15:62909072:C:A	1.05045e-15	-3.33647e-10	-1.07634
62909136	chr15:62909136:T:C	1.44624e-16	-2.02293	-1.03626
62909143	chr15:62909143:G:A	9.65538e-16	-3.33647e-10	-1.16063
62909283	chr15:62909283:C:T	1.07336e-15	-3.33647e-10	-1.05477
62909383	chr15:62909383:C:A	3.91577e-16	-2.06314	-3.12094e-10
62909587	chr15:62909587:G:C	8.65882e-16	-3.33647e-10	-1.26957
62909688	chr15:62909688:C:T	4.64448e-16	-1.89247	-3.12094e-10
62909793	chr15:62909793:C:T	1.44154e-15	-3.33647e-10	-0.759851
62909823	chr15:62909823:A:G	4.99235e-16	-2.06964	0.249403
62910124	chr15:62910124:G:A	8.67624e-16	-3.33647e-10	-1.26756
62910242	chr15:62910242:T:G	3.91059e-16	-1.36909	-0.695373
62910284	chr15:62910284:A:G	1.88334e-15	-3.33647e-10	-0.492518
62910313	chr15:62910313:C:T	1.59703e-15	-3.33647e-10	-0.657414
62910594	chr15:62910594:G:A	3.54024e-16	-2.00402	-0.159933
62910747	chr15:62910747:C:T	1.42681e-16	-2.01021	-1.0625
62910756	chr15:62910756:T:C	1.31366e-16	-2.03335	-1.12198
62910757	chr15:62910757:G:A	1.03087e-15	-3.33647e-10	-1.09516
62910784	chr15:62910784:C:T	8.83799e-16	-3.33647e-10	-1.24909
62910869	chr15:62910869:C:A	1.31544e-16	-2.03425	-1.11973
62910969	chr15:62910969:A:T	1.04332e-16	-2.09983	-1.28591
62911035	chr15:62911035:T:C	8.8757e-16	-3.33647e-10	-1.24483
62911172	chr15:62911172:T:C	2.27099e-15	-3.33647e-10	-0.305344
62911285	chr15:62911285:A:G	1.37569e-16	-1.99885	-1.11034
62911552	chr15:62911552:G:A	1.24832e-16	-2.05702	-1.14933
62912137	chr15:62912137:G:A	7.87685e-16	-1.36422	-3.12094e-10
62912139	chr15:62912139:G:A	4.88106e-16	-2.07526	0.232479
62912141	chr15:62912141:G:A	1.25963e-16	-1.92723	-1.2701
62913533	chr15:62913533:G:T	1.06029e-15	-3.33647e-10	-1.06702
62914172	chr15:62914172:T:G	2.52953e-15	-3.33647e-10	-0.197529
62914489	chr15:62914489:G:A	1.86596e-15	-3.33647e-10	-0.501785
62914580	chr15:62914580:T:C	1.10333e-16	-2.06739	-1.26243
62914635	chr15:62914635:T:C	1.09069e-16	-2.09965	-1.24169
62914817	chr15:62914817:C:T	3.91656e-16	-2.06293	-3.12094e-10
62914977	chr15:62914977:C:T	1.14088e-16	-2.04031	-1.25603
62915258	chr15:62915258:A:G	1.14136e-16	-2.10116	-1.19477
62915420	chr15:62915420:C:G	1.04537e-16	-2.08403	-1.29975
62915492	chr15:62915492:A:C	9.21622e-16	-3.33647e-10	-1.20718
62915635	chr15:62915635:T:A	1.99523e-16	-2.0871	-0.650285
62915657	chr15:62915657:A:C	8.82519e-16	-3.33647e-10	-1.25054
62916150	chr15:62916150:G:A	2.73911e-16	-1.60593	-0.814583
62916219	chr15:62916219:T:C	9.23789e-16	-3.33647e-10	-1.20483
62916294	chr15:62916294:G:T	1.47163e-15	-3.33647e-10	-0.739193
62916297	chr15:62916297:T:A	8.75999e-16	-3.33647e-10	-1.25795
62916399	chr15:62916399:A:C	7.25739e-16	-1.79899	0.352864
62916421	chr15:62916421:C:T	9.68981e-16	-3.33647e-10	-1.15707
62916657	chr15:62916657:T:C	7.13098e-16	-1.8251	0.361404
62916737	chr15:62916737:G:A	8.40281e-16	-3.33647e-10	-1.29958
62916920	chr15:62916920:A:G	2.63226e-15	-3.33647e-10	-0.157719
62916987	chr15:62916987:C:T	2.12984e-16	-1.59697	-1.07513
62917178	chr15:62917178:A:C	9.40032e-16	-1.4178	0.230393
62917197	chr15:62917197:T:C	8.85299e-16	-3.33647e-10	-1.24739
62917389	chr15:62917389:G:T	3.90394e-16	-2.06616	-3.12094e-10
62917421	chr15:62917421:T:A	1.81418e-15	-3.33647e-10	-0.529926
62917854	chr15:62917854:G:A	9.49451e-16	-3.33647e-10	-1.17743
62918484	chr15:62918484:T:C	2.57291e-16	-1.45846	-1.02465
62918907	chr15:62918907:C:T	1.14799e-15	-0.987551	-3.12094e-10
62919071	chr15:62919071:C:T	4.9248e-16	-1.95904	0.125178
62919676	chr15:62919676:A:G	1.01871e-15	-1.96054	0.853519
62919689	chr15:62919689:C:G	7.22187e-16	-1.58134	0.130302
62920339	chr15:62920339:G:A	4.36023e-16	-1.95562	-3.12094e-10
62920476	chr15:62920476:T:G	4.68982e-16	-1.79365	-0.089107
62920478	chr15:62920478:G:A	1.31357e-15	-3.33647e-10	-0.852815
62920495	chr15:62920495:G:A	1.12061e-15	-1.01169	-3.12094e-10
62920713	chr15:62920713:C:T	3.98172e-16	-2.04643	-3.12094e-10
62920863	chr15:62920863:T:C	9.42095e-16	-3.33647e-10	-1.18521
62921097	chr15:62921097:A:T	4.44385e-16	-1.87525	-0.0613753
62921175	chr15:62921175:G:A	9.36521e-16	-3.33647e-10	-1.19115
62921307	chr15:62921307:G:C	2.05022e-15	-3.33647e-10	-0.407616
62921365	chr15:62921365:T:C	1.0578e-16	-2.07261	-1.29934
62921658	chr15:62921658:C:T	1.21844e-16	-2.10026	-1.13031
62921693	chr15:62921693:C:A	2.97128e-16	-1.63742	-0.701731
62921825	chr15:62921825:G:C	8.87062e-16	-3.33647e-10	-1.2454
62921959	chr15:62921959:T:C	4.24475e-16	-1.98246	-3.12094e-10
62922007	chr15:62922007:A:C	7.01119e-16	-1.84814	0.367496
62922126	chr15:62922126:G:A	4.05691e-16	-2.02773	-3.12094e-10
62922565	chr15:62922565:A:T	1.11622e-15	-3.33647e-10	-1.01561
62922858	chr15:62922858:G:A	9.41753e-16	-3.33647e-10	-1.18558
62923379	chr15:62923379:TGC:T	2.40831e-16	-1.33771	-1.21151
62923452	chr15:62923452:T:C	1.39588e-16	-1.84371	-1.25091
62923500	chr15:62923500:T:G	1.1018e-15	-3.33647e-10	-1.02862
62923660	chr15:62923660:T:C	8.53137e-16	-3.33647e-10	-1.2844
62923668	chr15:62923668:A:G	8.45734e-16	-3.33647e-10	-1.29311
62923863	chr15:62923863:T:G	1.05465e-15	-3.33647e-10	-1.07236
62923920	chr15:62923920:TA:T	2.42292e-16	-1.90385	-0.639324
62923962	chr15:62923962:T:C	9.03764e-16	-3.33647e-10	-1.22675
62924245	chr15:62924245:G:A	3.77673e-16	-2.09929	-3.12094e-10
62924269	chr15:62924269:T:C	3.36245e-16	-1.68645	-0.52903
62924285	chr15:62924285:G:A	3.52583e-16	-1.80136	-0.366677
62924426	chr15:62924426:G:A	8.66652e-16	-3.33647e-10	-1.26868
62924545	chr15:62924545:CT:C	8.75084e-15	-3.33647e-10	1.04359
62924647	chr15:62924647:A:T	3.53185e-14	-3.33647e-10	2.43885
62924758	chr15:62924758:C:G	8.41313e-16	-3.33647e-10	-1.29835
62925024	chr15:62925024:G:A	8.67067e-16	-3.33647e-10	-1.2682
62925159	chr15:62925159:C:T	8.89446e-15	-3.33647e-10	1.05987
62925230	chr15:62925230:C:T	1.47985e-14	-3.33647e-10	1.56896
62925268	chr15:62925268:G:C	6.49933e-15	-3.33647e-10	0.746137
62925903	chr15:62925903:C:T	1.85698e-13	4.09856	-3.12094e-10
62926110	chr15:62926110:C:A	3.18658e-15	-3.33647e-10	0.0333864
62926371	chr15:62926371:G:T	1.10252e-16	-2.0608	-1.26975
62926593	chr15:62926593:C:T	3.72875e-16	-2.00135	-0.110726
62926650	chr15:62926650:C:T	2.08937e-15	-3.33647e-10	-0.388702
62926856	chr15:62926856:C:T	1.31463e-15	-0.037429	-0.814577
62926987	chr15:62926987:T:C	7.33477e-16	-1.43552	-3.12094e-10
62927085	chr15:62927085:C:G	1.77568e-15	0.195938	-0.747316
62927536	chr15:62927536:G:A	6.22866e-16	-1.59899	-3.12094e-10
62927679	chr15:62927679:T:C	8.22339e-15	-3.33647e-10	0.981421
62927772	chr15:62927772:T:G	5.16088e-16	-1.7518	-0.0352377
62927829	chr15:62927829:G:A	1.09759e-14	-3.33647e-10	1.27014
62927862	chr15:62927862:C:T	7.99204e-16	-1.3497	-3.12094e-10
62928101	chr15:62928101:C:T	1.53858e-15	0.3245	-1.0192
62928290	chr15:62928290:C:T	1.48078e-14	-3.33647e-10	1.56959
62928387	chr15:62928387:G:A	1.22707e-15	-3.33647e-10	-0.920932
62928528	chr15:62928528:AT:A	1.3928e-15	0.152888	-0.947131
62928771	chr15:62928771:C:A	9.47892e-16	-3.33647e-10	-1.17908
62929031	chr15:62929031:A:C	1.13087e-15	-0.00486751	-0.997706
62929062	chr15:62929062:G:A	1.2106e-15	-3.33647e-10	-0.934446
62929146	chr15:62929146:A:G	9.5101e-15	-3.33647e-10	1.12679
62929201	chr15:62929201:C:T	3.99094e-16	-2.04412	-3.12094e-10
62929315	chr15:62929315:G:C	2.97342e-15	-3.33647e-10	-0.0358512
62929374	chr15:62929374:TACAA:T	1.54265e-15	0.198077	-0.890139
62929553	chr15:62929553:C:T	8.53781e-16	-3.33647e-10	-1.28364
62929769	chr15:62929769:C:T	3.12075e-16	-2.02933	-0.260748
62929845	chr15:62929845:C:T	9.89652e-16	0.162315	-1.29828
62930364	chr15:62930364:G:A	1.26052e-15	-3.33647e-10	-0.894035
62930454	chr15:62930454:A:G	8.7911e-16	-3.33647e-10	-1.25441
62930627	chr15:62930627:T:G	4.70486e-15	-3.33647e-10	0.423034
62930676	chr15:62930676:C:T	1.0448e-15	0.0791302	-1.16086
62930761	chr15:62930761:G:A	3.97669e-16	-1.76248	-0.28522
62931124	chr15:62931124:C:T	2.91472e-16	-1.29094	-1.06744
62931143	chr15:62931143:A:G	1.02707e-15	-3.33647e-10	-1.09885
62931377	chr15:62931377:C:CA	4.0723e-16	-2.02394	-3.12094e-10
62931861	chr15:62931861:T:C	1.27582e-15	-3.33647e-10	-0.881976
62932284	chr15:62932284:A:G	4.77524e-16	-2.09035	0.225647
62932377	chr15:62932377:G:A	5.46253e-14	-3.33647e-10	2.87493
62932692	chr15:62932692:C:G	9.06352e-16	-3.33647e-10	-1.22389
62932694	chr15:62932694:G:A	8.3994e-16	-3.33647e-10	-1.29999
62932891	chr15:62932891:GTTTAT:G	8.77273e-15	-3.33647e-10	1.04609
62932932	chr15:62932932:G:A	2.31021e-16	-2.03488	-0.555927
62933024	chr15:62933024:G:T	9.16111e-16	-3.33647e-10	-1.21318
62933063	chr15:62933063:C:T	4.16822e-16	-2.00066	-3.12094e-10
62933106	chr15:62933106:G:A	9.47838e-16	-3.33647e-10	-1.17913
62933816	chr15:62933816:G:A	5.50962e-15	0.677477	-0.096543
62933893	chr15:62933893:G:A	2.01404e-15	0.265816	-0.691235
62933972	chr15:62933972:C:G	3.73957e-15	-3.33647e-10	0.193408
62933989	chr15:62933989:G:A	2.89028e-15	-3.33647e-10	-0.0642081
62934163	chr15:62934163:T:G	3.17617e-15	-3.33647e-10	0.0301126
62934403	chr15:62934403:C:A	2.11558e-14	-3.33647e-10	1.92635
62934423	chr15:62934423:T:C	6.88672e-15	1.16648	-0.362446
62934844	chr15:62934844:G:A	3.79622e-16	-2.09414	-3.12094e-10
62934913	chr15:62934913:A:G	2.1057e-14	-3.33647e-10	1.92167
62935314	chr15:62935314:T:G	1.45126e-15	-3.33647e-10	-0.753131
62935347	chr15:62935347:G:A	6.59681e-16	-1.54156	-3.12094e-10
62935396	chr15:62935396:G:A	2.01142e-14	-3.33647e-10	1.87586
62935405	chr15:62935405:C:T	2.38574e-15	0.525495	-0.781549
62935559	chr15:62935559:G:A	4.37367e-16	-2.1012	0.148652
62935629	chr15:62935629:G:T	3.10457e-15	-3.33647e-10	0.00731219
62935713	chr15:62935713:C:G	1.33552e-16	-1.92935	-1.20948
62935848	chr15:62935848:G:C	3.92762e-16	-2.10117	0.0410596
62935890	chr15:62935890:G:T	5.46889e-15	-3.33647e-10	0.573513
62936451	chr15:62936451:TATCA:T	4.30816e-16	-1.96764	-3.12094e-10
62936457	chr15:62936457:T:G	1.05886e-15	-3.33647e-10	-1.06837
62936581	chr15:62936581:A:G	3.03249e-16	-2.10118	-0.217584
62936635	chr15:62936635:T:G	4.10233e-16	-2.01659	-3.12094e-10
62937003	chr15:62937003:A:G	5.98362e-15	-3.33647e-10	0.663464
62937017	chr15:62937017:G:T	1.1813e-15	-3.33647e-10	-0.958947
62937036	chr15:62937036:A:G	3.66509e-15	0.986484	-0.813195
62937215	chr15:62937215:T:C	1.03017e-15	-3.33647e-10	-1.09584
62937241	chr15:62937241:G:A	1.30565e-16	-2.10006	-1.06139
62937320	chr15:62937320:T:C	1.40881e-14	-3.33647e-10	1.51977
62937574	chr15:62937574:T:C	1.30425e-14	-3.33647e-10	1.44265
62937741	chr15:62937741:T:C	1.02278e-15	-3.33647e-10	-1.10303
62938263	chr15:62938263:C:T	4.64612e-15	-3.33647e-10	0.410471
62938292	chr15:62938292:G:A	2.13674e-15	0.543232	-0.90951
62938352	chr15:62938352:C:T	2.38436e-15	0.552079	-0.80871
62938489	chr15:62938489:G:A	8.83494e-16	-3.33647e-10	-1.24943
62938552	chr15:62938552:T:G	4.05141e-16	-2.02908	-3.12094e-10
62938723	chr15:62938723:T:C	4.05751e-16	-2.02758	-3.12094e-10
62938837	chr15:62938837:C:T	1.23344e-15	0.345088	-1.26084
62939948	chr15:62939948:C:T	4.01223e-16	-2.0388	-3.12094e-10
62940156	chr15:62940156:AATG:A	9.87433e-16	-3.33647e-10	-1.13821
62940202	chr15:62940202:A:G	2.50036e-15	-0.11883	-0.0902992
62940377	chr15:62940377:C:T	2.39815e-14	-3.33647e-10	2.05172
62940448	chr15:62940448:C:T	9.1503e-16	-3.33647e-10	-1.21436
62940503	chr15:62940503:G:T	1.55455e-16	-1.72905	-1.25791
62940556	chr15:62940556:T:C	1.27283e-15	-3.33647e-10	-0.884316
62940690	chr15:62940690:C:T	2.31812e-14	-3.33647e-10	2.01778
62940704	chr15:62940704:A:C	4.6846e-15	-3.33647e-10	0.418718
62940831	chr15:62940831:C:G	1.51075e-16	-1.78172	-1.23382
62940950	chr15:62940950:A:G	8.45892e-16	-3.33647e-10	-1.29293
62941059	chr15:62941059:C:T	1.52193e-16	-1.82192	-1.18625
62941082	chr15:62941082:G:C	1.76233e-16	-2.10139	-0.760124
62941270	chr15:62941270:A:G	3.20153e-15	-3.33647e-10	0.0380679
62941492	chr15:62941492:C:G	4.28042e-16	-1.9741	-3.12094e-10
62941747	chr15:62941747:G:A	5.29552e-15	-3.33647e-10	0.541299
62941799	chr15:62941799:A:C	1.91049e-13	4.12697	-3.12094e-10
62941850	chr15:62941850:T:A	1.46016e-16	-1.80147	-1.24813
62942100	chr15:62942100:C:A	2.39298e-16	-2.08534	-0.470264
62942235	chr15:62942235:T:A	4.2964e-15	-3.33647e-10	0.332216
62942616	chr15:62942616:GAA:G	1.10888e-15	-3.33647e-10	-1.02221
62942668	chr15:62942668:A:G	8.53981e-16	-3.33647e-10	-1.28341
62942847	chr15:62942847:C:T	4.91244e-13	5.07138	-3.12094e-10
62942852	chr15:62942852:G:A	8.84242e-16	-3.33647e-10	-1.24859
62942955	chr15:62942955:C:T	8.39945e-16	-3.33647e-10	-1.29998
62943032	chr15:62943032:G:A	2.76859e-16	-2.08154	-0.328269
62943157	chr15:62943157:T:C	3.87766e-16	-2.07292	-3.12094e-10
62944013	chr15:62944013:G:A	3.37546e-16	-0.937104	-1.27451
62944251	chr15:62944251:A:G	4.70845e-16	-0.94642	-0.932367
62944613	chr15:62944613:G:A	9.26186e-16	-3.33647e-10	-1.20224
62944677	chr15:62944677:C:T	1.35721e-15	-3.33647e-10	-0.820134
62944713	chr15:62944713:T:C	5.74035e-16	-1.68063	-3.12094e-10
62944867	chr15:62944867:C:A	1.93576e-16	-1.48761	-1.28004
62944946	chr15:62944946:T:C	1.0563e-16	-2.10131	-1.27206
62944994	chr15:62944994:G:A	9.21368e-16	-3.33647e-10	-1.20746
62945227	chr15:62945227:G:A	1.06813e-15	-3.33647e-10	-1.05965
62945597	chr15:62945597:C:T	2.00675e-16	-1.86559	-0.866036
62946646	chr15:62946646:A:G	1.88287e-16	-2.01227	-0.783081
62946647	chr15:62946647:A:G	3.04961e-16	-1.01956	-1.29358
62947055	chr15:62947055:G:A	1.74751e-16	-1.87064	-0.999313
62947190	chr15:62947190:A:G	8.43316e-16	-3.33647e-10	-1.29598
62947752	chr15:62947752:A:G	9.9287e-15	1.16987	-3.12094e-10
62948038	chr15:62948038:C:A	4.4976e-16	-1.77447	-0.150135
62948194	chr15:62948194:C:T	8.45588e-16	-3.33647e-10	-1.29329
62948356	chr15:62948356:A:G	1.5074e-15	-3.33647e-10	-0.715174
62948479	chr15:62948479:C:T	1.04655e-15	-3.33647e-10	-1.08007
62948569	chr15:62948569:A:G	1.0291e-16	-2.09952	-1.29995
62948794	chr15:62948794:G:C	1.74646e-15	0.497571	-1.06554
62948795	chr15:62948795:T:C	4.1655e-16	-1.76933	-0.231986
62948912	chr15:62948912:G:A	1.34892e-15	-3.33647e-10	-0.826255
62948995	chr15:62948995:C:T	4.1917e-16	-1.99504	-3.12094e-10
62949033	chr15:62949033:G:A	8.44434e-16	-3.33647e-10	-1.29465
62949035	chr15:62949035:G:A	5.72513e-16	-0.765515	-0.917767
62949082	chr15:62949082:A:G	8.50376e-16	-3.33647e-10	-1.28764
62949203	chr15:62949203:G:A	1.72021e-15	-3.33647e-10	-0.583118
62949205	chr15:62949205:G:A	1.45291e-15	-3.33647e-10	-0.751991
62949259	chr15:62949259:A:G	1.72977e-15	-3.33647e-10	-0.577575
62949531	chr15:62949531:G:C	8.79599e-16	-3.33647e-10	-1.25385
62950084	chr15:62950084:C:T	1.59832e-16	-1.86983	-1.08936
62950492	chr15:62950492:C:T	2.51822e-16	-1.49778	-1.00681
62950632	chr15:62950632:C:T	1.80098e-16	-1.78365	-1.05617
62950671	chr15:62950671:C:A	1.1266e-15	-3.33647e-10	-1.00635
62950851	chr15:62950851:T:C	1.09605e-15	-3.33647e-10	-1.03385
62950948	chr15:62950948:T:C	1.22039e-16	-2.05713	-1.17185
62951353	chr15:62951353:A:G	1.0821e-16	-2.05081	-1.29843
62951667	chr15:62951667:G:C	4.66959e-16	-1.88708	-3.12094e-10
62952070	chr15:62952070:C:T	8.39973e-16	-3.33647e-10	-1.29995
62952071	chr15:62952071:G:A	4.15102e-16	-2.00479	-3.12094e-10
62952077	chr15:62952077:G:A	1.21544e-15	-3.33647e-10	-0.930458
62952186	chr15:62952186:G:A	1.6868e-15	-3.33647e-10	-0.602727
62952478	chr15:62952478:G:A	5.79244e-16	-1.47132	-0.200274
62952521	chr15:62952521:A:G	1.09001e-15	-3.33647e-10	-1.03937
62952630	chr15:62952630:G:T	1.64856e-15	-3.33647e-10	-0.62566
62952980	chr15:62952980:A:G	2.76737e-16	-1.84463	-0.565619
62953072	chr15:62953072:A:T	2.04714e-15	-0.25064	-0.158478
62953210	chr15:62953210:C:A	8.83794e-16	-3.33647e-10	-1.24909
62953269	chr15:62953269:G:A	1.06582e-15	-3.33647e-10	-1.06182
62953817	chr15:62953817:A:C	9.06522e-16	-3.33647e-10	-1.2237
62954013	chr15:62954013:G:A	1.2278e-15	-3.33647e-10	-0.920341
62954055	chr15:62954055:A:G	8.73826e-16	-0.606479	-0.653957
62954157	chr15:62954157:A:G	1.85454e-16	-1.51408	-1.29643
62954211	chr15:62954211:T:C	2.29419e-16	-1.54813	-1.04964
62954354	chr15:62954354:T:A	2.58589e-16	-1.43198	-1.0461
62954592	chr15:62954592:G:A	8.53222e-16	-3.33647e-10	-1.2843
62954651	chr15:62954651:C:T	8.68779e-16	-3.33647e-10	-1.26623
62954672	chr15:62954672:A:C	2.48645e-16	-1.47902	-1.03827
62954685	chr15:62954685:T:C	3.88067e-16	-2.07214	-3.12094e-10
62954962	chr15:62954962:G:A	8.68319e-16	-3.33647e-10	-1.26676
62955028	chr15:62955028:C:A	1.55987e-13	1.43456	2.48965
62955111	chr15:62955111:C:A	8.5758e-16	-3.33647e-10	-1.2792
62955132	chr15:62955132:C:A	1.35104e-13	1.53824	2.24224
62955286	chr15:62955286:T:G	2.60131e-16	-1.50688	-0.965253
62955469	chr15:62955469:A:C	2.56404e-16	-1.45685	-1.02971
62955597	chr15:62955597:T:G	2.72245e-16	-1.43038	-0.99624
62955736	chr15:62955736:G:A	5.60855e-15	0.178474	0.420256
62955766	chr15:62955766:A:G	1.4816e-16	-1.73981	-1.29521
62955967	chr15:62955967:T:C	8.50353e-16	-3.33647e-10	-1.28767
62956427	chr15:62956427:T:G	4.77823e-15	-3.33647e-10	0.438509
62956508	chr15:62956508:G:A	8.52928e-16	-3.33647e-10	-1.28464
62956708	chr15:62956708:G:A	1.51085e-16	-1.74935	-1.26613
62956712	chr15:62956712:C:A	1.63663e-14	0.566229	1.10344
62956746	chr15:62956746:C:T	1.91565e-14	0.606231	1.22085
62957202	chr15:62957202:C:T	8.40045e-16	-3.33647e-10	-1.29986
62958082	chr15:62958082:C:T	1.14473e-15	-3.33647e-10	-0.990398
62958112	chr15:62958112:T:C	8.10873e-14	1.98471	1.28526
62958447	chr15:62958447:G:A	1.1025e-16	-2.04245	-1.28812
62958463	chr15:62958463:G:A	9.43853e-16	-3.33647e-10	-1.18335
62959355	chr15:62959355:A:G	8.88826e-16	-3.33647e-10	-1.24342
62959414	chr15:62959414:TTTTTA:T	1.37176e-13	1.15494	2.64076
62959518	chr15:62959518:A:G	8.40682e-16	-3.33647e-10	-1.2991
62960411	chr15:62960411:T:A	1.3919e-16	-1.87955	-1.21792
62960450	chr15:62960450:G:A	1.57128e-16	-1.75606	-1.2202
62960663	chr15:62960663:AC:A	3.2204e-16	-1.20181	-1.05683
62960727	chr15:62960727:G:A	1.68094e-16	-1.78952	-1.11928
62960775	chr15:62960775:A:G	1.31837e-13	3.65093	0.105075
62960925	chr15:62960925:C:T	8.39939e-16	-3.33647e-10	-1.29999
62961115	chr15:62961115:A:G	1.21565e-16	-1.94735	-1.28552
62961247	chr15:62961247:G:A	8.41832e-16	-3.33647e-10	-1.29774
62961318	chr15:62961318:C:T	3.86389e-16	-2.07647	-3.12094e-10
62961352	chr15:62961352:G:A	5.06493e-16	-1.80581	-3.12094e-10
62961508	chr15:62961508:G:A	8.46895e-16	-3.33647e-10	-1.29174
62961696	chr15:62961696:T:G	1.35833e-16	-1.91887	-1.20302
62961801	chr15:62961801:A:T	8.42122e-16	-3.33647e-10	-1.29739
62961810	chr15:62961810:C:T	1.68738e-15	-0.0760623	-0.526325
62961814	chr15:62961814:A:G	9.78863e-16	-3.33647e-10	-1.14693
62961991	chr15:62961991:A:G	8.39953e-16	-3.33647e-10	-1.29997
62962252	chr15:62962252:C:T	8.41985e-16	-3.33647e-10	-1.29756
62962433	chr15:62962433:ATG:A	8.41985e-16	-3.33647e-10	-1.29756
62962488	chr15:62962488:G:A	1.32761e-16	-1.91676	-1.22801
62962792	chr15:62962792:C:G	8.45892e-16	-3.33647e-10	-1.29293
62962807	chr15:62962807:G:A	3.55741e-16	-1.18718	-0.971929
62962821	chr15:62962821:C:T	8.55703e-16	-3.33647e-10	-1.28139
62962861	chr15:62962861:T:C	9.1606e-16	-3.33647e-10	-1.21324
62962908	chr15:62962908:A:G	8.57374e-16	-3.33647e-10	-1.27944
62962917	chr15:62962917:G:A	2.64705e-16	-1.81002	-0.644678
62963033	chr15:62963033:C:T	8.48997e-16	-3.33647e-10	-1.28926
62963495	chr15:62963495:T:A	1.65298e-15	-1.94319	1.32021
62963664	chr15:62963664:G:A	9.97218e-16	-3.33647e-10	-1.12835
62963699	chr15:62963699:C:T	4.91941e-16	-1.83496	-3.12094e-10
62963817	chr15:62963817:T:C	3.40507e-13	3.30637	1.39851
62963822	chr15:62963822:C:T	9.80163e-16	-3.33647e-10	-1.1456
62963850	chr15:62963850:C:T	1.37731e-14	1.49715	-3.12094e-10
62963955	chr15:62963955:G:A	9.47919e-16	-3.33647e-10	-1.17905
62963976	chr15:62963976:A:G	2.88069e-16	-1.55163	-0.81849
62964159	chr15:62964159:C:T	1.39929e-14	-1.93433	3.44732
62964585	chr15:62964585:T:A	1.34682e-14	-1.94557	3.42034
62964705	chr15:62964705:G:A	3.36448e-16	-1.55308	-0.66179
62964719	chr15:62964719:C:T	8.48022e-16	-3.33647e-10	-1.29041
62964756	chr15:62964756:G:T	8.48763e-16	-3.33647e-10	-1.28954
62964810	chr15:62964810:A:G	1.1968e-15	-3.33647e-10	-0.945912
62965002	chr15:62965002:C:T	9.42857e-16	-3.33647e-10	-1.1844
62965078	chr15:62965078:C:T	4.17611e-16	-0.896722	-1.10205
62965552	chr15:62965552:G:C	4.46312e-16	-1.4229	-0.509399
62965682	chr15:62965682:T:G	4.99731e-16	-0.707239	-1.11201
62965940	chr15:62965940:AAGG:A	4.07853e-16	-0.921271	-1.10114
62966128	chr15:62966128:G:A	1.38554e-15	-3.33647e-10	-0.799473
62966336	chr15:62966336:T:C	9.6062e-16	-3.33647e-10	-1.16574
62966357	chr15:62966357:C:T	5.0952e-14	-3.33647e-10	2.80532
62966405	chr15:62966405:C:A	1.14469e-15	-3.33647e-10	-0.990426
62966409	chr15:62966409:C:G	3.38032e-15	-3.33647e-10	0.0924071
62966601	chr15:62966601:C:T	8.4065e-16	-3.33647e-10	-1.29914
62966634	chr15:62966634:A:G	2.10904e-15	-3.33647e-10	-0.379331
62966700	chr15:62966700:G:C	4.16306e-16	-2.0019	-3.12094e-10
62966917	chr15:62966917:G:A	9.17511e-16	-3.33647e-10	-1.21165
62967014	chr15:62967014:C:T	1.0849e-15	-3.33647e-10	-1.04408
62967032	chr15:62967032:C:A	1.30082e-15	-3.33647e-10	-0.86257
62967598	chr15:62967598:A:G	2.52798e-16	-1.93897	-0.561759
62967727	chr15:62967727:C:A	3.46502e-15	1.38498	-1.26782
62967763	chr15:62967763:AG:A	1.14032e-15	-3.33647e-10	-0.994249
62968229	chr15:62968229:G:A	1.02635e-15	-3.33647e-10	-1.09956
62968247	chr15:62968247:T:C	3.52443e-16	-0.868688	-1.29974
62968250	chr15:62968250:T:G	2.49416e-16	-1.6597	-0.854497
62968348	chr15:62968348:G:A	1.03668e-15	-3.33647e-10	-1.08954
62968418	chr15:62968418:T:C	1.4012e-15	-3.33647e-10	-0.788233
62968420	chr15:62968420:A:G	1.18793e-15	-3.33647e-10	-0.953351
62968545	chr15:62968545:A:G	8.51779e-16	-3.33647e-10	-1.28599
62968824	chr15:62968824:G:A	8.94198e-16	-3.33647e-10	-1.23739
62968886	chr15:62968886:C:T	8.68323e-16	-3.33647e-10	-1.26675
62968972	chr15:62968972:T:G	2.17059e-15	-3.33647e-10	-0.350563
62969303	chr15:62969303:T:C	8.86383e-16	-3.33647e-10	-1.24617
62969316	chr15:62969316:G:A	8.86383e-16	-3.33647e-10	-1.24617
62969369	chr15:62969369:C:T	1.05308e-15	-3.33647e-10	-1.07384
62969373	chr15:62969373:G:A	3.25175e-16	-1.79765	-0.451307
62969454	chr15:62969454:A:G	1.98371e-16	-1.57979	-1.16339
62969637	chr15:62969637:G:A	1.06474e-15	-3.33647e-10	-1.06283
62969688	chr15:62969688:A:G	1.46718e-15	-3.33647e-10	-0.742222
62969948	chr15:62969948:C:T	1.79771e-16	-2.08929	-0.752344
62969991	chr15:62969991:A:T	1.807e-16	-2.0862	-0.750279
62970007	chr15:62970007:C:T	2.0609e-16	-1.65219	-1.05281
62970159	chr15:62970159:A:C	1.1041e-15	-3.33647e-10	-1.02653
62970226	chr15:62970226:T:A	1.2118e-15	-3.33647e-10	-0.933454
62970404	chr15:62970404:G:A	9.31914e-16	-3.33647e-10	-1.19608
62970426	chr15:62970426:C:T	1.20047e-15	-3.33647e-10	-0.942852
62970510	chr15:62970510:G:A	4.84323e-16	-1.85057	-3.12094e-10
62970637	chr15:62970637:G:A	1.50529e-15	-3.33647e-10	-0.716578
62970841	chr15:62970841:A:G	1.43018e-15	-3.33647e-10	-0.767763
62970918	chr15:62970918:T:C	1.45996e-15	-3.33647e-10	-0.747156
62970941	chr15:62970941:C:T	1.16961e-15	-3.33647e-10	-0.968894
62970975	chr15:62970975:T:C	1.06866e-15	-3.33647e-10	-1.05916
62970992	chr15:62970992:C:T	1.09541e-15	-3.33647e-10	-1.03444
62971435	chr15:62971435:G:A	9.6928e-16	-3.33647e-10	-1.15676
62971550	chr15:62971550:T:C	1.47588e-15	-3.33647e-10	-0.73631
62971594	chr15:62971594:T:C	1.19228e-15	-3.33647e-10	-0.949694
62971605	chr15:62971605:C:T	1.48767e-15	-3.33647e-10	-0.728352
62971625	chr15:62971625:C:T	4.09822e-16	-2.0176	-3.12094e-10
62972039	chr15:62972039:C:T	1.32537e-16	-2.05066	-1.09579
62972436	chr15:62972436:A:G	1.12435e-15	-3.33647e-10	-1.00836
62972518	chr15:62972518:G:A	1.65642e-16	-2.05202	-0.871473
62972570	chr15:62972570:T:C	8.97725e-16	-3.33647e-10	-1.23345
62972605	chr15:62972605:C:T	1.29769e-16	-2.04518	-1.12238
62972733	chr15:62972733:A:G	1.11492e-15	-3.33647e-10	-1.01678
62972751	chr15:62972751:A:C	1.11488e-15	-3.33647e-10	-1.01682
62972864	chr15:62972864:A:C	3.64553e-16	-1.39647	-0.738175
62972907	chr15:62972907:T:C	9.37485e-16	-3.33647e-10	-1.19012
62972957	chr15:62972957:T:C	2.58938e-16	-1.45214	-1.02459
62972980	chr15:62972980:T:G	2.76107e-16	-1.35949	-1.05304
62973045	chr15:62973045:A:C	2.71686e-16	-1.50624	-0.922432
62973090	chr15:62973090:T:C	1.06023e-15	-3.33647e-10	-1.06708
62973133	chr15:62973133:G:A	1.17373e-15	-3.33647e-10	-0.965372
62973136	chr15:62973136:G:C	3.00495e-15	-3.33647e-10	-0.0253004
62973196	chr15:62973196:G:A	1.32171e-16	-2.0441	-1.10512
62973480	chr15:62973480:G:T	3.04094e-15	-3.33647e-10	-0.0133963
62973522	chr15:62973522:T:C	1.93968e-16	-1.52908	-1.23655
62973650	chr15:62973650:G:A	1.0866e-15	-3.33647e-10	-1.04251
62973865	chr15:62973865:G:A	4.0048e-15	-3.33647e-10	0.261932
62974005	chr15:62974005:T:A	2.95781e-16	-1.44516	-0.898536
62974515	chr15:62974515:G:A	4.75191e-15	-3.33647e-10	0.432984
62974601	chr15:62974601:G:A	1.45377e-16	-1.75414	-1.29985
62974752	chr15:62974752:G:C	1.23353e-16	-2.06875	-1.14952
62974809	chr15:62974809:C:T	1.44695e-16	-1.7587	-1.29998
62975272	chr15:62975272:G:A	3.9411e-16	-2.05669	-3.12094e-10
62975336	chr15:62975336:T:C	4.97489e-15	-3.33647e-10	0.47884
62975553	chr15:62975553:G:C	2.82424e-16	-2.08862	-0.30129
62975579	chr15:62975579:A:C	1.41318e-16	-2.04151	-1.0408
62976013	chr15:62976013:T:C	1.58788e-16	-1.69693	-1.26882
62976155	chr15:62976155:T:C	1.11126e-16	-2.06943	-1.25323
62976337	chr15:62976337:A:C	1.08813e-16	-2.04855	-1.29514
62976352	chr15:62976352:G:A	2.16962e-15	-3.33647e-10	-0.35101
62976405	chr15:62976405:C:T	8.71721e-16	-3.33647e-10	-1.26285
62976465	chr15:62976465:G:T	9.56143e-16	-3.33647e-10	-1.17041
62976486	chr15:62976486:G:C	2.43162e-16	-1.80072	-0.738873
62976495	chr15:62976495:A:G	1.33219e-13	-3.33647e-10	3.76643
62976901	chr15:62976901:C:T	2.13317e-16	-1.67477	-0.995768
62977204	chr15:62977204:C:G	1.63964e-16	-1.9134	-1.02028
62977247	chr15:62977247:T:C	1.4578e-16	-1.75492	-1.29631
62977252	chr15:62977252:G:A	5.07246e-15	-3.33647e-10	0.498263
62977512	chr15:62977512:G:T	2.69049e-16	-1.6003	-0.83812
62978134	chr15:62978134:G:A	4.91049e-16	-0.547346	-1.28943
62978379	chr15:62978379:G:C	1.08936e-16	-2.04258	-1.29997
62978503	chr15:62978503:A:G	1.58438e-16	-1.7454	-1.22255
62978547	chr15:62978547:C:G	1.78303e-16	-1.58289	-1.26694
62978551	chr15:62978551:GC:G	2.97474e-15	-3.33647e-10	-0.0354072
62978748	chr15:62978748:C:A	1.76394e-16	-1.64835	-1.21224
62978781	chr15:62978781:C:G	8.61533e-16	-3.33647e-10	-1.2746
62978891	chr15:62978891:G:C	1.82226e-13	-3.33647e-10	4.07968
62979649	chr15:62979649:A:T	4.38133e-15	-3.33647e-10	0.351789
62979664	chr15:62979664:T:C	1.58953e-15	-3.33647e-10	-0.662127
62980183	chr15:62980183:A:G	2.53877e-16	-1.20776	-1.28871
62980305	chr15:62980305:G:A	1.29456e-13	-3.33647e-10	3.73778
62980384	chr15:62980384:G:A	1.81374e-15	-3.33647e-10	-0.530172
62980414	chr15:62980414:C:T	1.3003e-16	-1.96124	-1.20431
62980430	chr15:62980430:C:A	3.7768e-16	-2.09927	-3.12094e-10
62980451	chr15:62980451:A:G	5.31854e-16	-0.659947	-1.097
62980685	chr15:62980685:A:T	1.20402e-16	-1.96086	-1.28162
62980722	chr15:62980722:C:CCCA	3.80686e-15	-3.33647e-10	0.211241
62980723	chr15:62980723:T:TTCA	3.63155e-15	-3.33647e-10	0.164097
62980937	chr15:62980937:C:T	4.6115e-16	-0.79849	-1.1011
62981341	chr15:62981341:C:T	1.80894e-16	-1.64895	-1.18646
62981484	chr15:62981484:G:C	2.96645e-15	-3.33647e-10	-0.0381971
62981687	chr15:62981687:G:A	2.66418e-15	-3.33647e-10	-0.145665
62982123	chr15:62982123:A:G	5.02925e-16	-1.81288	-3.12094e-10
62982186	chr15:62982186:T:A	3.6225e-15	-3.33647e-10	0.161602
62982198	chr15:62982198:T:G	1.30966e-15	-3.33647e-10	-0.855795
62982251	chr15:62982251:G:T	4.51705e-16	-0.62636	-1.29393
62982347	chr15:62982347:C:T	1.648e-15	-3.33647e-10	-0.626002
62983036	chr15:62983036:T:C	2.9046e-16	-1.99235	-0.369498
62983398	chr15:62983398:T:C	9.4605e-16	-3.33647e-10	-1.18102
62983526	chr15:62983526:A:G	5.80202e-16	-0.547644	-1.1223
62983966	chr15:62983966:A:G	9.46468e-16	-0.351543	-0.829037
62984017	chr15:62984017:T:C	1.53075e-15	-3.33647e-10	-0.699804
62984085	chr15:62984085:C:T	2.27757e-15	-3.33647e-10	-0.302454
62984213	chr15:62984213:A:G	8.57755e-14	-3.33647e-10	3.32617
62984775	chr15:62984775:A:G	9.14762e-16	-3.33647e-10	-1.21465
62984894	chr15:62984894:A:G	5.87954e-16	-0.787079	-0.86959
62985157	chr15:62985157:T:C	7.77087e-16	-0.368096	-1.00967
62985433	chr15:62985433:T:C	1.10549e-16	-2.02977	-1.29809
62985556	chr15:62985556:TA:T	3.25154e-16	-1.78345	-0.465565
62986015	chr15:62986015:C:T	1.36639e-16	-2.01351	-1.10247
62986201	chr15:62986201:G:T	1.28765e-15	-3.33647e-10	-0.872741
62986305	chr15:62986305:T:C	1.07233e-13	-3.33647e-10	3.54945
62986459	chr15:62986459:G:T	2.99856e-15	-2.07255	2.04512
62986484	chr15:62986484:C:T	1.78899e-15	-3.33647e-10	-0.543913
62987101	chr15:62987101:C:T	6.14723e-16	-0.957847	-0.654298
62987156	chr15:62987156:C:T	1.14526e-13	-3.33647e-10	3.61524
62987267	chr15:62987267:C:T	1.58943e-15	-3.33647e-10	-0.662185
62987426	chr15:62987426:C:T	3.8199e-16	-2.08792	-3.12094e-10
62987498	chr15:62987498:C:T	1.62848e-15	-3.33647e-10	-0.637913
62987596	chr15:62987596:T:C	3.11821e-14	-3.33647e-10	2.31428
62987598	chr15:62987598:A:G	3.25953e-14	-3.33647e-10	2.35861
62987723	chr15:62987723:T:C	1.08742e-13	-3.33647e-10	3.56342
62987774	chr15:62987774:G:A	6.42681e-15	0.734915	-3.12094e-10
62988533	chr15:62988533:T:TG	4.00802e-16	-2.03985	-3.12094e-10
62988580	chr15:62988580:G:A	1.24241e-16	-2.08756	-1.12353
62989321	chr15:62989321:A:C	3.61863e-15	1.46037	-1.29984
62989348	chr15:62989348:A:T	1.11605e-16	-2.05224	-1.26611
62989704	chr15:62989704:G:A	3.31789e-16	-2.06847	-0.160345
62989907	chr15:62989907:C:T	2.73069e-16	-2.07453	-0.349063
62989942	chr15:62989942:A:G	8.02277e-16	-2.07034	0.724478
62989997	chr15:62989997:C:G	8.27263e-16	-1.79019	0.474997
62990135	chr15:62990135:C:T	1.32011e-16	-2.06833	-1.08211
62990169	chr15:62990169:A:G	1.10477e-16	-2.03416	-1.29436
62990549	chr15:62990549:A:T	1.18358e-16	-2.0608	-1.19881
62990733	chr15:62990733:A:G	1.66709e-13	-3.33647e-10	3.99069
62990948	chr15:62990948:T:G	8.40333e-16	-3.33647e-10	-1.29952
62991001	chr15:62991001:A:G	1.71608e-15	-3.33647e-10	-0.585521
62991179	chr15:62991179:A:G	1.62581e-13	-3.33647e-10	3.96562
62991192	chr15:62991192:G:A	4.90679e-14	-3.33647e-10	2.76764
62991845	chr15:62991845:C:T	1.7593e-16	-1.82806	-1.03517
62991860	chr15:62991860:C:T	2.09178e-16	-2.09439	-0.595744
62992109	chr15:62992109:A:G	1.10673e-15	-3.33647e-10	-1.02415
62992225	chr15:62992225:C:G	1.78089e-15	-3.33647e-10	-0.54845
62992718	chr15:62992718:C:T	2.74197e-15	1.10024	-1.21713
62992932	chr15:62992932:C:T	1.16398e-15	-3.33647e-10	-0.973715
62993106	chr15:62993106:C:T	1.06192e-15	-3.33647e-10	-1.06548
62993136	chr15:62993136:G:C	4.25875e-16	-1.88153	-0.0976361
62993383	chr15:62993383:C:A	2.49837e-16	-1.26735	-1.24516
62993641	chr15:62993641:C:A	1.44673e-16	-1.95981	-1.09903
62993723	chr15:62993723:T:C	1.65261e-16	-1.62946	-1.29633
62993861	chr15:62993861:A:G	4.01338e-16	-2.09832	0.0598097
62994199	chr15:62994199:C:T	1.61109e-16	-1.9404	-1.01084
62994236	chr15:62994236:A:G	8.26516e-14	-3.33647e-10	3.28907
62994343	chr15:62994343:G:A	1.06905e-16	-2.09797	-1.2634
62994355	chr15:62994355:C:G	4.70307e-15	-3.33647e-10	0.422653
62994799	chr15:62994799:C:T	1.02835e-15	-3.33647e-10	-1.09761
62995074	chr15:62995074:T:C	1.15004e-16	-2.01225	-1.2761
62995099	chr15:62995099:C:T	1.26101e-15	-3.33647e-10	-0.893653
62995413	chr15:62995413:C:T	1.73867e-16	-1.99779	-0.877238
62995454	chr15:62995454:G:A	7.48157e-14	-3.33647e-10	3.18947
62995934	chr15:62995934:A:G	2.9276e-15	-3.33647e-10	-0.0513797
62996496	chr15:62996496:C:G	1.15622e-16	-2.10037	-1.18262
62996531	chr15:62996531:T:C	1.88483e-16	-2.03009	-0.764214
62996675	chr15:62996675:G:A	1.89869e-16	-2.02352	-0.763462
62996965	chr15:62996965:C:T	1.13037e-16	-2.01662	-1.28898
62997177	chr15:62997177:G:A	1.10105e-16	-2.03267	-1.29921
62997225	chr15:62997225:A:G	1.09261e-16	-2.04026	-1.29931
62997241	chr15:62997241:G:A	2.90143e-15	-3.33647e-10	-0.0603584
62997314	chr15:62997314:T:C	1.07279e-15	-3.33647e-10	-1.0553
62997498	chr15:62997498:A:T	1.10628e-15	-3.33647e-10	-1.02456
62997656	chr15:62997656:A:G	4.67629e-15	-3.33647e-10	0.416942
62997670	chr15:62997670:A:G	1.0456e-16	-2.09747	-1.28608
62997730	chr15:62997730:C:T	6.24083e-15	-3.33647e-10	0.70555
62997786	chr15:62997786:G:C	2.25609e-16	-1.43709	-1.17743
62997793	chr15:62997793:G:A	8.69172e-16	-3.33647e-10	-1.26578
62998080	chr15:62998080:A:G	1.23304e-16	-2.08442	-1.13424
62998099	chr15:62998099:G:C	2.4807e-15	-3.33647e-10	-0.217021
62998171	chr15:62998171:A:G	1.05434e-16	-2.09074	-1.28449
62998246	chr15:62998246:A:T	1.05966e-16	-2.10047	-1.26973
62998385	chr15:62998385:G:A	3.0741e-16	-2.07626	-0.228875
62998446	chr15:62998446:G:A	2.15266e-16	-1.95932	-0.702127
62998506	chr15:62998506:T:C	1.16406e-16	-2.01742	-1.25882
62998565	chr15:62998565:G:A	1.50447e-15	-3.33647e-10	-0.717122
62998573	chr15:62998573:T:C	1.09262e-15	-3.33647e-10	-1.03699
62998859	chr15:62998859:G:A	1.24473e-15	-3.33647e-10	-0.906645
62999285	chr15:62999285:T:C	1.20963e-16	-1.94036	-1.29747
62999324	chr15:62999324:G:C	2.04911e-15	-3.33647e-10	-0.408158
62999431	chr15:62999431:G:A	2.31315e-15	-3.33647e-10	-0.286954
62999565	chr15:62999565:C:T	2.28178e-15	-3.33647e-10	-0.300606
62999675	chr15:62999675:A:G	1.20617e-16	-2.011	-1.2297
62999849	chr15:62999849:T:C	1.47968e-16	-1.85014	-1.18618
63000012	chr15:63000012:A:G	2.63438e-15	-3.33647e-10	-0.156914
63000247	chr15:63000247:C:T	2.44795e-16	-1.88466	-0.648237
63000272	chr15:63000272:C:A	1.02967e-15	-3.33647e-10	-1.09632
63000362	chr15:63000362:G:A	3.91847e-16	-2.06245	-3.12094e-10
63000883	chr15:63000883:T:C	1.30338e-16	-1.86515	-1.29804
63000920	chr15:63000920:C:A	1.3413e-15	-3.33647e-10	-0.831922
63000932	chr15:63000932:T:C	4.11437e-16	-2.01366	-3.12094e-10
63001272	chr15:63001272:C:G	2.16575e-16	-2.06502	-0.590362
63001409	chr15:63001409:T:C	2.52658e-15	-3.33647e-10	-0.198697
63001481	chr15:63001481:T:A	1.56575e-15	-3.33647e-10	-0.677199
63001760	chr15:63001760:A:G	3.6985e-16	-2.09992	-0.0203038
63001804	chr15:63001804:TTACAACA:T	3.13962e-16	-1.73746	-0.546583
63001840	chr15:63001840:G:A	1.5899e-15	-3.33647e-10	-0.661891
63001945	chr15:63001945:T:G	9.69431e-16	-3.33647e-10	-1.15661
63001946	chr15:63001946:C:T	1.64647e-15	-3.33647e-10	-0.626926
63002055	chr15:63002055:C:T	1.71369e-16	-1.80382	-1.08568
63002123	chr15:63002123:C:T	1.58878e-15	-3.33647e-10	-0.662594
63002184	chr15:63002184:T:C	2.59488e-15	-3.33647e-10	-0.172021
63002195	chr15:63002195:T:C	1.58429e-15	-3.33647e-10	-0.665424
63002673	chr15:63002673:G:A	9.80037e-16	-3.33647e-10	-1.14573
63002786	chr15:63002786:G:A	1.56311e-15	-3.33647e-10	-0.678885
63002852	chr15:63002852:T:G	3.2743e-15	-3.33647e-10	0.0605407
63002856	chr15:63002856:T:G	2.8879e-15	-3.33647e-10	-0.0650327
63002860	chr15:63002860:T:G	2.97725e-15	-3.33647e-10	-0.034561
63002864	chr15:63002864:T:G	2.67727e-15	-3.33647e-10	-0.140764
63002880	chr15:63002880:T:G	2.74517e-15	-3.33647e-10	-0.115721
63002973	chr15:63002973:C:A	2.61426e-16	-1.89851	-0.568657
63003042	chr15:63003042:G:T	1.6063e-16	-1.86454	-1.08967
63003185	chr15:63003185:G:A	1.33377e-16	-1.84973	-1.29041
63003193	chr15:63003193:C:G	2.30359e-16	-2.04697	-0.54671
63003449	chr15:63003449:A:G	1.53109e-15	-3.33647e-10	-0.699586
63003773	chr15:63003773:A:C	1.81203e-16	-1.74139	-1.09231
63003775	chr15:63003775:G:A	1.16411e-15	-3.33647e-10	-0.97361
63003864	chr15:63003864:G:C	1.48896e-15	-3.33647e-10	-0.727485
63003922	chr15:63003922:C:T	4.48803e-15	-3.33647e-10	0.375851
63004089	chr15:63004089:C:T	2.95718e-15	-3.33647e-10	-0.0413259
63004327	chr15:63004327:C:T	8.76026e-16	-3.33647e-10	-1.25792
63004928	chr15:63004928:A:G	1.60751e-16	-1.9033	-1.05016
63005114	chr15:63005114:G:A	2.93802e-16	-2.04954	-0.300875
63005337	chr15:63005337:C:T	7.4748e-15	-3.33647e-10	0.885975
63005353	chr15:63005353:AT:A	8.40109e-16	-3.33647e-10	-1.29979
63005356	chr15:63005356:T:A	8.40731e-16	-3.33647e-10	-1.29905
63005440	chr15:63005440:G:A	1.02364e-15	-3.33647e-10	-1.10219
63005520	chr15:63005520:C:A	6.09227e-16	-1.80853	0.187404
63005742	chr15:63005742:T:C	3.53006e-15	-3.33647e-10	0.135752
63005856	chr15:63005856:A:G	9.38327e-16	-3.33647e-10	-1.18922
63005926	chr15:63005926:G:A	5.0064e-15	0.485154	-3.12094e-10
63005982	chr15:63005982:G:A	1.00749e-15	-3.33647e-10	-1.1181
63006103	chr15:63006103:G:A	1.14498e-16	-1.99526	-1.2975
63006478	chr15:63006478:A:G	6.46259e-16	-1.15306	-0.409054
63007252	chr15:63007252:T:C	1.41211e-16	-2.0718	-1.01126
63007457	chr15:63007457:C:T	7.3826e-16	-0.130092	-1.29893
63007613	chr15:63007613:C:A	3.01757e-16	-1.97877	-0.344929
63007664	chr15:63007664:C:T	8.39946e-16	-3.33647e-10	-1.29998
63007724	chr15:63007724:C:A	1.19455e-16	-2.09155	-1.15883
63007794	chr15:63007794:G:C	3.4841e-15	1.2045	-1.08185
63008056	chr15:63008056:T:A	1.3848e-15	0.36653	-1.16654
63008281	chr15:63008281:C:G	1.03291e-15	0.0922305	-1.18542
63008415	chr15:63008415:A:G	8.47917e-16	-3.33647e-10	-1.29053
63008801	chr15:63008801:G:T	2.55148e-16	-2.01907	-0.472407
63008880	chr15:63008880:T:C	2.74926e-14	2.90776	-0.719404
63008990	chr15:63008990:A:G	8.59362e-16	-3.33647e-10	-1.27713
63009341	chr15:63009341:C:A	1.10795e-15	-3.33647e-10	-1.02305
63009463	chr15:63009463:G:A	1.61218e-15	-0.647974	-3.12094e-10
63009828	chr15:63009828:A:C	9.65591e-16	-3.33647e-10	-1.16058
63009931	chr15:63009931:A:G	1.36863e-15	-0.0216861	-0.790069
63010287	chr15:63010287:T:C	4.00049e-16	-1.54292	-0.498809
63010623	chr15:63010623:C:T	9.18447e-16	-3.33647e-10	-1.21063
63010627	chr15:63010627:C:T	8.45726e-16	-3.33647e-10	-1.29312
63010753	chr15:63010753:C:T	9.11077e-16	-3.33647e-10	-1.21869
63010991	chr15:63010991:A:G	9.8982e-16	-3.33647e-10	-1.13579
63011157	chr15:63011157:G:A	8.67214e-16	-3.33647e-10	-1.26803
63011217	chr15:63011217:G:A	6.24133e-14	3.92848	-0.92026
63011533	chr15:63011533:A:G	2.58054e-15	-0.177565	-3.12094e-10
63011960	chr15:63011960:T:C	8.77614e-16	-3.33647e-10	-1.25611
63011993	chr15:63011993:T:C	9.38721e-16	-3.33647e-10	-1.1888
63012032	chr15:63012032:T:C	8.66444e-16	-3.33647e-10	-1.26892
63012360	chr15:63012360:A:AGTGTAT	8.66282e-16	-3.33647e-10	-1.26911
63012479	chr15:63012479:T:C	8.62146e-16	-3.33647e-10	-1.27389
63012674	chr15:63012674:C:T	8.61182e-16	-3.33647e-10	-1.27501
63012739	chr15:63012739:G:A	9.02664e-16	-3.33647e-10	-1.22797
63013086	chr15:63013086:AG:A	8.62763e-16	-3.33647e-10	-1.27318
63013111	chr15:63013111:A:G	1.03278e-15	-3.33647e-10	-1.09331
63013175	chr15:63013175:C:T	1.02103e-15	-3.33647e-10	-1.10476
63013446	chr15:63013446:G:A	1.02594e-15	-3.33647e-10	-1.09996
63013479	chr15:63013479:T:C	9.78483e-16	-3.33647e-10	-1.14731
63013526	chr15:63013526:G:T	7.06782e-16	-1.16639	-0.306206
63013593	chr15:63013593:C:T	1.02103e-15	-3.33647e-10	-1.10476
63013671	chr15:63013671:A:G	8.72376e-16	-3.33647e-10	-1.2621
63013672	chr15:63013672:C:T	8.11861e-14	4.10016	-0.828979
63013734	chr15:63013734:C:T	1.02103e-15	-3.33647e-10	-1.10476
63013748	chr15:63013748:G:T	1.25227e-15	-3.33647e-10	-0.900606
63013881	chr15:63013881:G:A	8.65188e-16	-3.33647e-10	-1.27037
63013960	chr15:63013960:G:T	2.40692e-16	-1.50299	-1.04681
63014007	chr15:63014007:T:C	6.05264e-14	4.01629	-1.03878
63014097	chr15:63014097:T:A	2.64622e-16	-1.41223	-1.04278
63014134	chr15:63014134:T:C	1.17583e-15	-3.33647e-10	-0.963584
63014260	chr15:63014260:G:A	1.57827e-15	-3.33647e-10	-0.669234
63014357	chr15:63014357:A:T	8.40379e-16	-3.33647e-10	-1.29946
63014506	chr15:63014506:T:C	9.14063e-16	-3.33647e-10	-1.21542
63014519	chr15:63014519:C:T	6.44241e-15	1.0057	-0.268361
63014697	chr15:63014697:C:G	6.75161e-14	3.90909	-0.822288
63014833	chr15:63014833:G:A	9.62114e-16	-3.33647e-10	-1.16418
63015118	chr15:63015118:G:A	1.43078e-15	-3.33647e-10	-0.76734
63015184	chr15:63015184:G:A	1.75128e-15	-3.33647e-10	-0.565214
63015221	chr15:63015221:G:A	8.60672e-16	-3.33647e-10	-1.2756
63015892	chr15:63015892:G:A	1.01567e-15	-3.33647e-10	-1.11002
63016390	chr15:63016390:C:A	9.03189e-16	-3.33647e-10	-1.22739
63016994	chr15:63016994:A:G	1.47352e-13	5.13775	-1.27049
63017004	chr15:63017004:C:T	1.5626e-13	5.13473	-1.20877
63017054	chr15:63017054:C:A	8.71577e-16	-3.33647e-10	-1.26301
63017297	chr15:63017297:GTTGT:G	1.47025e-13	5.14195	-1.27691
63017720	chr15:63017720:G:A	1.57468e-13	5.18198	-1.24832
63017996	chr15:63017996:G:A	5.67014e-15	1.14724	-0.537587
63018009	chr15:63018009:C:T	2.75022e-15	-3.33647e-10	-0.113881
63018082	chr15:63018082:C:T	1.32918e-13	5.01831	-1.25414
63018184	chr15:63018184:T:C	1.48274e-13	5.14793	-1.27443
63018190	chr15:63018190:T:C	1.45311e-13	5.10965	-1.25633
63018412	chr15:63018412:A:G	1.08135e-16	-2.08841	-1.26153
63018667	chr15:63018667:T:A	1.5105e-13	5.16702	-1.27497
63018672	chr15:63018672:A:G	1.57935e-13	5.20787	-1.27125
63018878	chr15:63018878:C:T	2.29605e-16	-1.5797	-1.01726
63018900	chr15:63018900:C:A	3.97861e-16	-2.04721	-3.12094e-10
63018997	chr15:63018997:T:C	4.50279e-16	-1.73018	-0.193266
63019071	chr15:63019071:C:T	6.07359e-16	-1.13923	-0.484971
63019226	chr15:63019226:T:C	1.38366e-15	0.0995679	-0.900398
63019296	chr15:63019296:A:G	1.48314e-15	0.189831	-0.921232
63019328	chr15:63019328:G:T	8.43449e-16	-3.33647e-10	-1.29582
63019677	chr15:63019677:T:C	4.27204e-16	-0.954103	-1.02195
63019728	chr15:63019728:G:A	1.13075e-15	-0.1304	-0.872283
63019741	chr15:63019741:A:G	1.41008e-15	0.0974374	-0.879352
63019781	chr15:63019781:T:C	1.42077e-15	0.130491	-0.904854
63019794	chr15:63019794:C:T	6.58268e-14	3.64627	-0.584809
63019880	chr15:63019880:G:C	1.37441e-16	-2.06486	-1.04527
63019920	chr15:63019920:G:A	1.43076e-15	0.139097	-0.906452
63020158	chr15:63020158:G:C	4.63352e-16	-1.29067	-0.604162
63020186	chr15:63020186:CCTT:C	1.36384e-15	0.0803331	-0.895591
63020404	chr15:63020404:G:A	4.74626e-16	-0.87772	-0.99307
63020433	chr15:63020433:G:A	1.34674e-15	0.0866697	-0.914547
63020496	chr15:63020496:T:C	1.45567e-15	0.13813	-0.888223
63020513	chr15:63020513:A:G	9.12956e-16	-3.33647e-10	-1.21663
63020812	chr15:63020812:T:C	3.18642e-15	1.21134	-1.178
63020857	chr15:63020857:T:TC	1.3366e-15	0.077424	-0.912855
63020930	chr15:63020930:A:G	8.69976e-16	-3.33647e-10	-1.26485
63020942	chr15:63020942:C:T	2.52261e-16	-1.45077	-1.05208
63021066	chr15:63021066:G:A	4.11804e-16	-0.97632	-1.03645
63021187	chr15:63021187:G:A	6.83278e-14	4.19207	-1.09332
63021397	chr15:63021397:C:T	1.33424e-15	0.0715119	-0.908712
63021467	chr15:63021467:C:T	1.30167e-15	0.0449413	-0.906859
63021567	chr15:63021567:T:C	8.51954e-16	-3.33647e-10	-1.28578
63021769	chr15:63021769:T:C	3.37215e-16	-1.66026	-0.552338
63021955	chr15:63021955:G:A	3.84216e-15	1.40909	-1.18861
63022024	chr15:63022024:C:T	2.10295e-15	-3.33647e-10	-0.382223
63022032	chr15:63022032:T:C	4.18427e-16	-0.984918	-1.0119
63022106	chr15:63022106:C:T	2.48463e-15	-3.33647e-10	-0.215437
63022286	chr15:63022286:A:C	9.47728e-15	1.98789	-0.864552
63023220	chr15:63023220:G:A	3.81526e-10	12.5103	-0.783881
63023982	chr15:63023982:A:G	9.94448e-16	-3.33647e-10	-1.13113
63023984	chr15:63023984:G:A	1.72277e-15	0.612241	-1.19387
63024019	chr15:63024019:A:G	4.69614e-15	0.421178	-3.12094e-10
63024298	chr15:63024298:T:C	1.08589e-15	-3.33647e-10	-1.04316
63024782	chr15:63024782:G:A	8.76457e-16	-3.33647e-10	-1.25743
63024922	chr15:63024922:CTTAAATGTCCCTGGCTTCACAGT:C	5.79521e-14	3.68084	-0.746788
63025475	chr15:63025475:C:A	1.21378e-16	-2.02367	-1.21073
63026182	chr15:63026182:A:G	1.00167e-15	0.0618393	-1.18574
63026593	chr15:63026593:G:A	9.9888e-16	-3.33647e-10	-1.12668
63027077	chr15:63027077:T:C	1.30444e-16	-2.04761	-1.11477
63027340	chr15:63027340:C:T	5.03996e-15	0.883342	-0.391505
63027407	chr15:63027407:A:G	8.42239e-16	-3.33647e-10	-1.29725
63027436	chr15:63027436:C:T	4.46889e-15	0.371577	-3.12094e-10
63027547	chr15:63027547:A:G	1.03354e-14	2.41791	-1.2079
63027568	chr15:63027568:G:A	1.0245e-15	-3.33647e-10	-1.10136
63027773	chr15:63027773:T:C	3.84834e-14	2.02612	0.498547
63028090	chr15:63028090:A:G	6.49186e-15	0.744986	-3.12094e-10
63028309	chr15:63028309:C:T	1.70889e-13	3.44308	0.572375
63028335	chr15:63028335:C:G	1.60656e-13	3.86549	0.0882093
63028572	chr15:63028572:C:T	6.25508e-15	0.707831	-3.12094e-10
63028641	chr15:63028641:A:T	7.89237e-15	1.68365	-0.74332
63028686	chr15:63028686:T:C	3.11236e-14	1.55137	0.761036
63029146	chr15:63029146:C:A	3.38028e-14	1.57432	0.82066
63029240	chr15:63029240:C:T	7.99206e-16	-0.912576	-0.437123
63029249	chr15:63029249:T:A	3.9658e-16	-2.05044	-3.12094e-10
63029494	chr15:63029494:G:A	2.22487e-15	-3.33647e-10	-0.325866
63030628	chr15:63030628:G:C	1.7483e-15	-0.566916	-3.12094e-10
63031084	chr15:63031084:T:C	8.41348e-16	-3.33647e-10	-1.29831
63031527	chr15:63031527:C:T	2.71672e-14	3.4739	-1.29745
63031633	chr15:63031633:T:C	8.84843e-16	-3.33647e-10	-1.24791
63031681	chr15:63031681:T:G	2.70735e-07	18.8247	-0.533576
63032099	chr15:63032099:C:T	8.3997e-16	-3.33647e-10	-1.29995
63032104	chr15:63032104:A:G	8.39962e-16	-3.33647e-10	-1.29996
63032347	chr15:63032347:C:T	2.00779e-14	3.17354	-1.29949
63032574	chr15:63032574:G:T	1.65539e-14	1.68106	-3.12094e-10
63033168	chr15:63033168:C:T	1.63209e-15	-3.33647e-10	-0.635702
63033349	chr15:63033349:C:T	4.38095e-16	-1.2891	-0.661783
63034010	chr15:63034010:C:T	1.01454e-15	-3.33647e-10	-1.11112
63034208	chr15:63034208:A:C	6.60554e-06	20.9427	0.54292
63034270	chr15:63034270:T:C	8.51525e-16	-3.33647e-10	-1.28629
63035120	chr15:63035120:G:A	1.35993e-14	1.48445	-3.12094e-10
63035185	chr15:63035185:G:A	2.80028e-16	-1.41995	-0.978478
63035334	chr15:63035334:C:A	1.89951e-13	5.42012	-1.29892
63035511	chr15:63035511:G:A	1.85756e-13	5.33211	-1.23324
63035808	chr15:63035808:C:T	7.39369e-06	21.1012	0.497177
63036078	chr15:63036078:T:C	1.31202e-15	-3.33647e-10	-0.853998
63036099	chr15:63036099:A:G	3.09741e-06	19.9879	0.740348
63036161	chr15:63036161:G:A	1.26603e-07	17.998	-0.467042
63036226	chr15:63036226:G:A	1.0752e-15	-3.33647e-10	-1.05306
63036291	chr15:63036291:C:T	1.35104e-06	19.5806	0.318014
63036473	chr15:63036473:G:A	9.70148e-16	-3.33647e-10	-1.15587
63036596	chr15:63036596:C:T	1.20509e-15	-0.939006	-3.12094e-10
63036909	chr15:63036909:G:A	1.32404e-15	-3.33647e-10	-0.844874
63037054	chr15:63037054:C:T	1.06644e-15	-3.33647e-10	-1.06124
63037205	chr15:63037205:G:A	1.38878e-13	5.10231	-1.29427
63037676	chr15:63037676:C:A	1.04646e-05	20.1106	1.83514
63038251	chr15:63038251:G:A	3.7053e-13	5.91594	-1.12657
63039741	chr15:63039741:A:G	0.0011554	24.1253	2.5246
63039810	chr15:63039810:T:G	8.41989e-05	21.6374	2.39347
63039858	chr15:63039858:A:G	0.00094133	24.0145	2.43049
63039889	chr15:63039889:C:T	1.25698e-15	-3.33647e-10	-0.89685
63039932	chr15:63039932:G:A	1.00202e-15	-3.33647e-10	-1.12354
63039948	chr15:63039948:A:G	8.61558e-16	-3.33647e-10	-1.27458
63040184	chr15:63040184:T:C	0.00116926	24.1635	2.49834
63040446	chr15:63040446:A:T	0.000867072	23.9449	2.41794
63040559	chr15:63040559:C:T	9.73266e-16	-3.33647e-10	-1.15266
63040723	chr15:63040723:A:G	9.14859e-16	-3.33647e-10	-1.21455
63041340	chr15:63041340:TA:T	8.41712e-16	-3.33647e-10	-1.29788
63041420	chr15:63041420:A:G	0.00396034	24.3647	3.51713
63041525	chr15:63041525:A:G	0.000732382	24.0121	2.18195
63041526	chr15:63041526:G:T	1.61329e-15	-3.33647e-10	-0.647288
63041804	chr15:63041804:C:A	1.31921e-15	-3.33647e-10	-0.848532
63042271	chr15:63042271:C:T	1.44016e-15	-3.33647e-10	-0.760806
63042321	chr15:63042321:C:A	1.65939e-13	5.27843	-1.29237
63042555	chr15:63042555:G:GGAGGGCC	5.68468e-16	-1.69037	-3.12094e-10
63042591	chr15:63042591:C:T	1.21696e-15	-3.33647e-10	-0.929202
63044972	chr15:63044972:A:G	8.49023e-16	-3.33647e-10	-1.28923
63044988	chr15:63044988:C:T	9.35539e-16	-3.33647e-10	-1.19219
63045346	chr15:63045346:CT:C	1.53886e-11	9.79206	-1.27624
63046174	chr15:63046174:A:G	8.51673e-16	-3.33647e-10	-1.28611
63046258	chr15:63046258:T:C	2.33533e-11	10.1944	-1.26145
63046558	chr15:63046558:T:C	2.30143e-11	10.182	-1.26364
63046926	chr15:63046926:C:A	1.16481e-15	-3.33647e-10	-0.973005
63047379	chr15:63047379:G:A	2.24334e-11	10.1683	-1.27554
63047655	chr15:63047655:G:A	1.72704e-16	-1.78394	-1.0978
63048028	chr15:63048028:G:A	0.99106	30.3463	3.05796
63048093	chr15:63048093:C:T	2.89839e-07	14.2532	4.10608
63048217	chr15:63048217:A:G	2.65364e-11	10.3451	-1.28444
63048270	chr15:63048270:C:G	1.58235e-15	-0.666652	-3.12094e-10
63048370	chr15:63048370:C:T	7.47142e-16	-1.41706	-3.12094e-10
63048408	chr15:63048408:T:C	2.37495e-11	10.2113	-1.26158
63048448	chr15:63048448:A:G	8.40021e-16	-3.33647e-10	-1.29989
63048506	chr15:63048506:C:T	4.29975e-13	6.16881	-1.23065
63048874	chr15:63048874:C:A	1.5172e-16	-1.9191	-1.09218
63049055	chr15:63049055:G:C	8.59855e-16	-3.33647e-10	-1.27655
63049063	chr15:63049063:T:C	1.14188e-16	-1.99871	-1.29676
63049085	chr15:63049085:G:A	9.1091e-16	-3.33647e-10	-1.21887
63049550	chr15:63049550:G:T	1.77312e-15	-3.33647e-10	-0.55282
63049703	chr15:63049703:C:T	1.79023e-15	-3.33647e-10	-0.54322
63050257	chr15:63050257:A:G	8.44679e-16	-3.33647e-10	-1.29436
63050334	chr15:63050334:G:A	5.33782e-16	-0.826973	-0.926357
63050351	chr15:63050351:T:G	1.40543e-16	-2.00017	-1.08763
63050430	chr15:63050430:A:G	1.68169e-14	2.9722	-1.27538
63050502	chr15:63050502:A:G	1.31233e-14	2.7055	-1.25667
63051352	chr15:63051352:GT:G	1.40802e-16	-1.91611	-1.16985
63051432	chr15:63051432:T:C	1.54566e-16	-2.10019	-0.892506
63051968	chr15:63051968:A:G	9.2169e-15	2.37853	-1.28305
63052028	chr15:63052028:A:G	8.79413e-16	-3.33647e-10	-1.25406
63052395	chr15:63052395:T:G	1.26728e-15	-3.33647e-10	-0.888686
63052466	chr15:63052466:T:G	5.3359e-16	-1.75369	-3.12094e-10
63052495	chr15:63052495:C:T	2.70908e-15	-3.33647e-10	-0.128955
63052708	chr15:63052708:A:G	3.23134e-15	-3.33647e-10	0.0473335
63052759	chr15:63052759:G:T	1.1374e-16	-2.09506	-1.20434
63053423	chr15:63053423:G:A	1.19335e-15	0.279076	-1.22787
63053781	chr15:63053781:A:G	9.26763e-16	-3.33647e-10	-1.20162
63053896	chr15:63053896:G:A	8.81339e-16	-3.33647e-10	-1.25188
63054076	chr15:63054076:TA:T	1.28068e-15	-3.33647e-10	-0.87817
63054121	chr15:63054121:G:A	1.03699e-16	-2.09527	-1.29656
63054177	chr15:63054177:T:A	1.28311e-15	-3.33647e-10	-0.876279
63054179	chr15:63054179:A:G	8.7429e-16	-3.33647e-10	-1.25991
63054544	chr15:63054544:G:T	8.77477e-16	-3.33647e-10	-1.25627
63054788	chr15:63054788:G:C	9.55888e-16	-3.33647e-10	-1.17068
63055431	chr15:63055431:T:G	9.44904e-16	-3.33647e-10	-1.18223
63055663	chr15:63055663:C:G	9.43151e-16	-3.33647e-10	-1.18409
63055677	chr15:63055677:G:T	1.03042e-16	-2.10005	-1.29813
63055780	chr15:63055780:C:T	8.76872e-16	-3.33647e-10	-1.25696
63055798	chr15:63055798:A:G	1.04104e-16	-2.09144	-1.29649
63055888	chr15:63055888:A:G	2.74877e-16	-1.14699	-1.27
63056172	chr15:63056172:T:C	8.70419e-16	-0.0344045	-1.22994
63056196	chr15:63056196:G:A	1.03464e-16	-2.09465	-1.29944
63056395	chr15:63056395:A:G	6.76187e-16	-0.219565	-1.29728
63056402	chr15:63056402:C:T	2.31018e-15	0.971179	-1.25942
63056546	chr15:63056546:A:AG	2.89768e-15	1.1967	-1.25835
63056548	chr15:63056548:T:G	2.90375e-15	1.19896	-1.25851
63056550	chr15:63056550:C:G	2.91973e-15	1.2064	-1.26047
63056818	chr15:63056818:A:T	8.43821e-16	-3.33647e-10	-1.29538
63056897	chr15:63056897:G:A	2.59976e-16	-1.34988	-1.12285
63056933	chr15:63056933:T:A	1.76053e-15	0.736869	-1.29682
63057256	chr15:63057256:A:C	1.08759e-15	-3.33647e-10	-1.0416
63057478	chr15:63057478:A:T	9.44275e-16	-3.33647e-10	-1.1829
63057527	chr15:63057527:G:A	2.64203e-15	1.10873	-1.26275
63057569	chr15:63057569:GA:G	2.7698e-15	1.15404	-1.26083
63057892	chr15:63057892:C:T	8.42419e-16	-3.33647e-10	-1.29704
63057932	chr15:63057932:ATG:A	4.38838e-16	-1.94919	-3.12094e-10
63058147	chr15:63058147:A:G	1.07876e-15	-3.33647e-10	-1.04975
63058272	chr15:63058272:G:A	7.47117e-15	1.89016	-1.00467
63058405	chr15:63058405:T:C	2.00395e-15	0.765131	-1.19557
63058546	chr15:63058546:A:G	7.83401e-16	-0.144755	-1.22492
63058982	chr15:63058982:A:G	8.49507e-16	-3.33647e-10	-1.28866
63059289	chr15:63059289:G:A	1.13957e-15	0.285799	-1.28071
63059301	chr15:63059301:G:A	1.04104e-15	-3.33647e-10	-1.08534
63059404	chr15:63059404:C:T	2.29996e-15	-3.33647e-10	-0.292669
63059488	chr15:63059488:A:G	9.81855e-16	0.127467	-1.27134
63059641	chr15:63059641:C:A	1.23968e-16	-2.10117	-1.11213
63059674	chr15:63059674:T:C	6.4647e-16	-1.56179	-3.12094e-10
63059893	chr15:63059893:G:A	2.43121e-16	-1.24013	-1.29963
63059898	chr15:63059898:G:A	8.77787e-16	-3.33647e-10	-1.25591
63060452	chr15:63060452:A:C	2.38514e-15	-3.33647e-10	-0.256303
63060759	chr15:63060759:T:C	3.73163e-15	-3.33647e-10	0.191284
63061561	chr15:63061561:C:A	6.96814e-16	-0.186826	-1.29997
63062411	chr15:63062411:G:A	9.70352e-16	-3.33647e-10	-1.15566
63062742	chr15:63062742:TC:T	1.33059e-15	-3.33647e-10	-0.839936
63062744	chr15:63062744:C:T	1.32852e-15	-3.33647e-10	-0.841493
63062893	chr15:63062893:C:G	1.25439e-16	-1.9257	-1.27579
63063076	chr15:63063076:A:T	1.06649e-15	0.230056	-1.29124
63063140	chr15:63063140:C:T	1.94973e-16	-1.46164	-1.29882
63063272	chr15:63063272:T:C	3.54385e-15	-3.33647e-10	0.139651
63063598	chr15:63063598:C:T	4.07628e-15	1.35738	-1.07776
63063648	chr15:63063648:T:C	3.44236e-15	-3.33647e-10	0.110595
63063672	chr15:63063672:C:G	2.48755e-15	1.05942	-1.27368
63063982	chr15:63063982:G:A	2.48599e-15	1.06842	-1.28331
63064183	chr15:63064183:A:T	3.64758e-15	-3.33647e-10	0.168503
63064267	chr15:63064267:A:T	1.78551e-15	-3.33647e-10	-0.545859
63064331	chr15:63064331:C:G	4.60942e-15	-3.33647e-10	0.40254
63064338	chr15:63064338:A:G	2.69693e-15	0.558611	-0.69206
63064406	chr15:63064406:A:G	8.56312e-16	-3.33647e-10	-1.28068
63064622	chr15:63064622:A:G	2.05762e-15	-3.33647e-10	-0.404011
63065087	chr15:63065087:A:G	6.32463e-16	-1.5837	-3.12094e-10
63065089	chr15:63065089:T:G	1.23671e-15	0.375592	-1.2887
63065145	chr15:63065145:A:T	1.61261e-15	-3.33647e-10	-0.647711
63065544	chr15:63065544:A:G	9.72822e-16	-3.33647e-10	-1.15312
63065975	chr15:63065975:A:G	8.39943e-16	-3.33647e-10	-1.29998
63066188	chr15:63066188:G:C	5.40735e-15	-3.33647e-10	0.562198
63066363	chr15:63066363:G:A	1.18051e-15	-3.33647e-10	-0.95962
63066379	chr15:63066379:T:C	2.53499e-15	-0.195372	-3.12094e-10
63066986	chr15:63066986:T:A	1.33586e-15	0.463886	-1.29987
63066990	chr15:63066990:G:A	2.03166e-15	-3.33647e-10	-0.416711
63067000	chr15:63067000:T:A	1.2259e-15	0.352706	-1.27459
63067103	chr15:63067103:T:A	1.98098e-15	0.841715	-1.28369
63067365	chr15:63067365:A:C	1.50701e-16	-1.75802	-1.26
63067959	chr15:63067959:G:T	9.62248e-16	-3.33647e-10	-1.16405
63068020	chr15:63068020:A:AT	8.48372e-16	-3.33647e-10	-1.29
63068098	chr15:63068098:C:T	2.09598e-15	-3.33647e-10	-0.385542
63068247	chr15:63068247:G:C	1.00787e-15	-0.00451466	-1.11321
63068365	chr15:63068365:G:A	4.7669e-16	-0.609301	-1.25715
63068448	chr15:63068448:C:T	8.7879e-16	-1.25477	-3.12094e-10
63068615	chr15:63068615:C:G	1.77188e-15	0.736322	-1.28984
63068648	chr15:63068648:T:C	1.59365e-14	2.89522	-1.25217
63068844	chr15:63068844:C:T	3.52869e-15	-3.33647e-10	0.135363
63068907	chr15:63068907:G:A	2.12457e-15	-3.33647e-10	-0.371993
63069066	chr15:63069066:T:C	4.63468e-16	-1.89458	-3.12094e-10
63069101	chr15:63069101:T:C	6.12524e-16	-0.330702	-1.28503
63069108	chr15:63069108:A:G	8.55471e-16	-0.0240301	-1.25764
63070027	chr15:63070027:T:C	9.48135e-16	-3.33647e-10	-1.17882
63070180	chr15:63070180:G:T	4.65984e-16	-0.926133	-0.963033
63070441	chr15:63070441:A:G	1.10712e-15	-3.33647e-10	-1.0238
63070824	chr15:63070824:C:A	1.08498e-15	-1.044	-3.12094e-10
63071291	chr15:63071291:T:C	4.44436e-16	-1.93651	-3.12094e-10
63071432	chr15:63071432:C:T	1.51483e-15	0.589263	-1.29952
63071455	chr15:63071455:A:G	1.11766e-16	-2.06282	-1.25409
63071538	chr15:63071538:T:C	2.52596e-15	0.896072	-1.09501
63071551	chr15:63071551:T:A	5.12612e-15	-3.33647e-10	0.508787
63071702	chr15:63071702:C:T	1.09849e-16	-2.07644	-1.25777
63071899	chr15:63071899:G:T	1.90916e-15	0.811642	-1.29054
63072110	chr15:63072110:A:T	1.28942e-15	-3.33647e-10	-0.871368
63072187	chr15:63072187:G:A	3.76864e-16	-2.10143	-3.12094e-10
63072584	chr15:63072584:T:C	1.20107e-16	-2.09136	-1.15358
63072843	chr15:63072843:T:A	9.37321e-16	-3.33647e-10	-1.19029
63073113	chr15:63073113:A:G	4.40038e-15	1.41457	-1.05844
63073195	chr15:63073195:C:T	1.87533e-16	-1.54694	-1.25242
63073272	chr15:63073272:C:T	1.11436e-16	-2.06751	-1.25236
63073292	chr15:63073292:G:A	4.02377e-16	-1.1282	-0.907728
63073303	chr15:63073303:G:A	1.28551e-15	-3.33647e-10	-0.874404
63073483	chr15:63073483:G:T	2.3989e-15	-3.33647e-10	-0.250553
63073961	chr15:63073961:A:G	1.85748e-15	0.784938	-1.29128
63073962	chr15:63073962:C:T	2.20773e-15	0.952686	-1.28628
63074083	chr15:63074083:G:A	6.13823e-16	-0.373301	-1.24031
63074162	chr15:63074162:C:G	9.38268e-16	-3.33647e-10	-1.18928
63074940	chr15:63074940:A:G	1.16513e-15	-3.33647e-10	-0.972729
63075267	chr15:63075267:G:C	1.47662e-15	-3.33647e-10	-0.735809
63075491	chr15:63075491:C:T	9.25074e-16	-3.33647e-10	-1.20344
63075769	chr15:63075769:A:C	8.48091e-16	-3.33647e-10	-1.29033
63075916	chr15:63075916:T:C	7.7207e-16	-0.216532	-1.16771
63076202	chr15:63076202:C:T	1.21073e-15	-3.33647e-10	-0.934341
63076515	chr15:63076515:A:G	2.07314e-15	-0.77236	0.37586
63077309	chr15:63077309:C:T	2.93231e-16	-1.16734	-1.18501
63077372	chr15:63077372:A:T	1.05388e-16	-2.07836	-1.29731
63077395	chr15:63077395:G:A	7.95601e-16	-1.35422	-3.12094e-10
63077479	chr15:63077479:G:A	8.81977e-16	-1.25115	-3.12094e-10
63077543	chr15:63077543:G:A	1.73207e-15	0.595715	-1.17196
63077589	chr15:63077589:T:C	2.68417e-16	-1.58918	-0.851593
63078130	chr15:63078130:A:T	8.80942e-16	-0.119036	-1.13329
63078159	chr15:63078159:T:C	7.31474e-16	-0.449719	-0.988537
63078382	chr15:63078382:T:C	8.45674e-16	-3.33647e-10	-1.29318
63078688	chr15:63078688:A:G	1.03145e-15	-1.0946	-3.12094e-10
63078928	chr15:63078928:A:G	1.22165e-15	-0.714682	-0.210679
63079021	chr15:63079021:G:A	5.55349e-16	-0.562056	-1.15166
63079416	chr15:63079416:G:A	1.78725e-16	-1.57071	-1.27676
63079445	chr15:63079445:G:A	8.53775e-16	-0.357051	-0.926598
63080162	chr15:63080162:C:A	8.57316e-16	-3.33647e-10	-1.27951
63080278	chr15:63080278:G:A	1.7182e-16	-1.58763	-1.29924
63080758	chr15:63080758:A:G	2.82749e-15	-3.33647e-10	-0.0861719
63080932	chr15:63080932:A:T	1.83379e-15	-3.33647e-10	-0.519177
63081370	chr15:63081370:G:A	2.03946e-15	-3.33647e-10	-0.412878
63081928	chr15:63081928:C:T	1.3236e-16	-2.10072	-1.04707
63081930	chr15:63081930:A:G	1.32557e-16	-2.10126	-1.04504
63082057	chr15:63082057:T:C	1.29259e-16	-2.1013	-1.0702
63082095	chr15:63082095:T:C	1.08328e-14	-3.33647e-10	1.25701
63082478	chr15:63082478:G:C	1.59978e-16	-2.0952	-0.863083
63082626	chr15:63082626:C:A	2.71437e-13	4.12644	0.351722
63082866	chr15:63082866:C:T	1.01086e-15	-3.33647e-10	-1.11476
63083939	chr15:63083939:C:T	9.42372e-16	-3.33647e-10	-1.18492
63084168	chr15:63084168:G:A	1.16064e-15	-3.33647e-10	-0.976592
63084255	chr15:63084255:C:T	9.25497e-16	-3.33647e-10	-1.20299
63084281	chr15:63084281:G:A	9.22103e-16	-3.33647e-10	-1.20666
63084460	chr15:63084460:C:T	2.68145e-16	-1.22316	-1.21864
63084462	chr15:63084462:C:T	1.16227e-15	-0.617186	-0.357999
63084553	chr15:63084553:A:G	1.05694e-15	-3.33647e-10	-1.07018
63085012	chr15:63085012:G:A	9.12641e-16	-3.33647e-10	-1.21697
63085051	chr15:63085051:C:T	9.08994e-16	-3.33647e-10	-1.22098
63085105	chr15:63085105:T:A	2.14541e-16	-2.04297	-0.621852
63086054	chr15:63086054:G:A	7.59542e-16	-0.242315	-1.15829
63086129	chr15:63086129:C:T	6.25866e-16	-1.59418	-3.12094e-10
63086147	chr15:63086147:T:A	3.07154e-15	-3.33647e-10	-0.00338351
63086170	chr15:63086170:C:T	1.0593e-15	-3.33647e-10	-1.06795
63086275	chr15:63086275:T:C	2.28658e-15	-3.33647e-10	-0.298505
63086578	chr15:63086578:C:T	8.97724e-16	-3.33647e-10	-1.23345
63086675	chr15:63086675:G:A	2.05715e-15	-3.33647e-10	-0.40424
63086803	chr15:63086803:T:C	9.12111e-16	-3.33647e-10	-1.21756
63086994	chr15:63086994:G:A	1.90514e-15	-3.33647e-10	-0.481009
63087099	chr15:63087099:G:A	1.26481e-15	-3.33647e-10	-0.89064
63087393	chr15:63087393:G:A	1.76092e-16	-1.68674	-1.17557
63087444	chr15:63087444:T:G	7.31241e-16	-0.44076	-0.997814
63087801	chr15:63087801:A:G	8.74159e-16	-3.33647e-10	-1.26006
63088046	chr15:63088046:C:G	3.77755e-16	-2.09907	-3.12094e-10
63088224	chr15:63088224:T:TG	2.86404e-15	-3.33647e-10	-0.073329
63088896	chr15:63088896:A:G	5.61242e-16	-0.480099	-1.22307
63089407	chr15:63089407:A:G	9.73172e-16	-3.33647e-10	-1.15276
63090174	chr15:63090174:C:T	1.07776e-15	-3.33647e-10	-1.05068
63090314	chr15:63090314:A:G	2.81981e-15	-3.33647e-10	-0.0888925
63091537	chr15:63091537:A:C	2.02065e-15	-3.33647e-10	-0.422141
63091591	chr15:63091591:A:G	1.13686e-15	-3.33647e-10	-0.997292
63091887	chr15:63091887:C:A	1.29019e-15	-3.33647e-10	-0.870774
63092395	chr15:63092395:C:G	8.86392e-16	-3.33647e-10	-1.24616
63092534	chr15:63092534:G:C	8.76546e-16	-3.33647e-10	-1.25733
63092575	chr15:63092575:G:A	1.62533e-16	-1.88314	-1.0593
63092743	chr15:63092743:C:T	1.98195e-15	-3.33647e-10	-0.441481
63093359	chr15:63093359:G:A	2.63269e-15	-3.33647e-10	-0.157555
63093673	chr15:63093673:G:T	1.64922e-16	-1.63013	-1.29771
63093782	chr15:63093782:T:C	8.69566e-16	-3.33647e-10	-1.26532
63094424	chr15:63094424:G:C	1.38171e-15	-3.33647e-10	-0.802243
63094581	chr15:63094581:A:G	2.31073e-15	-3.33647e-10	-0.287998
63094634	chr15:63094634:T:A	9.10018e-16	-3.33647e-10	-1.21985
63094853	chr15:63094853:C:T	8.74613e-16	-3.33647e-10	-1.25954
63094973	chr15:63094973:T:G	5.32025e-16	-1.75663	-3.12094e-10
63095114	chr15:63095114:A:G	8.69385e-16	-3.33647e-10	-1.26553
63095295	chr15:63095295:C:T	2.6178e-16	-1.43463	-1.03118
63095465	chr15:63095465:G:T	1.35388e-15	-3.33647e-10	-0.822586
63095510	chr15:63095510:C:T	9.6002e-16	-0.213227	-0.953136
63095741	chr15:63095741:G:A	8.44189e-16	-3.33647e-10	-1.29494
63096075	chr15:63096075:A:G	2.89792e-16	-1.85066	-0.513489
63096166	chr15:63096166:T:C	1.20781e-15	-3.33647e-10	-0.936753
63096367	chr15:63096367:G:A	2.3665e-15	-3.33647e-10	-0.264149
63096429	chr15:63096429:C:T	8.67013e-16	-3.33647e-10	-1.26826
63096477	chr15:63096477:A:C	8.73038e-16	-3.33647e-10	-1.26134
63096687	chr15:63096687:T:C	1.1421e-15	-3.33647e-10	-0.992696
63097044	chr15:63097044:C:T	1.28104e-16	-1.8861	-1.29437
63097241	chr15:63097241:G:A	9.04861e-16	-3.33647e-10	-1.22554
63097431	chr15:63097431:T:C	8.74552e-16	-3.33647e-10	-1.25961
63097606	chr15:63097606:T:TG	9.95612e-16	0.106379	-1.23634
63097635	chr15:63097635:A:G	1.32228e-15	0.148161	-0.994368
63097776	chr15:63097776:G:A	2.62534e-15	-3.33647e-10	-0.160351
63098235	chr15:63098235:TAGTGAAAAG:T	4.11156e-15	0.28824	-3.12094e-10
63098409	chr15:63098409:C:T	1.077e-15	0.189015	-1.2404
63098519	chr15:63098519:C:T	8.42643e-16	-3.33647e-10	-1.29677
63098609	chr15:63098609:T:G	1.27175e-15	0.413325	-1.29849
63098887	chr15:63098887:C:T	1.18066e-16	-1.96209	-1.29998
63098917	chr15:63098917:C:T	1.29499e-16	-1.86988	-1.29976
63098932	chr15:63098932:G:A	8.58173e-16	-0.0375151	-1.241
63098967	chr15:63098967:A:AC	8.65648e-16	-3.33647e-10	-1.26984
63099049	chr15:63099049:G:A	1.89043e-15	0.639106	-1.12786
63099136	chr15:63099136:C:T	2.79109e-15	-3.33647e-10	-0.0991305
63099449	chr15:63099449:T:C	8.29725e-16	-0.0420898	-1.27013
63099545	chr15:63099545:C:G	1.55792e-15	0.359979	-1.04219
63099644	chr15:63099644:A:G	2.88139e-16	-1.45682	-0.913056
63099740	chr15:63099740:C:A	8.37595e-16	-0.0487716	-1.25401
63100267	chr15:63100267:C:G	5.20471e-16	-1.77858	-3.12094e-10
63100375	chr15:63100375:C:T	4.9502e-16	-1.82872	-3.12094e-10
63100458	chr15:63100458:G:T	2.12023e-15	-3.33647e-10	-0.374036
63100508	chr15:63100508:T:C	1.42183e-15	0.380417	-1.15403
63100513	chr15:63100513:C:T	5.20854e-16	-1.77785	-3.12094e-10
63100579	chr15:63100579:A:T	1.11802e-15	-3.33647e-10	-1.01401
63100784	chr15:63100784:C:T	3.91209e-16	-2.06408	-3.12094e-10
63100848	chr15:63100848:G:A	1.06657e-15	-3.33647e-10	-1.06111
63100925	chr15:63100925:C:T	1.88257e-15	-3.33647e-10	-0.492924
63101011	chr15:63101011:A:G	2.30966e-15	0.585656	-0.874119
63101333	chr15:63101333:A:G	8.41898e-16	-3.33647e-10	-1.29766
63101723	chr15:63101723:T:C	8.7269e-16	-0.130013	-1.13172
63101896	chr15:63101896:A:T	8.32685e-16	-0.0462467	-1.26242
63101949	chr15:63101949:G:C	1.42139e-15	0.507683	-1.28161
63102052	chr15:63102052:G:A	2.49164e-16	-1.59377	-0.92144
63102289	chr15:63102289:GTTGT:G	1.36461e-15	0.452457	-1.26715
63102557	chr15:63102557:C:A	5.26337e-16	-1.76738	-3.12094e-10
63102844	chr15:63102844:C:T	1.63099e-15	0.640119	-1.27649
63102863	chr15:63102863:G:A	1.3377e-15	0.445246	-1.27986
63103015	chr15:63103015:C:T	2.23927e-16	-1.59725	-1.02475
63103058	chr15:63103058:C:G	1.91454e-15	0.415451	-0.891539
63103229	chr15:63103229:A:G	4.18003e-15	0.285554	0.0192022
63103285	chr15:63103285:C:T	1.67359e-15	0.67028	-1.28087
63103344	chr15:63103344:T:C	8.91917e-16	-3.33647e-10	-1.23994
63103396	chr15:63103396:T:C	2.4365e-15	-3.33647e-10	-0.234998
63103431	chr15:63103431:T:C	5.26977e-16	-1.76616	-3.12094e-10
63103497	chr15:63103497:T:G	1.20998e-15	-3.33647e-10	-0.93496
63103596	chr15:63103596:T:C	5.17657e-16	-1.784	-3.12094e-10
63103613	chr15:63103613:G:C	7.84032e-16	-0.089539	-1.27933
63103684	chr15:63103684:GAT:G	1.10495e-15	-3.33647e-10	-1.02577
63103921	chr15:63103921:G:A	8.81513e-16	-3.33647e-10	-1.25168
63104202	chr15:63104202:A:G	1.48609e-15	0.560007	-1.28942
63104209	chr15:63104209:T:C	8.90983e-16	0.0276237	-1.26862
63104625	chr15:63104625:G:A	3.94056e-16	-2.05682	-3.12094e-10
63104686	chr15:63104686:C:A	8.07984e-16	-0.0401968	-1.29858
63104729	chr15:63104729:T:C	9.39134e-16	0.0647087	-1.25307
63104848	chr15:63104848:G:C	1.09489e-15	0.256492	-1.2914
63104860	chr15:63104860:TTC:T	8.87849e-16	0.0340713	-1.27859
63104956	chr15:63104956:C:T	1.52461e-15	0.58683	-1.29065
63105008	chr15:63105008:G:A	1.81891e-15	0.761141	-1.28847
63105119	chr15:63105119:C:T	8.84966e-16	-0.00312346	-1.24465
63105277	chr15:63105277:G:A	5.20829e-16	-1.7779	-3.12094e-10
63105278	chr15:63105278:T:C	1.73514e-15	-3.33647e-10	-0.574473
63105330	chr15:63105330:G:A	8.48398e-16	-3.33647e-10	-1.28997
63105339	chr15:63105339:C:T	1.73894e-15	0.71381	-1.2861
63105361	chr15:63105361:T:C	4.77587e-16	-0.693017	-1.17155
63105402	chr15:63105402:G:A	1.77917e-15	0.735188	-1.2846
63105997	chr15:63105997:G:A	9.54883e-16	0.120121	-1.29185
63106276	chr15:63106276:G:A	1.03175e-15	-3.33647e-10	-1.0943
63106353	chr15:63106353:A:G	9.06145e-16	0.0689846	-1.2931
63106423	chr15:63106423:T:C	8.66007e-16	0.00396449	-1.27339
63106434	chr15:63106434:A:C	1.83255e-15	0.314062	-0.833916
63106671	chr15:63106671:C:T	1.60519e-15	0.212686	-0.865009
63106694	chr15:63106694:C:T	1.71239e-15	-3.33647e-10	-0.587671
63106815	chr15:63106815:G:A	1.71402e-15	-3.33647e-10	-0.586723
63106914	chr15:63106914:C:T	1.69098e-15	-3.33647e-10	-0.600253
63107236	chr15:63107236:G:A	2.34885e-15	-3.33647e-10	-0.271636
63107324	chr15:63107324:T:C	5.50629e-16	-1.72226	-3.12094e-10
63107514	chr15:63107514:G:T	2.05579e-15	-3.33647e-10	-0.404902
63107568	chr15:63107568:G:A	1.48974e-15	0.564649	-1.29161
63107594	chr15:63107594:C:T	1.45564e-15	0.513064	-1.26318
63108112	chr15:63108112:A:C	4.81273e-16	-1.85688	-3.12094e-10
63108146	chr15:63108146:G:A	9.36658e-16	0.101001	-1.292
63108252	chr15:63108252:A:G	8.85543e-16	0.0517326	-1.29885
63108253	chr15:63108253:C:T	5.24878e-16	-1.77015	-3.12094e-10
63108385	chr15:63108385:A:G	8.30596e-16	-0.0253626	-1.28581
63108821	chr15:63108821:C:T	2.58975e-16	-1.19276	-1.28382
63109294	chr15:63109294:G:T	7.15973e-16	-0.222282	-1.23739
63109295	chr15:63109295:T:C	9.89686e-16	-3.33647e-10	-1.13593
63109790	chr15:63109790:A:C	8.67742e-16	-3.33647e-10	-1.26742
63110375	chr15:63110375:G:A	8.04532e-16	-0.148952	-1.19411
63110443	chr15:63110443:C:T	1.47116e-15	-0.739511	-3.12094e-10
63110536	chr15:63110536:T:C	7.87042e-16	-0.209027	-1.15601
63110602	chr15:63110602:T:G	5.71286e-16	-1.68543	-3.12094e-10
63110787	chr15:63110787:T:C	5.70148e-16	-1.68742	-3.12094e-10
63111117	chr15:63111117:G:A	7.83267e-16	-0.195798	-1.17405
63111169	chr15:63111169:C:T	7.86819e-16	-0.194852	-1.17047
63111696	chr15:63111696:C:T	1.08344e-15	-3.33647e-10	-1.04542
63112066	chr15:63112066:T:A	8.59714e-16	-0.114547	-1.16217
63112174	chr15:63112174:T:G	2.96732e-16	-1.64106	-0.699426
63112548	chr15:63112548:T:A	1.18074e-15	-3.33647e-10	-0.959422
63112707	chr15:63112707:T:C	1.13382e-15	-3.33647e-10	-0.999974
63113167	chr15:63113167:G:A	1.50113e-15	0.552506	-1.27185
63113197	chr15:63113197:C:T	8.57723e-16	-3.33647e-10	-1.27904
63113971	chr15:63113971:C:T	1.08485e-15	0.176711	-1.22083
63114586	chr15:63114586:T:C	7.55146e-16	-0.63742	-0.768987
63114664	chr15:63114664:G:A	5.11984e-16	-0.871536	-0.923487
63114974	chr15:63114974:T:C	4.69344e-16	-0.930081	-0.951901
63115133	chr15:63115133:T:G	5.03393e-16	-0.862551	-0.949396
63115139	chr15:63115139:C:T	8.40596e-16	-3.33647e-10	-1.29921
63115191	chr15:63115191:C:T	4.61801e-16	-0.692119	-1.20607
63115379	chr15:63115379:C:T	4.82411e-16	-0.88093	-0.973591
63115413	chr15:63115413:CCT:C	2.01797e-15	-3.33647e-10	-0.423472
63115457	chr15:63115457:G:A	3.82943e-16	-1.2791	-0.806335
63115468	chr15:63115468:T:C	1.40866e-16	-1.78552	-1.29999
63115843	chr15:63115843:T:A	4.61935e-16	-0.911929	-0.985964
63115980	chr15:63115980:A:C	8.06119e-15	1.58057	-0.619074
63116349	chr15:63116349:T:C	4.72158e-16	-0.901719	-0.974284
63116841	chr15:63116841:C:T	3.99353e-16	-0.905288	-1.13818
63117066	chr15:63117066:T:C	5.20832e-16	-0.82316	-0.954731
63117194	chr15:63117194:T:C	1.32681e-15	-3.33647e-10	-0.842788
63117480	chr15:63117480:C:T	1.02474e-15	-0.200895	-0.900231
63117818	chr15:63117818:A:G	9.21103e-16	-3.33647e-10	-1.20775
63117942	chr15:63117942:G:A	5.15434e-16	-0.975327	-0.81298
63118148	chr15:63118148:C:T	8.52334e-16	-3.33647e-10	-1.28534
63118150	chr15:63118150:T:C	4.78889e-16	-1.00468	-0.857166
63118227	chr15:63118227:A:G	8.40619e-16	-3.33647e-10	-1.29918
63118673	chr15:63118673:C:T	5.25354e-16	-0.964478	-0.804767
63118713	chr15:63118713:G:A	3.477e-16	-0.975694	-1.20628
63118754	chr15:63118754:G:A	1.02906e-15	-3.33647e-10	-1.09691
63119293	chr15:63119293:G:C	5.30057e-16	-0.946434	-0.8139
63119728	chr15:63119728:T:C	4.84805e-16	-0.906361	-0.943209
63119846	chr15:63119846:C:T	8.44793e-16	-3.33647e-10	-1.29423
63119955	chr15:63119955:A:G	4.81306e-16	-0.996769	-0.860046
63120118	chr15:63120118:C:T	1.23941e-16	-1.91627	-1.29724
63120275	chr15:63120275:G:A	8.45376e-16	-3.33647e-10	-1.29354
63120644	chr15:63120644:A:G	5.04427e-16	-0.99991	-0.809984
63120703	chr15:63120703:T:C	8.4318e-16	-3.33647e-10	-1.29614
63120813	chr15:63120813:G:T	1.46574e-16	-1.78995	-1.25584
63121172	chr15:63121172:T:C	4.93437e-16	-0.844435	-0.987487
63121302	chr15:63121302:A:G	4.94373e-16	-0.845705	-0.984323
63121884	chr15:63121884:A:C	4.32318e-16	-1.03937	-0.924789
63121917	chr15:63121917:G:A	8.40205e-16	-3.33647e-10	-1.29967
63121920	chr15:63121920:G:A	7.63075e-15	0.906624	-3.12094e-10
63122614	chr15:63122614:G:T	8.40369e-16	-3.33647e-10	-1.29948
63122866	chr15:63122866:G:A	4.68799e-16	-1.88314	-3.12094e-10
63123056	chr15:63123056:T:A	5.05953e-16	-1.80687	-3.12094e-10
63123227	chr15:63123227:TAACTGA:T	8.41839e-16	-3.33647e-10	-1.29773
63123644	chr15:63123644:G:A	4.67209e-16	-1.02126	-0.86528
63123650	chr15:63123650:C:T	4.78947e-16	-0.985697	-0.876031
63123994	chr15:63123994:A:G	4.4541e-16	-1.03985	-0.894476
63124282	chr15:63124282:A:G	3.44323e-16	-0.893223	-1.29851
63124301	chr15:63124301:TAA:T	4.79942e-16	-0.989313	-0.87034
63125989	chr15:63125989:C:T	4.81547e-16	-0.853291	-1.00302
63126381	chr15:63126381:A:G	8.60738e-16	-3.33647e-10	-1.27553
63126574	chr15:63126574:C:T	8.65633e-16	-3.33647e-10	-1.26986
63126685	chr15:63126685:G:A	3.11442e-16	-2.01906	-0.273041
63127346	chr15:63127346:C:A	8.48789e-16	-3.33647e-10	-1.28951
63127500	chr15:63127500:A:C	3.7698e-16	-2.10112	-3.12094e-10
63127802	chr15:63127802:C:T	6.15922e-16	-0.817257	-0.792939
63128461	chr15:63128461:A:G	4.86907e-16	-0.976912	-0.868334
63128615	chr15:63128615:G:A	2.68917e-15	-3.33647e-10	-0.136331
63128870	chr15:63128870:A:G	1.19143e-15	-3.33647e-10	-0.950405
63128911	chr15:63128911:T:A	6.57628e-15	1.09299	-0.33508
63129260	chr15:63129260:T:TA	4.74772e-15	0.895193	-0.463091
63129293	chr15:63129293:A:G	3.19591e-15	-3.33647e-10	0.0363106
63130243	chr15:63130243:G:A	1.46206e-16	-1.75277	-1.29553
63130480	chr15:63130480:G:C	1.17514e-15	-3.33647e-10	-0.964176
63130483	chr15:63130483:G:A	9.61211e-16	-3.33647e-10	-1.16512
63130573	chr15:63130573:T:C	3.47687e-15	0.402252	-0.281684
63130618	chr15:63130618:G:A	1.97471e-16	-1.79441	-0.953321
63131068	chr15:63131068:G:A	8.5682e-16	-3.33647e-10	-1.28009
63131957	chr15:63131957:A:C	1.56947e-16	-1.69762	-1.27979
63132333	chr15:63132333:C:T	3.3148e-16	-1.27114	-0.958605
63132537	chr15:63132537:G:A	1.6848e-16	-1.64482	-1.26168
63132646	chr15:63132646:C:T	8.47125e-16	-3.33647e-10	-1.29147
63133138	chr15:63133138:A:G	3.78386e-16	-1.05667	-1.04074
63133413	chr15:63133413:G:C	2.7787e-15	-3.33647e-10	-0.10358
63134038	chr15:63134038:T:G	1.02006e-15	-1.1057	-3.12094e-10
63134236	chr15:63134236:A:C	3.79693e-16	-0.97753	-1.11643
63135195	chr15:63135195:G:A	3.69919e-16	-0.998407	-1.12163
63135439	chr15:63135439:A:G	3.84422e-16	-0.975639	-1.10594
63136534	chr15:63136534:G:A	1.46493e-15	-3.33647e-10	-0.743756
63136566	chr15:63136566:G:A	3.87134e-16	-0.986128	-1.08842
63136863	chr15:63136863:A:G	6.54566e-15	1.12657	-0.373334
63136927	chr15:63136927:A:G	8.51108e-16	-3.33647e-10	-1.28678
63136972	chr15:63136972:C:T	5.06998e-16	-1.80481	-3.12094e-10
63137059	chr15:63137059:C:G	4.12128e-16	-0.960342	-1.05164
63138131	chr15:63138131:C:A	5.85496e-16	-0.777897	-0.882961
63138257	chr15:63138257:C:T	6.64503e-15	-3.33647e-10	0.768307
63138363	chr15:63138363:A:G	1.07491e-15	-3.33647e-10	-1.05332
63138430	chr15:63138430:G:A	9.70361e-16	-3.33647e-10	-1.15565
63138976	chr15:63138976:A:G	2.76882e-16	-1.38333	-1.02639
63139087	chr15:63139087:G:A	1.52986e-15	-1.38835	0.687962
63139172	chr15:63139172:A:C	8.86908e-16	-3.33647e-10	-1.24558
63139199	chr15:63139199:A:C	1.8412e-15	-3.33647e-10	-0.515145
63139526	chr15:63139526:A:C	8.4063e-16	-3.33647e-10	-1.29917
63139852	chr15:63139852:CT:C	6.32977e-15	0.685187	0.0345142
63140059	chr15:63140059:A:G	8.42509e-16	-3.33647e-10	-1.29693
63140066	chr15:63140066:C:T	5.50096e-16	-0.423637	-1.29959
63140296	chr15:63140296:A:T	1.31268e-15	-1.48097	0.627482
63140449	chr15:63140449:A:G	4.8874e-16	-1.84149	-3.12094e-10
63140524	chr15:63140524:G:A	8.84299e-16	-3.33647e-10	-1.24852
63141062	chr15:63141062:T:C	1.01903e-15	-3.33647e-10	-1.10672
63141567	chr15:63141567:G:A	1.55803e-16	-1.70023	-1.2845
63141586	chr15:63141586:G:A	2.41654e-16	-1.32677	-1.21903
63141601	chr15:63141601:G:A	9.1323e-16	-3.33647e-10	-1.21633
63141911	chr15:63141911:C:T	1.75978e-16	-1.84145	-1.02151
63142028	chr15:63142028:G:GT	9.7908e-16	-3.33647e-10	-1.1467
63142564	chr15:63142564:A:G	1.38326e-16	-1.81935	-1.28436
63142818	chr15:63142818:G:A	5.6785e-16	-1.69146	-3.12094e-10
63142930	chr15:63142930:G:A	1.92916e-15	-1.47042	1.00194
63142971	chr15:63142971:A:G	9.39909e-16	-3.33647e-10	-1.18753
63142997	chr15:63142997:T:C	2.26067e-15	-1.49872	1.18881
63143232	chr15:63143232:G:A	8.84367e-16	-3.33647e-10	-1.24845
63143715	chr15:63143715:G:A	1.92703e-16	-1.47266	-1.29951
63143756	chr15:63143756:A:C	1.15369e-15	-3.33647e-10	-0.982597
63143890	chr15:63143890:G:A	1.48157e-15	-3.33647e-10	-0.732457
63143923	chr15:63143923:G:A	1.44048e-16	-1.93671	-1.12646
63144319	chr15:63144319:A:T	1.16915e-15	-1.6627	0.693412
63144440	chr15:63144440:T:G	1.39077e-16	-1.82613	-1.27216
63144463	chr15:63144463:A:G	6.27985e-15	0.63961	0.0721733
63144609	chr15:63144609:C:T	1.35833e-16	-1.95012	-1.17177
63144694	chr15:63144694:G:A	2.48401e-16	-1.50152	-1.01675
63144764	chr15:63144764:A:C	2.53545e-16	-1.48602	-1.01176
63144855	chr15:63144855:G:C	8.74662e-16	-3.33647e-10	-1.25948
63145116	chr15:63145116:T:C	8.78653e-16	-3.33647e-10	-1.25493
63145340	chr15:63145340:CT:C	9.12484e-16	-1.67186	0.454715
63145377	chr15:63145377:T:C	8.86753e-16	-3.33647e-10	-1.24575
63145547	chr15:63145547:G:A	6.24512e-15	0.696872	0.00936547
63145741	chr15:63145741:A:T	9.19372e-16	-3.33647e-10	-1.20963
63146088	chr15:63146088:T:C	9.92348e-16	-3.33647e-10	-1.13324
63146173	chr15:63146173:T:A	9.9571e-16	-1.60941	0.479549
63146205	chr15:63146205:G:A	1.00241e-15	-1.7258	0.602648
63146402	chr15:63146402:C:T	1.27083e-15	-1.43871	0.552825
63146514	chr15:63146514:C:A	1.05622e-15	-3.33647e-10	-1.07087
63146573	chr15:63146573:C:T	6.32935e-16	-1.60789	0.0249447
63146775	chr15:63146775:A:G	5.73438e-16	-1.33266	-0.349012
63147031	chr15:63147031:G:A	2.43398e-15	-3.33647e-10	-0.236034
63147204	chr15:63147204:C:A	2.12673e-16	-1.84045	-0.833109
63147224	chr15:63147224:G:C	8.48973e-16	-3.33647e-10	-1.28929
63147390	chr15:63147390:AT:A	3.37152e-16	-1.47511	-0.737673
63147464	chr15:63147464:G:A	1.00226e-15	-3.33647e-10	-1.1233
63147467	chr15:63147467:C:A	4.17974e-16	-1.9979	-3.12094e-10
63148284	chr15:63148284:C:A	8.49462e-16	-1.51281	0.224095
63148316	chr15:63148316:A:C	5.60278e-15	-3.33647e-10	0.5977
63148367	chr15:63148367:AAC:A	3.6254e-16	-1.28554	-0.854648
63148413	chr15:63148413:CAT:C	2.51374e-15	-3.33647e-10	-0.203791
63148530	chr15:63148530:T:C	9.82409e-16	-3.33647e-10	-1.14331
63148538	chr15:63148538:G:A	9.72068e-16	-3.33647e-10	-1.15389
63148728	chr15:63148728:G:A	1.88342e-16	-1.51997	-1.27509
63148739	chr15:63148739:A:G	1.29243e-16	-1.94404	-1.22758
63148860	chr15:63148860:T:C	4.34333e-15	0.356513	-0.0134344
63149043	chr15:63149043:G:A	4.98697e-15	-1.85281	2.33407
63149101	chr15:63149101:G:A	8.72827e-16	-3.33647e-10	-1.26158
63149346	chr15:63149346:G:A	1.2044e-15	-3.33647e-10	-0.939579
63149728	chr15:63149728:T:C	1.215e-15	-3.33647e-10	-0.930816
63149794	chr15:63149794:C:T	2.07012e-15	-3.33647e-10	-0.397955
63149966	chr15:63149966:C:T	1.21187e-15	-3.33647e-10	-0.933399
63150161	chr15:63150161:T:C	2.20541e-15	-3.33647e-10	-0.334647
63150272	chr15:63150272:C:T	9.73621e-16	-3.33647e-10	-1.1523
63150574	chr15:63150574:A:G	1.37323e-15	-3.33647e-10	-0.808394
63150875	chr15:63150875:C:T	1.2853e-15	-3.33647e-10	-0.874569
63150990	chr15:63150990:C:T	4.12574e-16	-1.74216	-0.268739
63151002	chr15:63151002:T:C	9.77875e-16	-3.33647e-10	-1.14794
63151266	chr15:63151266:C:T	1.15665e-16	-2.04713	-1.23549
63151511	chr15:63151511:G:T	1.10081e-15	-3.33647e-10	-1.02952
63151769	chr15:63151769:A:C	1.8376e-15	-1.4923	0.975195
63152150	chr15:63152150:G:A	9.8864e-16	-1.68202	0.545033
63152166	chr15:63152166:C:T	3.86506e-16	-1.73945	-0.33672
63152535	chr15:63152535:C:T	3.35461e-16	-1.50661	-0.711206
63152544	chr15:63152544:A:C	9.26334e-16	-3.33647e-10	-1.20208
63152730	chr15:63152730:G:C	7.0562e-16	-1.47424	-3.12094e-10
63152971	chr15:63152971:A:G	9.68936e-16	-3.33647e-10	-1.15712
63153094	chr15:63153094:A:G	8.43542e-16	-3.33647e-10	-1.29571
63153235	chr15:63153235:G:C	9.29858e-16	-3.33647e-10	-1.19829
63153259	chr15:63153259:C:T	9.02761e-16	-3.33647e-10	-1.22786
63153565	chr15:63153565:T:C	8.88984e-16	-1.79359	0.550354
63153673	chr15:63153673:C:T	8.17569e-16	-1.78935	0.46237
63153810	chr15:63153810:T:C	1.87405e-15	-0.497458	-3.12094e-10
63153813	chr15:63153813:G:A	9.16624e-16	-1.78481	0.572191
63154399	chr15:63154399:C:T	8.05708e-16	-1.77319	0.431595
63154735	chr15:63154735:A:G	8.32606e-16	-1.78795	0.479197
63155955	chr15:63155955:A:G	7.73043e-16	-1.74927	0.36629
63156212	chr15:63156212:T:C	1.09436e-15	-3.33647e-10	-1.03539
63156272	chr15:63156272:T:C	7.70468e-16	-1.75476	0.368437
63156787	chr15:63156787:T:A	1.54696e-15	-3.33647e-10	-0.689271
63156792	chr15:63156792:A:G	8.6223e-16	-3.33647e-10	-1.2738
63157020	chr15:63157020:A:G	3.96917e-16	-1.3889	-0.660695
63157111	chr15:63157111:A:C	8.87934e-16	-3.33647e-10	-1.24442
63157194	chr15:63157194:G:T	4.56189e-15	-3.33647e-10	0.392175
63157344	chr15:63157344:A:C	3.39623e-15	0.365092	-0.267987
63157537	chr15:63157537:G:A	3.33515e-16	-1.44913	-0.774496
63158028	chr15:63158028:A:C	1.12788e-15	-3.33647e-10	-1.00522
63158127	chr15:63158127:G:A	3.76861e-16	-2.10144	-3.12094e-10
63158154	chr15:63158154:T:C	2.1573e-15	-3.33647e-10	-0.356707
63158257	chr15:63158257:A:C	1.17931e-15	-3.33647e-10	-0.960634
63158414	chr15:63158414:T:C	2.04951e-15	-3.33647e-10	-0.407963
63158723	chr15:63158723:C:T	1.78864e-15	-3.33647e-10	-0.544105
63158988	chr15:63158988:A:G	1.31287e-16	-1.85714	-1.29879
63159323	chr15:63159323:A:G	9.41564e-16	-3.33647e-10	-1.18577
63159334	chr15:63159334:A:G	1.20004e-15	-3.33647e-10	-0.943209
63159364	chr15:63159364:C:T	8.99774e-16	-0.551388	-0.679787
63159933	chr15:63159933:C:T	9.93937e-16	-3.33647e-10	-1.13164
63160110	chr15:63160110:C:T	1.25653e-15	-3.33647e-10	-0.897212
63160146	chr15:63160146:T:C	6.4286e-16	-1.56739	-3.12094e-10
63160354	chr15:63160354:T:C	1.63232e-15	-0.63556	-3.12094e-10
63161235	chr15:63161235:G:A	1.23596e-15	-3.33647e-10	-0.913711
63162373	chr15:63162373:C:T	8.4682e-16	-3.33647e-10	-1.29183
63162544	chr15:63162544:T:C	1.20117e-15	-3.33647e-10	-0.942266
63162605	chr15:63162605:T:C	8.58999e-16	-3.33647e-10	-1.27755
63163487	chr15:63163487:C:T	2.22811e-16	-1.866	-0.76099
63164189	chr15:63164189:C:T	1.00596e-15	-1.11962	-3.12094e-10
63164372	chr15:63164372:G:A	1.47022e-15	-3.33647e-10	-0.740154
63164550	chr15:63164550:T:C	2.14779e-16	-1.95694	-0.706775
63164603	chr15:63164603:T:C	9.74206e-16	-3.33647e-10	-1.15169
63165482	chr15:63165482:A:T	8.71378e-16	-3.33647e-10	-1.26324
63166083	chr15:63166083:C:T	9.84542e-16	-1.38274	0.2416
63166776	chr15:63166776:C:T	7.46784e-16	-1.41754	-3.12094e-10
63166968	chr15:63166968:T:C	1.2109e-15	-1.00418	0.0699876
63166991	chr15:63166991:C:T	8.80488e-16	-3.33647e-10	-1.25284
63167392	chr15:63167392:C:T	2.06397e-16	-2.01617	-0.687347
63167875	chr15:63167875:C:T	8.53741e-16	-3.33647e-10	-1.28369
63168383	chr15:63168383:T:C	6.76764e-16	-1.516	-3.12094e-10
63168569	chr15:63168569:T:C	6.58228e-16	-1.54377	-3.12094e-10
63168681	chr15:63168681:A:G	1.11437e-15	-3.33647e-10	-1.01727
63168799	chr15:63168799:G:A	6.63981e-16	-1.53506	-3.12094e-10
63168804	chr15:63168804:C:A	6.86456e-16	-1.50178	-3.12094e-10
63168823	chr15:63168823:C:T	2.61566e-16	-1.19451	-1.27212
63169043	chr15:63169043:C:T	1.48097e-15	-3.33647e-10	-0.732868
63169260	chr15:63169260:G:A	6.15073e-16	-1.61158	-3.12094e-10
63169294	chr15:63169294:A:G	1.76881e-15	-3.33647e-10	-0.555253
63169432	chr15:63169432:C:A	1.54378e-15	-3.33647e-10	-0.691326
63169592	chr15:63169592:G:A	1.65845e-15	-3.33647e-10	-0.619681
63170303	chr15:63170303:G:C	8.73105e-16	-3.33647e-10	-1.26126
63170689	chr15:63170689:G:A	2.74829e-15	-0.114583	-3.12094e-10
63170887	chr15:63170887:T:C	8.42114e-16	-3.33647e-10	-1.2974
63170891	chr15:63170891:TA:T	2.38991e-16	-1.27881	-1.27808
63170982	chr15:63170982:A:T	1.28719e-15	-3.33647e-10	-0.873103
63171260	chr15:63171260:A:C	1.28146e-15	-0.877565	-3.12094e-10
63171643	chr15:63171643:CAT:C	8.53655e-16	-3.33647e-10	-1.28379
63172646	chr15:63172646:G:A	8.53655e-16	-3.33647e-10	-1.28379
63172669	chr15:63172669:T:C	1.55792e-15	-0.682208	-3.12094e-10
63173605	chr15:63173605:G:A	8.53612e-16	-3.33647e-10	-1.28384
63173965	chr15:63173965:C:A	1.02821e-15	-3.33647e-10	-1.09774
63174027	chr15:63174027:C:T	1.06015e-16	-2.10035	-1.26939
63174228	chr15:63174228:T:C	3.18003e-16	-1.63125	-0.640004
63174259	chr15:63174259:C:T	8.58665e-16	-3.33647e-10	-1.27794
63174387	chr15:63174387:C:T	6.15361e-16	-1.61111	-3.12094e-10
63174388	chr15:63174388:G:A	4.35849e-16	-1.95602	-3.12094e-10
63174664	chr15:63174664:G:A	1.03789e-16	-2.10143	-1.28953
63175121	chr15:63175121:C:A	1.04635e-15	-1.08025	-3.12094e-10
63175392	chr15:63175392:T:C	8.4249e-16	-3.33647e-10	-1.29696
63175460	chr15:63175460:TC:T	8.65746e-16	-3.33647e-10	-1.26973
63175682	chr15:63175682:G:A	9.13751e-16	-3.33647e-10	-1.21576
63175688	chr15:63175688:G:C	2.51479e-16	-2.09541	-0.410548
63176557	chr15:63176557:C:A	1.39929e-15	-3.33647e-10	-0.789598
63176765	chr15:63176765:T:C	1.27999e-16	-2.02394	-1.15736
63176837	chr15:63176837:G:A	1.36101e-15	-0.817338	-3.12094e-10
63177417	chr15:63177417:G:T	2.78009e-16	-1.47271	-0.932958
63177647	chr15:63177647:A:T	1.21293e-16	-1.97458	-1.26053
63177746	chr15:63177746:A:G	9.23741e-16	-3.33647e-10	-1.20489
63178929	chr15:63178929:T:A	2.45823e-16	-1.42509	-1.10362
63179134	chr15:63179134:G:C	1.30692e-16	-2.09124	-1.06923
63179168	chr15:63179168:C:G	8.60774e-16	-3.33647e-10	-1.27549
63179217	chr15:63179217:C:T	8.46826e-16	-3.33647e-10	-1.29182
63179491	chr15:63179491:C:A	8.41752e-16	-3.33647e-10	-1.29783
63179503	chr15:63179503:A:ACCT	2.5199e-16	-1.47792	-1.02601
63180024	chr15:63180024:C:T	8.71115e-16	-3.33647e-10	-1.26354
63180057	chr15:63180057:T:C	9.23741e-16	-3.33647e-10	-1.20489
63181272	chr15:63181272:T:C	8.53604e-16	-3.33647e-10	-1.28385
63182192	chr15:63182192:G:T	1.40427e-16	-1.98767	-1.10096
63182568	chr15:63182568:C:T	1.1968e-15	-0.945913	-3.12094e-10
63182606	chr15:63182606:G:A	4.54451e-16	-1.91423	-3.12094e-10
63182784	chr15:63182784:G:A	1.87539e-16	-1.53237	-1.26697
63183578	chr15:63183578:C:T	8.40016e-16	-3.33647e-10	-1.2999
63183579	chr15:63183579:G:A	1.74235e-16	-1.95723	-0.915684
63183740	chr15:63183740:C:T	3.80109e-16	-2.09286	-3.12094e-10
63183923	chr15:63183923:T:C	8.41688e-16	-3.33647e-10	-1.29791
63184075	chr15:63184075:C:T	1.31793e-16	-1.88979	-1.2623
63184692	chr15:63184692:A:G	4.91724e-15	-3.33647e-10	0.467186
63185091	chr15:63185091:C:T	3.4914e-16	-1.40416	-0.773686
63185115	chr15:63185115:C:A	3.05513e-16	-2.09318	-0.218142
63185222	chr15:63185222:G:A	1.23902e-16	-1.94607	-1.26776
63185415	chr15:63185415:G:A	8.39951e-16	-3.33647e-10	-1.29997
63185939	chr15:63185939:G:T	2.4221e-15	-3.33647e-10	-0.240929
63186077	chr15:63186077:C:G	5.05959e-15	-3.33647e-10	0.495723
63186089	chr15:63186089:T:C	9.1975e-16	-3.33647e-10	-1.20922
63186374	chr15:63186374:G:A	6.83868e-16	-1.06484	-0.440716
63187763	chr15:63187763:C:T	1.05332e-16	-2.09901	-1.27719
63188566	chr15:63188566:A:G	8.87055e-16	-3.33647e-10	-1.24541
63188717	chr15:63188717:T:G	2.2522e-16	-1.51233	-1.10391
63189000	chr15:63189000:A:T	9.19906e-16	-3.33647e-10	-1.20905
63189396	chr15:63189396:G:A	6.09428e-15	-3.33647e-10	0.681788
63190314	chr15:63190314:G:T	4.22532e-16	-1.98662	-0.00043002
63190585	chr15:63190585:T:C	5.01668e-16	-1.27869	-0.536686
63190666	chr15:63190666:A:G	8.75828e-16	-3.33647e-10	-1.25815
63190868	chr15:63190868:G:A	1.53173e-15	-2.04702	1.34786
63191091	chr15:63191091:G:A	1.76152e-16	-2.00984	-0.852134
63191921	chr15:63191921:G:A	9.18513e-16	-3.33647e-10	-1.21056
63192568	chr15:63192568:G:A	4.39172e-16	-1.94843	-3.12094e-10
63192647	chr15:63192647:CT:C	8.46699e-16	-3.33647e-10	-1.29197
63192750	chr15:63192750:A:G	8.49999e-16	-3.33647e-10	-1.28808
63192837	chr15:63192837:T:C	8.46541e-16	-3.33647e-10	-1.29216
63193003	chr15:63193003:AC:A	9.03176e-16	-3.33647e-10	-1.2274
63193328	chr15:63193328:G:C	7.86725e-16	-1.15608	-0.209358
63193581	chr15:63193581:G:A	1.58188e-15	-3.33647e-10	-0.666945
63193777	chr15:63193777:T:C	8.69024e-16	-1.74917	0.483226
63193920	chr15:63193920:C:A	8.52162e-16	-3.33647e-10	-1.28554
63193948	chr15:63193948:T:C	8.46699e-16	-3.33647e-10	-1.29197
63194400	chr15:63194400:G:A	8.4668e-16	-3.33647e-10	-1.29199
63195218	chr15:63195218:C:A	8.4068e-16	-3.33647e-10	-1.29911
63195570	chr15:63195570:A:G	4.0934e-16	-1.49686	-0.521911
63195575	chr15:63195575:T:C	1.19526e-15	-0.947198	-3.12094e-10
63196023	chr15:63196023:A:G	9.36835e-16	-3.33647e-10	-1.19081
63196507	chr15:63196507:A:G	8.46634e-16	-3.33647e-10	-1.29205
63196526	chr15:63196526:G:T	9.22614e-16	-3.33647e-10	-1.20611
63197459	chr15:63197459:C:T	4.93052e-15	-3.33647e-10	0.469882
63197649	chr15:63197649:C:T	8.4467e-16	-3.33647e-10	-1.29437
63197822	chr15:63197822:CA:C	1.50005e-15	-3.33647e-10	-0.720064
63198348	chr15:63198348:C:T	3.15985e-16	-2.0348	-0.242823
63199375	chr15:63199375:A:T	9.65533e-16	-3.33647e-10	-1.16064
63199609	chr15:63199609:A:G	1.63644e-15	-3.33647e-10	-0.63304
63199675	chr15:63199675:C:T	1.69403e-16	-1.83451	-1.06653
63199828	chr15:63199828:G:A	7.52508e-16	-1.72061	0.310704
63200525	chr15:63200525:C:T	1.70001e-15	-3.33647e-10	-0.594926
63200577	chr15:63200577:C:G	3.04205e-16	-2.07279	-0.242827
63201960	chr15:63201960:T:C	1.47335e-16	-1.74305	-1.29756
63201968	chr15:63201968:A:G	8.51339e-16	-3.33647e-10	-1.28651
63202018	chr15:63202018:C:T	1.25389e-16	-1.98956	-1.21234
63202036	chr15:63202036:A:G	1.48155e-16	-1.73518	-1.29988
63203086	chr15:63203086:T:G	1.75002e-16	-1.80946	-1.05906
63203599	chr15:63203599:G:T	8.61985e-16	-3.33647e-10	-1.27408
63203712	chr15:63203712:C:T	1.03015e-16	-2.10058	-1.29786
63203962	chr15:63203962:C:T	5.08316e-16	-1.80221	-3.12094e-10
63203981	chr15:63203981:T:C	1.67464e-15	-3.33647e-10	-0.609965
63204080	chr15:63204080:G:A	5.30898e-16	-1.36782	-0.39093
63204456	chr15:63204456:G:A	4.73987e-16	-1.44231	-0.42983
63205253	chr15:63205253:T:C	9.3314e-16	-3.33647e-10	-1.19476
63205310	chr15:63205310:A:C	1.03347e-16	-2.10064	-1.29458
63205354	chr15:63205354:G:A	6.45812e-16	-1.3089	-0.25391
63205832	chr15:63205832:A:G	7.23423e-16	-1.44932	-3.12094e-10
63206236	chr15:63206236:C:G	8.72556e-16	-3.33647e-10	-1.26189
63206286	chr15:63206286:A:G	9.72585e-16	-3.33647e-10	-1.15336
63206619	chr15:63206619:C:T	4.45246e-16	-1.93469	-3.12094e-10
63206637	chr15:63206637:C:T	1.86923e-15	-0.041849	-0.458187
63206824	chr15:63206824:C:T	3.8683e-16	-2.07533	-3.12094e-10
63207736	chr15:63207736:T:C	9.23772e-16	-3.33647e-10	-1.20485
63207957	chr15:63207957:G:A	6.24529e-15	-3.33647e-10	0.706266
63207964	chr15:63207964:C:T	6.50125e-15	-3.33647e-10	0.746432
63207969	chr15:63207969:TC:T	3.30991e-16	-1.0879	-1.14332
63207996	chr15:63207996:G:A	1.79167e-16	-2.06178	-0.783214
63208033	chr15:63208033:G:A	8.55073e-16	-3.33647e-10	-1.28213
63208337	chr15:63208337:T:A	1.21319e-16	-2.05043	-1.18447
63208463	chr15:63208463:T:A	5.998e-15	-3.33647e-10	0.665863
63208570	chr15:63208570:C:T	1.06097e-16	-2.10119	-1.26777
63208730	chr15:63208730:T:G	9.07868e-16	-3.33647e-10	-1.22222
63208984	chr15:63208984:C:T	6.91275e-16	-1.20916	-0.285622
63209038	chr15:63209038:C:T	8.68075e-16	-3.33647e-10	-1.26704
63209521	chr15:63209521:G:T	7.89858e-16	-1.0265	-0.334967
63209852	chr15:63209852:C:A	8.66221e-16	-3.33647e-10	-1.26918
63209930	chr15:63209930:G:A	1.17676e-16	-2.10118	-1.1642
63211114	chr15:63211114:C:T	1.1876e-16	-2.10114	-1.15507
63211816	chr15:63211816:A:T	1.12826e-16	-2.10143	-1.20604
63212419	chr15:63212419:C:T	8.65496e-16	-3.33647e-10	-1.27001
63212929	chr15:63212929:G:T	1.1269e-16	-2.07719	-1.23149
63213306	chr15:63213306:G:T	3.07781e-16	-2.0534	-0.25053
63213310	chr15:63213310:G:A	9.59542e-16	-3.33647e-10	-1.16686
63213333	chr15:63213333:TA:T	6.0833e-15	-3.33647e-10	0.679984
63213450	chr15:63213450:G:A	5.95632e-16	-1.36202	-0.281672
63213714	chr15:63213714:A:G	1.84874e-15	-3.33647e-10	-0.511057
63213759	chr15:63213759:C:T	3.82014e-16	-2.08786	-3.12094e-10
63214246	chr15:63214246:A:G	1.4386e-16	-1.9972	-1.06728
63214471	chr15:63214471:C:T	1.15555e-16	-2.02281	-1.26076
63214544	chr15:63214544:G:A	1.0566e-16	-2.07314	-1.29996
63214618	chr15:63214618:C:T	1.0924e-15	-1.03718	-3.12094e-10
63214962	chr15:63214962:C:T	9.25092e-16	-3.33647e-10	-1.20342
63214990	chr15:63214990:A:G	9.32698e-16	-3.33647e-10	-1.19524
63215008	chr15:63215008:T:G	8.62439e-16	-3.33647e-10	-1.27355
63215223	chr15:63215223:C:T	5.89809e-16	-1.3416	-0.311924
63215268	chr15:63215268:T:C	1.16314e-16	-2.08338	-1.19364
63215551	chr15:63215551:A:G	1.16134e-16	-2.08397	-1.1946
63215742	chr15:63215742:A:C	1.42227e-15	-3.33647e-10	-0.773309
63215892	chr15:63215892:G:A	9.07078e-16	-3.33647e-10	-1.22309
63216086	chr15:63216086:G:A	1.23649e-16	-2.06901	-1.14687
63216232	chr15:63216232:TTA:T	3.35138e-16	-1.48132	-0.737452
63216295	chr15:63216295:C:G	1.76493e-15	-3.33647e-10	-0.557451
63216983	chr15:63216983:C:T	1.1912e-16	-2.0826	-1.17058
63217141	chr15:63217141:T:C	2.00644e-15	-3.33647e-10	-0.4292
63217269	chr15:63217269:A:G	8.97581e-16	-3.33647e-10	-1.23361
63217385	chr15:63217385:C:T	1.79685e-15	-3.33647e-10	-0.539528
63217731	chr15:63217731:T:C	3.05904e-16	-2.07479	-0.235255
63217915	chr15:63217915:A:G	5.83456e-16	-1.36131	-0.303036
63218029	chr15:63218029:T:G	1.11696e-16	-2.01783	-1.29971
63218046	chr15:63218046:C:T	5.91766e-16	-1.65021	-3.12094e-10
63218052	chr15:63218052:C:G	1.14489e-16	-2.02956	-1.26328
63218095	chr15:63218095:C:G	8.62703e-16	-3.33647e-10	-1.27325
63218103	chr15:63218103:T:C	5.07246e-16	-1.80432	-3.12094e-10
63218125	chr15:63218125:A:T	8.63767e-16	-3.33647e-10	-1.27201
63218556	chr15:63218556:C:T	8.60437e-16	-3.33647e-10	-1.27588
63218630	chr15:63218630:T:G	8.63273e-16	-3.33647e-10	-1.27259
63218839	chr15:63218839:T:C	8.63359e-16	-3.33647e-10	-1.27249
63218918	chr15:63218918:G:A	8.7988e-16	-3.33647e-10	-1.25353
63219254	chr15:63219254:C:T	9.35834e-16	-3.33647e-10	-1.19188
63219255	chr15:63219255:G:A	8.42578e-16	-3.33647e-10	-1.29685
63219498	chr15:63219498:C:A	8.75751e-16	-3.33647e-10	-1.25824
63219501	chr15:63219501:C:T	1.01344e-15	-3.33647e-10	-1.11221
63219767	chr15:63219767:T:C	9.34212e-16	-3.33647e-10	-1.19361
63219791	chr15:63219791:A:G	1.84162e-16	-1.74529	-1.07221
63219855	chr15:63219855:T:A	1.81633e-16	-1.74382	-1.08751
63219971	chr15:63219971:A:C	1.53558e-16	-1.8993	-1.09993
63219995	chr15:63219995:G:A	3.83819e-16	-2.08315	-3.12094e-10
63220582	chr15:63220582:T:G	8.74559e-16	-3.33647e-10	-1.2596
63221202	chr15:63221202:T:G	8.64019e-16	-3.33647e-10	-1.27172
63221287	chr15:63221287:A:G	8.97151e-16	-3.33647e-10	-1.23409
63221425	chr15:63221425:C:T	8.8153e-16	-3.33647e-10	-1.25166
63222033	chr15:63222033:C:T	2.48428e-15	-3.33647e-10	-0.215578
63223120	chr15:63223120:G:GTTT	1.25254e-16	-1.96785	-1.23513
63223304	chr15:63223304:G:T	5.25559e-16	-1.31318	-0.455673
63223332	chr15:63223332:G:A	9.11628e-16	-3.33647e-10	-1.21809
63223696	chr15:63223696:A:G	8.76513e-16	-3.33647e-10	-1.25737
63223741	chr15:63223741:A:G	1.42164e-15	-3.33647e-10	-0.77375
63223747	chr15:63223747:A:G	6.47074e-16	-1.17451	-0.386344
63223834	chr15:63223834:G:A	1.90879e-16	-1.97523	-0.806452
63224067	chr15:63224067:G:C	6.3711e-16	-1.21418	-0.362199
63224117	chr15:63224117:A:G	9.26231e-16	-3.33647e-10	-1.20219
63224384	chr15:63224384:T:G	9.03766e-16	-3.33647e-10	-1.22675
63224449	chr15:63224449:A:G	8.76829e-16	-3.33647e-10	-1.25701
63224560	chr15:63224560:A:G	6.81442e-16	-1.14864	-0.360469
63224714	chr15:63224714:T:C	8.58221e-16	-3.33647e-10	-1.27846
63225148	chr15:63225148:A:G	3.30489e-16	-1.13102	-1.10172
63225637	chr15:63225637:A:AG	5.85151e-15	-3.33647e-10	0.641137
63225746	chr15:63225746:G:A	9.37477e-16	-3.33647e-10	-1.19013
63225825	chr15:63225825:T:C	2.57127e-15	-0.181161	-3.12094e-10
63226020	chr15:63226020:C:T	1.52442e-16	-1.90341	-1.10312
63226030	chr15:63226030:G:A	1.72481e-15	-3.33647e-10	-0.580445
63226643	chr15:63226643:T:A	8.95945e-16	-3.33647e-10	-1.23544
63227163	chr15:63227163:T:C	1.27485e-16	-1.99999	-1.18532
63227432	chr15:63227432:GTTAGTAAC:G	1.20088e-16	-2.09292	-1.15217
63227786	chr15:63227786:C:T	9.00193e-16	-3.33647e-10	-1.23071
63228587	chr15:63228587:C:T	1.35895e-15	-3.33647e-10	-0.818849
63228995	chr15:63228995:T:C	8.40184e-16	-3.33647e-10	-1.2997
63229270	chr15:63229270:C:T	3.78071e-16	-2.09823	-3.12094e-10
63229574	chr15:63229574:G:C	1.08861e-15	-3.33647e-10	-1.04066
63229687	chr15:63229687:A:G	2.49744e-15	-3.33647e-10	-0.210296
63229773	chr15:63229773:G:T	2.85012e-16	-2.04069	-0.340097
63230397	chr15:63230397:G:T	1.25533e-15	-0.898167	-3.12094e-10
63230428	chr15:63230428:G:A	5.00006e-16	-2.08387	0.265173
63230483	chr15:63230483:G:A	9.33406e-16	-3.33647e-10	-1.19448
63230492	chr15:63230492:C:G	1.5172e-16	-1.76674	-1.24454
63230994	chr15:63230994:A:G	9.63441e-16	-3.33647e-10	-1.16281
63231387	chr15:63231387:T:A	1.73441e-16	-2.00735	-0.870129
63231498	chr15:63231498:TTG:T	8.47707e-16	-3.33647e-10	-1.29078
63231572	chr15:63231572:C:T	8.7478e-16	-3.33647e-10	-1.25934
63232375	chr15:63232375:A:G	2.48428e-15	-3.33647e-10	-0.215578
63232613	chr15:63232613:G:A	5.59251e-16	-1.70672	-3.12094e-10
63232846	chr15:63232846:AC:A	2.45527e-16	-2.08292	-0.446989
63232937	chr15:63232937:TTATAAA:T	1.94222e-16	-2.01598	-0.748337
63233050	chr15:63233050:G:A	2.44914e-16	-1.24115	-1.29126
63233164	chr15:63233164:A:G	2.42238e-15	-3.33647e-10	-0.24081
63233753	chr15:63233753:A:C	3.03879e-16	-2.08338	-0.233306
63233769	chr15:63233769:C:T	8.80457e-16	-3.33647e-10	-1.25288
63234963	chr15:63234963:A:G	6.16154e-16	-1.6494	0.0395806
63235375	chr15:63235375:T:C	1.04091e-15	-1.08547	-3.12094e-10
63235415	chr15:63235415:G:T	7.31002e-15	-3.33647e-10	0.863683
63235548	chr15:63235548:C:T	3.779e-16	-2.09869	-3.12094e-10
63236055	chr15:63236055:T:A	8.40268e-16	-3.33647e-10	-1.2996
63236102	chr15:63236102:A:G	3.7686e-16	-2.10144	-3.12094e-10
63236233	chr15:63236233:A:G	6.41623e-15	-3.33647e-10	0.733268
63236452	chr15:63236452:G:A	1.41914e-15	-3.33647e-10	-0.775514
63236725	chr15:63236725:C:T	2.33778e-16	-2.02647	-0.552478
63237201	chr15:63237201:A:G	1.14957e-16	-2.06228	-1.22648
63237564	chr15:63237564:A:G	1.09782e-16	-2.04644	-1.28838
63237781	chr15:63237781:C:T	2.48921e-16	-1.92255	-0.593633
63237944	chr15:63237944:C:T	8.59132e-16	-3.33647e-10	-1.27739
63238161	chr15:63238161:G:A	9.53547e-16	-3.33647e-10	-1.17313
63238283	chr15:63238283:T:C	9.06019e-16	-3.33647e-10	-1.22426
63238293	chr15:63238293:G:A	2.31815e-16	-2.02619	-0.561183
63238348	chr15:63238348:C:T	1.15567e-15	-0.980879	-3.12094e-10
63238766	chr15:63238766:A:C	2.259e-15	-1.73214	1.4215
63239716	chr15:63239716:A:G	1.73625e-16	-2.01197	-0.864449
63239776	chr15:63239776:G:A	5.2581e-16	-1.63852	-0.129862
63240120	chr15:63240120:G:A	5.29082e-16	-1.76217	-3.12094e-10
63240376	chr15:63240376:G:A	1.39342e-15	-3.33647e-10	-0.793801
63240896	chr15:63240896:G:T	1.63178e-15	-3.33647e-10	-0.635892
63240979	chr15:63240979:C:T	9.83303e-16	-1.94608	0.803678
63241080	chr15:63241080:C:T	1.0937e-15	-1.036	-3.12094e-10
63241943	chr15:63241943:G:T	8.90722e-16	-3.33647e-10	-1.24129
63241982	chr15:63241982:T:C	3.52407e-16	-2.07518	-0.0933504
63242058	chr15:63242058:C:T	8.83474e-16	-3.33647e-10	-1.24946
63242445	chr15:63242445:C:T	8.97613e-16	-3.33647e-10	-1.23358
63242485	chr15:63242485:T:C	8.73049e-16	-3.33647e-10	-1.26133
63242651	chr15:63242651:C:T	2.20351e-16	-1.87396	-0.764133
63243109	chr15:63243109:AC:A	8.78669e-16	-3.33647e-10	-1.25491
63243706	chr15:63243706:G:C	9.73009e-16	-3.33647e-10	-1.15292
63244031	chr15:63244031:C:A	9.98041e-16	-0.982436	-0.145087
63244076	chr15:63244076:T:A	2.8252e-16	-1.22261	-1.16696
63245801	chr15:63245801:A:G	1.08509e-15	-3.33647e-10	-1.0439
63245895	chr15:63245895:A:G	9.33362e-16	-3.33647e-10	-1.19453
63246226	chr15:63246226:G:A	1.20281e-15	-3.33647e-10	-0.940899
63246246	chr15:63246246:T:G	1.14554e-16	-2.00355	-1.28872
63246361	chr15:63246361:T:C	6.41308e-16	-1.2328	-0.337008
63246449	chr15:63246449:A:G	9.39988e-16	-3.33647e-10	-1.18745
63246526	chr15:63246526:A:G	2.29478e-16	-1.32503	-1.27248
63246704	chr15:63246704:A:G	1.51087e-15	-3.33647e-10	-0.712876
63247423	chr15:63247423:C:T	3.02774e-16	-1.88793	-0.432402
63247483	chr15:63247483:C:T	8.98212e-16	-3.33647e-10	-1.23291
63248008	chr15:63248008:C:G	8.89199e-16	-3.33647e-10	-1.243
63248179	chr15:63248179:A:G	8.40471e-16	-3.33647e-10	-1.29936
63248183	chr15:63248183:C:A	9.49862e-16	-3.33647e-10	-1.177
63248373	chr15:63248373:G:A	1.20728e-16	-2.1009	-1.13888
63248629	chr15:63248629:A:C	1.09698e-15	-3.33647e-10	-1.033
63248713	chr15:63248713:A:G	3.86159e-16	-2.07707	-3.12094e-10
63248812	chr15:63248812:A:C	1.40276e-15	-3.33647e-10	-0.787119
63248972	chr15:63248972:A:G	1.18169e-16	-2.03922	-1.22197
63249247	chr15:63249247:A:C	3.53401e-16	-2.06752	-0.0981961
63249563	chr15:63249563:A:G	8.39978e-16	-3.33647e-10	-1.29994
63250085	chr15:63250085:G:A	2.59019e-16	-1.30967	-1.16674
63250093	chr15:63250093:G:A	6.58907e-16	-1.54274	-3.12094e-10
63250122	chr15:63250122:A:G	7.3333e-16	-1.97654	0.540813
63250338	chr15:63250338:A:G	8.42553e-16	-3.33647e-10	-1.29688
63250454	chr15:63250454:T:C	8.53972e-16	-3.33647e-10	-1.28342
63250610	chr15:63250610:A:C	8.54666e-16	-3.33647e-10	-1.28261
63250719	chr15:63250719:C:T	9.37244e-16	-3.33647e-10	-1.19037
63251080	chr15:63251080:A:C	1.2223e-15	-3.33647e-10	-0.924829
63251349	chr15:63251349:C:T	8.40024e-16	-3.33647e-10	-1.29989
63251907	chr15:63251907:G:A	1.44339e-16	-1.96118	-1.09998
63252328	chr15:63252328:C:T	8.91419e-16	-3.33647e-10	-1.2405
63252472	chr15:63252472:G:A	9.70651e-16	-3.33647e-10	-1.15535
63252480	chr15:63252480:C:T	1.07712e-15	-3.33647e-10	-1.05128
63252839	chr15:63252839:C:T	8.73679e-16	-3.33647e-10	-1.2606
63252957	chr15:63252957:G:A	2.51616e-16	-1.80606	-0.699353
63253097	chr15:63253097:T:C	6.16242e-16	-1.60968	-3.12094e-10
63253133	chr15:63253133:G:A	3.83322e-16	-2.08444	-3.12094e-10
63253153	chr15:63253153:T:C	2.3398e-16	-1.84051	-0.737573
63253564	chr15:63253564:C:G	1.96078e-15	-3.33647e-10	-0.452221
63253884	chr15:63253884:A:G	5.4742e-16	-1.44382	-0.284278
63254215	chr15:63254215:A:C	5.19938e-16	-1.48845	-0.29116
63254836	chr15:63254836:C:T	1.54032e-15	-0.693571	-3.12094e-10
63255018	chr15:63255018:G:A	2.38798e-16	-1.88238	-0.675319
63255115	chr15:63255115:G:A	3.77208e-16	-2.10052	-3.12094e-10
63255239	chr15:63255239:A:G	9.87291e-16	-3.33647e-10	-1.13835
63255322	chr15:63255322:G:A	1.54796e-15	-3.33647e-10	-0.688627
63255812	chr15:63255812:G:A	2.39677e-16	-2.06209	-0.491934
63255890	chr15:63255890:G:C	9.55786e-16	-1.17078	-3.12094e-10
63256297	chr15:63256297:G:A	8.41725e-16	-3.33647e-10	-1.29786
63256588	chr15:63256588:G:A	1.24161e-16	-1.93779	-1.27395
63256865	chr15:63256865:C:T	1.24313e-16	-1.92175	-1.28876
63257154	chr15:63257154:T:C	9.43696e-16	-3.33647e-10	-1.18351
63257922	chr15:63257922:G:A	1.65422e-15	-3.33647e-10	-0.622231
63258158	chr15:63258158:A:G	4.12446e-16	-1.30665	-0.70456
63258786	chr15:63258786:A:G	7.75566e-15	-3.33647e-10	0.922861
63258843	chr15:63258843:G:A	3.83591e-16	-2.08374	-3.12094e-10
63259609	chr15:63259609:T:C	3.31601e-16	-2.08402	-0.145363
63259742	chr15:63259742:G:T	1.26229e-15	-3.33647e-10	-0.892638
63259992	chr15:63259992:G:A	1.00033e-15	-3.33647e-10	-1.12523
63260693	chr15:63260693:AT:A	1.22197e-15	-3.33647e-10	-0.925102
63261140	chr15:63261140:A:T	1.10288e-15	-3.33647e-10	-1.02764
63261795	chr15:63261795:T:C	1.59008e-16	-1.88782	-1.07655
63261929	chr15:63261929:G:C	8.74566e-16	-3.33647e-10	-1.25959
63262317	chr15:63262317:GATGA:G	8.84216e-16	-3.33647e-10	-1.24862
63262416	chr15:63262416:A:C	8.6667e-16	-3.33647e-10	-1.26866
63263165	chr15:63263165:G:A	6.28745e-16	-2.03958	0.449992
63263403	chr15:63263403:TGAATACACATTTCACTA:T	1.1366e-16	-2.01243	-1.28768
63263517	chr15:63263517:TA:T	1.71011e-15	-3.33647e-10	-0.589005
63263610	chr15:63263610:G:A	1.02425e-15	-3.33647e-10	-1.1016
63264263	chr15:63264263:G:T	3.7953e-16	-2.10028	0.00589932
63265279	chr15:63265279:T:C	9.1217e-16	-3.33647e-10	-1.21749
63266100	chr15:63266100:G:A	1.27324e-16	-2.09909	-1.08749
63267410	chr15:63267410:T:A	1.11381e-16	-2.02537	-1.29499
63267661	chr15:63267661:A:G	3.49822e-15	-3.33647e-10	0.126691
63267870	chr15:63267870:T:C	4.26129e-16	-1.97858	-3.12094e-10
63268104	chr15:63268104:A:G	8.75681e-16	-3.33647e-10	-1.25832
63269102	chr15:63269102:G:A	6.4244e-16	-2.00277	0.434727
63269585	chr15:63269585:T:G	1.68673e-15	-3.33647e-10	-0.602771
63270007	chr15:63270007:A:G	1.66194e-15	-3.33647e-10	-0.617575
63270591	chr15:63270591:T:G	1.14582e-16	-2.07939	-1.21264
63270787	chr15:63270787:T:C	1.44702e-16	-1.87081	-1.18783
63270836	chr15:63270836:T:C	9.45813e-16	-3.33647e-10	-1.18127
63271104	chr15:63271104:G:A	4.79106e-16	-0.719307	-1.14209
63271899	chr15:63271899:C:T	5.3285e-16	-1.75508	-3.12094e-10
63272015	chr15:63272015:C:T	1.49038e-15	-3.33647e-10	-0.726533
63272052	chr15:63272052:C:T	9.13598e-16	-3.33647e-10	-1.21593
63272059	chr15:63272059:G:A	9.99377e-16	-3.33647e-10	-1.12619
63272454	chr15:63272454:G:A	2.51942e-15	-3.33647e-10	-0.201532
63272833	chr15:63272833:A:G	1.28253e-15	-3.33647e-10	-0.876728
63273152	chr15:63273152:T:C	9.8423e-16	-3.33647e-10	-1.14146
63273445	chr15:63273445:T:A	4.75549e-16	-1.86885	-3.12094e-10
63273882	chr15:63273882:T:C	9.33655e-16	-3.33647e-10	-1.19421
63274503	chr15:63274503:A:C	3.51831e-16	-0.951617	-1.21855
63274576	chr15:63274576:C:T	1.00838e-15	-3.33647e-10	-1.11722
63274757	chr15:63274757:GAGA:G	8.97274e-16	-3.33647e-10	-1.23396
63275039	chr15:63275039:A:T	1.49658e-16	-1.9667	-1.05826
63275378	chr15:63275378:A:G	1.4708e-16	-1.89817	-1.14417
63276267	chr15:63276267:T:C	8.54585e-16	-3.33647e-10	-1.2827
63276881	chr15:63276881:C:T	7.64972e-16	-2.0986	0.705117
63276928	chr15:63276928:C:T	4.30208e-16	-1.96905	-3.12094e-10
63276985	chr15:63276985:C:A	2.6428e-16	-1.16136	-1.29494
63277319	chr15:63277319:C:T	9.24896e-16	-3.33647e-10	-1.20364
63277518	chr15:63277518:C:T	5.40994e-16	-2.08215	0.342238
63277614	chr15:63277614:C:T	9.28612e-16	-3.33647e-10	-1.19963
63278141	chr15:63278141:T:A	2.25373e-16	-1.6064	-1.00916
63278922	chr15:63278922:T:C	1.4097e-16	-2.03151	-1.05326
63279010	chr15:63279010:C:T	1.85038e-16	-1.84689	-0.96586
63279035	chr15:63279035:C:T	1.40808e-16	-2.04203	-1.04389
63279610	chr15:63279610:G:A	1.0658e-16	-2.07984	-1.28458
63279621	chr15:63279621:C:T	1.99537e-15	-1.68428	1.24955
63279701	chr15:63279701:A:G	1.08272e-15	-3.33647e-10	-1.04608
63279764	chr15:63279764:A:G	1.31838e-16	-2.07433	-1.07741
63279998	chr15:63279998:A:T	4.14412e-16	-2.00646	-3.12094e-10
63280451	chr15:63280451:G:A	4.11306e-16	-2.01398	-3.12094e-10
63280482	chr15:63280482:CTT:C	5.2183e-16	-2.09645	0.320472
63280672	chr15:63280672:C:A	1.32547e-15	-0.843796	-3.12094e-10
63280725	chr15:63280725:C:T	1.4967e-15	-3.33647e-10	-0.722297
63281359	chr15:63281359:T:TCAGCGCCTGGTTTTTGC	1.05611e-15	-3.33647e-10	-1.07097
63281624	chr15:63281624:C:T	1.70547e-16	-1.60422	-1.29009
63281903	chr15:63281903:A:G	9.14219e-16	-3.33647e-10	-1.21525
63282051	chr15:63282051:A:G	9.59592e-16	-3.33647e-10	-1.16681
63282373	chr15:63282373:T:C	1.78323e-16	-2.06964	-0.780083
63282442	chr15:63282442:G:A	1.34743e-16	-2.09264	-1.03731
63282890	chr15:63282890:G:A	1.15398e-15	-3.33647e-10	-0.98235
63283184	chr15:63283184:A:G	3.80813e-15	-3.33647e-10	0.211575
63283731	chr15:63283731:T:C	9.0254e-16	-3.33647e-10	-1.2281
63283789	chr15:63283789:AC:A	8.5878e-16	-3.33647e-10	-1.27781
63284375	chr15:63284375:G:A	9.64392e-16	-3.33647e-10	-1.16182
63284559	chr15:63284559:T:A	8.55719e-16	-3.33647e-10	-1.28138
63285425	chr15:63285425:T:C	4.98424e-16	-2.09602	0.274154
63285435	chr15:63285435:T:A	1.26242e-15	-3.33647e-10	-0.892534
63285750	chr15:63285750:G:T	5.11234e-16	-2.08675	0.29026
63286369	chr15:63286369:A:G	7.24612e-16	-1.44768	-3.12094e-10
63287182	chr15:63287182:C:T	1.39276e-16	-2.09787	-0.998992
63287208	chr15:63287208:G:A	1.01982e-15	-3.33647e-10	-1.10593
63287581	chr15:63287581:T:C	5.05749e-16	-2.10062	0.293342
63287956	chr15:63287956:T:C	3.26036e-16	-0.9918	-1.25451
63288361	chr15:63288361:AT:A	2.54929e-15	-3.33647e-10	-0.189748
63288397	chr15:63288397:T:C	3.63813e-16	-0.870271	-1.26641
63289421	chr15:63289421:T:C	1.50081e-16	-1.92403	-1.09811
63289896	chr15:63289896:C:T	1.75961e-16	-1.78514	-1.07792
63289958	chr15:63289958:G:A	8.66246e-16	-3.33647e-10	-1.26915
63290194	chr15:63290194:A:G	8.70216e-16	-3.33647e-10	-1.26458
63290461	chr15:63290461:A:T	8.80889e-16	-3.33647e-10	-1.25239
63290586	chr15:63290586:G:A	1.04614e-16	-2.09385	-1.2892
63291008	chr15:63291008:G:A	4.25964e-16	-1.97896	-3.12094e-10
63291456	chr15:63291456:A:G	1.0221e-15	-3.33647e-10	-1.1037
63291510	chr15:63291510:T:C	1.0195e-15	-3.33647e-10	-1.10625
63291706	chr15:63291706:G:A	8.51417e-16	-3.33647e-10	-1.28642
63291953	chr15:63291953:C:T	1.80891e-15	-3.33647e-10	-0.532835
63292572	chr15:63292572:GGA:G	5.54079e-16	-1.71601	-3.12094e-10
63292929	chr15:63292929:C:T	4.61657e-16	-2.08999	0.191499
63293003	chr15:63293003:G:A	8.46005e-16	-3.33647e-10	-1.29279
63293031	chr15:63293031:C:G	1.06593e-15	-3.33647e-10	-1.06171
63293325	chr15:63293325:T:C	9.44171e-16	-3.33647e-10	-1.18301
63293501	chr15:63293501:T:C	8.67726e-16	-3.33647e-10	-1.26744
63293508	chr15:63293508:T:G	5.65589e-16	-2.09214	0.39669
63293657	chr15:63293657:G:A	8.56249e-16	-3.33647e-10	-1.28076
63293694	chr15:63293694:C:T	8.43058e-16	-3.33647e-10	-1.29628
63294018	chr15:63294018:A:G	3.50017e-15	-3.33647e-10	0.127249
63294346	chr15:63294346:A:G	2.47251e-15	-3.33647e-10	-0.22033
63294711	chr15:63294711:G:A	1.02387e-15	-3.33647e-10	-1.10197
63295321	chr15:63295321:C:G	9.55426e-16	-3.33647e-10	-1.17116
63295444	chr15:63295444:T:C	2.59522e-16	-1.30709	-1.16738
63295522	chr15:63295522:C:T	8.46241e-16	-3.33647e-10	-1.29251
63296097	chr15:63296097:G:A	1.20639e-15	-3.33647e-10	-0.937933
63296250	chr15:63296250:T:C	1.30471e-16	-2.0995	-1.06267
63296463	chr15:63296463:G:A	7.82886e-16	-0.12199	-1.24834
63296783	chr15:63296783:G:A	8.50192e-16	-3.33647e-10	-1.28785
63297485	chr15:63297485:G:A	2.38428e-15	-3.33647e-10	-0.256667
63297490	chr15:63297490:A:T	7.37546e-16	-1.42999	-3.12094e-10
63297773	chr15:63297773:T:C	3.83603e-16	-0.941774	-1.14194
63298378	chr15:63298378:T:C	1.48935e-16	-2.08426	-0.945547
63298794	chr15:63298794:C:T	4.44831e-16	-2.10124	0.165619
63298840	chr15:63298840:TAATATA:T	1.01922e-15	-3.33647e-10	-1.10653
63299120	chr15:63299120:T:C	1.35909e-16	-2.08033	-1.041
63299342	chr15:63299342:T:C	8.39995e-16	-3.33647e-10	-1.29992
63299379	chr15:63299379:A:G	1.05784e-16	-2.09405	-1.27787
63300002	chr15:63300002:T:A	5.35134e-16	-0.548223	-1.20258
63300273	chr15:63300273:G:T	4.57087e-16	-2.07619	0.167744
63300372	chr15:63300372:C:T	1.14254e-14	-3.33647e-10	1.31027
63300599	chr15:63300599:G:A	2.0571e-16	-1.80222	-0.904629
63301414	chr15:63301414:A:G	9.88826e-16	-3.33647e-10	-1.1368
63302032	chr15:63302032:C:T	1.06474e-16	-2.07894	-1.28648
63302265	chr15:63302265:C:T	2.1783e-16	-1.64186	-1.00775
63302576	chr15:63302576:G:A	8.60849e-16	-3.33647e-10	-1.2754
63302675	chr15:63302675:T:G	1.14983e-15	-3.33647e-10	-0.985946
63302898	chr15:63302898:A:G	1.99464e-15	-3.33647e-10	-0.4351
63303345	chr15:63303345:TCA:T	1.16309e-16	-2.01419	-1.26288
63303373	chr15:63303373:T:C	1.20589e-16	-2.08904	-1.15189
63303452	chr15:63303452:A:G	2.75655e-16	-2.09235	-0.321817
63303679	chr15:63303679:T:C	1.76205e-15	-1.55753	0.998445
63303782	chr15:63303782:C:A	1.35413e-16	-2.01254	-1.11245
63304165	chr15:63304165:G:A	4.27682e-16	-1.97494	-3.12094e-10
63304559	chr15:63304559:C:T	7.02087e-16	-2.10138	0.622119
63304923	chr15:63304923:T:G	5.74153e-15	-3.33647e-10	0.622164
63305287	chr15:63305287:T:C	1.05964e-15	-3.33647e-10	-1.06763
63305440	chr15:63305440:C:T	3.03238e-16	-2.10137	-0.217424
63305474	chr15:63305474:A:G	8.93903e-16	-3.33647e-10	-1.23772
63306906	chr15:63306906:T:C	3.89907e-16	-2.06741	-3.12094e-10
63306996	chr15:63306996:T:C	8.40581e-16	-3.33647e-10	-1.29922
63307436	chr15:63307436:C:T	1.59515e-16	-1.66673	-1.29445
63307738	chr15:63307738:G:A	8.69791e-16	-3.33647e-10	-1.26506
63307789	chr15:63307789:C:T	1.13137e-16	-2.08576	-1.21896
63308229	chr15:63308229:G:T	2.21604e-15	-3.33647e-10	-0.329842
63308325	chr15:63308325:C:T	1.00583e-15	-2.09201	0.972256
63308404	chr15:63308404:G:A	2.7471e-16	-1.5626	-0.854999
63308524	chr15:63308524:A:G	5.02826e-15	-3.33647e-10	0.489512
63308677	chr15:63308677:T:C	1.41663e-16	-1.93291	-1.14695
63308827	chr15:63308827:A:T	1.18029e-15	-2.08606	1.12626
63308884	chr15:63308884:T:C	1.89785e-15	-3.33647e-10	-0.484842
63309180	chr15:63309180:G:A	5.35649e-16	-2.08385	0.33401
63309589	chr15:63309589:T:A	1.03315e-16	-2.10006	-1.29547
63309857	chr15:63309857:G:A	4.43486e-16	-2.06332	0.12467
63310210	chr15:63310210:T:G	3.77153e-16	-2.10067	-3.12094e-10
63310466	chr15:63310466:A:G	1.82819e-15	-3.33647e-10	-0.522235
63311012	chr15:63311012:T:C	1.87546e-15	-3.33647e-10	-0.496707
63311026	chr15:63311026:C:A	1.19159e-15	-3.33647e-10	-0.950274
63311054	chr15:63311054:C:T	1.94354e-15	-3.33647e-10	-0.461053
63311287	chr15:63311287:G:T	2.74932e-16	-1.3072	-1.10959
63311416	chr15:63311416:C:T	1.68434e-16	-2.08993	-0.81685
63311422	chr15:63311422:G:A	1.0405e-16	-2.09801	-1.29043
63311499	chr15:63311499:G:T	1.47812e-15	-3.33647e-10	-0.734789
63311549	chr15:63311549:T:G	1.06952e-15	-3.33647e-10	-1.05835
63311603	chr15:63311603:C:T	1.23677e-15	0.374304	-1.28737
63311643	chr15:63311643:T:C	1.41012e-15	-3.33647e-10	-0.781887
63311657	chr15:63311657:C:T	2.28716e-15	-3.33647e-10	-0.29825
63311824	chr15:63311824:C:T	9.40768e-16	-3.33647e-10	-1.18662
63311888	chr15:63311888:C:T	9.64356e-15	-3.33647e-10	1.14073
63312343	chr15:63312343:T:C	5.01845e-16	-1.81503	-3.12094e-10
63312499	chr15:63312499:T:C	1.17762e-15	-3.33647e-10	-0.962069
63312881	chr15:63312881:C:T	2.68473e-16	-1.59081	-0.849762
63313165	chr15:63313165:C:T	1.0093e-15	-2.08846	0.972147
63313301	chr15:63313301:CTGTT:C	1.14766e-15	-3.33647e-10	-0.98784
63313388	chr15:63313388:A:G	2.02297e-15	-3.33647e-10	-0.420998
63313556	chr15:63313556:A:G	3.09461e-15	1.275	-1.27091
63313724	chr15:63313724:G:A	1.01689e-15	-2.08252	0.973699
63314142	chr15:63314142:T:C	1.3888e-16	-2.04885	-1.05086
63314446	chr15:63314446:C:T	4.12374e-16	-2.01139	-3.12094e-10
63314778	chr15:63314778:G:A	1.41833e-16	-1.89699	-1.18168
63314892	chr15:63314892:T:C	4.23235e-16	-2.08589	0.100501
63315048	chr15:63315048:C:G	9.07208e-16	-3.33647e-10	-1.22295
63315589	chr15:63315589:G:A	3.26837e-16	-2.08587	-0.157981
63315664	chr15:63315664:C:T	1.07794e-15	-3.33647e-10	-1.05051
63315696	chr15:63315696:TA:T	2.13538e-16	-2.09615	-0.573353
63315787	chr15:63315787:G:C	7.63418e-16	-2.07641	0.680895
63315832	chr15:63315832:C:T	3.84351e-16	-2.08176	-3.12094e-10
63316071	chr15:63316071:G:A	1.05431e-15	-3.33647e-10	-1.07267
63316212	chr15:63316212:C:T	8.82181e-16	-3.33647e-10	-1.25092
63317014	chr15:63317014:A:G	1.92549e-16	-1.97675	-0.79622
63317216	chr15:63317216:G:A	1.70223e-15	-3.33647e-10	-0.593621
63317350	chr15:63317350:G:T	1.10047e-15	-3.33647e-10	-1.02982
63317560	chr15:63317560:A:G	2.41457e-16	-2.10145	-0.445181
63317829	chr15:63317829:C:T	9.24329e-16	-3.33647e-10	-1.20425
63317846	chr15:63317846:G:A	1.06063e-16	-2.06975	-1.29953
63317927	chr15:63317927:C:T	1.62731e-15	-3.33647e-10	-0.638633
63317964	chr15:63317964:C:T	8.6959e-16	-3.33647e-10	-1.2653
63318173	chr15:63318173:G:T	1.0865e-16	-2.08489	-1.2603
63318677	chr15:63318677:C:T	3.33798e-16	-2.09044	-0.132341
63319263	chr15:63319263:G:A	1.56473e-15	-3.33647e-10	-0.677848
63319629	chr15:63319629:G:A	7.76091e-16	-2.07938	0.700329
63319813	chr15:63319813:T:C	1.18564e-16	-2.01323	-1.24464
63320040	chr15:63320040:T:G	8.88119e-16	-3.33647e-10	-1.24421
63320378	chr15:63320378:G:A	1.31411e-15	-3.33647e-10	-0.852405
63320872	chr15:63320872:G:C	2.1232e-15	-3.33647e-10	-0.37264
63321128	chr15:63321128:A:G	8.70502e-16	-3.33647e-10	-1.26425
63321280	chr15:63321280:C:T	1.04892e-16	-2.09131	-1.28908
63321626	chr15:63321626:T:C	9.94757e-16	-3.33647e-10	-1.13082
63321791	chr15:63321791:G:A	1.03427e-15	-3.33647e-10	-1.09187
63323472	chr15:63323472:G:C	6.88177e-16	-2.08501	0.585738
63323565	chr15:63323565:C:T	2.40515e-16	-2.09592	-0.454615
63323568	chr15:63323568:T:C	1.18711e-15	0.338619	-1.29266
63324362	chr15:63324362:A:T	1.25014e-15	-2.10128	1.19897
63324474	chr15:63324474:G:A	1.63286e-16	-1.71286	-1.22496
63324985	chr15:63324985:G:A	8.637e-16	-3.33647e-10	-1.27209
63325020	chr15:63325020:G:A	1.27941e-15	0.416533	-1.29569
63325583	chr15:63325583:C:G	5.01208e-16	-1.8163	-3.12094e-10
63325833	chr15:63325833:G:A	6.89862e-16	-2.08562	0.58879
63325911	chr15:63325911:A:C	1.48085e-16	-1.77761	-1.25792
63326051	chr15:63326051:G:A	6.88978e-16	-2.08686	0.58875
63326194	chr15:63326194:C:T	1.49375e-16	-2.09141	-0.935451
63326203	chr15:63326203:G:A	5.37438e-16	-1.7465	-3.12094e-10
63326400	chr15:63326400:G:A	2.82893e-15	-3.33647e-10	-0.0856624
63327300	chr15:63327300:G:A	9.80729e-16	-3.33647e-10	-1.14502
63327418	chr15:63327418:C:T	8.45741e-16	-3.33647e-10	-1.2931
63328185	chr15:63328185:T:C	1.62368e-16	-2.08502	-0.858428
63328506	chr15:63328506:T:C	6.74141e-16	-2.09237	0.572489
63330467	chr15:63330467:C:T	1.6746e-16	-2.06845	-0.844118
63330970	chr15:63330970:C:T	9.55285e-16	-3.33647e-10	-1.17131
63330971	chr15:63330971:G:A	8.51894e-16	-3.33647e-10	-1.28586
63331048	chr15:63331048:C:A	1.49992e-16	-2.09259	-0.93015
63331319	chr15:63331319:G:A	9.1333e-16	-3.33647e-10	-1.21622
63332327	chr15:63332327:C:T	1.88413e-16	-1.583	-1.21169
63332892	chr15:63332892:C:T	1.15095e-15	-2.09437	1.1094
63332944	chr15:63332944:C:T	9.32306e-16	-3.33647e-10	-1.19566
63332977	chr15:63332977:T:G	1.78024e-16	-1.63693	-1.21447
63333245	chr15:63333245:A:G	2.08338e-15	-3.33647e-10	-0.391569
63334138	chr15:63334138:C:A	9.69368e-16	-3.33647e-10	-1.15667
63334341	chr15:63334341:T:C	8.51254e-16	-3.33647e-10	-1.28661
63334532	chr15:63334532:C:T	3.78655e-16	-2.09669	-3.12094e-10
63335001	chr15:63335001:C:T	4.28514e-16	-1.97299	-3.12094e-10
63335105	chr15:63335105:A:G	1.53247e-16	-1.99636	-1.0049
63335240	chr15:63335240:G:A	5.05586e-16	-2.04329	0.235687
63335411	chr15:63335411:T:A	1.11329e-15	-1.01825	-3.12094e-10
63335473	chr15:63335473:ATTAT:A	8.54106e-16	-2.0953	0.812034
63335626	chr15:63335626:G:A	2.88046e-15	-3.33647e-10	-0.0676113
63335921	chr15:63335921:A:G	1.93306e-15	-2.09727	1.63081
63336090	chr15:63336090:A:G	1.28834e-15	-2.09119	1.21898
63337007	chr15:63337007:G:A	1.54506e-15	-3.33647e-10	-0.690499
63337699	chr15:63337699:C:T	1.34803e-16	-2.07891	-1.0506
63337717	chr15:63337717:A:AGG	1.03235e-15	-2.0845	0.990773
63338114	chr15:63338114:G:A	1.27484e-16	-1.88671	-1.29861
63338377	chr15:63338377:G:T	1.28374e-16	-1.88808	-1.29029
63338395	chr15:63338395:T:C	1.29174e-15	-3.33647e-10	-0.869576
63338594	chr15:63338594:T:C	8.67341e-16	-3.33647e-10	-1.26789
63338692	chr15:63338692:C:T	8.1127e-16	-2.09689	0.762174
63339266	chr15:63339266:T:TC	8.70135e-16	-3.33647e-10	-1.26467
63339269	chr15:63339269:A:AT	9.45564e-16	-2.08093	0.899395
63339889	chr15:63339889:T:G	8.6102e-16	-3.33647e-10	-1.2752
63340048	chr15:63340048:A:G	9.00547e-16	-3.33647e-10	-1.23032
63340835	chr15:63340835:C:T	1.34756e-16	-2.09415	-1.0357
63341039	chr15:63341039:T:C	8.71079e-16	-2.08587	0.82229
63341086	chr15:63341086:A:G	8.42601e-16	-3.33647e-10	-1.29682
63341218	chr15:63341218:T:C	9.73605e-16	-3.33647e-10	-1.15231
63341289	chr15:63341289:C:G	7.19788e-16	-2.10026	0.645904
63341344	chr15:63341344:G:A	8.76498e-16	-3.33647e-10	-1.25738
63341436	chr15:63341436:C:T	1.14319e-15	-3.33647e-10	-0.991737
63341470	chr15:63341470:G:A	1.29284e-16	-2.09909	-1.07222
63341534	chr15:63341534:T:C	1.346e-15	-3.33647e-10	-0.828425
63341780	chr15:63341780:G:A	8.50075e-16	-3.33647e-10	-1.28799
63341886	chr15:63341886:C:T	1.81864e-15	-3.33647e-10	-0.527473
63342229	chr15:63342229:C:T	8.73041e-16	-2.08676	0.825423
63342276	chr15:63342276:G:A	1.00154e-15	-3.33647e-10	-1.12402
63342288	chr15:63342288:T:C	8.89215e-16	-2.07632	0.833338
63342476	chr15:63342476:G:A	8.4085e-16	-3.33647e-10	-1.2989
63342714	chr15:63342714:G:C	1.10609e-16	-2.02845	-1.29886
63343913	chr15:63343913:TAAA:T	1.44335e-16	-1.77924	-1.28194
63343922	chr15:63343922:A:T	1.21922e-16	-2.06302	-1.16692
63344033	chr15:63344033:C:G	1.65657e-15	-3.33647e-10	-0.620812
63344367	chr15:63344367:C:T	9.01734e-16	-3.33647e-10	-1.229
63344679	chr15:63344679:C:T	1.37794e-16	-1.9603	-1.14725
63345010	chr15:63345010:T:C	8.51929e-16	-3.33647e-10	-1.28581
63345238	chr15:63345238:T:C	9.83026e-16	-3.33647e-10	-1.14268
63345329	chr15:63345329:C:T	3.15993e-16	-2.09804	-0.179556
63346004	chr15:63346004:A:G	2.23349e-15	-3.33647e-10	-0.321996
63346043	chr15:63346043:A:G	3.10266e-15	-3.33647e-10	0.00669592
63346279	chr15:63346279:G:A	1.87414e-16	-2.09071	-0.70929
63346438	chr15:63346438:C:T	3.22722e-16	-2.09231	-0.164217
63346588	chr15:63346588:G:A	1.32255e-15	-3.33647e-10	-0.846001
63346817	chr15:63346817:A:G	1.30575e-16	-2.01053	-1.15084
63346822	chr15:63346822:C:T	1.64959e-16	-1.71501	-1.21262
63347029	chr15:63347029:T:A	1.27749e-16	-1.88354	-1.29971
63347115	chr15:63347115:C:A	8.51378e-16	-3.33647e-10	-1.28646
63347217	chr15:63347217:T:C	2.30347e-16	-2.09331	-0.500417
63347285	chr15:63347285:A:C	1.97565e-15	-3.33647e-10	-0.444667
63347337	chr15:63347337:C:A	1.36812e-16	-2.07044	-1.04427
63348297	chr15:63348297:A:G	3.84006e-16	-2.08266	-3.12094e-10
63348398	chr15:63348398:A:G	9.90362e-16	-3.33647e-10	-1.13525
63348593	chr15:63348593:C:G	8.72655e-16	-3.33647e-10	-1.26178
63349077	chr15:63349077:A:G	4.63635e-16	-1.99647	0.102253
63349228	chr15:63349228:C:T	1.89013e-16	-1.62345	-1.16806
63349297	chr15:63349297:A:G	4.62319e-16	-1.1073	-0.78976
63350085	chr15:63350085:C:T	1.97148e-16	-1.9297	-0.819661
63350379	chr15:63350379:C:T	1.34774e-15	-0.827131	-3.12094e-10
63351052	chr15:63351052:T:C	9.15633e-16	-3.33647e-10	-1.2137
63351327	chr15:63351327:C:T	1.36632e-15	-3.33647e-10	-0.81344
63351342	chr15:63351342:G:T	3.7831e-16	-2.0976	-3.12094e-10
63351376	chr15:63351376:C:T	8.64596e-16	-3.33647e-10	-1.27106
63351419	chr15:63351419:C:T	1.59948e-15	-3.33647e-10	-0.655881
63352112	chr15:63352112:G:A	1.68571e-15	-3.33647e-10	-0.603375
63352245	chr15:63352245:T:C	1.82265e-16	-1.591	-1.23686
63352355	chr15:63352355:C:G	4.78287e-16	-1.86311	-3.12094e-10
63353049	chr15:63353049:G:A	8.5319e-16	-3.33647e-10	-1.28434
63353203	chr15:63353203:C:A	4.32996e-16	-0.663521	-1.29907
63353259	chr15:63353259:A:G	8.56251e-16	-3.33647e-10	-1.28075
63353361	chr15:63353361:G:A	9.22852e-16	-3.33647e-10	-1.20585
63353366	chr15:63353366:C:T	9.43145e-16	-3.33647e-10	-1.1841
63353378	chr15:63353378:G:C	8.4003e-16	-3.33647e-10	-1.29988
63353444	chr15:63353444:C:T	9.49897e-16	-2.09849	0.921524
63353678	chr15:63353678:G:A	8.56438e-16	-3.33647e-10	-1.28054
63353714	chr15:63353714:A:G	5.88845e-16	-0.36253	-1.29263
63354009	chr15:63354009:C:T	8.62236e-16	-3.33647e-10	-1.27379
63354053	chr15:63354053:T:C	8.5029e-16	-3.33647e-10	-1.28774
63354440	chr15:63354440:C:T	2.1622e-16	-2.0777	-0.579322
63354443	chr15:63354443:AG:A	8.41488e-16	-3.33647e-10	-1.29815
63354483	chr15:63354483:C:T	1.38797e-15	-3.33647e-10	-0.797721
63354872	chr15:63354872:C:A	8.40064e-16	-3.33647e-10	-1.29984
63355087	chr15:63355087:ATGACCTG:A	3.8339e-16	-2.08426	-3.12094e-10
63355091	chr15:63355091:C:A	1.40446e-16	-2.03183	-1.05667
63355115	chr15:63355115:C:T	8.81385e-16	-3.33647e-10	-1.25182
63355355	chr15:63355355:G:T	1.32867e-15	-0.81111	-0.0302729
63355508	chr15:63355508:G:A	9.36029e-16	-3.33647e-10	-1.19167
63355550	chr15:63355550:G:A	1.51729e-15	-3.33647e-10	-0.708635
63355650	chr15:63355650:T:C	8.96263e-16	-3.33647e-10	-1.23508
63356346	chr15:63356346:C:T	2.24981e-16	-1.47467	-1.14263
63356479	chr15:63356479:C:T	4.3e-16	-1.47926	-0.490278
63356999	chr15:63356999:G:A	2.37208e-16	-1.50648	-1.0579
63357000	chr15:63357000:C:T	4.28626e-15	-3.33647e-10	0.329853
63357132	chr15:63357132:T:C	1.27709e-15	-3.33647e-10	-0.880978
63357192	chr15:63357192:T:C	8.4051e-16	-3.33647e-10	-1.29931
63357499	chr15:63357499:G:A	9.81592e-16	-3.33647e-10	-1.14414
63357612	chr15:63357612:G:A	1.65434e-16	-1.78247	-1.14228
63358120	chr15:63358120:T:G	1.14356e-15	-3.33647e-10	-0.991416
63358401	chr15:63358401:G:A	1.43955e-15	-3.33647e-10	-0.761234
63358472	chr15:63358472:T:G	8.50224e-16	-3.33647e-10	-1.28782
63358534	chr15:63358534:G:A	8.40381e-16	-3.33647e-10	-1.29946
63358692	chr15:63358692:C:T	4.3934e-16	-1.94804	-3.12094e-10
63358745	chr15:63358745:C:T	1.21751e-15	-2.09981	1.17105
63358884	chr15:63358884:C:T	4.77085e-16	-1.86562	-3.12094e-10
63359672	chr15:63359672:C:T	2.29157e-15	-3.33647e-10	-0.296325
63359741	chr15:63359741:C:T	8.47805e-16	-3.33647e-10	-1.29067
63360589	chr15:63360589:G:A	3.24065e-15	-3.33647e-10	0.050212
63360652	chr15:63360652:C:A	9.63318e-16	-3.33647e-10	-1.16293
63360959	chr15:63360959:G:A	9.44992e-16	-3.33647e-10	-1.18214
63361012	chr15:63361012:T:A	1.69017e-16	-1.72547	-1.17785
63361276	chr15:63361276:T:C	9.54934e-16	-3.33647e-10	-1.17168
63361280	chr15:63361280:T:C	8.4026e-16	-3.33647e-10	-1.29961
63361403	chr15:63361403:G:A	1.05516e-15	-3.33647e-10	-1.07187
63361691	chr15:63361691:C:T	1.49901e-16	-1.7239	-1.29944
63362410	chr15:63362410:C:T	1.27328e-15	-3.33647e-10	-0.883963
63362588	chr15:63362588:A:G	1.63633e-16	-1.64288	-1.29281
63362782	chr15:63362782:T:TA	1.05341e-15	-3.33647e-10	-1.07353
63362992	chr15:63362992:G:T	8.39985e-16	-3.33647e-10	-1.29993
63363104	chr15:63363104:T:C	4.33047e-16	-0.666258	-1.29621
63363128	chr15:63363128:G:C	2.32962e-15	-1.84896	1.5691
63363469	chr15:63363469:A:G	2.05134e-16	-1.75288	-0.956777
63363481	chr15:63363481:C:T	2.77159e-16	-1.57098	-0.837747
63363526	chr15:63363526:G:T	8.41447e-16	-3.33647e-10	-1.29819
63363784	chr15:63363784:G:A	5.25968e-16	-1.76808	-3.12094e-10
63363909	chr15:63363909:C:T	1.04873e-15	-3.33647e-10	-1.07798
63364536	chr15:63364536:A:G	2.06886e-16	-1.72827	-0.972877
63365059	chr15:63365059:C:T	4.6342e-16	-1.71813	-0.176556
63365366	chr15:63365366:C:T	3.39079e-15	-3.33647e-10	0.0955015
63365493	chr15:63365493:G:T	8.59643e-16	-3.33647e-10	-1.2768
63365538	chr15:63365538:C:T	1.88882e-16	-1.78517	-1.00702
63366437	chr15:63366437:T:C	1.82081e-16	-1.65705	-1.17181
63366902	chr15:63366902:A:T	3.76868e-16	-2.10142	-3.12094e-10
63367884	chr15:63367884:CA:C	2.63846e-15	-3.33647e-10	-0.155367
63367886	chr15:63367886:T:G	2.28274e-16	-1.30291	-1.29986
63367973	chr15:63367973:C:G	2.28596e-16	-1.74286	-0.8585
63368369	chr15:63368369:C:T	1.57388e-16	-1.68065	-1.29396
63368420	chr15:63368420:A:G	2.00362e-16	-1.78432	-0.948876
63368485	chr15:63368485:C:T	2.27708e-16	-1.91503	-0.690224
63368847	chr15:63368847:G:GTCGC	1.34735e-16	-1.83491	-1.2951
63368951	chr15:63368951:AATTTGCCT:A	1.51045e-16	-2.02215	-0.99359
63369366	chr15:63369366:C:T	1.65851e-16	-1.63706	-1.28518
63369368	chr15:63369368:A:G	8.68007e-16	-3.33647e-10	-1.26712
63369699	chr15:63369699:G:A	1.03224e-15	-3.33647e-10	-1.09383
63369958	chr15:63369958:C:T	1.88166e-16	-1.50649	-1.28951
63370013	chr15:63370013:G:A	1.152e-15	-3.33647e-10	-0.984059
63370454	chr15:63370454:A:G	8.62891e-16	-3.33647e-10	-1.27303
63370633	chr15:63370633:C:T	3.52677e-15	-3.33647e-10	0.134819
63370948	chr15:63370948:G:A	1.16121e-15	-2.0472	1.0711
63370949	chr15:63370949:G:T	1.03968e-15	-3.33647e-10	-1.08665
63371211	chr15:63371211:C:T	3.05758e-15	-3.33647e-10	-0.00793762
63371212	chr15:63371212:G:A	1.23776e-16	-2.00558	-1.20927
63371380	chr15:63371380:A:G	2.05324e-16	-1.41196	-1.29677
63371418	chr15:63371418:C:A	9.2807e-16	-3.33647e-10	-1.20021
63371634	chr15:63371634:G:A	1.74606e-16	-1.57213	-1.29866
63372374	chr15:63372374:G:A	1.0204e-15	-1.10537	-3.12094e-10
63372732	chr15:63372732:G:A	3.7295e-15	-3.33647e-10	0.190711
63372942	chr15:63372942:G:T	1.58985e-15	-3.33647e-10	-0.66192
63372956	chr15:63372956:A:G	2.00168e-16	-1.44371	-1.29045
63373566	chr15:63373566:T:C	1.82928e-16	-1.55324	-1.27099
63373648	chr15:63373648:C:T	1.41152e-16	-1.98574	-1.09773
63374002	chr15:63374002:C:T	8.40115e-16	-3.33647e-10	-1.29978
63374098	chr15:63374098:A:T	8.60732e-16	-3.33647e-10	-1.27553
63374221	chr15:63374221:C:A	2.93086e-16	-1.08131	-1.27154
63374395	chr15:63374395:C:T	1.03706e-15	-3.33647e-10	-1.08918
63374400	chr15:63374400:G:A	9.10498e-16	-3.33647e-10	-1.21933
63374401	chr15:63374401:C:T	8.81095e-16	-3.33647e-10	-1.25215
63375091	chr15:63375091:C:T	3.76865e-16	-2.10143	-3.12094e-10
63375207	chr15:63375207:A:C	1.9635e-16	-1.45785	-1.29557
63375486	chr15:63375486:C:T	1.50505e-15	-3.33647e-10	-0.716736
63375972	chr15:63375972:GTTAATTTTGTA:G	8.49388e-16	-3.33647e-10	-1.2888
63376051	chr15:63376051:C:T	2.88485e-15	-3.33647e-10	-0.0660902
63377080	chr15:63377080:A:G	8.68739e-16	-3.33647e-10	-1.26628
63377590	chr15:63377590:A:G	2.45623e-15	-3.33647e-10	-0.226934
63378272	chr15:63378272:C:G	9.28571e-16	-3.33647e-10	-1.19967
63378545	chr15:63378545:G:A	1.53352e-15	-0.697998	-3.12094e-10
63379273	chr15:63379273:G:A	1.45117e-16	-1.79931	-1.25647
63379957	chr15:63379957:A:G	8.43397e-16	-3.33647e-10	-1.29588
63380214	chr15:63380214:A:G	3.73547e-15	-3.33647e-10	0.192311
63380228	chr15:63380228:A:T	3.72383e-15	-3.33647e-10	0.18919
63380233	chr15:63380233:G:A	1.53501e-15	-3.33647e-10	-0.697023
63380486	chr15:63380486:A:C	4.78798e-16	-0.6518	-1.21024
63380726	chr15:63380726:C:T	4.47285e-16	-1.72184	-0.20828
63380958	chr15:63380958:C:T	3.97804e-16	-0.7479	-1.29946
63381212	chr15:63381212:C:T	9.35656e-16	0.00284395	-1.19491
63381470	chr15:63381470:A:G	4.00855e-16	-2.03972	-3.12094e-10
63381648	chr15:63381648:C:T	8.45359e-16	-3.33647e-10	-1.29356
63381972	chr15:63381972:T:C	1.94903e-16	-1.55663	-1.20419
63382096	chr15:63382096:T:C	9.22003e-16	-3.33647e-10	-1.20677
63382774	chr15:63382774:C:A	4.02611e-16	-2.03535	-3.12094e-10
63382922	chr15:63382922:G:A	5.86297e-15	-3.33647e-10	0.643094
63383242	chr15:63383242:T:C	2.96749e-16	-1.17102	-1.16941
63383434	chr15:63383434:C:T	3.90314e-15	-3.33647e-10	0.23622
63383793	chr15:63383793:GAGAAT:G	1.24475e-16	-1.94296	-1.26625
63383837	chr15:63383837:C:T	1.25226e-16	-1.92783	-1.27537
63383849	chr15:63383849:T:C	1.23316e-15	-3.33647e-10	-0.915979
63383898	chr15:63383898:A:G	1.27067e-16	-1.91036	-1.27824
63383982	chr15:63383982:G:A	1.82116e-15	-3.33647e-10	-0.526089
63384013	chr15:63384013:A:T	2.15383e-16	-1.75515	-0.905752
63384112	chr15:63384112:C:T	3.83393e-16	-2.08426	-3.12094e-10
63384317	chr15:63384317:A:G	3.22589e-15	-3.33647e-10	0.045647
63384377	chr15:63384377:T:A	1.27666e-16	-1.91908	-1.26483
63384414	chr15:63384414:A:G	3.89461e-15	-3.33647e-10	0.234031
63384814	chr15:63384814:T:G	8.59057e-16	-3.33647e-10	-1.27748
63385009	chr15:63385009:C:A	8.66098e-16	-3.33647e-10	-1.26932
63385125	chr15:63385125:T:C	8.76629e-16	-3.33647e-10	-1.25723
63385287	chr15:63385287:T:A	1.25731e-16	-1.91595	-1.28323
63385304	chr15:63385304:A:G	4.25434e-16	-2.06854	0.0883278
63385535	chr15:63385535:A:C	1.66792e-16	-1.77577	-1.1408
63385736	chr15:63385736:T:C	2.18006e-15	-3.33647e-10	-0.346212
63385767	chr15:63385767:A:G	2.7136e-16	-1.73284	-0.697035
63385825	chr15:63385825:CT:C	8.40237e-16	-3.33647e-10	-1.29963
63386007	chr15:63386007:T:G	1.30307e-16	-2.09157	-1.07186
63386226	chr15:63386226:C:T	7.31957e-16	-0.571348	-0.866248
63386235	chr15:63386235:A:G	6.60308e-16	-1.98512	0.444507
63386599	chr15:63386599:C:T	8.51344e-16	-3.33647e-10	-1.2865
63386790	chr15:63386790:C:T	1.49642e-15	-3.33647e-10	-0.722484
63387226	chr15:63387226:T:C	2.33767e-16	-1.74613	-0.832868
63387868	chr15:63387868:C:T	5.0976e-16	-1.79938	-3.12094e-10
63387890	chr15:63387890:G:A	2.09384e-16	-1.39423	-1.29492
63388043	chr15:63388043:A:C	1.42172e-15	-3.33647e-10	-0.773692
63388398	chr15:63388398:A:G	3.13186e-15	-3.33647e-10	0.0160645
63388537	chr15:63388537:T:C	1.46702e-15	-3.33647e-10	-0.742331
63388661	chr15:63388661:C:A	9.68765e-16	-1.1573	-3.12094e-10
63388685	chr15:63388685:G:A	1.06152e-15	-1.06586	-3.12094e-10
63388720	chr15:63388720:C:G	1.56539e-16	-2.04619	-0.933825
63389238	chr15:63389238:A:G	1.28654e-15	-3.33647e-10	-0.873606
63389348	chr15:63389348:G:A	8.40276e-16	-3.33647e-10	-1.29959
63389553	chr15:63389553:T:A	8.40069e-16	-3.33647e-10	-1.29983
63389712	chr15:63389712:C:A	2.24065e-16	-1.32649	-1.29489
63389849	chr15:63389849:G:A	1.32825e-16	-2.0714	-1.07288
63390132	chr15:63390132:C:T	1.05859e-16	-2.09498	-1.27623
63390873	chr15:63390873:A:G	1.90953e-16	-2.09766	-0.683632
63390906	chr15:63390906:A:G	3.8043e-16	-2.09202	-3.12094e-10
63391225	chr15:63391225:T:C	1.09051e-15	-3.33647e-10	-1.03892
63391367	chr15:63391367:C:T	4.99357e-15	-3.33647e-10	0.482589
63391385	chr15:63391385:C:G	1.14795e-15	-3.33647e-10	-0.987584
63391905	chr15:63391905:C:T	2.80349e-15	-3.33647e-10	-0.0946977
63392104	chr15:63392104:G:A	8.47421e-16	-3.33647e-10	-1.29112
63393262	chr15:63393262:G:A	8.67142e-16	-3.33647e-10	-1.26811
63393544	chr15:63393544:A:G	1.29908e-15	-3.33647e-10	-0.863907
63394128	chr15:63394128:G:A	2.50816e-16	-1.53327	-0.975324
63394165	chr15:63394165:C:T	1.26821e-15	-3.33647e-10	-0.887958
63394204	chr15:63394204:A:G	1.69536e-16	-1.70814	-1.19211
63394234	chr15:63394234:A:T	1.15297e-15	-0.983218	-3.12094e-10
63394334	chr15:63394334:A:T	1.01326e-15	-3.33647e-10	-1.11239
63394536	chr15:63394536:T:A	1.1155e-15	-3.33647e-10	-1.01626
63395095	chr15:63395095:T:C	2.8945e-16	-2.10102	-0.264314
63395367	chr15:63395367:C:T	2.42126e-16	-1.24772	-1.29614
63395686	chr15:63395686:G:A	1.27393e-15	-3.33647e-10	-0.883459
63395804	chr15:63395804:G:A	8.54672e-16	-3.33647e-10	-1.2826
63396443	chr15:63396443:G:A	1.44242e-15	-3.33647e-10	-0.759237
63396628	chr15:63396628:C:G	2.20107e-16	-1.64455	-0.994651
63397016	chr15:63397016:C:CT	2.5947e-16	-1.49418	-0.980495
63397609	chr15:63397609:G:A	1.47905e-16	-1.80929	-1.22746
63398257	chr15:63398257:G:A	1.86381e-16	-2.03528	-0.77025
63398302	chr15:63398302:T:C	2.1638e-15	-3.33647e-10	-0.353696
63398319	chr15:63398319:T:G	9.02606e-16	-3.33647e-10	-1.22803
63398345	chr15:63398345:T:C	1.12202e-16	-2.04368	-1.26934
63398895	chr15:63398895:T:C	2.17337e-15	-3.33647e-10	-0.349281
63398904	chr15:63398904:C:T	4.91148e-16	-1.83657	-3.12094e-10
63399186	chr15:63399186:T:C	6.7959e-16	-2.0974	0.585568
63399303	chr15:63399303:A:G	1.91726e-16	-1.62818	-1.14907
63399634	chr15:63399634:A:C	1.53932e-15	-3.33647e-10	-0.694225
63399781	chr15:63399781:T:A	1.06287e-16	-2.08197	-1.2852
63400129	chr15:63400129:C:T	1.88824e-15	-3.33647e-10	-0.489919
63400182	chr15:63400182:C:T	5.18228e-16	-1.7829	-3.12094e-10
63400344	chr15:63400344:G:T	2.10794e-15	-3.33647e-10	-0.379853
63400384	chr15:63400384:G:A	1.1712e-16	-1.99775	-1.27237
63400698	chr15:63400698:C:T	2.34809e-16	-1.4612	-1.11334
63400907	chr15:63400907:C:T	1.97279e-16	-1.62237	-1.12632
63401104	chr15:63401104:A:T	3.14702e-15	-3.33647e-10	0.0208929
63401295	chr15:63401295:A:G	3.74951e-16	-1.02575	-1.08078
63401327	chr15:63401327:T:G	6.26976e-16	-1.22462	-0.367791
63401574	chr15:63401574:G:A	6.43305e-16	-1.5667	-3.12094e-10
63401906	chr15:63401906:C:G	7.7877e-16	-1.3756	-3.12094e-10
63402085	chr15:63402085:C:G	1.89075e-16	-2.05154	-0.739633
63402101	chr15:63402101:T:A	2.26569e-16	-2.03318	-0.577091
63402189	chr15:63402189:G:A	2.46502e-16	-1.3076	-1.21835
63402595	chr15:63402595:C:T	1.86327e-16	-1.70682	-1.09899
63402734	chr15:63402734:T:A	1.5684e-15	-3.33647e-10	-0.675504
63402853	chr15:63402853:T:A	4.15786e-16	-2.00315	-3.12094e-10
63402939	chr15:63402939:T:G	3.65922e-16	-0.873174	-1.25772
63403100	chr15:63403100:A:G	2.61459e-15	-3.33647e-10	-0.164454
63403237	chr15:63403237:C:T	8.57154e-16	-3.33647e-10	-1.2797
63403257	chr15:63403257:C:G	1.57377e-15	-3.33647e-10	-0.672087
63403478	chr15:63403478:G:T	1.11219e-16	-2.03841	-1.28341
63403533	chr15:63403533:A:C	8.56376e-16	-3.33647e-10	-1.28061
63403593	chr15:63403593:T:C	1.76196e-15	-3.33647e-10	-0.559137
63403984	chr15:63403984:C:T	2.25014e-16	-1.98252	-0.634636
63404411	chr15:63404411:T:C	9.82922e-16	-3.33647e-10	-1.14279
63404940	chr15:63404940:A:G	1.00276e-15	-0.137717	-0.985088
63405074	chr15:63405074:T:A	3.69789e-15	-3.33647e-10	0.182201
63405165	chr15:63405165:C:A	5.28686e-16	-1.76292	-3.12094e-10
63405366	chr15:63405366:G:A	4.52815e-16	-1.91783	-3.12094e-10
63405660	chr15:63405660:T:C	2.57013e-15	-3.33647e-10	-0.181607
63405685	chr15:63405685:C:A	9.14829e-16	-3.33647e-10	-1.21458
63405904	chr15:63405904:T:G	8.54074e-16	-3.33647e-10	-1.2833
63405926	chr15:63405926:C:T	4.38522e-16	-1.94991	-3.12094e-10
63406254	chr15:63406254:C:T	6.58115e-16	-1.54394	-3.12094e-10
63406343	chr15:63406343:A:G	9.18393e-16	-3.33647e-10	-1.21069
63406658	chr15:63406658:G:C	6.69119e-16	-1.52736	-3.12094e-10
63406734	chr15:63406734:G:A	1.29301e-16	-1.9157	-1.25548
63407036	chr15:63407036:A:G	8.42289e-16	-3.33647e-10	-1.29719
63407052	chr15:63407052:C:G	8.44474e-16	-3.33647e-10	-1.2946
63407068	chr15:63407068:A:G	8.40216e-16	-3.33647e-10	-1.29966
63407094	chr15:63407094:G:A	6.78391e-16	-1.51359	-3.12094e-10
63407096	chr15:63407096:G:A	6.97579e-16	-1.4857	-3.12094e-10
63407505	chr15:63407505:G:T	1.05333e-16	-2.08237	-1.29383
63408361	chr15:63408361:G:A	9.03335e-16	-3.33647e-10	-1.22722
63408517	chr15:63408517:G:A	1.33456e-16	-2.0001	-1.13944
63408629	chr15:63408629:C:A	4.07131e-16	-2.02418	-3.12094e-10
63408661	chr15:63408661:T:A	9.92656e-16	-3.33647e-10	-1.13293
63408785	chr15:63408785:G:A	3.58793e-16	-0.850809	-1.29976
63408972	chr15:63408972:A:T	1.66798e-15	-3.33647e-10	-0.61395
63408983	chr15:63408983:A:T	1.43822e-15	-3.33647e-10	-0.762156
63409304	chr15:63409304:G:A	2.4789e-15	0.277977	-0.495725
63409652	chr15:63409652:T:C	1.43887e-15	-3.33647e-10	-0.761707
63410010	chr15:63410010:G:GT	9.73513e-16	-3.33647e-10	-1.15241
63410011	chr15:63410011:GAC:G	9.67727e-16	-3.33647e-10	-1.15837
63410065	chr15:63410065:G:A	1.25543e-16	-1.93183	-1.26884
63410068	chr15:63410068:G:A	9.29754e-16	-3.33647e-10	-1.1984
63410167	chr15:63410167:C:T	1.2977e-16	-1.89661	-1.27094
63410480	chr15:63410480:A:G	1.02589e-15	-3.33647e-10	-1.1
63410495	chr15:63410495:C:T	1.31097e-16	-1.93713	-1.22026
63410647	chr15:63410647:A:T	8.59906e-16	-3.33647e-10	-1.27649
63410790	chr15:63410790:C:T	1.10872e-15	-3.33647e-10	-1.02236
63411197	chr15:63411197:G:C	6.45446e-16	-1.56338	-3.12094e-10
63411720	chr15:63411720:G:A	6.91437e-16	-1.49455	-3.12094e-10
63411826	chr15:63411826:C:T	2.49601e-16	-1.43316	-1.08029
63412188	chr15:63412188:G:C	8.62554e-16	-3.33647e-10	-1.27342
63412232	chr15:63412232:T:G	1.61416e-15	-3.33647e-10	-0.646747
63412294	chr15:63412294:T:C	3.95664e-16	-2.05275	-3.12094e-10
63412646	chr15:63412646:T:C	1.09658e-15	-3.33647e-10	-1.03337
63412832	chr15:63412832:C:T	2.06428e-16	-1.49617	-1.2072
63412845	chr15:63412845:C:T	7.30823e-16	-1.43915	-3.12094e-10
63412865	chr15:63412865:T:C	3.99308e-16	-0.853261	-1.19032
63412872	chr15:63412872:G:A	4.15924e-16	-2.00281	-3.12094e-10
63413067	chr15:63413067:C:A	6.95051e-16	-1.48933	-3.12094e-10
63413244	chr15:63413244:G:A	1.08823e-15	-3.33647e-10	-1.04101
63413813	chr15:63413813:A:C	6.98454e-16	-1.48445	-3.12094e-10
63413874	chr15:63413874:A:G	1.64348e-15	-3.33647e-10	-0.628744
63414026	chr15:63414026:G:A	2.55526e-16	-1.36877	-1.12122
63414134	chr15:63414134:TATACA:T	1.19335e-15	0.00436191	-0.953157
63414421	chr15:63414421:A:G	1.23168e-15	-3.33647e-10	-0.917185
63414527	chr15:63414527:A:G	1.06212e-15	-3.33647e-10	-1.06529
63414804	chr15:63414804:C:A	1.1431e-15	-3.33647e-10	-0.991816
63414875	chr15:63414875:A:T	3.316e-16	-1.89648	-0.332906
63415338	chr15:63415338:G:A	8.66123e-16	-3.33647e-10	-1.26929
63416034	chr15:63416034:C:A	3.01531e-15	1.1579	-1.17976
63416091	chr15:63416091:T:A	3.01112e-15	1.16113	-1.18438
63416501	chr15:63416501:C:T	5.60591e-16	-0.442105	-1.26222
63417131	chr15:63417131:AGAGAAGAAG:A	2.31346e-15	0.787476	-1.07429
63417365	chr15:63417365:AG:A	8.40183e-16	-3.33647e-10	-1.2997
63418274	chr15:63418274:A:T	8.53779e-16	-3.33647e-10	-1.28364
63418474	chr15:63418474:G:A	1.03067e-15	0.116972	-1.21233
63418563	chr15:63418563:T:G	4.35432e-16	-0.880978	-1.076
63418571	chr15:63418571:C:T	5.89921e-16	-1.65333	-3.12094e-10
63418596	chr15:63418596:G:A	8.78773e-16	-3.33647e-10	-1.25479
63418790	chr15:63418790:G:T	3.47919e-15	1.29673	-1.17549
63418792	chr15:63418792:T:G	3.26169e-15	1.23378	-1.1771
63418793	chr15:63418793:CCT:C	3.49052e-15	1.29781	-1.17332
63419180	chr15:63419180:G:A	4.63318e-16	-0.641947	-1.25296
63419257	chr15:63419257:G:C	1.0505e-15	-3.33647e-10	-1.0763
63420242	chr15:63420242:C:T	5.16676e-15	1.73026	-1.21357
63420622	chr15:63420622:A:AT	2.76854e-15	-3.33647e-10	-0.107241
63421150	chr15:63421150:A:G	2.0638e-16	-1.41171	-1.29189
63421301	chr15:63421301:C:G	2.34106e-15	-0.274958	-3.12094e-10
63421829	chr15:63421829:A:G	1.19889e-15	-3.33647e-10	-0.94417
63422117	chr15:63422117:G:T	1.12649e-15	-3.33647e-10	-1.00646
63422136	chr15:63422136:A:G	8.62798e-16	-3.33647e-10	-1.27314
63422272	chr15:63422272:A:G	1.05615e-16	-2.07556	-1.29796
63422293	chr15:63422293:T:C	2.42747e-16	-1.93692	-0.604381
63422404	chr15:63422404:G:A	4.25392e-16	-1.98031	-3.12094e-10
63422522	chr15:63422522:A:T	2.98665e-16	-1.64261	-0.69138
63422638	chr15:63422638:C:T	1.27709e-15	-3.33647e-10	-0.880975
63423017	chr15:63423017:C:T	8.42667e-16	-3.33647e-10	-1.29675
63423233	chr15:63423233:T:C	3.5315e-16	-1.52582	-0.640604
63423271	chr15:63423271:A:G	2.51212e-16	-1.29498	-1.21204
63423344	chr15:63423344:C:T	8.53369e-16	-3.33647e-10	-1.28413
63424102	chr15:63424102:G:A	1.04595e-16	-2.09693	-1.28629
63424515	chr15:63424515:T:C	1.62335e-15	-3.33647e-10	-0.641068
63424631	chr15:63424631:G:A	8.40287e-16	-3.33647e-10	-1.29957
63424704	chr15:63424704:T:C	4.06711e-16	-1.01095	-1.01426
63424855	chr15:63424855:G:A	1.14036e-15	-0.0697702	-0.924445
63425281	chr15:63425281:C:T	8.44624e-16	-3.33647e-10	-1.29443
63425305	chr15:63425305:T:G	1.19122e-15	-3.33647e-10	-0.950582
63425462	chr15:63425462:GT:G	2.13682e-16	-1.45603	-1.21279
63425464	chr15:63425464:T:A	2.10756e-16	-1.45968	-1.22293
63425538	chr15:63425538:T:A	2.13425e-16	-1.46118	-1.20885
63425670	chr15:63425670:A:G	8.53431e-16	-3.33647e-10	-1.28405
63426100	chr15:63426100:G:A	1.97222e-16	-1.64483	-1.10416
63426124	chr15:63426124:C:T	3.91949e-16	-1.15735	-0.904838
63426563	chr15:63426563:G:C	8.57177e-16	-3.33647e-10	-1.27967
63426780	chr15:63426780:T:C	8.72537e-16	-3.33647e-10	-1.26191
63426950	chr15:63426950:C:T	4.953e-16	-0.882871	-0.945283
63426979	chr15:63426979:C:T	1.19309e-16	-2.03494	-1.21667
63427406	chr15:63427406:C:A	5.97448e-16	-1.64065	-3.12094e-10
63427438	chr15:63427438:C:T	1.104e-15	-3.33647e-10	-1.02662
63427441	chr15:63427441:C:T	8.48247e-16	-3.33647e-10	-1.29015
63427691	chr15:63427691:G:A	6.19228e-16	-1.60484	-3.12094e-10
63427738	chr15:63427738:G:A	4.97255e-16	-1.15741	-0.6668
63427758	chr15:63427758:C:G	6.14579e-16	-1.61238	-3.12094e-10
63428446	chr15:63428446:A:G	9.03036e-16	-3.33647e-10	-1.22755
63428641	chr15:63428641:C:T	8.58081e-16	-3.33647e-10	-1.27862
63428863	chr15:63428863:T:G	2.33421e-16	-1.75506	-0.825417
63428867	chr15:63428867:A:G	2.22951e-16	-1.75665	-0.869715
63428886	chr15:63428886:AT:A	9.46593e-16	-3.33647e-10	-1.18045
63428985	chr15:63428985:G:C	1.65858e-16	-2.08346	-0.838726
63429155	chr15:63429155:C:T	2.70865e-15	1.11287	-1.24198
63429277	chr15:63429277:G:A	2.78188e-15	-3.33647e-10	-0.102435
63429618	chr15:63429618:A:T	2.25506e-16	-1.74116	-0.873808
63429620	chr15:63429620:G:T	3.66934e-15	1.25107	-1.07661
63429739	chr15:63429739:G:A	2.35488e-16	-1.39117	-1.18048
63430585	chr15:63430585:T:A	9.46104e-16	-3.33647e-10	-1.18097
63430716	chr15:63430716:G:A	1.58492e-15	0.126219	-0.791245
63430754	chr15:63430754:A:G	6.41767e-16	-1.56909	-3.12094e-10
63430805	chr15:63430805:T:C	5.69207e-16	-1.68907	-3.12094e-10
63430833	chr15:63430833:T:A	1.3547e-15	-0.00866566	-0.813314
63431118	chr15:63431118:A:G	1.46415e-15	-0.74429	-3.12094e-10
63431908	chr15:63431908:C:T	2.98277e-15	-3.33647e-10	-0.0327115
63432009	chr15:63432009:G:A	8.58709e-16	-3.33647e-10	-1.27789
63432023	chr15:63432023:A:G	8.433e-16	-1.296	-3.12094e-10
63432141	chr15:63432141:T:C	1.12437e-15	-3.33647e-10	-1.00834
63432144	chr15:63432144:T:C	9.14131e-16	-3.33647e-10	-1.21534
63432757	chr15:63432757:G:A	1.20345e-15	-3.33647e-10	-0.940367
63432845	chr15:63432845:A:G	9.34738e-16	-3.33647e-10	-1.19305
63432880	chr15:63432880:C:T	3.44985e-16	-1.65432	-0.535495
63432987	chr15:63432987:G:A	1.5097e-15	0.37996	-1.09361
63433388	chr15:63433388:C:T	3.76857e-16	-2.10145	-3.12094e-10
63433697	chr15:63433697:G:T	5.21089e-15	-3.33647e-10	0.525189
63433800	chr15:63433800:T:C	8.41366e-16	-3.33647e-10	-1.29829
63433824	chr15:63433824:A:C	8.52789e-16	-3.33647e-10	-1.28481
63433907	chr15:63433907:A:G	1.27181e-15	-3.33647e-10	-0.885123
63433941	chr15:63433941:T:C	1.12823e-15	-3.33647e-10	-1.00491
63433962	chr15:63433962:C:T	2.30786e-16	-1.31378	-1.27805
63433968	chr15:63433968:T:C	9.87973e-16	-3.33647e-10	-1.13766
63434389	chr15:63434389:C:T	1.52603e-15	-3.33647e-10	-0.702895
63434638	chr15:63434638:G:A	9.88456e-16	-3.33647e-10	-1.13717
63434913	chr15:63434913:G:A	2.12172e-15	-3.33647e-10	-0.373335
63435022	chr15:63435022:T:C	9.48015e-16	-3.33647e-10	-1.17895
63435799	chr15:63435799:T:G	8.55952e-16	-3.33647e-10	-1.2811
63435929	chr15:63435929:T:C	6.26676e-16	-0.614913	-0.977976
63435995	chr15:63435995:G:A	4.22169e-16	-1.98791	-3.12094e-10
63436357	chr15:63436357:T:C	2.0422e-16	-1.53612	-1.178
63437663	chr15:63437663:A:G	4.32482e-16	-1.18121	-0.782571
63437877	chr15:63437877:T:C	8.87648e-16	-3.33647e-10	-1.24474
63438565	chr15:63438565:A:G	9.09481e-16	-3.33647e-10	-1.22044
63438661	chr15:63438661:T:A	1.48257e-16	-2.05934	-0.975027
63438667	chr15:63438667:G:C	1.57827e-16	-1.73703	-1.23479
63438702	chr15:63438702:G:A	1.85743e-15	-3.33647e-10	-0.506369
63439063	chr15:63439063:A:G	1.10909e-16	-2.10074	-1.22387
63439355	chr15:63439355:T:C	1.56378e-16	-1.71569	-1.26536
63439358	chr15:63439358:A:G	1.40235e-16	-1.83078	-1.25922
63439443	chr15:63439443:T:G	8.41685e-16	-3.33647e-10	-1.29791
63439829	chr15:63439829:G:C	1.0759e-15	-3.33647e-10	-1.05241
63440045	chr15:63440045:C:T	4.17082e-16	-2.00004	-3.12094e-10
63440326	chr15:63440326:T:G	8.40756e-16	-3.33647e-10	-1.29902
63441105	chr15:63441105:G:A	2.42957e-15	-3.33647e-10	-0.237848
63441491	chr15:63441491:A:C	5.02861e-16	-1.813	-3.12094e-10
63441551	chr15:63441551:G:A	3.86602e-16	-2.07592	-3.12094e-10
63442192	chr15:63442192:G:A	1.02703e-15	-3.33647e-10	-1.09889
63442991	chr15:63442991:C:T	9.14297e-16	-3.33647e-10	-1.21516
63443328	chr15:63443328:C:T	2.49636e-15	-3.33647e-10	-0.210729
63443762	chr15:63443762:C:T	9.8695e-16	-3.33647e-10	-1.1387
63443763	chr15:63443763:G:A	5.63753e-16	-1.6987	-3.12094e-10
63444150	chr15:63444150:G:C	6.60332e-16	-1.54058	-3.12094e-10
63444186	chr15:63444186:G:A	3.89781e-16	-2.06773	-3.12094e-10
63444436	chr15:63444436:A:G	2.09861e-15	-3.33647e-10	-0.384286
63445282	chr15:63445282:T:TAC	2.09497e-15	-3.33647e-10	-0.386021
63445323	chr15:63445323:T:G	8.77506e-16	-3.33647e-10	-1.25623
63445334	chr15:63445334:AC:A	7.44221e-16	-1.42098	-3.12094e-10
63445365	chr15:63445365:C:T	1.10639e-15	-3.33647e-10	-1.02446
63445410	chr15:63445410:A:G	3.83201e-16	-0.792452	-1.2923
63445813	chr15:63445813:C:T	4.02709e-15	-3.33647e-10	0.267481
63445975	chr15:63445975:G:A	8.44209e-16	-3.33647e-10	-1.29492
63446142	chr15:63446142:T:C	8.46691e-16	-3.33647e-10	-1.29198
63446202	chr15:63446202:C:T	1.22616e-15	-3.33647e-10	-0.921676
63446221	chr15:63446221:A:G	1.91397e-15	-3.33647e-10	-0.476381
63446373	chr15:63446373:C:G	3.09053e-16	-1.0193	-1.28051
63446611	chr15:63446611:G:A	2.4273e-15	-3.33647e-10	-0.238781
63447044	chr15:63447044:G:A	8.43903e-16	-3.33647e-10	-1.29528
63447137	chr15:63447137:TC:T	1.15742e-15	-3.33647e-10	-0.979368
63447587	chr15:63447587:A:C	1.05661e-14	-3.33647e-10	1.23209
63447793	chr15:63447793:A:T	1.03165e-16	-2.10145	-1.29553
63448056	chr15:63448056:T:C	2.8632e-15	-3.33647e-10	-0.0736225
63448313	chr15:63448313:T:A	2.23383e-15	-3.33647e-10	-0.321846
63448609	chr15:63448609:A:C	1.4257e-16	-1.8741	-1.19938
63448820	chr15:63448820:C:T	6.93164e-16	-2.07108	0.579031
63448838	chr15:63448838:C:T	1.26785e-15	-3.33647e-10	-0.888239
63448891	chr15:63448891:G:A	3.1937e-15	-3.33647e-10	0.0356171
63448894	chr15:63448894:T:A	8.39943e-16	-3.33647e-10	-1.29998
63449322	chr15:63449322:G:A	3.78214e-16	-2.09786	-3.12094e-10
63449747	chr15:63449747:C:A	9.85703e-16	-3.33647e-10	-1.13996
63450058	chr15:63450058:T:G	5.43614e-16	-1.04323	-0.691851
63450132	chr15:63450132:C:G	8.43591e-16	-3.33647e-10	-1.29565
63450453	chr15:63450453:A:G	6.15784e-16	-2.0137	0.403283
63450766	chr15:63450766:A:G	8.63591e-16	-1.97898	0.706759
63450817	chr15:63450817:A:T	1.00659e-15	-3.33647e-10	-1.11899
63450888	chr15:63450888:T:A	3.9587e-16	-2.05223	-3.12094e-10
63450999	chr15:63450999:C:T	8.15641e-16	-1.98843	0.65909
63451110	chr15:63451110:T:G	2.62909e-16	-1.35818	-1.10333
63451115	chr15:63451115:C:A	8.48486e-16	-3.33647e-10	-1.28986
63451198	chr15:63451198:C:T	1.36037e-16	-1.83037	-1.29002
63451517	chr15:63451517:C:G	1.41366e-15	-3.33647e-10	-0.779381
63451658	chr15:63451658:C:T	6.30973e-16	-1.58606	-3.12094e-10
63451720	chr15:63451720:A:C	1.4112e-16	-1.94031	-1.1434
63451754	chr15:63451754:G:T	8.51611e-16	-3.33647e-10	-1.28619
63451835	chr15:63451835:G:A	5.09962e-16	-1.79898	-3.12094e-10
63452851	chr15:63452851:A:G	8.39942e-16	-3.33647e-10	-1.29998
63452911	chr15:63452911:C:A	1.36318e-15	-3.33647e-10	-0.815739
63452954	chr15:63452954:T:C	1.19857e-15	-3.33647e-10	-0.944431
63453844	chr15:63453844:G:C	5.3191e-16	-1.75684	-3.12094e-10
63454653	chr15:63454653:A:T	1.73167e-16	-1.90099	-0.978068
63454797	chr15:63454797:T:C	1.05704e-14	-3.33647e-10	1.23249
63454852	chr15:63454852:G:A	1.874e-16	-1.79598	-1.00409
63455197	chr15:63455197:T:C	1.55598e-16	-1.91746	-1.06858
63455223	chr15:63455223:A:C	1.48842e-16	-1.94469	-1.08575
63455292	chr15:63455292:T:C	1.51965e-16	-1.91518	-1.09449
63455332	chr15:63455332:T:C	1.65501e-16	-1.88869	-1.03565
63455419	chr15:63455419:C:T	1.65667e-16	-1.91582	-1.00752
63455643	chr15:63455643:G:A	2.68863e-15	-3.33647e-10	-0.13653
63455888	chr15:63455888:G:A	8.55312e-16	-3.33647e-10	-1.28185
63456146	chr15:63456146:A:G	3.06173e-16	-1.86029	-0.448872
63456188	chr15:63456188:T:G	8.78611e-16	-3.33647e-10	-1.25497
63456418	chr15:63456418:C:A	2.05801e-16	-1.40749	-1.29892
63456557	chr15:63456557:C:G	1.49254e-15	-3.33647e-10	-0.725083
63457070	chr15:63457070:T:A	2.59794e-16	-1.94913	-0.524293
63457248	chr15:63457248:A:AT	5.65547e-15	0.607061	-3.12094e-10
63457343	chr15:63457343:A:G	1.83031e-16	-1.83857	-0.985092
63457452	chr15:63457452:G:A	8.97781e-16	-1.90018	0.666791
63457506	chr15:63457506:T:G	1.10143e-16	-2.07424	-1.2573
63457910	chr15:63457910:G:A	1.45891e-16	-1.9092	-1.14126
63458067	chr15:63458067:C:T	1.50117e-15	-3.33647e-10	-0.719319
63458194	chr15:63458194:G:A	1.53694e-15	-3.33647e-10	-0.695766
63458414	chr15:63458414:C:A	1.22658e-15	-3.33647e-10	-0.92133
63458420	chr15:63458420:G:A	8.52373e-16	-3.33647e-10	-1.28529
63458471	chr15:63458471:G:A	8.86231e-16	-3.33647e-10	-1.24634
63458505	chr15:63458505:A:G	1.5157e-15	-3.33647e-10	-0.709682
63458713	chr15:63458713:G:A	8.81658e-16	-3.33647e-10	-1.25151
63458786	chr15:63458786:T:C	2.60984e-16	-1.19063	-1.27823
63458787	chr15:63458787:G:A	5.9007e-16	-1.65308	-3.12094e-10
63458821	chr15:63458821:C:T	2.96474e-16	-1.04266	-1.2987
63458940	chr15:63458940:C:T	1.14469e-16	-1.99397	-1.29904
63458950	chr15:63458950:G:A	1.5157e-15	-3.33647e-10	-0.709682
63459064	chr15:63459064:G:T	2.90728e-16	-1.06184	-1.29909
63459278	chr15:63459278:C:T	2.01394e-16	-1.81653	-0.911525
63459322	chr15:63459322:C:T	3.03033e-16	-1.0219	-1.29758
63459383	chr15:63459383:A:G	1.52176e-15	-3.33647e-10	-0.705697
63459398	chr15:63459398:G:A	2.9402e-16	-1.05035	-1.29932
63459429	chr15:63459429:C:T	3.26777e-16	-1.50531	-0.738729
63459512	chr15:63459512:T:C	1.79814e-15	-3.33647e-10	-0.538807
63459974	chr15:63459974:A:G	1.72441e-16	-2.02485	-0.858414
63460250	chr15:63460250:G:T	1.51939e-15	-3.33647e-10	-0.707253
63460485	chr15:63460485:ACAGCCTAGAATGCAGGGGAAT:A	9.11445e-16	-3.33647e-10	-1.21829
63460810	chr15:63460810:A:G	8.39983e-16	-3.33647e-10	-1.29994
63461178	chr15:63461178:A:G	2.60591e-16	-1.17081	-1.29956
63461262	chr15:63461262:A:G	8.80375e-15	-3.33647e-10	1.04962
63461273	chr15:63461273:G:A	2.70359e-16	-1.1336	-1.29996
63461530	chr15:63461530:G:A	2.67567e-16	-1.14398	-1.29996
63462275	chr15:63462275:C:G	4.823e-16	-1.85475	-3.12094e-10
63462574	chr15:63462574:C:A	2.54802e-16	-1.208	-1.28483
63462656	chr15:63462656:A:G	1.0044e-15	-3.33647e-10	-1.12117
63462713	chr15:63462713:A:G	8.57549e-16	-3.33647e-10	-1.27924
63463036	chr15:63463036:T:C	2.37289e-16	-1.26582	-1.29822
63463386	chr15:63463386:A:G	6.95482e-16	-1.48871	-3.12094e-10
63463696	chr15:63463696:C:T	2.45514e-16	-1.22998	-1.29999
63463799	chr15:63463799:C:T	8.4551e-16	-3.33647e-10	-1.29338
63464029	chr15:63464029:G:A	1.81318e-16	-1.853	-0.98006
63464116	chr15:63464116:C:T	8.39985e-16	-3.33647e-10	-1.29993
63464177	chr15:63464177:T:C	1.01858e-15	-3.33647e-10	-1.10715
63464226	chr15:63464226:A:C	1.47163e-16	-1.91499	-1.12678
63464426	chr15:63464426:C:T	8.56559e-16	-3.33647e-10	-1.28039
63464477	chr15:63464477:A:G	3.17831e-15	0.0307871	-3.12094e-10
63464480	chr15:63464480:C:T	1.87148e-16	-1.85967	-0.94175
63464513	chr15:63464513:G:A	8.52307e-16	-3.33647e-10	-1.28537
63464661	chr15:63464661:TGAG:T	3.92374e-15	-3.33647e-10	0.241484
63465081	chr15:63465081:C:T	3.94758e-16	-1.68147	-0.373576
63465260	chr15:63465260:C:T	4.10544e-16	-1.41654	-0.599291
63465814	chr15:63465814:C:T	1.07228e-15	-3.33647e-10	-1.05578
63465941	chr15:63465941:C:T	5.8205e-16	-1.6916	0.024838
63466021	chr15:63466021:A:AC	1.3234e-16	-1.99788	-1.15006
63466093	chr15:63466093:T:C	4.37634e-16	-1.74428	-0.207651
63466220	chr15:63466220:G:T	9.10719e-16	-3.33647e-10	-1.21908
63466240	chr15:63466240:T:A	8.9366e-16	-1.92469	0.686702
63466448	chr15:63466448:C:T	4.2247e-15	-3.33647e-10	0.315385
63466552	chr15:63466552:G:A	1.14475e-15	-3.33647e-10	-0.99038
63466747	chr15:63466747:G:A	1.68292e-15	-3.33647e-10	-0.605032
63467066	chr15:63467066:A:C	1.77618e-15	-3.33647e-10	-0.551098
63467194	chr15:63467194:C:CT	1.81513e-15	-2.07291	1.54351
63467582	chr15:63467582:G:A	2.81815e-15	-3.33647e-10	-0.0894804
63468214	chr15:63468214:C:G	1.88821e-15	-3.33647e-10	-0.489935
63468316	chr15:63468316:G:A	2.12289e-16	-1.58521	-1.09016
63468563	chr15:63468563:A:G	1.10922e-15	-3.33647e-10	-1.0219
63468657	chr15:63468657:CTG:C	3.52496e-15	-3.33647e-10	0.134306
63469718	chr15:63469718:G:C	8.48126e-16	-3.33647e-10	-1.29029
63469897	chr15:63469897:A:C	8.79159e-16	-3.33647e-10	-1.25435
63470108	chr15:63470108:G:GT	4.9097e-16	-1.29502	-0.541913
63470200	chr15:63470200:T:C	6.17047e-15	-3.33647e-10	0.694213
63470410	chr15:63470410:T:C	5.3304e-16	-1.78132	0.0266032
63470474	chr15:63470474:C:T	9.43011e-16	-1.26993	0.0856953
63470520	chr15:63470520:G:A	1.09524e-15	-3.33647e-10	-1.03459
63470590	chr15:63470590:T:C	1.97202e-16	-1.71054	-1.03855
63470871	chr15:63470871:G:GCCA	3.80221e-16	-2.09256	-3.12094e-10
63471017	chr15:63471017:A:G	5.6492e-15	-3.33647e-10	0.605952
63471379	chr15:63471379:T:A	1.31612e-15	-3.33647e-10	-0.850873
63472062	chr15:63472062:G:A	3.71022e-16	-1.60844	-0.50862
63472306	chr15:63472306:T:C	9.26086e-16	-1.35845	0.156099
63472403	chr15:63472403:G:T	2.73616e-15	-2.09901	1.98001
63472582	chr15:63472582:A:G	3.05856e-15	-2.09814	2.09052
63472698	chr15:63472698:A:G	4.24018e-15	-2.09696	2.41601
63473122	chr15:63473122:A:G	1.00093e-15	-3.33647e-10	-1.12464
63474323	chr15:63474323:T:C	4.62885e-16	-1.89584	-3.12094e-10
63474477	chr15:63474477:C:T	3.66649e-15	-3.33647e-10	0.173673
63474553	chr15:63474553:G:A	1.2538e-15	-3.33647e-10	-0.899384
63475385	chr15:63475385:C:T	1.22444e-15	-3.33647e-10	-0.923077
63475583	chr15:63475583:C:T	3.12685e-16	-1.89686	-0.391261
63475656	chr15:63475656:G:C	3.32062e-16	-1.82069	-0.407306
63475673	chr15:63475673:A:G	3.4829e-16	-1.83535	-0.344932
63475834	chr15:63475834:T:G	8.63132e-16	-3.33647e-10	-1.27275
63476121	chr15:63476121:C:T	3.59717e-16	-1.85428	-0.293724
63476714	chr15:63476714:G:A	4.64569e-15	-3.33647e-10	0.410378
63477282	chr15:63477282:G:A	4.06726e-16	-1.8034	-0.221782
63477932	chr15:63477932:G:C	3.12953e-16	-1.94648	-0.340783
63478027	chr15:63478027:T:C	1.15173e-16	-2.05445	-1.23244
63478915	chr15:63478915:T:C	1.23215e-15	-3.33647e-10	-0.916799
63479183	chr15:63479183:G:A	1.04184e-15	-1.17359	0.089019
63479271	chr15:63479271:A:T	1.30457e-15	-0.859689	-3.12094e-10
63479531	chr15:63479531:G:A	5.52376e-16	-1.71037	-0.00872325
63479634	chr15:63479634:C:T	8.3994e-16	-3.33647e-10	-1.29999
63480267	chr15:63480267:C:T	1.13291e-16	-2.09672	-1.20664
63480366	chr15:63480366:C:T	5.98171e-16	-1.90312	0.263684
63480549	chr15:63480549:A:G	1.15465e-15	-3.33647e-10	-0.981765
63480877	chr15:63480877:A:G	1.16307e-16	-2.09911	-1.17797
63481500	chr15:63481500:G:T	4.93524e-16	-1.62395	-0.207798
63482311	chr15:63482311:G:A	1.35244e-15	-3.33647e-10	-0.823651
63482391	chr15:63482391:C:T	1.37663e-15	-3.33647e-10	-0.805924
63482883	chr15:63482883:T:C	1.09285e-15	-1.37586	0.33908
63483073	chr15:63483073:A:G	1.14923e-15	-3.33647e-10	-0.98647
63483094	chr15:63483094:A:G	6.04802e-16	-1.97272	0.344299
63483195	chr15:63483195:G:A	3.86376e-16	-2.07651	-3.12094e-10
63483306	chr15:63483306:C:T	9.28669e-16	-3.33647e-10	-1.19957
63483579	chr15:63483579:C:G	9.37036e-16	-3.33647e-10	-1.1906
63483593	chr15:63483593:C:T	1.638e-16	-1.6749	-1.25977
63484035	chr15:63484035:T:C	8.43535e-16	-3.33647e-10	-1.29572
63484157	chr15:63484157:T:C	1.17514e-15	-3.33647e-10	-0.964174
63484261	chr15:63484261:G:A	3.76956e-16	-2.10119	-3.12094e-10
63484488	chr15:63484488:A:G	2.0035e-15	-3.33647e-10	-0.430667
63484495	chr15:63484495:G:A	8.4006e-16	-3.33647e-10	-1.29984
63485412	chr15:63485412:T:C	1.48165e-15	-3.33647e-10	-0.732408
63485415	chr15:63485415:A:G	2.52071e-15	-1.26405	1.06303
63485463	chr15:63485463:C:T	1.34197e-15	-3.33647e-10	-0.831427
63485660	chr15:63485660:T:C	1.64045e-15	-3.33647e-10	-0.630589
63485762	chr15:63485762:G:A	1.55568e-15	-3.33647e-10	-0.683647
63485818	chr15:63485818:G:A	4.83741e-16	-1.14048	-0.711289
63486160	chr15:63486160:C:T	1.19942e-15	-3.33647e-10	-0.943724
63486310	chr15:63486310:G:A	1.45383e-16	-1.83803	-1.21592
63486557	chr15:63486557:A:C	1.05008e-15	-3.33647e-10	-1.07669
63486733	chr15:63486733:G:T	1.37643e-16	-1.97798	-1.13067
63487074	chr15:63487074:G:A	1.06482e-16	-2.08231	-1.28304
63487238	chr15:63487238:A:G	1.5919e-15	-3.33647e-10	-0.660633
63487614	chr15:63487614:GA:G	9.4935e-16	-3.33647e-10	-1.17754
63487968	chr15:63487968:G:A	1.39502e-16	-1.8033	-1.29194
63488079	chr15:63488079:C:A	8.91353e-16	-3.33647e-10	-1.24058
63488152	chr15:63488152:C:T	1.18219e-15	-3.33647e-10	-0.958192
63488249	chr15:63488249:T:C	2.78026e-16	-1.72711	-0.678498
63488431	chr15:63488431:T:C	9.77166e-16	-0.951382	-0.19728
63488519	chr15:63488519:G:A	4.19978e-16	-1.02307	-0.970049
63488533	chr15:63488533:A:G	8.53099e-16	-3.33647e-10	-1.28444
63488617	chr15:63488617:G:T	4.02006e-16	-2.03685	-3.12094e-10
63488692	chr15:63488692:A:G	8.45175e-16	-3.33647e-10	-1.29377
63488853	chr15:63488853:A:G	2.59243e-16	-1.32624	-1.14932
63488944	chr15:63488944:G:A	6.14355e-16	-1.67117	0.0584285
63489167	chr15:63489167:C:T	1.03784e-15	-3.33647e-10	-1.08842
63489226	chr15:63489226:TGGCATGCGCCTGGAATCCCAGC:T	2.31792e-15	-3.33647e-10	-0.28489
63489424	chr15:63489424:C:T	8.63172e-16	-0.620152	-0.652552
63489557	chr15:63489557:A:T	1.12859e-15	-0.714758	-0.289832
63489939	chr15:63489939:A:G	7.35278e-16	-0.668162	-0.764907
63490304	chr15:63490304:T:C	8.53923e-16	-3.33647e-10	-1.28348
63490362	chr15:63490362:A:G	1.50499e-16	-1.96268	-1.05668
63491010	chr15:63491010:C:G	1.65019e-16	-1.93459	-0.992669
63491362	chr15:63491362:T:G	8.80848e-16	-3.33647e-10	-1.25243
63491659	chr15:63491659:C:G	8.40091e-16	-3.33647e-10	-1.29981
63492456	chr15:63492456:T:G	2.86704e-16	-1.28045	-1.09442
63492594	chr15:63492594:T:C	8.71561e-16	-3.33647e-10	-1.26303
63492741	chr15:63492741:C:T	1.01623e-15	-3.33647e-10	-1.10946
63493222	chr15:63493222:A:G	1.92856e-16	-1.72361	-1.04776
63493980	chr15:63493980:C:G	8.40061e-16	-3.33647e-10	-1.29984
63494379	chr15:63494379:C:T	8.58497e-16	-3.33647e-10	-1.27813
63495017	chr15:63495017:T:C	3.98107e-16	-2.0466	-3.12094e-10
63495034	chr15:63495034:G:A	9.85946e-16	-0.601527	-0.538189
63495639	chr15:63495639:A:C	9.55832e-16	-3.33647e-10	-1.17074
63496065	chr15:63496065:G:A	1.38721e-15	-3.33647e-10	-0.798266
63496171	chr15:63496171:A:G	8.87748e-15	-3.33647e-10	1.05796
63496638	chr15:63496638:G:T	9.56506e-16	-3.33647e-10	-1.17003
63497280	chr15:63497280:G:A	1.13084e-16	-2.07969	-1.2255
63497708	chr15:63497708:G:C	3.6208e-15	-3.33647e-10	0.161133
63498026	chr15:63498026:C:A	8.4827e-16	-3.33647e-10	-1.29012
63498443	chr15:63498443:T:C	1.12946e-16	-2.08548	-1.22093
63498463	chr15:63498463:C:T	1.0314e-16	-2.09759	-1.29963
63498792	chr15:63498792:T:C	1.53586e-15	-3.33647e-10	-0.696472
63498864	chr15:63498864:T:C	1.15414e-16	-2.09849	-1.1863
63498926	chr15:63498926:G:A	1.6979e-16	-2.09599	-0.802765
63499029	chr15:63499029:A:G	1.19033e-16	-2.07992	-1.17399
63499443	chr15:63499443:G:A	8.44295e-16	-3.33647e-10	-1.29482
63499646	chr15:63499646:T:G	8.92646e-16	-3.33647e-10	-1.23913
63499824	chr15:63499824:T:C	9.77982e-16	-3.33647e-10	-1.14783
63500058	chr15:63500058:T:C	1.15815e-16	-2.08807	-1.19325
63500224	chr15:63500224:A:AT	1.15458e-16	-2.09113	-1.19329
63500267	chr15:63500267:T:A	1.06356e-16	-2.09956	-1.26697
63500559	chr15:63500559:G:GT	1.19565e-16	-2.05546	-1.194
63501284	chr15:63501284:C:T	8.44132e-16	-3.33647e-10	-1.29501
63501372	chr15:63501372:A:G	1.14256e-16	-2.08098	-1.2139
63501674	chr15:63501674:T:C	1.10388e-16	-2.07689	-1.25243
63501737	chr15:63501737:G:A	1.0283e-16	-2.10033	-1.29992
63502161	chr15:63502161:TTCATG:T	1.11064e-16	-2.08815	-1.23506
63502228	chr15:63502228:C:T	8.44423e-16	-3.33647e-10	-1.29466
63502345	chr15:63502345:G:A	9.06129e-16	-3.33647e-10	-1.22414
63502725	chr15:63502725:G:A	8.43025e-16	-3.33647e-10	-1.29632
63503429	chr15:63503429:T:C	1.11665e-16	-2.06795	-1.24986
63503476	chr15:63503476:G:A	8.46705e-16	-3.33647e-10	-1.29197
63503638	chr15:63503638:A:G	8.50434e-16	-3.33647e-10	-1.28757
63504905	chr15:63504905:C:T	1.36182e-15	-3.33647e-10	-0.816741
63505020	chr15:63505020:C:G	2.53315e-15	-3.33647e-10	-0.196099
63505389	chr15:63505389:C:T	1.47757e-15	-3.33647e-10	-0.735165
63505466	chr15:63505466:G:C	7.40241e-16	-0.37787	-1.04847
63506024	chr15:63506024:G:A	8.67651e-16	-3.33647e-10	-1.26753
63506409	chr15:63506409:A:G	1.27509e-15	-3.33647e-10	-0.882546
63507452	chr15:63507452:A:G	3.68538e-15	-3.33647e-10	0.178812
63507866	chr15:63507866:T:C	1.26239e-16	-2.09939	-1.09575
63508038	chr15:63508038:T:C	1.03131e-16	-2.10081	-1.29651
63508068	chr15:63508068:A:G	8.44571e-16	-3.33647e-10	-1.29449
63508191	chr15:63508191:A:G	8.39999e-16	-3.33647e-10	-1.29992
63508436	chr15:63508436:G:A	2.59525e-15	-3.33647e-10	-0.171879
63508494	chr15:63508494:A:G	3.76326e-15	-3.33647e-10	0.199723
63508666	chr15:63508666:A:G	1.20922e-16	-2.07774	-1.16043
63510098	chr15:63510098:T:G	1.0433e-16	-2.09047	-1.29529
63510234	chr15:63510234:G:C	9.18366e-16	-3.33647e-10	-1.21072
63510245	chr15:63510245:C:T	8.85764e-16	-3.33647e-10	-1.24687
63510283	chr15:63510283:A:C	3.77436e-16	-2.09992	-3.12094e-10
63510300	chr15:63510300:A:G	1.16935e-14	-3.33647e-10	1.33347
63511630	chr15:63511630:A:G	1.09166e-16	-2.06209	-1.27836
63512042	chr15:63512042:C:T	8.88939e-15	-3.33647e-10	1.0593
63512049	chr15:63512049:C:T	1.20148e-16	-1.95818	-1.28642
63512375	chr15:63512375:CTTCT:C	1.04535e-15	-3.33647e-10	-1.08121
63512907	chr15:63512907:T:C	1.26898e-16	-2.07556	-1.11437
63513536	chr15:63513536:C:T	1.22746e-16	-1.94707	-1.27613
63513671	chr15:63513671:G:A	2.51906e-15	-3.33647e-10	-0.201678
63514339	chr15:63514339:T:C	9.19525e-16	-3.33647e-10	-1.20946
63515803	chr15:63515803:G:A	1.82976e-16	-1.97692	-0.847042
63516094	chr15:63516094:C:G	9.05099e-16	-3.33647e-10	-1.22527
63516149	chr15:63516149:T:C	8.42999e-16	-3.33647e-10	-1.29635
63517639	chr15:63517639:C:G	1.7885e-16	-2.00957	-0.837198
63517826	chr15:63517826:C:G	1.00879e-14	-3.33647e-10	1.18577
63518426	chr15:63518426:G:C	5.64582e-15	-1.45379	2.05914
63518831	chr15:63518831:T:C	5.58448e-15	-3.33647e-10	0.594429
63518850	chr15:63518850:C:T	1.7919e-14	-3.33647e-10	1.7603
63519011	chr15:63519011:C:T	1.43925e-16	-1.87349	-1.19053
63519056	chr15:63519056:C:T	9.55724e-16	-3.33647e-10	-1.17085
63519458	chr15:63519458:G:A	1.24377e-16	-1.94169	-1.26831
63519809	chr15:63519809:A:T	8.51634e-16	-3.33647e-10	-1.28616
63520285	chr15:63520285:A:T	1.37326e-15	-3.33647e-10	-0.808373
63521445	chr15:63521445:G:A	9.37431e-16	-3.33647e-10	-1.19017
63521544	chr15:63521544:G:A	1.32767e-16	-1.88111	-1.26361
63521710	chr15:63521710:A:G	6.54627e-16	-1.54925	-3.12094e-10
63521943	chr15:63521943:C:T	3.77711e-16	-2.09919	-3.12094e-10
63521951	chr15:63521951:T:C	3.77038e-16	-2.10097	-3.12094e-10
63522675	chr15:63522675:C:CA	1.97215e-16	-1.92841	-0.820611
63522848	chr15:63522848:A:G	8.41665e-16	-3.33647e-10	-1.29794
63522984	chr15:63522984:G:A	1.84707e-16	-1.93075	-0.883801
63523126	chr15:63523126:G:A	8.42629e-16	-3.33647e-10	-1.29679
63523228	chr15:63523228:G:A	8.60332e-16	-3.33647e-10	-1.276
63523280	chr15:63523280:T:C	1.86179e-16	-1.93763	-0.868976
63523305	chr15:63523305:G:A	3.56028e-15	-3.33647e-10	0.144276
63524203	chr15:63524203:T:C	1.23975e-15	-3.33647e-10	-0.91065
63524244	chr15:63524244:G:A	9.82282e-16	-3.33647e-10	-1.14344
63524299	chr15:63524299:C:T	1.19099e-15	-3.33647e-10	-0.950776
63524496	chr15:63524496:T:C	1.04864e-15	-3.33647e-10	-1.07807
63524870	chr15:63524870:T:C	8.40717e-16	-3.33647e-10	-1.29906
63525253	chr15:63525253:T:C	1.24939e-15	-3.33647e-10	-0.902909
63525297	chr15:63525297:C:T	8.45139e-16	-3.33647e-10	-1.29382
63525471	chr15:63525471:C:A	2.4864e-15	-3.33647e-10	-0.214727
63525493	chr15:63525493:A:G	1.28111e-15	-3.33647e-10	-0.877832
63525806	chr15:63525806:T:G	1.05791e-16	-2.10095	-1.2709
63525961	chr15:63525961:A:G	1.76306e-16	-2.00737	-0.853726
63526170	chr15:63526170:T:C	1.17637e-16	-1.96729	-1.29842
63526200	chr15:63526200:G:A	1.25103e-16	-1.95109	-1.25309
63526208	chr15:63526208:G:A	8.39961e-16	-3.33647e-10	-1.29996
63526359	chr15:63526359:G:T	8.62428e-16	-3.33647e-10	-1.27357
63526414	chr15:63526414:T:C	3.83424e-16	-2.08418	-3.12094e-10
63526430	chr15:63526430:A:G	3.85157e-16	-2.07967	-3.12094e-10
63526453	chr15:63526453:A:G	1.02879e-16	-2.10112	-1.29864
63526533	chr15:63526533:A:G	1.73709e-16	-2.01843	-0.857511
63526651	chr15:63526651:T:C	4.60267e-16	-2.09476	0.193249
63526878	chr15:63526878:TG:T	3.72344e-15	-3.33647e-10	0.189086
63526927	chr15:63526927:C:T	1.14879e-15	-3.33647e-10	-0.986851
63527228	chr15:63527228:G:A	8.41112e-16	-3.33647e-10	-1.29859
63527746	chr15:63527746:C:T	2.05154e-15	-3.33647e-10	-0.406972
63527785	chr15:63527785:C:T	1.02777e-16	-2.10133	-1.29942
63528459	chr15:63528459:CCAGCATTTAAGACTAAAAAAATAAACACTTTGGTTTAA:C	9.40329e-16	-3.33647e-10	-1.18709
63528598	chr15:63528598:G:T	1.13626e-16	-2.09022	-1.21019
63529244	chr15:63529244:G:T	8.62241e-16	-3.33647e-10	-1.27378
63529322	chr15:63529322:A:G	3.5066e-15	-3.33647e-10	0.129085
63529780	chr15:63529780:C:T	6.80762e-15	0.79248	-3.12094e-10
63530007	chr15:63530007:G:A	8.47543e-16	-3.33647e-10	-1.29098
63530402	chr15:63530402:T:C	8.40104e-16	-3.33647e-10	-1.29979
63530510	chr15:63530510:A:G	5.06947e-16	-1.80491	-3.12094e-10
63530810	chr15:63530810:C:G	1.19962e-15	-0.943561	-3.12094e-10
63530820	chr15:63530820:A:G	1.14364e-15	-3.33647e-10	-0.991344
63531342	chr15:63531342:G:C	8.77086e-16	-3.33647e-10	-1.25671
63531734	chr15:63531734:G:A	9.08086e-16	-3.33647e-10	-1.22198
63531854	chr15:63531854:C:T	1.56837e-15	-3.33647e-10	-0.675528
63531893	chr15:63531893:C:T	2.6162e-15	-3.33647e-10	-0.163839
63532185	chr15:63532185:C:T	8.80215e-16	-3.33647e-10	-1.25315
63532291	chr15:63532291:G:T	1.51192e-16	-2.08395	-0.930818
63533023	chr15:63533023:T:A	1.54053e-16	-2.07659	-0.919425
63533643	chr15:63533643:C:T	3.80209e-16	-2.0926	-3.12094e-10
63534193	chr15:63534193:CAG:C	5.49146e-15	-3.33647e-10	0.577632
63534231	chr15:63534231:T:C	2.95929e-15	-3.33647e-10	-0.040614
63534434	chr15:63534434:AT:A	5.48302e-16	-1.72649	-3.12094e-10
63534534	chr15:63534534:C:T	8.39964e-16	-3.33647e-10	-1.29996
63534595	chr15:63534595:G:A	8.48372e-16	-3.33647e-10	-1.29
63534912	chr15:63534912:ATTTG:A	1.68248e-16	-1.90202	-1.00586
63535700	chr15:63535700:G:A	4.95228e-16	-2.05274	0.224437
63535823	chr15:63535823:A:C	2.61841e-14	-3.33647e-10	2.13959
63536021	chr15:63536021:G:A	5.0254e-16	-2.06402	0.250379
63536059	chr15:63536059:T:C	3.78034e-16	-2.09833	-3.12094e-10
63536097	chr15:63536097:C:T	5.00101e-16	-2.05809	0.239584
63536175	chr15:63536175:T:C	8.55827e-16	-3.33647e-10	-1.28125
63536646	chr15:63536646:A:G	1.12725e-16	-2.03437	-1.274
63537420	chr15:63537420:A:G	8.56345e-16	-3.33647e-10	-1.28064
63537873	chr15:63537873:C:T	5.23286e-16	-2.06029	0.287104
63538121	chr15:63538121:G:T	2.57814e-15	-3.33647e-10	-0.178493
63538585	chr15:63538585:C:T	1.18364e-14	-3.33647e-10	1.34562
63539437	chr15:63539437:G:C	8.4402e-16	-3.33647e-10	-1.29514
63539533	chr15:63539533:T:C	2.39949e-16	-2.0409	-0.511994
63539670	chr15:63539670:A:T	1.32018e-16	-2.09526	-1.05513
63539785	chr15:63539785:G:A	1.08966e-16	-2.10086	-1.24143
63540133	chr15:63540133:T:C	2.76956e-16	-2.09901	-0.310447
63540363	chr15:63540363:T:C	2.98222e-16	-2.10026	-0.235219
63540575	chr15:63540575:C:T	1.64731e-15	-3.33647e-10	-0.626421
63540802	chr15:63540802:C:G	8.75726e-16	-3.33647e-10	-1.25826
63541192	chr15:63541192:G:T	3.77533e-16	-2.09966	-3.12094e-10
63541556	chr15:63541556:A:T	4.8244e-16	-2.06443	0.209963
63541950	chr15:63541950:G:A	1.19864e-16	-1.98938	-1.25758
63542120	chr15:63542120:A:T	8.60161e-16	-3.33647e-10	-1.2762
63542503	chr15:63542503:C:G	1.06279e-16	-2.09122	-1.27603
63542598	chr15:63542598:C:T	1.19624e-14	-3.33647e-10	1.3562
63542779	chr15:63542779:C:T	1.06075e-16	-2.09932	-1.26985
63542878	chr15:63542878:C:G	3.94676e-16	-1.99698	-0.0582706
63543068	chr15:63543068:TTGAAAA:T	5.04237e-16	-2.05845	0.248179
63543258	chr15:63543258:G:A	4.5598e-16	-2.07187	0.160999
63543662	chr15:63543662:C:T	8.40316e-16	-3.33647e-10	-1.29954
63543693	chr15:63543693:C:T	8.41176e-16	-3.33647e-10	-1.29852
63543890	chr15:63543890:A:T	2.9269e-15	-3.33647e-10	-0.0516177
63544162	chr15:63544162:AAT:A	8.44293e-16	-3.33647e-10	-1.29482
63544249	chr15:63544249:G:T	8.40487e-16	-3.33647e-10	-1.29934
63544612	chr15:63544612:G:A	4.07211e-16	-2.02399	-3.12094e-10
63544859	chr15:63544859:G:A	1.17789e-16	-2.00414	-1.26028
63545005	chr15:63545005:T:C	1.31942e-14	-3.33647e-10	1.45421
63545069	chr15:63545069:T:TA	1.34274e-16	-2.10145	-1.03198
63545292	chr15:63545292:A:G	9.10821e-16	-1.77965	0.560675
63545698	chr15:63545698:G:A	3.22215e-15	-3.33647e-10	0.0444873
63545726	chr15:63545726:T:C	1.04363e-16	-2.08577	-1.29967
63545918	chr15:63545918:T:C	8.422e-16	-3.33647e-10	-1.2973
63546571	chr15:63546571:T:C	1.31001e-16	-2.09834	-1.05977
63546638	chr15:63546638:C:T	1.71466e-15	-3.33647e-10	-0.58635
63546798	chr15:63546798:C:T	1.64833e-14	-3.33647e-10	1.67678
63546843	chr15:63546843:C:T	1.04874e-16	-2.0813	-1.29926
63546844	chr15:63546844:G:A	1.24224e-16	-2.01704	-1.19419
63546950	chr15:63546950:T:A	9.61381e-15	-3.33647e-10	1.13764
63547022	chr15:63547022:A:G	1.30547e-15	-0.858996	-3.12094e-10
63547252	chr15:63547252:A:G	6.7459e-16	-1.51921	-3.12094e-10
63547294	chr15:63547294:G:A	8.50093e-16	-3.33647e-10	-1.28797
63547298	chr15:63547298:G:A	1.35454e-16	-2.09854	-1.02614
63547309	chr15:63547309:G:A	8.41664e-16	-3.33647e-10	-1.29794
63547375	chr15:63547375:T:G	4.64767e-15	-3.33647e-10	0.410803
63547480	chr15:63547480:A:G	1.15528e-14	-3.33647e-10	1.32136
63548258	chr15:63548258:G:T	8.41212e-16	-3.33647e-10	-1.29847
63548429	chr15:63548429:G:A	8.39943e-16	-3.33647e-10	-1.29998
63548955	chr15:63548955:C:T	8.4005e-16	-3.33647e-10	-1.29986
63549476	chr15:63549476:G:A	2.1361e-16	-2.05983	-0.609334
63549694	chr15:63549694:C:G	6.52813e-16	-1.55203	-3.12094e-10
63549781	chr15:63549781:A:G	1.0573e-16	-2.08766	-1.28477
63550165	chr15:63550165:G:A	1.66221e-15	-3.33647e-10	-0.617415
63550590	chr15:63550590:A:G	1.04122e-15	-3.33647e-10	-1.08517
63550995	chr15:63550995:A:T	1.79666e-16	-2.0103	-0.831917
63551161	chr15:63551161:T:C	4.19587e-15	-3.33647e-10	0.308539
63551246	chr15:63551246:C:T	1.24387e-15	-3.33647e-10	-0.907338
63551264	chr15:63551264:A:G	1.36449e-16	-2.09963	-1.01774
63551469	chr15:63551469:T:C	1.23074e-16	-2.01621	-1.20433
63551704	chr15:63551704:G:A	3.78548e-16	-2.09697	-3.12094e-10
63552546	chr15:63552546:A:G	1.74202e-16	-2.03774	-0.835364
63552848	chr15:63552848:G:A	1.18236e-16	-2.00515	-1.25549
63553226	chr15:63553226:A:G	1.71962e-16	-2.02312	-0.862918
63553607	chr15:63553607:G:T	1.1652e-15	-3.33647e-10	-0.972667
63553979	chr15:63553979:T:C	1.36364e-16	-1.86077	-1.25722
63554052	chr15:63554052:T:C	8.41575e-16	-3.33647e-10	-1.29804
63554070	chr15:63554070:G:A	3.81979e-16	-2.08795	-3.12094e-10
63554309	chr15:63554309:T:C	3.77697e-16	-2.09923	-3.12094e-10
63555028	chr15:63555028:C:T	1.13617e-16	-2.01763	-1.28285
63555801	chr15:63555801:G:T	9.52227e-16	-3.33647e-10	-1.17451
63555922	chr15:63555922:T:C	1.63726e-15	-3.33647e-10	-0.632539
63556914	chr15:63556914:G:A	2.33548e-16	-1.8894	-0.690528
63557132	chr15:63557132:G:A	9.56335e-16	-3.33647e-10	-1.17021
63557285	chr15:63557285:T:C	1.05289e-16	-2.0789	-1.29771
63557420	chr15:63557420:G:A	3.27266e-15	-3.33647e-10	0.0600406
63557430	chr15:63557430:C:T	1.20203e-16	-2.09329	-1.15085
63557463	chr15:63557463:G:A	5.70631e-16	-1.68658	-3.12094e-10
63557786	chr15:63557786:T:A	1.6155e-15	-3.33647e-10	-0.645915
63557868	chr15:63557868:A:G	1.43023e-16	-1.85689	-1.21343
63558576	chr15:63558576:AAAC:A	1.16421e-16	-2.00557	-1.27053
63560373	chr15:63560373:G:A	1.035e-16	-2.09438	-1.29936
63560388	chr15:63560388:C:T	1.05247e-15	-3.33647e-10	-1.07442
63560486	chr15:63560486:T:G	3.84664e-15	-3.33647e-10	0.221637
63560635	chr15:63560635:T:C	3.04738e-16	-1.9108	-0.40307
63560647	chr15:63560647:G:A	1.34122e-15	-3.33647e-10	-0.831981
63560853	chr15:63560853:G:A	2.58987e-16	-2.08899	-0.387553
63561147	chr15:63561147:G:A	1.74966e-16	-2.01862	-0.850105
63561492	chr15:63561492:A:G	8.61076e-16	-3.33647e-10	-1.27513
63561708	chr15:63561708:G:A	8.40974e-16	-3.33647e-10	-1.29876
63562214	chr15:63562214:T:C	1.20257e-16	-1.97898	-1.26471
63562564	chr15:63562564:T:G	3.24919e-15	-3.33647e-10	0.0528438
63562991	chr15:63562991:G:A	5.15254e-16	-1.78866	-3.12094e-10
63563270	chr15:63563270:T:G	8.39966e-16	-3.33647e-10	-1.29996
63563565	chr15:63563565:C:CT	5.45804e-15	-3.33647e-10	0.571528
63564324	chr15:63564324:CTTGT:C	9.02513e-15	-3.33647e-10	1.07445
63564354	chr15:63564354:A:G	3.31184e-15	-3.33647e-10	0.0719426
63564443	chr15:63564443:G:A	8.54013e-16	-3.33647e-10	-1.28337
63564562	chr15:63564562:T:C	1.6614e-16	-1.75762	-1.16287
63564759	chr15:63564759:A:G	1.32398e-14	-3.33647e-10	1.45767
63565159	chr15:63565159:A:G	3.11845e-15	-3.33647e-10	0.0117721
63565179	chr15:63565179:A:G	1.61634e-15	-3.33647e-10	-0.645396
63565333	chr15:63565333:C:A	1.34013e-15	-3.33647e-10	-0.832796
63565710	chr15:63565710:A:G	1.64058e-16	-2.01923	-0.913869
63566142	chr15:63566142:A:G	1.63958e-16	-2.02963	-0.904075
63566457	chr15:63566457:T:A	1.79966e-15	-3.33647e-10	-0.537964
63566507	chr15:63566507:A:G	8.43932e-16	-3.33647e-10	-1.29525
63566647	chr15:63566647:A:G	5.0103e-16	-1.81665	-3.12094e-10
63567016	chr15:63567016:A:G	4.89037e-16	-1.84088	-3.12094e-10
63567119	chr15:63567119:A:G	2.63781e-15	-3.33647e-10	-0.155612
63567377	chr15:63567377:C:T	1.50339e-16	-2.06259	-0.957841
63567390	chr15:63567390:G:A	1.51414e-15	-3.33647e-10	-0.710715
63567636	chr15:63567636:G:A	9.27517e-16	-3.33647e-10	-1.20081
63567877	chr15:63567877:C:T	4.78997e-16	-1.86162	-3.12094e-10
63568501	chr15:63568501:G:A	1.66895e-16	-2.10036	-0.815586
63568791	chr15:63568791:TC:T	5.07798e-15	-3.33647e-10	0.499351
63569005	chr15:63569005:G:A	8.73063e-16	-3.33647e-10	-1.26131
63569531	chr15:63569531:A:G	3.92559e-16	-2.09291	0.0322737
63570130	chr15:63570130:G:T	8.66558e-16	-3.33647e-10	-1.26879
63571033	chr15:63571033:G:A	5.09016e-15	-3.33647e-10	0.501747
63571680	chr15:63571680:CTT:C	1.63707e-16	-2.03991	-0.895329
63572006	chr15:63572006:C:T	8.49402e-16	-3.33647e-10	-1.28878
63572145	chr15:63572145:GAA:G	3.26598e-15	-3.33647e-10	0.0579972
63572234	chr15:63572234:C:T	1.26949e-16	-2.09962	-1.08991
63572592	chr15:63572592:T:A	9.16098e-16	-3.33647e-10	-1.21319
63573345	chr15:63573345:G:A	1.8079e-16	-2.09883	-0.737151
63573438	chr15:63573438:A:G	8.9639e-16	-3.33647e-10	-1.23494
63574079	chr15:63574079:C:T	2.04607e-15	-0.409643	-3.12094e-10
63574525	chr15:63574525:A:G	1.04074e-15	-3.33647e-10	-1.08563
63574579	chr15:63574579:G:A	1.75913e-15	-3.33647e-10	-0.560741
63574678	chr15:63574678:T:C	1.08912e-16	-2.05898	-1.2838
63574863	chr15:63574863:A:G	1.16633e-16	-2.05461	-1.21967
63575403	chr15:63575403:T:G	1.09524e-16	-2.05921	-1.27796
63576002	chr15:63576002:T:C	8.71186e-16	-3.33647e-10	-1.26346
63576210	chr15:63576210:C:T	5.3395e-16	-2.05794	0.304928
63576562	chr15:63576562:A:G	1.61813e-16	-2.03669	-0.91019
63577087	chr15:63577087:A:G	1.92205e-14	-3.33647e-10	1.83041
63577715	chr15:63577715:G:A	8.97249e-16	-3.33647e-10	-1.23398
63577969	chr15:63577969:T:C	2.49737e-15	-3.33647e-10	-0.210323
63578176	chr15:63578176:C:T	4.80226e-15	0.443524	-3.12094e-10
63578285	chr15:63578285:A:G	8.76834e-16	-3.33647e-10	-1.257
63579093	chr15:63579093:C:T	1.76167e-16	-2.00366	-0.858226
63580119	chr15:63580119:G:T	1.97898e-16	-2.1009	-0.644671
63580294	chr15:63580294:G:C	3.77452e-16	-2.09987	-3.12094e-10
63580380	chr15:63580380:T:C	1.06468e-15	-3.33647e-10	-1.06289
63580478	chr15:63580478:A:G	1.07097e-15	-3.33647e-10	-1.057
63581069	chr15:63581069:A:G	1.15925e-16	-2.10087	-1.17951
63581244	chr15:63581244:A:C	3.78547e-16	-2.09698	-3.12094e-10
63581641	chr15:63581641:T:C	1.08993e-16	-2.07974	-1.2623
63581646	chr15:63581646:C:T	8.44448e-16	-3.33647e-10	-1.29463
63581806	chr15:63581806:C:T	2.46176e-15	-3.33647e-10	-0.224688
63582650	chr15:63582650:A:G	2.0088e-15	-3.33647e-10	-0.428023
63582665	chr15:63582665:G:C	1.08511e-16	-2.06863	-1.27784
63582682	chr15:63582682:A:T	1.31237e-16	-2.08847	-1.06784
63583044	chr15:63583044:CTGAA:C	4.27862e-16	-1.97452	-3.12094e-10
63583182	chr15:63583182:A:G	9.76232e-16	-3.33647e-10	-1.14962
63583339	chr15:63583339:G:A	8.4125e-16	-3.33647e-10	-1.29843
63583848	chr15:63583848:C:T	8.58431e-16	-3.33647e-10	-1.27821
63584138	chr15:63584138:C:T	1.04358e-15	-3.33647e-10	-1.0829
63584630	chr15:63584630:T:C	1.66546e-15	-3.33647e-10	-0.615463
63584911	chr15:63584911:GATCT:G	4.29601e-16	-1.97046	-3.12094e-10
63585708	chr15:63585708:T:C	8.39988e-16	-3.33647e-10	-1.29993
63585999	chr15:63585999:A:G	1.60891e-16	-1.89441	-1.05817
63586183	chr15:63586183:G:T	8.60503e-16	-3.33647e-10	-1.2758
63586493	chr15:63586493:G:C	2.64254e-16	-2.10139	-0.35502
63586733	chr15:63586733:C:T	9.08334e-16	-3.33647e-10	-1.22171
63587036	chr15:63587036:T:C	1.15982e-16	-2.09794	-1.18194
63588106	chr15:63588106:A:G	1.97933e-16	-1.98811	-0.757277
63589099	chr15:63589099:T:C	3.03423e-15	-0.0156048	-3.12094e-10
63589133	chr15:63589133:T:G	3.25384e-15	0.0542736	-3.12094e-10
63589732	chr15:63589732:T:C	1.45625e-16	-2.00344	-1.04885
63589846	chr15:63589846:T:TAGATGAAACCCAAATAAAAGATATTTGTA	8.55896e-15	-3.33647e-10	1.02142
63589953	chr15:63589953:TGCACTATCTTTTTGAAACTATTA:T	2.3751e-16	-1.28238	-1.28073
63590240	chr15:63590240:G:GGACT	1.05671e-15	-3.33647e-10	-1.0704
63590452	chr15:63590452:C:T	3.08295e-15	-3.33647e-10	0.000324981
63590745	chr15:63590745:C:T	2.16426e-15	-3.33647e-10	-0.353485
63591231	chr15:63591231:C:G	3.80297e-16	-2.09237	-3.12094e-10
63592076	chr15:63592076:T:C	2.49406e-16	-2.10037	-0.413868
63592198	chr15:63592198:G:T	8.46913e-16	-3.33647e-10	-1.29172
63592263	chr15:63592263:T:C	1.11614e-16	-2.02755	-1.29072
63592551	chr15:63592551:C:T	1.24475e-14	-3.33647e-10	1.39596
63592810	chr15:63592810:C:T	6.02763e-15	-3.33647e-10	0.670791
63593038	chr15:63593038:T:G	3.42394e-14	2.40781	-3.12094e-10
63593266	chr15:63593266:C:T	1.27236e-15	-3.33647e-10	-0.884686
63593294	chr15:63593294:T:C	3.22551e-15	-3.33647e-10	0.04553
63593393	chr15:63593393:T:C	1.13607e-14	-3.33647e-10	1.3046
63593500	chr15:63593500:C:T	1.14371e-16	-2.08456	-1.20931
63593611	chr15:63593611:T:C	4.49388e-16	-2.09761	0.172176
63593645	chr15:63593645:T:A	2.38399e-15	-3.33647e-10	-0.256788
63594051	chr15:63594051:G:A	1.83036e-16	-1.77736	-1.04628
63594180	chr15:63594180:G:C	1.23983e-16	-2.09527	-1.11791
63594394	chr15:63594394:C:T	1.0874e-16	-2.08511	-1.25925
63595196	chr15:63595196:A:G	3.26004e-15	-3.33647e-10	0.0561784
63595204	chr15:63595204:G:A	1.85197e-14	-3.33647e-10	1.79327
63595445	chr15:63595445:C:T	1.14853e-16	-2.03966	-1.25
63595914	chr15:63595914:C:T	5.39087e-16	-2.00123	0.257791
63596150	chr15:63596150:G:A	9.5527e-16	-3.33647e-10	-1.17132
63596296	chr15:63596296:G:A	2.85692e-16	-1.32473	-1.05367
63596304	chr15:63596304:A:G	1.6044e-14	-3.33647e-10	1.64977
63596476	chr15:63596476:G:C	8.42959e-16	-3.33647e-10	-1.2964
63596627	chr15:63596627:A:T	2.04037e-15	-3.33647e-10	-0.412432
63596822	chr15:63596822:A:G	1.14633e-15	-3.33647e-10	-0.988996
63596823	chr15:63596823:G:A	1.08128e-16	-2.09948	-1.25052
63596846	chr15:63596846:A:AT	1.09832e-16	-2.06128	-1.27309
63598477	chr15:63598477:T:C	1.2992e-15	-0.863811	-3.12094e-10
63598486	chr15:63598486:A:G	1.0102e-15	-3.33647e-10	-1.11541
63598787	chr15:63598787:G:C	1.41548e-15	-3.33647e-10	-0.778094
63598790	chr15:63598790:T:C	8.50352e-16	-3.33647e-10	-1.28767
63599149	chr15:63599149:A:G	8.41536e-16	-3.33647e-10	-1.29809
63599762	chr15:63599762:G:A	9.52123e-16	-3.33647e-10	-1.17462
63600069	chr15:63600069:G:A	1.03738e-16	-2.09162	-1.29984
63600470	chr15:63600470:C:T	5.55364e-16	-1.71369	-3.12094e-10
63601638	chr15:63601638:G:T	9.89217e-16	-3.33647e-10	-1.1364
63601662	chr15:63601662:T:A	4.09248e-16	-2.019	-3.12094e-10
63602048	chr15:63602048:AGGCGAGGAGCACTGTGATG:A	5.77335e-16	-1.6749	-3.12094e-10
63602201	chr15:63602201:T:G	3.84654e-16	-1.96064	-0.120336
63602210	chr15:63602210:G:A	8.46326e-16	-3.33647e-10	-1.29241
63602511	chr15:63602511:C:T	1.62924e-15	-0.637449	-3.12094e-10
63602654	chr15:63602654:T:C	1.26544e-15	-3.33647e-10	-0.89014
63602951	chr15:63602951:G:C	1.45112e-16	-1.92397	-1.13184
63603106	chr15:63603106:T:G	3.45562e-16	-2.05435	-0.133796
63603163	chr15:63603163:C:T	4.11013e-16	-2.01469	-3.12094e-10
63603487	chr15:63603487:G:A	4.68425e-15	-3.33647e-10	0.418644
63603619	chr15:63603619:T:C	1.27917e-16	-2.04255	-1.13939
63603841	chr15:63603841:GAC:G	3.91441e-16	-2.06348	-3.12094e-10
63604176	chr15:63604176:T:C	1.29328e-16	-2.05094	-1.12003
63604725	chr15:63604725:G:A	1.08352e-16	-2.05565	-1.29228
63604902	chr15:63604902:A:T	1.46814e-15	-3.33647e-10	-0.741567
63605437	chr15:63605437:C:T	1.48479e-15	-3.33647e-10	-0.730287
63606414	chr15:63606414:C:T	1.09304e-16	-2.04787	-1.29131
63606510	chr15:63606510:T:G	1.32874e-16	-1.85816	-1.28575
63606728	chr15:63606728:A:ACT	8.84498e-16	-3.33647e-10	-1.2483
63606987	chr15:63606987:C:T	2.76626e-15	-3.33647e-10	-0.108065
63607448	chr15:63607448:G:A	4.31493e-16	-1.96607	-3.12094e-10
63607773	chr15:63607773:C:A	1.10789e-16	-2.02621	-1.29948
63607948	chr15:63607948:G:A	2.00563e-15	-3.33647e-10	-0.429603
63608083	chr15:63608083:T:C	1.26576e-15	-3.33647e-10	-0.889892
63608148	chr15:63608148:C:T	1.61399e-15	-3.33647e-10	-0.646853
63608566	chr15:63608566:G:A	4.05707e-15	-3.33647e-10	0.274898
63608628	chr15:63608628:G:C	1.97825e-15	-3.33647e-10	-0.443347
63609108	chr15:63609108:G:A	8.4228e-16	-3.33647e-10	-1.2972
63609286	chr15:63609286:G:A	1.92561e-15	-0.47032	-3.12094e-10
63609447	chr15:63609447:G:A	8.4079e-16	-3.33647e-10	-1.29898
63609577	chr15:63609577:A:G	3.8026e-16	-2.09246	-3.12094e-10
63609806	chr15:63609806:C:T	2.08489e-15	-3.33647e-10	-0.390847
63610406	chr15:63610406:G:T	1.73386e-15	-3.33647e-10	-0.575212
63610753	chr15:63610753:G:A	1.08433e-15	-1.0446	-3.12094e-10
63611128	chr15:63611128:G:A	3.36251e-15	-3.33647e-10	0.0871261
63611936	chr15:63611936:G:A	2.76268e-16	-2.0327	-0.379242
63613034	chr15:63613034:T:C	8.42108e-16	-3.33647e-10	-1.29741
63613162	chr15:63613162:G:T	1.0551e-15	-1.07193	-3.12094e-10
63613344	chr15:63613344:A:G	8.50728e-16	-3.33647e-10	-1.28723
63613404	chr15:63613404:A:G	8.39962e-16	-3.33647e-10	-1.29996
63614074	chr15:63614074:ACACT:A	1.17646e-16	-1.98702	-1.27862
63614363	chr15:63614363:A:G	1.39809e-15	-0.790458	-3.12094e-10
63614410	chr15:63614410:T:C	4.12418e-16	-2.01128	-3.12094e-10
63614471	chr15:63614471:T:A	1.25621e-15	-3.33647e-10	-0.897462
63614698	chr15:63614698:G:A	8.41487e-16	-3.33647e-10	-1.29815
63616034	chr15:63616034:C:A	9.03809e-16	-3.33647e-10	-1.2267
63616129	chr15:63616129:C:T	4.64193e-16	-1.89302	-3.12094e-10
63616250	chr15:63616250:C:CTCTA	8.81653e-16	-3.33647e-10	-1.25152
63616388	chr15:63616388:G:T	1.14574e-16	-2.00615	-1.28595
63616448	chr15:63616448:G:A	1.93713e-15	-3.33647e-10	-0.464357
63616496	chr15:63616496:G:A	1.96951e-15	-3.33647e-10	-0.447779
63616985	chr15:63616985:C:T	2.37403e-16	-2.00312	-0.560439
63617185	chr15:63617185:A:G	9.17931e-16	-3.33647e-10	-1.2112
63617378	chr15:63617378:A:T	1.252e-16	-2.03529	-1.16811
63617949	chr15:63617949:G:GA	8.46413e-16	-3.33647e-10	-1.29231
63618116	chr15:63618116:T:C	3.22428e-16	-2.02679	-0.230644
63618148	chr15:63618148:T:G	9.91854e-16	-3.33647e-10	-1.13374
63618183	chr15:63618183:T:G	9.40502e-16	-3.33647e-10	-1.1869
63618293	chr15:63618293:G:A	8.59188e-16	-3.33647e-10	-1.27733
63618321	chr15:63618321:G:A	1.10004e-14	-3.33647e-10	1.27237
63618527	chr15:63618527:CA:C	1.50231e-16	-2.01367	-1.00748
63619319	chr15:63619319:ACCAG:A	1.25378e-15	-0.8994	-3.12094e-10
63619557	chr15:63619557:T:C	8.48045e-16	-3.33647e-10	-1.29038
63619684	chr15:63619684:T:C	1.1087e-15	-1.02237	-3.12094e-10
63619726	chr15:63619726:A:G	2.27749e-15	-3.33647e-10	-0.302489
63619829	chr15:63619829:T:A	1.18772e-15	-0.953524	-3.12094e-10
63619853	chr15:63619853:T:C	3.02757e-15	-3.33647e-10	-0.0178032
63620415	chr15:63620415:T:C	1.33551e-15	-0.836247	-3.12094e-10
63621500	chr15:63621500:C:T	1.52446e-16	-2.02433	-0.982174
63621611	chr15:63621611:C:CCAGT	3.61536e-16	-2.0296	-0.11336
63621620	chr15:63621620:G:A	1.56066e-16	-2.0831	-0.899937
63621783	chr15:63621783:G:A	1.7394e-15	-3.33647e-10	-0.57202
63621826	chr15:63621826:G:A	1.00356e-15	-3.33647e-10	-1.12201
63622389	chr15:63622389:C:G	8.40303e-16	-3.33647e-10	-1.29955
63622494	chr15:63622494:G:A	8.46581e-16	-3.33647e-10	-1.29211
63623025	chr15:63623025:T:C	8.99914e-16	-3.33647e-10	-1.23102
63623180	chr15:63623180:G:A	8.50239e-16	-3.33647e-10	-1.2878
63623346	chr15:63623346:C:T	1.7154e-16	-1.79216	-1.09634
63623587	chr15:63623587:C:T	2.39339e-16	-1.2739	-1.28154
63624024	chr15:63624024:C:T	2.184e-15	-3.33647e-10	-0.344404
63624423	chr15:63624423:G:A	9.19188e-16	-3.33647e-10	-1.20983
63624773	chr15:63624773:A:G	9.27234e-16	-3.33647e-10	-1.20111
63625030	chr15:63625030:T:C	7.5005e-16	-1.752	0.338823
63626080	chr15:63626080:T:C	8.44149e-16	-3.33647e-10	-1.29499
63626348	chr15:63626348:G:A	9.58252e-16	-3.33647e-10	-1.16821
63627188	chr15:63627188:T:C	9.24616e-16	-3.33647e-10	-1.20394
63627462	chr15:63627462:T:G	1.28345e-16	-2.0451	-1.13349
63627495	chr15:63627495:G:A	1.05787e-15	-1.0693	-3.12094e-10
63628001	chr15:63628001:A:C	1.72856e-16	-1.79543	-1.08542
63628189	chr15:63628189:G:C	9.3342e-16	-3.33647e-10	-1.19446
63629682	chr15:63629682:C:T	3.91693e-16	-2.03628	-0.0265579
63629923	chr15:63629923:T:C	5.64714e-16	-1.74908	0.0520784
63629934	chr15:63629934:CTT:C	2.15804e-15	-3.33647e-10	-0.356362
63629971	chr15:63629971:A:T	2.00795e-15	-3.33647e-10	-0.428449
63630275	chr15:63630275:T:C	1.38481e-16	-2.06111	-1.04147
63630311	chr15:63630311:T:C	5.67594e-16	-1.69191	-3.12094e-10
63630397	chr15:63630397:T:C	1.30613e-15	-3.33647e-10	-0.858493
63630553	chr15:63630553:T:A	8.58539e-16	-3.33647e-10	-1.27809
63630774	chr15:63630774:A:G	8.90233e-16	-3.33647e-10	-1.24183
63630863	chr15:63630863:T:C	1.5169e-15	-0.708895	-3.12094e-10
63630894	chr15:63630894:T:C	1.25833e-16	-1.97318	-1.22519
63631661	chr15:63631661:G:A	8.47018e-16	-3.33647e-10	-1.2916
63631685	chr15:63631685:C:T	3.92741e-16	-2.06017	-3.12094e-10
63631740	chr15:63631740:C:T	1.28051e-15	-0.878306	-3.12094e-10
63632111	chr15:63632111:A:G	2.87978e-16	-2.07529	-0.295141
63632138	chr15:63632138:G:A	1.27075e-15	-3.33647e-10	-0.885955
63632862	chr15:63632862:T:C	1.64872e-16	-1.69069	-1.23746
63633346	chr15:63633346:T:C	9.26811e-16	-3.33647e-10	-1.20157
63633432	chr15:63633432:G:A	2.08966e-16	-1.42824	-1.26291
63633442	chr15:63633442:C:T	8.7506e-16	-3.33647e-10	-1.25903
63633519	chr15:63633519:A:G	8.58969e-16	-1.69813	0.420549
63634090	chr15:63634090:A:G	1.30805e-15	-3.33647e-10	-0.857024
63634672	chr15:63634672:C:T	6.29526e-15	-3.33647e-10	0.714234
63634956	chr15:63634956:T:G	1.2008e-15	-1.71436	0.771789
63635890	chr15:63635890:A:G	8.47127e-16	-3.33647e-10	-1.29147
63636644	chr15:63636644:T:A	9.99969e-16	-1.69774	0.572143
63636756	chr15:63636756:A:G	1.01453e-15	-1.67562	0.564475
63637033	chr15:63637033:T:A	1.46559e-16	-1.9926	-1.05329
63637124	chr15:63637124:T:C	1.21495e-15	-3.33647e-10	-0.930863
63637400	chr15:63637400:GAT:G	1.35947e-15	-1.35933	0.54087
63638038	chr15:63638038:T:C	3.99145e-16	-2.04399	-3.12094e-10
63638166	chr15:63638166:C:A	8.4269e-16	-3.33647e-10	-1.29672
63638599	chr15:63638599:G:A	1.56343e-16	-2.06447	-0.916794
63638865	chr15:63638865:C:G	1.02199e-15	-3.33647e-10	-1.10381
63638965	chr15:63638965:T:C	5.1253e-16	-1.71077	-0.0831827
63639017	chr15:63639017:C:T	1.03372e-15	-1.0924	-3.12094e-10
63639273	chr15:63639273:T:C	9.84296e-16	-3.33647e-10	-1.14139
63639683	chr15:63639683:A:G	1.04981e-15	-3.33647e-10	-1.07695
63639713	chr15:63639713:A:T	1.01703e-15	-1.72005	0.611371
63639985	chr15:63639985:T:TG	8.04124e-16	-1.74997	0.406402
63641097	chr15:63641097:C:T	9.79058e-16	-3.33647e-10	-1.14673
63642020	chr15:63642020:G:A	8.77095e-16	-3.33647e-10	-1.2567
63642024	chr15:63642024:T:C	8.67479e-16	-3.33647e-10	-1.26773
63642093	chr15:63642093:A:G	1.78887e-16	-1.69712	-1.14944
63642272	chr15:63642272:T:C	9.11743e-16	-3.33647e-10	-1.21796
63642657	chr15:63642657:A:G	9.31382e-16	-1.72021	0.523564
63642831	chr15:63642831:G:A	1.66211e-16	-2.06618	-0.853879
63642948	chr15:63642948:C:T	7.13566e-15	-3.33647e-10	0.839543
63642950	chr15:63642950:A:G	1.62781e-16	-2.09838	-0.842527
63643073	chr15:63643073:A:G	2.02186e-15	-0.421544	-3.12094e-10
63643291	chr15:63643291:G:C	8.41736e-16	-3.33647e-10	-1.29785
63643713	chr15:63643713:A:G	1.26919e-15	-3.33647e-10	-0.88718
63643972	chr15:63643972:A:G	8.67095e-16	-3.33647e-10	-1.26817
63644333	chr15:63644333:A:G	3.82453e-16	-2.08671	-3.12094e-10
63644400	chr15:63644400:A:C	1.59092e-16	-2.08624	-0.877588
63644519	chr15:63644519:C:T	8.82302e-16	-3.33647e-10	-1.25078
63644556	chr15:63644556:T:C	1.23232e-15	-0.916667	-3.12094e-10
63644853	chr15:63644853:A:G	4.16234e-16	-2.00207	-3.12094e-10
63645278	chr15:63645278:C:A	3.00509e-15	-3.33647e-10	-0.0252558
63645525	chr15:63645525:C:T	1.86034e-15	-3.33647e-10	-0.504804
63645922	chr15:63645922:C:T	5.57517e-16	-2.0031	0.29327
63645962	chr15:63645962:T:C	1.43521e-15	-0.764254	-3.12094e-10
63646066	chr15:63646066:C:T	1.26755e-15	-0.888478	-3.12094e-10
63646127	chr15:63646127:T:G	8.89986e-16	-3.33647e-10	-1.24211
63646607	chr15:63646607:C:G	4.2556e-16	-0.748242	-1.23167
63646644	chr15:63646644:AC:A	8.85619e-16	-3.33647e-10	-1.24703
63646834	chr15:63646834:AC:A	1.05996e-16	-2.09989	-1.27002
63646933	chr15:63646933:A:G	1.05171e-15	-3.33647e-10	-1.07515
63647356	chr15:63647356:T:C	8.97474e-16	-3.33647e-10	-1.23373
63647612	chr15:63647612:A:G	5.67167e-16	-1.69686	0.00420128
63647793	chr15:63647793:T:C	2.85946e-15	-0.0749302	-3.12094e-10
63647859	chr15:63647859:G:A	1.46658e-16	-2.09857	-0.946638
63648048	chr15:63648048:G:A	1.67112e-15	-3.33647e-10	-0.612067
63648657	chr15:63648657:AT:A	1.63027e-16	-2.00077	-0.938629
63648917	chr15:63648917:A:G	1.08812e-15	-3.33647e-10	-1.04111
63648930	chr15:63648930:T:A	8.45533e-16	-3.33647e-10	-1.29335
63649097	chr15:63649097:G:A	3.92513e-16	-2.06075	-3.12094e-10
63649107	chr15:63649107:G:C	8.47646e-16	-1.29086	-3.12094e-10
63649213	chr15:63649213:C:T	9.32264e-16	-3.33647e-10	-1.1957
63649655	chr15:63649655:A:C	1.34242e-15	-3.33647e-10	-0.831091
63649749	chr15:63649749:A:G	1.48098e-14	-3.33647e-10	1.56973
63649959	chr15:63649959:T:G	1.01226e-15	-3.33647e-10	-1.11338
63650186	chr15:63650186:T:A	3.53834e-15	-3.33647e-10	0.138096
63650471	chr15:63650471:A:G	8.88777e-16	-3.33647e-10	-1.24347
63650660	chr15:63650660:C:G	1.14054e-16	-2.00266	-1.29398
63651743	chr15:63651743:A:G	1.61198e-16	-1.9522	-0.99849
63651756	chr15:63651756:C:T	2.51873e-15	-3.33647e-10	-0.201806
63651924	chr15:63651924:T:C	2.74968e-15	-3.33647e-10	-0.114078
63652313	chr15:63652313:A:C	1.02474e-15	-3.33647e-10	-1.10112
63652715	chr15:63652715:C:T	6.29099e-16	-1.80249	0.213462
63652870	chr15:63652870:G:A	8.59034e-16	-3.33647e-10	-1.27751
63653216	chr15:63653216:G:A	1.61245e-16	-2.09438	-0.856013
63653333	chr15:63653333:T:C	9.35057e-16	-1.73868	0.545972
63653445	chr15:63653445:T:A	9.7865e-16	-1.14714	-3.12094e-10
63653637	chr15:63653637:A:G	9.13857e-16	-1.71992	0.504277
63653976	chr15:63653976:T:C	1.03929e-15	-3.33647e-10	-1.08703
63654004	chr15:63654004:G:A	1.00472e-15	-1.7054	0.584548
63654809	chr15:63654809:C:T	1.81761e-16	-2.09549	-0.735132
63655119	chr15:63655119:C:T	1.07862e-16	-2.06289	-1.28957
63655147	chr15:63655147:A:G	1.7018e-16	-1.69524	-1.20122
63655157	chr15:63655157:A:G	8.55964e-16	-1.71121	0.430122
63655228	chr15:63655228:C:T	1.7058e-15	-3.33647e-10	-0.591529
63655259	chr15:63655259:CAG:C	1.82951e-15	-0.521512	-3.12094e-10
63655335	chr15:63655335:C:A	1.21472e-15	-0.931049	-3.12094e-10
63655472	chr15:63655472:T:C	8.44414e-16	-3.33647e-10	-1.29468
63655528	chr15:63655528:GT:G	8.63662e-16	-3.33647e-10	-1.27214
63656062	chr15:63656062:G:A	9.79978e-16	-3.33647e-10	-1.14579
63656399	chr15:63656399:G:A	3.77957e-16	-2.09854	-3.12094e-10
63656605	chr15:63656605:A:C	4.6901e-16	-1.88269	-3.12094e-10
63656615	chr15:63656615:A:G	9.61784e-16	-3.33647e-10	-1.16453
63656940	chr15:63656940:G:A	1.57913e-15	-3.33647e-10	-0.668689
63656974	chr15:63656974:T:TATGAATAGTACTACC	8.77228e-16	-3.33647e-10	-1.25655
63657309	chr15:63657309:T:C	2.28921e-16	-2.03261	-0.567332
63657395	chr15:63657395:C:T	4.64011e-16	-2.03403	0.14062
63657402	chr15:63657402:T:C	1.23484e-16	-2.02723	-1.18998
63657609	chr15:63657609:C:T	1.58433e-16	-1.98926	-0.978728
63657649	chr15:63657649:AATCTTTTATGGCAG:A	3.39651e-15	-3.33647e-10	0.097185
63657751	chr15:63657751:A:C	8.40947e-16	-3.33647e-10	-1.29879
63657966	chr15:63657966:C:G	3.43371e-16	-2.02475	-0.16976
63658688	chr15:63658688:G:A	3.76856e-16	-2.10145	-3.12094e-10
63659203	chr15:63659203:T:C	7.69704e-16	-1.76534	0.378032
63659605	chr15:63659605:G:C	1.00321e-15	-3.33647e-10	-1.12236
63660260	chr15:63660260:C:A	2.09431e-15	-3.33647e-10	-0.386336
63660650	chr15:63660650:T:C	8.49892e-16	-3.33647e-10	-1.28821
63660734	chr15:63660734:C:T	1.5832e-15	-3.33647e-10	-0.666116
63660954	chr15:63660954:A:G	8.59945e-16	-3.33647e-10	-1.27645
63661376	chr15:63661376:G:A	8.82591e-16	-3.33647e-10	-1.25046
63661724	chr15:63661724:G:A	9.97693e-16	-3.33647e-10	-1.12787
63661830	chr15:63661830:C:T	8.80163e-16	-3.33647e-10	-1.25321
63662842	chr15:63662842:TA:T	3.77626e-16	-2.02249	-0.076925
63663532	chr15:63663532:T:G	2.58291e-15	-3.33647e-10	-0.176646
63663571	chr15:63663571:T:A	1.20887e-15	-0.935874	-3.12094e-10
63664147	chr15:63664147:T:C	1.31041e-15	-0.855226	-3.12094e-10
63664218	chr15:63664218:A:G	3.68553e-15	-3.33647e-10	0.178853
63664448	chr15:63664448:AG:A	6.53085e-16	-1.55161	-3.12094e-10
63664726	chr15:63664726:C:T	2.03575e-15	-0.414696	-3.12094e-10
63665486	chr15:63665486:T:C	8.98517e-16	-3.33647e-10	-1.23257
63665686	chr15:63665686:C:T	9.60391e-16	-3.33647e-10	-1.16598
63665710	chr15:63665710:G:A	4.0855e-16	-2.0207	-3.12094e-10
63665906	chr15:63665906:A:G	7.04441e-16	-1.80669	0.330772
63666005	chr15:63666005:C:T	2.75294e-15	-3.33647e-10	-0.112892
63666028	chr15:63666028:C:T	8.87032e-16	-3.33647e-10	-1.24544
63666563	chr15:63666563:T:C	8.63325e-16	-3.33647e-10	-1.27253
63666659	chr15:63666659:T:A	8.45192e-16	-3.33647e-10	-1.29375
63666723	chr15:63666723:T:C	1.10848e-16	-2.02527	-1.29988
63667112	chr15:63667112:T:C	1.11168e-16	-2.02374	-1.29853
63667247	chr15:63667247:C:T	3.22334e-16	-2.03352	-0.224212
63667418	chr15:63667418:A:T	9.77729e-16	-3.33647e-10	-1.14809
63667536	chr15:63667536:T:C	1.322e-15	-3.33647e-10	-0.846419
63667580	chr15:63667580:C:T	9.78254e-16	-3.33647e-10	-1.14755
63667765	chr15:63667765:C:T	1.39071e-15	-3.33647e-10	-0.795747
63667946	chr15:63667946:T:C	3.77716e-16	-2.09917	-3.12094e-10
63668025	chr15:63668025:T:C	8.63939e-16	-3.33647e-10	-1.27182
63668335	chr15:63668335:T:A	3.64737e-16	-2.04761	-0.0865305
63668348	chr15:63668348:C:T	1.28373e-15	-3.33647e-10	-0.87579
63668407	chr15:63668407:T:C	9.45235e-16	-1.18188	-3.12094e-10
63668596	chr15:63668596:C:T	8.53772e-16	-3.33647e-10	-1.28365
63668667	chr15:63668667:A:C	1.6893e-16	-1.72539	-1.17844
63668837	chr15:63668837:C:T	2.26739e-15	-3.33647e-10	-0.306934
63669807	chr15:63669807:T:C	5.94179e-16	-1.85693	0.21079
63669822	chr15:63669822:G:A	1.23103e-16	-2.0436	-1.17669
63670053	chr15:63670053:A:G	1.05909e-15	-3.33647e-10	-1.06815
63670091	chr15:63670091:A:G	3.98872e-16	-2.08352	0.0388393
63670175	chr15:63670175:AG:A	2.81651e-15	-3.33647e-10	-0.0900624
63670511	chr15:63670511:G:C	1.27936e-16	-2.02589	-1.15589
63670848	chr15:63670848:A:G	2.25409e-16	-2.10072	-0.514681
63671334	chr15:63671334:T:C	1.32917e-15	-3.33647e-10	-0.841006
63672041	chr15:63672041:G:A	2.0311e-15	-3.33647e-10	-0.416986
63672236	chr15:63672236:A:C	8.85946e-16	-3.33647e-10	-1.24666
63672267	chr15:63672267:C:T	8.57033e-16	-3.33647e-10	-1.27984
63672369	chr15:63672369:A:G	8.59687e-16	-3.33647e-10	-1.27675
63672861	chr15:63672861:A:G	1.05144e-15	-3.33647e-10	-1.0754
63673220	chr15:63673220:T:A	1.40769e-15	-3.33647e-10	-0.783615
63673253	chr15:63673253:CA:C	1.67676e-16	-2.09793	-0.813357
63673265	chr15:63673265:A:G	3.06829e-15	-3.33647e-10	-0.00444127
63673506	chr15:63673506:T:C	8.5116e-16	-3.33647e-10	-1.28672
63673509	chr15:63673509:C:T	1.12358e-16	-2.01444	-1.29719
63673628	chr15:63673628:A:AG	8.5595e-16	-3.33647e-10	-1.28111
63673687	chr15:63673687:A:C	7.39401e-16	-1.78169	0.354217
63673750	chr15:63673750:A:G	8.56509e-16	-3.33647e-10	-1.28045
63673810	chr15:63673810:C:T	8.52802e-16	-3.33647e-10	-1.28479
63674182	chr15:63674182:AAAAG:A	1.29417e-15	-0.867694	-3.12094e-10
63674373	chr15:63674373:C:T	1.28615e-15	-0.873908	-3.12094e-10
63675307	chr15:63675307:A:G	9.70655e-16	-1.8231	0.667752
63675377	chr15:63675377:A:G	8.48125e-16	-3.33647e-10	-1.29029
63675416	chr15:63675416:G:C	1.21735e-16	-1.9634	-1.26807
63675782	chr15:63675782:T:C	8.64686e-16	-3.33647e-10	-1.27095
63675786	chr15:63675786:A:G	1.16289e-15	-3.33647e-10	-0.974654
63676271	chr15:63676271:G:A	1.12939e-16	-2.0667	-1.23976
63676483	chr15:63676483:G:A	2.6425e-15	-3.33647e-10	-0.153837
63676747	chr15:63676747:T:C	8.74192e-16	-3.33647e-10	-1.26002
63677353	chr15:63677353:T:C	1.51707e-16	-2.07201	-0.939351
63678257	chr15:63678257:T:C	3.25207e-16	-2.01828	-0.230577
63678923	chr15:63678923:T:C	1.16818e-15	-3.33647e-10	-0.970118
63678969	chr15:63678969:C:A	6.64459e-16	-1.53434	-3.12094e-10
63679003	chr15:63679003:A:G	8.4025e-16	-3.33647e-10	-1.29962
63680000	chr15:63680000:T:C	1.00577e-15	-3.33647e-10	-1.11981
63680243	chr15:63680243:A:C	3.94721e-16	-2.05514	-3.12094e-10
63681502	chr15:63681502:A:G	1.21267e-16	-1.95578	-1.27954
63682106	chr15:63682106:A:G	8.8222e-16	-3.33647e-10	-1.25088
63682137	chr15:63682137:C:CTA	1.15084e-15	-0.985067	-3.12094e-10
63682299	chr15:63682299:T:C	3.56468e-15	0.145513	-3.12094e-10
63682596	chr15:63682596:A:G	1.18398e-16	-1.96722	-1.29205
63682615	chr15:63682615:T:A	7.27214e-16	-1.4441	-3.12094e-10
63682676	chr15:63682676:T:G	4.43091e-16	-1.99419	0.0546523
63682677	chr15:63682677:T:C	4.54037e-16	-1.98464	0.0695004
63683059	chr15:63683059:C:T	8.84753e-16	-3.33647e-10	-1.24801
63683367	chr15:63683367:C:T	3.90739e-16	-1.95156	-0.113714
63683491	chr15:63683491:T:C	1.53481e-16	-2.08385	-0.915885
63683705	chr15:63683705:G:A	4.10763e-16	-2.0153	-3.12094e-10
63683767	chr15:63683767:GC:G	1.01349e-15	-3.33647e-10	-1.11217
63683797	chr15:63683797:A:T	1.1969e-15	-3.33647e-10	-0.94583
63684060	chr15:63684060:G:C	1.74649e-15	-0.567953	-3.12094e-10
63684424	chr15:63684424:G:C	8.44683e-16	-3.33647e-10	-1.29436
63684495	chr15:63684495:C:T	1.01973e-15	-3.33647e-10	-1.10603
63684523	chr15:63684523:A:T	1.02875e-15	-3.33647e-10	-1.09722
63684934	chr15:63684934:A:G	8.42733e-16	-3.33647e-10	-1.29667
63685325	chr15:63685325:T:C	2.0752e-16	-1.77762	-0.920466
63685505	chr15:63685505:T:C	1.6585e-15	-0.619649	-3.12094e-10
63685551	chr15:63685551:T:C	1.48717e-15	-3.33647e-10	-0.728685
63685881	chr15:63685881:C:G	3.1678e-16	-2.0874	-0.187714
63686266	chr15:63686266:T:TC	8.88867e-16	-3.33647e-10	-1.24337
63686822	chr15:63686822:C:T	1.23856e-16	-2.00723	-1.20697
63687086	chr15:63687086:T:C	2.95064e-15	-3.33647e-10	-0.0435389
63687136	chr15:63687136:T:C	2.01155e-15	-0.426659	-3.12094e-10
63687262	chr15:63687262:A:G	7.88136e-16	-1.76847	0.40482
63687294	chr15:63687294:A:C	9.61655e-16	-1.78638	0.62172
63687403	chr15:63687403:T:C	4.17144e-15	-3.33647e-10	0.302699
63687567	chr15:63687567:C:A	1.29176e-16	-2.03763	-1.13451
63688250	chr15:63688250:T:C	1.64092e-15	-3.33647e-10	-0.630306
63688325	chr15:63688325:G:A	1.25572e-15	-3.33647e-10	-0.897857
63688432	chr15:63688432:A:ATT	1.13275e-15	-1.00091	-3.12094e-10
63688433	chr15:63688433:A:C	1.11653e-15	-1.01533	-3.12094e-10
63689128	chr15:63689128:C:T	3.29753e-16	-1.99551	-0.239462
63689310	chr15:63689310:G:C	1.76144e-15	-0.559431	-3.12094e-10
63689685	chr15:63689685:T:C	8.49054e-16	-3.33647e-10	-1.2892
63689819	chr15:63689819:T:C	3.79651e-16	-2.09942	0.00535519
63690353	chr15:63690353:C:T	1.29026e-16	-2.01998	-1.15332
63690546	chr15:63690546:C:A	1.19587e-15	-0.946686	-3.12094e-10
63691232	chr15:63691232:G:C	1.06462e-15	-3.33647e-10	-1.06294
63691276	chr15:63691276:G:A	8.46893e-16	-3.33647e-10	-1.29174
63691392	chr15:63691392:G:T	1.13907e-15	-0.995354	-3.12094e-10
63691419	chr15:63691419:T:C	8.40896e-16	-3.33647e-10	-1.29885
63691538	chr15:63691538:A:T	5.37322e-16	-0.515165	-1.23155
63691612	chr15:63691612:A:C	1.09608e-15	-3.33647e-10	-1.03383
63691879	chr15:63691879:C:T	8.40107e-16	-3.33647e-10	-1.29979
63692102	chr15:63692102:G:A	1.14114e-15	-0.993535	-3.12094e-10
63692573	chr15:63692573:T:C	1.54332e-16	-2.08367	-0.910546
63692902	chr15:63692902:C:T	2.26875e-15	-3.33647e-10	-0.306335
63693379	chr15:63693379:C:T	1.16338e-15	-0.97423	-3.12094e-10
63693398	chr15:63693398:C:G	1.03706e-15	-3.33647e-10	-1.08917
63693784	chr15:63693784:T:A	1.43624e-15	-3.33647e-10	-0.763536
63695025	chr15:63695025:A:AG	8.56175e-16	-3.33647e-10	-1.28084
63695141	chr15:63695141:G:T	8.67468e-16	-3.33647e-10	-1.26774
63695183	chr15:63695183:A:G	2.15686e-16	-1.47594	-1.18355
63695208	chr15:63695208:T:C	1.03171e-15	-3.33647e-10	-1.09435
63695264	chr15:63695264:T:C	3.77831e-16	-2.09887	-3.12094e-10
63695755	chr15:63695755:CA:C	1.33583e-16	-1.96574	-1.17286
63695926	chr15:63695926:T:G	1.29089e-16	-1.96924	-1.20357
63696201	chr15:63696201:G:C	4.00793e-16	-2.03987	-3.12094e-10
63696566	chr15:63696566:A:T	7.0425e-16	-1.65822	0.182038
63696771	chr15:63696771:C:T	1.97574e-16	-2.06899	-0.678219
63696797	chr15:63696797:T:C	3.70945e-16	-1.97439	-0.142873
63697105	chr15:63697105:C:T	8.63322e-16	-3.33647e-10	-1.27253
63697125	chr15:63697125:T:C	1.65415e-15	-0.622275	-3.12094e-10
63697371	chr15:63697371:G:A	3.21545e-15	0.0424049	-3.12094e-10
63698061	chr15:63698061:T:C	1.69194e-16	-2.08088	-0.821392
63698919	chr15:63698919:A:C	8.67517e-16	-3.33647e-10	-1.26768
63699289	chr15:63699289:C:T	1.70272e-16	-2.09937	-0.796553
63699311	chr15:63699311:G:T	2.30219e-14	-3.33647e-10	2.01088
63699526	chr15:63699526:C:G	8.72035e-16	-3.33647e-10	-1.26249
63699770	chr15:63699770:TAGAC:T	1.65881e-16	-2.07574	-0.846305
63700492	chr15:63700492:G:C	7.39794e-16	-1.76371	0.336762
63701264	chr15:63701264:C:T	1.20128e-16	-1.98853	-1.25623
63701756	chr15:63701756:C:T	1.51836e-15	-3.33647e-10	-0.707934
63701905	chr15:63701905:A:AAT	8.39999e-16	-3.33647e-10	-1.29992
63701923	chr15:63701923:T:C	1.93002e-15	-0.46803	-3.12094e-10
63702719	chr15:63702719:T:C	1.15762e-15	-3.33647e-10	-0.979196
63702833	chr15:63702833:T:C	8.57519e-16	-3.33647e-10	-1.27927
63702895	chr15:63702895:G:A	1.13997e-15	-3.33647e-10	-0.994563
63702938	chr15:63702938:T:C	1.67906e-16	-1.9444	-0.965513
63702952	chr15:63702952:A:G	1.05972e-15	-3.33647e-10	-1.06756
63703224	chr15:63703224:C:T	8.79843e-16	-3.33647e-10	-1.25357
63703283	chr15:63703283:C:T	9.81737e-16	-3.33647e-10	-1.14399
63703391	chr15:63703391:T:C	8.77061e-16	-3.33647e-10	-1.25674
63703444	chr15:63703444:C:T	8.68087e-16	-3.33647e-10	-1.26703
63703657	chr15:63703657:G:A	1.49812e-15	-3.33647e-10	-0.721351
63704118	chr15:63704118:TAC:T	4.09676e-16	-2.01795	-3.12094e-10
63704139	chr15:63704139:C:A	4.15784e-16	-0.75429	-1.24886
63704625	chr15:63704625:C:T	9.80638e-16	-3.33647e-10	-1.14511
63704903	chr15:63704903:T:C	8.87597e-16	-3.33647e-10	-1.2448
63705180	chr15:63705180:T:A	8.85656e-16	-3.33647e-10	-1.24699
63705205	chr15:63705205:G:A	3.91014e-15	-3.33647e-10	0.238012
63705336	chr15:63705336:C:T	2.02079e-16	-2.05113	-0.673528
63705508	chr15:63705508:G:GA	4.64364e-15	-3.33647e-10	0.409936
63705516	chr15:63705516:T:C	3.53315e-15	-3.33647e-10	0.136627
63705931	chr15:63705931:G:A	1.02407e-15	-1.10178	-3.12094e-10
63706116	chr15:63706116:C:T	8.64085e-16	-3.33647e-10	-1.27165
63706560	chr15:63706560:C:T	1.18596e-16	-1.99867	-1.25892
63706575	chr15:63706575:G:A	2.08319e-15	-3.33647e-10	-0.39166
63706664	chr15:63706664:T:G	1.73131e-16	-2.04355	-0.835718
63707060	chr15:63707060:T:C	1.12974e-16	-2.0908	-1.21536
63707548	chr15:63707548:G:A	3.709e-15	-3.33647e-10	0.1852
63707758	chr15:63707758:A:G	3.61629e-15	-3.33647e-10	0.159886
63707826	chr15:63707826:G:C	1.11705e-15	-3.33647e-10	-1.01487
63708623	chr15:63708623:T:C	1.41134e-16	-2.07398	-1.00962
63708850	chr15:63708850:C:T	6.76147e-16	-1.51691	-3.12094e-10
63709146	chr15:63709146:C:T	1.02094e-15	-1.10483	-3.12094e-10
63709302	chr15:63709302:G:A	1.18064e-16	-2.09544	-1.16665
63709437	chr15:63709437:G:T	2.29497e-15	-3.33647e-10	-0.294843
63710067	chr15:63710067:A:G	5.68942e-16	-1.68954	-3.12094e-10
63710137	chr15:63710137:C:T	1.04156e-15	-3.33647e-10	-1.08484
63710783	chr15:63710783:T:C	2.92786e-15	-3.33647e-10	-0.0512911
63711117	chr15:63711117:T:G	1.08478e-15	-3.33647e-10	-1.04419
63711427	chr15:63711427:A:G	1.24138e-15	-0.909335	-3.12094e-10
63711531	chr15:63711531:A:C	4.85861e-16	-1.84739	-3.12094e-10
63711963	chr15:63711963:G:A	1.48424e-16	-2.08508	-0.948164
63712048	chr15:63712048:C:T	1.4221e-16	-2.08028	-0.995731
63712197	chr15:63712197:C:T	8.41805e-16	-3.33647e-10	-1.29777
63712307	chr15:63712307:G:A	1.08254e-15	-3.33647e-10	-1.04625
63712354	chr15:63712354:G:A	8.41424e-16	-3.33647e-10	-1.29822
63712639	chr15:63712639:G:A	3.00845e-16	-2.04777	-0.278952
63713134	chr15:63713134:C:T	3.9364e-16	-0.821907	-1.23597
63713523	chr15:63713523:A:G	4.85777e-16	-1.84757	-3.12094e-10
63713584	chr15:63713584:C:A	8.85886e-16	-3.33647e-10	-1.24673
63714513	chr15:63714513:G:A	1.01697e-15	-3.33647e-10	-1.10874
63714619	chr15:63714619:G:A	3.15611e-16	-1.5401	-0.738708
63714637	chr15:63714637:C:T	1.17052e-15	-3.33647e-10	-0.968116
63714724	chr15:63714724:T:A	1.07159e-16	-2.06807	-1.29094
63714737	chr15:63714737:T:C	4.28566e-15	-3.33647e-10	0.329713
63715869	chr15:63715869:G:A	8.75035e-16	-3.33647e-10	-1.25905
63715897	chr15:63715897:G:A	8.74291e-16	-3.33647e-10	-1.2599
63715951	chr15:63715951:C:T	5.31619e-16	-2.07854	0.32115
63716075	chr15:63716075:C:G	1.26723e-15	-3.33647e-10	-0.888729
63716142	chr15:63716142:G:A	1.25417e-16	-2.09478	-1.10689
63716163	chr15:63716163:T:C	8.53342e-16	-1.28416	-3.12094e-10
63716710	chr15:63716710:A:G	5.18649e-15	-3.33647e-10	0.520494
63716715	chr15:63716715:G:A	1.73306e-15	-3.33647e-10	-0.575675
63716961	chr15:63716961:T:C	2.24225e-16	-2.08325	-0.537419
63717248	chr15:63717248:G:A	1.08117e-16	-2.08906	-1.26104
63717749	chr15:63717749:G:A	4.91166e-15	-3.33647e-10	0.466049
63718164	chr15:63718164:T:C	8.99429e-16	-3.33647e-10	-1.23156
63718289	chr15:63718289:C:G	3.80026e-16	-2.09308	-3.12094e-10
63718523	chr15:63718523:G:C	9.34358e-16	-3.33647e-10	-1.19346
63718543	chr15:63718543:A:C	1.21278e-15	-3.33647e-10	-0.932649
63718905	chr15:63718905:T:C	1.17321e-16	-2.09445	-1.17396
63719569	chr15:63719569:C:G	1.76177e-15	-3.33647e-10	-0.559241
63720007	chr15:63720007:T:C	8.83708e-16	-3.33647e-10	-1.24919
63720268	chr15:63720268:C:T	4.18144e-16	-1.99749	-3.12094e-10
63720329	chr15:63720329:T:C	8.8638e-16	-3.33647e-10	-1.24617
63720806	chr15:63720806:A:C	8.8537e-16	-3.33647e-10	-1.24731
63720975	chr15:63720975:A:C	1.12989e-16	-2.00771	-1.29832
63721005	chr15:63721005:C:T	3.16529e-15	-3.33647e-10	0.0266821
63722104	chr15:63722104:A:G	1.13065e-15	-3.33647e-10	-1.00277
63722428	chr15:63722428:A:G	1.00673e-15	-3.33647e-10	-1.11885
63722895	chr15:63722895:C:T	3.94429e-15	0.246706	-3.12094e-10
63725295	chr15:63725295:A:G	8.55957e-16	-3.33647e-10	-1.2811
63725599	chr15:63725599:A:G	1.50571e-16	-2.06572	-0.953167
63725601	chr15:63725601:A:G	1.00762e-15	-3.33647e-10	-1.11797
63726315	chr15:63726315:T:C	1.18614e-16	-2.0929	-1.16454
63726466	chr15:63726466:CAAG:C	8.71988e-16	-3.33647e-10	-1.26254
63726751	chr15:63726751:C:T	1.73522e-15	-0.574427	-3.12094e-10
63726818	chr15:63726818:G:A	1.68107e-15	-3.33647e-10	-0.606132
63726949	chr15:63726949:A:G	1.22768e-15	-0.920435	-3.12094e-10
63727422	chr15:63727422:G:A	1.00663e-15	-3.33647e-10	-1.11896
63727874	chr15:63727874:C:T	8.54907e-16	-3.33647e-10	-1.28233
63728053	chr15:63728053:G:A	3.92359e-15	-3.33647e-10	0.241446
63728437	chr15:63728437:T:C	1.15807e-16	-1.98467	-1.29672
63728735	chr15:63728735:T:C	9.64568e-16	-3.33647e-10	-1.16164
63729277	chr15:63729277:T:G	4.64336e-16	-1.89271	-3.12094e-10
63729897	chr15:63729897:T:C	8.79579e-16	-3.33647e-10	-1.25387
63730297	chr15:63730297:T:A	8.85173e-16	-3.33647e-10	-1.24753
63730727	chr15:63730727:C:T	1.03584e-15	-3.33647e-10	-1.09035
63730738	chr15:63730738:C:T	8.68589e-16	-3.33647e-10	-1.26645
63730769	chr15:63730769:A:G	1.06736e-15	-3.33647e-10	-1.06037
63731128	chr15:63731128:T:C	4.32572e-15	-3.33647e-10	0.339016
63731277	chr15:63731277:A:G	1.09301e-16	-2.07871	-1.2605
63731769	chr15:63731769:A:G	5.05134e-15	-3.33647e-10	0.494091
63732085	chr15:63732085:T:C	9.00341e-16	-3.33647e-10	-1.23054
63732107	chr15:63732107:T:A	1.09976e-16	-2.06569	-1.26737
63732438	chr15:63732438:A:G	1.46081e-15	-3.33647e-10	-0.746573
63732592	chr15:63732592:T:A	8.7468e-16	-3.33647e-10	-1.25946
63732808	chr15:63732808:G:C	1.07832e-15	-3.33647e-10	-1.05016
63733024	chr15:63733024:T:C	1.22883e-15	-0.919497	-3.12094e-10
63733098	chr15:63733098:G:A	8.41468e-16	-3.33647e-10	-1.29817
63733274	chr15:63733274:A:C	3.37904e-16	-2.08147	-0.129081
63733903	chr15:63733903:C:T	2.23662e-15	-3.33647e-10	-0.320595
63734024	chr15:63734024:G:A	5.61093e-16	-1.70343	-3.12094e-10
63734869	chr15:63734869:G:A	1.0094e-15	-3.33647e-10	-1.11621
63735174	chr15:63735174:G:T	7.10279e-15	-3.33647e-10	0.834925
63736685	chr15:63736685:G:A	1.16987e-16	-2.09549	-1.17576
63737299	chr15:63737299:G:A	1.13423e-16	-2.03814	-1.26406
63737623	chr15:63737623:G:A	3.78478e-15	-3.33647e-10	0.205424
63737678	chr15:63737678:C:T	1.84939e-15	-3.33647e-10	-0.510708
63737830	chr15:63737830:A:G	8.73798e-16	-3.33647e-10	-1.26047
63738412	chr15:63738412:G:C	1.09276e-15	-3.33647e-10	-1.03686
63739072	chr15:63739072:G:C	9.22725e-16	-2.0603	0.854311
63739230	chr15:63739230:T:C	4.74485e-16	-2.00263	0.131545
63739386	chr15:63739386:A:T	1.03357e-16	-2.09984	-1.29529
63739555	chr15:63739555:C:T	8.46769e-16	-3.33647e-10	-1.29189
63739878	chr15:63739878:A:ACG	4.70154e-15	-0.842533	1.26486
63739916	chr15:63739916:T:TTTTA	1.71839e-15	-0.584172	-3.12094e-10
63739920	chr15:63739920:T:A	2.88276e-16	-2.10088	-0.268515
63739929	chr15:63739929:C:G	4.00281e-15	-0.876984	1.13842
63740182	chr15:63740182:T:C	8.87079e-16	-3.33647e-10	-1.24538
63740265	chr15:63740265:C:A	1.69082e-16	-2.07239	-0.830547
63740624	chr15:63740624:G:A	1.11799e-16	-2.01752	-1.29909
63740748	chr15:63740748:T:C	8.84321e-16	-3.33647e-10	-1.2485
63740838	chr15:63740838:C:A	5.07172e-15	-3.33647e-10	0.498118
63740977	chr15:63740977:T:C	1.02522e-15	-3.33647e-10	-1.10066
63741271	chr15:63741271:C:T	1.1931e-15	-3.33647e-10	-0.949011
63741502	chr15:63741502:G:A	3.08415e-15	-3.33647e-10	0.000713043
63741514	chr15:63741514:T:C	1.09017e-16	-2.09444	-1.24737
63741603	chr15:63741603:GTTTTC:G	9.60291e-16	-3.33647e-10	-1.16608
63741688	chr15:63741688:C:T	1.29384e-15	-3.33647e-10	-0.867946
63741702	chr15:63741702:T:C	1.05557e-16	-2.09098	-1.28308
63742178	chr15:63742178:C:T	8.80468e-16	-3.33647e-10	-1.25286
63742393	chr15:63742393:T:C	3.83102e-16	-2.08502	-3.12094e-10
63742572	chr15:63742572:C:A	8.87585e-16	-3.33647e-10	-1.24481
63742856	chr15:63742856:G:C	8.52386e-16	-3.33647e-10	-1.28528
63744015	chr15:63744015:G:T	1.83702e-16	-1.91898	-0.901025
63744043	chr15:63744043:C:T	1.61661e-15	-3.33647e-10	-0.645234
63744787	chr15:63744787:C:T	4.37472e-15	-3.33647e-10	0.350281
63745219	chr15:63745219:G:A	1.09742e-15	-3.33647e-10	-1.0326
63745240	chr15:63745240:A:G	3.44302e-16	-2.10088	-0.0909213
63745276	chr15:63745276:G:A	1.01693e-15	-3.33647e-10	-1.10877
63745319	chr15:63745319:C:T	1.11773e-15	-3.33647e-10	-1.01427
63746014	chr15:63746014:GTTCT:G	8.96257e-16	-3.33647e-10	-1.23509
63746141	chr15:63746141:T:A	4.31469e-16	-1.40728	-0.558838
63746333	chr15:63746333:T:G	9.73029e-16	-3.33647e-10	-1.1529
63746412	chr15:63746412:T:C	1.09784e-16	-2.03617	-1.29863
63746671	chr15:63746671:T:C	2.36403e-16	-2.03003	-0.537754
63746754	chr15:63746754:G:A	5.12115e-15	-3.33647e-10	0.507816
63746806	chr15:63746806:G:A	1.6859e-16	-2.06588	-0.839968
63746851	chr15:63746851:T:C	2.38647e-16	-2.03448	-0.523855
63746879	chr15:63746879:G:A	8.81733e-16	-3.33647e-10	-1.25143
63746900	chr15:63746900:C:T	9.92457e-16	-3.33647e-10	-1.13313
63747375	chr15:63747375:A:G	8.54805e-16	-3.33647e-10	-1.28244
63747893	chr15:63747893:T:C	9.91001e-16	-3.33647e-10	-1.1346
63748241	chr15:63748241:A:T	4.17092e-15	-3.33647e-10	0.302575
63748464	chr15:63748464:A:G	8.87324e-16	-3.33647e-10	-1.24511
63748899	chr15:63748899:G:A	3.23236e-15	-3.33647e-10	0.0476494
63750430	chr15:63750430:T:C	1.04642e-16	-2.09855	-1.28422
63751306	chr15:63751306:T:C	2.64096e-16	-2.05309	-0.40391
63751733	chr15:63751733:G:A	8.77346e-16	-3.33647e-10	-1.25642
63753308	chr15:63753308:A:G	9.97469e-16	-3.33647e-10	-1.1281
63753381	chr15:63753381:A:G	6.10464e-16	-1.6191	-3.12094e-10
63754424	chr15:63754424:T:C	8.40757e-16	-3.33647e-10	-1.29902
63754785	chr15:63754785:C:T	8.88097e-16	-3.33647e-10	-1.24424
63754800	chr15:63754800:T:C	3.66702e-15	-1.28588	1.4597
63754921	chr15:63754921:T:C	5.08614e-16	-0.593361	-1.20827
63755086	chr15:63755086:T:C	4.11673e-15	-1.25121	1.54071
63755979	chr15:63755979:A:T	1.9138e-15	-0.476474	-3.12094e-10
63756268	chr15:63756268:CA:C	2.66239e-16	-2.02527	-0.423657
63757480	chr15:63757480:T:C	2.61436e-16	-2.04997	-0.417159
63757510	chr15:63757510:A:T	8.22639e-16	-1.3208	-3.12094e-10
63757835	chr15:63757835:G:A	3.35003e-15	-3.33647e-10	0.0834076
63758101	chr15:63758101:G:A	8.89202e-16	-3.33647e-10	-1.24299
63758295	chr15:63758295:A:G	1.13623e-15	-3.33647e-10	-0.997843
63758764	chr15:63758764:C:T	1.05704e-15	-3.33647e-10	-1.07009
63759180	chr15:63759180:G:C	8.22011e-16	-1.32156	-3.12094e-10
63759817	chr15:63759817:T:C	1.06815e-16	-2.09765	-1.26456
63760009	chr15:63760009:G:A	7.80466e-16	-1.37343	-3.12094e-10
63760244	chr15:63760244:G:C	1.52392e-15	-3.33647e-10	-0.704274
63760320	chr15:63760320:G:A	9.12239e-16	-3.33647e-10	-1.21742
63760469	chr15:63760469:A:AACAG	7.89748e-16	-1.3616	-3.12094e-10
63761191	chr15:63761191:C:T	1.15179e-16	-2.09166	-1.19518
63761433	chr15:63761433:A:G	7.87492e-16	-1.36446	-3.12094e-10
63761494	chr15:63761494:G:A	3.18969e-16	-2.06655	-0.201679
63761551	chr15:63761551:C:T	9.83578e-16	-3.33647e-10	-1.14212
63761950	chr15:63761950:C:T	1.46337e-16	-2.09254	-0.95486
63762749	chr15:63762749:C:T	5.03127e-15	-3.33647e-10	0.49011
63762808	chr15:63762808:A:G	1.04166e-16	-2.09093	-1.2964
63763230	chr15:63763230:T:C	1.24016e-15	-3.33647e-10	-0.91032
63763605	chr15:63763605:T:G	3.64774e-15	-3.33647e-10	0.168544
63763771	chr15:63763771:G:C	1.61099e-15	-3.33647e-10	-0.648716
63763865	chr15:63763865:C:G	9.68306e-16	-3.33647e-10	-1.15777
63763874	chr15:63763874:A:T	9.70097e-16	-3.33647e-10	-1.15592
63764216	chr15:63764216:C:T	1.33264e-15	-3.33647e-10	-0.838398
63764307	chr15:63764307:T:C	1.00206e-15	-3.33647e-10	-1.12351
63764564	chr15:63764564:G:A	1.01292e-15	-3.33647e-10	-1.11273
63764750	chr15:63764750:TCTCTA:T	1.49193e-15	-3.33647e-10	-0.725494
63764773	chr15:63764773:A:T	8.90421e-16	-1.24162	-3.12094e-10
63765056	chr15:63765056:T:C	9.3894e-16	-3.33647e-10	-1.18857
63765134	chr15:63765134:C:T	3.79532e-16	-2.09438	-3.12094e-10
63765688	chr15:63765688:C:T	1.50547e-16	-2.0934	-0.92564
63766250	chr15:63766250:TTA:T	1.1378e-16	-2.00566	-1.29339
63766722	chr15:63766722:G:C	4.27144e-16	-1.9762	-3.12094e-10
63766735	chr15:63766735:T:C	1.36824e-15	-3.33647e-10	-0.812037
63766747	chr15:63766747:G:A	3.05683e-16	-2.05174	-0.259026
63766998	chr15:63766998:TTTTCA:T	3.40264e-15	-3.33647e-10	0.0989905
63767150	chr15:63767150:G:A	1.38391e-15	-3.33647e-10	-0.800652
63767161	chr15:63767161:T:C	2.48576e-15	-1.44308	1.2281
63767586	chr15:63767586:C:T	8.8671e-16	-3.33647e-10	-1.2458
63767693	chr15:63767693:C:T	1.62062e-16	-2.07968	-0.865654
63768024	chr15:63768024:TATTCTTA:T	1.18077e-15	-3.33647e-10	-0.959399
63768688	chr15:63768688:C:CA	3.11677e-15	-3.33647e-10	0.0112348
63768819	chr15:63768819:T:G	1.16387e-16	-2.09423	-1.18217
63769326	chr15:63769326:G:A	1.64015e-16	-1.98883	-0.944525
63769463	chr15:63769463:A:G	8.62596e-16	-3.33647e-10	-1.27337
63769956	chr15:63769956:C:G	1.4866e-15	-3.33647e-10	-0.729072
63770043	chr15:63770043:T:C	8.6529e-16	-3.33647e-10	-1.27025
63770884	chr15:63770884:A:G	8.43724e-16	-3.33647e-10	-1.29549
63770929	chr15:63770929:C:T	1.13616e-16	-2.00079	-1.2997
63771150	chr15:63771150:T:C	1.12408e-15	-3.33647e-10	-1.00859
63771680	chr15:63771680:G:A	9.75605e-16	-3.33647e-10	-1.15026
63771991	chr15:63771991:A:G	1.81856e-16	-2.02869	-0.80141
63772605	chr15:63772605:A:C	5.73962e-16	-0.891509	-0.789245
63772617	chr15:63772617:A:C	1.02019e-15	-3.33647e-10	-1.10558
63773065	chr15:63773065:A:G	8.88167e-16	-3.33647e-10	-1.24416
63773123	chr15:63773123:T:C	1.71949e-15	-3.33647e-10	-0.583535
63773366	chr15:63773366:C:T	1.18454e-16	-2.02338	-1.23541
63773380	chr15:63773380:G:A	8.58509e-16	-3.33647e-10	-1.27812
63773580	chr15:63773580:C:A	1.4232e-15	-0.772658	-3.12094e-10
63773598	chr15:63773598:T:C	8.76567e-16	-3.33647e-10	-1.2573
63774313	chr15:63774313:A:G	8.5392e-16	-3.33647e-10	-1.28348
63774314	chr15:63774314:T:C	2.76894e-16	-2.09403	-0.315649
63774328	chr15:63774328:C:T	8.48636e-16	-3.33647e-10	-1.28969
63774838	chr15:63774838:T:C	4.80635e-15	-0.949333	1.39371
63774937	chr15:63774937:A:T	1.15915e-15	-3.33647e-10	-0.977879
63775054	chr15:63775054:G:A	9.30269e-16	-3.33647e-10	-1.19784
63775766	chr15:63775766:G:A	3.73391e-15	-3.33647e-10	0.191893
63776425	chr15:63776425:C:G	1.11083e-15	-3.33647e-10	-1.02046
63776760	chr15:63776760:G:A	9.31692e-16	-3.33647e-10	-1.19632
63776771	chr15:63776771:G:A	2.19867e-16	-1.91209	-0.728205
63776937	chr15:63776937:C:T	1.3771e-15	-3.33647e-10	-0.805582
63776999	chr15:63776999:C:T	8.43482e-16	-3.33647e-10	-1.29578
63777303	chr15:63777303:G:A	3.59732e-15	-3.33647e-10	0.154628
63778180	chr15:63778180:C:A	6.73894e-16	-1.6659	0.145658
63778320	chr15:63778320:G:A	8.94081e-16	-3.33647e-10	-1.23752
63778682	chr15:63778682:C:T	2.70177e-16	-2.0288	-0.405443
63779122	chr15:63779122:A:G	1.36468e-15	-3.33647e-10	-0.814645
63779357	chr15:63779357:A:G	6.14274e-15	-0.850439	1.54015
63779395	chr15:63779395:T:C	4.34785e-15	-3.33647e-10	0.344118
63779884	chr15:63779884:C:T	2.72269e-16	-2.01863	-0.407902
63780751	chr15:63780751:G:C	9.70491e-16	-3.33647e-10	-1.15552
63780776	chr15:63780776:T:C	4.06957e-15	-3.33647e-10	0.277974
63781006	chr15:63781006:T:C	8.67767e-16	-3.33647e-10	-1.26739
63781821	chr15:63781821:A:G	3.08732e-15	-1.13911	1.14085
63782344	chr15:63782344:T:A	1.43107e-15	-3.33647e-10	-0.767139
63782458	chr15:63782458:C:A	3.76938e-16	-2.10124	-3.12094e-10
63782837	chr15:63782837:C:A	8.41234e-16	-3.33647e-10	-1.29845
63782966	chr15:63782966:T:C	1.0096e-15	-1.11601	-3.12094e-10
63783312	chr15:63783312:C:T	8.81842e-16	-3.33647e-10	-1.2513
63783526	chr15:63783526:C:CA	1.09723e-15	-3.33647e-10	-1.03277
63783806	chr15:63783806:A:G	8.73703e-16	-3.33647e-10	-1.26058
63783874	chr15:63783874:T:C	5.99885e-16	-1.63658	-3.12094e-10
63784008	chr15:63784008:G:A	1.08609e-15	-1.04298	-3.12094e-10
63784114	chr15:63784114:C:A	8.46623e-16	-3.33647e-10	-1.29206
63784252	chr15:63784252:T:C	9.96667e-16	-3.33647e-10	-1.1289
63784406	chr15:63784406:T:C	1.15373e-16	-2.10106	-1.18408
63784987	chr15:63784987:T:G	3.34272e-15	-1.03093	1.11215
63785008	chr15:63785008:G:A	2.50949e-15	-3.33647e-10	-0.205483
63785198	chr15:63785198:G:A	3.57543e-15	-3.33647e-10	0.148523
63786218	chr15:63786218:T:A	1.14263e-16	-2.09957	-1.19525
63786239	chr15:63786239:C:T	1.54045e-16	-1.92594	-1.07014
63786454	chr15:63786454:C:G	2.76021e-16	-2.04093	-0.371911
63786620	chr15:63786620:C:T	9.68481e-16	-3.33647e-10	-1.15759
63786687	chr15:63786687:G:A	1.25851e-16	-1.94833	-1.24989
63786711	chr15:63786711:T:A	8.64922e-16	-3.33647e-10	-1.27068
63786919	chr15:63786919:TA:T	6.64747e-16	-1.27293	-0.260978
63786935	chr15:63786935:A:T	1.30743e-16	-1.93419	-1.22589
63787154	chr15:63787154:T:G	9.62418e-16	-3.33647e-10	-1.16387
63787444	chr15:63787444:G:A	2.6548e-16	-2.0466	-0.405177
63787518	chr15:63787518:G:C	1.62944e-15	-3.33647e-10	-0.637329
63787582	chr15:63787582:C:T	1.91611e-15	-3.33647e-10	-0.475266
63787598	chr15:63787598:G:C	1.14369e-16	-2.10142	-1.19247
63787601	chr15:63787601:G:A	8.48352e-16	-3.33647e-10	-1.29002
63788422	chr15:63788422:T:C	1.60206e-15	-3.33647e-10	-0.654271
63788547	chr15:63788547:G:A	1.13656e-15	-3.33647e-10	-0.997556
63788759	chr15:63788759:A:C	4.57177e-15	-0.914	1.30834
63788778	chr15:63788778:G:A	5.26478e-15	-0.958677	1.49415
63788843	chr15:63788843:C:T	2.21204e-15	-0.331649	-3.12094e-10
63788939	chr15:63788939:G:A	9.79218e-16	-3.33647e-10	-1.14656
63789557	chr15:63789557:G:A	1.08313e-16	-2.05097	-1.29733
63789667	chr15:63789667:G:A	1.08347e-15	-1.0454	-3.12094e-10
63790210	chr15:63790210:C:CTA	3.7712e-16	-2.10075	-3.12094e-10
63790621	chr15:63790621:AT:A	2.87468e-16	-2.05303	-0.319176
63790624	chr15:63790624:A:G	2.84621e-16	-2.05786	-0.3243
63790711	chr15:63790711:C:T	8.86337e-16	-3.33647e-10	-1.24622
63790806	chr15:63790806:T:A	9.83155e-16	-3.33647e-10	-1.14255
63791012	chr15:63791012:T:C	1.03844e-15	-3.33647e-10	-1.08784
63791016	chr15:63791016:A:G	1.03364e-15	-3.33647e-10	-1.09247
63791401	chr15:63791401:A:G	1.69651e-15	-3.33647e-10	-0.596988
63791947	chr15:63791947:T:C	1.7347e-15	-1.84377	1.26904
63792168	chr15:63792168:A:C	8.78258e-16	-3.33647e-10	-1.25538
63792443	chr15:63792443:AAC:A	9.61952e-16	-1.16435	-3.12094e-10
63792458	chr15:63792458:C:T	9.18268e-16	-3.33647e-10	-1.21083
63792706	chr15:63792706:G:A	1.28401e-15	-3.33647e-10	-0.875571
63793145	chr15:63793145:A:C	8.73673e-16	-3.33647e-10	-1.26061
63793315	chr15:63793315:A:C	6.52961e-15	-0.766678	1.51746
63793407	chr15:63793407:C:G	9.00887e-16	-3.33647e-10	-1.22994
63793524	chr15:63793524:A:G	8.57799e-16	-3.33647e-10	-1.27895
63793691	chr15:63793691:G:A	4.44311e-15	-0.979784	1.34558
63793709	chr15:63793709:G:C	1.19827e-16	-1.98501	-1.26226
63793842	chr15:63793842:G:A	1.11376e-16	-2.10038	-1.22003
63793959	chr15:63793959:C:T	3.19621e-15	-3.33647e-10	0.0364028
63794267	chr15:63794267:T:C	1.1524e-15	-3.33647e-10	-0.983719
63794387	chr15:63794387:T:C	9.3149e-16	-3.33647e-10	-1.19653
63794704	chr15:63794704:G:A	8.87207e-16	-3.33647e-10	-1.24524
63795686	chr15:63795686:G:A	9.59373e-16	-3.33647e-10	-1.16704
63795716	chr15:63795716:C:T	8.60378e-16	-3.33647e-10	-1.27595
63795763	chr15:63795763:G:A	8.71853e-16	-3.33647e-10	-1.2627
63795855	chr15:63795855:A:T	2.21884e-16	-1.93055	-0.700611
63795943	chr15:63795943:G:T	9.8205e-16	-3.33647e-10	-1.14368
63795952	chr15:63795952:G:A	8.60644e-16	-3.33647e-10	-1.27564
63796142	chr15:63796142:G:C	1.1352e-15	-3.33647e-10	-0.998757
63796290	chr15:63796290:A:T	3.00618e-15	-3.33647e-10	-0.0248916
63796689	chr15:63796689:T:C	2.23325e-16	-2.01711	-0.607583
63796724	chr15:63796724:A:G	3.2629e-15	-3.33647e-10	0.0570549
63796748	chr15:63796748:T:C	1.1102e-15	-3.33647e-10	-1.02102
63797310	chr15:63797310:T:C	9.73935e-16	-3.33647e-10	-1.15197
63797512	chr15:63797512:T:G	1.11067e-15	-3.33647e-10	-1.0206
63797840	chr15:63797840:T:C	4.42825e-16	-1.94014	-3.12094e-10
63798286	chr15:63798286:T:C	3.07964e-15	-3.33647e-10	-0.000749493
63798299	chr15:63798299:A:G	2.25666e-16	-2.03609	-0.578175
63798416	chr15:63798416:A:G	1.74073e-15	-3.33647e-10	-0.571258
63798659	chr15:63798659:C:T	1.17352e-16	-2.10012	-1.16801
63798826	chr15:63798826:G:T	1.51121e-16	-1.94815	-1.06709
63799105	chr15:63799105:C:T	8.92424e-16	-3.33647e-10	-1.23938
63799204	chr15:63799204:CA:C	1.24538e-15	-0.906126	-3.12094e-10
63799389	chr15:63799389:A:G	1.11207e-15	-3.33647e-10	-1.01934
63799401	chr15:63799401:A:G	2.19027e-16	-2.03136	-0.612764
63799473	chr15:63799473:C:T	1.47865e-15	-3.33647e-10	-0.734431
63799501	chr15:63799501:A:G	1.05655e-15	-3.33647e-10	-1.07055
63799557	chr15:63799557:C:A	1.23632e-15	-3.33647e-10	-0.913422
63799651	chr15:63799651:G:A	9.20649e-16	-3.33647e-10	-1.20824
63800025	chr15:63800025:T:C	4.73013e-16	-1.87419	-3.12094e-10
63800325	chr15:63800325:C:T	5.23568e-15	-0.877331	1.40727
63800591	chr15:63800591:A:G	2.21241e-16	-2.02778	-0.606281
63800671	chr15:63800671:G:C	2.39377e-16	-1.91368	-0.641597
63800882	chr15:63800882:AAACC:A	1.13685e-15	-3.33647e-10	-0.997305
63800975	chr15:63800975:T:C	1.37353e-15	-3.33647e-10	-0.808178
63801003	chr15:63801003:C:T	4.54553e-16	-1.914	-3.12094e-10
63801266	chr15:63801266:G:T	3.54238e-16	-0.92107	-1.24228
63801285	chr15:63801285:T:C	1.46818e-15	-3.33647e-10	-0.741539
63801713	chr15:63801713:T:C	5.23151e-15	-0.894286	1.42342
63801827	chr15:63801827:T:A	8.40526e-16	-3.33647e-10	-1.29929
63801860	chr15:63801860:T:C	1.09749e-15	-3.33647e-10	-1.03254
63802069	chr15:63802069:A:G	1.1387e-15	-3.33647e-10	-0.995674
63802180	chr15:63802180:G:A	1.00453e-15	-3.33647e-10	-1.12104
63802269	chr15:63802269:T:G	4.91213e-15	-0.916669	1.38281
63802601	chr15:63802601:T:TC	3.39054e-15	-1.09852	1.19395
63802818	chr15:63802818:A:G	1.05571e-15	-3.33647e-10	-1.07135
63802964	chr15:63802964:C:G	1.12581e-16	-2.09892	-1.21072
63802980	chr15:63802980:T:C	3.23008e-16	-2.0136	-0.242038
63803120	chr15:63803120:G:A	8.98623e-16	-3.33647e-10	-1.23245
63803563	chr15:63803563:T:C	3.24668e-16	-2.00493	-0.245582
63803645	chr15:63803645:T:A	5.59142e-15	-0.874354	1.47002
63804054	chr15:63804054:A:G	1.1198e-16	-2.02213	-1.29287
63804304	chr15:63804304:A:G	3.9699e-15	-1.07333	1.32651
63804535	chr15:63804535:G:A	9.7648e-16	-3.33647e-10	-1.14936
63804764	chr15:63804764:A:G	1.65303e-16	-2.10116	-0.82438
63805739	chr15:63805739:C:T	1.08328e-16	-2.09981	-1.24834
63806358	chr15:63806358:T:C	8.4157e-16	-0.0373258	-1.26072
63806394	chr15:63806394:C:T	1.82003e-15	-3.33647e-10	-0.526709
63806414	chr15:63806414:C:A	8.64548e-16	-3.33647e-10	-1.27111
63806495	chr15:63806495:G:A	1.14383e-16	-1.99536	-1.29841
63806592	chr15:63806592:C:T	9.73041e-16	-3.33647e-10	-1.15289
63806630	chr15:63806630:T:C	4.40596e-16	-1.94519	-3.12094e-10
63806901	chr15:63806901:C:T	1.34453e-14	-3.33647e-10	1.47306
63807436	chr15:63807436:T:C	9.10423e-16	-3.33647e-10	-1.21941
63807564	chr15:63807564:T:A	8.91045e-16	-3.33647e-10	-1.24092
63808593	chr15:63808593:A:G	8.95676e-16	-3.33647e-10	-1.23574
63809009	chr15:63809009:GAAGA:G	8.78138e-16	-3.33647e-10	-1.25551
63809230	chr15:63809230:TAAAC:T	2.07765e-15	-0.394324	-3.12094e-10
63809523	chr15:63809523:A:T	1.39805e-15	-3.33647e-10	-0.790482
63809913	chr15:63809913:T:C	2.15219e-15	-1.08402	0.724947
63810313	chr15:63810313:C:T	8.6179e-16	-3.33647e-10	-1.27431
63810319	chr15:63810319:C:T	9.38898e-16	-3.33647e-10	-1.18861
63810367	chr15:63810367:C:T	4.59129e-15	-3.33647e-10	0.398598
63810621	chr15:63810621:T:C	2.31663e-15	-1.03773	0.75228
63810893	chr15:63810893:C:A	8.5922e-16	-3.33647e-10	-1.27729
63811414	chr15:63811414:T:C	8.49621e-16	-3.33647e-10	-1.28853
63811578	chr15:63811578:G:A	1.16452e-16	-2.0964	-1.17944
63811650	chr15:63811650:T:A	8.77148e-16	-3.33647e-10	-1.25664
63811741	chr15:63811741:G:A	1.54223e-15	-3.33647e-10	-0.692334
63812047	chr15:63812047:T:G	1.36572e-15	-3.33647e-10	-0.813882
63812069	chr15:63812069:C:T	2.65976e-16	-1.75894	-0.690971
63812180	chr15:63812180:T:C	1.1387e-15	-3.33647e-10	-0.995674
63812184	chr15:63812184:G:C	2.02917e-15	-1.10133	0.683394
63812621	chr15:63812621:C:T	9.12971e-16	-3.33647e-10	-1.21661
63813024	chr15:63813024:C:T	3.13751e-15	-1.00675	1.02462
63813049	chr15:63813049:A:C	8.85389e-16	-3.33647e-10	-1.24729
63813051	chr15:63813051:C:T	3.01776e-16	-2.00342	-0.320211
63813266	chr15:63813266:T:C	3.12212e-15	-1.0771	1.09005
63813431	chr15:63813431:A:G	9.76028e-16	-3.33647e-10	-1.14983
63813543	chr15:63813543:A:G	1.23862e-15	-3.33647e-10	-0.911561
63813862	chr15:63813862:G:GT	4.52135e-16	-1.91934	-3.12094e-10
63813895	chr15:63813895:C:T	8.7796e-16	-3.33647e-10	-1.25572
63814108	chr15:63814108:T:C	1.11639e-16	-2.10074	-1.2173
63814119	chr15:63814119:T:C	1.02914e-16	-2.10137	-1.29806
63814282	chr15:63814282:T:C	1.12156e-15	-3.33647e-10	-1.01084
63814673	chr15:63814673:T:C	1.10066e-15	-3.33647e-10	-1.02965
63815472	chr15:63815472:G:C	1.11412e-15	-3.33647e-10	-1.0175
63815507	chr15:63815507:C:T	8.56436e-16	-3.33647e-10	-1.28054
63816096	chr15:63816096:T:TC	8.71455e-16	-3.33647e-10	-1.26315
63816358	chr15:63816358:T:C	1.14715e-15	-3.33647e-10	-0.988284
63816601	chr15:63816601:A:T	8.47198e-16	-3.33647e-10	-1.29138
63816635	chr15:63816635:T:C	1.99279e-15	-0.436029	-3.12094e-10
63816933	chr15:63816933:G:A	3.99178e-16	-2.04391	-3.12094e-10
63817140	chr15:63817140:TAA:T	1.31966e-16	-2.085	-1.06578
63817321	chr15:63817321:T:C	3.84704e-16	-2.08084	-3.12094e-10
63817395	chr15:63817395:A:G	9.86088e-16	-3.33647e-10	-1.13957
63817400	chr15:63817400:G:A	4.31589e-16	-1.96584	-3.12094e-10
63818322	chr15:63818322:T:C	2.59043e-16	-2.02699	-0.449336
63818370	chr15:63818370:C:T	1.26285e-15	-0.892189	-3.12094e-10
63818767	chr15:63818767:C:T	1.31642e-15	-3.33647e-10	-0.850649
63819086	chr15:63819086:A:C	1.02726e-16	-2.10138	-1.29987
63820435	chr15:63820435:T:A	1.07207e-16	-2.06291	-1.29565
63820533	chr15:63820533:A:C	1.06105e-16	-2.07262	-1.29627
63820781	chr15:63820781:T:C	8.84212e-16	-3.33647e-10	-1.24862
63820807	chr15:63820807:T:C	1.16128e-15	-3.33647e-10	-0.976038
63820825	chr15:63820825:C:T	1.43695e-16	-1.8791	-1.18652
63820924	chr15:63820924:A:AC	1.51877e-15	-1.03033	0.322671
63820976	chr15:63820976:G:C	1.09387e-16	-2.1014	-1.23703
63822164	chr15:63822164:G:A	1.56535e-16	-2.03936	-0.940677
63822167	chr15:63822167:A:C	1.71272e-15	-0.957283	0.3698
63822709	chr15:63822709:T:C	8.7837e-16	-3.33647e-10	-1.25525
63822789	chr15:63822789:A:G	4.79632e-16	-1.8603	-3.12094e-10
63822829	chr15:63822829:T:G	1.19367e-14	-3.33647e-10	1.35406
63822894	chr15:63822894:T:C	1.97788e-15	-3.33647e-10	-0.443536
63823405	chr15:63823405:G:A	1.22792e-15	-3.33647e-10	-0.920242
```
