## Supplementary material for "Characterization of shared and ancestry-specific signals driving complex traits using multi-ancestry fine-mapping": susiex_nc2.cs80.cs

```
CS_ID	SNP	BP	REF_ALLELE	ALT_ALLELE	REF_FRQ	BETA	SE	-LOG10P	CS_PIP	OVRL_PIP
1	chr15:63048028:G:A	63048028	A,A	G,G	1,1	-inf,-inf	inf,inf	15.31,2.66623	0.991013	0.991013
2	chr15:62978891:G:C	62978891	NA,C	NA,G	NA,1	NA,-inf	NA,inf	NA,3.18491	0.0146293	0.0146293
2	chr15:62976495:A:G	62976495	NA,G	NA,A	NA,1	NA,-inf	NA,inf	NA,3.02665	0.0109373	0.0109373
2	chr15:62990733:A:G	62990733	NA,G	NA,A	NA,1	NA,-inf	NA,inf	NA,3.14001	0.00921442	0.00921442
2	chr15:62991179:A:G	62991179	NA,G	NA,A	NA,1	NA,-inf	NA,inf	NA,3.12735	0.00900276	0.00900276
2	chr15:62986305:T:C	62986305	NA,C	NA,T	NA,1	NA,-inf	NA,inf	NA,2.91665	0.00883576	0.00883576
2	chr15:62851052:G:A	62851052	A,A	G,G	1,1	inf,-inf	inf,inf	2.70512,1.10976	0.00856816	0.00856816
2	chr15:62963817:T:C	62963817	C,C	T,T	1,1	inf,inf	inf,inf	3.03401,1.80197	0.00821132	0.00821132
2	chr15:62980305:G:A	62980305	NA,A	NA,G	NA,1	NA,-inf	NA,inf	NA,3.01214	0.00726184	0.00726184
2	chr15:62932377:G:A	62932377	NA,A	NA,G	NA,1	NA,-inf	NA,inf	NA,2.57247	0.00718209	0.00718209
2	chr15:62987156:C:T	62987156	NA,T	NA,C	NA,1	NA,-inf	NA,inf	NA,2.95004	0.00649644	0.00649644
2	chr15:62987723:T:C	62987723	NA,C	NA,T	NA,1	NA,-inf	NA,inf	NA,2.92375	0.00619794	0.00619794
2	chr15:62708048:A:G	62708048	G,G	A,A	1,1	-inf,-inf	inf,inf	1.93501,2.57647	0.00612082	0.00612082
2	chr15:62691409:T:C	62691409	C,C	T,T	1,1	-inf,-inf	inf,inf	1.89037,2.53247	0.00505635	0.00505635
2	chr15:62984213:A:G	62984213	NA,G	NA,A	NA,1	NA,-inf	NA,inf	NA,2.80312	0.00497052	0.00497052
2	chr15:62994236:A:G	62994236	NA,G	NA,A	NA,1	NA,-inf	NA,inf	NA,2.78422	0.00467262	0.00467262
2	chr15:62995454:G:A	62995454	NA,A	NA,G	NA,1	NA,-inf	NA,inf	NA,2.73342	0.00454838	0.00454838
2	chr15:62966357:C:T	62966357	NA,T	NA,C	NA,1	NA,-inf	NA,inf	NA,2.53672	0.00448059	0.00448059
2	chr15:63535823:A:C	63535823	NA,C	NA,A	NA,1	NA,inf	NA,inf	NA,2.19234	0.00433338	0.00433338
2	chr15:62942847:C:T	62942847	T,NA	C,NA	1,NA	inf,NA	inf,NA	3.86579,NA	0.00426998	0.00426998
2	chr15:62619030:C:T	62619030	T,NA	C,NA	1,NA	-inf,NA	inf,NA	2.66551,NA	0.00399016	0.00399016
2	chr15:62827359:A:T	62827359	NA,T	NA,A	NA,1	NA,inf	NA,inf	NA,2.23385	0.00357468	0.00357468
2	chr15:63008880:T:C	63008880	C,C	T,T	1,1	inf,inf	inf,inf	2.84399,0.58033	0.00348593	0.00348593
2	chr15:62924647:A:T	62924647	NA,T	NA,A	NA,1	NA,-inf	NA,inf	NA,2.34776	0.00346508	0.00346508
2	chr15:62828700:G:A	62828700	A,A	G,G	1,1	inf,inf	inf,inf	2.85927,1.17591	0.00341656	0.00341656
2	chr15:62991192:G:A	62991192	NA,A	NA,G	NA,1	NA,-inf	NA,inf	NA,2.51736	0.00340335	0.00340335
2	chr15:63577087:A:G	63577087	NA,G	NA,A	NA,1	NA,-inf	NA,inf	NA,2.03054	0.00325388	0.00325388
2	chr15:62960775:A:G	62960775	G,G	A,A	1,1	inf,inf	inf,inf	3.19752,1.08873	0.00319198	0.00319198
2	chr15:63595204:G:A	63595204	NA,A	NA,G	NA,1	NA,-inf	NA,inf	NA,2.01101	0.00311782	0.00311782
2	chr15:62720569:A:G	62720569	G,G	A,A	1,1	-inf,-inf	inf,inf	2.04153,1.97507	0.00289731	0.00289731
2	chr15:63518850:C:T	63518850	NA,T	NA,C	NA,1	NA,-inf	NA,inf	NA,1.99365	0.0028944	0.0028944
2	chr15:62744164:A:G	62744164	G,G	A,A	1,1	-inf,-inf	inf,inf	0.0786848,3.38073	0.00284893	0.00284893
2	chr15:62934403:C:A	62934403	NA,A	NA,C	NA,1	NA,-inf	NA,inf	NA,2.0809	0.00274799	0.00274799
2	chr15:62934913:A:G	62934913	NA,G	NA,A	NA,1	NA,-inf	NA,inf	NA,2.07844	0.00273549	0.00273549
2	chr15:62711088:T:G	62711088	G,G	T,T	1,1	-inf,-inf	inf,inf	1.84231,2.24962	0.0026919	0.0026919
2	chr15:63596304:A:G	63596304	NA,G	NA,A	NA,1	NA,-inf	NA,inf	NA,1.93534	0.0026862	0.0026862
2	chr15:63699311:G:T	63699311	NA,T	NA,G	NA,1	NA,-inf	NA,inf	NA,2.12515	0.00263218	0.00263218
2	chr15:62935396:G:A	62935396	NA,A	NA,G	NA,1	NA,-inf	NA,inf	NA,2.05441	0.00262154	0.00262154
2	chr15:62683339:G:A	62683339	A,A	G,G	1,1	-inf,-inf	inf,inf	1.36206,2.56765	0.00260437	0.00260437
2	chr15:62711138:G:A	62711138	A,A	G,G	1,1	-inf,-inf	inf,inf	2.02308,2.04856	0.00257813	0.00257813
2	chr15:62666115:T:G	62666115	NA,G	NA,T	NA,1	NA,inf	NA,inf	NA,2.16098	0.00246026	0.00246026
2	chr15:62683882:C:T	62683882	T,T	C,C	1,1	-inf,-inf	inf,inf	1.45578,2.46319	0.00245037	0.00245037
2	chr15:62987598:A:G	62987598	NA,G	NA,A	NA,1	NA,-inf	NA,inf	NA,2.30619	0.00232186	0.00232186
2	chr15:62987596:T:C	62987596	NA,C	NA,T	NA,1	NA,-inf	NA,inf	NA,2.2832	0.00222937	0.00222937
2	chr15:62940377:C:T	62940377	NA,T	NA,C	NA,1	NA,-inf	NA,inf	NA,2.14649	0.00221247	0.00221247
2	chr15:62724101:G:C	62724101	C,C	G,G	1,1	-inf,inf	inf,inf	0.0998304,3.01704	0.00221179	0.00221179
2	chr15:63564759:A:G	63564759	NA,G	NA,A	NA,1	NA,-inf	NA,inf	NA,1.83348	0.00214568	0.00214568
2	chr15:62710215:T:C	62710215	C,C	T,T	1,1	-inf,-inf	inf,inf	1.5171,2.39394	0.00214542	0.00214542
2	chr15:62940690:C:T	62940690	NA,T	NA,C	NA,1	NA,-inf	NA,inf	NA,2.12876	0.00214237	0.00214237
2	chr15:62964159:C:T	62964159	T,T	C,C	1,1	-inf,-inf	inf,inf	0.251542,2.86477	0.002128	0.002128
2	chr15:62859384:C:T	62859384	NA,T	NA,C	NA,1	NA,inf	NA,inf	NA,1.95803	0.0021141	0.0021141
2	chr15:62709873:T:A	62709873	A,A	T,T	1,1	-inf,-inf	inf,inf	1.53336,2.35866	0.00205658	0.00205658
2	chr15:62964585:T:A	62964585	A,A	T,T	1,1	-inf,-inf	inf,inf	0.241205,2.85105	0.00204154	0.00204154
2	chr15:63546798:C:T	63546798	NA,T	NA,C	NA,1	NA,inf	NA,inf	NA,1.94961	0.00203617	0.00203617
2	chr15:62941799:A:C	62941799	C,NA	A,NA	1,NA	inf,NA	inf,NA	3.42244,NA	0.00202671	0.00202671
2	chr15:62937574:T:C	62937574	NA,C	NA,T	NA,1	NA,-inf	NA,inf	NA,1.82549	0.00199153	0.00199153
2	chr15:63545005:T:C	63545005	NA,C	NA,T	NA,1	NA,inf	NA,inf	NA,1.83164	0.00196229	0.00196229
2	chr15:62717605:C:T	62717605	T,T	C,C	1,1	-inf,-inf	inf,inf	1.93169,1.90558	0.00194971	0.00194971
2	chr15:63538585:C:T	63538585	NA,T	NA,C	NA,1	NA,-inf	NA,inf	NA,1.77375	0.00192462	0.00192462
2	chr15:63542598:C:T	63542598	NA,T	NA,C	NA,1	NA,-inf	NA,inf	NA,1.7794	0.0019232	0.0019232
2	chr15:62928290:C:T	62928290	NA,T	NA,C	NA,1	NA,-inf	NA,inf	NA,1.89291	0.00188272	0.00188272
2	chr15:62925230:C:T	62925230	NA,T	NA,C	NA,1	NA,-inf	NA,inf	NA,1.89257	0.00188166	0.00188166
2	chr15:62651825:A:G	62651825	NA,G	NA,A	NA,1	NA,inf	NA,inf	NA,1.8964	0.00188095	0.00188095
2	chr15:63593393:T:C	63593393	NA,C	NA,T	NA,1	NA,-inf	NA,inf	NA,1.75182	0.00186819	0.00186819
2	chr15:63082095:T:C	63082095	NA,C	NA,T	NA,1	NA,inf	NA,inf	NA,1.72633	0.00186395	0.00186395
2	chr15:63547480:A:G	63547480	NA,G	NA,A	NA,1	NA,-inf	NA,inf	NA,1.76078	0.0018621	0.0018621
2	chr15:62650680:T:C	62650680	NA,C	NA,T	NA,1	NA,inf	NA,inf	NA,1.86835	0.00177779	0.00177779
2	chr15:62686526:C:CCA	62686526	NA,CCA	NA,C	NA,1	NA,inf	NA,inf	NA,1.97346	0.00177404	0.00177404
2	chr15:62688153:A:C	62688153	NA,C	NA,A	NA,1	NA,inf	NA,inf	NA,1.96799	0.00176597	0.00176597
2	chr15:62665362:T:G	62665362	NA,G	NA,T	NA,1	NA,inf	NA,inf	NA,1.91237	0.00175846	0.00175846
2	chr15:63510300:A:G	63510300	NA,G	NA,A	NA,1	NA,inf	NA,inf	NA,1.76726	0.00172813	0.00172813
2	chr15:62664024:G:T	62664024	T,T	G,G	1,1	-inf,-inf	inf,inf	1.74562,2.20053	0.0017254	0.0017254
2	chr15:62686529:C:CA	62686529	NA,CA	NA,C	NA,1	NA,inf	NA,inf	NA,1.95624	0.00171922	0.00171922
2	chr15:62937320:T:C	62937320	NA,C	NA,T	NA,1	NA,inf	NA,inf	NA,1.86648	0.00167695	0.00167695
2	chr15:62927829:G:A	62927829	NA,A	NA,G	NA,1	NA,-inf	NA,inf	NA,1.73337	0.00166872	0.00166872
2	chr15:62908759:C:T	62908759	NA,T	NA,C	NA,1	NA,-inf	NA,inf	NA,1.94516	0.00166481	0.00166481
2	chr15:62904831:A:T	62904831	NA,T	NA,A	NA,1	NA,-inf	NA,inf	NA,1.93148	0.00162923	0.00162923
2	chr15:63649749:A:G	63649749	NA,G	NA,A	NA,1	NA,inf	NA,inf	NA,1.89298	0.00162568	0.00162568
2	chr15:63517826:C:G	63517826	NA,G	NA,C	NA,1	NA,-inf	NA,inf	NA,1.68808	0.00161896	0.00161896
2	chr15:63806901:C:T	63806901	NA,T	NA,C	NA,1	NA,-inf	NA,inf	NA,1.84167	0.00160101	0.00160101
2	chr15:62674070:A:G	62674070	NA,G	NA,A	NA,1	NA,inf	NA,inf	NA,1.86932	0.00159506	0.00159506
2	chr15:63546950:T:A	63546950	NA,A	NA,T	NA,1	NA,-inf	NA,inf	NA,1.66217	0.00157941	0.00157941
2	chr15:62784816:A:C	62784816	NA,C	NA,A	NA,1	NA,inf	NA,inf	NA,1.87353	0.0015279	0.0015279
2	chr15:62667384:A:T	62667384	T,T	A,A	1,1	-inf,-inf	inf,inf	1.52611,2.15527	0.00152365	0.00152365
2	chr15:63564324:CTTGT:C	63564324	NA,C	NA,CTTGT	NA,1	NA,-inf	NA,inf	NA,1.62808	0.00150644	0.00150644
2	chr15:62905302:G:A	62905302	A,A	G,G	1,1	inf,-inf	inf,inf	1.46791,2.42111	0.00149859	0.00149859
2	chr15:62676349:T:C	62676349	NA,C	NA,T	NA,1	NA,inf	NA,inf	NA,1.86642	0.00147693	0.00147693
2	chr15:62955132:C:A	62955132	A,A	C,C	1,1	-inf,-inf	inf,inf	2.18198,2.24578	0.00147612	0.00147612
2	chr15:62717534:A:G	62717534	G,G	A,A	1,1	-inf,-inf	inf,inf	1.91592,1.64908	0.00146872	0.00146872
2	chr15:63512042:C:T	63512042	NA,T	NA,C	NA,1	NA,-inf	NA,inf	NA,1.61988	0.001445	0.001445
2	chr15:62905487:C:G	62905487	NA,G	NA,C	NA,1	NA,-inf	NA,inf	NA,1.86222	0.0014357	0.0014357
2	chr15:62929146:A:G	62929146	NA,G	NA,A	NA,1	NA,-inf	NA,inf	NA,1.65633	0.0014323	0.0014323
2	chr15:62746919:C:T	62746919	T,T	C,C	1,1	inf,-inf	inf,inf	0.00138522,2.94142	0.00142796	0.00142796
2	chr15:63496171:A:G	63496171	NA,G	NA,A	NA,1	NA,-inf	NA,inf	NA,1.61916	0.00140643	0.00140643
2	chr15:62684532:C:T	62684532	NA,T	NA,C	NA,1	NA,inf	NA,inf	NA,1.83939	0.00137516	0.00137516
2	chr15:62676676:G:A	62676676	NA,A	NA,G	NA,1	NA,inf	NA,inf	NA,1.83367	0.00137162	0.00137162
2	chr15:63592551:C:T	63592551	NA,T	NA,C	NA,1	NA,inf	NA,inf	NA,1.80062	0.00136588	0.00136588
2	chr15:62905319:GC:G	62905319	G,G	GC,GC	1,1	inf,-inf	inf,inf	1.44323,2.38471	0.00135164	0.00135164
2	chr15:62925159:C:T	62925159	NA,T	NA,C	NA,1	NA,-inf	NA,inf	NA,1.62019	0.0013442	0.0013442
2	chr15:62925903:C:T	62925903	T,NA	C,NA	1,NA	inf,NA	inf,NA	3.40905,NA	0.00133708	0.00133708
2	chr15:62924545:CT:C	62924545	NA,C	NA,CT	NA,1	NA,-inf	NA,inf	NA,1.61139	0.0013277	0.0013277
2	chr15:62662783:G:A	62662783	NA,A	NA,G	NA,1	NA,inf	NA,inf	NA,1.75243	0.00132166	0.00132166
2	chr15:62677976:A:G	62677976	NA,G	NA,A	NA,1	NA,inf	NA,inf	NA,1.81159	0.00131994	0.00131994
2	chr15:62661015:G:A	62661015	A,A	G,G	1,1	-inf,-inf	inf,inf	1.40362,2.22132	0.00131643	0.00131643
2	chr15:62932891:GTTTAT:G	62932891	NA,G	NA,GTTTAT	NA,1	NA,-inf	NA,inf	NA,1.61274	0.00131618	0.00131618
2	chr15:62901405:C:G	62901405	NA,G	NA,C	NA,1	NA,-inf	NA,inf	NA,1.8058	0.00130841	0.00130841
2	chr15:63822829:T:G	63822829	NA,G	NA,T	NA,1	NA,inf	NA,inf	NA,1.77826	0.00130764	0.00130764
2	chr15:63447587:A:C	63447587	NA,C	NA,A	NA,1	NA,inf	NA,inf	NA,1.71296	0.00130493	0.00130493
2	chr15:63454797:T:C	63454797	NA,C	NA,T	NA,1	NA,inf	NA,inf	NA,1.71318	0.0013019	0.0013019
2	chr15:62665700:AAACTCAAGAT:A	62665700	A,A	AAACTCAAGAT,AAACTCAAGAT	1,1	-inf,-inf	inf,inf	0.579949,2.97348	0.00129917	0.00129917
2	chr15:62901612:C:T	62901612	NA,T	NA,C	NA,1	NA,-inf	NA,inf	NA,1.80567	0.00129093	0.00129093
2	chr15:62678188:C:T	62678188	NA,T	NA,C	NA,1	NA,inf	NA,inf	NA,1.78537	0.00125846	0.00125846
2	chr15:62677662:G:A	62677662	NA,A	NA,G	NA,1	NA,inf	NA,inf	NA,1.77664	0.00123436	0.00123436
2	chr15:62675806:A:G	62675806	NA,G	NA,A	NA,1	NA,inf	NA,inf	NA,1.62468	0.00123428	0.00123428
2	chr15:63235415:G:T	63235415	NA,T	NA,G	NA,1	NA,inf	NA,inf	NA,1.5136	0.00123257	0.00123257
2	chr15:63007794:G:C	63007794	C,C	G,G	1,1	inf,inf	inf,inf	2.01778,0.307603	0.00121215	0.00121215
2	chr15:63618321:G:A	63618321	NA,A	NA,G	NA,1	NA,inf	NA,inf	NA,1.73456	0.00121138	0.00121138
2	chr15:62959414:TTTTTA:T	62959414	T,T	TTTTTA,TTTTTA	1,1	-inf,-inf	inf,inf	1.99327,2.45204	0.0011945	0.0011945
2	chr15:62686825:A:G	62686825	NA,G	NA,A	NA,1	NA,inf	NA,inf	NA,1.72872	0.00118908	0.00118908
2	chr15:62840101:G:A	62840101	NA,A	NA,G	NA,1	NA,inf	NA,inf	NA,1.64661	0.00117395	0.00117395
2	chr15:63412845:C:T	63412845	T,NA	C,NA	1,NA	-inf,NA	inf,NA	0.608433,NA	0.0011597	0.0011597
2	chr15:62678547:C:T	62678547	NA,T	NA,C	NA,1	NA,inf	NA,inf	NA,1.72906	0.00113676	0.00113676
2	chr15:62811066:C:G	62811066	NA,G	NA,C	NA,1	NA,-inf	NA,inf	NA,1.54081	0.00111268	0.00111268
2	chr15:62955028:C:A	62955028	A,A	C,C	1,1	-inf,-inf	inf,inf	2.13112,2.37404	0.00110937	0.00110937
2	chr15:63461262:A:G	63461262	NA,G	NA,A	NA,1	NA,inf	NA,inf	NA,1.61465	0.0010924	0.0010924
2	chr15:63258786:A:G	63258786	NA,G	NA,A	NA,1	NA,-inf	NA,inf	NA,1.54586	0.00108456	0.00108456
2	chr15:63005337:C:T	63005337	NA,T	NA,C	NA,1	NA,-inf	NA,inf	NA,1.52576	0.00107301	0.00107301
2	chr15:63236233:A:G	63236233	NA,G	NA,A	NA,1	NA,inf	NA,inf	NA,1.44213	0.00107095	0.00107095
2	chr15:62743249:C:A	62743249	NA,A	NA,C	NA,1	NA,inf	NA,inf	NA,1.56218	0.00106635	0.00106635
2	chr15:62775339:T:C	62775339	C,C	T,T	1,1	-inf,-inf	inf,inf	0.119941,2.8865	0.00106625	0.00106625
2	chr15:63311888:C:T	63311888	NA,T	NA,C	NA,1	NA,inf	NA,inf	NA,1.66384	0.00105845	0.00105845
2	chr15:63207964:C:T	63207964	NA,T	NA,C	NA,1	NA,inf	NA,inf	NA,1.44936	0.00103333	0.00103333
2	chr15:62901415:C:T	62901415	NA,T	NA,C	NA,1	NA,-inf	NA,inf	NA,1.67218	0.00103027	0.00103027
2	chr15:62668161:C:G	62668161	G,G	C,C	1,1	-inf,-inf	inf,inf	0.686695,2.74568	0.00101425	0.00101425
2	chr15:62759546:C:T	62759546	T,T	C,C	1,1	-inf,-inf	inf,inf	0.458222,2.61717	0.00100917	0.00100917
2	chr15:62669519:G:A	62669519	A,A	G,G	1,1	-inf,-inf	inf,inf	0.758727,2.62463	0.000996626	0.000996626
2	chr15:63208463:T:A	63208463	NA,A	NA,T	NA,1	NA,inf	NA,inf	NA,1.40497	0.000994908	0.000994908
2	chr15:62831143:G:A	62831143	NA,A	NA,G	NA,1	NA,-inf	NA,inf	NA,1.50577	0.000993495	0.000993495
2	chr15:63207957:G:A	63207957	NA,A	NA,G	NA,1	NA,inf	NA,inf	NA,1.42726	0.000990416	0.000990416
2	chr15:62776189:C:T	62776189	T,T	C,C	1,1	-inf,-inf	inf,inf	0.0654493,2.79091	0.000970372	0.000970372
2	chr15:62927679:T:C	62927679	NA,C	NA,T	NA,1	NA,inf	NA,inf	NA,1.57769	0.000970369	0.000970369
2	chr15:63225637:A:AG	63225637	NA,AG	NA,A	NA,1	NA,inf	NA,inf	NA,1.3913	0.000967277	0.000967277
2	chr15:63049703:C:T	63049703	NA,T	NA,C	NA,1	NA,inf	NA,inf	NA,0.696563	0.000966371	0.000966371
2	chr15:62694104:A:G	62694104	NA,G	NA,A	NA,1	NA,inf	NA,inf	NA,1.58859	0.00095991	0.00095991
2	chr15:63589846:T:TAGATGAAACCCAAATAAAAGATATTTGTA	63589846	NA,TAGATGAAACCCAAATAAAAGATATTTGTA	NA,T	NA,1	NA,inf	NA,inf	NA,1.59938	0.000956009	0.000956009
2	chr15:63593038:T:G	63593038	G,NA	T,NA	1,NA	-inf,NA	inf,NA	2.60416,NA	0.000950182	0.000950182
2	chr15:63049550:G:T	63049550	NA,T	NA,G	NA,1	NA,inf	NA,inf	NA,0.690384	0.000943497	0.000943497
2	chr15:62743873:A:G	62743873	NA,G	NA,A	NA,1	NA,inf	NA,inf	NA,1.45356	0.000935271	0.000935271
2	chr15:63213333:TA:T	63213333	NA,T	NA,TA	NA,1	NA,inf	NA,inf	NA,1.41277	0.000930282	0.000930282
2	chr15:63300372:C:T	63300372	NA,T	NA,C	NA,1	NA,inf	NA,inf	NA,1.75485	0.000928284	0.000928284
2	chr15:62789977:G:A	62789977	NA,A	NA,G	NA,1	NA,inf	NA,inf	NA,1.51502	0.000927304	0.000927304
2	chr15:62900533:T:C	62900533	NA,C	NA,T	NA,1	NA,-inf	NA,inf	NA,1.61079	0.00092562	0.00092562
2	chr15:62997730:C:T	62997730	NA,T	NA,C	NA,1	NA,-inf	NA,inf	NA,1.42687	0.000916222	0.000916222
2	chr15:62583656:G:T	62583656	NA,T	NA,G	NA,1	NA,inf	NA,inf	NA,1.53844	0.000914724	0.000914724
2	chr15:62660897:C:T	62660897	T,T	C,C	1,1	-inf,-inf	inf,inf	0.433911,2.77837	0.000896176	0.000896176
2	chr15:62686000:ATCTGTC:A	62686000	NA,A	NA,ATCTGTC	NA,1	NA,inf	NA,inf	NA,1.57102	0.0008941	0.0008941
2	chr15:62906949:C:CTG	62906949	CTG,CTG	C,C	1,1	inf,-inf	inf,inf	1.72477,1.53883	0.000882094	0.000882094
2	chr15:62651052:T:C	62651052	NA,C	NA,T	NA,1	NA,inf	NA,inf	NA,1.47436	0.00087712	0.00087712
2	chr15:62834607:G:T	62834607	T,T	G,G	1,1	inf,-inf	inf,inf	2.64716,0.0317328	0.000873658	0.000873658
2	chr15:62658034:G:A	62658034	NA,A	NA,G	NA,1	NA,inf	NA,inf	NA,1.51772	0.000864305	0.000864305
2	chr15:63189396:G:A	63189396	NA,A	NA,G	NA,1	NA,inf	NA,inf	NA,1.41376	0.000858537	0.000858537
2	chr15:62713335:C:T	62713335	NA,T	NA,C	NA,1	NA,inf	NA,inf	NA,1.59182	0.00085491	0.00085491
2	chr15:63534193:CAG:C	63534193	NA,C	NA,CAG	NA,1	NA,-inf	NA,inf	NA,1.3561	0.000847744	0.000847744
2	chr15:62550321:A:T	62550321	NA,T	NA,A	NA,1	NA,inf	NA,inf	NA,1.55452	0.000846196	0.000846196
2	chr15:62665914:C:T	62665914	T,T	C,C	1,1	-inf,-inf	inf,inf	1.59962,1.75305	0.000841115	0.000841115
2	chr15:62907076:G:A	62907076	A,A	G,G	1,1	inf,-inf	inf,inf	1.73519,1.50239	0.000836751	0.000836751
2	chr15:63642948:C:T	63642948	NA,T	NA,C	NA,1	NA,inf	NA,inf	NA,1.50041	0.00081291	0.00081291
2	chr15:62708367:A:G	62708367	NA,G	NA,A	NA,1	NA,inf	NA,inf	NA,1.48758	0.000807346	0.000807346
2	chr15:62925268:G:C	62925268	NA,C	NA,G	NA,1	NA,inf	NA,inf	NA,1.4492	0.000806236	0.000806236
2	chr15:62708286:C:A	62708286	NA,A	NA,C	NA,1	NA,inf	NA,inf	NA,1.4841	0.000802531	0.000802531
2	chr15:62712983:AAGGC:A	62712983	NA,A	NA,AAGGC	NA,1	NA,inf	NA,inf	NA,1.55581	0.000801839	0.000801839
2	chr15:62958112:T:C	62958112	C,C	T,T	1,1	inf,inf	inf,inf	2.39964,1.74146	0.000794383	0.000794383
2	chr15:62900327:A:G	62900327	NA,G	NA,A	NA,1	NA,-inf	NA,inf	NA,1.49041	0.000789777	0.000789777
2	chr15:63470200:T:C	63470200	NA,C	NA,T	NA,1	NA,-inf	NA,inf	NA,1.42062	0.00078428	0.00078428
2	chr15:62768013:A:G	62768013	NA,G	NA,A	NA,1	NA,inf	NA,inf	NA,1.42244	0.000766391	0.000766391
2	chr15:62639895:C:T	62639895	NA,T	NA,C	NA,1	NA,-inf	NA,inf	NA,1.40968	0.000765834	0.000765834
2	chr15:62937003:A:G	62937003	NA,G	NA,A	NA,1	NA,inf	NA,inf	NA,1.40365	0.000765529	0.000765529
2	chr15:62668181:G:A	62668181	A,A	G,G	1,1	-inf,-inf	inf,inf	0.683759,2.59589	0.000764785	0.000764785
2	chr15:62901667:G:A	62901667	NA,A	NA,G	NA,1	NA,-inf	NA,inf	NA,1.5423	0.000761167	0.000761167
2	chr15:63033168:C:T	63033168	NA,T	NA,C	NA,1	NA,inf	NA,inf	NA,0.636348	0.000754773	0.000754773
2	chr15:62645901:A:T	62645901	T,NA	A,NA	1,NA	inf,NA	inf,NA	1.77694,NA	0.000752618	0.000752618
2	chr15:63138257:C:T	63138257	NA,T	NA,C	NA,1	NA,inf	NA,inf	NA,1.46138	0.000739657	0.000739657
2	chr15:62706188:A:G	62706188	NA,G	NA,A	NA,1	NA,inf	NA,inf	NA,1.43508	0.000734641	0.000734641
2	chr15:63041526:G:T	63041526	NA,T	NA,G	NA,1	NA,inf	NA,inf	NA,0.628688	0.000733864	0.000733864
2	chr15:63184692:A:G	63184692	NA,G	NA,A	NA,1	NA,inf	NA,inf	NA,1.29451	0.000733747	0.000733747
2	chr15:63382922:G:A	63382922	NA,A	NA,G	NA,1	NA,inf	NA,inf	NA,1.39239	0.000727821	0.000727821
2	chr15:63457248:A:AT	63457248	AT,NA	A,NA	1,NA	inf,NA	inf,NA	1.71979,NA	0.000724667	0.000724667
2	chr15:63433697:G:T	63433697	NA,T	NA,G	NA,1	NA,-inf	NA,inf	NA,1.32692	0.000724555	0.000724555
2	chr15:62771413:T:C	62771413	C,C	T,T	1,1	-inf,-inf	inf,inf	0.078807,2.63239	0.000721102	0.000721102
2	chr15:63471017:A:G	63471017	NA,G	NA,A	NA,1	NA,-inf	NA,inf	NA,1.37182	0.00071615	0.00071615
2	chr15:63563565:C:CT	63563565	NA,CT	NA,C	NA,1	NA,inf	NA,inf	NA,1.35271	0.000715783	0.000715783
2	chr15:63153810:T:C	63153810	C,NA	T,NA	1,NA	inf,NA	inf,NA	1.14736,NA	0.000715608	0.000715608
2	chr15:63036909:G:A	63036909	NA,A	NA,G	NA,1	NA,inf	NA,inf	NA,0.492823	0.00070941	0.00070941
2	chr15:62701463:C:T	62701463	NA,T	NA,C	NA,1	NA,inf	NA,inf	NA,1.41438	0.000707147	0.000707147
2	chr15:63186077:C:G	63186077	NA,G	NA,C	NA,1	NA,inf	NA,inf	NA,1.31047	0.000705646	0.000705646
2	chr15:62956746:C:T	62956746	T,T	C,C	1,1	inf,inf	inf,inf	1.71937,1.70693	0.000702957	0.000702957
2	chr15:62935890:G:T	62935890	NA,T	NA,G	NA,1	NA,inf	NA,inf	NA,1.35381	0.000700949	0.000700949
2	chr15:63518831:T:C	63518831	NA,C	NA,T	NA,1	NA,inf	NA,inf	NA,1.36543	0.000699582	0.000699582
2	chr15:63197459:C:T	63197459	NA,T	NA,C	NA,1	NA,-inf	NA,inf	NA,1.29602	0.000699581	0.000699581
2	chr15:62889665:AT:A	62889665	NA,A	NA,AT	NA,1	NA,-inf	NA,inf	NA,1.52405	0.00069804	0.00069804
2	chr15:62889670:T:G	62889670	NA,G	NA,T	NA,1	NA,-inf	NA,inf	NA,1.51974	0.00069437	0.00069437
2	chr15:62905756:T:C	62905756	C,C	T,T	1,1	inf,-inf	inf,inf	1.83343,1.31193	0.000689999	0.000689999
2	chr15:62942235:T:A	62942235	NA,A	NA,T	NA,1	NA,inf	NA,inf	NA,1.21856	0.000683328	0.000683328
2	chr15:62854337:C:T	62854337	NA,T	NA,C	NA,1	NA,-inf	NA,inf	NA,1.28453	0.000682212	0.000682212
2	chr15:62941747:G:A	62941747	NA,A	NA,G	NA,1	NA,inf	NA,inf	NA,1.33589	0.00067552	0.00067552
2	chr15:62668726:A:G	62668726	G,G	A,A	1,1	-inf,-inf	inf,inf	0.798486,2.47178	0.000671757	0.000671757
2	chr15:62857308:TG:T	62857308	NA,T	NA,TG	NA,1	NA,inf	NA,inf	NA,1.48169	0.000671163	0.000671163
2	chr15:63172669:T:C	63172669	C,NA	T,NA	1,NA	inf,NA	inf,NA	1.04719,NA	0.000668576	0.000668576
2	chr15:63003922:C:T	63003922	NA,T	NA,C	NA,1	NA,-inf	NA,inf	NA,1.24321	0.000667383	0.000667383
2	chr15:62702133:G:C	62702133	NA,C	NA,G	NA,1	NA,inf	NA,inf	NA,1.37399	0.000659122	0.000659122
2	chr15:63476714:G:A	63476714	NA,A	NA,G	NA,1	NA,-inf	NA,inf	NA,1.26264	0.000648569	0.000648569
2	chr15:62692306:G:A	62692306	NA,A	NA,G	NA,1	NA,inf	NA,inf	NA,1.36455	0.000645072	0.000645072
2	chr15:62726645:G:A	62726645	A,A	G,G	1,1	inf,inf	inf,inf	0.0418752,2.48746	0.000642185	0.000642185
2	chr15:63634672:C:T	63634672	NA,T	NA,C	NA,1	NA,inf	NA,inf	NA,1.43165	0.000635258	0.000635258
2	chr15:62736607:G:A	62736607	NA,A	NA,G	NA,1	NA,inf	NA,inf	NA,1.26	0.000633292	0.000633292
2	chr15:62704709:A:G	62704709	NA,G	NA,A	NA,1	NA,inf	NA,inf	NA,1.34874	0.000631298	0.000631298
2	chr15:63157194:G:T	63157194	NA,T	NA,G	NA,1	NA,-inf	NA,inf	NA,1.2524	0.000626575	0.000626575
2	chr15:62700421:G:A	62700421	NA,A	NA,G	NA,1	NA,inf	NA,inf	NA,1.42871	0.000626049	0.000626049
2	chr15:63735174:G:T	63735174	NA,T	NA,G	NA,1	NA,inf	NA,inf	NA,1.49788	0.000624881	0.000624881
2	chr15:62676076:A:G	62676076	NA,G	NA,A	NA,1	NA,inf	NA,inf	NA,1.38205	0.000624374	0.000624374
2	chr15:62661909:T:C	62661909	C,C	T,T	1,1	-inf,-inf	inf,inf	0.755138,2.37803	0.000615517	0.000615517
2	chr15:62831746:G:C	62831746	C,C	G,G	1,1	-inf,-inf	inf,inf	2.14999,0.773817	0.000615341	0.000615341
2	chr15:62956712:C:A	62956712	A,A	C,C	1,1	inf,inf	inf,inf	1.69919,1.64373	0.000612668	0.000612668
2	chr15:62649491:T:C	62649491	NA,C	NA,T	NA,1	NA,inf	NA,inf	NA,1.33576	0.000611615	0.000611615
2	chr15:62733011:T:C	62733011	C,C	T,T	1,1	inf,inf	inf,inf	0.317519,2.42844	0.000609293	0.000609293
2	chr15:62840930:G:A	62840930	NA,A	NA,G	NA,1	NA,-inf	NA,inf	NA,1.22518	0.00060601	0.00060601
2	chr15:63529780:C:T	63529780	T,NA	C,NA	1,NA	inf,NA	inf,NA	1.81291,NA	0.000602942	0.000602942
2	chr15:62736358:C:T	62736358	NA,T	NA,C	NA,1	NA,inf	NA,inf	NA,1.22593	0.000599941	0.000599941
2	chr15:62803845:T:C	62803845	NA,C	NA,T	NA,1	NA,-inf	NA,inf	NA,1.18525	0.000599644	0.000599644
2	chr15:62603817:A:T	62603817	NA,T	NA,A	NA,1	NA,-inf	NA,inf	NA,1.30459	0.00059924	0.00059924
2	chr15:63160354:T:C	63160354	C,NA	T,NA	1,NA	inf,NA	inf,NA	1.07266,NA	0.000598037	0.000598037
2	chr15:63518426:G:C	63518426	C,C	G,G	1,1	-inf,-inf	inf,inf	0.599206,2.15037	0.000595141	0.000595141
2	chr15:63508494:A:G	63508494	NA,G	NA,A	NA,1	NA,-inf	NA,inf	NA,1.14317	0.000594505	0.000594505
2	chr15:62938263:C:T	62938263	NA,T	NA,C	NA,1	NA,inf	NA,inf	NA,1.2627	0.000594138	0.000594138
2	chr15:62602542:C:T	62602542	NA,T	NA,C	NA,1	NA,-inf	NA,inf	NA,1.29479	0.000590508	0.000590508
2	chr15:62590446:C:A	62590446	NA,A	NA,C	NA,1	NA,-inf	NA,inf	NA,1.1935	0.000589129	0.000589129
2	chr15:63592810:C:T	63592810	NA,T	NA,C	NA,1	NA,inf	NA,inf	NA,1.40769	0.000579163	0.000579163
2	chr15:63497708:G:C	63497708	NA,C	NA,G	NA,1	NA,-inf	NA,inf	NA,1.12103	0.000574867	0.000574867
2	chr15:63346043:A:G	63346043	NA,G	NA,A	NA,1	NA,-inf	NA,inf	NA,1.03157	0.000574727	0.000574727
2	chr15:63372732:G:A	63372732	NA,A	NA,G	NA,1	NA,inf	NA,inf	NA,1.13801	0.000572077	0.000572077
2	chr15:63779395:T:C	63779395	NA,C	NA,T	NA,1	NA,inf	NA,inf	NA,1.22529	0.000571623	0.000571623
2	chr15:63133413:G:C	63133413	NA,C	NA,G	NA,1	NA,inf	NA,inf	NA,0.966704	0.000562886	0.000562886
2	chr15:62852883:AAG:A	62852883	NA,A	NA,AAG	NA,1	NA,-inf	NA,inf	NA,1.18292	0.00055797	0.00055797
2	chr15:62900552:T:C	62900552	NA,C	NA,T	NA,1	NA,-inf	NA,inf	NA,1.28791	0.000554882	0.000554882
2	chr15:62612688:T:C	62612688	NA,C	NA,T	NA,1	NA,-inf	NA,inf	NA,1.26709	0.000549968	0.000549968
2	chr15:62757288:T:A	62757288	NA,A	NA,T	NA,1	NA,inf	NA,inf	NA,1.23495	0.000549069	0.000549069
2	chr15:63571033:G:A	63571033	NA,A	NA,G	NA,1	NA,inf	NA,inf	NA,1.31384	0.000548407	0.000548407
2	chr15:63370633:C:T	63370633	NA,T	NA,C	NA,1	NA,inf	NA,inf	NA,1.10589	0.000540133	0.000540133
2	chr15:62744378:A:G	62744378	NA,G	NA,A	NA,1	NA,inf	NA,inf	NA,1.15736	0.000531266	0.000531266
2	chr15:63717749:G:A	63717749	NA,A	NA,G	NA,1	NA,-inf	NA,inf	NA,1.29388	0.000527433	0.000527433
2	chr15:63466448:C:T	63466448	NA,T	NA,C	NA,1	NA,-inf	NA,inf	NA,1.20903	0.000526017	0.000526017
2	chr15:62835806:T:A	62835806	A,A	T,T	1,1	inf,-inf	inf,inf	2.03712,0.653232	0.000523592	0.000523592
2	chr15:63568791:TC:T	63568791	NA,T	NA,TC	NA,1	NA,inf	NA,inf	NA,1.3125	0.000523363	0.000523363
2	chr15:62940704:A:C	62940704	NA,C	NA,A	NA,1	NA,inf	NA,inf	NA,1.26733	0.00051864	0.00051864
2	chr15:63365366:C:T	63365366	NA,T	NA,C	NA,1	NA,inf	NA,inf	NA,1.0832	0.000517963	0.000517963
2	chr15:62702281:C:T	62702281	NA,T	NA,C	NA,1	NA,inf	NA,inf	NA,1.22733	0.000517398	0.000517398
2	chr15:63230397:G:T	63230397	T,NA	G,NA	1,NA	inf,NA	inf,NA	0.927518,NA	0.000516917	0.000516917
2	chr15:62734022:G:A	62734022	NA,A	NA,G	NA,1	NA,inf	NA,inf	NA,1.14106	0.000516079	0.000516079
2	chr15:63464661:TGAG:T	63464661	NA,T	NA,TGAG	NA,1	NA,inf	NA,inf	NA,1.16703	0.000515924	0.000515924
2	chr15:63716710:A:G	63716710	NA,G	NA,A	NA,1	NA,inf	NA,inf	NA,1.3243	0.00051159	0.00051159
2	chr15:63148316:A:C	63148316	NA,C	NA,A	NA,1	NA,inf	NA,inf	NA,1.36724	0.00051053	0.00051053
2	chr15:63171260:A:C	63171260	C,NA	A,NA	1,NA	inf,NA	inf,NA	0.939074,NA	0.000510386	0.000510386
2	chr15:62930627:T:G	62930627	NA,G	NA,T	NA,1	NA,inf	NA,inf	NA,1.26976	0.000509575	0.000509575
2	chr15:63547375:T:G	63547375	NA,G	NA,T	NA,1	NA,inf	NA,inf	NA,1.26288	0.000509397	0.000509397
2	chr15:62641403:G:A	62641403	A,NA	G,NA	1,NA	inf,NA	inf,NA	1.5845,NA	0.000506142	0.000506142
2	chr15:63041804:C:A	63041804	NA,A	NA,C	NA,1	NA,inf	NA,inf	NA,0.490193	0.000503264	0.000503264
2	chr15:63545698:G:A	63545698	NA,A	NA,G	NA,1	NA,-inf	NA,inf	NA,1.0536	0.000500581	0.000500581
2	chr15:62616293:T:C	62616293	NA,C	NA,T	NA,1	NA,-inf	NA,inf	NA,1.13911	0.000499295	0.000499295
2	chr15:63294018:A:G	63294018	NA,G	NA,A	NA,1	NA,-inf	NA,inf	NA,1.10153	0.000499067	0.000499067
2	chr15:63308827:A:T	63308827	T,T	A,A	1,1	-inf,inf	inf,inf	0.0656328,1.65604	0.000497735	0.000497735
2	chr15:63746754:G:A	63746754	NA,A	NA,G	NA,1	NA,inf	NA,inf	NA,1.31723	0.000497625	0.000497625
2	chr15:63762749:C:T	63762749	NA,T	NA,C	NA,1	NA,inf	NA,inf	NA,1.30734	0.000496869	0.000496869
2	chr15:63090314:A:G	63090314	NA,G	NA,A	NA,1	NA,inf	NA,inf	NA,0.975396	0.000495904	0.000495904
2	chr15:62757818:C:T	62757818	NA,T	NA,C	NA,1	NA,inf	NA,inf	NA,1.12301	0.000495868	0.000495868
2	chr15:63304923:T:G	63304923	NA,G	NA,T	NA,1	NA,inf	NA,inf	NA,1.3808	0.000495257	0.000495257
2	chr15:63810367:C:T	63810367	NA,T	NA,C	NA,1	NA,-inf	NA,inf	NA,1.25602	0.000494752	0.000494752
2	chr15:63468657:CTG:C	63468657	NA,C	NA,CTG	NA,1	NA,-inf	NA,inf	NA,1.1056	0.000488205	0.000488205
2	chr15:62854803:C:T	62854803	T,NA	C,NA	1,NA	inf,NA	inf,NA	1.36864,NA	0.000488168	0.000488168
2	chr15:62724370:C:T	62724370	NA,T	NA,C	NA,1	NA,-inf	NA,inf	NA,1.08344	0.000487465	0.000487465
2	chr15:62600357:C:T	62600357	NA,T	NA,C	NA,1	NA,-inf	NA,inf	NA,1.18381	0.000487077	0.000487077
2	chr15:62766347:G:C	62766347	NA,C	NA,G	NA,1	NA,inf	NA,inf	NA,1.19869	0.000486511	0.000486511
2	chr15:62732903:G:A	62732903	A,A	G,G	1,1	inf,inf	inf,inf	0.0232264,2.35354	0.000482826	0.000482826
2	chr15:62747083:T:C	62747083	NA,C	NA,T	NA,1	NA,inf	NA,inf	NA,1.16072	0.000482572	0.000482572
2	chr15:62566114:G:A	62566114	NA,A	NA,G	NA,1	NA,inf	NA,inf	NA,1.11324	0.00047939	0.00047939
2	chr15:62566780:C:G	62566780	NA,G	NA,C	NA,1	NA,inf	NA,inf	NA,1.23333	0.000478798	0.000478798
2	chr15:62646355:G:A	62646355	NA,A	NA,G	NA,1	NA,inf	NA,inf	NA,1.14262	0.00047768	0.00047768
2	chr15:62676728:C:T	62676728	T,T	C,C	1,1	-inf,-inf	inf,inf	1.0074,1.67362	0.000475367	0.000475367
2	chr15:63608566:G:A	63608566	NA,A	NA,G	NA,1	NA,inf	NA,inf	NA,1.18605	0.000474413	0.000474413
2	chr15:62746205:T:C	62746205	NA,C	NA,T	NA,1	NA,inf	NA,inf	NA,1.09262	0.000474333	0.000474333
2	chr15:63401104:A:T	63401104	NA,T	NA,A	NA,1	NA,-inf	NA,inf	NA,1.03986	0.000473817	0.000473817
2	chr15:63445813:C:T	63445813	NA,T	NA,C	NA,1	NA,-inf	NA,inf	NA,1.18184	0.000473655	0.000473655
2	chr15:63384414:A:G	63384414	NA,G	NA,A	NA,1	NA,inf	NA,inf	NA,1.16278	0.000472418	0.000472418
2	chr15:62619023:C:G	62619023	NA,G	NA,C	NA,1	NA,-inf	NA,inf	NA,1.16444	0.000471819	0.000471819
2	chr15:62653534:G:A	62653534	NA,A	NA,G	NA,1	NA,inf	NA,inf	NA,1.21481	0.000469865	0.000469865
2	chr15:62863648:C:G	62863648	G,NA	C,NA	1,NA	inf,NA	inf,NA	1.35187,NA	0.000469862	0.000469862
2	chr15:63603487:G:A	63603487	NA,A	NA,G	NA,1	NA,inf	NA,inf	NA,1.26729	0.00046922	0.00046922
2	chr15:62822417:C:T	62822417	T,NA	C,NA	1,NA	inf,NA	inf,NA	1.47664,NA	0.000465446	0.000465446
2	chr15:63421301:C:G	63421301	G,NA	C,NA	1,NA	inf,NA	inf,NA	1.26587,NA	0.000464115	0.000464115
2	chr15:63589133:T:G	63589133	G,NA	T,NA	1,NA	inf,NA	inf,NA	1.43782,NA	0.000463237	0.000463237
2	chr15:63705508:G:GA	63705508	NA,GA	NA,G	NA,1	NA,inf	NA,inf	NA,1.2624	0.000462898	0.000462898
2	chr15:63474477:C:T	63474477	NA,T	NA,C	NA,1	NA,-inf	NA,inf	NA,1.12824	0.000462779	0.000462779
2	chr15:62609402:C:T	62609402	NA,T	NA,C	NA,1	NA,-inf	NA,inf	NA,1.16433	0.000462525	0.000462525
2	chr15:62645498:C:A	62645498	NA,A	NA,C	NA,1	NA,inf	NA,inf	NA,1.16525	0.000461885	0.000461885
2	chr15:63551161:T:C	63551161	NA,C	NA,T	NA,1	NA,inf	NA,inf	NA,1.20515	0.000460723	0.000460723
2	chr15:63380214:A:G	63380214	NA,G	NA,A	NA,1	NA,inf	NA,inf	NA,1.13892	0.000458831	0.000458831
2	chr15:62653807:A:G	62653807	NA,G	NA,A	NA,1	NA,inf	NA,inf	NA,1.20186	0.000458199	0.000458199
2	chr15:62762540:T:A	62762540	NA,A	NA,T	NA,1	NA,inf	NA,inf	NA,1.12895	0.000458059	0.000458059
2	chr15:63380228:A:T	63380228	NA,T	NA,A	NA,1	NA,inf	NA,inf	NA,1.13713	0.000457484	0.000457484
2	chr15:63080758:A:G	63080758	NA,G	NA,A	NA,1	NA,inf	NA,inf	NA,0.977004	0.000455401	0.000455401
2	chr15:63731769:A:G	63731769	NA,G	NA,A	NA,1	NA,inf	NA,inf	NA,1.30956	0.000454434	0.000454434
2	chr15:63687403:T:C	63687403	NA,C	NA,T	NA,1	NA,-inf	NA,inf	NA,1.20184	0.000452868	0.000452868
2	chr15:62765614:A:G	62765614	NA,G	NA,A	NA,1	NA,inf	NA,inf	NA,1.1701	0.000452472	0.000452472
2	chr15:62667850:G:A	62667850	A,A	G,G	1,1	-inf,-inf	inf,inf	0.594023,2.36263	0.00044987	0.00044987
2	chr15:62861609:A:G	62861609	G,NA	A,NA	1,NA	inf,NA	inf,NA	1.32459,NA	0.000448892	0.000448892
2	chr15:63740838:C:A	63740838	NA,A	NA,C	NA,1	NA,inf	NA,inf	NA,1.31181	0.000448734	0.000448734
2	chr15:63560486:T:G	63560486	NA,G	NA,T	NA,1	NA,inf	NA,inf	NA,1.1557	0.000448278	0.000448278
2	chr15:62984085:C:T	62984085	NA,T	NA,C	NA,1	NA,-inf	NA,inf	NA,0.847169	0.000447679	0.000447679
2	chr15:63472698:A:G	63472698	G,G	A,A	1,1	inf,-inf	inf,inf	0.0343448,2.33594	0.000447611	0.000447611
2	chr15:62901864:G:A	62901864	NA,A	NA,G	NA,1	NA,-inf	NA,inf	NA,1.20735	0.000447361	0.000447361
2	chr15:63578176:C:T	63578176	T,NA	C,NA	1,NA	inf,NA	inf,NA	1.6371,NA	0.000447189	0.000447189
2	chr15:62613970:C:G	62613970	NA,G	NA,C	NA,1	NA,-inf	NA,inf	NA,1.14703	0.000446805	0.000446805
2	chr15:62859620:G:A	62859620	A,NA	G,NA	1,NA	inf,NA	inf,NA	1.32392,NA	0.000446008	0.000446008
2	chr15:63086675:G:A	63086675	NA,A	NA,G	NA,1	NA,inf	NA,inf	NA,0.784427	0.000445777	0.000445777
2	chr15:62907826:G:A	62907826	A,A	G,G	1,1	inf,-inf	inf,inf	1.05976,2.05069	0.000445629	0.000445629
2	chr15:62947752:A:G	62947752	G,NA	A,NA	1,NA	inf,NA	inf,NA	2.00066,NA	0.000445371	0.000445371
2	chr15:63313724:G:A	63313724	A,A	G,G	1,1	-inf,inf	inf,inf	0.073351,1.5735	0.000442249	0.000442249
2	chr15:62764256:C:T	62764256	NA,T	NA,C	NA,1	NA,inf	NA,inf	NA,1.05859	0.000441471	0.000441471
2	chr15:62705088:T:C	62705088	C,C	T,T	1,1	-inf,-inf	inf,inf	0.5662,2.34521	0.000439041	0.000439041
2	chr15:63731128:T:C	63731128	NA,C	NA,T	NA,1	NA,inf	NA,inf	NA,1.22241	0.000438188	0.000438188
2	chr15:62735079:T:C	62735079	C,C	T,T	1,1	inf,inf	inf,inf	0.039424,2.29946	0.000436952	0.000436952
2	chr15:63593294:T:C	63593294	NA,C	NA,T	NA,1	NA,-inf	NA,inf	NA,1.05421	0.000435623	0.000435623
2	chr15:63744787:C:T	63744787	NA,T	NA,C	NA,1	NA,inf	NA,inf	NA,1.22878	0.000432392	0.000432392
2	chr15:62818862:T:G	62818862	G,G	T,T	1,1	inf,inf	inf,inf	1.46346,1.21276	0.000430987	0.000430987
2	chr15:63308524:A:G	63308524	NA,G	NA,A	NA,1	NA,inf	NA,inf	NA,1.307	0.000430282	0.000430282
2	chr15:63714737:T:C	63714737	NA,C	NA,T	NA,1	NA,inf	NA,inf	NA,1.21715	0.000430015	0.000430015
2	chr15:62807891:C:T	62807891	T,T	C,C	1,1	inf,-inf	inf,inf	1.31815,1.21369	0.000427754	0.000427754
2	chr15:62684637:T:TG	62684637	NA,TG	NA,T	NA,1	NA,inf	NA,inf	NA,1.18733	0.000427403	0.000427403
2	chr15:63311657:C:T	63311657	NA,T	NA,C	NA,1	NA,inf	NA,inf	NA,0.849735	0.000423291	0.000423291
2	chr15:62686425:T:C	62686425	C,C	T,T	1,1	-inf,-inf	inf,inf	1.01709,2.02165	0.000423178	0.000423178
2	chr15:62641393:G:T	62641393	NA,T	NA,G	NA,1	NA,inf	NA,inf	NA,1.02663	0.000421706	0.000421706
2	chr15:62730231:G:A	62730231	A,A	G,G	1,1	-inf,-inf	inf,inf	0.1424,2.40362	0.000421521	0.000421521
2	chr15:63128615:G:A	63128615	NA,A	NA,G	NA,1	NA,inf	NA,inf	NA,0.94726	0.000420635	0.000420635
2	chr15:62656981:C:T	62656981	NA,T	NA,C	NA,1	NA,inf	NA,inf	NA,1.03472	0.000420446	0.000420446
2	chr15:62744027:G:C	62744027	C,C	G,G	1,1	-inf,-inf	inf,inf	0.608357,2.20886	0.000419864	0.000419864
2	chr15:62933972:C:G	62933972	NA,G	NA,C	NA,1	NA,inf	NA,inf	NA,1.13955	0.000418476	0.000418476
2	chr15:63195575:T:C	63195575	C,NA	T,NA	1,NA	inf,NA	inf,NA	0.899883,NA	0.00041835	0.00041835
2	chr15:62933989:G:A	62933989	NA,A	NA,G	NA,1	NA,-inf	NA,inf	NA,0.989967	0.000418122	0.000418122
2	chr15:63313165:C:T	63313165	T,T	C,C	1,1	-inf,inf	inf,inf	0.0599862,1.57266	0.000418079	0.000418079
2	chr15:62906738:G:A	62906738	A,A	G,G	1,1	inf,-inf	inf,inf	1.2227,1.51832	0.000417996	0.000417996
2	chr15:62769176:A:G	62769176	NA,G	NA,A	NA,1	NA,inf	NA,inf	NA,1.16576	0.000417818	0.000417818
2	chr15:62975336:T:C	62975336	NA,C	NA,T	NA,1	NA,-inf	NA,inf	NA,1.30104	0.000416239	0.000416239
2	chr15:62968972:T:G	62968972	NA,G	NA,T	NA,1	NA,-inf	NA,inf	NA,0.817664	0.000415004	0.000415004
2	chr15:63448891:G:A	63448891	NA,A	NA,G	NA,1	NA,inf	NA,inf	NA,1.04844	0.000414601	0.000414601
2	chr15:62834263:A:G	62834263	G,G	A,A	1,1	-inf,-inf	inf,inf	2.26909,0.144904	0.000414294	0.000414294
2	chr15:62956427:T:G	62956427	NA,G	NA,T	NA,1	NA,-inf	NA,inf	NA,1.27844	0.000413521	0.000413521
2	chr15:62671057:G:A	62671057	NA,A	NA,G	NA,1	NA,inf	NA,inf	NA,1.08022	0.000412669	0.000412669
2	chr15:63748241:A:T	63748241	NA,T	NA,A	NA,1	NA,inf	NA,inf	NA,1.20177	0.000412248	0.000412248
2	chr15:63534434:AT:A	63534434	A,NA	AT,NA	1,NA	-inf,NA	inf,NA	0.416716,NA	0.000411482	0.000411482
2	chr15:63238348:C:T	63238348	T,NA	C,NA	1,NA	inf,NA	inf,NA	0.880786,NA	0.000410472	0.000410472
2	chr15:62848363:A:G	62848363	NA,G	NA,A	NA,1	NA,-inf	NA,inf	NA,0.996875	0.000409886	0.000409886
2	chr15:62974515:G:A	62974515	NA,A	NA,G	NA,1	NA,-inf	NA,inf	NA,1.27534	0.000409689	0.000409689
2	chr15:62997656:A:G	62997656	NA,G	NA,A	NA,1	NA,-inf	NA,inf	NA,1.26633	0.000408173	0.000408173
2	chr15:63705516:T:C	63705516	NA,C	NA,T	NA,1	NA,inf	NA,inf	NA,1.10694	0.000407758	0.000407758
2	chr15:62763414:G:A	62763414	NA,A	NA,G	NA,1	NA,inf	NA,inf	NA,1.06236	0.00040773	0.00040773
2	chr15:62941270:A:G	62941270	NA,G	NA,A	NA,1	NA,inf	NA,inf	NA,1.04987	0.000407303	0.000407303
2	chr15:63775766:G:A	63775766	NA,A	NA,G	NA,1	NA,-inf	NA,inf	NA,1.13868	0.000406602	0.000406602
2	chr15:63647793:T:C	63647793	C,NA	T,NA	1,NA	inf,NA	inf,NA	1.37076,NA	0.000405683	0.000405683
2	chr15:62926110:C:A	62926110	NA,A	NA,C	NA,1	NA,inf	NA,inf	NA,1.04714	0.000405605	0.000405605
2	chr15:63391367:C:T	63391367	NA,T	NA,C	NA,1	NA,-inf	NA,inf	NA,1.30313	0.000405506	0.000405506
2	chr15:62994355:C:G	62994355	NA,G	NA,C	NA,1	NA,-inf	NA,inf	NA,1.26954	0.000404986	0.000404986
2	chr15:63780776:T:C	63780776	NA,C	NA,T	NA,1	NA,inf	NA,inf	NA,1.1878	0.000404689	0.000404689
2	chr15:62769429:C:T	62769429	NA,T	NA,C	NA,1	NA,-inf	NA,inf	NA,1.08703	0.000404571	0.000404571
2	chr15:63308325:C:T	63308325	T,T	C,C	1,1	-inf,inf	inf,inf	0.0506697,1.57272	0.000402572	0.000402572
2	chr15:63309857:G:A	63309857	A,A	G,G	1,1	-inf,-inf	inf,inf	0.107412,1.10004	0.000401516	0.000401516
2	chr15:62699169:A:T	62699169	NA,T	NA,A	NA,1	NA,-inf	NA,inf	NA,1.1496	0.00040114	0.00040114
2	chr15:62710909:G:A	62710909	NA,A	NA,G	NA,1	NA,inf	NA,inf	NA,1.09966	0.000400984	0.000400984
2	chr15:63664218:A:G	63664218	NA,G	NA,A	NA,1	NA,-inf	NA,inf	NA,1.13121	0.00039983	0.00039983
2	chr15:63728053:G:A	63728053	NA,A	NA,G	NA,1	NA,inf	NA,inf	NA,1.16701	0.000399563	0.000399563
2	chr15:62825050:T:A	62825050	NA,A	NA,T	NA,1	NA,-inf	NA,inf	NA,1.08491	0.00039808	0.00039808
2	chr15:63705205:G:A	63705205	NA,A	NA,G	NA,1	NA,inf	NA,inf	NA,1.16505	0.00039792	0.00039792
2	chr15:62572394:C:T	62572394	NA,T	NA,C	NA,1	NA,inf	NA,inf	NA,1.0002	0.000396343	0.000396343
2	chr15:62907330:G:T	62907330	T,T	G,G	1,1	inf,-inf	inf,inf	1.75229,1.12776	0.000391993	0.000391993
2	chr15:62691258:A:G	62691258	G,G	A,A	1,1	inf,inf	inf,inf	1.53878,1.20886	0.0003918	0.0003918
2	chr15:62712935:C:T	62712935	NA,T	NA,C	NA,1	NA,inf	NA,inf	NA,1.08623	0.000391678	0.000391678
2	chr15:62901518:G:T	62901518	T,T	G,G	1,1	inf,-inf	inf,inf	1.42987,1.72483	0.000391099	0.000391099
2	chr15:62862571:G:A	62862571	NA,A	NA,G	NA,1	NA,inf	NA,inf	NA,1.05516	0.000388542	0.000388542
2	chr15:62675138:C:T	62675138	NA,T	NA,C	NA,1	NA,-inf	NA,inf	NA,0.991379	0.000387824	0.000387824
2	chr15:63564354:A:G	63564354	NA,G	NA,A	NA,1	NA,inf	NA,inf	NA,1.06955	0.000387329	0.000387329
2	chr15:62829618:A:C	62829618	C,NA	A,NA	1,NA	inf,NA	inf,NA	1.39114,NA	0.00038716	0.00038716
2	chr15:63526878:TG:T	63526878	NA,T	NA,TG	NA,1	NA,inf	NA,inf	NA,1.13707	0.00038604	0.00038604
2	chr15:62682842:C:T	62682842	NA,T	NA,C	NA,1	NA,-inf	NA,inf	NA,1.12721	0.000385564	0.000385564
2	chr15:62712965:A:G	62712965	NA,G	NA,A	NA,1	NA,inf	NA,inf	NA,1.0748	0.000384292	0.000384292
2	chr15:63405660:T:C	63405660	NA,C	NA,T	NA,1	NA,-inf	NA,inf	NA,0.920233	0.000384055	0.000384055
2	chr15:62979649:A:T	62979649	NA,T	NA,A	NA,1	NA,-inf	NA,inf	NA,1.22963	0.000382767	0.000382767
2	chr15:63185939:G:T	63185939	NA,T	NA,G	NA,1	NA,inf	NA,inf	NA,0.884544	0.000382545	0.000382545
2	chr15:63257922:G:A	63257922	NA,A	NA,G	NA,1	NA,-inf	NA,inf	NA,0.645221	0.000382281	0.000382281
2	chr15:62843118:G:A	62843118	NA,A	NA,G	NA,1	NA,inf	NA,inf	NA,0.994205	0.000381663	0.000381663
2	chr15:63507452:A:G	63507452	NA,G	NA,A	NA,1	NA,inf	NA,inf	NA,1.13118	0.000381152	0.000381152
2	chr15:63562564:T:G	63562564	NA,G	NA,T	NA,1	NA,inf	NA,inf	NA,1.05846	0.000381064	0.000381064
2	chr15:63707548:G:A	63707548	NA,A	NA,G	NA,1	NA,inf	NA,inf	NA,1.13485	0.000379934	0.000379934
2	chr15:62684060:G:C	62684060	NA,C	NA,G	NA,1	NA,-inf	NA,inf	NA,1.11814	0.000379497	0.000379497
2	chr15:63066188:G:C	63066188	NA,C	NA,G	NA,1	NA,inf	NA,inf	NA,1.34752	0.000378857	0.000378857
2	chr15:63737623:G:A	63737623	NA,A	NA,G	NA,1	NA,inf	NA,inf	NA,1.14643	0.000378807	0.000378807
2	chr15:63431908:C:T	63431908	NA,T	NA,C	NA,1	NA,inf	NA,inf	NA,1.00849	0.000377773	0.000377773
2	chr15:62858586:C:A	62858586	NA,A	NA,C	NA,1	NA,inf	NA,inf	NA,1.03761	0.000377283	0.000377283
2	chr15:63523305:G:A	63523305	NA,A	NA,G	NA,1	NA,inf	NA,inf	NA,1.11134	0.000376621	0.000376621
2	chr15:62600762:C:T	62600762	NA,T	NA,C	NA,1	NA,-inf	NA,inf	NA,0.991452	0.00037535	0.00037535
2	chr15:63308229:G:T	63308229	NA,T	NA,G	NA,1	NA,-inf	NA,inf	NA,0.830404	0.000375092	0.000375092
2	chr15:62977252:G:A	62977252	NA,A	NA,G	NA,1	NA,-inf	NA,inf	NA,1.31189	0.000374722	0.000374722
2	chr15:63388398:A:G	63388398	NA,G	NA,A	NA,1	NA,inf	NA,inf	NA,1.03704	0.000374027	0.000374027
2	chr15:63335921:A:G	63335921	G,G	A,A	1,1	-inf,inf	inf,inf	0.0331146,1.92532	0.000373469	0.000373469
2	chr15:63657649:AATCTTTTATGGCAG:A	63657649	NA,A	NA,AATCTTTTATGGCAG	NA,1	NA,-inf	NA,inf	NA,1.08417	0.000373166	0.000373166
2	chr15:62916920:A:G	62916920	NA,G	NA,A	NA,1	NA,inf	NA,inf	NA,0.934515	0.000372765	0.000372765
2	chr15:63232375:A:G	63232375	NA,G	NA,A	NA,1	NA,inf	NA,inf	NA,0.899836	0.000372719	0.000372719
2	chr15:63222033:C:T	63222033	NA,T	NA,C	NA,1	NA,inf	NA,inf	NA,0.899836	0.0003726	0.0003726
2	chr15:62826045:A:G	62826045	NA,G	NA,A	NA,1	NA,inf	NA,inf	NA,0.969506	0.000371578	0.000371578
2	chr15:63064331:C:G	63064331	NA,G	NA,C	NA,1	NA,inf	NA,inf	NA,1.25824	0.000371394	0.000371394
2	chr15:63357000:C:T	63357000	NA,T	NA,C	NA,1	NA,-inf	NA,inf	NA,1.21723	0.000371224	0.000371224
2	chr15:63707758:A:G	63707758	NA,G	NA,A	NA,1	NA,inf	NA,inf	NA,1.12032	0.000371016	0.000371016
2	chr15:63214618:C:T	63214618	T,NA	C,NA	1,NA	inf,NA	inf,NA	0.848641,NA	0.000370352	0.000370352
2	chr15:63149043:G:A	63149043	A,A	G,G	1,1	-inf,-inf	inf,inf	0.321003,2.29347	0.000369459	0.000369459
2	chr15:63313388:A:G	63313388	NA,G	NA,A	NA,1	NA,inf	NA,inf	NA,0.773976	0.000369324	0.000369324
2	chr15:63557420:G:A	63557420	NA,A	NA,G	NA,1	NA,-inf	NA,inf	NA,1.06264	0.00036925	0.00036925
2	chr15:63529322:A:G	63529322	NA,G	NA,A	NA,1	NA,inf	NA,inf	NA,1.10259	0.000368864	0.000368864
2	chr15:63763605:T:G	63763605	NA,G	NA,T	NA,1	NA,inf	NA,inf	NA,1.12529	0.000368782	0.000368782
2	chr15:63315787:G:C	63315787	C,C	G,G	1,1	-inf,inf	inf,inf	0.0853181,1.41327	0.000368125	0.000368125
2	chr15:63166968:T:C	63166968	C,C	T,T	1,1	inf,-inf	inf,inf	0.867515,1.06842	0.000366941	0.000366941
2	chr15:62620525:C:T	62620525	NA,T	NA,C	NA,1	NA,-inf	NA,inf	NA,0.979382	0.000366622	0.000366622
2	chr15:62617700:A:T	62617700	NA,T	NA,A	NA,1	NA,-inf	NA,inf	NA,1.03176	0.000366032	0.000366032
2	chr15:62753009:C:T	62753009	T,T	C,C	1,1	-inf,-inf	inf,inf	0.565999,2.07527	0.000365414	0.000365414
2	chr15:62863887:T:C	62863887	NA,C	NA,T	NA,1	NA,inf	NA,inf	NA,1.01611	0.000363262	0.000363262
2	chr15:62778875:C:T	62778875	NA,T	NA,C	NA,1	NA,inf	NA,inf	NA,0.989201	0.000363249	0.000363249
2	chr15:62825108:T:A	62825108	NA,A	NA,T	NA,1	NA,-inf	NA,inf	NA,0.977598	0.000362967	0.000362967
2	chr15:63288361:AT:A	63288361	NA,A	NA,AT	NA,1	NA,inf	NA,inf	NA,0.915354	0.000362455	0.000362455
2	chr15:63333245:A:G	63333245	NA,G	NA,A	NA,1	NA,-inf	NA,inf	NA,0.792305	0.000361552	0.000361552
2	chr15:62699171:T:A	62699171	A,A	T,T	1,1	inf,inf	inf,inf	1.71068,0.933228	0.000361413	0.000361413
2	chr15:63777303:G:A	63777303	NA,A	NA,G	NA,1	NA,inf	NA,inf	NA,1.1173	0.000360407	0.000360407
2	chr15:63455643:G:A	63455643	NA,A	NA,G	NA,1	NA,inf	NA,inf	NA,0.947142	0.000359743	0.000359743
2	chr15:63071551:T:A	63071551	NA,A	NA,T	NA,1	NA,inf	NA,inf	NA,1.31777	0.000357908	0.000357908
2	chr15:62827528:A:T	62827528	T,NA	A,NA	1,NA	inf,NA	inf,NA	1.33963,NA	0.000356413	0.000356413
2	chr15:62982186:T:A	62982186	NA,A	NA,T	NA,1	NA,inf	NA,inf	NA,1.1213	0.000355452	0.000355452
2	chr15:63650186:T:A	63650186	NA,A	NA,T	NA,1	NA,inf	NA,inf	NA,1.10778	0.000355293	0.000355293
2	chr15:63785198:G:A	63785198	NA,A	NA,G	NA,1	NA,inf	NA,inf	NA,1.11378	0.000354667	0.000354667
2	chr15:63383434:C:T	63383434	NA,T	NA,C	NA,1	NA,inf	NA,inf	NA,1.16403	0.000351732	0.000351732
2	chr15:63311054:C:T	63311054	NA,T	NA,C	NA,1	NA,inf	NA,inf	NA,0.748846	0.000351484	0.000351484
2	chr15:62705358:A:G	62705358	NA,G	NA,A	NA,1	NA,-inf	NA,inf	NA,1.07442	0.000351431	0.000351431
2	chr15:62973865:G:A	62973865	NA,A	NA,G	NA,1	NA,-inf	NA,inf	NA,1.17868	0.000351111	0.000351111
2	chr15:63319629:G:A	63319629	A,A	G,G	1,1	-inf,inf	inf,inf	0.0796773,1.42399	0.000350829	0.000350829
2	chr15:63619853:T:C	63619853	NA,C	NA,T	NA,1	NA,inf	NA,inf	NA,1.01724	0.000350739	0.000350739
2	chr15:63272454:G:A	63272454	NA,A	NA,G	NA,1	NA,inf	NA,inf	NA,0.908282	0.00035032	0.00035032
2	chr15:63793315:A:C	63793315	C,C	A,A	1,1	inf,inf	inf,inf	1.00075,1.86526	0.00034981	0.00034981
2	chr15:63448056:T:C	63448056	NA,C	NA,T	NA,1	NA,-inf	NA,inf	NA,0.984415	0.000349635	0.000349635
2	chr15:63420622:A:AT	63420622	NA,AT	NA,A	NA,1	NA,inf	NA,inf	NA,0.964535	0.000348775	0.000348775
2	chr15:63572145:GAA:G	63572145	NA,G	NA,GAA	NA,1	NA,inf	NA,inf	NA,1.06145	0.000348497	0.000348497
2	chr15:62698707:G:A	62698707	A,A	G,G	1,1	inf,inf	inf,inf	1.30784,1.28954	0.000348412	0.000348412
2	chr15:63565159:A:G	63565159	NA,G	NA,A	NA,1	NA,inf	NA,inf	NA,1.03454	0.000348081	0.000348081
2	chr15:63175121:C:A	63175121	A,NA	C,NA	1,NA	inf,NA	inf,NA	0.823849,NA	0.000347532	0.000347532
2	chr15:62935629:G:T	62935629	NA,T	NA,G	NA,1	NA,inf	NA,inf	NA,1.03193	0.000346166	0.000346166
2	chr15:63467582:G:A	63467582	NA,A	NA,G	NA,1	NA,-inf	NA,inf	NA,0.975049	0.000345232	0.000345232
2	chr15:62639126:G:C	62639126	NA,C	NA,G	NA,1	NA,-inf	NA,inf	NA,0.950435	0.000345199	0.000345199
2	chr15:63567119:A:G	63567119	NA,G	NA,A	NA,1	NA,inf	NA,inf	NA,0.935772	0.000342973	0.000342973
2	chr15:62825563:T:C	62825563	NA,C	NA,T	NA,1	NA,-inf	NA,inf	NA,0.941872	0.000342276	0.000342276
2	chr15:62558626:T:A	62558626	NA,A	NA,T	NA,1	NA,inf	NA,inf	NA,0.921767	0.000342073	0.000342073
2	chr15:63779357:A:G	63779357	G,G	A,A	1,1	inf,inf	inf,inf	0.954241,1.8773	0.000341599	0.000341599
2	chr15:63766998:TTTTCA:T	63766998	NA,T	NA,TTTTCA	NA,1	NA,inf	NA,inf	NA,1.08521	0.000340573	0.000340573
2	chr15:62989321:A:C	62989321	C,C	A,A	1,1	-inf,-inf	inf,inf	2.14379,0.00619618	0.000340224	0.000340224
2	chr15:62741101:A:G	62741101	NA,G	NA,A	NA,1	NA,inf	NA,inf	NA,0.98326	0.000339957	0.000339957
2	chr15:63595196:A:G	63595196	NA,G	NA,A	NA,1	NA,inf	NA,inf	NA,1.0604	0.000339765	0.000339765
2	chr15:62733643:A:G	62733643	G,NA	A,NA	1,NA	inf,NA	inf,NA	1.75151,NA	0.000339138	0.000339138
2	chr15:63068448:C:T	63068448	T,NA	C,NA	1,NA	inf,NA	inf,NA	0.721342,NA	0.00033809	0.00033809
2	chr15:63360589:G:A	63360589	NA,A	NA,G	NA,1	NA,inf	NA,inf	NA,1.05693	0.000337225	0.000337225
2	chr15:62980722:C:CCCA	62980722	NA,CCCA	NA,C	NA,1	NA,-inf	NA,inf	NA,1.14976	0.000336641	0.000336641
2	chr15:63233164:A:G	63233164	NA,G	NA,A	NA,1	NA,inf	NA,inf	NA,0.884616	0.000335876	0.000335876
2	chr15:63489226:TGGCATGCGCCTGGAATCCCAGC:T	63489226	NA,T	NA,TGGCATGCGCCTGGAATCCCAGC	NA,1	NA,-inf	NA,inf	NA,0.857878	0.000335767	0.000335767
2	chr15:63611128:G:A	63611128	NA,A	NA,G	NA,1	NA,inf	NA,inf	NA,1.07835	0.000335571	0.000335571
2	chr15:62973480:G:T	62973480	NA,T	NA,G	NA,1	NA,inf	NA,inf	NA,1.01982	0.000335318	0.000335318
2	chr15:62986484:C:T	62986484	NA,T	NA,C	NA,1	NA,-inf	NA,inf	NA,0.696118	0.000334879	0.000334879
2	chr15:63129293:A:G	63129293	NA,G	NA,A	NA,1	NA,-inf	NA,inf	NA,1.04884	0.000334691	0.000334691
2	chr15:62608616:T:A	62608616	NA,A	NA,T	NA,1	NA,-inf	NA,inf	NA,0.92219	0.000334435	0.000334435
2	chr15:63733903:C:T	63733903	NA,T	NA,C	NA,1	NA,-inf	NA,inf	NA,0.836073	0.000334342	0.000334342
2	chr15:63757835:G:A	63757835	NA,A	NA,G	NA,1	NA,inf	NA,inf	NA,1.07619	0.000334068	0.000334068
2	chr15:63367884:CA:C	63367884	NA,C	NA,CA	NA,1	NA,-inf	NA,inf	NA,0.935918	0.000333688	0.000333688
2	chr15:63042271:C:T	63042271	NA,T	NA,C	NA,1	NA,-inf	NA,inf	NA,0.551981	0.000332476	0.000332476
2	chr15:62973136:G:C	62973136	NA,C	NA,G	NA,1	NA,inf	NA,inf	NA,1.01284	0.000332272	0.000332272
2	chr15:63255890:G:C	63255890	C,NA	G,NA	1,NA	inf,NA	inf,NA	0.771118,NA	0.000331961	0.000331961
2	chr15:62720302:G:A	62720302	NA,A	NA,G	NA,1	NA,inf	NA,inf	NA,0.973497	0.000331902	0.000331902
2	chr15:62634528:C:A	62634528	NA,A	NA,C	NA,1	NA,-inf	NA,inf	NA,0.927025	0.000331619	0.000331619
2	chr15:63543890:A:T	63543890	NA,T	NA,A	NA,1	NA,inf	NA,inf	NA,0.997381	0.000329629	0.000329629
2	chr15:63796724:A:G	63796724	NA,G	NA,A	NA,1	NA,inf	NA,inf	NA,1.06091	0.000329581	0.000329581
2	chr15:63472582:A:G	63472582	G,G	A,A	1,1	inf,-inf	inf,inf	0.0293474,2.16675	0.000329063	0.000329063
2	chr15:63534231:T:C	63534231	NA,C	NA,T	NA,1	NA,inf	NA,inf	NA,1.00385	0.000328037	0.000328037
2	chr15:63308884:T:C	63308884	NA,C	NA,T	NA,1	NA,-inf	NA,inf	NA,0.733814	0.00032678	0.00032678
2	chr15:63405074:T:A	63405074	NA,A	NA,T	NA,1	NA,inf	NA,inf	NA,1.13313	0.000325052	0.000325052
2	chr15:62865180:G:A	62865180	A,NA	G,NA	1,NA	-inf,NA	inf,NA	1.21752,NA	0.000324925	0.000324925
2	chr15:63283184:A:G	63283184	NA,G	NA,A	NA,1	NA,inf	NA,inf	NA,1.14995	0.000324446	0.000324446
2	chr15:62980723:T:TTCA	62980723	NA,TTCA	NA,T	NA,1	NA,-inf	NA,inf	NA,1.12274	0.000323146	0.000323146
2	chr15:62696587:A:G	62696587	NA,G	NA,A	NA,1	NA,-inf	NA,inf	NA,0.852276	0.00032299	0.00032299
2	chr15:63748899:G:A	63748899	NA,A	NA,G	NA,1	NA,inf	NA,inf	NA,1.05544	0.000322795	0.000322795
2	chr15:62638234:T:C	62638234	NA,C	NA,T	NA,1	NA,-inf	NA,inf	NA,0.911254	0.000322634	0.000322634
2	chr15:63803645:T:A	63803645	A,A	T,T	1,1	inf,inf	inf,inf	0.940872,1.84005	0.000321751	0.000321751
2	chr15:63538121:G:T	63538121	NA,T	NA,G	NA,1	NA,inf	NA,inf	NA,0.922098	0.000321631	0.000321631
2	chr15:63081370:G:A	63081370	NA,A	NA,G	NA,1	NA,-inf	NA,inf	NA,0.779045	0.000321548	0.000321548
2	chr15:63721005:C:T	63721005	NA,T	NA,C	NA,1	NA,inf	NA,inf	NA,1.04323	0.000320984	0.000320984
2	chr15:62608035:A:C	62608035	NA,C	NA,A	NA,1	NA,-inf	NA,inf	NA,0.886955	0.000320629	0.000320629
2	chr15:63267661:A:G	63267661	NA,G	NA,A	NA,1	NA,-inf	NA,inf	NA,1.10121	0.00032059	0.00032059
2	chr15:63793959:C:T	63793959	NA,T	NA,C	NA,1	NA,inf	NA,inf	NA,1.0489	0.000320025	0.000320025
2	chr15:62752164:C:T	62752164	NA,T	NA,C	NA,1	NA,-inf	NA,inf	NA,0.896142	0.000319506	0.000319506
2	chr15:62651641:T:C	62651641	NA,C	NA,T	NA,1	NA,inf	NA,inf	NA,0.882687	0.000319308	0.000319308
2	chr15:63443328:C:T	63443328	NA,T	NA,C	NA,1	NA,inf	NA,inf	NA,0.902754	0.000318654	0.000318654
2	chr15:63590745:C:T	63590745	NA,T	NA,C	NA,1	NA,-inf	NA,inf	NA,0.815864	0.000318054	0.000318054
2	chr15:62821218:G:A	62821218	A,A	G,G	1,1	inf,inf	inf,inf	1.22854,1.20443	0.000317815	0.000317815
2	chr15:63002852:T:G	63002852	NA,G	NA,T	NA,1	NA,inf	NA,inf	NA,1.06293	0.000317334	0.000317334
2	chr15:62610838:C:T	62610838	NA,T	NA,C	NA,1	NA,-inf	NA,inf	NA,0.889067	0.000317044	0.000317044
2	chr15:63768688:C:CA	63768688	NA,CA	NA,C	NA,1	NA,inf	NA,inf	NA,1.03422	0.000315985	0.000315985
2	chr15:63310466:A:G	63310466	NA,G	NA,A	NA,1	NA,-inf	NA,inf	NA,0.710016	0.000315231	0.000315231
2	chr15:63326400:G:A	63326400	NA,A	NA,G	NA,1	NA,inf	NA,inf	NA,0.977305	0.000314119	0.000314119
2	chr15:63581806:C:T	63581806	NA,T	NA,C	NA,1	NA,inf	NA,inf	NA,0.894348	0.000313579	0.000313579
2	chr15:63064267:A:T	63064267	NA,T	NA,A	NA,1	NA,inf	NA,inf	NA,0.694866	0.000313483	0.000313483
2	chr15:63741502:G:A	63741502	NA,A	NA,G	NA,1	NA,inf	NA,inf	NA,1.02807	0.000313225	0.000313225
2	chr15:63513671:G:A	63513671	NA,A	NA,G	NA,1	NA,inf	NA,inf	NA,0.908194	0.00031298	0.00031298
2	chr15:63798286:T:C	63798286	NA,C	NA,T	NA,1	NA,inf	NA,inf	NA,1.02722	0.000312581	0.000312581
2	chr15:62704099:C:G	62704099	NA,G	NA,C	NA,1	NA,-inf	NA,inf	NA,0.993963	0.000311964	0.000311964
2	chr15:63590452:C:T	63590452	NA,T	NA,C	NA,1	NA,inf	NA,inf	NA,1.02785	0.000311929	0.000311929
2	chr15:63673265:A:G	63673265	NA,G	NA,A	NA,1	NA,inf	NA,inf	NA,1.02506	0.000311624	0.000311624
2	chr15:62699561:G:A	62699561	A,A	G,G	1,1	inf,inf	inf,inf	1.27016,1.26318	0.000311594	0.000311594
2	chr15:63341886:C:T	63341886	NA,T	NA,C	NA,1	NA,-inf	NA,inf	NA,0.706665	0.000311096	0.000311096
2	chr15:63525471:C:A	63525471	NA,A	NA,C	NA,1	NA,inf	NA,inf	NA,0.900348	0.000310338	0.000310338
2	chr15:62652184:C:T	62652184	NA,T	NA,C	NA,1	NA,-inf	NA,inf	NA,0.96157	0.000310179	0.000310179
2	chr15:63446611:G:A	63446611	NA,A	NA,G	NA,1	NA,inf	NA,inf	NA,0.885842	0.000309341	0.000309341
2	chr15:63269585:T:G	63269585	NA,G	NA,T	NA,1	NA,inf	NA,inf	NA,0.657974	0.000308206	0.000308206
2	chr15:62672373:T:C	62672373	NA,C	NA,T	NA,1	NA,-inf	NA,inf	NA,0.98994	0.000307838	0.000307838
2	chr15:63005742:T:C	63005742	NA,C	NA,T	NA,1	NA,inf	NA,inf	NA,1.10643	0.000306406	0.000306406
2	chr15:62851913:C:A	62851913	A,NA	C,NA	1,NA	inf,NA	inf,NA	1.08785,NA	0.000306197	0.000306197
2	chr15:63645278:C:A	63645278	NA,A	NA,C	NA,1	NA,inf	NA,inf	NA,1.01287	0.000305062	0.000305062
2	chr15:63158154:T:C	63158154	NA,C	NA,T	NA,1	NA,inf	NA,inf	NA,0.813877	0.000304857	0.000304857
2	chr15:62691604:G:A	62691604	NA,A	NA,G	NA,1	NA,-inf	NA,inf	NA,0.984974	0.000304842	0.000304842
2	chr15:62696505:A:G	62696505	NA,G	NA,A	NA,1	NA,-inf	NA,inf	NA,0.983163	0.000303732	0.000303732
2	chr15:63796290:A:T	63796290	NA,T	NA,A	NA,1	NA,inf	NA,inf	NA,1.01308	0.000303143	0.000303143
2	chr15:63801713:T:C	63801713	C,C	T,T	1,1	inf,inf	inf,inf	0.929697,1.81525	0.000303095	0.000303095
2	chr15:63800325:C:T	63800325	T,T	C,C	1,1	inf,inf	inf,inf	0.939205,1.80664	0.000302802	0.000302802
2	chr15:62901688:A:G	62901688	G,G	A,A	1,1	inf,-inf	inf,inf	1.15113,1.76672	0.000302528	0.000302528
2	chr15:62966409:C:G	62966409	NA,G	NA,C	NA,1	NA,-inf	NA,inf	NA,1.0814	0.000301933	0.000301933
2	chr15:62981484:G:C	62981484	NA,C	NA,G	NA,1	NA,inf	NA,inf	NA,1.00527	0.000301875	0.000301875
2	chr15:62571577:C:T	62571577	NA,T	NA,C	NA,1	NA,-inf	NA,inf	NA,0.846256	0.00030152	0.00030152
2	chr15:62876906:C:T	62876906	NA,T	NA,C	NA,1	NA,inf	NA,inf	NA,0.826	0.000301429	0.000301429
2	chr15:63593645:T:A	63593645	NA,A	NA,T	NA,1	NA,inf	NA,inf	NA,0.874947	0.00030134	0.00030134
2	chr15:62669862:T:G	62669862	G,NA	T,NA	1,NA	inf,NA	inf,NA	1.2777,NA	0.000299756	0.000299756
2	chr15:63710783:T:C	63710783	NA,C	NA,T	NA,1	NA,inf	NA,inf	NA,0.997573	0.000298977	0.000298977
2	chr15:63384317:A:G	63384317	NA,G	NA,A	NA,1	NA,inf	NA,inf	NA,1.05428	0.000298075	0.000298075
2	chr15:62713673:T:C	62713673	C,C	T,T	1,1	-inf,-inf	inf,inf	1.97181,0.617336	0.000298062	0.000298062
2	chr15:62712165:C:T	62712165	NA,T	NA,C	NA,1	NA,inf	NA,inf	NA,0.894364	0.000297665	0.000297665
2	chr15:63434913:G:A	63434913	NA,A	NA,G	NA,1	NA,inf	NA,inf	NA,0.803606	0.000297644	0.000297644
2	chr15:62987498:C:T	62987498	NA,T	NA,C	NA,1	NA,-inf	NA,inf	NA,0.634889	0.000297018	0.000297018
2	chr15:63472403:G:T	63472403	T,T	G,G	1,1	inf,-inf	inf,inf	0.0250709,2.109	0.000296897	0.000296897
2	chr15:63371211:C:T	63371211	NA,T	NA,C	NA,1	NA,inf	NA,inf	NA,1.02301	0.000296744	0.000296744
2	chr15:63788778:G:A	63788778	A,A	G,G	1,1	inf,inf	inf,inf	0.893384,1.85288	0.000295566	0.000295566
2	chr15:62779726:A:G	62779726	NA,G	NA,A	NA,1	NA,inf	NA,inf	NA,0.861906	0.000295498	0.000295498
2	chr15:62929315:G:C	62929315	NA,C	NA,G	NA,1	NA,inf	NA,inf	NA,1.00665	0.000295097	0.000295097
2	chr15:63785008:G:A	63785008	NA,A	NA,G	NA,1	NA,inf	NA,inf	NA,0.905908	0.000293097	0.000293097
2	chr15:62710100:A:T	62710100	NA,T	NA,A	NA,1	NA,-inf	NA,inf	NA,0.955943	0.000293039	0.000293039
2	chr15:63709437:G:T	63709437	NA,T	NA,G	NA,1	NA,inf	NA,inf	NA,0.851814	0.000291834	0.000291834
2	chr15:63002860:T:G	63002860	NA,G	NA,T	NA,1	NA,inf	NA,inf	NA,1.00741	0.000291748	0.000291748
2	chr15:63616496:G:A	63616496	NA,A	NA,G	NA,1	NA,-inf	NA,inf	NA,0.757198	0.000291125	0.000291125
2	chr15:63391905:C:T	63391905	NA,T	NA,C	NA,1	NA,inf	NA,inf	NA,0.971963	0.000291121	0.000291121
2	chr15:63445282:T:TAC	63445282	NA,TAC	NA,T	NA,1	NA,-inf	NA,inf	NA,0.795747	0.000291067	0.000291067
2	chr15:62675196:C:T	62675196	T,T	C,C	1,1	-inf,-inf	inf,inf	1.69311,1.20577	0.000290496	0.000290496
2	chr15:63004089:C:T	63004089	NA,T	NA,C	NA,1	NA,inf	NA,inf	NA,1.00343	0.000290356	0.000290356
2	chr15:62832797:C:T	62832797	T,NA	C,NA	1,NA	inf,NA	inf,NA	1.23617,NA	0.000290347	0.000290347
2	chr15:63607948:G:A	63607948	NA,A	NA,G	NA,1	NA,-inf	NA,inf	NA,0.768596	0.000289187	0.000289187
2	chr15:63692902:C:T	63692902	NA,T	NA,C	NA,1	NA,inf	NA,inf	NA,0.844798	0.000288874	0.000288874
2	chr15:63670175:AG:A	63670175	NA,A	NA,AG	NA,1	NA,inf	NA,inf	NA,0.974704	0.000288572	0.000288572
2	chr15:63158414:T:C	63158414	NA,C	NA,T	NA,1	NA,inf	NA,inf	NA,0.782108	0.000288274	0.000288274
2	chr15:62807056:GGT:G	62807056	G,NA	GGT,NA	1,NA	inf,NA	inf,NA	1.27188,NA	0.000287106	0.000287106
2	chr15:62642469:C:G	62642469	NA,G	NA,C	NA,1	NA,inf	NA,inf	NA,0.807854	0.000286864	0.000286864
2	chr15:63317216:G:A	63317216	NA,A	NA,G	NA,1	NA,-inf	NA,inf	NA,0.663944	0.000286745	0.000286745
2	chr15:62833784:T:G	62833784	G,NA	T,NA	1,NA	inf,NA	inf,NA	1.22838,NA	0.000286218	0.000286218
2	chr15:63616448:G:A	63616448	NA,A	NA,G	NA,1	NA,-inf	NA,inf	NA,0.746763	0.000285889	0.000285889
2	chr15:62914172:T:G	62914172	NA,G	NA,T	NA,1	NA,-inf	NA,inf	NA,0.910686	0.000285819	0.000285819
2	chr15:63608628:G:C	63608628	NA,C	NA,G	NA,1	NA,-inf	NA,inf	NA,0.759982	0.000285578	0.000285578
2	chr15:63080932:A:T	63080932	NA,T	NA,A	NA,1	NA,-inf	NA,inf	NA,0.71197	0.000285536	0.000285536
2	chr15:62848107:T:C	62848107	C,NA	T,NA	1,NA	inf,NA	inf,NA	1.04998,NA	0.000284959	0.000284959
2	chr15:62815080:G:A	62815080	A,A	G,G	1,1	inf,-inf	inf,inf	1.99965,0.103529	0.000284478	0.000284478
2	chr15:63002856:T:G	63002856	NA,G	NA,T	NA,1	NA,inf	NA,inf	NA,0.989481	0.000284072	0.000284072
2	chr15:62850513:A:G	62850513	G,NA	A,NA	1,NA	inf,NA	inf,NA	1.0487,NA	0.000284043	0.000284043
2	chr15:63039889:C:T	63039889	NA,T	NA,C	NA,1	NA,-inf	NA,inf	NA,0.454954	0.00028383	0.00028383
2	chr15:62815252:C:T	62815252	T,NA	C,NA	1,NA	inf,NA	inf,NA	1.25309,NA	0.000283625	0.000283625
2	chr15:63320872:G:C	63320872	NA,C	NA,G	NA,1	NA,-inf	NA,inf	NA,0.804036	0.000283581	0.000283581
2	chr15:62901014:G:A	62901014	NA,A	NA,G	NA,1	NA,inf	NA,inf	NA,0.773167	0.000283431	0.000283431
2	chr15:63802269:T:G	63802269	G,G	T,T	1,1	inf,inf	inf,inf	0.917112,1.79361	0.00028324	0.00028324
2	chr15:63774838:T:C	63774838	C,C	T,T	1,1	inf,inf	inf,inf	0.898675,1.79942	0.00028303	0.00028303
2	chr15:63668837:C:T	63668837	NA,T	NA,C	NA,1	NA,-inf	NA,inf	NA,0.844432	0.000282879	0.000282879
2	chr15:63666005:C:T	63666005	NA,T	NA,C	NA,1	NA,inf	NA,inf	NA,0.961185	0.00028241	0.00028241
2	chr15:63651924:T:C	63651924	NA,C	NA,T	NA,1	NA,inf	NA,inf	NA,0.960481	0.000282108	0.000282108
2	chr15:63346004:A:G	63346004	NA,G	NA,A	NA,1	NA,-inf	NA,inf	NA,0.835215	0.000280814	0.000280814
2	chr15:63606987:C:T	63606987	NA,T	NA,C	NA,1	NA,inf	NA,inf	NA,0.964047	0.000280629	0.000280629
2	chr15:63660260:C:A	63660260	NA,A	NA,C	NA,1	NA,-inf	NA,inf	NA,0.795552	0.000280244	0.000280244
2	chr15:62826995:G:C	62826995	C,C	G,G	1,1	-inf,-inf	inf,inf	1.98276,0.365962	0.000280148	0.000280148
2	chr15:62713227:T:C	62713227	C,C	T,T	1,1	-inf,-inf	inf,inf	1.8905,0.678178	0.000279979	0.000279979
2	chr15:63531893:C:T	63531893	NA,T	NA,C	NA,1	NA,inf	NA,inf	NA,0.93086	0.000279802	0.000279802
2	chr15:62995934:A:G	62995934	NA,G	NA,A	NA,1	NA,inf	NA,inf	NA,0.997521	0.000279106	0.000279106
2	chr15:62663486:G:T	62663486	T,T	G,G	1,1	-inf,-inf	inf,inf	1.59766,1.00454	0.000278416	0.000278416
2	chr15:62711826:A:G	62711826	G,G	A,A	1,1	inf,-inf	inf,inf	0.133289,2.00777	0.000278362	0.000278362
2	chr15:62934163:T:G	62934163	NA,G	NA,T	NA,1	NA,inf	NA,inf	NA,1.04523	0.000277993	0.000277993
2	chr15:62662706:A:G	62662706	G,NA	A,NA	1,NA	inf,NA	inf,NA	1.24075,NA	0.000277788	0.000277788
2	chr15:63508436:G:A	63508436	NA,A	NA,G	NA,1	NA,inf	NA,inf	NA,0.926055	0.000277151	0.000277151
2	chr15:62685111:C:T	62685111	T,T	C,C	1,1	-inf,-inf	inf,inf	1.35513,0.949016	0.000277094	0.000277094
2	chr15:62997241:G:A	62997241	NA,A	NA,G	NA,1	NA,inf	NA,inf	NA,0.992235	0.000277041	0.000277041
2	chr15:63060759:T:C	63060759	NA,C	NA,T	NA,1	NA,inf	NA,inf	NA,1.13833	0.000276687	0.000276687
2	chr15:63687086:T:C	63687086	NA,C	NA,T	NA,1	NA,inf	NA,inf	NA,1.00213	0.000275843	0.000275843
2	chr15:63344033:C:G	63344033	NA,G	NA,C	NA,1	NA,-inf	NA,inf	NA,0.646153	0.000275669	0.000275669
2	chr15:62715707:A:G	62715707	NA,G	NA,A	NA,1	NA,inf	NA,inf	NA,0.887488	0.000275471	0.000275471
2	chr15:62706162:G:A	62706162	NA,A	NA,G	NA,1	NA,-inf	NA,inf	NA,0.911662	0.000275103	0.000275103
2	chr15:62575463:G:C	62575463	NA,C	NA,G	NA,1	NA,-inf	NA,inf	NA,0.782872	0.000275024	0.000275024
2	chr15:62723498:C:T	62723498	NA,T	NA,C	NA,1	NA,inf	NA,inf	NA,0.777206	0.000274843	0.000274843
2	chr15:62981687:G:A	62981687	NA,A	NA,G	NA,1	NA,inf	NA,inf	NA,0.941703	0.000274797	0.000274797
2	chr15:63099136:C:T	63099136	NA,T	NA,C	NA,1	NA,inf	NA,inf	NA,0.969339	0.000274237	0.000274237
2	chr15:62668836:G:C	62668836	C,NA	G,NA	1,NA	inf,NA	inf,NA	1.23014,NA	0.000273883	0.000273883
2	chr15:62707044:T:C	62707044	NA,C	NA,T	NA,1	NA,inf	NA,inf	NA,0.803258	0.00027387	0.00027387
2	chr15:62832720:G:C	62832720	C,NA	G,NA	1,NA	inf,NA	inf,NA	1.20118,NA	0.000273478	0.000273478
2	chr15:62816569:T:C	62816569	NA,C	NA,T	NA,1	NA,inf	NA,inf	NA,0.827228	0.000273329	0.000273329
2	chr15:63253564:C:G	63253564	NA,G	NA,C	NA,1	NA,inf	NA,inf	NA,0.754406	0.000273309	0.000273309
2	chr15:63094424:G:C	63094424	NA,C	NA,G	NA,1	NA,inf	NA,inf	NA,0.523112	0.00027318	0.00027318
2	chr15:63737678:C:T	63737678	NA,T	NA,C	NA,1	NA,-inf	NA,inf	NA,0.717375	0.000272771	0.000272771
2	chr15:63676483:G:A	63676483	NA,A	NA,G	NA,1	NA,inf	NA,inf	NA,0.936831	0.000272384	0.000272384
2	chr15:62998099:G:C	62998099	NA,C	NA,G	NA,1	NA,inf	NA,inf	NA,0.898967	0.000271968	0.000271968
2	chr15:63336090:A:G	63336090	G,G	A,A	1,1	-inf,inf	inf,inf	0.0529238,1.70593	0.000271646	0.000271646
2	chr15:62978551:GC:G	62978551	NA,G	NA,GC	NA,1	NA,-inf	NA,inf	NA,1.00691	0.000271634	0.000271634
2	chr15:63505020:C:G	63505020	NA,G	NA,C	NA,1	NA,inf	NA,inf	NA,0.911544	0.000271368	0.000271368
2	chr15:63002880:T:G	63002880	NA,G	NA,T	NA,1	NA,inf	NA,inf	NA,0.959506	0.000271139	0.000271139
2	chr15:63317927:C:T	63317927	NA,T	NA,C	NA,1	NA,-inf	NA,inf	NA,0.634413	0.000270872	0.000270872
2	chr15:62572010:T:C	62572010	NA,C	NA,T	NA,1	NA,inf	NA,inf	NA,0.786703	0.000270703	0.000270703
2	chr15:63385736:T:C	63385736	NA,C	NA,T	NA,1	NA,inf	NA,inf	NA,0.820343	0.000270613	0.000270613
2	chr15:63577969:T:C	63577969	NA,C	NA,T	NA,1	NA,inf	NA,inf	NA,0.902998	0.000270464	0.000270464
2	chr15:62843070:A:G	62843070	G,NA	A,NA	1,NA	inf,NA	inf,NA	1.18935,NA	0.000270336	0.000270336
2	chr15:62567592:T:C	62567592	NA,C	NA,T	NA,1	NA,-inf	NA,inf	NA,0.738361	0.000269819	0.000269819
2	chr15:63609286:G:A	63609286	A,NA	G,NA	1,NA	inf,NA	inf,NA	1.16193,NA	0.000269024	0.000269024
2	chr15:62729116:T:C	62729116	NA,C	NA,T	NA,1	NA,inf	NA,inf	NA,0.820161	0.000268783	0.000268783
2	chr15:62568051:A:G	62568051	NA,G	NA,A	NA,1	NA,-inf	NA,inf	NA,0.779078	0.000268686	0.000268686
2	chr15:63441105:G:A	63441105	NA,A	NA,G	NA,1	NA,-inf	NA,inf	NA,0.886406	0.000268294	0.000268294
2	chr15:62603831:T:A	62603831	NA,A	NA,T	NA,1	NA,inf	NA,inf	NA,0.830499	0.000267967	0.000267967
2	chr15:63444436:A:G	63444436	NA,G	NA,A	NA,1	NA,inf	NA,inf	NA,0.796823	0.000267393	0.000267393
2	chr15:63139199:A:C	63139199	NA,C	NA,A	NA,1	NA,inf	NA,inf	NA,0.714545	0.000266939	0.000266939
2	chr15:62842918:C:T	62842918	NA,T	NA,C	NA,1	NA,inf	NA,inf	NA,0.914116	0.000266553	0.000266553
2	chr15:63064183:A:T	63064183	NA,T	NA,A	NA,1	NA,inf	NA,inf	NA,1.12527	0.000266043	0.000266043
2	chr15:63002864:T:G	63002864	NA,G	NA,T	NA,1	NA,inf	NA,inf	NA,0.944622	0.000265627	0.000265627
2	chr15:63663532:T:G	63663532	NA,G	NA,T	NA,1	NA,inf	NA,inf	NA,0.923203	0.00026556	0.00026556
2	chr15:63263517:TA:T	63263517	NA,T	NA,TA	NA,1	NA,inf	NA,inf	NA,0.666951	0.000264988	0.000264988
2	chr15:63438702:G:A	63438702	NA,A	NA,G	NA,1	NA,-inf	NA,inf	NA,0.72014	0.000263444	0.000263444
2	chr15:62812531:G:T	62812531	T,NA	G,NA	1,NA	inf,NA	inf,NA	1.21143,NA	0.000262883	0.000262883
2	chr15:63142997:T:C	63142997	C,C	T,T	1,1	inf,inf	inf,inf	0.570604,1.68972	0.000262632	0.000262632
2	chr15:63429277:G:A	63429277	NA,A	NA,G	NA,1	NA,inf	NA,inf	NA,0.967382	0.000262349	0.000262349
2	chr15:63755979:A:T	63755979	T,NA	A,NA	1,NA	inf,NA	inf,NA	1.15863,NA	0.000262049	0.000262049
2	chr15:62805272:T:C	62805272	C,NA	T,NA	1,NA	inf,NA	inf,NA	1.21825,NA	0.000261998	0.000261998
2	chr15:63793691:G:A	63793691	A,A	G,G	1,1	inf,inf	inf,inf	0.881408,1.77373	0.000261985	0.000261985
2	chr15:63755086:T:C	63755086	C,C	T,T	1,1	inf,inf	inf,inf	0.72347,1.87759	0.000261498	0.000261498
2	chr15:63088224:T:TG	63088224	NA,TG	NA,T	NA,1	NA,inf	NA,inf	NA,0.984588	0.000261124	0.000261124
2	chr15:63651756:C:T	63651756	NA,T	NA,C	NA,1	NA,inf	NA,inf	NA,0.908117	0.000261112	0.000261112
2	chr15:62622982:T:A	62622982	A,NA	T,NA	1,NA	-inf,NA	inf,NA	1.35456,NA	0.000260139	0.000260139
2	chr15:63063272:T:C	63063272	NA,C	NA,T	NA,1	NA,inf	NA,inf	NA,1.10868	0.000259822	0.000259822
2	chr15:62670469:G:A	62670469	NA,A	NA,G	NA,1	NA,-inf	NA,inf	NA,0.888162	0.000259534	0.000259534
2	chr15:63068844:C:T	63068844	NA,T	NA,C	NA,1	NA,inf	NA,inf	NA,1.10621	0.000259507	0.000259507
2	chr15:62756108:A:C	62756108	NA,C	NA,A	NA,1	NA,-inf	NA,inf	NA,0.715914	0.000259022	0.000259022
2	chr15:62643527:T:G	62643527	NA,G	NA,T	NA,1	NA,inf	NA,inf	NA,0.736628	0.000258978	0.000258978
2	chr15:62911172:T:C	62911172	NA,C	NA,T	NA,1	NA,-inf	NA,inf	NA,0.845404	0.000258746	0.000258746
2	chr15:63319263:G:A	63319263	NA,A	NA,G	NA,1	NA,-inf	NA,inf	NA,0.608343	0.000258557	0.000258557
2	chr15:63002184:T:C	63002184	NA,C	NA,T	NA,1	NA,inf	NA,inf	NA,0.92597	0.000258428	0.000258428
2	chr15:63093359:G:A	63093359	NA,A	NA,G	NA,1	NA,inf	NA,inf	NA,0.934613	0.000258213	0.000258213
2	chr15:62570064:C:T	62570064	NA,T	NA,C	NA,1	NA,-inf	NA,inf	NA,0.749709	0.000258051	0.000258051
2	chr15:62691151:G:A	62691151	NA,A	NA,G	NA,1	NA,inf	NA,inf	NA,0.823502	0.000257916	0.000257916
2	chr15:62986459:G:T	62986459	T,T	G,G	1,1	-inf,-inf	inf,inf	0.0922347,2.14305	0.000257892	0.000257892
2	chr15:63042591:C:T	63042591	NA,T	NA,C	NA,1	NA,-inf	NA,inf	NA,0.430773	0.000257746	0.000257746
2	chr15:63000012:A:G	63000012	NA,G	NA,A	NA,1	NA,inf	NA,inf	NA,0.934995	0.000257671	0.000257671
2	chr15:62832446:AC:A	62832446	NA,A	NA,AC	NA,1	NA,-inf	NA,inf	NA,0.914581	0.000257614	0.000257614
2	chr15:63719569:C:G	63719569	NA,G	NA,C	NA,1	NA,-inf	NA,inf	NA,0.686243	0.000257146	0.000257146
2	chr15:63097776:G:A	63097776	NA,A	NA,G	NA,1	NA,inf	NA,inf	NA,0.932943	0.000257083	0.000257083
2	chr15:63193581:G:A	63193581	NA,A	NA,G	NA,1	NA,inf	NA,inf	NA,0.615625	0.00025616	0.00025616
2	chr15:63459512:T:C	63459512	NA,C	NA,T	NA,1	NA,-inf	NA,inf	NA,0.699398	0.000256095	0.000256095
2	chr15:62826562:C:G	62826562	G,G	C,C	1,1	-inf,-inf	inf,inf	1.91906,0.403403	0.000255947	0.000255947
2	chr15:63297490:A:T	63297490	T,NA	A,NA	1,NA	inf,NA	inf,NA	0.614182,NA	0.000255884	0.000255884
2	chr15:62667158:G:A	62667158	NA,A	NA,G	NA,1	NA,inf	NA,inf	NA,0.766479	0.000255882	0.000255882
2	chr15:62752438:A:G	62752438	G,G	A,A	1,1	-inf,-inf	inf,inf	0.3853,2.04326	0.000255789	0.000255789
2	chr15:63629971:A:T	63629971	NA,T	NA,A	NA,1	NA,-inf	NA,inf	NA,0.769318	0.000254963	0.000254963
2	chr15:63722895:C:T	63722895	T,NA	C,NA	1,NA	-inf,NA	inf,NA	1.53681,NA	0.000254692	0.000254692
2	chr15:63335626:G:A	63335626	NA,A	NA,G	NA,1	NA,inf	NA,inf	NA,0.987961	0.000254602	0.000254602
2	chr15:62963495:T:A	62963495	A,A	T,T	1,1	-inf,-inf	inf,inf	0.243414,1.76017	0.00025425	0.00025425
2	chr15:63624024:C:T	63624024	NA,T	NA,C	NA,1	NA,inf	NA,inf	NA,0.821456	0.00025402	0.00025402
2	chr15:62850295:G:A	62850295	A,NA	G,NA	1,NA	inf,NA	inf,NA	0.995795,NA	0.000254006	0.000254006
2	chr15:62562699:C:T	62562699	NA,T	NA,C	NA,1	NA,-inf	NA,inf	NA,0.744976	0.000253654	0.000253654
2	chr15:63140066:C:T	63140066	T,T	C,C	1,1	inf,inf	inf,inf	1.18692,0.010316	0.000253184	0.000253184
2	chr15:63574079:C:T	63574079	T,NA	C,NA	1,NA	inf,NA	inf,NA	1.19439,NA	0.000252914	0.000252914
2	chr15:63063648:T:C	63063648	NA,C	NA,T	NA,1	NA,inf	NA,inf	NA,1.09192	0.000252658	0.000252658
2	chr15:62838042:A:G	62838042	G,NA	A,NA	1,NA	inf,NA	inf,NA	1.15481,NA	0.000252477	0.000252477
2	chr15:62663259:A:T	62663259	T,NA	A,NA	1,NA	inf,NA	inf,NA	1.18921,NA	0.000252266	0.000252266
2	chr15:63001409:T:C	63001409	NA,C	NA,T	NA,1	NA,inf	NA,inf	NA,0.909984	0.000252182	0.000252182
2	chr15:63115413:CCT:C	63115413	NA,C	NA,CCT	NA,1	NA,-inf	NA,inf	NA,0.77243	0.000251604	0.000251604
2	chr15:62812366:G:A	62812366	A,NA	G,NA	1,NA	inf,NA	inf,NA	1.19284,NA	0.000251562	0.000251562
2	chr15:62910284:A:G	62910284	NA,G	NA,A	NA,1	NA,inf	NA,inf	NA,0.728947	0.000251314	0.000251314
2	chr15:63311012:T:C	63311012	NA,C	NA,T	NA,1	NA,-inf	NA,inf	NA,0.726286	0.000251148	0.000251148
2	chr15:62999565:C:T	62999565	NA,T	NA,C	NA,1	NA,inf	NA,inf	NA,0.848298	0.000251004	0.000251004
2	chr15:62980384:G:A	62980384	NA,A	NA,G	NA,1	NA,inf	NA,inf	NA,0.704937	0.000250858	0.000250858
2	chr15:63798416:A:G	63798416	NA,G	NA,A	NA,1	NA,inf	NA,inf	NA,0.678473	0.000250649	0.000250649
2	chr15:63621783:G:A	63621783	NA,A	NA,G	NA,1	NA,-inf	NA,inf	NA,0.67798	0.000250643	0.000250643
2	chr15:63158723:C:T	63158723	NA,T	NA,C	NA,1	NA,inf	NA,inf	NA,0.695994	0.000250468	0.000250468
2	chr15:62838310:G:A	62838310	NA,A	NA,G	NA,1	NA,-inf	NA,inf	NA,0.700727	0.000250032	0.000250032
2	chr15:63788759:A:C	63788759	C,C	A,A	1,1	inf,inf	inf,inf	0.918615,1.75382	0.000249827	0.000249827
2	chr15:63467066:A:C	63467066	NA,C	NA,A	NA,1	NA,inf	NA,inf	NA,0.691494	0.0002492	0.0002492
2	chr15:63716715:G:A	63716715	NA,A	NA,G	NA,1	NA,inf	NA,inf	NA,0.675611	0.000249132	0.000249132
2	chr15:63806394:C:T	63806394	NA,T	NA,C	NA,1	NA,-inf	NA,inf	NA,0.707154	0.000248937	0.000248937
2	chr15:62890383:A:G	62890383	NA,G	NA,A	NA,1	NA,inf	NA,inf	NA,0.794175	0.000248797	0.000248797
2	chr15:62763960:A:T	62763960	T,T	A,A	1,1	-inf,-inf	inf,inf	0.0971501,2.07743	0.00024845	0.00024845
2	chr15:62890162:A:G	62890162	NA,G	NA,A	NA,1	NA,inf	NA,inf	NA,0.791808	0.000247896	0.000247896
2	chr15:63801003:C:T	63801003	T,NA	C,NA	1,NA	-inf,NA	inf,NA	0.269686,NA	0.00024787	0.00024787
2	chr15:63610406:G:T	63610406	NA,T	NA,G	NA,1	NA,-inf	NA,inf	NA,0.675911	0.000247766	0.000247766
2	chr15:63103396:T:C	63103396	NA,C	NA,T	NA,1	NA,inf	NA,inf	NA,0.888127	0.000247255	0.000247255
2	chr15:62926650:C:T	62926650	NA,T	NA,C	NA,1	NA,inf	NA,inf	NA,0.794084	0.000247092	0.000247092
2	chr15:63822894:T:C	63822894	NA,C	NA,T	NA,1	NA,-inf	NA,inf	NA,0.759863	0.000246779	0.000246779
2	chr15:62728332:G:A	62728332	A,NA	G,NA	1,NA	-inf,NA	inf,NA	1.22033,NA	0.000246601	0.000246601
2	chr15:63363128:G:C	63363128	C,C	G,G	1,1	inf,inf	inf,inf	0.324094,1.89265	0.000246505	0.000246505
2	chr15:63358692:C:T	63358692	T,NA	C,NA	1,NA	-inf,NA	inf,NA	0.2389,NA	0.000245577	0.000245577
2	chr15:62751348:T:C	62751348	C,C	T,T	1,1	inf,-inf	inf,inf	0.0592718,1.98989	0.000245415	0.000245415
2	chr15:63726818:G:A	63726818	NA,A	NA,G	NA,1	NA,-inf	NA,inf	NA,0.655776	0.000245389	0.000245389
2	chr15:63446221:A:G	63446221	NA,G	NA,A	NA,1	NA,inf	NA,inf	NA,0.73917	0.000245384	0.000245384
2	chr15:62903050:C:T	62903050	NA,T	NA,C	NA,1	NA,inf	NA,inf	NA,0.698133	0.000245173	0.000245173
2	chr15:62914489:G:A	62914489	NA,A	NA,G	NA,1	NA,inf	NA,inf	NA,0.723058	0.000244665	0.000244665
2	chr15:62827807:A:G	62827807	G,G	A,A	1,1	-inf,-inf	inf,inf	1.8936,0.527426	0.000244485	0.000244485
2	chr15:62829490:CCAGGTCCCTCCCAT:C	62829490	C,C	CCAGGTCCCTCCCAT,CCAGGTCCCTCCCAT	1,1	inf,-inf	inf,inf	1.7694,0.486086	0.000244354	0.000244354
2	chr15:63448313:T:A	63448313	NA,A	NA,T	NA,1	NA,-inf	NA,inf	NA,0.835307	0.000244303	0.000244303
2	chr15:62903573:C:T	62903573	T,T	C,C	1,1	inf,-inf	inf,inf	1.26664,1.15059	0.000244241	0.000244241
2	chr15:62822429:C:T	62822429	T,T	C,C	1,1	inf,inf	inf,inf	1.75475,0.660221	0.000243733	0.000243733
2	chr15:62849507:C:T	62849507	T,NA	C,NA	1,NA	inf,NA	inf,NA	0.971798,NA	0.000242887	0.000242887
2	chr15:62903201:G:A	62903201	A,A	G,G	1,1	inf,-inf	inf,inf	1.17425,1.65383	0.000242383	0.000242383
2	chr15:63086147:T:A	63086147	NA,A	NA,T	NA,1	NA,inf	NA,inf	NA,1.02568	0.000241984	0.000241984
2	chr15:63787582:C:T	63787582	NA,T	NA,C	NA,1	NA,-inf	NA,inf	NA,0.739876	0.00024169	0.00024169
2	chr15:63311499:G:T	63311499	NA,T	NA,G	NA,1	NA,-inf	NA,inf	NA,0.569849	0.000241652	0.000241652
2	chr15:62818806:G:A	62818806	A,NA	G,NA	1,NA	inf,NA	inf,NA	1.17189,NA	0.000240172	0.000240172
2	chr15:63052708:A:G	63052708	NA,G	NA,A	NA,1	NA,inf	NA,inf	NA,1.05526	0.00024013	0.00024013
2	chr15:63403100:A:G	63403100	NA,G	NA,A	NA,1	NA,inf	NA,inf	NA,0.930493	0.000239769	0.000239769
2	chr15:63107514:G:T	63107514	NA,T	NA,G	NA,1	NA,inf	NA,inf	NA,0.784015	0.000239505	0.000239505
2	chr15:63107236:G:A	63107236	NA,A	NA,G	NA,1	NA,inf	NA,inf	NA,0.865938	0.00023948	0.00023948
2	chr15:63648048:G:A	63648048	NA,A	NA,G	NA,1	NA,inf	NA,inf	NA,0.651891	0.0002393	0.0002393
2	chr15:62952630:G:T	62952630	NA,T	NA,G	NA,1	NA,-inf	NA,inf	NA,0.642966	0.00023913	0.00023913
2	chr15:63377590:A:G	63377590	NA,G	NA,A	NA,1	NA,inf	NA,inf	NA,0.892993	0.000239012	0.000239012
2	chr15:63309180:G:A	63309180	A,A	G,G	1,1	-inf,inf	inf,inf	0.0705362,1.21958	0.000238863	0.000238863
2	chr15:62574359:T:G	62574359	NA,G	NA,T	NA,1	NA,-inf	NA,inf	NA,0.696456	0.000238846	0.000238846
2	chr15:63270007:A:G	63270007	NA,G	NA,A	NA,1	NA,inf	NA,inf	NA,0.648279	0.000238778	0.000238778
2	chr15:62812270:C:A	62812270	NA,A	NA,C	NA,1	NA,inf	NA,inf	NA,0.783885	0.000238253	0.000238253
2	chr15:63226030:G:A	63226030	NA,A	NA,G	NA,1	NA,inf	NA,inf	NA,0.672516	0.000238182	0.000238182
2	chr15:63150161:T:C	63150161	NA,C	NA,T	NA,1	NA,-inf	NA,inf	NA,0.827454	0.000238118	0.000238118
2	chr15:62841674:CACATAAG:C	62841674	NA,C	NA,CACATAAG	NA,1	NA,-inf	NA,inf	NA,0.699778	0.000237985	0.000237985
2	chr15:63619726:A:G	63619726	NA,G	NA,A	NA,1	NA,inf	NA,inf	NA,0.847148	0.000237708	0.000237708
2	chr15:62580039:A:G	62580039	NA,G	NA,A	NA,1	NA,inf	NA,inf	NA,0.708219	0.000237332	0.000237332
2	chr15:63787518:G:C	63787518	NA,C	NA,G	NA,1	NA,-inf	NA,inf	NA,0.635274	0.000237244	0.000237244
2	chr15:62991001:A:G	62991001	NA,G	NA,A	NA,1	NA,inf	NA,inf	NA,0.669218	0.000237107	0.000237107
2	chr15:63754800:T:C	63754800	C,C	T,T	1,1	inf,inf	inf,inf	0.702667,1.83456	0.000236243	0.000236243
2	chr15:62725811:A:G	62725811	NA,G	NA,A	NA,1	NA,-inf	NA,inf	NA,0.78367	0.000236117	0.000236117
2	chr15:63094581:A:G	63094581	NA,G	NA,A	NA,1	NA,inf	NA,inf	NA,0.855986	0.000236102	0.000236102
2	chr15:62669641:T:C	62669641	NA,C	NA,T	NA,1	NA,-inf	NA,inf	NA,0.817279	0.000235905	0.000235905
2	chr15:63688250:T:C	63688250	NA,C	NA,T	NA,1	NA,-inf	NA,inf	NA,0.639907	0.00023517	0.00023517
2	chr15:63096367:G:A	63096367	NA,A	NA,G	NA,1	NA,inf	NA,inf	NA,0.870483	0.000235045	0.000235045
2	chr15:63566457:T:A	63566457	NA,A	NA,T	NA,1	NA,-inf	NA,inf	NA,0.699939	0.000234915	0.000234915
2	chr15:63332892:C:T	63332892	T,T	C,C	1,1	-inf,inf	inf,inf	0.0435668,1.64694	0.000234766	0.000234766
2	chr15:63376051:C:T	63376051	NA,T	NA,C	NA,1	NA,-inf	NA,inf	NA,0.988857	0.000234606	0.000234606
2	chr15:62999431:G:A	62999431	NA,A	NA,G	NA,1	NA,inf	NA,inf	NA,0.856622	0.000234085	0.000234085
2	chr15:62871588:T:C	62871588	NA,C	NA,T	NA,1	NA,-inf	NA,inf	NA,0.701046	0.000233811	0.000233811
2	chr15:62871828:T:C	62871828	NA,C	NA,T	NA,1	NA,-inf	NA,inf	NA,0.701046	0.000233811	0.000233811
2	chr15:63682299:T:C	63682299	C,NA	T,NA	1,NA	-inf,NA	inf,NA	1.48488,NA	0.000233563	0.000233563
2	chr15:62966634:A:G	62966634	NA,G	NA,A	NA,1	NA,-inf	NA,inf	NA,0.799894	0.000233511	0.000233511
2	chr15:62812397:T:C	62812397	C,C	T,T	1,1	inf,inf	inf,inf	1.01194,1.27173	0.00023283	0.00023283
2	chr15:63788422:T:C	63788422	NA,C	NA,T	NA,1	NA,-inf	NA,inf	NA,0.624057	0.000232421	0.000232421
2	chr15:63763771:G:C	63763771	NA,C	NA,G	NA,1	NA,-inf	NA,inf	NA,0.627742	0.000232238	0.000232238
2	chr15:62955736:G:A	62955736	A,A	G,G	1,1	inf,inf	inf,inf	1.50182,1.2682	0.00023214	0.00023214
2	chr15:62568702:G:A	62568702	NA,A	NA,G	NA,1	NA,-inf	NA,inf	NA,0.682225	0.000231143	0.000231143
2	chr15:62921307:G:C	62921307	NA,C	NA,G	NA,1	NA,-inf	NA,inf	NA,0.782324	0.000230565	0.000230565
2	chr15:63744043:C:T	63744043	NA,T	NA,C	NA,1	NA,-inf	NA,inf	NA,0.630048	0.000230432	0.000230432
2	chr15:62576440:A:C	62576440	NA,C	NA,A	NA,1	NA,-inf	NA,inf	NA,0.705487	0.000230009	0.000230009
2	chr15:63527746:C:T	63527746	NA,T	NA,C	NA,1	NA,-inf	NA,inf	NA,0.782725	0.000229918	0.000229918
2	chr15:62640947:G:A	62640947	NA,A	NA,G	NA,1	NA,inf	NA,inf	NA,0.724771	0.0002298	0.0002298
2	chr15:63150875:C:T	63150875	NA,T	NA,C	NA,1	NA,inf	NA,inf	NA,0.471325	0.000229541	0.000229541
2	chr15:62835094:C:T	62835094	T,T	C,C	1,1	inf,-inf	inf,inf	1.91063,0.0875584	0.000229409	0.000229409
2	chr15:63324362:A:T	63324362	T,T	A,A	1,1	-inf,inf	inf,inf	0.00662016,1.69518	0.000228702	0.000228702
2	chr15:63203981:T:C	63203981	NA,C	NA,T	NA,1	NA,inf	NA,inf	NA,0.653268	0.000228639	0.000228639
2	chr15:62838063:A:G	62838063	NA,G	NA,A	NA,1	NA,inf	NA,inf	NA,0.862322	0.00022855	0.00022855
2	chr15:63148413:CAT:C	63148413	NA,C	NA,CAT	NA,1	NA,inf	NA,inf	NA,0.906925	0.000228364	0.000228364
2	chr15:63739878:A:ACG	63739878	ACG,ACG	A,A	1,1	inf,inf	inf,inf	0.958652,1.73054	0.000227738	0.000227738
2	chr15:62695188:C:T	62695188	T,NA	C,NA	1,NA	inf,NA	inf,NA	1.1296,NA	0.000227588	0.000227588
2	chr15:62656298:A:G	62656298	NA,G	NA,A	NA,1	NA,inf	NA,inf	NA,0.681196	0.000227387	0.000227387
2	chr15:62999324:G:C	62999324	NA,C	NA,G	NA,1	NA,inf	NA,inf	NA,0.781987	0.000227355	0.000227355
2	chr15:62574827:A:C	62574827	NA,C	NA,A	NA,1	NA,inf	NA,inf	NA,0.770332	0.00022729	0.00022729
2	chr15:62982347:C:T	62982347	NA,T	NA,C	NA,1	NA,inf	NA,inf	NA,0.64274	0.000227168	0.000227168
2	chr15:62599972:A:G	62599972	NA,G	NA,A	NA,1	NA,inf	NA,inf	NA,0.726871	0.000226483	0.000226483
2	chr15:63629934:CTT:C	63629934	NA,C	NA,CTT	NA,1	NA,inf	NA,inf	NA,0.81409	0.000226467	0.000226467
2	chr15:63656940:G:A	63656940	NA,A	NA,G	NA,1	NA,-inf	NA,inf	NA,0.614462	0.000226156	0.000226156
2	chr15:62647738:C:G	62647738	NA,G	NA,C	NA,1	NA,inf	NA,inf	NA,0.688765	0.000226095	0.000226095
2	chr15:62756403:C:G	62756403	NA,G	NA,C	NA,1	NA,inf	NA,inf	NA,0.698153	0.000226017	0.000226017
2	chr15:62604773:A:G	62604773	NA,G	NA,A	NA,1	NA,inf	NA,inf	NA,0.721384	0.000225885	0.000225885
2	chr15:62772018:C:T	62772018	T,T	C,C	1,1	-inf,inf	inf,inf	1.29066,1.00893	0.00022558	0.00022558
2	chr15:62976352:G:A	62976352	NA,A	NA,G	NA,1	NA,inf	NA,inf	NA,0.817389	0.000225231	0.000225231
2	chr15:62695605:G:A	62695605	A,A	G,G	1,1	inf,inf	inf,inf	1.3743,0.993723	0.000225221	0.000225221
2	chr15:63347285:A:C	63347285	NA,C	NA,A	NA,1	NA,inf	NA,inf	NA,0.759153	0.000225173	0.000225173
2	chr15:62992718:C:T	62992718	T,T	C,C	1,1	inf,-inf	inf,inf	1.96618,0.172449	0.000224825	0.000224825
2	chr15:63660734:C:T	63660734	NA,T	NA,C	NA,1	NA,-inf	NA,inf	NA,0.616178	0.000224739	0.000224739
2	chr15:62695081:T:A	62695081	A,A	T,T	1,1	inf,inf	inf,inf	1.37081,0.994025	0.000223742	0.000223742
2	chr15:63276881:C:T	63276881	T,T	C,C	1,1	inf,inf	inf,inf	0.0271963,1.42663	0.00022325	0.00022325
2	chr15:62556719:G:A	62556719	NA,A	NA,G	NA,1	NA,-inf	NA,inf	NA,0.603383	0.000222776	0.000222776
2	chr15:62916294:G:T	62916294	NA,T	NA,G	NA,1	NA,-inf	NA,inf	NA,0.566838	0.000222615	0.000222615
2	chr15:63147031:G:A	63147031	NA,A	NA,G	NA,1	NA,inf	NA,inf	NA,0.887501	0.000222514	0.000222514
2	chr15:63048093:C:T	63048093	T,T	C,C	1,1	-inf,-inf	inf,inf	8.07656,3.19822	0.000222477	0.000222747
2	chr15:63199609:A:G	63199609	NA,G	NA,A	NA,1	NA,inf	NA,inf	NA,0.638105	0.000222413	0.000222413
2	chr15:63169592:G:A	63169592	NA,A	NA,G	NA,1	NA,inf	NA,inf	NA,0.646896	0.000221939	0.000221939
2	chr15:63294346:A:G	63294346	NA,G	NA,A	NA,1	NA,-inf	NA,inf	NA,0.896974	0.00022167	0.00022167
2	chr15:63484488:A:G	63484488	NA,G	NA,A	NA,1	NA,-inf	NA,inf	NA,0.76793	0.000221655	0.000221655
2	chr15:62834058:C:T	62834058	NA,T	NA,C	NA,1	NA,inf	NA,inf	NA,0.710311	0.000221529	0.000221529
2	chr15:62798364:C:T	62798364	NA,T	NA,C	NA,1	NA,inf	NA,inf	NA,0.68232	0.000221439	0.000221439
2	chr15:63408983:A:T	63408983	NA,T	NA,A	NA,1	NA,-inf	NA,inf	NA,0.551048	0.000221403	0.000221403
2	chr15:63574579:G:A	63574579	NA,A	NA,G	NA,1	NA,-inf	NA,inf	NA,0.685274	0.000221391	0.000221391
2	chr15:63811741:G:A	63811741	NA,A	NA,G	NA,1	NA,-inf	NA,inf	NA,0.598625	0.000221248	0.000221248
2	chr15:63229687:A:G	63229687	NA,G	NA,A	NA,1	NA,inf	NA,inf	NA,0.903014	0.000221018	0.000221018
2	chr15:63485415:A:G	63485415	G,G	A,A	1,1	inf,-inf	inf,inf	0.715786,1.6219	0.000220712	0.000220712
2	chr15:63297485:G:A	63297485	NA,A	NA,G	NA,1	NA,inf	NA,inf	NA,0.87502	0.000220384	0.000220384
2	chr15:62662888:ATCTCG:A	62662888	A,A	ATCTCG,ATCTCG	1,1	-inf,-inf	inf,inf	1.60506,0.872166	0.000220182	0.000220182
2	chr15:63546638:C:T	63546638	NA,T	NA,C	NA,1	NA,-inf	NA,inf	NA,0.668679	0.000220179	0.000220179
2	chr15:62693689:C:G	62693689	G,NA	C,NA	1,NA	inf,NA	inf,NA	1.11096,NA	0.000219837	0.000219837
2	chr15:62695101:A:C	62695101	C,C	A,A	1,1	inf,inf	inf,inf	1.36095,0.993856	0.000219766	0.000219766
2	chr15:62706312:C:T	62706312	T,NA	C,NA	1,NA	inf,NA	inf,NA	1.11309,NA	0.000219691	0.000219691
2	chr15:62828075:A:T	62828075	T,T	A,A	1,1	inf,inf	inf,inf	1.43792,0.906652	0.000219458	0.000219458
2	chr15:62663585:A:G	62663585	G,NA	A,NA	1,NA	inf,NA	inf,NA	1.11303,NA	0.000219303	0.000219303
2	chr15:63596627:A:T	63596627	NA,T	NA,A	NA,1	NA,inf	NA,inf	NA,0.779322	0.000219241	0.000219241
2	chr15:62695556:C:T	62695556	T,T	C,C	1,1	inf,inf	inf,inf	1.3729,0.976571	0.000218862	0.000218862
2	chr15:62814711:A:C	62814711	NA,C	NA,A	NA,1	NA,-inf	NA,inf	NA,0.624764	0.000218758	0.000218758
2	chr15:62725704:A:G	62725704	NA,G	NA,A	NA,1	NA,-inf	NA,inf	NA,0.755028	0.000218575	0.000218575
2	chr15:62815193:A:T	62815193	NA,T	NA,A	NA,1	NA,inf	NA,inf	NA,0.734424	0.000217907	0.000217907
2	chr15:63584630:T:C	63584630	NA,C	NA,T	NA,1	NA,-inf	NA,inf	NA,0.649665	0.000217414	0.000217414
2	chr15:63706575:G:A	63706575	NA,A	NA,G	NA,1	NA,-inf	NA,inf	NA,0.792248	0.00021711	0.00021711
2	chr15:62808624:T:C	62808624	NA,C	NA,T	NA,1	NA,inf	NA,inf	NA,0.684301	0.000217065	0.000217065
2	chr15:62887409:G:C	62887409	C,NA	G,NA	1,NA	inf,NA	inf,NA	0.913184,NA	0.00021697	0.00021697
2	chr15:62692312:G:C	62692312	NA,C	NA,G	NA,1	NA,inf	NA,inf	NA,0.707505	0.000216889	0.000216889
2	chr15:62552962:A:G	62552962	NA,G	NA,A	NA,1	NA,-inf	NA,inf	NA,0.582456	0.000216602	0.000216602
2	chr15:63398895:T:C	63398895	NA,C	NA,T	NA,1	NA,-inf	NA,inf	NA,0.818453	0.000216363	0.000216363
2	chr15:62744831:T:C	62744831	NA,C	NA,T	NA,1	NA,-inf	NA,inf	NA,0.71931	0.000216317	0.000216317
2	chr15:63701756:C:T	63701756	NA,T	NA,C	NA,1	NA,-inf	NA,inf	NA,0.588104	0.000216288	0.000216288
2	chr15:62995099:C:T	62995099	NA,T	NA,C	NA,1	NA,-inf	NA,inf	NA,0.457317	0.000216199	0.000216199
2	chr15:62660753:G:A	62660753	A,NA	G,NA	1,NA	inf,NA	inf,NA	1.09817,NA	0.000216146	0.000216146
2	chr15:63697371:G:A	63697371	A,NA	G,NA	1,NA	-inf,NA	inf,NA	1.43168,NA	0.000216034	0.000216034
2	chr15:62903621:A:G	62903621	G,G	A,A	1,1	inf,-inf	inf,inf	1.09217,1.6422	0.000215835	0.000215835
2	chr15:63760244:G:C	63760244	NA,C	NA,G	NA,1	NA,-inf	NA,inf	NA,0.590578	0.000215721	0.000215721
2	chr15:62768127:C:G	62768127	G,G	C,C	1,1	-inf,inf	inf,inf	0.936555,1.238	0.000215641	0.000215641
2	chr15:63051432:T:C	63051432	C,C	T,T	1,1	-inf,inf	inf,inf	0.017902,0.458163	0.000215329	0.000215329
2	chr15:63353714:A:G	63353714	G,G	A,A	1,1	inf,inf	inf,inf	1.21948,0.0459246	0.000215208	0.000215208
2	chr15:62664601:G:A	62664601	A,NA	G,NA	1,NA	inf,NA	inf,NA	1.10178,NA	0.000215064	0.000215064
2	chr15:63100458:G:T	63100458	NA,T	NA,G	NA,1	NA,inf	NA,inf	NA,0.803172	0.000215008	0.000215008
2	chr15:63315832:C:T	63315832	T,NA	C,NA	1,NA	-inf,NA	inf,NA	0.0749138,NA	0.000214751	0.000214751
2	chr15:62770703:T:C	62770703	C,C	T,T	1,1	-inf,-inf	inf,inf	0.209554,1.97225	0.000214334	0.000214334
2	chr15:63791401:A:G	63791401	NA,G	NA,A	NA,1	NA,-inf	NA,inf	NA,0.66175	0.000214254	0.000214254
2	chr15:63726751:C:T	63726751	T,NA	C,NA	1,NA	inf,NA	inf,NA	1.10585,NA	0.000214153	0.000214153
2	chr15:62595941:A:C	62595941	NA,C	NA,A	NA,1	NA,inf	NA,inf	NA,0.690259	0.00021411	0.00021411
2	chr15:62697092:G:A	62697092	A,A	G,G	1,1	inf,inf	inf,inf	1.30397,1.03796	0.000213422	0.000213422
2	chr15:63764750:TCTCTA:T	63764750	NA,T	NA,TCTCTA	NA,1	NA,-inf	NA,inf	NA,0.576189	0.000213411	0.000213411
2	chr15:63468214:C:G	63468214	NA,G	NA,C	NA,1	NA,-inf	NA,inf	NA,0.730586	0.000213278	0.000213278
2	chr15:62742712:G:A	62742712	NA,A	NA,G	NA,1	NA,-inf	NA,inf	NA,0.731003	0.00021326	0.00021326
2	chr15:63149728:T:C	63149728	NA,C	NA,T	NA,1	NA,inf	NA,inf	NA,0.429554	0.000212979	0.000212979
2	chr15:62704198:C:T	62704198	T,NA	C,NA	1,NA	inf,NA	inf,NA	1.09491,NA	0.000212919	0.000212919
2	chr15:63550165:G:A	63550165	NA,A	NA,G	NA,1	NA,-inf	NA,inf	NA,0.648384	0.000212767	0.000212767
2	chr15:62842168:TTTATAAGTTAC:T	62842168	NA,T	NA,TTTATAAGTTAC	NA,1	NA,inf	NA,inf	NA,0.78361	0.000212455	0.000212455
2	chr15:62648668:C:T	62648668	NA,T	NA,C	NA,1	NA,inf	NA,inf	NA,0.694658	0.000212408	0.000212408
2	chr15:62657517:G:A	62657517	NA,A	NA,G	NA,1	NA,-inf	NA,inf	NA,0.676025	0.000212166	0.000212166
2	chr15:63817400:G:A	63817400	A,NA	G,NA	1,NA	-inf,NA	inf,NA	0.221925,NA	0.000212141	0.000212141
2	chr15:63540575:C:T	63540575	NA,T	NA,C	NA,1	NA,-inf	NA,inf	NA,0.642465	0.000211957	0.000211957
2	chr15:62672732:T:A	62672732	A,NA	T,NA	1,NA	inf,NA	inf,NA	1.08978,NA	0.000211733	0.000211733
2	chr15:62741565:T:C	62741565	NA,C	NA,T	NA,1	NA,-inf	NA,inf	NA,0.701245	0.000211469	0.000211469
2	chr15:62557214:G:A	62557214	NA,A	NA,G	NA,1	NA,-inf	NA,inf	NA,0.570894	0.000211373	0.000211373
2	chr15:63358745:C:T	63358745	T,T	C,C	1,1	-inf,inf	inf,inf	0.0204999,1.68016	0.000211016	0.000211016
2	chr15:63424515:T:C	63424515	NA,C	NA,T	NA,1	NA,-inf	NA,inf	NA,0.632804	0.000210677	0.000210677
2	chr15:62910313:C:T	62910313	NA,T	NA,C	NA,1	NA,inf	NA,inf	NA,0.62197	0.000210632	0.000210632
2	chr15:63769956:C:G	63769956	NA,G	NA,C	NA,1	NA,-inf	NA,inf	NA,0.573751	0.000210389	0.000210389
2	chr15:62948794:G:C	62948794	C,C	G,G	1,1	inf,-inf	inf,inf	1.66449,0.321714	0.000210239	0.000210239
2	chr15:63565179:A:G	63565179	NA,G	NA,A	NA,1	NA,-inf	NA,inf	NA,0.629941	0.000210154	0.000210154
2	chr15:62799878:G:A	62799878	A,NA	G,NA	1,NA	inf,NA	inf,NA	1.0927,NA	0.000209604	0.000209604
2	chr15:62757599:T:G	62757599	NA,G	NA,T	NA,1	NA,inf	NA,inf	NA,0.654291	0.000209548	0.000209548
2	chr15:63456557:C:G	63456557	NA,G	NA,C	NA,1	NA,inf	NA,inf	NA,0.576468	0.000209525	0.000209525
2	chr15:63149346:G:A	63149346	NA,A	NA,G	NA,1	NA,inf	NA,inf	NA,0.422906	0.000209484	0.000209484
2	chr15:63052495:C:T	63052495	NA,T	NA,C	NA,1	NA,inf	NA,inf	NA,0.951647	0.000209354	0.000209354
2	chr15:62828807:A:G	62828807	NA,G	NA,A	NA,1	NA,inf	NA,inf	NA,0.706241	0.00020897	0.00020897
2	chr15:62841948:A:G	62841948	G,NA	A,NA	1,NA	inf,NA	inf,NA	1.06114,NA	0.000208036	0.000208036
2	chr15:63804304:A:G	63804304	G,G	A,A	1,1	inf,inf	inf,inf	0.827847,1.76354	0.00020782	0.00020782
2	chr15:63240376:G:A	63240376	NA,A	NA,G	NA,1	NA,inf	NA,inf	NA,0.529036	0.000207069	0.000207069
2	chr15:63070441:A:G	63070441	NA,G	NA,A	NA,1	NA,inf	NA,inf	NA,0.356608	0.000206766	0.000206766
2	chr15:62796814:C:T	62796814	NA,T	NA,C	NA,1	NA,inf	NA,inf	NA,0.596802	0.00020646	0.00020646
2	chr15:63022106:C:T	63022106	NA,T	NA,C	NA,1	NA,-inf	NA,inf	NA,0.89992	0.000206307	0.000206307
2	chr15:62842988:T:C	62842988	NA,C	NA,T	NA,1	NA,inf	NA,inf	NA,0.721322	0.000205964	0.000205964
2	chr15:63697125:T:C	63697125	C,NA	T,NA	1,NA	inf,NA	inf,NA	1.07989,NA	0.000205923	0.000205923
2	chr15:63130480:G:C	63130480	NA,C	NA,G	NA,1	NA,inf	NA,inf	NA,0.404017	0.000205705	0.000205705
2	chr15:62917421:T:A	62917421	NA,A	NA,T	NA,1	NA,-inf	NA,inf	NA,0.705094	0.000205296	0.000205296
2	chr15:63398302:T:C	63398302	NA,C	NA,T	NA,1	NA,inf	NA,inf	NA,0.815734	0.00020514	0.00020514
2	chr15:62830057:T:C	62830057	NA,C	NA,T	NA,1	NA,inf	NA,inf	NA,0.657514	0.000205013	0.000205013
2	chr15:63408972:A:T	63408972	NA,T	NA,A	NA,1	NA,-inf	NA,inf	NA,0.650656	0.000204812	0.000204812
2	chr15:62715304:T:TCCAC	62715304	NA,TCCAC	NA,T	NA,1	NA,-inf	NA,inf	NA,0.537565	0.000204791	0.000204791
2	chr15:62553463:C:T	62553463	NA,T	NA,C	NA,1	NA,inf	NA,inf	NA,0.611365	0.000204763	0.000204763
2	chr15:63286369:A:G	63286369	G,NA	A,NA	1,NA	inf,NA	inf,NA	0.60306,NA	0.000204391	0.000204391
2	chr15:63285435:T:A	63285435	NA,A	NA,T	NA,1	NA,inf	NA,inf	NA,0.458142	0.00020423	0.00020423
2	chr15:62592386:G:C	62592386	NA,C	NA,G	NA,1	NA,inf	NA,inf	NA,0.685702	0.000203534	0.000203534
2	chr15:63057256:A:C	63057256	NA,C	NA,A	NA,1	NA,inf	NA,inf	NA,0.341926	0.000203478	0.000203478
2	chr15:63589099:T:C	63589099	C,NA	T,NA	1,NA	inf,NA	inf,NA	1.40161,NA	0.000203235	0.000203235
2	chr15:62572626:C:T	62572626	NA,T	NA,C	NA,1	NA,-inf	NA,inf	NA,0.606168	0.000203147	0.000203147
2	chr15:62676414:T:C	62676414	C,NA	T,NA	1,NA	inf,NA	inf,NA	1.07043,NA	0.000202905	0.000202905
2	chr15:63066363:G:A	63066363	NA,A	NA,G	NA,1	NA,inf	NA,inf	NA,0.407543	0.000202692	0.000202692
2	chr15:62695280:C:T	62695280	T,T	C,C	1,1	inf,inf	inf,inf	1.31861,0.989636	0.000202582	0.000202582
2	chr15:63655228:C:T	63655228	NA,T	NA,C	NA,1	NA,inf	NA,inf	NA,0.665308	0.000202564	0.000202564
2	chr15:63217385:C:T	63217385	NA,T	NA,C	NA,1	NA,inf	NA,inf	NA,0.698935	0.00020253	0.00020253
2	chr15:62726912:G:A	62726912	A,A	G,G	1,1	inf,inf	inf,inf	0.390844,1.8455	0.0002025	0.0002025
2	chr15:62809020:G:A	62809020	NA,A	NA,G	NA,1	NA,-inf	NA,inf	NA,0.594557	0.000202477	0.000202477
2	chr15:62702615:G:A	62702615	A,A	G,G	1,1	-inf,-inf	inf,inf	0.61839,1.50259	0.000202402	0.000202402
2	chr15:63300273:G:T	63300273	T,T	G,G	1,1	-inf,inf	inf,inf	0.0857235,1.12483	0.000202186	0.000202186
2	chr15:62692338:A:C	62692338	C,NA	A,NA	1,NA	inf,NA	inf,NA	1.05998,NA	0.000202046	0.000202046
2	chr15:63782344:T:A	63782344	NA,A	NA,T	NA,1	NA,-inf	NA,inf	NA,0.547602	0.000201914	0.000201914
2	chr15:62738199:T:C	62738199	NA,C	NA,T	NA,1	NA,-inf	NA,inf	NA,0.670543	0.000201827	0.000201827
2	chr15:63092743:C:T	63092743	NA,T	NA,C	NA,1	NA,inf	NA,inf	NA,0.761153	0.000201784	0.000201784
2	chr15:62638190:C:T	62638190	NA,T	NA,C	NA,1	NA,inf	NA,inf	NA,0.596785	0.000201445	0.000201445
2	chr15:63791947:T:C	63791947	C,C	T,T	1,1	inf,-inf	inf,inf	0.328246,1.73278	0.000201221	0.000201221
2	chr15:63531854:C:T	63531854	NA,T	NA,C	NA,1	NA,-inf	NA,inf	NA,0.609894	0.000200682	0.000200682
2	chr15:62675355:T:C	62675355	NA,C	NA,T	NA,1	NA,-inf	NA,inf	NA,0.707718	0.000200671	0.000200671
2	chr15:62657277:T:C	62657277	NA,C	NA,T	NA,1	NA,inf	NA,inf	NA,0.662442	0.000200661	0.000200661
2	chr15:62712582:G:A	62712582	A,NA	G,NA	1,NA	inf,NA	inf,NA	1.06219,NA	0.000199693	0.000199693
2	chr15:62678250:T:C	62678250	C,NA	T,NA	1,NA	inf,NA	inf,NA	1.06096,NA	0.000199669	0.000199669
2	chr15:62697556:C:T	62697556	T,T	C,C	1,1	inf,inf	inf,inf	1.3709,0.91959	0.000199533	0.000199533
2	chr15:63280725:C:T	63280725	NA,T	NA,C	NA,1	NA,-inf	NA,inf	NA,0.578364	0.000199488	0.000199488
2	chr15:62901400:C:T	62901400	NA,T	NA,C	NA,1	NA,-inf	NA,inf	NA,0.686836	0.000199335	0.000199335
2	chr15:63001481:T:A	63001481	NA,A	NA,T	NA,1	NA,-inf	NA,inf	NA,0.608777	0.00019908	0.00019908
2	chr15:62862407:C:T	62862407	NA,T	NA,C	NA,1	NA,inf	NA,inf	NA,0.706803	0.000198929	0.000198929
2	chr15:63792443:AAC:A	63792443	A,NA	AAC,NA	1,NA	-inf,NA	inf,NA	0.774894,NA	0.000198879	0.000198879
2	chr15:63645525:C:T	63645525	NA,T	NA,C	NA,1	NA,inf	NA,inf	NA,0.721137	0.000198742	0.000198742
2	chr15:63100579:A:T	63100579	NA,T	NA,A	NA,1	NA,inf	NA,inf	NA,0.364573	0.000198613	0.000198613
2	chr15:63193777:T:C	63193777	C,C	T,T	1,1	-inf,-inf	inf,inf	0.400271,1.30349	0.000198385	0.000198385
2	chr15:62695596:T:C	62695596	C,C	T,T	1,1	inf,inf	inf,inf	1.34066,0.953973	0.00019836	0.00019836
2	chr15:63246704:A:G	63246704	NA,G	NA,A	NA,1	NA,inf	NA,inf	NA,0.584758	0.000198073	0.000198073
2	chr15:63166083:C:T	63166083	T,T	C,C	1,1	inf,-inf	inf,inf	0.643586,1.16709	0.000197599	0.000197599
2	chr15:63799473:C:T	63799473	NA,T	NA,C	NA,1	NA,inf	NA,inf	NA,0.570094	0.000197245	0.000197245
2	chr15:63351327:C:T	63351327	NA,T	NA,C	NA,1	NA,inf	NA,inf	NA,0.515218	0.000197199	0.000197199
2	chr15:62707429:A:G	62707429	G,NA	A,NA	1,NA	inf,NA	inf,NA	1.05607,NA	0.000197194	0.000197194
2	chr15:63739929:C:G	63739929	G,G	C,C	1,1	inf,inf	inf,inf	0.9394,1.66259	0.000197122	0.000197122
2	chr15:63485412:T:C	63485412	NA,C	NA,T	NA,1	NA,inf	NA,inf	NA,0.571476	0.000196917	0.000196917
2	chr15:63485660:T:C	63485660	NA,C	NA,T	NA,1	NA,-inf	NA,inf	NA,0.63972	0.000196786	0.000196786
2	chr15:63767150:G:A	63767150	NA,A	NA,G	NA,1	NA,-inf	NA,inf	NA,0.52423	0.000196182	0.000196182
2	chr15:62604150:A:C	62604150	NA,C	NA,A	NA,1	NA,-inf	NA,inf	NA,0.621907	0.000196161	0.000196161
2	chr15:62830574:C:G	62830574	NA,G	NA,C	NA,1	NA,inf	NA,inf	NA,0.644606	0.000196131	0.000196131
2	chr15:63776937:C:T	63776937	NA,T	NA,C	NA,1	NA,-inf	NA,inf	NA,0.520762	0.000195864	0.000195864
2	chr15:62696910:A:G	62696910	G,G	A,A	1,1	inf,inf	inf,inf	1.29333,0.994965	0.00019582	0.00019582
2	chr15:63482391:C:T	63482391	NA,T	NA,C	NA,1	NA,-inf	NA,inf	NA,0.520521	0.000195797	0.000195797
2	chr15:63809523:A:T	63809523	NA,T	NA,A	NA,1	NA,-inf	NA,inf	NA,0.531359	0.000195647	0.000195647
2	chr15:62830687:G:A	62830687	NA,A	NA,G	NA,1	NA,inf	NA,inf	NA,0.642839	0.000195641	0.000195641
2	chr15:62830274:G:T	62830274	NA,T	NA,G	NA,1	NA,inf	NA,inf	NA,0.641894	0.000195391	0.000195391
2	chr15:62735754:C:T	62735754	T,T	C,C	1,1	inf,inf	inf,inf	0.45551,1.8061	0.000195306	0.000195306
2	chr15:63362410:C:T	63362410	NA,T	NA,C	NA,1	NA,-inf	NA,inf	NA,0.464449	0.000194957	0.000194957
2	chr15:62592443:A:G	62592443	NA,G	NA,A	NA,1	NA,-inf	NA,inf	NA,0.624486	0.000194919	0.000194919
2	chr15:63498792:T:C	63498792	NA,C	NA,T	NA,1	NA,inf	NA,inf	NA,0.59584	0.000194612	0.000194612
2	chr15:62713058:AGGAGTTC:A	62713058	A,NA	AGGAGTTC,NA	1,NA	inf,NA	inf,NA	1.04675,NA	0.00019452	0.00019452
2	chr15:63272833:A:G	63272833	NA,G	NA,A	NA,1	NA,inf	NA,inf	NA,0.469748	0.000194249	0.000194249
2	chr15:63086275:T:C	63086275	NA,C	NA,T	NA,1	NA,inf	NA,inf	NA,0.84958	0.000194147	0.000194147
2	chr15:62833682:G:A	62833682	NA,A	NA,G	NA,1	NA,inf	NA,inf	NA,0.635716	0.000193873	0.000193873
2	chr15:63813266:T:C	63813266	C,C	T,T	1,1	inf,inf	inf,inf	0.825668,1.6365	0.000193832	0.000193832
2	chr15:63149794:C:T	63149794	NA,T	NA,C	NA,1	NA,inf	NA,inf	NA,0.788336	0.000193429	0.000193429
2	chr15:62909793:C:T	62909793	NA,T	NA,C	NA,1	NA,inf	NA,inf	NA,0.55264	0.0001929	0.0001929
2	chr15:63002123:C:T	63002123	NA,T	NA,C	NA,1	NA,-inf	NA,inf	NA,0.618524	0.000192629	0.000192629
2	chr15:63100925:C:T	63100925	NA,T	NA,C	NA,1	NA,inf	NA,inf	NA,0.728689	0.000192596	0.000192596
2	chr15:63346588:G:A	63346588	NA,A	NA,G	NA,1	NA,inf	NA,inf	NA,0.492013	0.000192167	0.000192167
2	chr15:63478915:T:C	63478915	NA,C	NA,T	NA,1	NA,inf	NA,inf	NA,0.440104	0.000192165	0.000192165
2	chr15:62795582:C:G	62795582	NA,G	NA,C	NA,1	NA,-inf	NA,inf	NA,0.540694	0.000192101	0.000192101
2	chr15:63608148:C:T	63608148	NA,T	NA,C	NA,1	NA,inf	NA,inf	NA,0.628976	0.00019199	0.00019199
2	chr15:63074940:A:G	63074940	NA,G	NA,A	NA,1	NA,inf	NA,inf	NA,0.397365	0.000191895	0.000191895
2	chr15:63482311:G:A	63482311	NA,A	NA,G	NA,1	NA,-inf	NA,inf	NA,0.507981	0.000191834	0.000191834
2	chr15:63400129:C:T	63400129	NA,T	NA,C	NA,1	NA,-inf	NA,inf	NA,0.730596	0.000191362	0.000191362
2	chr15:63485762:G:A	63485762	NA,A	NA,G	NA,1	NA,inf	NA,inf	NA,0.604459	0.000191297	0.000191297
2	chr15:63567390:G:A	63567390	NA,A	NA,G	NA,1	NA,-inf	NA,inf	NA,0.586222	0.000191251	0.000191251
2	chr15:63228587:C:T	63228587	NA,T	NA,C	NA,1	NA,inf	NA,inf	NA,0.511389	0.000191164	0.000191164
2	chr15:63409652:T:C	63409652	NA,C	NA,T	NA,1	NA,inf	NA,inf	NA,0.551359	0.000191146	0.000191146
2	chr15:63813024:C:T	63813024	T,T	C,C	1,1	inf,inf	inf,inf	0.866051,1.60111	0.000190997	0.000190997
2	chr15:62657328:A:G	62657328	NA,G	NA,A	NA,1	NA,inf	NA,inf	NA,0.612242	0.000190766	0.000190766
2	chr15:62697247:A:G	62697247	G,G	A,A	1,1	inf,inf	inf,inf	1.26987,1.00455	0.000190744	0.000190744
2	chr15:63800975:T:C	63800975	NA,C	NA,T	NA,1	NA,-inf	NA,inf	NA,0.518932	0.000190482	0.000190482
2	chr15:62767432:C:G	62767432	G,G	C,C	1,1	-inf,-inf	inf,inf	0.0749869,1.93221	0.000190281	0.000190281
2	chr15:62851339:A:G	62851339	G,G	A,A	1,1	inf,-inf	inf,inf	1.51271,0.30049	0.000190165	0.000190165
2	chr15:63637400:GAT:G	63637400	G,G	GAT,GAT	1,1	inf,-inf	inf,inf	0.658004,1.33565	0.000189902	0.000189902
2	chr15:62696888:A:G	62696888	G,G	A,A	1,1	inf,-inf	inf,inf	0.0965045,1.84373	0.000189876	0.000189876
2	chr15:63773123:T:C	63773123	NA,C	NA,T	NA,1	NA,inf	NA,inf	NA,0.670508	0.000189825	0.000189825
2	chr15:63359672:C:T	63359672	NA,T	NA,C	NA,1	NA,inf	NA,inf	NA,0.85091	0.000189749	0.000189749
2	chr15:62686622:T:A	62686622	A,NA	T,NA	1,NA	inf,NA	inf,NA	1.02977,NA	0.000189625	0.000189625
2	chr15:62849887:G:C	62849887	NA,C	NA,G	NA,1	NA,inf	NA,inf	NA,0.668992	0.000189615	0.000189615
2	chr15:62698772:C:T	62698772	T,T	C,C	1,1	inf,-inf	inf,inf	0.0201802,1.87457	0.000189612	0.000189612
2	chr15:62710877:C:G	62710877	G,NA	C,NA	1,NA	inf,NA	inf,NA	1.03234,NA	0.000189231	0.000189231
2	chr15:63609806:C:T	63609806	NA,T	NA,C	NA,1	NA,inf	NA,inf	NA,0.792753	0.000188946	0.000188946
2	chr15:62723045:C:T	62723045	NA,T	NA,C	NA,1	NA,-inf	NA,inf	NA,0.579	0.000188898	0.000188898
2	chr15:63254836:C:T	63254836	T,NA	C,NA	1,NA	inf,NA	inf,NA	1.04097,NA	0.000188796	0.000188796
2	chr15:62745898:T:C	62745898	NA,C	NA,T	NA,1	NA,inf	NA,inf	NA,0.57321	0.000188626	0.000188626
2	chr15:62654063:C:G	62654063	NA,G	NA,C	NA,1	NA,-inf	NA,inf	NA,0.632509	0.000188146	0.000188146
2	chr15:62992225:C:G	62992225	NA,G	NA,C	NA,1	NA,inf	NA,inf	NA,0.693199	0.000188021	0.000188021
2	chr15:62709810:C:G	62709810	G,NA	C,NA	1,NA	inf,NA	inf,NA	1.02903,NA	0.0001878	0.0001878
2	chr15:63302898:A:G	63302898	NA,G	NA,A	NA,1	NA,-inf	NA,inf	NA,0.765154	0.000187755	0.000187755
2	chr15:63168383:T:C	63168383	C,NA	T,NA	1,NA	inf,NA	inf,NA	0.559482,NA	0.000187646	0.000187646
2	chr15:62968418:T:C	62968418	NA,C	NA,T	NA,1	NA,inf	NA,inf	NA,0.532932	0.000187411	0.000187411
2	chr15:63169294:A:G	63169294	NA,G	NA,A	NA,1	NA,inf	NA,inf	NA,0.688816	0.00018677	0.00018677
2	chr15:63173965:C:A	63173965	NA,A	NA,C	NA,1	NA,inf	NA,inf	NA,0.29355	0.000186732	0.000186732
2	chr15:63001946:C:T	63001946	NA,T	NA,C	NA,1	NA,inf	NA,inf	NA,0.642133	0.000186703	0.000186703
2	chr15:63400344:G:T	63400344	NA,T	NA,G	NA,1	NA,inf	NA,inf	NA,0.799571	0.000186143	0.000186143
2	chr15:62715811:T:G	62715811	NA,G	NA,T	NA,1	NA,inf	NA,inf	NA,0.616894	0.000186054	0.000186054
2	chr15:62744566:A:G	62744566	NA,G	NA,A	NA,1	NA,-inf	NA,inf	NA,0.634256	0.000185931	0.000185931
2	chr15:63073483:G:T	63073483	NA,T	NA,G	NA,1	NA,-inf	NA,inf	NA,0.878723	0.00018558	0.00018558
2	chr15:62640751:G:A	62640751	A,A	G,G	1,1	-inf,inf	inf,inf	1.80803,0.146863	0.000185417	0.000185417
2	chr15:62650932:T:C	62650932	NA,C	NA,T	NA,1	NA,inf	NA,inf	NA,0.549805	0.000185183	0.000185183
2	chr15:62870202:A:T	62870202	NA,T	NA,A	NA,1	NA,-inf	NA,inf	NA,0.544993	0.000185138	0.000185138
2	chr15:63091537:A:C	63091537	NA,C	NA,A	NA,1	NA,inf	NA,inf	NA,0.773262	0.00018505	0.00018505
2	chr15:63672041:G:A	63672041	NA,A	NA,G	NA,1	NA,inf	NA,inf	NA,0.776482	0.00018487	0.00018487
2	chr15:62952186:G:A	62952186	NA,A	NA,G	NA,1	NA,inf	NA,inf	NA,0.658003	0.000184619	0.000184619
2	chr15:62651706:G:T	62651706	T,T	G,G	1,1	inf,inf	inf,inf	0.574135,1.72028	0.000184477	0.000184477
2	chr15:62834585:C:T	62834585	T,T	C,C	1,1	inf,inf	inf,inf	1.43054,0.757093	0.000184029	0.000184029
2	chr15:63431118:A:G	63431118	G,NA	A,NA	1,NA	inf,NA	inf,NA	1.0131,NA	0.000183797	0.000183797
2	chr15:63582650:A:G	63582650	NA,G	NA,A	NA,1	NA,inf	NA,inf	NA,0.769585	0.000183545	0.000183545
2	chr15:62825624:C:T	62825624	NA,T	NA,C	NA,1	NA,inf	NA,inf	NA,0.610397	0.000183529	0.000183529
2	chr15:62687922:T:C	62687922	C,C	T,T	1,1	-inf,-inf	inf,inf	1.0927,1.0612	0.000183524	0.000183524
2	chr15:63320378:G:A	63320378	NA,A	NA,G	NA,1	NA,inf	NA,inf	NA,0.487403	0.00018335	0.00018335
2	chr15:63312499:T:C	63312499	NA,C	NA,T	NA,1	NA,-inf	NA,inf	NA,0.405649	0.000183029	0.000183029
2	chr15:63451517:C:G	63451517	NA,G	NA,C	NA,1	NA,inf	NA,inf	NA,0.539105	0.000183027	0.000183027
2	chr15:62721626:A:G	62721626	NA,G	NA,A	NA,1	NA,inf	NA,inf	NA,0.630745	0.000182967	0.000182967
2	chr15:62920495:G:A	62920495	A,NA	G,NA	1,NA	inf,NA	inf,NA	0.863231,NA	0.000182955	0.000182955
2	chr15:63156212:T:C	63156212	NA,C	NA,T	NA,1	NA,inf	NA,inf	NA,0.347081	0.000182796	0.000182796
2	chr15:63174387:C:T	63174387	T,NA	C,NA	1,NA	inf,NA	inf,NA	0.496833,NA	0.000182522	0.000182522
2	chr15:63190868:G:A	63190868	A,A	G,G	1,1	-inf,-inf	inf,inf	0.130978,1.77494	0.000182441	0.000182441
2	chr15:63168799:G:A	63168799	A,NA	G,NA	1,NA	inf,NA	inf,NA	0.547121,NA	0.000182362	0.000182362
2	chr15:62896636:A:G	62896636	NA,G	NA,A	NA,1	NA,inf	NA,inf	NA,0.494767	0.00018233	0.00018233
2	chr15:63412232:T:G	63412232	NA,G	NA,T	NA,1	NA,inf	NA,inf	NA,0.629046	0.000182221	0.000182221
2	chr15:63086994:G:A	63086994	NA,A	NA,G	NA,1	NA,inf	NA,inf	NA,0.736242	0.000182033	0.000182033
2	chr15:63413874:A:G	63413874	NA,G	NA,A	NA,1	NA,-inf	NA,inf	NA,0.640936	0.000181777	0.000181777
2	chr15:63487238:A:G	63487238	NA,G	NA,A	NA,1	NA,inf	NA,inf	NA,0.619829	0.000181733	0.000181733
2	chr15:63383982:G:A	63383982	NA,A	NA,G	NA,1	NA,inf	NA,inf	NA,0.707551	0.000181176	0.000181176
2	chr15:62906989:T:C	62906989	C,C	T,T	1,1	inf,-inf	inf,inf	0.983446,1.60944	0.000181097	0.000181097
2	chr15:62565977:A:G	62565977	NA,G	NA,A	NA,1	NA,inf	NA,inf	NA,0.608677	0.000181053	0.000181053
2	chr15:63452911:C:A	63452911	NA,A	NA,C	NA,1	NA,-inf	NA,inf	NA,0.513591	0.000181022	0.000181022
2	chr15:63001840:G:A	63001840	NA,A	NA,G	NA,1	NA,inf	NA,inf	NA,0.618992	0.00018102	0.00018102
2	chr15:62948356:A:G	62948356	NA,G	NA,A	NA,1	NA,inf	NA,inf	NA,0.583201	0.000180964	0.000180964
2	chr15:62674725:C:T	62674725	NA,T	NA,C	NA,1	NA,inf	NA,inf	NA,0.580111	0.00018091	0.00018091
2	chr15:63105278:T:C	63105278	NA,C	NA,T	NA,1	NA,inf	NA,inf	NA,0.67639	0.000180904	0.000180904
2	chr15:63557786:T:A	63557786	NA,A	NA,T	NA,1	NA,inf	NA,inf	NA,0.629597	0.000180742	0.000180742
2	chr15:63002195:T:C	63002195	NA,C	NA,T	NA,1	NA,inf	NA,inf	NA,0.616639	0.000180642	0.000180642
2	chr15:63060452:A:C	63060452	NA,C	NA,A	NA,1	NA,-inf	NA,inf	NA,0.875241	0.000180557	0.000180557
2	chr15:63484157:T:C	63484157	NA,C	NA,T	NA,1	NA,inf	NA,inf	NA,0.404019	0.000180527	0.000180527
2	chr15:63026593:G:A	63026593	NA,A	NA,G	NA,1	NA,-inf	NA,inf	NA,0.267052	0.00018052	0.00018052
2	chr15:62949259:A:G	62949259	NA,G	NA,A	NA,1	NA,-inf	NA,inf	NA,0.674378	0.000180518	0.000180518
2	chr15:62696816:G:A	62696816	A,A	G,G	1,1	inf,inf	inf,inf	1.2119,1.03418	0.000180503	0.000180503
2	chr15:63391385:C:G	63391385	NA,G	NA,C	NA,1	NA,-inf	NA,inf	NA,0.385701	0.000180446	0.000180446
2	chr15:63354483:C:T	63354483	NA,T	NA,C	NA,1	NA,inf	NA,inf	NA,0.526288	0.000180416	0.000180416
2	chr15:63138363:A:G	63138363	NA,G	NA,A	NA,1	NA,inf	NA,inf	NA,0.3321	0.000180392	0.000180392
2	chr15:62870367:A:G	62870367	NA,G	NA,A	NA,1	NA,-inf	NA,inf	NA,0.527123	0.000180369	0.000180369
2	chr15:62730132:A:G	62730132	NA,G	NA,A	NA,1	NA,-inf	NA,inf	NA,0.587645	0.000180304	0.000180304
2	chr15:62808085:C:CT	62808085	CT,NA	C,NA	1,NA	inf,NA	inf,NA	1.00387,NA	0.000180222	0.000180222
2	chr15:63168569:T:C	63168569	C,NA	T,NA	1,NA	inf,NA	inf,NA	0.541449,NA	0.00018005	0.00018005
2	chr15:63337007:G:A	63337007	NA,A	NA,G	NA,1	NA,-inf	NA,inf	NA,0.599859	0.000179764	0.000179764
2	chr15:62949203:G:A	62949203	NA,A	NA,G	NA,1	NA,-inf	NA,inf	NA,0.670779	0.000179668	0.000179668
2	chr15:62662543:A:G	62662543	NA,G	NA,A	NA,1	NA,-inf	NA,inf	NA,0.636827	0.000179463	0.000179463
2	chr15:63023982:A:G	63023982	NA,G	NA,A	NA,1	NA,-inf	NA,inf	NA,0.262864	0.000179457	0.000179457
2	chr15:63272015:C:T	63272015	NA,T	NA,C	NA,1	NA,-inf	NA,inf	NA,0.575482	0.000179347	0.000179347
2	chr15:62935314:T:G	62935314	NA,G	NA,T	NA,1	NA,inf	NA,inf	NA,0.557271	0.000179208	0.000179208
2	chr15:63106815:G:A	63106815	NA,A	NA,G	NA,1	NA,inf	NA,inf	NA,0.668436	0.000179141	0.000179141
2	chr15:62826024:T:C	62826024	NA,C	NA,T	NA,1	NA,inf	NA,inf	NA,0.594714	0.000178987	0.000178987
2	chr15:62967763:AG:A	62967763	NA,A	NA,AG	NA,1	NA,inf	NA,inf	NA,0.380418	0.000178762	0.000178762
2	chr15:63802601:T:TC	63802601	TC,TC	T,T	1,1	inf,inf	inf,inf	0.813277,1.69248	0.000178697	0.000178697
2	chr15:62681827:G:A	62681827	NA,A	NA,G	NA,1	NA,-inf	NA,inf	NA,0.632988	0.000178634	0.000178634
2	chr15:62848639:G:A	62848639	NA,A	NA,G	NA,1	NA,inf	NA,inf	NA,0.500344	0.000178537	0.000178537
2	chr15:63106694:C:T	63106694	NA,T	NA,C	NA,1	NA,inf	NA,inf	NA,0.667819	0.000178535	0.000178535
2	chr15:63018009:C:T	63018009	NA,T	NA,C	NA,1	NA,-inf	NA,inf	NA,0.960598	0.000178517	0.000178517
2	chr15:63002786:G:A	63002786	NA,A	NA,G	NA,1	NA,inf	NA,inf	NA,0.607649	0.00017837	0.00017837
2	chr15:63084168:G:A	63084168	NA,A	NA,G	NA,1	NA,-inf	NA,inf	NA,0.394346	0.000178321	0.000178321
2	chr15:62569587:G:A	62569587	NA,A	NA,G	NA,1	NA,-inf	NA,inf	NA,0.564207	0.000178053	0.000178053
2	chr15:63144319:A:T	63144319	T,T	A,A	1,1	inf,inf	inf,inf	0.461663,1.42018	0.000177931	0.000177931
2	chr15:63146205:G:A	63146205	A,A	G,G	1,1	inf,inf	inf,inf	0.417209,1.36999	0.000177837	0.000177837
2	chr15:63251080:A:C	63251080	NA,C	NA,A	NA,1	NA,-inf	NA,inf	NA,0.434072	0.000177704	0.000177704
2	chr15:62854661:A:G	62854661	NA,G	NA,A	NA,1	NA,inf	NA,inf	NA,0.571349	0.000177649	0.000177649
2	chr15:63142930:G:A	63142930	A,A	G,G	1,1	inf,inf	inf,inf	0.588674,1.58882	0.0001775	0.0001775
2	chr15:63496065:G:A	63496065	NA,A	NA,G	NA,1	NA,inf	NA,inf	NA,0.525906	0.000177281	0.000177281
2	chr15:62864895:A:C	62864895	C,NA	A,NA	1,NA	inf,NA	inf,NA	0.842748,NA	0.000177083	0.000177083
2	chr15:62709691:C:T	62709691	T,T	C,C	1,1	-inf,-inf	inf,inf	0.679306,1.33147	0.000177021	0.000177021
2	chr15:63106914:C:T	63106914	NA,T	NA,C	NA,1	NA,inf	NA,inf	NA,0.659618	0.000176759	0.000176759
2	chr15:62979664:T:C	62979664	NA,C	NA,T	NA,1	NA,inf	NA,inf	NA,0.618835	0.000176712	0.000176712
2	chr15:63471379:T:A	63471379	NA,A	NA,T	NA,1	NA,inf	NA,inf	NA,0.488507	0.000176284	0.000176284
2	chr15:63313301:CTGTT:C	63313301	NA,C	NA,CTGTT	NA,1	NA,-inf	NA,inf	NA,0.385499	0.000176178	0.000176178
2	chr15:63223741:A:G	63223741	NA,G	NA,A	NA,1	NA,inf	NA,inf	NA,0.543019	0.000176074	0.000176074
2	chr15:62834173:GTGTTTTT:G	62834173	G,G	GTGTTTTT,GTGTTTTT	1,1	inf,inf	inf,inf	1.40161,0.761245	0.00017603	0.00017603
2	chr15:63504905:C:T	63504905	NA,T	NA,C	NA,1	NA,-inf	NA,inf	NA,0.512882	0.000175959	0.000175959
2	chr15:63059404:C:T	63059404	NA,T	NA,C	NA,1	NA,-inf	NA,inf	NA,0.853139	0.000175874	0.000175874
2	chr15:62616947:C:T	62616947	T,NA	C,NA	1,NA	-inf,NA	inf,NA	0.986246,NA	0.000175828	0.000175828
2	chr15:63311643:T:C	63311643	NA,C	NA,T	NA,1	NA,-inf	NA,inf	NA,0.537359	0.000175792	0.000175792
2	chr15:62816334:T:G	62816334	G,G	T,T	1,1	inf,-inf	inf,inf	1.03261,1.11926	0.00017568	0.00017568
2	chr15:62717170:C:G	62717170	NA,G	NA,C	NA,1	NA,-inf	NA,inf	NA,0.542555	0.000175366	0.000175366
2	chr15:63335473:ATTAT:A	63335473	A,A	ATTAT,ATTAT	1,1	-inf,inf	inf,inf	0.0404799,1.48535	0.000175027	0.000175027
2	chr15:62615642:T:G	62615642	NA,G	NA,T	NA,1	NA,-inf	NA,inf	NA,0.526423	0.000174897	0.000174897
2	chr15:63565333:C:A	63565333	NA,A	NA,C	NA,1	NA,-inf	NA,inf	NA,0.501469	0.000174838	0.000174838
2	chr15:62697590:A:G	62697590	G,G	A,A	1,1	inf,-inf	inf,inf	1.55551,0.27022	0.000174695	0.000174695
2	chr15:62993106:C:T	62993106	NA,T	NA,C	NA,1	NA,-inf	NA,inf	NA,0.321767	0.000174644	0.000174644
2	chr15:63433907:A:G	63433907	NA,G	NA,A	NA,1	NA,-inf	NA,inf	NA,0.463597	0.000174583	0.000174583
2	chr15:63311026:C:A	63311026	NA,A	NA,C	NA,1	NA,inf	NA,inf	NA,0.414736	0.000174566	0.000174566
2	chr15:62949205:G:A	62949205	NA,A	NA,G	NA,1	NA,inf	NA,inf	NA,0.558056	0.000174465	0.000174465
2	chr15:62735852:T:C	62735852	C,C	T,T	1,1	-inf,inf	inf,inf	0.259377,1.61988	0.000174044	0.000174044
2	chr15:62997314:T:C	62997314	NA,C	NA,T	NA,1	NA,-inf	NA,inf	NA,0.330426	0.00017376	0.00017376
2	chr15:63029494:G:A	63029494	NA,A	NA,G	NA,1	NA,-inf	NA,inf	NA,0.832843	0.00017345	0.00017345
2	chr15:63434389:C:T	63434389	NA,T	NA,C	NA,1	NA,inf	NA,inf	NA,0.591509	0.000173423	0.000173423
2	chr15:62607234:C:T	62607234	NA,T	NA,C	NA,1	NA,-inf	NA,inf	NA,0.535196	0.000173315	0.000173315
2	chr15:63370013:G:A	63370013	NA,A	NA,G	NA,1	NA,-inf	NA,inf	NA,0.388482	0.000173186	0.000173186
2	chr15:63732438:A:G	63732438	NA,G	NA,A	NA,1	NA,inf	NA,inf	NA,0.561779	0.000173135	0.000173135
2	chr15:62663161:T:C	62663161	C,C	T,T	1,1	-inf,-inf	inf,inf	0.512968,1.80412	0.000172888	0.000172888
2	chr15:62998565:G:A	62998565	NA,A	NA,G	NA,1	NA,-inf	NA,inf	NA,0.581879	0.000172833	0.000172833
2	chr15:62745691:T:C	62745691	NA,C	NA,T	NA,1	NA,-inf	NA,inf	NA,0.516764	0.00017244	0.00017244
2	chr15:63170982:A:T	63170982	NA,T	NA,A	NA,1	NA,inf	NA,inf	NA,0.472394	0.000172163	0.000172163
2	chr15:62987267:C:T	62987267	NA,T	NA,C	NA,1	NA,inf	NA,inf	NA,0.618796	0.000172072	0.000172072
2	chr15:63467194:C:CT	63467194	CT,CT	C,C	1,1	inf,-inf	inf,inf	0.0916041,1.87908	0.000171862	0.000171862
2	chr15:63598787:G:C	63598787	NA,C	NA,G	NA,1	NA,inf	NA,inf	NA,0.54	0.000171713	0.000171713
2	chr15:62750062:C:T	62750062	NA,T	NA,C	NA,1	NA,-inf	NA,inf	NA,0.509837	0.000171538	0.000171538
2	chr15:63355550:G:A	63355550	NA,A	NA,G	NA,1	NA,inf	NA,inf	NA,0.58763	0.00017129	0.00017129
2	chr15:63466747:G:A	63466747	NA,A	NA,G	NA,1	NA,-inf	NA,inf	NA,0.656496	0.000171268	0.000171268
2	chr15:63238766:A:C	63238766	C,C	A,A	1,1	-inf,-inf	inf,inf	0.412647,1.81423	0.000171253	0.000171253
2	chr15:63213714:A:G	63213714	NA,G	NA,A	NA,1	NA,-inf	NA,inf	NA,0.717153	0.000171225	0.000171225
2	chr15:63784987:T:G	63784987	G,G	T,T	1,1	inf,inf	inf,inf	0.852226,1.64843	0.000171032	0.000171032
2	chr15:62834295:G:C	62834295	NA,C	NA,G	NA,1	NA,-inf	NA,inf	NA,0.609031	0.000170861	0.000170861
2	chr15:62614754:G:A	62614754	NA,A	NA,G	NA,1	NA,inf	NA,inf	NA,0.531812	0.000170835	0.000170835
2	chr15:62584739:C:G	62584739	NA,G	NA,C	NA,1	NA,inf	NA,inf	NA,0.51431	0.000170553	0.000170553
2	chr15:62603654:A:G	62603654	G,G	A,A	1,1	inf,-inf	inf,inf	0.15283,1.63272	0.0001702	0.0001702
2	chr15:63068907:G:A	63068907	NA,A	NA,G	NA,1	NA,-inf	NA,inf	NA,0.804436	0.000170144	0.000170144
2	chr15:63399634:A:C	63399634	NA,C	NA,A	NA,1	NA,inf	NA,inf	NA,0.597353	0.00017013	0.00017013
2	chr15:63673220:T:A	63673220	NA,A	NA,T	NA,1	NA,inf	NA,inf	NA,0.536155	0.000169723	0.000169723
2	chr15:62704331:A:G	62704331	G,G	A,A	1,1	-inf,-inf	inf,inf	0.939056,1.20854	0.000169693	0.000169693
2	chr15:62706035:C:T	62706035	T,NA	C,NA	1,NA	-inf,NA	inf,NA	0.863453,NA	0.000169657	0.000169657
2	chr15:62627862:A:G	62627862	NA,G	NA,A	NA,1	NA,inf	NA,inf	NA,0.574336	0.000169475	0.000169475
2	chr15:63421829:A:G	63421829	NA,G	NA,A	NA,1	NA,-inf	NA,inf	NA,0.419406	0.000169446	0.000169446
2	chr15:63022024:C:T	63022024	NA,T	NA,C	NA,1	NA,-inf	NA,inf	NA,0.798102	0.000169248	0.000169248
2	chr15:62767626:A:G	62767626	G,G	A,A	1,1	-inf,-inf	inf,inf	0.28541,1.75147	0.000169244	0.000169244
2	chr15:63216295:C:G	63216295	NA,G	NA,C	NA,1	NA,inf	NA,inf	NA,0.687398	0.000169026	0.000169026
2	chr15:63394536:T:A	63394536	NA,A	NA,T	NA,1	NA,-inf	NA,inf	NA,0.362752	0.000169009	0.000169009
2	chr15:62712505:G:A	62712505	A,A	G,G	1,1	-inf,-inf	inf,inf	1.69268,0.610033	0.000168989	0.000168989
2	chr15:63068098:C:T	63068098	NA,T	NA,C	NA,1	NA,-inf	NA,inf	NA,0.796045	0.000168685	0.000168685
2	chr15:63664726:C:T	63664726	T,NA	C,NA	1,NA	inf,NA	inf,NA	1.19169,NA	0.000168548	0.000168548
2	chr15:63246361:T:C	63246361	C,C	T,T	1,1	inf,-inf	inf,inf	0.73445,0.826004	0.000168514	0.000168514
2	chr15:63475385:C:T	63475385	NA,T	NA,C	NA,1	NA,inf	NA,inf	NA,0.435391	0.000168475	0.000168475
2	chr15:63425305:T:G	63425305	NA,G	NA,T	NA,1	NA,-inf	NA,inf	NA,0.414499	0.000168369	0.000168369
2	chr15:62749667:A:G	62749667	NA,G	NA,A	NA,1	NA,inf	NA,inf	NA,0.531408	0.000168217	0.000168217
2	chr15:62614856:T:C	62614856	NA,C	NA,T	NA,1	NA,-inf	NA,inf	NA,0.497634	0.000168205	0.000168205
2	chr15:62556599:A:G	62556599	NA,G	NA,A	NA,1	NA,-inf	NA,inf	NA,0.50149	0.000168178	0.000168178
2	chr15:62664509:C:G	62664509	G,G	C,C	1,1	-inf,-inf	inf,inf	1.17555,1.33148	0.000168067	0.000168067
2	chr15:63112548:T:A	63112548	NA,A	NA,T	NA,1	NA,-inf	NA,inf	NA,0.407696	0.000167994	0.000167994
2	chr15:63353444:C:T	63353444	T,T	C,C	1,1	-inf,inf	inf,inf	0.0277217,1.54513	0.000167665	0.000167665
2	chr15:63474553:G:A	63474553	NA,A	NA,G	NA,1	NA,inf	NA,inf	NA,0.453078	0.00016762	0.00016762
2	chr15:62699044:T:C	62699044	NA,C	NA,T	NA,1	NA,inf	NA,inf	NA,0.540109	0.000167575	0.000167575
2	chr15:62994799:C:T	62994799	NA,T	NA,C	NA,1	NA,-inf	NA,inf	NA,0.293668	0.00016756	0.00016756
2	chr15:63003449:A:G	63003449	NA,G	NA,A	NA,1	NA,inf	NA,inf	NA,0.593742	0.000167525	0.000167525
2	chr15:63422638:C:T	63422638	NA,T	NA,C	NA,1	NA,-inf	NA,inf	NA,0.46664	0.000167426	0.000167426
2	chr15:63486160:C:T	63486160	NA,T	NA,C	NA,1	NA,-inf	NA,inf	NA,0.419747	0.000167018	0.000167018
2	chr15:63215742:A:C	63215742	NA,C	NA,A	NA,1	NA,inf	NA,inf	NA,0.543325	0.000166985	0.000166985
2	chr15:63685551:T:C	63685551	NA,C	NA,T	NA,1	NA,inf	NA,inf	NA,0.574015	0.000166912	0.000166912
2	chr15:62984017:T:C	62984017	NA,C	NA,T	NA,1	NA,inf	NA,inf	NA,0.593595	0.000166833	0.000166833
2	chr15:63485463:C:T	63485463	NA,T	NA,C	NA,1	NA,-inf	NA,inf	NA,0.502446	0.000166769	0.000166769
2	chr15:63065544:A:G	63065544	NA,G	NA,A	NA,1	NA,inf	NA,inf	NA,0.241612	0.00016668	0.00016668
2	chr15:63236452:G:A	63236452	NA,A	NA,G	NA,1	NA,inf	NA,inf	NA,0.541794	0.000166646	0.000166646
2	chr15:63667765:C:T	63667765	NA,T	NA,C	NA,1	NA,inf	NA,inf	NA,0.527673	0.000166618	0.000166618
2	chr15:63792706:G:A	63792706	NA,A	NA,G	NA,1	NA,-inf	NA,inf	NA,0.470593	0.000166285	0.000166285
2	chr15:63245801:A:G	63245801	NA,G	NA,A	NA,1	NA,-inf	NA,inf	NA,0.340005	0.000166264	0.000166264
2	chr15:63781821:A:G	63781821	G,G	A,A	1,1	inf,inf	inf,inf	0.78967,1.6639	0.000166211	0.000166211
2	chr15:62577801:G:A	62577801	NA,A	NA,G	NA,1	NA,-inf	NA,inf	NA,0.501171	0.0001662	0.0001662
2	chr15:63402734:T:A	63402734	NA,A	NA,T	NA,1	NA,inf	NA,inf	NA,0.609911	0.000166068	0.000166068
2	chr15:63505389:C:T	63505389	NA,T	NA,C	NA,1	NA,inf	NA,inf	NA,0.569593	0.000166061	0.000166061
2	chr15:63479271:A:T	63479271	T,NA	A,NA	1,NA	-inf,NA	inf,NA	0.949075,NA	0.000165995	0.000165995
2	chr15:63100848:G:A	63100848	NA,A	NA,G	NA,1	NA,-inf	NA,inf	NA,0.325496	0.000165836	0.000165836
2	chr15:62748160:G:A	62748160	NA,A	NA,G	NA,1	NA,inf	NA,inf	NA,0.521542	0.000165795	0.000165795
2	chr15:63003864:G:C	63003864	NA,C	NA,G	NA,1	NA,inf	NA,inf	NA,0.574833	0.000165723	0.000165723
2	chr15:63506409:A:G	63506409	NA,G	NA,A	NA,1	NA,-inf	NA,inf	NA,0.465489	0.000165636	0.000165636
2	chr15:62817804:T:G	62817804	NA,G	NA,T	NA,1	NA,inf	NA,inf	NA,0.480002	0.000165524	0.000165524
2	chr15:62549957:G:A	62549957	NA,A	NA,G	NA,1	NA,-inf	NA,inf	NA,0.424085	0.000165521	0.000165521
2	chr15:63248812:A:C	63248812	NA,C	NA,A	NA,1	NA,inf	NA,inf	NA,0.53371	0.000165288	0.000165288
2	chr15:63593266:C:T	63593266	NA,T	NA,C	NA,1	NA,inf	NA,inf	NA,0.463918	0.000165173	0.000165173
2	chr15:63000920:C:A	63000920	NA,A	NA,C	NA,1	NA,inf	NA,inf	NA,0.502093	0.000165161	0.000165161
2	chr15:62948912:G:A	62948912	NA,A	NA,G	NA,1	NA,inf	NA,inf	NA,0.50613	0.000164936	0.000164936
2	chr15:63445365:C:T	63445365	NA,T	NA,C	NA,1	NA,inf	NA,inf	NA,0.356069	0.000164901	0.000164901
2	chr15:62560681:T:C	62560681	NA,C	NA,T	NA,1	NA,-inf	NA,inf	NA,0.503972	0.000164799	0.000164799
2	chr15:63065145:A:T	63065145	NA,T	NA,A	NA,1	NA,inf	NA,inf	NA,0.628408	0.000164769	0.000164769
2	chr15:63560647:G:A	63560647	NA,A	NA,G	NA,1	NA,-inf	NA,inf	NA,0.502051	0.000164391	0.000164391
2	chr15:62944677:C:T	62944677	NA,T	NA,C	NA,1	NA,inf	NA,inf	NA,0.510478	0.000164062	0.000164062
2	chr15:62906476:C:T	62906476	NA,T	NA,C	NA,1	NA,inf	NA,inf	NA,0.513294	0.000164058	0.000164058
2	chr15:63090174:C:T	63090174	NA,T	NA,C	NA,1	NA,inf	NA,inf	NA,0.334331	0.000163898	0.000163898
2	chr15:62561185:G:A	62561185	NA,A	NA,G	NA,1	NA,-inf	NA,inf	NA,0.472538	0.000163784	0.000163784
2	chr15:63358401:G:A	63358401	NA,A	NA,G	NA,1	NA,inf	NA,inf	NA,0.551685	0.000163689	0.000163689
2	chr15:63716075:C:G	63716075	NA,G	NA,C	NA,1	NA,-inf	NA,inf	NA,0.460946	0.000163585	0.000163585
2	chr15:63801285:T:C	63801285	NA,C	NA,T	NA,1	NA,inf	NA,inf	NA,0.565231	0.000163464	0.000163464
2	chr15:62865757:A:C	62865757	C,C	A,A	1,1	inf,inf	inf,inf	1.5218,0.864777	0.000163238	0.000163238
2	chr15:62864330:CT:C	62864330	NA,C	NA,CT	NA,1	NA,-inf	NA,inf	NA,0.452375	0.000163208	0.000163208
2	chr15:63169043:C:T	63169043	NA,T	NA,C	NA,1	NA,inf	NA,inf	NA,0.571162	0.000163131	0.000163131
2	chr15:62601684:C:A	62601684	NA,A	NA,C	NA,1	NA,-inf	NA,inf	NA,0.491125	0.000163095	0.000163095
2	chr15:62560011:C:T	62560011	T,T	C,C	1,1	-inf,inf	inf,inf	0.586742,1.44761	0.00016309	0.00016309
2	chr15:63420242:C:T	63420242	T,T	C,C	1,1	inf,-inf	inf,inf	2.27585,0.176692	0.000162933	0.000162933
2	chr15:62695051:A:G	62695051	NA,G	NA,A	NA,1	NA,inf	NA,inf	NA,0.42153	0.000162914	0.000162914
2	chr15:63352112:G:A	63352112	NA,A	NA,G	NA,1	NA,inf	NA,inf	NA,0.657579	0.000162744	0.000162744
2	chr15:63217141:T:C	63217141	NA,C	NA,T	NA,1	NA,inf	NA,inf	NA,0.768848	0.000162571	0.000162571
2	chr15:63240896:G:T	63240896	NA,T	NA,G	NA,1	NA,inf	NA,inf	NA,0.636223	0.000162567	0.000162567
2	chr15:63176557:C:A	63176557	NA,A	NA,C	NA,1	NA,inf	NA,inf	NA,0.531978	0.000162407	0.000162407
2	chr15:63605437:C:T	63605437	NA,T	NA,C	NA,1	NA,-inf	NA,inf	NA,0.572923	0.000162386	0.000162386
2	chr15:62797458:T:C	62797458	NA,C	NA,T	NA,1	NA,-inf	NA,inf	NA,0.442897	0.000162276	0.000162276
2	chr15:63671334:T:C	63671334	NA,C	NA,T	NA,1	NA,inf	NA,inf	NA,0.495598	0.000162021	0.000162021
2	chr15:63169260:G:A	63169260	A,NA	G,NA	1,NA	inf,NA	inf,NA	0.496518,NA	0.000161852	0.000161852
2	chr15:63199828:G:A	63199828	A,A	G,G	1,1	-inf,-inf	inf,inf	0.420937,1.20638	0.000161836	0.000161836
2	chr15:62615058:G:A	62615058	NA,A	NA,G	NA,1	NA,-inf	NA,inf	NA,0.467457	0.000161598	0.000161598
2	chr15:63604902:A:T	63604902	NA,T	NA,A	NA,1	NA,-inf	NA,inf	NA,0.565212	0.000161579	0.000161579
2	chr15:63649655:A:C	63649655	NA,C	NA,A	NA,1	NA,inf	NA,inf	NA,0.502686	0.000161419	0.000161419
2	chr15:63734024:G:A	63734024	A,NA	G,NA	1,NA	-inf,NA	inf,NA	0.433173,NA	0.000161387	0.000161387
2	chr15:62818262:C:T	62818262	NA,T	NA,C	NA,1	NA,inf	NA,inf	NA,0.461528	0.00016121	0.00016121
2	chr15:62800448:G:A	62800448	NA,A	NA,G	NA,1	NA,-inf	NA,inf	NA,0.429214	0.000161093	0.000161093
2	chr15:62748570:C:T	62748570	NA,T	NA,C	NA,1	NA,inf	NA,inf	NA,0.500159	0.000161003	0.000161003
2	chr15:62617440:G:A	62617440	NA,A	NA,G	NA,1	NA,inf	NA,inf	NA,0.484915	0.00016095	0.00016095
2	chr15:62829336:C:T	62829336	T,NA	C,NA	1,NA	-inf,NA	inf,NA	1.12321,NA	0.000160618	0.000160618
2	chr15:63432757:G:A	63432757	NA,A	NA,G	NA,1	NA,-inf	NA,inf	NA,0.422306	0.000160514	0.000160514
2	chr15:63140296:A:T	63140296	T,T	A,A	1,1	inf,inf	inf,inf	0.581954,1.38375	0.000160384	0.000160384
2	chr15:62646465:T:C	62646465	NA,C	NA,T	NA,1	NA,inf	NA,inf	NA,0.486798	0.000160109	0.000160109
2	chr15:63630397:T:C	63630397	NA,C	NA,T	NA,1	NA,-inf	NA,inf	NA,0.483007	0.00016006	0.00016006
2	chr15:62648941:G:A	62648941	NA,A	NA,G	NA,1	NA,inf	NA,inf	NA,0.498445	0.000159946	0.000159946
2	chr15:62970637:G:A	62970637	NA,A	NA,G	NA,1	NA,inf	NA,inf	NA,0.582248	0.000159939	0.000159939
2	chr15:63458194:G:A	63458194	NA,A	NA,G	NA,1	NA,-inf	NA,inf	NA,0.596316	0.000159894	0.000159894
2	chr15:63143890:G:A	63143890	NA,A	NA,G	NA,1	NA,-inf	NA,inf	NA,0.571442	0.000159756	0.000159756
2	chr15:63667536:T:C	63667536	NA,C	NA,T	NA,1	NA,inf	NA,inf	NA,0.491713	0.000159715	0.000159715
2	chr15:63361403:G:A	63361403	NA,A	NA,G	NA,1	NA,-inf	NA,inf	NA,0.316273	0.000159638	0.000159638
2	chr15:63764216:C:T	63764216	NA,T	NA,C	NA,1	NA,inf	NA,inf	NA,0.497466	0.000159562	0.000159562
2	chr15:63602654:T:C	63602654	NA,C	NA,T	NA,1	NA,-inf	NA,inf	NA,0.459907	0.000159306	0.000159306
2	chr15:63159933:C:T	63159933	NA,T	NA,C	NA,1	NA,inf	NA,inf	NA,0.262377	0.000159245	0.000159245
2	chr15:62745765:T:C	62745765	NA,C	NA,T	NA,1	NA,inf	NA,inf	NA,0.491819	0.000159176	0.000159176
2	chr15:62754239:T:A	62754239	NA,A	NA,T	NA,1	NA,-inf	NA,inf	NA,0.373364	0.000159032	0.000159032
2	chr15:63067959:G:T	63067959	NA,T	NA,G	NA,1	NA,-inf	NA,inf	NA,0.230668	0.000158977	0.000158977
2	chr15:63520285:A:T	63520285	NA,T	NA,A	NA,1	NA,-inf	NA,inf	NA,0.518795	0.000158948	0.000158948
2	chr15:63293508:T:G	63293508	G,G	T,T	1,1	inf,inf	inf,inf	0.0502902,1.25494	0.000158913	0.000158913
2	chr15:62595074:A:C	62595074	C,NA	A,NA	1,NA	-inf,NA	inf,NA	0.993103,NA	0.000158912	0.000158912
2	chr15:62794757:G:A	62794757	NA,A	NA,G	NA,1	NA,-inf	NA,inf	NA,0.435769	0.000158868	0.000158868
2	chr15:63741688:C:T	63741688	NA,T	NA,C	NA,1	NA,inf	NA,inf	NA,0.476151	0.000158854	0.000158854
2	chr15:62853214:C:T	62853214	NA,T	NA,C	NA,1	NA,-inf	NA,inf	NA,0.437564	0.000158623	0.000158623
2	chr15:63351419:C:T	63351419	NA,T	NA,C	NA,1	NA,inf	NA,inf	NA,0.622988	0.000158552	0.000158552
2	chr15:63459383:A:G	63459383	NA,G	NA,A	NA,1	NA,-inf	NA,inf	NA,0.589616	0.00015849	0.00015849
2	chr15:63372942:G:T	63372942	NA,T	NA,G	NA,1	NA,-inf	NA,inf	NA,0.618972	0.00015846	0.00015846
2	chr15:62757302:T:C	62757302	NA,C	NA,T	NA,1	NA,-inf	NA,inf	NA,0.479005	0.000158398	0.000158398
2	chr15:63291953:C:T	63291953	NA,T	NA,C	NA,1	NA,inf	NA,inf	NA,0.703229	0.000158336	0.000158336
2	chr15:62940556:T:C	62940556	NA,C	NA,T	NA,1	NA,inf	NA,inf	NA,0.46419	0.000158332	0.000158332
2	chr15:63460250:G:T	63460250	NA,T	NA,G	NA,1	NA,-inf	NA,inf	NA,0.588565	0.000158297	0.000158297
2	chr15:63082866:C:T	63082866	NA,T	NA,C	NA,1	NA,inf	NA,inf	NA,0.278123	0.000158243	0.000158243
2	chr15:62971605:C:T	62971605	NA,T	NA,C	NA,1	NA,inf	NA,inf	NA,0.574242	0.000158215	0.000158215
2	chr15:62745164:A:G	62745164	NA,G	NA,A	NA,1	NA,inf	NA,inf	NA,0.486529	0.000158084	0.000158084
2	chr15:63027568:G:A	63027568	NA,A	NA,G	NA,1	NA,inf	NA,inf	NA,0.290301	0.00015805	0.00015805
2	chr15:63458950:G:A	63458950	NA,A	NA,G	NA,1	NA,-inf	NA,inf	NA,0.586921	0.000157981	0.000157981
2	chr15:63458505:A:G	63458505	NA,G	NA,A	NA,1	NA,-inf	NA,inf	NA,0.586921	0.000157981	0.000157981
2	chr15:63446202:C:T	63446202	NA,T	NA,C	NA,1	NA,-inf	NA,inf	NA,0.436445	0.000157967	0.000157967
2	chr15:62969688:A:G	62969688	NA,G	NA,A	NA,1	NA,inf	NA,inf	NA,0.564763	0.000157916	0.000157916
2	chr15:63422117:G:T	63422117	NA,T	NA,G	NA,1	NA,-inf	NA,inf	NA,0.370661	0.000157816	0.000157816
2	chr15:63818767:C:T	63818767	NA,T	NA,C	NA,1	NA,inf	NA,inf	NA,0.488669	0.00015779	0.00015779
2	chr15:63246226:G:A	63246226	NA,A	NA,G	NA,1	NA,-inf	NA,inf	NA,0.421901	0.000157709	0.000157709
2	chr15:63054788:G:C	63054788	NA,C	NA,G	NA,1	NA,-inf	NA,inf	NA,0.223888	0.000157657	0.000157657
2	chr15:62812250:G:A	62812250	A,NA	G,NA	1,NA	-inf,NA	inf,NA	1.193,NA	0.000157606	0.000157606
2	chr15:62640327:AG:A	62640327	NA,A	NA,AG	NA,1	NA,inf	NA,inf	NA,0.408899	0.000157506	0.000157506
2	chr15:63002673:G:A	63002673	NA,A	NA,G	NA,1	NA,-inf	NA,inf	NA,0.24886	0.000157478	0.000157478
2	chr15:62971550:T:C	62971550	NA,C	NA,T	NA,1	NA,inf	NA,inf	NA,0.56881	0.000157351	0.000157351
2	chr15:63809230:TAAAC:T	63809230	T,NA	TAAAC,NA	1,NA	inf,NA	inf,NA	1.20255,NA	0.000157221	0.000157221
2	chr15:63164372:G:A	63164372	NA,A	NA,G	NA,1	NA,inf	NA,inf	NA,0.56618	0.000157173	0.000157173
2	chr15:62778733:A:G	62778733	NA,G	NA,A	NA,1	NA,inf	NA,inf	NA,0.446897	0.000157123	0.000157123
2	chr15:63452954:T:C	63452954	NA,C	NA,T	NA,1	NA,-inf	NA,inf	NA,0.419207	0.000157074	0.000157074
2	chr15:63458414:C:A	63458414	NA,A	NA,C	NA,1	NA,-inf	NA,inf	NA,0.436705	0.000157053	0.000157053
2	chr15:62766708:TCGACCTTTGCTGA:T	62766708	T,NA	TCGACCTTTGCTGA,NA	1,NA	inf,NA	inf,NA	0.820337,NA	0.000157029	0.000157029
2	chr15:63433941:T:C	63433941	NA,C	NA,T	NA,1	NA,-inf	NA,inf	NA,0.371905	0.000156809	0.000156809
2	chr15:63458067:C:T	63458067	NA,T	NA,C	NA,1	NA,-inf	NA,inf	NA,0.580388	0.000156741	0.000156741
2	chr15:63337717:A:AGG	63337717	AGG,AGG	A,A	1,1	inf,inf	inf,inf	0.0691324,1.58277	0.000156642	0.000156642
2	chr15:62853240:C:T	62853240	NA,T	NA,C	NA,1	NA,-inf	NA,inf	NA,0.445979	0.000156523	0.000156523
2	chr15:63005982:G:A	63005982	NA,A	NA,G	NA,1	NA,-inf	NA,inf	NA,0.275047	0.000156508	0.000156508
2	chr15:63380233:G:A	63380233	NA,A	NA,G	NA,1	NA,-inf	NA,inf	NA,0.595469	0.000156381	0.000156381
2	chr15:62738860:G:T	62738860	NA,T	NA,G	NA,1	NA,-inf	NA,inf	NA,0.494458	0.000156374	0.000156374
2	chr15:63432141:T:C	63432141	NA,C	NA,T	NA,1	NA,-inf	NA,inf	NA,0.369148	0.000156301	0.000156301
2	chr15:63668348:C:T	63668348	NA,T	NA,C	NA,1	NA,inf	NA,inf	NA,0.470433	0.000156059	0.000156059
2	chr15:63287581:T:C	63287581	C,C	T,T	1,1	inf,inf	inf,inf	0.0144956,1.19653	0.000155991	0.000155991
2	chr15:63634090:A:G	63634090	NA,G	NA,A	NA,1	NA,inf	NA,inf	NA,0.484069	0.000155989	0.000155989
2	chr15:62970918:T:C	62970918	NA,C	NA,T	NA,1	NA,inf	NA,inf	NA,0.561379	0.000155954	0.000155954
2	chr15:62863353:C:G	62863353	G,NA	C,NA	1,NA	inf,NA	inf,NA	0.768524,NA	0.000155919	0.000155919
2	chr15:63240979:C:T	63240979	T,T	C,C	1,1	-inf,-inf	inf,inf	0.240733,1.48078	0.000155885	0.000155885
2	chr15:63814282:T:C	63814282	NA,C	NA,T	NA,1	NA,-inf	NA,inf	NA,0.367132	0.000155793	0.000155793
2	chr15:63488152:C:T	63488152	NA,T	NA,C	NA,1	NA,-inf	NA,inf	NA,0.408644	0.000155749	0.000155749
2	chr15:62963850:C:T	62963850	T,NA	C,NA	1,NA	inf,NA	inf,NA	2.16184,NA	0.000155671	0.000155671
2	chr15:63555922:T:C	63555922	NA,C	NA,T	NA,1	NA,inf	NA,inf	NA,0.638435	0.000155638	0.000155638
2	chr15:63072110:A:T	63072110	NA,T	NA,A	NA,1	NA,-inf	NA,inf	NA,0.473659	0.000155465	0.000155465
2	chr15:63054177:T:A	63054177	NA,A	NA,T	NA,1	NA,-inf	NA,inf	NA,0.470076	0.000155062	0.000155062
2	chr15:63128870:A:G	63128870	NA,G	NA,A	NA,1	NA,-inf	NA,inf	NA,0.414635	0.000155026	0.000155026
2	chr15:63141062:T:C	63141062	NA,C	NA,T	NA,1	NA,inf	NA,inf	NA,0.285464	0.000155019	0.000155019
2	chr15:63073303:G:A	63073303	NA,A	NA,G	NA,1	NA,-inf	NA,inf	NA,0.471446	0.000155017	0.000155017
2	chr15:63447137:TC:T	63447137	NA,T	NA,TC	NA,1	NA,-inf	NA,inf	NA,0.39217	0.000154998	0.000154998
2	chr15:62986201:G:T	62986201	NA,T	NA,G	NA,1	NA,-inf	NA,inf	NA,0.472658	0.000154739	0.000154739
2	chr15:63388537:T:C	63388537	NA,C	NA,T	NA,1	NA,-inf	NA,inf	NA,0.564689	0.000154718	0.000154718
2	chr15:63070027:T:C	63070027	NA,C	NA,T	NA,1	NA,-inf	NA,inf	NA,0.2154	0.000154665	0.000154665
2	chr15:63156787:T:A	63156787	NA,A	NA,T	NA,1	NA,inf	NA,inf	NA,0.600684	0.000154602	0.000154602
2	chr15:62664980:A:T	62664980	NA,T	NA,A	NA,1	NA,inf	NA,inf	NA,0.461734	0.00015454	0.00015454
2	chr15:63655259:CAG:C	63655259	C,NA	CAG,NA	1,NA	inf,NA	inf,NA	1.13442,NA	0.000154265	0.000154265
2	chr15:63375486:C:T	63375486	NA,T	NA,C	NA,1	NA,-inf	NA,inf	NA,0.582141	0.000154233	0.000154233
2	chr15:63279701:A:G	63279701	NA,G	NA,A	NA,1	NA,-inf	NA,inf	NA,0.338184	0.000154136	0.000154136
2	chr15:63055431:T:G	63055431	NA,G	NA,T	NA,1	NA,-inf	NA,inf	NA,0.211785	0.000154001	0.000154001
2	chr15:63296097:G:A	63296097	NA,A	NA,G	NA,1	NA,inf	NA,inf	NA,0.424158	0.000153965	0.000153965
2	chr15:63386790:C:T	63386790	NA,T	NA,C	NA,1	NA,-inf	NA,inf	NA,0.578237	0.000153896	0.000153896
2	chr15:63057478:A:T	63057478	NA,T	NA,A	NA,1	NA,-inf	NA,inf	NA,0.211076	0.000153835	0.000153835
2	chr15:63325833:G:A	63325833	A,A	G,G	1,1	-inf,inf	inf,inf	0.0666489,1.3623	0.00015381	0.00015381
2	chr15:63323472:G:C	63323472	C,C	G,G	1,1	-inf,inf	inf,inf	0.0680035,1.3606	0.00015378	0.00015378
2	chr15:63206286:A:G	63206286	NA,G	NA,A	NA,1	NA,inf	NA,inf	NA,0.241371	0.000153756	0.000153756
2	chr15:62998859:G:A	62998859	NA,A	NA,G	NA,1	NA,inf	NA,inf	NA,0.447686	0.000153628	0.000153628
2	chr15:63335411:T:A	63335411	A,NA	T,NA	1,NA	inf,NA	inf,NA	0.859484,NA	0.000153596	0.000153596
2	chr15:62642648:G:A	62642648	NA,A	NA,G	NA,1	NA,inf	NA,inf	NA,0.469411	0.00015359	0.00015359
2	chr15:63693784:T:A	63693784	NA,A	NA,T	NA,1	NA,-inf	NA,inf	NA,0.550095	0.000153568	0.000153568
2	chr15:63055663:C:G	63055663	NA,G	NA,C	NA,1	NA,-inf	NA,inf	NA,0.209804	0.000153502	0.000153502
2	chr15:63169432:C:A	63169432	NA,A	NA,C	NA,1	NA,inf	NA,inf	NA,0.599303	0.00015339	0.00015339
2	chr15:62833734:A:G	62833734	G,G	A,A	1,1	-inf,-inf	inf,inf	1.60946,0.552184	0.000153373	0.000153373
2	chr15:62970841:A:G	62970841	NA,G	NA,A	NA,1	NA,inf	NA,inf	NA,0.54717	0.000153264	0.000153264
2	chr15:63341534:T:C	63341534	NA,C	NA,T	NA,1	NA,inf	NA,inf	NA,0.504585	0.000153065	0.000153065
2	chr15:62688204:A:G	62688204	G,G	A,A	1,1	inf,inf	inf,inf	0.720951,1.3843	0.000153057	0.000153057
2	chr15:62572856:G:A	62572856	NA,A	NA,G	NA,1	NA,-inf	NA,inf	NA,0.422446	0.000153023	0.000153023
2	chr15:63064622:A:G	63064622	NA,G	NA,A	NA,1	NA,inf	NA,inf	NA,0.784569	0.000153012	0.000153012
2	chr15:63158028:A:C	63158028	NA,C	NA,A	NA,1	NA,inf	NA,inf	NA,0.371652	0.000152856	0.000152856
2	chr15:63263610:G:A	63263610	NA,A	NA,G	NA,1	NA,inf	NA,inf	NA,0.290088	0.000152809	0.000152809
2	chr15:62779346:C:T	62779346	NA,T	NA,C	NA,1	NA,-inf	NA,inf	NA,0.406213	0.000152769	0.000152769
2	chr15:63632138:G:A	63632138	NA,A	NA,G	NA,1	NA,inf	NA,inf	NA,0.462986	0.00015262	0.00015262
2	chr15:63326051:G:A	63326051	A,A	G,G	1,1	-inf,inf	inf,inf	0.0638032,1.36228	0.000152607	0.000152607
2	chr15:63551246:C:T	63551246	NA,T	NA,C	NA,1	NA,-inf	NA,inf	NA,0.447171	0.000152541	0.000152541
2	chr15:62630990:T:G	62630990	NA,G	NA,T	NA,1	NA,-inf	NA,inf	NA,0.457275	0.000152498	0.000152498
2	chr15:63553607:G:T	63553607	NA,T	NA,G	NA,1	NA,-inf	NA,inf	NA,0.397413	0.000152322	0.000152322
2	chr15:63403593:T:C	63403593	NA,C	NA,T	NA,1	NA,-inf	NA,inf	NA,0.68631	0.000152287	0.000152287
2	chr15:63074162:C:G	63074162	NA,G	NA,C	NA,1	NA,-inf	NA,inf	NA,0.204207	0.000152226	0.000152226
2	chr15:63282890:G:A	63282890	NA,A	NA,G	NA,1	NA,-inf	NA,inf	NA,0.389827	0.000152016	0.000152016
2	chr15:63072843:T:A	63072843	NA,A	NA,T	NA,1	NA,-inf	NA,inf	NA,0.203108	0.00015195	0.00015195
2	chr15:62777922:A:G	62777922	NA,G	NA,A	NA,1	NA,-inf	NA,inf	NA,0.416767	0.000151922	0.000151922
2	chr15:63066990:G:A	63066990	NA,A	NA,G	NA,1	NA,inf	NA,inf	NA,0.776653	0.000151762	0.000151762
2	chr15:63230428:G:A	63230428	A,A	G,G	1,1	inf,inf	inf,inf	0.0704856,1.18052	0.000151676	0.000151676
2	chr15:63643713:A:G	63643713	NA,G	NA,A	NA,1	NA,inf	NA,inf	NA,0.462085	0.000151385	0.000151385
2	chr15:62602889:T:A	62602889	NA,A	NA,T	NA,1	NA,-inf	NA,inf	NA,0.432809	0.000151369	0.000151369
2	chr15:63688325:G:A	63688325	NA,A	NA,G	NA,1	NA,inf	NA,inf	NA,0.454209	0.000151304	0.000151304
2	chr15:62834630:C:T	62834630	NA,T	NA,C	NA,1	NA,-inf	NA,inf	NA,0.503942	0.000151097	0.000151097
2	chr15:62607643:C:T	62607643	NA,T	NA,C	NA,1	NA,-inf	NA,inf	NA,0.438593	0.000150986	0.000150986
2	chr15:63608083:T:C	63608083	NA,C	NA,T	NA,1	NA,inf	NA,inf	NA,0.46009	0.000150889	0.000150889
2	chr15:63213310:G:A	63213310	NA,A	NA,G	NA,1	NA,inf	NA,inf	NA,0.227802	0.000150837	0.000150837
2	chr15:62966128:G:A	62966128	NA,A	NA,G	NA,1	NA,inf	NA,inf	NA,0.525058	0.000150837	0.000150837
2	chr15:62682429:T:C	62682429	NA,C	NA,T	NA,1	NA,inf	NA,inf	NA,0.459199	0.000150824	0.000150824
2	chr15:63255322:G:A	63255322	NA,A	NA,G	NA,1	NA,-inf	NA,inf	NA,0.601116	0.000150752	0.000150752
2	chr15:63410790:C:T	63410790	NA,T	NA,C	NA,1	NA,inf	NA,inf	NA,0.357788	0.000150684	0.000150684
2	chr15:63614471:T:A	63614471	NA,A	NA,T	NA,1	NA,inf	NA,inf	NA,0.454501	0.000150683	0.000150683
2	chr15:63396443:G:A	63396443	NA,A	NA,G	NA,1	NA,-inf	NA,inf	NA,0.553064	0.000150168	0.000150168
2	chr15:63525253:T:C	63525253	NA,C	NA,T	NA,1	NA,-inf	NA,inf	NA,0.450463	0.0001501	0.0001501
2	chr15:62858280:T:C	62858280	NA,C	NA,T	NA,1	NA,inf	NA,inf	NA,0.467552	0.000150091	0.000150091
2	chr15:62850245:C:T	62850245	NA,T	NA,C	NA,1	NA,-inf	NA,inf	NA,0.383006	0.000150045	0.000150045
2	chr15:63153813:G:A	63153813	A,A	G,G	1,1	inf,inf	inf,inf	0.373849,1.35308	0.000149721	0.000149721
2	chr15:63763230:T:C	63763230	NA,C	NA,T	NA,1	NA,inf	NA,inf	NA,0.444948	0.000149641	0.000149641
2	chr15:63403257:C:G	63403257	NA,G	NA,C	NA,1	NA,inf	NA,inf	NA,0.612194	0.000149479	0.000149479
2	chr15:62860707:C:T	62860707	T,NA	C,NA	1,NA	inf,NA	inf,NA	0.862805,NA	0.000149461	0.000149461
2	chr15:63053781:A:G	63053781	NA,G	NA,A	NA,1	NA,-inf	NA,inf	NA,0.19053	0.000149377	0.000149377
2	chr15:62739895:A:G	62739895	NA,G	NA,A	NA,1	NA,-inf	NA,inf	NA,0.396374	0.000149332	0.000149332
2	chr15:62863783:CCAG:C	62863783	NA,C	NA,CCAG	NA,1	NA,-inf	NA,inf	NA,0.367074	0.00014931	0.00014931
2	chr15:63153565:T:C	63153565	C,C	T,T	1,1	inf,inf	inf,inf	0.367218,1.34093	0.000149278	0.000149278
2	chr15:63766735:T:C	63766735	NA,C	NA,T	NA,1	NA,inf	NA,inf	NA,0.516209	0.000149266	0.000149266
2	chr15:62970426:C:T	62970426	NA,T	NA,C	NA,1	NA,-inf	NA,inf	NA,0.420413	0.000149251	0.000149251
2	chr15:63480549:A:G	63480549	NA,G	NA,A	NA,1	NA,inf	NA,inf	NA,0.390287	0.000149235	0.000149235
2	chr15:63015184:G:A	63015184	NA,A	NA,G	NA,1	NA,-inf	NA,inf	NA,0.682384	0.000149158	0.000149158
2	chr15:62863787:A:T	62863787	NA,T	NA,A	NA,1	NA,-inf	NA,inf	NA,0.366193	0.000149135	0.000149135
2	chr15:63813543:A:G	63813543	NA,G	NA,A	NA,1	NA,inf	NA,inf	NA,0.444022	0.000149116	0.000149116
2	chr15:62579972:A:T	62579972	NA,T	NA,A	NA,1	NA,-inf	NA,inf	NA,0.385862	0.000149048	0.000149048
2	chr15:62848889:C:G	62848889	NA,G	NA,C	NA,1	NA,-inf	NA,inf	NA,0.374141	0.000149015	0.000149015
2	chr15:63799557:C:A	63799557	NA,A	NA,C	NA,1	NA,inf	NA,inf	NA,0.442632	0.000148999	0.000148999
2	chr15:63238161:G:A	63238161	NA,A	NA,G	NA,1	NA,inf	NA,inf	NA,0.221351	0.000148967	0.000148967
2	chr15:63812047:T:G	63812047	NA,G	NA,T	NA,1	NA,inf	NA,inf	NA,0.514905	0.000148942	0.000148942
2	chr15:63779122:A:G	63779122	NA,G	NA,A	NA,1	NA,inf	NA,inf	NA,0.514365	0.000148882	0.000148882
2	chr15:63525493:A:G	63525493	NA,G	NA,A	NA,1	NA,-inf	NA,inf	NA,0.468941	0.000148805	0.000148805
2	chr15:63412646:T:C	63412646	NA,C	NA,T	NA,1	NA,inf	NA,inf	NA,0.34875	0.000148709	0.000148709
2	chr15:62863137:C:T	62863137	T,NA	C,NA	1,NA	inf,NA	inf,NA	0.743263,NA	0.000148561	0.000148561
2	chr15:62654680:G:A	62654680	NA,A	NA,G	NA,1	NA,-inf	NA,inf	NA,0.439521	0.000148436	0.000148436
2	chr15:62719039:C:G	62719039	NA,G	NA,C	NA,1	NA,-inf	NA,inf	NA,0.416978	0.000148236	0.000148236
2	chr15:63199375:A:T	63199375	NA,T	NA,A	NA,1	NA,inf	NA,inf	NA,0.234111	0.000148137	0.000148137
2	chr15:63823405:G:A	63823405	NA,A	NA,G	NA,1	NA,inf	NA,inf	NA,0.437522	0.000148127	0.000148127
2	chr15:63388043:A:C	63388043	NA,C	NA,A	NA,1	NA,-inf	NA,inf	NA,0.543059	0.000148038	0.000148038
2	chr15:63338395:T:C	63338395	NA,C	NA,T	NA,1	NA,inf	NA,inf	NA,0.474964	0.000147954	0.000147954
2	chr15:63370949:G:T	63370949	NA,T	NA,G	NA,1	NA,-inf	NA,inf	NA,0.30339	0.000147909	0.000147909
2	chr15:63075491:C:T	63075491	NA,T	NA,C	NA,1	NA,-inf	NA,inf	NA,0.188458	0.0001479	0.0001479
2	chr15:63197822:CA:C	63197822	NA,C	NA,CA	NA,1	NA,inf	NA,inf	NA,0.579882	0.000147884	0.000147884
2	chr15:63741271:C:T	63741271	NA,T	NA,C	NA,1	NA,-inf	NA,inf	NA,0.415704	0.000147883	0.000147883
2	chr15:63280482:CTT:C	63280482	C,C	CTT,CTT	1,1	inf,inf	inf,inf	0.0363412,1.21191	0.000147827	0.000147827
2	chr15:62722607:C:G	62722607	NA,G	NA,C	NA,1	NA,-inf	NA,inf	NA,0.400433	0.000147802	0.000147802
2	chr15:62920478:G:A	62920478	NA,A	NA,G	NA,1	NA,-inf	NA,inf	NA,0.487108	0.000147594	0.000147594
2	chr15:62769717:G:A	62769717	NA,A	NA,G	NA,1	NA,-inf	NA,inf	NA,0.36463	0.000147429	0.000147429
2	chr15:63718543:A:C	63718543	NA,C	NA,A	NA,1	NA,inf	NA,inf	NA,0.428167	0.000147383	0.000147383
2	chr15:62805632:A:G	62805632	NA,G	NA,A	NA,1	NA,inf	NA,inf	NA,0.397769	0.000147267	0.000147267
2	chr15:63703657:G:A	63703657	NA,A	NA,G	NA,1	NA,inf	NA,inf	NA,0.579007	0.00014726	0.00014726
2	chr15:62639610:C:G	62639610	NA,G	NA,C	NA,1	NA,-inf	NA,inf	NA,0.407327	0.000147198	0.000147198
2	chr15:63357132:T:C	63357132	NA,C	NA,T	NA,1	NA,inf	NA,inf	NA,0.466638	0.000147181	0.000147181
2	chr15:63142028:G:GT	63142028	NA,GT	NA,G	NA,1	NA,-inf	NA,inf	NA,0.247909	0.000147016	0.000147016
2	chr15:62901252:C:T	62901252	NA,T	NA,C	NA,1	NA,-inf	NA,inf	NA,0.318565	0.000147002	0.000147002
2	chr15:62855409:C:T	62855409	T,NA	C,NA	1,NA	inf,NA	inf,NA	0.742654,NA	0.000146988	0.000146988
2	chr15:63701923:T:C	63701923	C,NA	T,NA	1,NA	inf,NA	inf,NA	1.16316,NA	0.000146928	0.000146928
2	chr15:62583928:A:T	62583928	NA,T	NA,A	NA,1	NA,-inf	NA,inf	NA,0.391928	0.000146756	0.000146756
2	chr15:62839477:G:C	62839477	NA,C	NA,G	NA,1	NA,inf	NA,inf	NA,0.49138	0.00014668	0.00014668
2	chr15:62855408:G:T	62855408	T,NA	G,NA	1,NA	inf,NA	inf,NA	0.741793,NA	0.000146651	0.000146651
2	chr15:63298794:C:T	63298794	T,T	C,C	1,1	-inf,inf	inf,inf	0.00723555,1.12361	0.000146557	0.000146557
2	chr15:63768024:TATTCTTA:T	63768024	NA,T	NA,TATTCTTA	NA,1	NA,-inf	NA,inf	NA,0.407713	0.000146524	0.000146524
2	chr15:63370948:G:A	63370948	A,A	G,G	1,1	inf,inf	inf,inf	0.130736,1.62627	0.000146512	0.000146512
2	chr15:63767161:T:C	63767161	C,C	T,T	1,1	inf,inf	inf,inf	0.605956,1.71082	0.000146398	0.000146398
2	chr15:62954013:G:A	62954013	NA,A	NA,G	NA,1	NA,-inf	NA,inf	NA,0.437447	0.000146365	0.000146365
2	chr15:63427438:C:T	63427438	NA,T	NA,C	NA,1	NA,inf	NA,inf	NA,0.354298	0.000146305	0.000146305
2	chr15:62737856:T:C	62737856	NA,C	NA,T	NA,1	NA,inf	NA,inf	NA,0.403108	0.000146286	0.000146286
2	chr15:62970226:T:A	62970226	NA,A	NA,T	NA,1	NA,inf	NA,inf	NA,0.427557	0.00014628	0.00014628
2	chr15:62937017:G:T	62937017	NA,T	NA,G	NA,1	NA,-inf	NA,inf	NA,0.408062	0.000146224	0.000146224
2	chr15:63075267:G:C	63075267	NA,C	NA,G	NA,1	NA,inf	NA,inf	NA,0.569153	0.000146046	0.000146046
2	chr15:62718169:CT:C	62718169	NA,C	NA,CT	NA,1	NA,inf	NA,inf	NA,0.420346	0.000145997	0.000145997
2	chr15:62732679:A:G	62732679	NA,G	NA,A	NA,1	NA,-inf	NA,inf	NA,0.384788	0.000145941	0.000145941
2	chr15:63637124:T:C	63637124	NA,C	NA,T	NA,1	NA,inf	NA,inf	NA,0.429518	0.000145756	0.000145756
2	chr15:63200525:C:T	63200525	NA,T	NA,C	NA,1	NA,inf	NA,inf	NA,0.663094	0.000145719	0.000145719
2	chr15:63530820:A:G	63530820	NA,G	NA,A	NA,1	NA,-inf	NA,inf	NA,0.382724	0.000145708	0.000145708
2	chr15:63526927:C:T	63526927	NA,T	NA,C	NA,1	NA,-inf	NA,inf	NA,0.38628	0.000145661	0.000145661
2	chr15:62841003:A:C	62841003	C,NA	A,NA	1,NA	inf,NA	inf,NA	0.619495,NA	0.000145407	0.000145407
2	chr15:62855385:C:T	62855385	T,NA	C,NA	1,NA	inf,NA	inf,NA	0.736736,NA	0.000145222	0.000145222
2	chr15:63683797:A:T	63683797	NA,T	NA,A	NA,1	NA,inf	NA,inf	NA,0.418138	0.000145158	0.000145158
2	chr15:62878677:A:C	62878677	NA,C	NA,A	NA,1	NA,-inf	NA,inf	NA,0.338319	0.000145064	0.000145064
2	chr15:63196023:A:G	63196023	NA,G	NA,A	NA,1	NA,inf	NA,inf	NA,0.202543	0.000144952	0.000144952
2	chr15:62648800:C:T	62648800	NA,T	NA,C	NA,1	NA,inf	NA,inf	NA,0.376945	0.000144843	0.000144843
2	chr15:63225746:G:A	63225746	NA,A	NA,G	NA,1	NA,inf	NA,inf	NA,0.20329	0.000144804	0.000144804
2	chr15:62606599:C:T	62606599	NA,T	NA,C	NA,1	NA,inf	NA,inf	NA,0.38065	0.000144801	0.000144801
2	chr15:62661950:T:C	62661950	NA,C	NA,T	NA,1	NA,inf	NA,inf	NA,0.405798	0.000144796	0.000144796
2	chr15:62585006:C:T	62585006	NA,T	NA,C	NA,1	NA,-inf	NA,inf	NA,0.387815	0.00014475	0.00014475
2	chr15:63410480:A:G	63410480	NA,G	NA,A	NA,1	NA,-inf	NA,inf	NA,0.291521	0.000144745	0.000144745
2	chr15:62724884:T:C	62724884	NA,C	NA,T	NA,1	NA,-inf	NA,inf	NA,0.378174	0.000144663	0.000144663
2	chr15:62632210:G:A	62632210	NA,A	NA,G	NA,1	NA,inf	NA,inf	NA,0.469784	0.000144622	0.000144622
2	chr15:62952077:G:A	62952077	NA,A	NA,G	NA,1	NA,-inf	NA,inf	NA,0.429824	0.000144562	0.000144562
2	chr15:63524203:T:C	63524203	NA,C	NA,T	NA,1	NA,-inf	NA,inf	NA,0.444702	0.000144552	0.000144552
2	chr15:63219254:C:T	63219254	NA,T	NA,C	NA,1	NA,inf	NA,inf	NA,0.201374	0.000144523	0.000144523
2	chr15:63145340:CT:C	63145340	C,C	CT,CT	1,1	inf,inf	inf,inf	0.455314,1.28753	0.000144391	0.000144391
2	chr15:63219767:T:C	63219767	NA,C	NA,T	NA,1	NA,inf	NA,inf	NA,0.199468	0.000144195	0.000144195
2	chr15:62581719:T:C	62581719	NA,C	NA,T	NA,1	NA,inf	NA,inf	NA,0.355553	0.000144191	0.000144191
2	chr15:62578499:G:T	62578499	NA,T	NA,G	NA,1	NA,inf	NA,inf	NA,0.426511	0.000144171	0.000144171
2	chr15:63230483:G:A	63230483	NA,A	NA,G	NA,1	NA,inf	NA,inf	NA,0.198515	0.000143991	0.000143991
2	chr15:62971594:T:C	62971594	NA,C	NA,T	NA,1	NA,inf	NA,inf	NA,0.41518	0.000143985	0.000143985
2	chr15:63205253:T:C	63205253	NA,C	NA,T	NA,1	NA,inf	NA,inf	NA,0.198201	0.000143913	0.000143913
2	chr15:63714637:C:T	63714637	NA,T	NA,C	NA,1	NA,inf	NA,inf	NA,0.400959	0.00014382	0.00014382
2	chr15:62626103:A:G	62626103	NA,G	NA,A	NA,1	NA,inf	NA,inf	NA,0.445294	0.000143817	0.000143817
2	chr15:62600779:C:G	62600779	NA,G	NA,C	NA,1	NA,-inf	NA,inf	NA,0.392303	0.000143799	0.000143799
2	chr15:63524299:C:T	63524299	NA,T	NA,C	NA,1	NA,-inf	NA,inf	NA,0.41435	0.000143757	0.000143757
2	chr15:63301414:A:G	63301414	NA,G	NA,A	NA,1	NA,inf	NA,inf	NA,0.257473	0.000143655	0.000143655
2	chr15:63675786:A:G	63675786	NA,G	NA,A	NA,1	NA,-inf	NA,inf	NA,0.395861	0.00014363	0.00014363
2	chr15:63328506:T:C	63328506	C,C	T,T	1,1	-inf,inf	inf,inf	0.0496377,1.35324	0.000143617	0.000143617
2	chr15:63512375:CTTCT:C	63512375	NA,C	NA,CTTCT	NA,1	NA,-inf	NA,inf	NA,0.308165	0.000143548	0.000143548
2	chr15:62950671:C:A	62950671	NA,A	NA,C	NA,1	NA,inf	NA,inf	NA,0.370745	0.000143411	0.000143411
2	chr15:63130483:G:A	63130483	NA,A	NA,G	NA,1	NA,-inf	NA,inf	NA,0.229573	0.000143215	0.000143215
2	chr15:62964810:A:G	62964810	NA,G	NA,A	NA,1	NA,-inf	NA,inf	NA,0.418076	0.000143188	0.000143188
2	chr15:62751013:A:G	62751013	NA,G	NA,A	NA,1	NA,-inf	NA,inf	NA,0.383839	0.000143153	0.000143153
2	chr15:63483073:A:G	63483073	NA,G	NA,A	NA,1	NA,-inf	NA,inf	NA,0.386581	0.00014314	0.00014314
2	chr15:63439829:G:C	63439829	NA,C	NA,G	NA,1	NA,inf	NA,inf	NA,0.332873	0.000143114	0.000143114
2	chr15:63788843:C:T	63788843	T,NA	C,NA	1,NA	-inf,NA	inf,NA	1.23587,NA	0.000142941	0.000142941
2	chr15:63702719:T:C	63702719	NA,C	NA,T	NA,1	NA,-inf	NA,inf	NA,0.392305	0.000142912	0.000142912
2	chr15:63149966:C:T	63149966	NA,T	NA,C	NA,1	NA,inf	NA,inf	NA,0.427598	0.000142848	0.000142848
2	chr15:62876408:C:T	62876408	NA,T	NA,C	NA,1	NA,-inf	NA,inf	NA,0.329467	0.000142828	0.000142828
2	chr15:62788243:G:A	62788243	A,A	G,G	1,1	-inf,-inf	inf,inf	0.170098,1.83269	0.000142698	0.000142698
2	chr15:63634956:T:G	63634956	G,G	T,T	1,1	-inf,inf	inf,inf	0.425404,1.46329	0.000142673	0.000142673
2	chr15:63758295:A:G	63758295	NA,G	NA,A	NA,1	NA,inf	NA,inf	NA,0.377558	0.000142658	0.000142658
2	chr15:62683192:T:G	62683192	G,G	T,T	1,1	inf,inf	inf,inf	0.35618,1.63171	0.000142599	0.000142599
2	chr15:62837468:T:G	62837468	NA,G	NA,T	NA,1	NA,inf	NA,inf	NA,0.435224	0.000142384	0.000142384
2	chr15:63596822:A:G	63596822	NA,G	NA,A	NA,1	NA,inf	NA,inf	NA,0.384584	0.000142336	0.000142336
2	chr15:62830387:C:G	62830387	G,G	C,C	1,1	inf,inf	inf,inf	1.57408,0.405121	0.000142331	0.000142331
2	chr15:62665579:T:C	62665579	C,C	T,T	1,1	-inf,-inf	inf,inf	1.11192,1.31042	0.00014226	0.00014226
2	chr15:62646035:G:A	62646035	NA,A	NA,G	NA,1	NA,inf	NA,inf	NA,0.393722	0.000142253	0.000142253
2	chr15:62931861:T:C	62931861	NA,C	NA,T	NA,1	NA,inf	NA,inf	NA,0.465906	0.000142014	0.000142014
2	chr15:62849994:C:T	62849994	NA,T	NA,C	NA,1	NA,inf	NA,inf	NA,0.333526	0.000141911	0.000141911
2	chr15:62973133:G:A	62973133	NA,A	NA,G	NA,1	NA,inf	NA,inf	NA,0.40309	0.000141907	0.000141907
2	chr15:63214962:C:T	63214962	NA,T	NA,C	NA,1	NA,inf	NA,inf	NA,0.18848	0.00014184	0.00014184
2	chr15:63678923:T:C	63678923	NA,C	NA,T	NA,1	NA,inf	NA,inf	NA,0.399401	0.000141836	0.000141836
2	chr15:62930364:G:A	62930364	NA,A	NA,G	NA,1	NA,inf	NA,inf	NA,0.457034	0.000141694	0.000141694
2	chr15:62572958:G:C	62572958	NA,C	NA,G	NA,1	NA,inf	NA,inf	NA,0.40506	0.000141679	0.000141679
2	chr15:63285425:T:C	63285425	C,C	T,T	1,1	inf,inf	inf,inf	0.0379276,1.18563	0.000141569	0.000141569
2	chr15:62970941:C:T	62970941	NA,T	NA,C	NA,1	NA,inf	NA,inf	NA,0.400353	0.00014153	0.00014153
2	chr15:63810621:T:C	63810621	C,C	T,T	1,1	inf,inf	inf,inf	0.848327,1.45258	0.000141496	0.000141496
2	chr15:63339269:A:AT	63339269	AT,AT	A,A	1,1	inf,inf	inf,inf	0.0765975,1.53308	0.000141391	0.000141391
2	chr15:62760684:T:G	62760684	NA,G	NA,T	NA,1	NA,-inf	NA,inf	NA,0.380505	0.000141316	0.000141316
2	chr15:62590071:A:G	62590071	NA,G	NA,A	NA,1	NA,-inf	NA,inf	NA,0.335156	0.000141242	0.000141242
2	chr15:63774937:A:T	63774937	NA,T	NA,A	NA,1	NA,inf	NA,inf	NA,0.393338	0.000141215	0.000141215
2	chr15:63015118:G:A	63015118	NA,A	NA,G	NA,1	NA,-inf	NA,inf	NA,0.547463	0.000141188	0.000141188
2	chr15:62992932:C:T	62992932	NA,T	NA,C	NA,1	NA,-inf	NA,inf	NA,0.396595	0.000141172	0.000141172
2	chr15:63410010:G:GT	63410010	NA,GT	NA,G	NA,1	NA,-inf	NA,inf	NA,0.242313	0.000141162	0.000141162
2	chr15:62806545:C:G	62806545	NA,G	NA,C	NA,1	NA,-inf	NA,inf	NA,0.388601	0.000141038	0.000141038
2	chr15:62576837:A:T	62576837	NA,T	NA,A	NA,1	NA,inf	NA,inf	NA,0.355492	0.000140956	0.000140956
2	chr15:63062742:TC:T	63062742	NA,T	NA,TC	NA,1	NA,inf	NA,inf	NA,0.496364	0.000140922	0.000140922
2	chr15:63414804:C:A	63414804	NA,A	NA,C	NA,1	NA,-inf	NA,inf	NA,0.38235	0.000140876	0.000140876
2	chr15:63062744:C:T	63062744	NA,T	NA,C	NA,1	NA,inf	NA,inf	NA,0.495248	0.000140756	0.000140756
2	chr15:62714726:G:A	62714726	NA,A	NA,G	NA,1	NA,inf	NA,inf	NA,0.377892	0.000140748	0.000140748
2	chr15:62580701:G:C	62580701	NA,C	NA,G	NA,1	NA,inf	NA,inf	NA,0.412506	0.000140601	0.000140601
2	chr15:62762956:A:G	62762956	G,NA	A,NA	1,NA	-inf,NA	inf,NA	0.651501,NA	0.00014053	0.00014053
2	chr15:63260693:AT:A	63260693	NA,A	NA,AT	NA,1	NA,inf	NA,inf	NA,0.433867	0.000140444	0.000140444
2	chr15:62613665:G:A	62613665	NA,A	NA,G	NA,1	NA,inf	NA,inf	NA,0.362303	0.000140345	0.000140345
2	chr15:62909072:C:A	62909072	NA,A	NA,C	NA,1	NA,inf	NA,inf	NA,0.312404	0.000140345	0.000140345
2	chr15:63150574:A:G	63150574	NA,G	NA,A	NA,1	NA,inf	NA,inf	NA,0.51878	0.000140039	0.000140039
2	chr15:63394165:C:T	63394165	NA,T	NA,C	NA,1	NA,-inf	NA,inf	NA,0.461514	0.000140032	0.000140032
2	chr15:63410011:GAC:G	63410011	NA,G	NA,GAC	NA,1	NA,-inf	NA,inf	NA,0.236388	0.000140008	0.000140008
2	chr15:63302675:T:G	63302675	NA,G	NA,T	NA,1	NA,-inf	NA,inf	NA,0.386994	0.00013997	0.00013997
2	chr15:63745319:C:T	63745319	NA,T	NA,C	NA,1	NA,-inf	NA,inf	NA,0.364364	0.000139769	0.000139769
2	chr15:62669390:T:G	62669390	NA,G	NA,T	NA,1	NA,-inf	NA,inf	NA,0.367907	0.000139715	0.000139715
2	chr15:62874826:C:T	62874826	NA,T	NA,C	NA,1	NA,-inf	NA,inf	NA,0.312249	0.000139714	0.000139714
2	chr15:63794267:T:C	63794267	NA,C	NA,T	NA,1	NA,inf	NA,inf	NA,0.38875	0.000139703	0.000139703
2	chr15:62967032:C:A	62967032	NA,A	NA,C	NA,1	NA,-inf	NA,inf	NA,0.480054	0.000139605	0.000139605
2	chr15:63293031:C:G	63293031	NA,G	NA,C	NA,1	NA,-inf	NA,inf	NA,0.324987	0.000139581	0.000139581
2	chr15:62605752:A:G	62605752	NA,G	NA,A	NA,1	NA,inf	NA,inf	NA,0.365269	0.000139542	0.000139542
2	chr15:62837830:T:C	62837830	NA,C	NA,T	NA,1	NA,inf	NA,inf	NA,0.432755	0.000139462	0.000139462
2	chr15:62583672:A:G	62583672	NA,G	NA,A	NA,1	NA,inf	NA,inf	NA,0.355721	0.000139372	0.000139372
2	chr15:63442192:G:A	63442192	NA,A	NA,G	NA,1	NA,-inf	NA,inf	NA,0.292521	0.000139353	0.000139353
2	chr15:62909283:C:T	62909283	NA,T	NA,C	NA,1	NA,inf	NA,inf	NA,0.33088	0.000139225	0.000139225
2	chr15:63389238:A:G	63389238	NA,G	NA,A	NA,1	NA,-inf	NA,inf	NA,0.472027	0.000139186	0.000139186
2	chr15:62826374:C:T	62826374	T,T	C,C	1,1	inf,inf	inf,inf	1.48107,0.239415	0.000139078	0.000139078
2	chr15:62839776:C:T	62839776	T,T	C,C	1,1	inf,-inf	inf,inf	1.5926,0.195647	0.00013906	0.00013906
2	chr15:62580907:G:T	62580907	NA,T	NA,G	NA,1	NA,inf	NA,inf	NA,0.40321	0.000139045	0.000139045
2	chr15:62950851:T:C	62950851	NA,C	NA,T	NA,1	NA,inf	NA,inf	NA,0.348351	0.000139023	0.000139023
2	chr15:63317350:G:T	63317350	NA,T	NA,G	NA,1	NA,inf	NA,inf	NA,0.351673	0.00013899	0.00013899
2	chr15:63702895:G:A	63702895	NA,A	NA,G	NA,1	NA,inf	NA,inf	NA,0.380169	0.000138689	0.000138689
2	chr15:62605518:A:G	62605518	NA,G	NA,A	NA,1	NA,inf	NA,inf	NA,0.360112	0.000138687	0.000138687
2	chr15:63154735:A:G	63154735	G,G	A,A	1,1	inf,inf	inf,inf	0.371481,1.30124	0.000138683	0.000138683
2	chr15:63224117:A:G	63224117	NA,G	NA,A	NA,1	NA,inf	NA,inf	NA,0.189879	0.000138627	0.000138627
2	chr15:62965002:C:T	62965002	NA,T	NA,C	NA,1	NA,-inf	NA,inf	NA,0.20947	0.000138557	0.000138557
2	chr15:63380726:C:T	63380726	T,T	C,C	1,1	inf,inf	inf,inf	0.420055,0.904226	0.000138484	0.000138484
2	chr15:63414421:A:G	63414421	NA,G	NA,A	NA,1	NA,-inf	NA,inf	NA,0.439815	0.000138209	0.000138209
2	chr15:62662749:C:A	62662749	A,A	C,C	1,1	-inf,-inf	inf,inf	0.828741,1.43475	0.000138114	0.000138114
2	chr15:62707776:G:A	62707776	NA,A	NA,G	NA,1	NA,inf	NA,inf	NA,0.365101	0.000138078	0.000138078
2	chr15:63521710:A:G	63521710	G,NA	A,NA	1,NA	inf,NA	inf,NA	0.537864,NA	0.000138061	0.000138061
2	chr15:63146173:T:A	63146173	A,A	T,T	1,1	inf,inf	inf,inf	0.497975,1.30143	0.000138003	0.000138003
2	chr15:63788547:G:A	63788547	NA,A	NA,G	NA,1	NA,inf	NA,inf	NA,0.377786	0.000137992	0.000137992
2	chr15:63287208:G:A	63287208	NA,A	NA,G	NA,1	NA,inf	NA,inf	NA,0.286173	0.000137992	0.000137992
2	chr15:62744616:G:A	62744616	NA,A	NA,G	NA,1	NA,-inf	NA,inf	NA,0.329782	0.000137823	0.000137823
2	chr15:62928387:G:A	62928387	NA,A	NA,G	NA,1	NA,inf	NA,inf	NA,0.437004	0.00013781	0.00013781
2	chr15:63311549:T:G	63311549	NA,G	NA,T	NA,1	NA,-inf	NA,inf	NA,0.327843	0.000137808	0.000137808
2	chr15:62747962:G:T	62747962	NA,T	NA,G	NA,1	NA,-inf	NA,inf	NA,0.340311	0.000137801	0.000137801
2	chr15:63153673:C:T	63153673	T,T	C,C	1,1	inf,inf	inf,inf	0.370425,1.29182	0.00013765	0.00013765
2	chr15:63443763:G:A	63443763	A,NA	G,NA	1,NA	inf,NA	inf,NA	0.436517,NA	0.000137645	0.000137645
2	chr15:63745219:G:A	63745219	NA,A	NA,G	NA,1	NA,-inf	NA,inf	NA,0.349387	0.000137479	0.000137479
2	chr15:62576290:A:C	62576290	NA,C	NA,A	NA,1	NA,-inf	NA,inf	NA,0.34784	0.000137447	0.000137447
2	chr15:63448838:C:T	63448838	NA,T	NA,C	NA,1	NA,-inf	NA,inf	NA,0.461307	0.00013739	0.00013739
2	chr15:63545292:A:G	63545292	G,G	A,A	1,1	inf,-inf	inf,inf	0.377726,1.34668	0.000137374	0.000137374
2	chr15:62929062:G:A	62929062	NA,A	NA,G	NA,1	NA,inf	NA,inf	NA,0.426805	0.000137027	0.000137027
2	chr15:62578019:G:T	62578019	NA,T	NA,G	NA,1	NA,-inf	NA,inf	NA,0.350563	0.000136994	0.000136994
2	chr15:62742403:G:A	62742403	NA,A	NA,G	NA,1	NA,-inf	NA,inf	NA,0.33472	0.000136896	0.000136896
2	chr15:63191921:G:A	63191921	NA,A	NA,G	NA,1	NA,inf	NA,inf	NA,0.180239	0.000136878	0.000136878
2	chr15:63357499:G:A	63357499	NA,A	NA,G	NA,1	NA,-inf	NA,inf	NA,0.250401	0.000136861	0.000136861
2	chr15:63444150:G:C	63444150	C,NA	G,NA	1,NA	inf,NA	inf,NA	0.543532,NA	0.000136838	0.000136838
2	chr15:63374395:C:T	63374395	NA,T	NA,C	NA,1	NA,-inf	NA,inf	NA,0.301163	0.000136735	0.000136735
2	chr15:62595386:C:T	62595386	T,NA	C,NA	1,NA	-inf,NA	inf,NA	1.02952,NA	0.00013669	0.00013669
2	chr15:63003775:G:A	63003775	NA,A	NA,G	NA,1	NA,inf	NA,inf	NA,0.396678	0.000136631	0.000136631
2	chr15:63277518:C:T	63277518	T,T	C,C	1,1	inf,inf	inf,inf	0.0741178,1.22423	0.00013659	0.00013659
2	chr15:62771458:A:C	62771458	NA,C	NA,A	NA,1	NA,-inf	NA,inf	NA,0.270416	0.000136542	0.000136542
2	chr15:62714493:C:T	62714493	T,T	C,C	1,1	inf,-inf	inf,inf	0.314906,1.49299	0.000136506	0.000136506
2	chr15:62899745:C:A	62899745	NA,A	NA,C	NA,1	NA,-inf	NA,inf	NA,0.417853	0.000136363	0.000136363
2	chr15:63117194:T:C	63117194	NA,C	NA,T	NA,1	NA,inf	NA,inf	NA,0.49432	0.000136348	0.000136348
2	chr15:62640958:T:C	62640958	NA,C	NA,T	NA,1	NA,inf	NA,inf	NA,0.356455	0.000136335	0.000136335
2	chr15:62718925:C:A	62718925	NA,A	NA,C	NA,1	NA,-inf	NA,inf	NA,0.344212	0.000136241	0.000136241
2	chr15:62580914:G:A	62580914	NA,A	NA,G	NA,1	NA,inf	NA,inf	NA,0.342822	0.000136128	0.000136128
2	chr15:63096687:T:C	63096687	NA,C	NA,T	NA,1	NA,-inf	NA,inf	NA,0.381652	0.0001361	0.0001361
2	chr15:62992109:A:G	62992109	NA,G	NA,A	NA,1	NA,-inf	NA,inf	NA,0.35632	0.000136082	0.000136082
2	chr15:62922565:A:T	62922565	NA,T	NA,A	NA,1	NA,inf	NA,inf	NA,0.363271	0.000135959	0.000135959
2	chr15:63204080:G:A	63204080	A,A	G,G	1,1	inf,-inf	inf,inf	0.652789,0.792701	0.000135936	0.000135936
2	chr15:62577384:T:C	62577384	NA,C	NA,T	NA,1	NA,inf	NA,inf	NA,0.268375	0.000135875	0.000135875
2	chr15:63689310:G:C	63689310	C,NA	G,NA	1,NA	inf,NA	inf,NA	1.11396,NA	0.000135763	0.000135763
2	chr15:63393544:A:G	63393544	NA,G	NA,A	NA,1	NA,-inf	NA,inf	NA,0.479084	0.000135761	0.000135761
2	chr15:62902859:T:C	62902859	NA,C	NA,T	NA,1	NA,inf	NA,inf	NA,0.328163	0.000135731	0.000135731
2	chr15:62997498:A:T	62997498	NA,T	NA,A	NA,1	NA,-inf	NA,inf	NA,0.355986	0.000135603	0.000135603
2	chr15:63158257:A:C	63158257	NA,C	NA,A	NA,1	NA,inf	NA,inf	NA,0.406759	0.000135586	0.000135586
2	chr15:62982198:T:G	62982198	NA,G	NA,T	NA,1	NA,-inf	NA,inf	NA,0.484957	0.000135542	0.000135542
2	chr15:62910757:G:A	62910757	NA,A	NA,G	NA,1	NA,inf	NA,inf	NA,0.295857	0.000135516	0.000135516
2	chr15:63358120:T:G	63358120	NA,G	NA,T	NA,1	NA,inf	NA,inf	NA,0.382668	0.000135372	0.000135372
2	chr15:62837501:C:A	62837501	NA,A	NA,C	NA,1	NA,-inf	NA,inf	NA,0.285392	0.000135271	0.000135271
2	chr15:63799389:A:G	63799389	NA,G	NA,A	NA,1	NA,inf	NA,inf	NA,0.360245	0.000135169	0.000135169
2	chr15:62612097:G:C	62612097	NA,C	NA,G	NA,1	NA,inf	NA,inf	NA,0.318187	0.000135109	0.000135109
2	chr15:63391225:T:C	63391225	NA,C	NA,T	NA,1	NA,-inf	NA,inf	NA,0.344158	0.000135082	0.000135082
2	chr15:63776425:C:G	63776425	NA,G	NA,C	NA,1	NA,inf	NA,inf	NA,0.359335	0.000135072	0.000135072
2	chr15:63797512:T:G	63797512	NA,G	NA,T	NA,1	NA,inf	NA,inf	NA,0.359221	0.000135055	0.000135055
2	chr15:63796748:T:C	63796748	NA,C	NA,T	NA,1	NA,inf	NA,inf	NA,0.358877	0.000135029	0.000135029
2	chr15:63341436:C:T	63341436	NA,T	NA,C	NA,1	NA,inf	NA,inf	NA,0.382413	0.000134884	0.000134884
2	chr15:62901015:G:T	62901015	NA,T	NA,G	NA,1	NA,inf	NA,inf	NA,0.274655	0.000134859	0.000134859
2	chr15:63486557:A:C	63486557	NA,C	NA,A	NA,1	NA,-inf	NA,inf	NA,0.312098	0.00013485	0.00013485
2	chr15:63684060:G:C	63684060	C,NA	G,NA	1,NA	inf,NA	inf,NA	1.10935,NA	0.000134816	0.000134816
2	chr15:62713921:G:A	62713921	A,A	G,G	1,1	-inf,-inf	inf,inf	0.855096,1.12821	0.000134813	0.000134813
2	chr15:62942616:GAA:G	62942616	NA,G	NA,GAA	NA,1	NA,inf	NA,inf	NA,0.357909	0.000134788	0.000134788
2	chr15:63402939:T:G	63402939	G,G	T,T	1,1	-inf,inf	inf,inf	0.941533,0.117725	0.000134652	0.000134652
2	chr15:62626436:T:C	62626436	C,C	T,T	1,1	-inf,-inf	inf,inf	0.880384,1.07226	0.000134589	0.000134589
2	chr15:63345238:T:C	63345238	NA,C	NA,T	NA,1	NA,-inf	NA,inf	NA,0.251815	0.000134566	0.000134566
2	chr15:63136534:G:A	63136534	NA,A	NA,G	NA,1	NA,-inf	NA,inf	NA,0.563712	0.000134528	0.000134528
2	chr15:63053896:G:A	63053896	NA,A	NA,G	NA,1	NA,-inf	NA,inf	NA,0.126565	0.000134527	0.000134527
2	chr15:62945227:G:A	62945227	NA,A	NA,G	NA,1	NA,inf	NA,inf	NA,0.326739	0.000134409	0.000134409
2	chr15:63014260:G:A	63014260	NA,A	NA,G	NA,1	NA,-inf	NA,inf	NA,0.614098	0.000134387	0.000134387
2	chr15:63378545:G:A	63378545	A,NA	G,NA	1,NA	inf,NA	inf,NA	1.03854,NA	0.000134372	0.000134372
2	chr15:62729826:T:C	62729826	NA,C	NA,T	NA,1	NA,inf	NA,inf	NA,0.295793	0.000134357	0.000134357
2	chr15:63087801:A:G	63087801	NA,G	NA,A	NA,1	NA,inf	NA,inf	NA,0.114064	0.000134346	0.000134346
2	chr15:63816358:T:C	63816358	NA,C	NA,T	NA,1	NA,inf	NA,inf	NA,0.385147	0.000134315	0.000134315
2	chr15:62618853:G:T	62618853	NA,T	NA,G	NA,1	NA,inf	NA,inf	NA,0.326118	0.000134128	0.000134128
2	chr15:62967727:C:A	62967727	A,A	C,C	1,1	inf,inf	inf,inf	2.10675,0.101207	0.000134094	0.000134094
2	chr15:62835784:G:A	62835784	A,A	G,G	1,1	inf,inf	inf,inf	1.57234,0.330278	0.000134012	0.000134012
2	chr15:63524496:T:C	63524496	NA,C	NA,T	NA,1	NA,-inf	NA,inf	NA,0.310899	0.000133869	0.000133869
2	chr15:63338692:C:T	63338692	T,T	C,C	1,1	inf,inf	inf,inf	0.0346369,1.45801	0.000133851	0.000133851
2	chr15:63342229:C:T	63342229	T,T	C,C	1,1	inf,inf	inf,inf	0.0640371,1.49268	0.000133695	0.000133695
2	chr15:62998573:T:C	62998573	NA,C	NA,T	NA,1	NA,-inf	NA,inf	NA,0.345758	0.000133692	0.000133692
2	chr15:63809913:T:C	63809913	C,C	T,T	1,1	inf,inf	inf,inf	0.821671,1.43755	0.000133647	0.000133647
2	chr15:63091887:C:A	63091887	NA,A	NA,C	NA,1	NA,-inf	NA,inf	NA,0.474092	0.000133633	0.000133633
2	chr15:63643073:A:G	63643073	G,NA	A,NA	1,NA	-inf,NA	inf,NA	1.18804,NA	0.00013361	0.00013361
2	chr15:63783526:C:CA	63783526	NA,CA	NA,C	NA,1	NA,inf	NA,inf	NA,0.349243	0.000133552	0.000133552
2	chr15:63118754:G:A	63118754	NA,A	NA,G	NA,1	NA,inf	NA,inf	NA,0.294289	0.000133546	0.000133546
2	chr15:63450817:A:T	63450817	NA,T	NA,A	NA,1	NA,inf	NA,inf	NA,0.274216	0.000133536	0.000133536
2	chr15:62814508:T:C	62814508	NA,C	NA,T	NA,1	NA,inf	NA,inf	NA,0.323044	0.00013338	0.00013338
2	chr15:62759608:A:G	62759608	NA,G	NA,A	NA,1	NA,inf	NA,inf	NA,0.327538	0.000133378	0.000133378
2	chr15:63139087:G:A	63139087	A,A	G,G	1,1	inf,inf	inf,inf	0.640118,1.41717	0.000133359	0.000133359
2	chr15:63800882:AAACC:A	63800882	NA,A	NA,AAACC	NA,1	NA,-inf	NA,inf	NA,0.377986	0.000133342	0.000133342
2	chr15:63036078:T:C	63036078	NA,C	NA,T	NA,1	NA,inf	NA,inf	NA,0.486254	0.000133272	0.000133272
2	chr15:63059898:G:A	63059898	NA,A	NA,G	NA,1	NA,-inf	NA,inf	NA,0.120508	0.000133214	0.000133214
2	chr15:62912137:G:A	62912137	A,NA	G,NA	1,NA	inf,NA	inf,NA	0.655003,NA	0.000133141	0.000133141
2	chr15:62903940:T:C	62903940	NA,C	NA,T	NA,1	NA,inf	NA,inf	NA,0.267876	0.000133128	0.000133128
2	chr15:63395686:G:A	63395686	NA,A	NA,G	NA,1	NA,-inf	NA,inf	NA,0.464819	0.000133078	0.000133078
2	chr15:63316071:G:A	63316071	NA,A	NA,G	NA,1	NA,-inf	NA,inf	NA,0.315579	0.000133068	0.000133068
2	chr15:63190585:T:C	63190585	C,C	T,T	1,1	inf,-inf	inf,inf	0.706994,0.700759	0.000132982	0.000132982
2	chr15:62729529:G:GT	62729529	NA,GT	NA,G	NA,1	NA,inf	NA,inf	NA,0.339825	0.000132937	0.000132937
2	chr15:63419257:G:C	63419257	NA,C	NA,G	NA,1	NA,inf	NA,inf	NA,0.312442	0.000132859	0.000132859
2	chr15:62645221:T:C	62645221	NA,C	NA,T	NA,1	NA,inf	NA,inf	NA,0.332345	0.000132824	0.000132824
2	chr15:63341039:T:C	63341039	C,C	T,T	1,1	inf,inf	inf,inf	0.0660656,1.49097	0.000132771	0.000132771
2	chr15:63732808:G:C	63732808	NA,C	NA,G	NA,1	NA,inf	NA,inf	NA,0.334762	0.000132757	0.000132757
2	chr15:63462656:A:G	63462656	NA,G	NA,A	NA,1	NA,inf	NA,inf	NA,0.272197	0.000132693	0.000132693
2	chr15:63160110:C:T	63160110	NA,T	NA,C	NA,1	NA,inf	NA,inf	NA,0.454686	0.000132634	0.000132634
2	chr15:62923500:T:G	62923500	NA,G	NA,T	NA,1	NA,-inf	NA,inf	NA,0.352662	0.000132599	0.000132599
2	chr15:62948479:C:T	62948479	NA,T	NA,C	NA,1	NA,inf	NA,inf	NA,0.309161	0.000132552	0.000132552
2	chr15:63672861:A:G	63672861	NA,G	NA,A	NA,1	NA,inf	NA,inf	NA,0.313219	0.000132542	0.000132542
2	chr15:62615866:C:T	62615866	NA,T	NA,C	NA,1	NA,-inf	NA,inf	NA,0.304593	0.000132434	0.000132434
2	chr15:62844412:G:A	62844412	NA,A	NA,G	NA,1	NA,inf	NA,inf	NA,0.368792	0.000132428	0.000132428
2	chr15:63152150:G:A	63152150	A,A	G,G	1,1	inf,inf	inf,inf	0.448235,1.33797	0.00013239	0.00013239
2	chr15:62958082:C:T	62958082	NA,T	NA,C	NA,1	NA,inf	NA,inf	NA,0.383474	0.000132331	0.000132331
2	chr15:62923863:T:G	62923863	NA,G	NA,T	NA,1	NA,inf	NA,inf	NA,0.315854	0.000132309	0.000132309
2	chr15:63321626:T:C	63321626	NA,C	NA,T	NA,1	NA,inf	NA,inf	NA,0.263157	0.000132255	0.000132255
2	chr15:63383849:T:C	63383849	NA,C	NA,T	NA,1	NA,-inf	NA,inf	NA,0.440718	0.000132226	0.000132226
2	chr15:62768726:A:C	62768726	NA,C	NA,A	NA,1	NA,-inf	NA,inf	NA,0.323972	0.000132174	0.000132174
2	chr15:62634182:T:C	62634182	NA,C	NA,T	NA,1	NA,-inf	NA,inf	NA,0.328813	0.000132061	0.000132061
2	chr15:62984775:A:G	62984775	NA,G	NA,A	NA,1	NA,-inf	NA,inf	NA,0.175408	0.000131825	0.000131825
2	chr15:62717741:C:A	62717741	NA,A	NA,C	NA,1	NA,inf	NA,inf	NA,0.320746	0.000131783	0.000131783
2	chr15:63771150:T:C	63771150	NA,C	NA,T	NA,1	NA,-inf	NA,inf	NA,0.368943	0.00013178	0.00013178
2	chr15:62909143:G:A	62909143	NA,A	NA,G	NA,1	NA,-inf	NA,inf	NA,0.234116	0.000131616	0.000131616
2	chr15:63378272:C:G	63378272	NA,G	NA,C	NA,1	NA,-inf	NA,inf	NA,0.192728	0.000131531	0.000131531
2	chr15:63468563:A:G	63468563	NA,G	NA,A	NA,1	NA,-inf	NA,inf	NA,0.358159	0.000131309	0.000131309
2	chr15:62653098:T:C	62653098	NA,C	NA,T	NA,1	NA,inf	NA,inf	NA,0.313112	0.000131247	0.000131247
2	chr15:63207736:T:C	63207736	NA,C	NA,T	NA,1	NA,inf	NA,inf	NA,0.186849	0.000131185	0.000131185
2	chr15:62767673:C:T	62767673	NA,T	NA,C	NA,1	NA,inf	NA,inf	NA,0.302382	0.000131129	0.000131129
2	chr15:63161235:G:A	63161235	NA,A	NA,G	NA,1	NA,inf	NA,inf	NA,0.442416	0.000131035	0.000131035
2	chr15:63550590:A:G	63550590	NA,G	NA,A	NA,1	NA,-inf	NA,inf	NA,0.304696	0.000131034	0.000131034
2	chr15:62637461:C:G	62637461	NA,G	NA,C	NA,1	NA,-inf	NA,inf	NA,0.310402	0.00013096	0.00013096
2	chr15:62968229:G:A	62968229	NA,A	NA,G	NA,1	NA,-inf	NA,inf	NA,0.291922	0.00013089	0.00013089
2	chr15:62903176:A:T	62903176	NA,T	NA,A	NA,1	NA,inf	NA,inf	NA,0.275302	0.000130859	0.000130859
2	chr15:62967014:C:T	62967014	NA,T	NA,C	NA,1	NA,-inf	NA,inf	NA,0.339862	0.000130706	0.000130706
2	chr15:63464477:A:G	63464477	G,NA	A,NA	1,NA	inf,NA	inf,NA	1.42567,NA	0.000130626	0.000130626
2	chr15:63164603:T:C	63164603	NA,C	NA,T	NA,1	NA,inf	NA,inf	NA,0.243016	0.000130614	0.000130614
2	chr15:62792024:T:C	62792024	NA,C	NA,T	NA,1	NA,inf	NA,inf	NA,0.31386	0.00013052	0.00013052
2	chr15:63820807:T:C	63820807	NA,C	NA,T	NA,1	NA,inf	NA,inf	NA,0.39478	0.000130516	0.000130516
2	chr15:63693398:C:G	63693398	NA,G	NA,C	NA,1	NA,inf	NA,inf	NA,0.301165	0.000130486	0.000130486
2	chr15:62805232:G:GA	62805232	NA,GA	NA,G	NA,1	NA,-inf	NA,inf	NA,0.321543	0.000130461	0.000130461
2	chr15:62892609:C:T	62892609	NA,T	NA,C	NA,1	NA,-inf	NA,inf	NA,0.258449	0.000130461	0.000130461
2	chr15:63248629:A:C	63248629	NA,C	NA,A	NA,1	NA,-inf	NA,inf	NA,0.349055	0.000130449	0.000130449
2	chr15:62578727:TATTGC:T	62578727	NA,T	NA,TATTGC	NA,1	NA,-inf	NA,inf	NA,0.303752	0.000130437	0.000130437
2	chr15:62644686:C:G	62644686	NA,G	NA,C	NA,1	NA,inf	NA,inf	NA,0.320329	0.000130396	0.000130396
2	chr15:63465814:C:T	63465814	NA,T	NA,C	NA,1	NA,-inf	NA,inf	NA,0.330024	0.000130167	0.000130167
2	chr15:62644807:C:G	62644807	NA,G	NA,C	NA,1	NA,inf	NA,inf	NA,0.318522	0.000130153	0.000130153
2	chr15:62933024:G:T	62933024	NA,T	NA,G	NA,1	NA,-inf	NA,inf	NA,0.177157	0.000130062	0.000130062
2	chr15:63408661:T:A	63408661	NA,A	NA,T	NA,1	NA,-inf	NA,inf	NA,0.261155	0.000130011	0.000130011
2	chr15:63095465:G:T	63095465	NA,T	NA,G	NA,1	NA,-inf	NA,inf	NA,0.508737	0.000129992	0.000129992
2	chr15:63282442:G:A	63282442	A,A	G,G	1,1	inf,inf	inf,inf	0.0488588,0.345488	0.000129989	0.000129989
2	chr15:63685505:T:C	63685505	C,NA	T,NA	1,NA	inf,NA	inf,NA	1.08131,NA	0.000129841	0.000129841
2	chr15:63496638:G:T	63496638	NA,T	NA,G	NA,1	NA,-inf	NA,inf	NA,0.224553	0.000129804	0.000129804
2	chr15:62913533:G:T	62913533	NA,T	NA,G	NA,1	NA,-inf	NA,inf	NA,0.320446	0.000129728	0.000129728
2	chr15:63342288:T:C	63342288	C,C	T,T	1,1	inf,inf	inf,inf	0.085485,1.49701	0.000129682	0.000129682
2	chr15:62968420:A:G	62968420	NA,G	NA,A	NA,1	NA,inf	NA,inf	NA,0.412373	0.000129656	0.000129656
2	chr15:63428886:AT:A	63428886	NA,A	NA,AT	NA,1	NA,-inf	NA,inf	NA,0.21368	0.000129579	0.000129579
2	chr15:63285750:G:T	63285750	T,T	G,G	1,1	inf,inf	inf,inf	0.0640568,1.19478	0.000129573	0.000129573
2	chr15:63253884:A:G	63253884	G,G	A,A	1,1	inf,-inf	inf,inf	0.605491,0.858251	0.000129572	0.000129572
2	chr15:63055780:C:T	63055780	NA,T	NA,C	NA,1	NA,-inf	NA,inf	NA,0.118909	0.000129494	0.000129494
2	chr15:63154399:C:T	63154399	T,T	C,C	1,1	inf,inf	inf,inf	0.382548,1.27456	0.000129394	0.000129394
2	chr15:62940448:C:T	62940448	NA,T	NA,C	NA,1	NA,-inf	NA,inf	NA,0.175756	0.000129296	0.000129296
2	chr15:63261140:A:T	63261140	NA,T	NA,A	NA,1	NA,inf	NA,inf	NA,0.353463	0.000129295	0.000129295
2	chr15:62717100:A:G	62717100	NA,G	NA,A	NA,1	NA,inf	NA,inf	NA,0.316691	0.00012928	0.00012928
2	chr15:62827388:G:A	62827388	NA,A	NA,G	NA,1	NA,inf	NA,inf	NA,0.302916	0.000129277	0.000129277
2	chr15:62899301:A:G	62899301	NA,G	NA,A	NA,1	NA,inf	NA,inf	NA,0.259446	0.000129254	0.000129254
2	chr15:63087099:G:A	63087099	NA,A	NA,G	NA,1	NA,inf	NA,inf	NA,0.459538	0.000129246	0.000129246
2	chr15:63739916:T:TTTTA	63739916	TTTTA,NA	T,NA	1,NA	inf,NA	inf,NA	1.10057,NA	0.000129244	0.000129244
2	chr15:63291456:A:G	63291456	NA,G	NA,A	NA,1	NA,inf	NA,inf	NA,0.288194	0.000129228	0.000129228
2	chr15:62597310:G:A	62597310	NA,A	NA,G	NA,1	NA,inf	NA,inf	NA,0.309074	0.00012922	0.00012922
2	chr15:62921175:G:A	62921175	NA,A	NA,G	NA,1	NA,-inf	NA,inf	NA,0.202176	0.000129209	0.000129209
2	chr15:62727176:C:T	62727176	NA,T	NA,C	NA,1	NA,inf	NA,inf	NA,0.303204	0.000129206	0.000129206
2	chr15:62870373:TTTTTATGA:T	62870373	NA,T	NA,TTTTTATGA	NA,1	NA,inf	NA,inf	NA,0.279641	0.00012902	0.00012902
2	chr15:63404411:T:C	63404411	NA,C	NA,T	NA,1	NA,inf	NA,inf	NA,0.251713	0.000129011	0.000129011
2	chr15:63055888:A:G	63055888	G,G	A,A	1,1	-inf,-inf	inf,inf	0.785062,0.0973828	0.000128894	0.000128894
2	chr15:62659230:A:G	62659230	NA,G	NA,A	NA,1	NA,inf	NA,inf	NA,0.338836	0.00012885	0.00012885
2	chr15:63602511:C:T	63602511	T,NA	C,NA	1,NA	inf,NA	inf,NA	1.07163,NA	0.000128817	0.000128817
2	chr15:62973090:T:C	62973090	NA,C	NA,T	NA,1	NA,-inf	NA,inf	NA,0.3204	0.000128814	0.000128814
2	chr15:62721780:A:G	62721780	NA,G	NA,A	NA,1	NA,-inf	NA,inf	NA,0.297723	0.000128814	0.000128814
2	chr15:62582646:A:G	62582646	NA,G	NA,A	NA,1	NA,-inf	NA,inf	NA,0.286087	0.0001288	0.0001288
2	chr15:63039948:A:G	63039948	NA,G	NA,A	NA,1	NA,inf	NA,inf	NA,0.088961	0.000128773	0.000128773
2	chr15:63259742:G:T	63259742	NA,T	NA,G	NA,1	NA,inf	NA,inf	NA,0.458065	0.000128659	0.000128659
2	chr15:63005926:G:A	63005926	A,NA	G,NA	1,NA	-inf,NA	inf,NA	1.6582,NA	0.000128616	0.000128616
2	chr15:63168681:A:G	63168681	NA,G	NA,A	NA,1	NA,inf	NA,inf	NA,0.361925	0.00012861	0.00012861
2	chr15:62850446:G:A	62850446	NA,A	NA,G	NA,1	NA,inf	NA,inf	NA,0.371448	0.000128509	0.000128509
2	chr15:63162544:T:C	63162544	NA,C	NA,T	NA,1	NA,inf	NA,inf	NA,0.420859	0.000128388	0.000128388
2	chr15:63812180:T:C	63812180	NA,C	NA,T	NA,1	NA,inf	NA,inf	NA,0.379285	0.000128359	0.000128359
2	chr15:63802069:A:G	63802069	NA,G	NA,A	NA,1	NA,inf	NA,inf	NA,0.379285	0.000128359	0.000128359
2	chr15:63342276:G:A	63342276	NA,A	NA,G	NA,1	NA,-inf	NA,inf	NA,0.269543	0.000128353	0.000128353
2	chr15:62765405:C:T	62765405	NA,T	NA,C	NA,1	NA,inf	NA,inf	NA,0.310991	0.000128307	0.000128307
2	chr15:62932692:C:G	62932692	NA,G	NA,C	NA,1	NA,-inf	NA,inf	NA,0.164187	0.000128271	0.000128271
2	chr15:63791012:T:C	63791012	NA,C	NA,T	NA,1	NA,inf	NA,inf	NA,0.302344	0.00012823	0.00012823
2	chr15:63159334:A:G	63159334	NA,G	NA,A	NA,1	NA,inf	NA,inf	NA,0.42014	0.000128219	0.000128219
2	chr15:63684495:C:T	63684495	NA,T	NA,C	NA,1	NA,inf	NA,inf	NA,0.286089	0.000128208	0.000128208
2	chr15:63442991:C:T	63442991	NA,T	NA,C	NA,1	NA,inf	NA,inf	NA,0.174802	0.000128191	0.000128191
2	chr15:62576140:C:A	62576140	NA,A	NA,C	NA,1	NA,-inf	NA,inf	NA,0.22976	0.000128153	0.000128153
2	chr15:63334138:C:A	63334138	NA,A	NA,C	NA,1	NA,-inf	NA,inf	NA,0.23808	0.000128132	0.000128132
2	chr15:62723324:G:C	62723324	NA,C	NA,G	NA,1	NA,-inf	NA,inf	NA,0.276612	0.000128068	0.000128068
2	chr15:62966405:C:A	62966405	NA,A	NA,C	NA,1	NA,inf	NA,inf	NA,0.383452	0.000128046	0.000128046
2	chr15:63369699:G:A	63369699	NA,A	NA,G	NA,1	NA,inf	NA,inf	NA,0.29704	0.000127968	0.000127968
2	chr15:63691612:A:C	63691612	NA,C	NA,A	NA,1	NA,inf	NA,inf	NA,0.348373	0.00012792	0.00012792
2	chr15:63091591:A:G	63091591	NA,G	NA,A	NA,1	NA,inf	NA,inf	NA,0.377997	0.000127828	0.000127828
2	chr15:63362782:T:TA	63362782	NA,TA	NA,T	NA,1	NA,-inf	NA,inf	NA,0.314838	0.000127812	0.000127812
2	chr15:63722104:A:G	63722104	NA,G	NA,A	NA,1	NA,inf	NA,inf	NA,0.373619	0.00012769	0.00012769
2	chr15:63791016:A:G	63791016	NA,G	NA,A	NA,1	NA,inf	NA,inf	NA,0.298245	0.000127681	0.000127681
2	chr15:62768281:A:G	62768281	NA,G	NA,A	NA,1	NA,-inf	NA,inf	NA,0.291641	0.000127664	0.000127664
2	chr15:63067365:A:C	63067365	C,C	A,A	1,1	-inf,inf	inf,inf	0.393779,0.114156	0.000127644	0.000127644
2	chr15:63648917:A:G	63648917	NA,G	NA,A	NA,1	NA,-inf	NA,inf	NA,0.342335	0.00012764	0.00012764
2	chr15:63796142:G:C	63796142	NA,C	NA,G	NA,1	NA,inf	NA,inf	NA,0.376829	0.000127499	0.000127499
2	chr15:63684523:A:T	63684523	NA,T	NA,A	NA,1	NA,inf	NA,inf	NA,0.294015	0.000127448	0.000127448
2	chr15:63683767:GC:G	63683767	NA,G	NA,GC	NA,1	NA,inf	NA,inf	NA,0.280499	0.000127441	0.000127441
2	chr15:62952521:A:G	62952521	NA,G	NA,A	NA,1	NA,-inf	NA,inf	NA,0.343778	0.00012734	0.00012734
2	chr15:63059301:G:A	63059301	NA,A	NA,G	NA,1	NA,-inf	NA,inf	NA,0.304545	0.000127333	0.000127333
2	chr15:63470520:G:A	63470520	NA,A	NA,G	NA,1	NA,-inf	NA,inf	NA,0.347743	0.000127325	0.000127325
2	chr15:63738412:G:C	63738412	NA,C	NA,G	NA,1	NA,inf	NA,inf	NA,0.345863	0.000127319	0.000127319
2	chr15:63103497:T:G	63103497	NA,G	NA,T	NA,1	NA,inf	NA,inf	NA,0.426415	0.000127274	0.000127274
2	chr15:62769469:T:C	62769469	NA,C	NA,T	NA,1	NA,-inf	NA,inf	NA,0.289774	0.000127266	0.000127266
2	chr15:62733264:A:G	62733264	NA,G	NA,A	NA,1	NA,-inf	NA,inf	NA,0.269358	0.000127215	0.000127215
2	chr15:62819040:A:G	62819040	NA,G	NA,A	NA,1	NA,inf	NA,inf	NA,0.324229	0.000127174	0.000127174
2	chr15:62568796:A:G	62568796	NA,G	NA,A	NA,1	NA,-inf	NA,inf	NA,0.223558	0.000127168	0.000127168
2	chr15:63096166:T:C	63096166	NA,C	NA,T	NA,1	NA,inf	NA,inf	NA,0.425054	0.000127119	0.000127119
2	chr15:62597107:C:T	62597107	NA,T	NA,C	NA,1	NA,-inf	NA,inf	NA,0.225511	0.00012707	0.00012707
2	chr15:63598486:A:G	63598486	NA,G	NA,A	NA,1	NA,inf	NA,inf	NA,0.27752	0.000127068	0.000127068
2	chr15:62819201:G:T	62819201	NA,T	NA,G	NA,1	NA,-inf	NA,inf	NA,0.220268	0.00012692	0.00012692
2	chr15:62768589:G:A	62768589	NA,A	NA,G	NA,1	NA,-inf	NA,inf	NA,0.287509	0.000126915	0.000126915
2	chr15:63466552:G:A	63466552	NA,A	NA,G	NA,1	NA,-inf	NA,inf	NA,0.383488	0.00012685	0.00012685
2	chr15:63414527:A:G	63414527	NA,G	NA,A	NA,1	NA,-inf	NA,inf	NA,0.321928	0.000126815	0.000126815
2	chr15:63141601:G:A	63141601	NA,A	NA,G	NA,1	NA,inf	NA,inf	NA,0.173405	0.000126809	0.000126809
2	chr15:62937215:T:C	62937215	NA,C	NA,T	NA,1	NA,inf	NA,inf	NA,0.295247	0.000126774	0.000126774
2	chr15:62751207:C:T	62751207	NA,T	NA,C	NA,1	NA,-inf	NA,inf	NA,0.265763	0.000126761	0.000126761
2	chr15:63112707:T:C	63112707	NA,C	NA,T	NA,1	NA,inf	NA,inf	NA,0.375857	0.00012673	0.00012673
2	chr15:62611658:C:T	62611658	NA,T	NA,C	NA,1	NA,-inf	NA,inf	NA,0.262471	0.000126708	0.000126708
2	chr15:63052395:T:G	63052395	NA,G	NA,T	NA,1	NA,-inf	NA,inf	NA,0.460978	0.000126698	0.000126698
2	chr15:63151769:A:C	63151769	C,C	A,A	1,1	inf,inf	inf,inf	0.57472,1.57431	0.000126646	0.000126646
2	chr15:63734869:G:A	63734869	NA,A	NA,G	NA,1	NA,inf	NA,inf	NA,0.276788	0.000126611	0.000126611
2	chr15:63353361:G:A	63353361	NA,A	NA,G	NA,1	NA,-inf	NA,inf	NA,0.185706	0.000126605	0.000126605
2	chr15:62823111:T:C	62823111	NA,C	NA,T	NA,1	NA,-inf	NA,inf	NA,0.270321	0.000126489	0.000126489
2	chr15:63725601:A:G	63725601	NA,G	NA,A	NA,1	NA,inf	NA,inf	NA,0.275166	0.000126466	0.000126466
2	chr15:62571030:G:A	62571030	NA,A	NA,G	NA,1	NA,-inf	NA,inf	NA,0.220116	0.00012646	0.00012646
2	chr15:63707826:G:C	63707826	NA,C	NA,G	NA,1	NA,inf	NA,inf	NA,0.363871	0.000126451	0.000126451
2	chr15:62916421:C:T	62916421	NA,T	NA,C	NA,1	NA,inf	NA,inf	NA,0.237682	0.000126387	0.000126387
2	chr15:63727422:G:A	63727422	NA,A	NA,G	NA,1	NA,inf	NA,inf	NA,0.274251	0.000126345	0.000126345
2	chr15:62884080:G:A	62884080	NA,A	NA,G	NA,1	NA,inf	NA,inf	NA,0.289118	0.00012633	0.00012633
2	chr15:63363481:C:T	63363481	T,T	C,C	1,1	-inf,-inf	inf,inf	0.523579,0.497932	0.000126297	0.000126297
2	chr15:62851954:C:G	62851954	NA,G	NA,C	NA,1	NA,-inf	NA,inf	NA,0.223593	0.000126261	0.000126261
2	chr15:63680000:T:C	63680000	NA,C	NA,T	NA,1	NA,inf	NA,inf	NA,0.273463	0.000126239	0.000126239
2	chr15:63714513:G:A	63714513	NA,A	NA,G	NA,1	NA,inf	NA,inf	NA,0.283629	0.000126204	0.000126204
2	chr15:62617601:C:G	62617601	NA,G	NA,C	NA,1	NA,-inf	NA,inf	NA,0.268431	0.000126201	0.000126201
2	chr15:62900793:G:A	62900793	NA,A	NA,G	NA,1	NA,inf	NA,inf	NA,0.237745	0.000126189	0.000126189
2	chr15:62843132:G:A	62843132	NA,A	NA,G	NA,1	NA,inf	NA,inf	NA,0.244336	0.000126131	0.000126131
2	chr15:62978781:C:G	62978781	NA,G	NA,C	NA,1	NA,-inf	NA,inf	NA,0.0889063	0.000126125	0.000126125
2	chr15:62937741:T:C	62937741	NA,C	NA,T	NA,1	NA,inf	NA,inf	NA,0.288794	0.000126117	0.000126117
2	chr15:63495639:A:C	63495639	NA,C	NA,A	NA,1	NA,inf	NA,inf	NA,0.223827	0.000126106	0.000126106
2	chr15:62972436:A:G	62972436	NA,G	NA,A	NA,1	NA,inf	NA,inf	NA,0.369132	0.000126091	0.000126091
2	chr15:63728735:T:C	63728735	NA,C	NA,T	NA,1	NA,-inf	NA,inf	NA,0.233104	0.000126041	0.000126041
2	chr15:62884121:T:A	62884121	NA,A	NA,T	NA,1	NA,inf	NA,inf	NA,0.286732	0.000126029	0.000126029
2	chr15:63252328:C:T	63252328	NA,T	NA,C	NA,1	NA,inf	NA,inf	NA,0.142649	0.000126009	0.000126009
2	chr15:62769468:T:C	62769468	NA,C	NA,T	NA,1	NA,-inf	NA,inf	NA,0.28013	0.000126003	0.000126003
2	chr15:63659605:G:C	63659605	NA,C	NA,G	NA,1	NA,inf	NA,inf	NA,0.271094	0.000125939	0.000125939
2	chr15:63621826:G:A	63621826	NA,A	NA,G	NA,1	NA,inf	NA,inf	NA,0.27142	0.000125906	0.000125906
2	chr15:62643843:C:A	62643843	NA,A	NA,C	NA,1	NA,inf	NA,inf	NA,0.279949	0.000125882	0.000125882
2	chr15:62874027:C:T	62874027	NA,T	NA,C	NA,1	NA,-inf	NA,inf	NA,0.245288	0.000125795	0.000125795
2	chr15:63815472:G:C	63815472	NA,C	NA,G	NA,1	NA,inf	NA,inf	NA,0.361744	0.000125776	0.000125776
2	chr15:63394334:A:T	63394334	NA,T	NA,A	NA,1	NA,-inf	NA,inf	NA,0.280297	0.000125684	0.000125684
2	chr15:63241080:C:T	63241080	T,NA	C,NA	1,NA	-inf,NA	inf,NA	0.849319,NA	0.00012553	0.00012553
2	chr15:62758211:TCA:T	62758211	NA,T	NA,TCA	NA,1	NA,inf	NA,inf	NA,0.259699	0.000125355	0.000125355
2	chr15:62972733:A:G	62972733	NA,G	NA,A	NA,1	NA,inf	NA,inf	NA,0.362325	0.000125297	0.000125297
2	chr15:62972751:A:C	62972751	NA,C	NA,A	NA,1	NA,inf	NA,inf	NA,0.362294	0.000125292	0.000125292
2	chr15:62953269:G:A	62953269	NA,A	NA,G	NA,1	NA,-inf	NA,inf	NA,0.324897	0.000125281	0.000125281
2	chr15:62770098:A:G	62770098	NA,G	NA,A	NA,1	NA,-inf	NA,inf	NA,0.275289	0.000125221	0.000125221
2	chr15:63661724:G:A	63661724	NA,A	NA,G	NA,1	NA,inf	NA,inf	NA,0.265935	0.000125201	0.000125201
2	chr15:62681009:T:G	62681009	NA,G	NA,T	NA,1	NA,inf	NA,inf	NA,0.264863	0.000125131	0.000125131
2	chr15:63784252:T:C	63784252	NA,C	NA,T	NA,1	NA,inf	NA,inf	NA,0.264967	0.000125082	0.000125082
2	chr15:63567636:G:A	63567636	NA,A	NA,G	NA,1	NA,inf	NA,inf	NA,0.191449	0.000125052	0.000125052
2	chr15:62767983:A:G	62767983	NA,G	NA,A	NA,1	NA,-inf	NA,inf	NA,0.270675	0.000125049	0.000125049
2	chr15:62555039:C:G	62555039	NA,G	NA,C	NA,1	NA,-inf	NA,inf	NA,0.270972	0.000125003	0.000125003
2	chr15:63341289:C:G	63341289	G,G	C,C	1,1	inf,inf	inf,inf	0.0173574,1.39394	0.00012498	0.00012498
2	chr15:63730769:A:G	63730769	NA,G	NA,A	NA,1	NA,inf	NA,inf	NA,0.326125	0.000124976	0.000124976
2	chr15:62757461:A:G	62757461	NA,G	NA,A	NA,1	NA,-inf	NA,inf	NA,0.200551	0.000124932	0.000124932
2	chr15:62976465:G:T	62976465	NA,T	NA,G	NA,1	NA,inf	NA,inf	NA,0.224162	0.000124853	0.000124853
2	chr15:63341218:T:C	63341218	NA,C	NA,T	NA,1	NA,-inf	NA,inf	NA,0.242406	0.000124789	0.000124789
2	chr15:63801860:T:C	63801860	NA,C	NA,T	NA,1	NA,inf	NA,inf	NA,0.349437	0.000124788	0.000124788
2	chr15:63691232:G:C	63691232	NA,C	NA,G	NA,1	NA,inf	NA,inf	NA,0.323937	0.00012476	0.00012476
2	chr15:62581011:G:C	62581011	NA,C	NA,G	NA,1	NA,inf	NA,inf	NA,0.264938	0.000124746	0.000124746
2	chr15:63670053:A:G	63670053	NA,G	NA,A	NA,1	NA,inf	NA,inf	NA,0.319477	0.00012469	0.00012469
2	chr15:63702952:A:G	63702952	NA,G	NA,A	NA,1	NA,inf	NA,inf	NA,0.319983	0.000124603	0.000124603
2	chr15:63618148:T:G	63618148	NA,G	NA,T	NA,1	NA,inf	NA,inf	NA,0.260387	0.000124554	0.000124554
2	chr15:62970159:A:C	62970159	NA,C	NA,A	NA,1	NA,inf	NA,inf	NA,0.354376	0.000124505	0.000124505
2	chr15:62768620:G:A	62768620	NA,A	NA,G	NA,1	NA,-inf	NA,inf	NA,0.268233	0.000124448	0.000124448
2	chr15:62917854:G:A	62917854	NA,A	NA,G	NA,1	NA,-inf	NA,inf	NA,0.216859	0.000124369	0.000124369
2	chr15:63630863:T:C	63630863	C,NA	T,NA	1,NA	inf,NA	inf,NA	1.03257,NA	0.000124318	0.000124318
2	chr15:63645962:T:C	63645962	C,NA	T,NA	1,NA	inf,NA	inf,NA	1.00209,NA	0.000124287	0.000124287
2	chr15:62876391:G:C	62876391	NA,C	NA,G	NA,1	NA,inf	NA,inf	NA,0.31709	0.000124229	0.000124229
2	chr15:63639273:T:C	63639273	NA,C	NA,T	NA,1	NA,inf	NA,inf	NA,0.253063	0.000124228	0.000124228
2	chr15:63524244:G:A	63524244	NA,A	NA,G	NA,1	NA,inf	NA,inf	NA,0.251082	0.000124183	0.000124183
2	chr15:62797903:A:T	62797903	NA,T	NA,A	NA,1	NA,-inf	NA,inf	NA,0.199135	0.000124145	0.000124145
2	chr15:63406343:A:G	63406343	NA,G	NA,A	NA,1	NA,-inf	NA,inf	NA,0.180086	0.000124058	0.000124058
2	chr15:62719720:G:A	62719720	NA,A	NA,G	NA,1	NA,inf	NA,inf	NA,0.276106	0.000124048	0.000124048
2	chr15:63601638:G:T	63601638	NA,T	NA,G	NA,1	NA,inf	NA,inf	NA,0.25785	0.000124031	0.000124031
2	chr15:63639683:A:G	63639683	NA,G	NA,A	NA,1	NA,inf	NA,inf	NA,0.31187	0.00012403	0.00012403
2	chr15:63274576:C:T	63274576	NA,T	NA,C	NA,1	NA,-inf	NA,inf	NA,0.275858	0.00012402	0.00012402
2	chr15:63262317:GATGA:G	63262317	NA,G	NA,GATGA	NA,1	NA,inf	NA,inf	NA,0.131311	0.000124012	0.000124012
2	chr15:63580478:A:G	63580478	NA,G	NA,A	NA,1	NA,inf	NA,inf	NA,0.328992	0.000123982	0.000123982
2	chr15:63799501:A:G	63799501	NA,G	NA,A	NA,1	NA,inf	NA,inf	NA,0.31741	0.000123975	0.000123975
2	chr15:63802818:A:G	63802818	NA,G	NA,A	NA,1	NA,inf	NA,inf	NA,0.316726	0.000123965	0.000123965
2	chr15:63646933:A:G	63646933	NA,G	NA,A	NA,1	NA,inf	NA,inf	NA,0.313439	0.000123849	0.000123849
2	chr15:63580380:T:C	63580380	NA,C	NA,T	NA,1	NA,inf	NA,inf	NA,0.323984	0.000123842	0.000123842
2	chr15:62609098:C:T	62609098	NA,T	NA,C	NA,1	NA,-inf	NA,inf	NA,0.23936	0.000123752	0.000123752
2	chr15:62933106:G:A	62933106	NA,A	NA,G	NA,1	NA,inf	NA,inf	NA,0.215069	0.000123706	0.000123706
2	chr15:62970992:C:T	62970992	NA,T	NA,C	NA,1	NA,inf	NA,inf	NA,0.347869	0.000123705	0.000123705
2	chr15:63711117:T:G	63711117	NA,G	NA,T	NA,1	NA,inf	NA,inf	NA,0.339767	0.000123697	0.000123697
2	chr15:63761551:C:T	63761551	NA,T	NA,C	NA,1	NA,inf	NA,inf	NA,0.252358	0.000123633	0.000123633
2	chr15:63429620:G:T	63429620	T,T	G,G	1,1	inf,-inf	inf,inf	2.04078,0.312165	0.000123603	0.000123603
2	chr15:63814673:T:C	63814673	NA,C	NA,T	NA,1	NA,-inf	NA,inf	NA,0.351814	0.000123591	0.000123591
2	chr15:63487614:GA:G	63487614	NA,G	NA,GA	NA,1	NA,inf	NA,inf	NA,0.216746	0.000123567	0.000123567
2	chr15:63583182:A:G	63583182	NA,G	NA,A	NA,1	NA,-inf	NA,inf	NA,0.245059	0.000123566	0.000123566
2	chr15:63000272:C:A	63000272	NA,A	NA,C	NA,1	NA,-inf	NA,inf	NA,0.294815	0.000123557	0.000123557
2	chr15:63473122:A:G	63473122	NA,G	NA,A	NA,1	NA,-inf	NA,inf	NA,0.268969	0.000123536	0.000123536
2	chr15:62689452:C:T	62689452	T,T	C,C	1,1	inf,-inf	inf,inf	0.0618338,1.62199	0.000123513	0.000123513
2	chr15:63712307:G:A	63712307	NA,A	NA,G	NA,1	NA,inf	NA,inf	NA,0.338044	0.000123507	0.000123507
2	chr15:62662800:G:A	62662800	NA,A	NA,G	NA,1	NA,-inf	NA,inf	NA,0.28039	0.00012349	0.00012349
2	chr15:63703283:C:T	63703283	NA,T	NA,C	NA,1	NA,inf	NA,inf	NA,0.250545	0.000123464	0.000123464
2	chr15:62665987:A:C	62665987	NA,C	NA,A	NA,1	NA,inf	NA,inf	NA,0.239656	0.000123429	0.000123429
2	chr15:63704625:C:T	63704625	NA,T	NA,C	NA,1	NA,inf	NA,inf	NA,0.249457	0.000123331	0.000123331
2	chr15:63298840:TAATATA:T	63298840	NA,T	NA,TAATATA	NA,1	NA,-inf	NA,inf	NA,0.285634	0.00012331	0.00012331
2	chr15:63641097:C:T	63641097	NA,T	NA,C	NA,1	NA,inf	NA,inf	NA,0.247887	0.000123269	0.000123269
2	chr15:62571543:A:G	62571543	NA,G	NA,A	NA,1	NA,-inf	NA,inf	NA,0.226056	0.00012324	0.00012324
2	chr15:62961814:A:G	62961814	NA,G	NA,A	NA,1	NA,inf	NA,inf	NA,0.247692	0.000123222	0.000123222
2	chr15:63530810:C:G	63530810	G,NA	C,NA	1,NA	inf,NA	inf,NA	0.901939,NA	0.000123214	0.000123214
2	chr15:63656062:G:A	63656062	NA,A	NA,G	NA,1	NA,-inf	NA,inf	NA,0.248802	0.0001232	0.0001232
2	chr15:63405685:C:A	63405685	NA,A	NA,C	NA,1	NA,-inf	NA,inf	NA,0.175495	0.00012317	0.00012317
2	chr15:62904931:T:C	62904931	NA,C	NA,T	NA,1	NA,inf	NA,inf	NA,0.201366	0.000123154	0.000123154
2	chr15:62768277:CTA:C	62768277	NA,C	NA,CTA	NA,1	NA,-inf	NA,inf	NA,0.255972	0.000123128	0.000123128
2	chr15:63788939:G:A	63788939	NA,A	NA,G	NA,1	NA,inf	NA,inf	NA,0.248046	0.000123098	0.000123098
2	chr15:62596625:C:T	62596625	NA,T	NA,C	NA,1	NA,-inf	NA,inf	NA,0.196418	0.000123086	0.000123086
2	chr15:63489167:C:T	63489167	NA,T	NA,C	NA,1	NA,inf	NA,inf	NA,0.301831	0.000123064	0.000123064
2	chr15:63031084:T:C	63031084	NA,C	NA,T	NA,1	NA,-inf	NA,inf	NA,0.0213492	0.000123055	0.000123055
2	chr15:63292929:C:T	63292929	T,T	C,C	1,1	inf,inf	inf,inf	0.056106,1.13846	0.000123015	0.000123015
2	chr15:62973650:G:A	62973650	NA,A	NA,G	NA,1	NA,inf	NA,inf	NA,0.34117	0.000122937	0.000122937
2	chr15:63590240:G:GGACT	63590240	NA,GGACT	NA,G	NA,1	NA,inf	NA,inf	NA,0.31754	0.000122912	0.000122912
2	chr15:63044972:A:G	63044972	NA,G	NA,A	NA,1	NA,inf	NA,inf	NA,0.0560788	0.000122852	0.000122852
2	chr15:62922858:G:A	62922858	NA,A	NA,G	NA,1	NA,-inf	NA,inf	NA,0.208213	0.000122848	0.000122848
2	chr15:63111696:C:T	63111696	NA,T	NA,C	NA,1	NA,inf	NA,inf	NA,0.33874	0.000122705	0.000122705
2	chr15:63190666:A:G	63190666	NA,G	NA,A	NA,1	NA,inf	NA,inf	NA,0.117064	0.000122682	0.000122682
2	chr15:63804535:G:A	63804535	NA,A	NA,G	NA,1	NA,inf	NA,inf	NA,0.245308	0.000122635	0.000122635
2	chr15:63771680:G:A	63771680	NA,A	NA,G	NA,1	NA,inf	NA,inf	NA,0.244428	0.000122604	0.000122604
2	chr15:63653976:T:C	63653976	NA,C	NA,T	NA,1	NA,inf	NA,inf	NA,0.30306	0.000122573	0.000122573
2	chr15:62881073:C:T	62881073	NA,T	NA,C	NA,1	NA,-inf	NA,inf	NA,0.163536	0.000122535	0.000122535
2	chr15:62938489:G:A	62938489	NA,A	NA,G	NA,1	NA,-inf	NA,inf	NA,0.130133	0.000122534	0.000122534
2	chr15:63295321:C:G	63295321	NA,G	NA,C	NA,1	NA,inf	NA,inf	NA,0.223389	0.000122445	0.000122445
2	chr15:63046926:C:A	63046926	NA,A	NA,C	NA,1	NA,-inf	NA,inf	NA,0.39715	0.000122402	0.000122402
2	chr15:63797310:T:C	63797310	NA,C	NA,T	NA,1	NA,inf	NA,inf	NA,0.242741	0.000122395	0.000122395
2	chr15:62920863:T:C	62920863	NA,C	NA,T	NA,1	NA,inf	NA,inf	NA,0.208604	0.000122375	0.000122375
2	chr15:63746333:T:G	63746333	NA,G	NA,T	NA,1	NA,inf	NA,inf	NA,0.241822	0.00012236	0.00012236
2	chr15:62614648:T:C	62614648	NA,C	NA,T	NA,1	NA,-inf	NA,inf	NA,0.230185	0.000122258	0.000122258
2	chr15:63460485:ACAGCCTAGAATGCAGGGGAAT:A	63460485	NA,A	NA,ACAGCCTAGAATGCAGGGGAAT	NA,1	NA,inf	NA,inf	NA,0.17105	0.000122236	0.000122236
2	chr15:63464177:T:C	63464177	NA,C	NA,T	NA,1	NA,-inf	NA,inf	NA,0.28507	0.000122224	0.000122224
2	chr15:62798475:G:A	62798475	NA,A	NA,G	NA,1	NA,inf	NA,inf	NA,0.232503	0.000122162	0.000122162
2	chr15:63667580:C:T	63667580	NA,T	NA,C	NA,1	NA,inf	NA,inf	NA,0.247085	0.000122064	0.000122064
2	chr15:63730727:C:T	63730727	NA,T	NA,C	NA,1	NA,inf	NA,inf	NA,0.300124	0.000122048	0.000122048
2	chr15:63667418:A:T	63667418	NA,T	NA,A	NA,1	NA,inf	NA,inf	NA,0.24656	0.000122001	0.000122001
2	chr15:63780751:G:C	63780751	NA,C	NA,G	NA,1	NA,inf	NA,inf	NA,0.239233	0.000121988	0.000121988
2	chr15:63599762:G:A	63599762	NA,A	NA,G	NA,1	NA,-inf	NA,inf	NA,0.219798	0.000121974	0.000121974
2	chr15:63790806:T:A	63790806	NA,A	NA,T	NA,1	NA,inf	NA,inf	NA,0.251942	0.000121963	0.000121963
2	chr15:63695208:T:C	63695208	NA,C	NA,T	NA,1	NA,inf	NA,inf	NA,0.296579	0.000121956	0.000121956
2	chr15:62881066:T:G	62881066	NA,G	NA,T	NA,1	NA,-inf	NA,inf	NA,0.199544	0.000121943	0.000121943
2	chr15:62775914:A:G	62775914	NA,G	NA,A	NA,1	NA,-inf	NA,inf	NA,0.187233	0.000121861	0.000121861
2	chr15:63795943:G:T	63795943	NA,T	NA,G	NA,1	NA,inf	NA,inf	NA,0.250853	0.000121843	0.000121843
2	chr15:63305287:T:C	63305287	NA,C	NA,T	NA,1	NA,-inf	NA,inf	NA,0.319924	0.000121787	0.000121787
2	chr15:62854569:A:G	62854569	NA,G	NA,A	NA,1	NA,inf	NA,inf	NA,0.24365	0.000121784	0.000121784
2	chr15:63413244:G:A	63413244	NA,A	NA,G	NA,1	NA,-inf	NA,inf	NA,0.342414	0.000121757	0.000121757
2	chr15:63049055:G:C	63049055	NA,C	NA,G	NA,1	NA,-inf	NA,inf	NA,0.0851234	0.000121705	0.000121705
2	chr15:62715283:A:G	62715283	NA,G	NA,A	NA,1	NA,inf	NA,inf	NA,0.249436	0.000121568	0.000121568
2	chr15:62970975:T:C	62970975	NA,C	NA,T	NA,1	NA,inf	NA,inf	NA,0.327161	0.000121556	0.000121556
2	chr15:63574525:A:G	63574525	NA,G	NA,A	NA,1	NA,inf	NA,inf	NA,0.304291	0.000121555	0.000121555
2	chr15:63014134:T:C	63014134	NA,C	NA,T	NA,1	NA,-inf	NA,inf	NA,0.404476	0.000121482	0.000121482
2	chr15:62923962:T:C	62923962	NA,C	NA,T	NA,1	NA,inf	NA,inf	NA,0.160614	0.000121456	0.000121456
2	chr15:62718769:A:G	62718769	NA,G	NA,A	NA,1	NA,inf	NA,inf	NA,0.25294	0.000121453	0.000121453
2	chr15:62970404:G:A	62970404	NA,A	NA,G	NA,1	NA,inf	NA,inf	NA,0.196744	0.000121411	0.000121411
2	chr15:62892067:C:T	62892067	NA,T	NA,C	NA,1	NA,inf	NA,inf	NA,0.19685	0.000121391	0.000121391
2	chr15:62944613:G:A	62944613	NA,A	NA,G	NA,1	NA,-inf	NA,inf	NA,0.189823	0.000121383	0.000121383
2	chr15:62904613:G:A	62904613	NA,A	NA,G	NA,1	NA,inf	NA,inf	NA,0.187339	0.000121379	0.000121379
2	chr15:62827711:A:G	62827711	NA,G	NA,A	NA,1	NA,-inf	NA,inf	NA,0.2153	0.000121349	0.000121349
2	chr15:63652313:A:C	63652313	NA,C	NA,A	NA,1	NA,inf	NA,inf	NA,0.290514	0.000121329	0.000121329
2	chr15:63499824:T:C	63499824	NA,C	NA,T	NA,1	NA,inf	NA,inf	NA,0.246813	0.00012131	0.00012131
2	chr15:63584138:C:T	63584138	NA,T	NA,C	NA,1	NA,inf	NA,inf	NA,0.306681	0.000121278	0.000121278
2	chr15:62969637:G:A	62969637	NA,A	NA,G	NA,1	NA,inf	NA,inf	NA,0.324032	0.000121235	0.000121235
2	chr15:63293325:T:C	63293325	NA,C	NA,T	NA,1	NA,inf	NA,inf	NA,0.210958	0.000121173	0.000121173
2	chr15:62966336:T:C	62966336	NA,C	NA,T	NA,1	NA,inf	NA,inf	NA,0.228948	0.000121141	0.000121141
2	chr15:63157111:A:C	63157111	NA,C	NA,A	NA,1	NA,inf	NA,inf	NA,0.137254	0.000121123	0.000121123
2	chr15:62654613:G:A	62654613	NA,A	NA,G	NA,1	NA,-inf	NA,inf	NA,0.204009	0.000121123	0.000121123
2	chr15:63179168:C:G	63179168	NA,G	NA,C	NA,1	NA,inf	NA,inf	NA,0.0872105	0.000121106	0.000121106
2	chr15:63740977:T:C	63740977	NA,C	NA,T	NA,1	NA,inf	NA,inf	NA,0.290931	0.000120958	0.000120958
2	chr15:62844304:G:T	62844304	NA,T	NA,G	NA,1	NA,inf	NA,inf	NA,0.293782	0.000120904	0.000120904
2	chr15:63086803:T:C	63086803	NA,C	NA,T	NA,1	NA,inf	NA,inf	NA,0.171931	0.000120881	0.000120881
2	chr15:63519056:C:T	63519056	NA,T	NA,C	NA,1	NA,inf	NA,inf	NA,0.223711	0.000120826	0.000120826
2	chr15:63758764:C:T	63758764	NA,T	NA,C	NA,1	NA,inf	NA,inf	NA,0.317805	0.000120793	0.000120793
2	chr15:62767570:C:T	62767570	NA,T	NA,C	NA,1	NA,-inf	NA,inf	NA,0.234133	0.000120757	0.000120757
2	chr15:63741603:GTTTTC:G	63741603	NA,G	NA,GTTTTC	NA,1	NA,inf	NA,inf	NA,0.228599	0.000120756	0.000120756
2	chr15:62670095:C:T	62670095	T,T	C,C	1,1	inf,-inf	inf,inf	0.177825,1.51798	0.000120692	0.000120692
2	chr15:63443762:C:T	63443762	NA,T	NA,C	NA,1	NA,-inf	NA,inf	NA,0.255653	0.000120672	0.000120672
2	chr15:63795686:G:A	63795686	NA,A	NA,G	NA,1	NA,inf	NA,inf	NA,0.227623	0.000120646	0.000120646
2	chr15:63028090:A:G	63028090	G,NA	A,NA	1,NA	inf,NA	inf,NA	1.78912,NA	0.000120638	0.000120638
2	chr15:63623025:T:C	63623025	NA,C	NA,T	NA,1	NA,inf	NA,inf	NA,0.155183	0.000120451	0.000120451
2	chr15:63363909:C:T	63363909	NA,T	NA,C	NA,1	NA,-inf	NA,inf	NA,0.31098	0.000120438	0.000120438
2	chr15:63350379:C:T	63350379	T,NA	C,NA	1,NA	inf,NA	inf,NA	0.967231,NA	0.000120384	0.000120384
2	chr15:62944994:G:A	62944994	NA,A	NA,G	NA,1	NA,-inf	NA,inf	NA,0.18385	0.000120326	0.000120326
2	chr15:63786620:C:T	63786620	NA,T	NA,C	NA,1	NA,inf	NA,inf	NA,0.237167	0.000120306	0.000120306
2	chr15:63745276:G:A	63745276	NA,A	NA,G	NA,1	NA,inf	NA,inf	NA,0.283598	0.000120269	0.000120269
2	chr15:62969369:C:T	62969369	NA,T	NA,C	NA,1	NA,inf	NA,inf	NA,0.314568	0.000120267	0.000120267
2	chr15:63555801:G:T	63555801	NA,T	NA,G	NA,1	NA,-inf	NA,inf	NA,0.219911	0.000120263	0.000120263
2	chr15:63016390:C:A	63016390	NA,A	NA,C	NA,1	NA,inf	NA,inf	NA,0.159812	0.000120189	0.000120189
2	chr15:63649959:T:G	63649959	NA,G	NA,T	NA,1	NA,inf	NA,inf	NA,0.279386	0.000120151	0.000120151
2	chr15:63639713:A:T	63639713	T,T	A,A	1,1	-inf,inf	inf,inf	0.42134,1.37482	0.00012013	0.00012013
2	chr15:63665686:C:T	63665686	NA,T	NA,C	NA,1	NA,inf	NA,inf	NA,0.228705	0.000120087	0.000120087
2	chr15:63772617:A:C	63772617	NA,C	NA,A	NA,1	NA,inf	NA,inf	NA,0.286497	0.00012008	0.00012008
2	chr15:63005440:G:A	63005440	NA,A	NA,G	NA,1	NA,inf	NA,inf	NA,0.289551	0.000120075	0.000120075
2	chr15:62800901:T:C	62800901	NA,C	NA,T	NA,1	NA,inf	NA,inf	NA,0.219096	0.000120061	0.000120061
2	chr15:63437877:T:C	63437877	NA,C	NA,T	NA,1	NA,-inf	NA,inf	NA,0.136804	0.000120057	0.000120057
2	chr15:62662940:C:T	62662940	NA,T	NA,C	NA,1	NA,-inf	NA,inf	NA,0.247973	0.000120028	0.000120028
2	chr15:63046174:A:G	63046174	NA,G	NA,A	NA,1	NA,inf	NA,inf	NA,0.0642009	0.000120011	0.000120011
2	chr15:62963664:G:A	62963664	NA,A	NA,G	NA,1	NA,inf	NA,inf	NA,0.265488	0.000119871	0.000119871
2	chr15:63807436:T:C	63807436	NA,C	NA,T	NA,1	NA,-inf	NA,inf	NA,0.16969	0.000119845	0.000119845
2	chr15:63001945:T:G	63001945	NA,G	NA,T	NA,1	NA,inf	NA,inf	NA,0.238145	0.00011983	0.00011983
2	chr15:63097431:T:C	63097431	NA,C	NA,T	NA,1	NA,inf	NA,inf	NA,0.114776	0.000119795	0.000119795
2	chr15:63458713:G:A	63458713	NA,A	NA,G	NA,1	NA,-inf	NA,inf	NA,0.127098	0.000119761	0.000119761
2	chr15:63103921:G:A	63103921	NA,A	NA,G	NA,1	NA,-inf	NA,inf	NA,0.126857	0.000119747	0.000119747
2	chr15:63233769:C:T	63233769	NA,T	NA,C	NA,1	NA,inf	NA,inf	NA,0.125083	0.000119738	0.000119738
2	chr15:63435022:T:C	63435022	NA,C	NA,T	NA,1	NA,-inf	NA,inf	NA,0.215266	0.00011968	0.00011968
2	chr15:63787154:T:G	63787154	NA,G	NA,T	NA,1	NA,inf	NA,inf	NA,0.230848	0.000119622	0.000119622
2	chr15:63764564:G:A	63764564	NA,A	NA,G	NA,1	NA,inf	NA,inf	NA,0.279985	0.000119621	0.000119621
2	chr15:62615048:C:T	62615048	NA,T	NA,C	NA,1	NA,-inf	NA,inf	NA,0.205916	0.000119589	0.000119589
2	chr15:63434638:G:A	63434638	NA,A	NA,G	NA,1	NA,inf	NA,inf	NA,0.257114	0.000119515	0.000119515
2	chr15:63458471:G:A	63458471	NA,A	NA,G	NA,1	NA,-inf	NA,inf	NA,0.134557	0.000119503	0.000119503
2	chr15:63433968:T:C	63433968	NA,C	NA,T	NA,1	NA,inf	NA,inf	NA,0.256646	0.000119496	0.000119496
2	chr15:63027407:A:G	63027407	NA,G	NA,A	NA,1	NA,-inf	NA,inf	NA,0.0274508	0.000119484	0.000119484
2	chr15:63449747:C:A	63449747	NA,A	NA,C	NA,1	NA,-inf	NA,inf	NA,0.254438	0.000119458	0.000119458
2	chr15:63557132:G:A	63557132	NA,A	NA,G	NA,1	NA,-inf	NA,inf	NA,0.224369	0.000119446	0.000119446
2	chr15:63177746:A:G	63177746	NA,G	NA,A	NA,1	NA,-inf	NA,inf	NA,0.186811	0.000119423	0.000119423
2	chr15:63180057:T:C	63180057	NA,C	NA,T	NA,1	NA,-inf	NA,inf	NA,0.186811	0.000119423	0.000119423
2	chr15:62576528:G:C	62576528	NA,C	NA,G	NA,1	NA,inf	NA,inf	NA,0.211038	0.000119423	0.000119423
2	chr15:63054076:TA:T	63054076	NA,T	NA,TA	NA,1	NA,-inf	NA,inf	NA,0.468694	0.000119382	0.000119382
2	chr15:63272059:G:A	63272059	NA,A	NA,G	NA,1	NA,-inf	NA,inf	NA,0.267518	0.000119379	0.000119379
2	chr15:63722428:A:G	63722428	NA,G	NA,A	NA,1	NA,inf	NA,inf	NA,0.274348	0.000119341	0.000119341
2	chr15:63212419:C:T	63212419	NA,T	NA,C	NA,1	NA,inf	NA,inf	NA,0.0973602	0.000119298	0.000119298
2	chr15:63710137:C:T	63710137	NA,T	NA,C	NA,1	NA,-inf	NA,inf	NA,0.304981	0.000119208	0.000119208
2	chr15:63802180:G:A	63802180	NA,A	NA,G	NA,1	NA,inf	NA,inf	NA,0.272317	0.000119193	0.000119193
2	chr15:63813431:A:G	63813431	NA,G	NA,A	NA,1	NA,-inf	NA,inf	NA,0.244853	0.000119157	0.000119157
2	chr15:62769930:G:C	62769930	NA,C	NA,G	NA,1	NA,-inf	NA,inf	NA,0.221302	0.000119136	0.000119136
2	chr15:63064406:A:G	63064406	NA,G	NA,A	NA,1	NA,-inf	NA,inf	NA,0.0766468	0.000119104	0.000119104
2	chr15:63626348:G:A	63626348	NA,A	NA,G	NA,1	NA,inf	NA,inf	NA,0.226426	0.000119094	0.000119094
2	chr15:63492741:C:T	63492741	NA,T	NA,C	NA,1	NA,-inf	NA,inf	NA,0.282968	0.000119076	0.000119076
2	chr15:62812477:G:A	62812477	NA,A	NA,G	NA,1	NA,-inf	NA,inf	NA,0.191412	0.000119067	0.000119067
2	chr15:62940156:AATG:A	62940156	NA,A	NA,AATG	NA,1	NA,-inf	NA,inf	NA,0.256122	0.000119049	0.000119049
2	chr15:62749327:C:T	62749327	NA,T	NA,C	NA,1	NA,-inf	NA,inf	NA,0.190504	0.000118995	0.000118995
2	chr15:63348398:A:G	63348398	NA,G	NA,A	NA,1	NA,inf	NA,inf	NA,0.258954	0.000118962	0.000118962
2	chr15:63189000:A:T	63189000	NA,T	NA,A	NA,1	NA,-inf	NA,inf	NA,0.182008	0.000118941	0.000118941
2	chr15:63560388:C:T	63560388	NA,T	NA,C	NA,1	NA,inf	NA,inf	NA,0.314068	0.000118897	0.000118897
2	chr15:63315664:C:T	63315664	NA,T	NA,C	NA,1	NA,inf	NA,inf	NA,0.334469	0.000118877	0.000118877
2	chr15:63636756:A:G	63636756	G,G	A,A	1,1	-inf,inf	inf,inf	0.452703,1.34879	0.000118867	0.000118867
2	chr15:62814579:C:T	62814579	NA,T	NA,C	NA,1	NA,-inf	NA,inf	NA,0.248223	0.00011885	0.00011885
2	chr15:62833667:G:A	62833667	NA,A	NA,G	NA,1	NA,-inf	NA,inf	NA,0.207237	0.000118822	0.000118822
2	chr15:63103684:GAT:G	63103684	NA,G	NA,GAT	NA,1	NA,inf	NA,inf	NA,0.355	0.000118815	0.000118815
2	chr15:63086578:C:T	63086578	NA,T	NA,C	NA,1	NA,inf	NA,inf	NA,0.152028	0.000118808	0.000118808
2	chr15:63005856:A:G	63005856	NA,G	NA,A	NA,1	NA,-inf	NA,inf	NA,0.204276	0.000118799	0.000118799
2	chr15:62560878:A:C	62560878	NA,C	NA,A	NA,1	NA,inf	NA,inf	NA,0.245163	0.000118781	0.000118781
2	chr15:63089407:A:G	63089407	NA,G	NA,A	NA,1	NA,inf	NA,inf	NA,0.241967	0.000118781	0.000118781
2	chr15:63156272:T:C	63156272	C,C	T,T	1,1	inf,inf	inf,inf	0.39618,1.23902	0.000118748	0.000118748
2	chr15:63451835:G:A	63451835	A,NA	G,NA	1,NA	inf,NA	inf,NA	0.363122,NA	0.000118726	0.000118726
2	chr15:63143756:A:C	63143756	NA,C	NA,A	NA,1	NA,inf	NA,inf	NA,0.389633	0.000118697	0.000118697
2	chr15:62557344:G:A	62557344	NA,A	NA,G	NA,1	NA,-inf	NA,inf	NA,0.206866	0.000118691	0.000118691
2	chr15:62639810:A:G	62639810	NA,G	NA,A	NA,1	NA,inf	NA,inf	NA,0.176875	0.00011869	0.00011869
2	chr15:62772671:T:A	62772671	NA,A	NA,T	NA,1	NA,inf	NA,inf	NA,0.223158	0.000118673	0.000118673
2	chr15:63521445:G:A	63521445	NA,A	NA,G	NA,1	NA,inf	NA,inf	NA,0.203236	0.000118631	0.000118631
2	chr15:63764307:T:C	63764307	NA,C	NA,T	NA,1	NA,inf	NA,inf	NA,0.270022	0.000118624	0.000118624
2	chr15:63746900:C:T	63746900	NA,T	NA,C	NA,1	NA,inf	NA,inf	NA,0.260964	0.000118593	0.000118593
2	chr15:63792458:C:T	63792458	NA,T	NA,C	NA,1	NA,inf	NA,inf	NA,0.179927	0.000118547	0.000118547
2	chr15:63418596:G:A	63418596	NA,A	NA,G	NA,1	NA,-inf	NA,inf	NA,0.122213	0.000118542	0.000118542
2	chr15:62832310:A:C	62832310	C,C	A,A	1,1	inf,inf	inf,inf	1.41024,0.369333	0.000118531	0.000118531
2	chr15:62559422:C:T	62559422	NA,T	NA,C	NA,1	NA,-inf	NA,inf	NA,0.205715	0.000118525	0.000118525
2	chr15:63282051:A:G	63282051	NA,G	NA,A	NA,1	NA,-inf	NA,inf	NA,0.227856	0.000118497	0.000118497
2	chr15:63315048:C:G	63315048	NA,G	NA,C	NA,1	NA,inf	NA,inf	NA,0.165355	0.00011849	0.00011849
2	chr15:63753308:A:G	63753308	NA,G	NA,A	NA,1	NA,inf	NA,inf	NA,0.265724	0.00011847	0.00011847
2	chr15:63265279:T:C	63265279	NA,C	NA,T	NA,1	NA,-inf	NA,inf	NA,0.17201	0.000118422	0.000118422
2	chr15:63274757:GAGA:G	63274757	NA,G	NA,GAGA	NA,1	NA,inf	NA,inf	NA,0.151373	0.00011835	0.00011835
2	chr15:63146514:C:A	63146514	NA,A	NA,C	NA,1	NA,inf	NA,inf	NA,0.317136	0.000118303	0.000118303
2	chr15:62772438:C:G	62772438	NA,G	NA,C	NA,1	NA,-inf	NA,inf	NA,0.217451	0.000118263	0.000118263
2	chr15:62877470:CT:C	62877470	NA,C	NA,CT	NA,1	NA,-inf	NA,inf	NA,0.157395	0.000118252	0.000118252
2	chr15:62724040:C:T	62724040	NA,T	NA,C	NA,1	NA,-inf	NA,inf	NA,0.185184	0.000118233	0.000118233
2	chr15:62963822:C:T	62963822	NA,T	NA,C	NA,1	NA,inf	NA,inf	NA,0.248985	0.000118182	0.000118182
2	chr15:63638865:C:G	63638865	NA,G	NA,C	NA,1	NA,inf	NA,inf	NA,0.288096	0.000118133	0.000118133
2	chr15:63273152:T:C	63273152	NA,C	NA,T	NA,1	NA,-inf	NA,inf	NA,0.252997	0.000118113	0.000118113
2	chr15:62931143:A:G	62931143	NA,G	NA,A	NA,1	NA,inf	NA,inf	NA,0.292555	0.00011811	0.00011811
2	chr15:62807818:T:G	62807818	NA,G	NA,T	NA,1	NA,inf	NA,inf	NA,0.234482	0.000118089	0.000118089
2	chr15:62571627:TC:T	62571627	NA,T	NA,TC	NA,1	NA,inf	NA,inf	NA,0.208734	0.000118084	0.000118084
2	chr15:63740748:T:C	63740748	NA,C	NA,T	NA,1	NA,inf	NA,inf	NA,0.131483	0.000118063	0.000118063
2	chr15:62835108:C:G	62835108	NA,G	NA,C	NA,1	NA,-inf	NA,inf	NA,0.233851	0.00011805	0.00011805
2	chr15:62553290:C:T	62553290	NA,T	NA,C	NA,1	NA,-inf	NA,inf	NA,0.200249	0.000118033	0.000118033
2	chr15:63793145:A:C	63793145	NA,C	NA,A	NA,1	NA,-inf	NA,inf	NA,0.113179	0.000117979	0.000117979
2	chr15:62712354:C:G	62712354	G,G	C,C	1,1	-inf,-inf	inf,inf	1.3785,0.830852	0.000117916	0.000117916
2	chr15:63747893:T:C	63747893	NA,C	NA,T	NA,1	NA,inf	NA,inf	NA,0.259568	0.000117879	0.000117879
2	chr15:63765056:T:C	63765056	NA,C	NA,T	NA,1	NA,inf	NA,inf	NA,0.204984	0.000117877	0.000117877
2	chr15:62771682:G:A	62771682	NA,A	NA,G	NA,1	NA,-inf	NA,inf	NA,0.185995	0.00011787	0.00011787
2	chr15:63237944:C:T	63237944	NA,T	NA,C	NA,1	NA,inf	NA,inf	NA,0.0834518	0.000117867	0.000117867
2	chr15:63753381:A:G	63753381	G,NA	A,NA	1,NA	inf,NA	inf,NA	0.491448,NA	0.00011781	0.00011781
2	chr15:62669305:T:C	62669305	NA,C	NA,T	NA,1	NA,inf	NA,inf	NA,0.187833	0.000117712	0.000117712
2	chr15:62968348:G:A	62968348	NA,A	NA,G	NA,1	NA,inf	NA,inf	NA,0.300844	0.000117704	0.000117704
2	chr15:63224714:T:C	63224714	NA,C	NA,T	NA,1	NA,inf	NA,inf	NA,0.081304	0.000117653	0.000117653
2	chr15:62835351:C:A	62835351	NA,A	NA,C	NA,1	NA,inf	NA,inf	NA,0.238844	0.000117636	0.000117636
2	chr15:63628189:G:C	63628189	NA,C	NA,G	NA,1	NA,inf	NA,inf	NA,0.198532	0.000117628	0.000117628
2	chr15:63151511:G:T	63151511	NA,T	NA,G	NA,1	NA,inf	NA,inf	NA,0.351923	0.00011751	0.00011751
2	chr15:62752823:A:T	62752823	T,T	A,A	1,1	-inf,-inf	inf,inf	0.681857,1.46066	0.000117501	0.000117501
2	chr15:62763459:T:A	62763459	NA,A	NA,T	NA,1	NA,-inf	NA,inf	NA,0.207257	0.000117482	0.000117482
2	chr15:62617338:G:T	62617338	NA,T	NA,G	NA,1	NA,inf	NA,inf	NA,0.190802	0.000117455	0.000117455
2	chr15:63155955:A:G	63155955	G,G	A,A	1,1	inf,inf	inf,inf	0.400197,1.23781	0.000117414	0.000117414
2	chr15:63644519:C:T	63644519	NA,T	NA,C	NA,1	NA,inf	NA,inf	NA,0.12817	0.000117398	0.000117398
2	chr15:63794387:T:C	63794387	NA,C	NA,T	NA,1	NA,inf	NA,inf	NA,0.196238	0.00011739	0.00011739
2	chr15:63229574:G:C	63229574	NA,C	NA,G	NA,1	NA,inf	NA,inf	NA,0.342704	0.000117385	0.000117385
2	chr15:63076202:C:T	63076202	NA,T	NA,C	NA,1	NA,-inf	NA,inf	NA,0.426885	0.000117362	0.000117362
2	chr15:63620415:T:C	63620415	C,NA	T,NA	1,NA	inf,NA	inf,NA	0.962155,NA	0.000117358	0.000117358
2	chr15:63014357:A:T	63014357	NA,T	NA,A	NA,1	NA,inf	NA,inf	NA,0.0118132	0.000117358	0.000117358
2	chr15:62936457:T:G	62936457	NA,G	NA,T	NA,1	NA,inf	NA,inf	NA,0.319285	0.000117296	0.000117296
2	chr15:63204456:G:A	63204456	A,A	G,G	1,1	inf,-inf	inf,inf	0.606445,0.768454	0.000117279	0.000117279
2	chr15:63058982:A:G	63058982	NA,G	NA,A	NA,1	NA,-inf	NA,inf	NA,0.0576345	0.000117191	0.000117191
2	chr15:62569221:A:C	62569221	NA,C	NA,A	NA,1	NA,inf	NA,inf	NA,0.19528	0.00011716	0.00011716
2	chr15:63355115:C:T	63355115	NA,T	NA,C	NA,1	NA,inf	NA,inf	NA,0.126642	0.000117072	0.000117072
2	chr15:63456188:T:G	63456188	NA,G	NA,T	NA,1	NA,inf	NA,inf	NA,0.121935	0.000117062	0.000117062
2	chr15:63426780:T:C	63426780	NA,C	NA,T	NA,1	NA,-inf	NA,inf	NA,0.111089	0.000117056	0.000117056
2	chr15:63624773:A:G	63624773	NA,G	NA,A	NA,1	NA,inf	NA,inf	NA,0.191104	0.000117023	0.000117023
2	chr15:63726466:CAAG:C	63726466	NA,C	NA,CAAG	NA,1	NA,-inf	NA,inf	NA,0.110069	0.000116958	0.000116958
2	chr15:63382096:T:C	63382096	NA,C	NA,T	NA,1	NA,inf	NA,inf	NA,0.184646	0.000116864	0.000116864
2	chr15:63776760:G:A	63776760	NA,A	NA,G	NA,1	NA,inf	NA,inf	NA,0.196479	0.00011683	0.00011683
2	chr15:62664938:A:G	62664938	NA,G	NA,A	NA,1	NA,-inf	NA,inf	NA,0.214604	0.000116767	0.000116767
2	chr15:63284375:G:A	63284375	NA,A	NA,G	NA,1	NA,-inf	NA,inf	NA,0.23292	0.000116702	0.000116702
2	chr15:63252480:C:T	63252480	NA,T	NA,C	NA,1	NA,inf	NA,inf	NA,0.333826	0.000116669	0.000116669
2	chr15:63775054:G:A	63775054	NA,A	NA,G	NA,1	NA,inf	NA,inf	NA,0.194776	0.000116664	0.000116664
2	chr15:62828054:T:G	62828054	NA,G	NA,T	NA,1	NA,-inf	NA,inf	NA,0.129377	0.000116651	0.000116651
2	chr15:62769047:C:T	62769047	NA,T	NA,C	NA,1	NA,-inf	NA,inf	NA,0.104955	0.000116575	0.000116575
2	chr15:62557438:C:T	62557438	NA,T	NA,C	NA,1	NA,inf	NA,inf	NA,0.202987	0.000116562	0.000116562
2	chr15:63009828:A:C	63009828	NA,C	NA,A	NA,1	NA,inf	NA,inf	NA,0.234171	0.000116557	0.000116557
2	chr15:63806592:C:T	63806592	NA,T	NA,C	NA,1	NA,inf	NA,inf	NA,0.241835	0.000116552	0.000116552
2	chr15:62863492:C:T	62863492	T,T	C,C	1,1	-inf,inf	inf,inf	0.497279,1.24654	0.000116546	0.000116546
2	chr15:63360959:G:A	63360959	NA,A	NA,G	NA,1	NA,inf	NA,inf	NA,0.211884	0.000116499	0.000116499
2	chr15:63068020:A:AT	63068020	NA,AT	NA,A	NA,1	NA,-inf	NA,inf	NA,0.0539261	0.000116496	0.000116496
```
