## Supplementary material for "Characterization of shared and ancestry-specific signals driving complex traits using multi-ancestry fine-mapping": susiex_nc2.cs80.snp

```
BP	SNP	PIP(CS1)	LogBF(CS1,Pop1)	LogBF(CS1,Pop2)	PIP(CS2)	LogBF(CS2,Pop1)	LogBF(CS2,Pop2)
62549917	chr15:62549917:C:T	1.71017e-16	-1.92705	-1.0951	1.96589e-05	-1.90967	-1.08318
62549957	chr15:62549957:G:A	1.37744e-15	-3.33647e-10	-0.935933	0.000165521	-3.33647e-10	-0.862282
62550294	chr15:62550294:A:G	2.94424e-16	-2.0136	-0.465294	3.00532e-05	-2.00992	-0.55849
62550321	chr15:62550321:A:T	8.47148e-15	-3.33647e-10	0.880546	0.000846196	-3.33647e-10	0.769372
62552121	chr15:62552121:G:C	2.50624e-16	-1.38181	-1.25815	2.63748e-05	-1.4479	-1.25107
62552146	chr15:62552146:T:G	6.16346e-16	-1.88899	0.148881	8.05123e-05	-1.77446	0.191492
62552177	chr15:62552177:A:G	2.04401e-16	-2.08127	-0.762557	2.12767e-05	-2.08003	-0.833739
62552253	chr15:62552253:A:G	1.96228e-16	-1.78011	-1.10453	2.56572e-05	-1.67692	-1.04964
62552525	chr15:62552525:G:A	1.18041e-16	-2.09617	-1.29672	1.30802e-05	-2.10046	-1.29982
62552962	chr15:62552962:A:G	1.71109e-15	-3.33647e-10	-0.719031	0.000216602	-3.33647e-10	-0.593317
62553290	chr15:62553290:C:T	1.06298e-15	-3.33647e-10	-1.19509	0.000118033	-3.33647e-10	-1.20041
62553463	chr15:62553463:C:T	1.72227e-15	-3.33647e-10	-0.712518	0.000204763	-3.33647e-10	-0.649527
62555039	chr15:62555039:C:G	1.14081e-15	-3.33647e-10	-1.12442	0.000125003	-3.33647e-10	-1.14304
62556036	chr15:62556036:A:G	3.05236e-16	-1.64945	-0.793383	3.37665e-05	-1.70388	-0.748029
62556488	chr15:62556488:T:A	1.01304e-15	-3.33647e-10	-1.24321	0.000115195	-3.33647e-10	-1.22475
62556569	chr15:62556569:A:G	2.4437e-16	-1.82519	-0.840038	3.14251e-05	-1.74143	-0.782339
62556599	chr15:62556599:A:G	1.5348e-15	-3.33647e-10	-0.827761	0.000168178	-3.33647e-10	-0.846354
62556719	chr15:62556719:G:A	1.76165e-15	-3.33647e-10	-0.689905	0.000222776	-3.33647e-10	-0.565212
62556911	chr15:62556911:A:C	3.29391e-16	-1.75337	-0.613294	3.70972e-05	-1.79706	-0.560778
62557214	chr15:62557214:G:A	1.67929e-15	-3.33647e-10	-0.737786	0.000211373	-3.33647e-10	-0.617755
62557344	chr15:62557344:G:A	1.06926e-15	-3.33647e-10	-1.18919	0.000118691	-3.33647e-10	-1.19486
62557438	chr15:62557438:C:T	1.05676e-15	-3.33647e-10	-1.20095	0.000116562	-3.33647e-10	-1.21295
62558626	chr15:62558626:T:A	2.9209e-15	-3.33647e-10	-0.184269	0.000342073	-3.33647e-10	-0.136355
62559020	chr15:62559020:G:C	4.29594e-16	-2.10107	-3.12094e-10	4.83639e-05	-2.09263	-3.12094e-10
62559023	chr15:62559023:T:A	1.38696e-16	-2.09962	-1.13201	1.53834e-05	-2.10116	-1.13692
62559422	chr15:62559422:C:T	1.06841e-15	-3.33647e-10	-1.18999	0.000118525	-3.33647e-10	-1.19626
62560011	chr15:62560011:C:T	1.61658e-15	-1.47232	0.696476	0.00016309	-1.5161	0.639022
62560374	chr15:62560374:A:G	1.03942e-15	-3.33647e-10	-1.2175	0.000114642	-3.33647e-10	-1.22956
62560529	chr15:62560529:A:G	1.32603e-16	-2.06202	-1.21454	1.56604e-05	-2.02594	-1.1943
62560577	chr15:62560577:T:A	2.91723e-16	-1.94827	-0.539838	3.78114e-05	-1.84346	-0.495311
62560681	chr15:62560681:T:C	1.46302e-15	-3.33647e-10	-0.875654	0.000164799	-3.33647e-10	-0.866652
62560878	chr15:62560878:A:C	1.11019e-15	-3.33647e-10	-1.15163	0.000118781	-3.33647e-10	-1.1941
62561185	chr15:62561185:G:A	1.46947e-15	-3.33647e-10	-0.871257	0.000163784	-3.33647e-10	-0.872829
62561189	chr15:62561189:A:G	1.01908e-15	-3.33647e-10	-1.23726	0.000114741	-3.33647e-10	-1.2287
62561202	chr15:62561202:A:G	7.86679e-16	-1.49609	-3.12094e-10	8.20678e-05	-1.56383	-3.12094e-10
62561884	chr15:62561884:A:T	1.36998e-16	-2.01347	-1.23048	1.64679e-05	-1.95917	-1.2108
62562142	chr15:62562142:T:C	1.1949e-16	-2.09663	-1.28405	1.37709e-05	-2.07598	-1.27284
62562347	chr15:62562347:C:G	3.16963e-16	-1.65157	-0.753562	3.49038e-05	-1.63258	-0.786201
62562699	chr15:62562699:C:T	2.18672e-15	-3.33647e-10	-0.473756	0.000253654	-3.33647e-10	-0.435408
62563982	chr15:62563982:C:T	4.84299e-16	-1.98121	-3.12094e-10	5.50726e-05	-1.96273	-3.12094e-10
62564190	chr15:62564190:A:G	7.0475e-16	-1.9037	0.297626	9.39782e-05	-1.77812	0.349804
62564916	chr15:62564916:A:AT	9.74036e-16	-3.33647e-10	-1.28247	0.00010813	-3.33647e-10	-1.28804
62565242	chr15:62565242:A:G	2.20095e-16	-2.09171	-0.678142	2.44038e-05	-2.08489	-0.691748
62565402	chr15:62565402:T:C	4.95698e-16	-1.85017	-0.107774	6.69238e-05	-1.70805	-0.0597731
62565559	chr15:62565559:A:G	2.31316e-16	-1.57693	-1.1432	2.39988e-05	-1.62597	-1.16741
62565715	chr15:62565715:G:A	2.5668e-16	-2.09979	-0.516291	2.88737e-05	-2.10115	-0.507299
62565977	chr15:62565977:A:G	1.74571e-15	-3.33647e-10	-0.698996	0.000181053	-3.33647e-10	-0.772592
62566114	chr15:62566114:G:A	4.02248e-15	-3.33647e-10	0.13574	0.00047939	-3.33647e-10	0.201136
62566140	chr15:62566140:C:T	1.17207e-16	-2.10024	-1.29973	1.33529e-05	-2.08111	-1.29853
62566207	chr15:62566207:A:G	4.84642e-16	-1.91939	-0.061117	6.46892e-05	-1.78836	-0.0134245
62566221	chr15:62566221:C:A	5.50337e-16	-1.90132	0.0479361	7.39323e-05	-1.76515	0.0969207
62566276	chr15:62566276:G:A	1.75252e-16	-1.6977	-1.29999	2.18697e-05	-1.58753	-1.29875
62566780	chr15:62566780:C:G	4.7589e-15	-3.33647e-10	0.303857	0.000478798	-3.33647e-10	0.199899
62567322	chr15:62567322:T:G	1.32121e-16	-1.9849	-1.29529	1.57983e-05	-1.91246	-1.29902
62567592	chr15:62567592:T:C	2.16438e-15	-3.33647e-10	-0.484024	0.000269819	-3.33647e-10	-0.373629
62567623	chr15:62567623:G:T	2.35909e-16	-1.56123	-1.13923	3.04897e-05	-1.3828	-1.1712
62567626	chr15:62567626:G:C	1.0335e-15	-3.33647e-10	-1.22321	0.000114493	-3.33647e-10	-1.23087
62567908	chr15:62567908:C:T	1.92536e-16	-1.83854	-1.06509	2.52319e-05	-1.73255	-1.01072
62568044	chr15:62568044:C:T	2.02466e-16	-1.79578	-1.05757	2.68563e-05	-1.68139	-0.999484
62568051	chr15:62568051:A:G	2.31118e-15	-3.33647e-10	-0.418403	0.000268686	-3.33647e-10	-0.377836
62568571	chr15:62568571:C:T	6.10461e-16	-1.7497	-3.12094e-10	6.94528e-05	-1.73073	-3.12094e-10
62568702	chr15:62568702:G:A	1.9859e-15	-3.33647e-10	-0.570085	0.000231143	-3.33647e-10	-0.52834
62568796	chr15:62568796:A:G	1.08602e-15	-3.33647e-10	-1.17364	0.000127168	-3.33647e-10	-1.12587
62568913	chr15:62568913:A:C	3.58799e-16	-1.95072	-0.330432	4.95311e-05	-1.82774	-0.241041
62569159	chr15:62569159:G:A	2.33852e-16	-1.51402	-1.1952	3.24891e-05	-1.29899	-1.19149
62569210	chr15:62569210:C:T	1.20921e-16	-2.07077	-1.29801	1.43294e-05	-2.01867	-1.29039
62569221	chr15:62569221:A:C	1.05876e-15	-3.33647e-10	-1.19906	0.00011716	-3.33647e-10	-1.20784
62569411	chr15:62569411:C:T	6.35762e-16	-1.70909	-3.12094e-10	6.95788e-05	-1.72892	-3.12094e-10
62569587	chr15:62569587:G:A	1.58565e-15	-3.33647e-10	-0.795164	0.000178053	-3.33647e-10	-0.789296
62569939	chr15:62569939:A:G	2.30278e-16	-1.57673	-1.14789	3.16944e-05	-1.37278	-1.14246
62570064	chr15:62570064:C:T	2.20466e-15	-3.33647e-10	-0.465585	0.000258051	-3.33647e-10	-0.418223
62571030	chr15:62571030:G:A	1.08221e-15	-3.33647e-10	-1.17715	0.00012646	-3.33647e-10	-1.13146
62571543	chr15:62571543:A:G	1.09332e-15	-3.33647e-10	-1.16694	0.00012324	-3.33647e-10	-1.15724
62571577	chr15:62571577:C:T	2.57199e-15	-3.33647e-10	-0.31148	0.00030152	-3.33647e-10	-0.262543
62571627	chr15:62571627:TC:T	1.07312e-15	-3.33647e-10	-1.18559	0.000118084	-3.33647e-10	-1.19998
62571689	chr15:62571689:T:C	1.00405e-15	-3.33647e-10	-1.25211	0.000111308	-3.33647e-10	-1.25908
62571931	chr15:62571931:G:A	5.03455e-16	-1.88854	-0.0538828	6.83489e-05	-1.76309	0.0163363
62572010	chr15:62572010:T:C	2.33219e-15	-3.33647e-10	-0.40935	0.000270703	-3.33647e-10	-0.370355
62572194	chr15:62572194:C:A	1.31825e-16	-2.05084	-1.2316	1.65521e-05	-1.97847	-1.18639
62572394	chr15:62572394:C:T	3.32471e-15	-3.33647e-10	-0.0547768	0.000396343	-3.33647e-10	0.0109017
62572451	chr15:62572451:G:A	6.85211e-16	-1.63419	-3.12094e-10	7.21233e-05	-1.693	-3.12094e-10
62572626	chr15:62572626:C:T	1.76794e-15	-3.33647e-10	-0.686343	0.000203147	-3.33647e-10	-0.657449
62572796	chr15:62572796:CT:C	2.4206e-16	-1.60725	-1.06748	2.90714e-05	-1.50729	-1.09434
62572856	chr15:62572856:G:A	1.36381e-15	-3.33647e-10	-0.945876	0.000153023	-3.33647e-10	-0.940791
62572942	chr15:62572942:T:G	2.05686e-16	-1.58853	-1.24903	2.24334e-05	-1.59936	-1.26146
62572958	chr15:62572958:G:C	1.34751e-15	-3.33647e-10	-0.957903	0.000141679	-3.33647e-10	-1.01782
62572984	chr15:62572984:C:T	5.56775e-16	-1.84175	-3.12094e-10	5.63126e-05	-1.94046	-3.12094e-10
62572985	chr15:62572985:C:T	1.045e-15	-3.33647e-10	-1.21214	0.000113776	-3.33647e-10	-1.23714
62573043	chr15:62573043:C:T	9.5766e-16	-3.33647e-10	-1.29942	0.000107046	-3.33647e-10	-1.29812
62573057	chr15:62573057:C:T	5.43118e-16	-0.691804	-1.17478	8.39914e-05	-0.357813	-1.18285
62573058	chr15:62573058:C:A	2.10284e-16	-1.68137	-1.13408	2.62864e-05	-1.57273	-1.1296
62573961	chr15:62573961:T:C	3.75014e-16	-1.90247	-0.334483	4.71679e-05	-1.82045	-0.297221
62574359	chr15:62574359:T:G	2.03189e-15	-3.33647e-10	-0.547192	0.000238846	-3.33647e-10	-0.49556
62574495	chr15:62574495:T:C	9.99254e-16	-3.33647e-10	-1.25691	0.000110955	-3.33647e-10	-1.26226
62574827	chr15:62574827:A:C	2.21186e-15	-3.33647e-10	-0.462327	0.00022729	-3.33647e-10	-0.54515
62575126	chr15:62575126:A:G	9.85534e-16	-3.33647e-10	-1.27073	0.000112231	-3.33647e-10	-1.25082
62575463	chr15:62575463:G:C	2.32879e-15	-3.33647e-10	-0.410811	0.000275024	-3.33647e-10	-0.354521
62576140	chr15:62576140:C:A	1.09285e-15	-3.33647e-10	-1.16737	0.000128153	-3.33647e-10	-1.11816
62576258	chr15:62576258:C:T	1.0109e-15	-3.33647e-10	-1.24532	0.000115995	-3.33647e-10	-1.21783
62576290	chr15:62576290:A:C	1.24881e-15	-3.33647e-10	-1.03397	0.000137447	-3.33647e-10	-1.04814
62576440	chr15:62576440:A:C	2.00226e-15	-3.33647e-10	-0.561883	0.000230009	-3.33647e-10	-0.533261
62576528	chr15:62576528:G:C	1.06831e-15	-3.33647e-10	-1.19008	0.000119423	-3.33647e-10	-1.18871
62576837	chr15:62576837:A:T	1.25487e-15	-3.33647e-10	-1.02913	0.000140956	-3.33647e-10	-1.02293
62577181	chr15:62577181:C:T	1.33861e-16	-1.97176	-1.29536	1.44141e-05	-2.00331	-1.29987
62577384	chr15:62577384:T:C	1.14544e-15	-3.33647e-10	-1.12037	0.000135875	-3.33647e-10	-1.05964
62577801	chr15:62577801:G:A	1.51765e-15	-3.33647e-10	-0.838998	0.0001662	-3.33647e-10	-0.858186
62578019	chr15:62578019:G:T	1.24681e-15	-3.33647e-10	-1.03557	0.000136994	-3.33647e-10	-1.05144
62578079	chr15:62578079:A:T	1.37564e-16	-1.94933	-1.29049	1.47042e-05	-1.98509	-1.29816
62578499	chr15:62578499:G:T	1.37004e-15	-3.33647e-10	-0.941317	0.000144171	-3.33647e-10	-1.00038
62578727	chr15:62578727:TATTGC:T	1.19075e-15	-3.33647e-10	-1.08158	0.000130437	-3.33647e-10	-1.10049
62579972	chr15:62579972:A:T	1.31451e-15	-3.33647e-10	-0.982693	0.000149048	-3.33647e-10	-0.967107
62580039	chr15:62580039:A:G	1.9857e-15	-3.33647e-10	-0.570187	0.000237332	-3.33647e-10	-0.50192
62580081	chr15:62580081:T:C	1.00528e-15	-3.33647e-10	-1.25089	0.000111271	-3.33647e-10	-1.25941
62580652	chr15:62580652:C:G	1.29508e-16	-2.00235	-1.29782	1.51676e-05	-1.95226	-1.29995
62580701	chr15:62580701:G:C	1.34892e-15	-3.33647e-10	-0.956856	0.000140601	-3.33647e-10	-1.02545
62580824	chr15:62580824:C:T	5.81939e-16	-1.79755	-3.12094e-10	6.09572e-05	-1.86121	-3.12094e-10
62580907	chr15:62580907:G:T	1.33332e-15	-3.33647e-10	-0.968485	0.000139045	-3.33647e-10	-1.03658
62580914	chr15:62580914:G:A	1.24283e-15	-3.33647e-10	-1.03877	0.000136128	-3.33647e-10	-1.05779
62581011	chr15:62581011:G:C	1.13826e-15	-3.33647e-10	-1.12666	0.000124746	-3.33647e-10	-1.1451
62581033	chr15:62581033:A:G	2.31863e-16	-1.99137	-0.726396	2.85242e-05	-1.91825	-0.702373
62581126	chr15:62581126:T:C	2.61129e-16	-1.34119	-1.25771	2.4998e-05	-1.49914	-1.25345
62581719	chr15:62581719:T:C	1.22568e-15	-3.33647e-10	-1.05267	0.000144191	-3.33647e-10	-1.00024
62582646	chr15:62582646:A:G	1.16953e-15	-3.33647e-10	-1.09955	0.0001288	-3.33647e-10	-1.11312
62583121	chr15:62583121:G:A	2.46611e-16	-2.09858	-0.557516	2.97198e-05	-2.09257	-0.486989
62583239	chr15:62583239:C:T	1.17075e-16	-2.1012	-1.29989	1.3132e-05	-2.10067	-1.29565
62583265	chr15:62583265:G:A	4.42342e-16	-2.07183	-3.12094e-10	4.92085e-05	-2.07531	-3.12094e-10
62583656	chr15:62583656:G:T	8.51802e-15	-3.33647e-10	0.886025	0.000914724	-3.33647e-10	0.847244
62583672	chr15:62583672:A:G	1.25691e-15	-3.33647e-10	-1.0275	0.000139372	-3.33647e-10	-1.03424
62583928	chr15:62583928:A:T	1.31113e-15	-3.33647e-10	-0.985271	0.000146756	-3.33647e-10	-0.982607
62584012	chr15:62584012:T:G	4.23963e-16	-2.10098	-0.0132882	4.92328e-05	-2.10115	0.0263265
62584030	chr15:62584030:A:G	1.17481e-16	-2.09929	-1.29834	1.31666e-05	-2.09996	-1.29374
62584094	chr15:62584094:A:G	2.24079e-16	-1.63308	-1.11883	2.53434e-05	-1.67233	-1.06653
62584483	chr15:62584483:G:A	9.7519e-16	-3.33647e-10	-1.28128	0.000107848	-3.33647e-10	-1.29065
62584578	chr15:62584578:C:T	1.39872e-16	-2.00288	-1.22031	1.68823e-05	-1.96941	-1.1757
62584739	chr15:62584739:C:G	1.55376e-15	-3.33647e-10	-0.815481	0.000170553	-3.33647e-10	-0.832331
62585006	chr15:62585006:C:T	1.32099e-15	-3.33647e-10	-0.977774	0.00014475	-3.33647e-10	-0.996373
62585207	chr15:62585207:C:T	2.048e-16	-1.68668	-1.1552	2.26123e-05	-1.74673	-1.10615
62585833	chr15:62585833:C:T	9.63605e-16	-3.33647e-10	-1.29323	0.000107729	-3.33647e-10	-1.29176
62586853	chr15:62586853:G:A	2.75158e-16	-1.85628	-0.690285	3.16358e-05	-1.93156	-0.585526
62587387	chr15:62587387:A:G	2.92213e-16	-1.84406	-0.642371	3.22211e-05	-1.80543	-0.693324
62587549	chr15:62587549:T:C	1.59449e-16	-1.8183	-1.27389	1.77329e-05	-1.8441	-1.25186
62588008	chr15:62588008:G:T	1.16572e-15	-1.10282	-3.12094e-10	0.000112354	-1.24973	-3.12094e-10
62589002	chr15:62589002:T:C	9.92741e-16	-3.33647e-10	-1.26344	0.000109881	-3.33647e-10	-1.27198
62589665	chr15:62589665:A:T	4.25862e-16	-2.0922	-0.0176026	5.35271e-05	-2.07967	0.0884835
62590071	chr15:62590071:A:G	1.23106e-15	-3.33647e-10	-1.04829	0.000141242	-3.33647e-10	-1.0209
62590446	chr15:62590446:C:A	4.34958e-15	-3.33647e-10	0.21392	0.000589129	-3.33647e-10	0.407267
62590877	chr15:62590877:T:G	1.45616e-16	-1.88301	-1.29993	1.50625e-05	-1.96537	-1.2938
62591218	chr15:62591218:A:G	4.66867e-16	-1.75492	-0.262954	5.01648e-05	-1.68374	-0.372324
62591473	chr15:62591473:A:G	1.52616e-16	-1.87316	-1.26283	1.59203e-05	-1.92202	-1.28176
62591934	chr15:62591934:C:G	1.26111e-16	-2.06963	-1.25712	1.36143e-05	-2.08304	-1.27723
62592386	chr15:62592386:G:C	1.90603e-15	-3.33647e-10	-0.611135	0.000203534	-3.33647e-10	-0.655548
62592443	chr15:62592443:A:G	1.7857e-15	-3.33647e-10	-0.676347	0.000194919	-3.33647e-10	-0.698797
62592649	chr15:62592649:CA:C	1.57821e-16	-2.0824	-1.02005	1.825e-05	-2.05548	-1.01173
62592693	chr15:62592693:A:G	9.64636e-16	-3.33647e-10	-1.29216	0.000107464	-3.33647e-10	-1.29423
62592925	chr15:62592925:G:C	9.94663e-16	-3.33647e-10	-1.26151	0.000110907	-3.33647e-10	-1.26268
62594054	chr15:62594054:G:A	6.00965e-16	-1.76538	-3.12094e-10	7.16063e-05	-1.7002	-3.12094e-10
62595074	chr15:62595074:A:C	1.597e-15	-0.788032	-3.12094e-10	0.000158912	-0.903026	-3.12094e-10
62595386	chr15:62595386:C:T	1.70523e-15	-0.722462	-3.12094e-10	0.00013669	-1.05366	-3.12094e-10
62595486	chr15:62595486:A:C	1.29325e-16	-2.08665	-1.21494	1.50507e-05	-2.09476	-1.16519
62595871	chr15:62595871:A:G	1.83172e-16	-2.0818	-0.871686	2.05601e-05	-2.0929	-0.855125
62595893	chr15:62595893:G:A	9.57084e-16	-3.33647e-10	-1.30002	0.000106859	-3.33647e-10	-1.29987
62595941	chr15:62595941:A:C	2.01775e-15	-3.33647e-10	-0.554176	0.00021411	-3.33647e-10	-0.604888
62596317	chr15:62596317:A:G	1.18358e-16	-2.0903	-1.2999	1.31109e-05	-2.09792	-1.30002
62596408	chr15:62596408:C:T	5.15375e-16	-1.91902	-3.12094e-10	5.80004e-05	-1.91093	-3.12094e-10
62596625	chr15:62596625:C:T	1.05285e-15	-3.33647e-10	-1.20466	0.000123086	-3.33647e-10	-1.1585
62596904	chr15:62596904:A:G	4.92785e-16	-1.96384	-3.12094e-10	5.53627e-05	-1.95747	-3.12094e-10
62597019	chr15:62597019:A:G	9.57161e-16	-3.33647e-10	-1.29994	0.000106884	-3.33647e-10	-1.29963
62597107	chr15:62597107:C:T	1.08082e-15	-3.33647e-10	-1.17844	0.00012707	-3.33647e-10	-1.12664
62597154	chr15:62597154:T:C	1.43188e-16	-1.94099	-1.25876	1.47986e-05	-2.0349	-1.24194
62597168	chr15:62597168:G:C	2.87788e-16	-2.09926	-0.402426	3.48603e-05	-2.09564	-0.32439
62597310	chr15:62597310:G:A	1.17839e-15	-3.33647e-10	-1.09201	0.00012922	-3.33647e-10	-1.10986
62597341	chr15:62597341:G:A	1.5946e-16	-2.0672	-1.02492	1.7912e-05	-2.10016	-0.985744
62597350	chr15:62597350:A:G	1.51971e-16	-2.10118	-1.03904	1.81332e-05	-2.09571	-0.977923
62597462	chr15:62597462:A:G	1.18801e-16	-2.08654	-1.29993	1.30839e-05	-2.10048	-1.29952
62597491	chr15:62597491:G:A	9.53266e-16	-1.30402	-3.12094e-10	0.000100323	-1.36298	-3.12094e-10
62597670	chr15:62597670:A:T	4.87897e-16	-1.97381	-3.12094e-10	5.48545e-05	-1.96669	-3.12094e-10
62597836	chr15:62597836:A:G	2.95198e-16	-2.10109	-0.375172	3.53877e-05	-2.10036	-0.304657
62597902	chr15:62597902:AGT:A	4.77924e-16	-1.99446	-3.12094e-10	5.37055e-05	-1.98786	-3.12094e-10
62597906	chr15:62597906:C:G	4.69732e-16	-2.01175	-3.12094e-10	5.27555e-05	-2.00571	-3.12094e-10
62598283	chr15:62598283:G:A	1.98799e-16	-2.10121	-0.770405	2.61447e-05	-2.07976	-0.627967
62598814	chr15:62598814:A:T	9.61249e-16	-3.33647e-10	-1.29568	0.000107271	-3.33647e-10	-1.29602
62599755	chr15:62599755:T:C	5.13947e-16	-1.92179	-3.12094e-10	5.25975e-05	-2.00871	-3.12094e-10
62599972	chr15:62599972:A:G	2.14031e-15	-3.33647e-10	-0.495208	0.000226483	-3.33647e-10	-0.548707
62600141	chr15:62600141:A:G	1.81111e-16	-1.84422	-1.12059	1.90906e-05	-1.97336	-1.04882
62600357	chr15:62600357:C:T	4.20339e-15	-3.33647e-10	0.179733	0.000487077	-3.33647e-10	0.217042
62600762	chr15:62600762:C:T	3.26004e-15	-3.33647e-10	-0.0744188	0.00037535	-3.33647e-10	-0.0435202
62600779	chr15:62600779:C:G	1.31129e-15	-3.33647e-10	-0.985149	0.000143799	-3.33647e-10	-1.00296
62600889	chr15:62600889:A:C	1.40255e-16	-2.07585	-1.1446	1.60517e-05	-2.09696	-1.09861
62601684	chr15:62601684:C:A	1.49514e-15	-3.33647e-10	-0.853937	0.000163095	-3.33647e-10	-0.877048
62602387	chr15:62602387:A:G	9.95654e-16	-2.0833	0.822781	0.000107077	-2.04193	0.744099
62602542	chr15:62602542:C:T	5.08822e-15	-3.33647e-10	0.370769	0.000590508	-3.33647e-10	0.409605
62602882	chr15:62602882:A:T	1.86598e-16	-1.75393	-1.18102	1.85316e-05	-1.91627	-1.13563
62602889	chr15:62602889:T:A	1.38131e-15	-3.33647e-10	-0.933129	0.000151369	-3.33647e-10	-0.951658
62603066	chr15:62603066:G:C	1.18192e-16	-2.10107	-1.29053	1.31675e-05	-2.09857	-1.29505
62603654	chr15:62603654:A:G	1.28791e-15	-2.03429	1.03114	0.0001702	-2.08814	1.25374
62603817	chr15:62603817:A:T	5.17768e-15	-3.33647e-10	0.388198	0.00059924	-3.33647e-10	0.424283
62603831	chr15:62603831:T:A	2.52741e-15	-3.33647e-10	-0.328962	0.000267967	-3.33647e-10	-0.380513
62604098	chr15:62604098:T:G	1.83967e-16	-2.04743	-0.901728	2.00701e-05	-2.08166	-0.890487
62604150	chr15:62604150:A:C	1.80437e-15	-3.33647e-10	-0.665949	0.000196161	-3.33647e-10	-0.692443
62604256	chr15:62604256:A:G	9.7452e-16	-3.33647e-10	-1.28197	0.000108707	-3.33647e-10	-1.28272
62604410	chr15:62604410:A:G	1.59592e-16	-2.07043	-1.02086	1.79463e-05	-2.09281	-0.991183
62604505	chr15:62604505:A:G	1.45082e-16	-2.05899	-1.12763	1.69241e-05	-2.06925	-1.07339
62604674	chr15:62604674:G:A	2.4549e-16	-2.00224	-0.658412	2.38343e-05	-2.06555	-0.734707
62604706	chr15:62604706:T:G	1.28271e-16	-2.09838	-1.21138	1.38479e-05	-2.08813	-1.25512
62604773	chr15:62604773:A:G	2.12117e-15	-3.33647e-10	-0.504189	0.000225885	-3.33647e-10	-0.551353
62604830	chr15:62604830:G:A	2.24479e-16	-2.0868	-0.663332	2.55267e-05	-2.10056	-0.6311
62605518	chr15:62605518:A:G	1.2653e-15	-3.33647e-10	-1.02085	0.000138687	-3.33647e-10	-1.03916
62605634	chr15:62605634:GA:G	3.96636e-16	-2.10086	-0.0800318	4.68319e-05	-2.10107	-0.023748
62605654	chr15:62605654:G:A	1.86679e-16	-2.08773	-0.846794	2.07602e-05	-2.09974	-0.838603
62605752	chr15:62605752:A:G	1.27334e-15	-3.33647e-10	-1.01451	0.000139542	-3.33647e-10	-1.03302
62606151	chr15:62606151:A:G	1.00713e-15	-3.33647e-10	-1.24906	0.000110683	-3.33647e-10	-1.26471
62606492	chr15:62606492:T:G	1.37402e-16	-2.07132	-1.16969	1.45404e-05	-2.10004	-1.19441
62606599	chr15:62606599:C:T	1.27611e-15	-3.33647e-10	-1.01235	0.000144801	-3.33647e-10	-0.996015
62606961	chr15:62606961:G:A	1.43062e-16	-2.07007	-1.13057	1.55132e-05	-2.09132	-1.13837
62607234	chr15:62607234:C:T	1.58969e-15	-3.33647e-10	-0.79262	0.000173315	-3.33647e-10	-0.816269
62607643	chr15:62607643:C:T	1.39194e-15	-3.33647e-10	-0.925461	0.000150986	-3.33647e-10	-0.95419
62607705	chr15:62607705:A:G	1.93584e-16	-2.10079	-0.797411	2.41927e-05	-2.09254	-0.692785
62607868	chr15:62607868:G:A	9.66417e-16	-3.33647e-10	-1.29032	0.000107245	-3.33647e-10	-1.29627
62608035	chr15:62608035:A:C	2.74174e-15	-3.33647e-10	-0.247566	0.000320629	-3.33647e-10	-0.201093
62608305	chr15:62608305:G:A	1.12194e-15	-1.1411	-3.12094e-10	9.34612e-05	-1.43383	-3.12094e-10
62608322	chr15:62608322:C:G	1.48198e-16	-1.87372	-1.29164	1.51103e-05	-1.97843	-1.27758
62608444	chr15:62608444:G:T	9.88965e-16	-3.33647e-10	-1.26726	0.000111781	-3.33647e-10	-1.25484
62608616	chr15:62608616:T:A	2.90113e-15	-3.33647e-10	-0.191058	0.000334435	-3.33647e-10	-0.158937
62608985	chr15:62608985:T:C	1.18934e-16	-2.09361	-1.29174	1.33611e-05	-2.09937	-1.27966
62609098	chr15:62609098:C:T	1.10128e-15	-3.33647e-10	-1.15969	0.000123752	-3.33647e-10	-1.1531
62609402	chr15:62609402:C:T	4.07385e-15	-3.33647e-10	0.14843	0.000462525	-3.33647e-10	0.165321
62609425	chr15:62609425:C:G	1.02648e-15	-3.33647e-10	-1.23002	0.000113946	-3.33647e-10	-1.23566
62609646	chr15:62609646:G:A	5.1068e-16	-1.92817	-3.12094e-10	5.75391e-05	-1.91891	-3.12094e-10
62609657	chr15:62609657:A:G	1.41647e-16	-2.01549	-1.19509	1.60509e-05	-2.03915	-1.15646
62610255	chr15:62610255:T:C	9.57083e-16	-3.33647e-10	-1.30002	0.000106858	-3.33647e-10	-1.29988
62610296	chr15:62610296:C:A	2.0125e-16	-2.0578	-0.801562	2.25782e-05	-2.05116	-0.803231
62610634	chr15:62610634:G:T	1.34637e-16	-2.09574	-1.16559	1.58507e-05	-2.07812	-1.13004
62610706	chr15:62610706:GC:G	9.57723e-16	-3.33647e-10	-1.29936	0.000106956	-3.33647e-10	-1.29896
62610733	chr15:62610733:C:T	1.55204e-16	-1.96673	-1.15244	1.60611e-05	-1.99645	-1.19853
62610838	chr15:62610838:C:T	2.74642e-15	-3.33647e-10	-0.24586	0.000317044	-3.33647e-10	-0.212338
62611231	chr15:62611231:G:A	1.02835e-15	-3.33647e-10	-1.22821	0.000112656	-3.33647e-10	-1.24704
62611274	chr15:62611274:T:C	1.32828e-16	-1.97544	-1.29941	1.44408e-05	-2.01042	-1.2909
62611304	chr15:62611304:T:C	1.9158e-16	-1.85925	-1.04936	2.25357e-05	-1.79991	-1.05637
62611658	chr15:62611658:C:T	1.12717e-15	-3.33647e-10	-1.13645	0.000126708	-3.33647e-10	-1.12949
62611905	chr15:62611905:T:C	2.8176e-16	-2.0866	-0.436259	3.3144e-05	-1.97403	-0.496484
62612083	chr15:62612083:C:T	5.44713e-16	-1.86365	-3.12094e-10	5.55014e-05	-1.95497	-3.12094e-10
62612097	chr15:62612097:G:C	1.2056e-15	-3.33647e-10	-1.06918	0.000135109	-3.33647e-10	-1.06529
62612175	chr15:62612175:C:T	5.57775e-16	-1.83996	-3.12094e-10	5.72953e-05	-1.92316	-3.12094e-10
62612209	chr15:62612209:C:T	4.80045e-16	-1.99003	-3.12094e-10	5.41871e-05	-1.97894	-3.12094e-10
62612673	chr15:62612673:G:C	9.64777e-16	-3.33647e-10	-1.29202	0.000108165	-3.33647e-10	-1.28772
62612688	chr15:62612688:T:C	4.86467e-15	-3.33647e-10	0.32584	0.000549968	-3.33647e-10	0.338481
62612958	chr15:62612958:T:C	1.81683e-16	-1.81164	-1.15002	2.08678e-05	-1.7994	-1.13377
62613337	chr15:62613337:A:T	1.29145e-16	-2.05114	-1.25184	1.45409e-05	-2.04412	-1.2503
62613451	chr15:62613451:A:G	1.61528e-16	-1.87015	-1.20909	1.86092e-05	-1.84881	-1.19891
62613622	chr15:62613622:A:G	1.55539e-16	-1.93787	-1.17915	1.85488e-05	-1.87201	-1.17896
62613665	chr15:62613665:G:A	1.25609e-15	-3.33647e-10	-1.02816	0.000140345	-3.33647e-10	-1.02728
62613970	chr15:62613970:C:G	3.95935e-15	-3.33647e-10	0.119922	0.000446805	-3.33647e-10	0.130744
62614648	chr15:62614648:T:C	1.09082e-15	-3.33647e-10	-1.16923	0.000122258	-3.33647e-10	-1.16524
62614754	chr15:62614754:G:A	1.5969e-15	-3.33647e-10	-0.788097	0.000170835	-3.33647e-10	-0.830681
62614784	chr15:62614784:A:G	1.79828e-16	-1.83511	-1.1368	2.09084e-05	-1.80466	-1.12657
62614793	chr15:62614793:C:G	9.57291e-16	-3.33647e-10	-1.29981	0.000107035	-3.33647e-10	-1.29822
62614856	chr15:62614856:T:C	1.50842e-15	-3.33647e-10	-0.845096	0.000168205	-3.33647e-10	-0.846194
62615004	chr15:62615004:C:T	4.43287e-16	-2.0697	-3.12094e-10	4.99109e-05	-2.06114	-3.12094e-10
62615048	chr15:62615048:C:T	1.06631e-15	-3.33647e-10	-1.19196	0.000119589	-3.33647e-10	-1.18732
62615058	chr15:62615058:G:A	1.44724e-15	-3.33647e-10	-0.886503	0.000161598	-3.33647e-10	-0.886269
62615147	chr15:62615147:A:G	1.37238e-16	-1.94218	-1.30002	1.50348e-05	-1.96638	-1.29463
62615642	chr15:62615642:T:G	1.56968e-15	-3.33647e-10	-0.805286	0.000174897	-3.33647e-10	-0.807181
62615866	chr15:62615866:C:T	1.17975e-15	-3.33647e-10	-1.09086	0.000132434	-3.33647e-10	-1.08529
62616252	chr15:62616252:G:A	9.71839e-16	-3.33647e-10	-1.28472	0.00010835	-3.33647e-10	-1.28601
62616293	chr15:62616293:T:C	4.19907e-15	-3.33647e-10	0.178705	0.000499295	-3.33647e-10	0.241818
62616729	chr15:62616729:G:T	1.65809e-16	-1.85014	-1.20294	2.08865e-05	-1.73874	-1.19354
62616766	chr15:62616766:C:T	1.65561e-16	-2.02518	-1.0294	2.13331e-05	-1.85264	-1.05848
62616884	chr15:62616884:T:C	1.25841e-16	-2.03559	-1.29331	1.4724e-05	-1.98797	-1.29393
62616947	chr15:62616947:C:T	1.62681e-15	-0.769539	-3.12094e-10	0.000175828	-0.801874	-3.12094e-10
62617338	chr15:62617338:G:T	1.0485e-15	-3.33647e-10	-1.2088	0.000117455	-3.33647e-10	-1.20533
62617440	chr15:62617440:G:A	1.49957e-15	-3.33647e-10	-0.850981	0.00016095	-3.33647e-10	-0.890284
62617517	chr15:62617517:G:A	1.88816e-16	-1.86476	-1.05838	2.16241e-05	-1.85526	-1.04231
62617601	chr15:62617601:C:G	1.14052e-15	-3.33647e-10	-1.12467	0.000126201	-3.33647e-10	-1.1335
62617665	chr15:62617665:A:G	1.33027e-16	-2.08151	-1.19185	1.49256e-05	-2.0834	-1.1849
62617700	chr15:62617700:A:T	3.29378e-15	-3.33647e-10	-0.0641216	0.000366032	-3.33647e-10	-0.068658
62618597	chr15:62618597:G:A	5.40934e-16	-1.87062	-3.12094e-10	5.26948e-05	-2.00686	-3.12094e-10
62618663	chr15:62618663:T:C	1.23654e-16	-2.05425	-1.29217	1.41074e-05	-2.03234	-1.29234
62618853	chr15:62618853:G:T	1.22181e-15	-3.33647e-10	-1.05583	0.000134128	-3.33647e-10	-1.07258
62618914	chr15:62618914:T:C	1.33047e-16	-2.09949	-1.17372	1.42467e-05	-2.09679	-1.21806
62618918	chr15:62618918:C:G	1.28089e-16	-2.0252	-1.28599	1.42936e-05	-2.03253	-1.27903
62619023	chr15:62619023:C:G	4.16956e-15	-3.33647e-10	0.171652	0.000471819	-3.33647e-10	0.185217
62619030	chr15:62619030:C:T	4.2239e-14	2.48719	-3.12094e-10	0.00399016	2.32021	-3.12094e-10
62619656	chr15:62619656:C:T	1.97188e-16	-1.59774	-1.28202	2.06488e-05	-1.66533	-1.27839
62619657	chr15:62619657:G:A	1.00172e-15	-3.33647e-10	-1.25444	0.000112514	-3.33647e-10	-1.2483
62619714	chr15:62619714:A:G	9.84842e-16	-3.33647e-10	-1.27143	0.000107651	-3.33647e-10	-1.29249
62619840	chr15:62619840:A:G	1.33272e-16	-2.08516	-1.18637	1.51646e-05	-2.08468	-1.16774
62620373	chr15:62620373:C:T	1.38045e-16	-2.07298	-1.16335	1.45876e-05	-2.06226	-1.22894
62620525	chr15:62620525:C:T	2.98858e-15	-3.33647e-10	-0.161359	0.000366622	-3.33647e-10	-0.067049
62620611	chr15:62620611:G:A	6.09662e-16	-2.06596	0.314954	6.66795e-05	-2.08155	0.310065
62621932	chr15:62621932:G:A	1.85146e-16	-1.8647	-1.07807	2.15641e-05	-1.84985	-1.0505
62622032	chr15:62622032:C:T	1.80995e-16	-1.90199	-1.06346	2.09983e-05	-1.89126	-1.03568
62622271	chr15:62622271:C:T	2.02153e-16	-1.86722	-0.98767	2.34995e-05	-1.8558	-0.958603
62622982	chr15:62622982:T:A	3.07465e-15	-0.132968	-3.12094e-10	0.000260139	-0.410165	-3.12094e-10
62623036	chr15:62623036:A:G	3.31483e-16	-2.09199	-0.268348	3.57754e-05	-2.10009	-0.294024
62623147	chr15:62623147:A:G	2.08452e-16	-1.62953	-1.19467	2.31068e-05	-1.63849	-1.19276
62623736	chr15:62623736:A:G	9.58417e-16	-3.33647e-10	-1.29863	0.00010689	-3.33647e-10	-1.29958
62624263	chr15:62624263:T:G	5.07287e-16	-1.14341	-0.791424	4.28319e-05	-1.34071	-0.873385
62624264	chr15:62624264:A:G	4.49133e-16	-2.0566	-3.12094e-10	4.96579e-05	-2.06622	-3.12094e-10
62624537	chr15:62624537:A:G	9.97237e-16	-3.33647e-10	-1.25893	0.000112561	-3.33647e-10	-1.24788
62624832	chr15:62624832:G:A	1.21491e-16	-2.08657	-1.27751	1.44499e-05	-2.05766	-1.24302
62625438	chr15:62625438:T:C	1.35679e-16	-2.09941	-1.15421	1.41882e-05	-2.10102	-1.21795
62625522	chr15:62625522:T:C	9.72857e-16	-3.33647e-10	-1.28368	0.000109368	-3.33647e-10	-1.27666
62625711	chr15:62625711:G:T	4.45912e-16	-2.06379	-3.12094e-10	4.88111e-05	-2.08342	-3.12094e-10
62625815	chr15:62625815:C:T	6.04817e-16	-1.03568	-0.723304	4.58709e-05	-1.31578	-0.829764
62625910	chr15:62625910:A:G	8.71309e-16	-1.39392	-3.12094e-10	9.57412e-05	-1.40973	-3.12094e-10
62626056	chr15:62626056:C:A	1.91208e-16	-2.06118	-0.849375	2.24317e-05	-2.04018	-0.820729
62626103	chr15:62626103:A:G	1.36053e-15	-3.33647e-10	-0.948288	0.000143817	-3.33647e-10	-1.00284
62626236	chr15:62626236:T:C	1.24292e-16	-2.07642	-1.26486	1.40641e-05	-2.09714	-1.23061
62626311	chr15:62626311:CAAAAT:C	1.25442e-16	-2.06529	-1.26678	1.41204e-05	-2.09504	-1.22872
62626436	chr15:62626436:T:C	1.37966e-15	-0.983949	0.0496281	0.000134589	-1.03807	-0.0310788
62626571	chr15:62626571:G:A	1.33368e-16	-2.01359	-1.25721	1.53313e-05	-1.99013	-1.25135
62626582	chr15:62626582:CCCTGATCTGG:C	4.3149e-16	-2.09667	-3.12094e-10	4.7973e-05	-2.10074	-3.12094e-10
62626603	chr15:62626603:G:A	4.32371e-16	-2.09463	-3.12094e-10	4.801e-05	-2.09997	-3.12094e-10
62626604	chr15:62626604:A:G	1.57476e-16	-1.96385	-1.1408	1.83725e-05	-1.92938	-1.13115
62626732	chr15:62626732:A:G	8.73697e-16	-1.28248	-0.108698	9.45093e-05	-1.24623	-0.176455
62626908	chr15:62626908:G:T	1.34622e-16	-1.98744	-1.274	1.47123e-05	-2.00916	-1.27354
62627028	chr15:62627028:T:C	5.28333e-16	-1.17579	-0.718399	5.92756e-05	-1.12325	-0.76593
62627113	chr15:62627113:G:A	8.96379e-16	-1.80219	0.436636	0.000101652	-1.86561	0.515786
62627163	chr15:62627163:C:G	2.47637e-16	-1.48382	-1.16813	2.78481e-05	-1.51291	-1.13171
62627384	chr15:62627384:G:C	1.30576e-16	-2.0357	-1.25626	1.56318e-05	-1.98945	-1.23262
62627713	chr15:62627713:G:A	3.43488e-16	-1.0406	-1.28416	3.58951e-05	-1.09825	-1.29252
62627843	chr15:62627843:G:GGCTT	3.35083e-16	-1.09236	-1.25717	3.50094e-05	-1.14303	-1.27273
62627862	chr15:62627862:A:G	1.61255e-15	-3.33647e-10	-0.778342	0.000169475	-3.33647e-10	-0.838676
62628215	chr15:62628215:T:A	1.02718e-15	-3.33647e-10	-1.22935	0.000112958	-3.33647e-10	-1.24436
62628393	chr15:62628393:C:G	1.33067e-16	-2.08991	-1.18316	1.40229e-05	-2.08876	-1.24193
62628580	chr15:62628580:C:G	5.65187e-16	-0.528997	-1.29776	5.92076e-05	-0.590306	-1.30002
62629985	chr15:62629985:C:T	2.20357e-16	-1.8816	-0.887064	2.3606e-05	-1.94213	-0.867751
62630013	chr15:62630013:T:G	2.75749e-16	-1.71148	-0.832942	2.95902e-05	-1.79456	-0.789372
62630114	chr15:62630114:G:A	5.03791e-16	-1.30313	-0.638625	5.61127e-05	-1.2592	-0.684816
62630142	chr15:62630142:C:CTG	5.40958e-16	-1.26551	-0.605065	5.99045e-05	-1.22238	-0.656244
62630449	chr15:62630449:A:G	9.57314e-16	-3.33647e-10	-1.29978	0.000107169	-3.33647e-10	-1.29697
62630767	chr15:62630767:C:T	9.39383e-16	-1.31869	-3.12094e-10	0.000106163	-1.3064	-3.12094e-10
62630990	chr15:62630990:T:G	1.42029e-15	-3.33647e-10	-0.905295	0.000152498	-3.33647e-10	-0.944228
62631035	chr15:62631035:G:A	9.76879e-16	-3.33647e-10	-1.27955	0.000108289	-3.33647e-10	-1.28658
62631793	chr15:62631793:A:G	9.99295e-16	-3.33647e-10	-1.25686	0.000110449	-3.33647e-10	-1.26683
62631979	chr15:62631979:G:A	2.48652e-16	-2.05994	-0.587919	2.42554e-05	-2.05607	-0.726673
62632210	chr15:62632210:G:A	1.39879e-15	-3.33647e-10	-0.920551	0.000144622	-3.33647e-10	-0.997257
62632938	chr15:62632938:ATTTAT:A	1.87618e-16	-1.70924	-1.22027	2.17318e-05	-1.67933	-1.21327
62633197	chr15:62633197:C:A	2.00344e-16	-1.65043	-1.21345	2.32831e-05	-1.61746	-1.20619
62633310	chr15:62633310:T:C	3.41736e-16	-1.02986	-1.30002	3.56137e-05	-1.09878	-1.29987
62633766	chr15:62633766:C:T	1.43045e-16	-2.04437	-1.15639	1.73971e-05	-2.00217	-1.1129
62633911	chr15:62633911:T:A	1.4732e-16	-2.02319	-1.14811	1.79916e-05	-1.97617	-1.1053
62634182	chr15:62634182:T:C	1.20765e-15	-3.33647e-10	-1.06748	0.000132061	-3.33647e-10	-1.08812
62634516	chr15:62634516:G:A	5.87045e-16	-1.78881	-3.12094e-10	6.71864e-05	-1.76391	-3.12094e-10
62634528	chr15:62634528:C:A	2.72153e-15	-3.33647e-10	-0.254964	0.000331619	-3.33647e-10	-0.167392
62635187	chr15:62635187:T:C	1.01812e-15	-3.33647e-10	-1.2382	0.000113116	-3.33647e-10	-1.24297
62635852	chr15:62635852:C:T	1.92681e-16	-1.77814	-1.12474	2.01061e-05	-1.83634	-1.13402
62635889	chr15:62635889:A:G	9.64797e-16	-3.33647e-10	-1.292	0.000107291	-3.33647e-10	-1.29584
62636069	chr15:62636069:C:T	1.88035e-16	-1.81699	-1.11029	1.9548e-05	-1.87326	-1.12524
62636075	chr15:62636075:G:A	1.51019e-16	-2.03509	-1.11141	1.81925e-05	-1.99522	-1.07515
62636845	chr15:62636845:A:T	3.75838e-16	-2.10058	-0.134177	3.39741e-05	-2.09948	-0.346301
62637007	chr15:62637007:C:T	1.95769e-16	-1.79808	-1.0889	2.06766e-05	-1.84366	-1.09872
62637461	chr15:62637461:C:G	1.17799e-15	-3.33647e-10	-1.09235	0.00013096	-3.33647e-10	-1.09648
62637642	chr15:62637642:G:A	1.5852e-16	-1.93379	-1.16424	1.70725e-05	-1.95899	-1.17491
62637725	chr15:62637725:C:T	1.55077e-16	-1.95758	-1.16241	1.66793e-05	-1.98617	-1.17104
62638005	chr15:62638005:C:G	1.44585e-16	-1.97805	-1.212	1.56424e-05	-2.01827	-1.20313
62638190	chr15:62638190:C:T	1.70039e-15	-3.33647e-10	-0.725302	0.000201445	-3.33647e-10	-0.665863
62638234	chr15:62638234:T:C	2.65248e-15	-3.33647e-10	-0.280664	0.000322634	-3.33647e-10	-0.194861
62639126	chr15:62639126:G:C	2.82572e-15	-3.33647e-10	-0.217396	0.000345199	-3.33647e-10	-0.127258
62639603	chr15:62639603:C:T	4.65956e-16	-2.01982	-3.12094e-10	5.42095e-05	-1.97852	-3.12094e-10
62639610	chr15:62639610:C:G	1.3227e-15	-3.33647e-10	-0.976481	0.000147198	-3.33647e-10	-0.979602
62639718	chr15:62639718:G:C	8.49365e-16	-2.01501	0.595583	8.34483e-05	-2.01316	0.466009
62639810	chr15:62639810:A:G	1.03866e-15	-3.33647e-10	-1.21823	0.00011869	-3.33647e-10	-1.19486
62639895	chr15:62639895:C:T	6.15823e-15	-3.33647e-10	0.561631	0.000765834	-3.33647e-10	0.669586
62640327	chr15:62640327:AG:A	1.30802e-15	-3.33647e-10	-0.987647	0.000157506	-3.33647e-10	-0.911913
62640387	chr15:62640387:C:T	1.24025e-16	-2.05282	-1.29061	1.34227e-05	-2.0866	-1.28783
62640751	chr15:62640751:G:A	2.18193e-15	0.754166	-1.23011	0.000185417	0.463738	-1.21251
62640947	chr15:62640947:G:A	2.18402e-15	-3.33647e-10	-0.47499	0.0002298	-3.33647e-10	-0.534171
62640958	chr15:62640958:T:C	1.27658e-15	-3.33647e-10	-1.01198	0.000136335	-3.33647e-10	-1.05627
62640991	chr15:62640991:G:A	4.57405e-16	-2.03834	-3.12094e-10	5.57718e-05	-1.95011	-3.12094e-10
62641081	chr15:62641081:C:T	9.81316e-16	-3.33647e-10	-1.27502	0.000109262	-3.33647e-10	-1.27763
62641085	chr15:62641085:A:G	1.01649e-15	-3.33647e-10	-1.23981	0.000113853	-3.33647e-10	-1.23647
62641225	chr15:62641225:T:C	2.25099e-16	-2.07881	-0.668567	2.23556e-05	-2.09721	-0.767092
62641393	chr15:62641393:G:T	3.3061e-15	-3.33647e-10	-0.0603885	0.000421706	-3.33647e-10	0.0729297
62641403	chr15:62641403:G:A	4.89851e-15	0.332772	-3.12094e-10	0.000506142	0.255439	-3.12094e-10
62641665	chr15:62641665:TA:T	1.81292e-16	-2.07546	-0.88834	2.20032e-05	-2.10046	-0.779736
62642270	chr15:62642270:T:A	9.59456e-16	-3.33647e-10	-1.29755	0.00010701	-3.33647e-10	-1.29845
62642389	chr15:62642389:G:A	9.78359e-16	-3.33647e-10	-1.27804	0.000108231	-3.33647e-10	-1.28711
62642445	chr15:62642445:G:C	9.64806e-16	-3.33647e-10	-1.29199	0.000107244	-3.33647e-10	-1.29627
62642469	chr15:62642469:C:G	2.29013e-15	-3.33647e-10	-0.42755	0.000286864	-3.33647e-10	-0.31237
62642648	chr15:62642648:G:A	1.4571e-15	-3.33647e-10	-0.879707	0.00015359	-3.33647e-10	-0.937091
62643129	chr15:62643129:G:A	1.64848e-16	-2.02423	-1.03466	1.90599e-05	-2.08858	-0.935217
62643527	chr15:62643527:T:G	2.04768e-15	-3.33647e-10	-0.539451	0.000258978	-3.33647e-10	-0.414634
62643751	chr15:62643751:T:C	2.5046e-16	-2.00697	-0.633644	3.15665e-05	-2.08349	-0.43579
62643822	chr15:62643822:C:G	1.41103e-16	-1.9475	-1.26693	1.54733e-05	-1.98066	-1.2516
62643843	chr15:62643843:C:A	1.15102e-15	-3.33647e-10	-1.11551	0.000125882	-3.33647e-10	-1.13603
62644631	chr15:62644631:C:T	1.36748e-16	-2.06179	-1.18399	1.37435e-05	-2.1012	-1.24961
62644686	chr15:62644686:C:G	1.20452e-15	-3.33647e-10	-1.07008	0.000130396	-3.33647e-10	-1.1008
62644807	chr15:62644807:C:G	1.20192e-15	-3.33647e-10	-1.07224	0.000130153	-3.33647e-10	-1.10267
62645221	chr15:62645221:T:C	1.21409e-15	-3.33647e-10	-1.06216	0.000132824	-3.33647e-10	-1.08236
62645498	chr15:62645498:C:A	4.45903e-15	-3.33647e-10	0.238772	0.000461885	-3.33647e-10	0.163936
62645901	chr15:62645901:A:T	7.16297e-15	0.712766	-3.12094e-10	0.000752618	0.652179	-3.12094e-10
62646035	chr15:62646035:G:A	1.31739e-15	-3.33647e-10	-0.980509	0.000142253	-3.33647e-10	-1.01377
62646355	chr15:62646355:G:A	4.14901e-15	-3.33647e-10	0.16671	0.00047768	-3.33647e-10	0.197563
62646465	chr15:62646465:T:C	1.48141e-15	-3.33647e-10	-0.863167	0.000160109	-3.33647e-10	-0.895526
62646648	chr15:62646648:A:G	9.66609e-16	-3.33647e-10	-1.29012	0.000107446	-3.33647e-10	-1.29439
62647034	chr15:62647034:G:A	5.58061e-16	-1.83945	-3.12094e-10	5.39108e-05	-1.98405	-3.12094e-10
62647241	chr15:62647241:T:C	3.28881e-16	-2.03614	-0.33208	3.68161e-05	-2.06575	-0.299695
62647738	chr15:62647738:C:G	1.9726e-15	-3.33647e-10	-0.576808	0.000226095	-3.33647e-10	-0.550425
62647807	chr15:62647807:A:G	1.69269e-16	-1.93561	-1.09681	1.82052e-05	-1.95252	-1.11715
62648668	chr15:62648668:C:T	1.90084e-15	-3.33647e-10	-0.613863	0.000212408	-3.33647e-10	-0.612869
62648800	chr15:62648800:C:T	1.31629e-15	-3.33647e-10	-0.981342	0.000144843	-3.33647e-10	-0.995729
62648941	chr15:62648941:G:A	1.50955e-15	-3.33647e-10	-0.844346	0.000159946	-3.33647e-10	-0.896543
62649491	chr15:62649491:T:C	5.81705e-15	-3.33647e-10	0.504634	0.000611615	-3.33647e-10	0.444724
62649609	chr15:62649609:A:G	1.30893e-16	-2.0689	-1.22063	1.42177e-05	-2.08644	-1.23044
62649611	chr15:62649611:C:T	6.02361e-16	-2.02305	0.259997	6.57206e-05	-2.06892	0.282953
62650527	chr15:62650527:G:A	1.27911e-16	-2.07929	-1.23329	1.40432e-05	-2.07218	-1.25706
62650593	chr15:62650593:A:G	1.37804e-16	-1.97422	-1.26386	1.48843e-05	-2.01847	-1.25261
62650636	chr15:62650636:A:G	2.55216e-16	-1.97413	-0.647674	2.8717e-05	-2.01989	-0.593999
62650680	chr15:62650680:T:C	1.51029e-14	-3.33647e-10	1.45873	0.00177779	-3.33647e-10	1.51175
62650932	chr15:62650932:T:C	1.6167e-15	-3.33647e-10	-0.77577	0.000185183	-3.33647e-10	-0.750032
62651052	chr15:62651052:T:C	7.46383e-15	-3.33647e-10	0.753909	0.00087712	-3.33647e-10	0.805265
62651381	chr15:62651381:G:A	6.3656e-16	-0.92892	-0.778915	7.37014e-05	-0.98308	-0.688278
62651428	chr15:62651428:G:A	2.9701e-16	-1.17388	-1.29627	2.96447e-05	-1.29337	-1.28873
62651496	chr15:62651496:G:A	9.57483e-16	-3.33647e-10	-1.29961	0.000106842	-3.33647e-10	-1.30002
62651629	chr15:62651629:G:A	3.12085e-16	-1.20961	-1.21103	3.11619e-05	-1.29793	-1.23426
62651641	chr15:62651641:T:C	2.86274e-15	-3.33647e-10	-0.204381	0.000319308	-3.33647e-10	-0.205222
62651706	chr15:62651706:G:T	2.25459e-15	-1.56707	1.12388	0.000184477	-1.75257	0.99872
62651825	chr15:62651825:A:G	1.59464e-14	-3.33647e-10	1.51308	0.00188095	-3.33647e-10	1.56815
62651828	chr15:62651828:G:A	9.80993e-16	-3.33647e-10	-1.27535	0.00011073	-3.33647e-10	-1.26428
62651935	chr15:62651935:A:G	3.85183e-16	-0.955801	-1.2544	3.82715e-05	-1.05634	-1.27033
62652184	chr15:62652184:C:T	2.80657e-15	-3.33647e-10	-0.224198	0.000310179	-3.33647e-10	-0.23423
62652676	chr15:62652676:C:A	1.52936e-16	-2.03628	-1.09762	1.53901e-05	-2.09707	-1.14059
62653026	chr15:62653026:C:T	4.49269e-16	-2.05629	-3.12094e-10	4.79622e-05	-2.10097	-3.12094e-10
62653098	chr15:62653098:T:C	1.21667e-15	-3.33647e-10	-1.06004	0.000131247	-3.33647e-10	-1.0943
62653534	chr15:62653534:G:A	4.18321e-15	-3.33647e-10	0.17492	0.000469865	-3.33647e-10	0.181067
62653807	chr15:62653807:A:G	4.09318e-15	-3.33647e-10	0.153163	0.000458199	-3.33647e-10	0.155924
62653865	chr15:62653865:G:C	1.21109e-16	-2.06802	-1.2992	1.35585e-05	-2.06922	-1.29514
62654058	chr15:62654058:T:C	2.43275e-16	-1.9374	-0.73232	2.99302e-05	-1.82475	-0.747763
62654063	chr15:62654063:C:G	1.77787e-15	-3.33647e-10	-0.680741	0.000188146	-3.33647e-10	-0.734159
62654613	chr15:62654613:G:A	1.06313e-15	-3.33647e-10	-1.19494	0.000121123	-3.33647e-10	-1.17457
62654680	chr15:62654680:G:A	1.3151e-15	-3.33647e-10	-0.982245	0.000148436	-3.33647e-10	-0.971224
62655795	chr15:62655795:A:G	1.22923e-16	-2.05594	-1.29641	1.37165e-05	-2.05478	-1.298
62656298	chr15:62656298:A:G	1.95115e-15	-3.33647e-10	-0.587742	0.000227387	-3.33647e-10	-0.544724
62656710	chr15:62656710:C:T	3.25672e-16	-2.09272	-0.2853	3.79152e-05	-2.08257	-0.253459
62656981	chr15:62656981:C:T	3.4048e-15	-3.33647e-10	-0.0309737	0.000420446	-3.33647e-10	0.0699366
62657168	chr15:62657168:A:T	1.5447e-16	-2.07274	-1.05117	1.59528e-05	-2.089	-1.11275
62657277	chr15:62657277:T:C	1.926e-15	-3.33647e-10	-0.600713	0.000200661	-3.33647e-10	-0.66976
62657328	chr15:62657328:A:G	1.81347e-15	-3.33647e-10	-0.660916	0.000190766	-3.33647e-10	-0.720331
62657517	chr15:62657517:G:A	1.88882e-15	-3.33647e-10	-0.620207	0.000212166	-3.33647e-10	-0.61401
62657955	chr15:62657955:G:C	5.72945e-16	-0.551677	-1.26145	6.35376e-05	-0.558184	-1.26156
62658034	chr15:62658034:G:A	7.08498e-15	-3.33647e-10	0.701818	0.000864305	-3.33647e-10	0.790546
62659230	chr15:62659230:A:G	1.22649e-15	-3.33647e-10	-1.052	0.00012885	-3.33647e-10	-1.11273
62660131	chr15:62660131:C:T	9.60288e-16	-3.33647e-10	-1.29668	0.000107202	-3.33647e-10	-1.29667
62660213	chr15:62660213:C:T	9.94722e-16	-3.33647e-10	-1.26145	0.000111217	-3.33647e-10	-1.25989
62660410	chr15:62660410:A:C	1.02633e-15	-3.33647e-10	-1.23017	0.000114746	-3.33647e-10	-1.22865
62660540	chr15:62660540:G:A	9.82627e-16	-3.33647e-10	-1.27368	0.000111204	-3.33647e-10	-1.26001
62660736	chr15:62660736:C:G	9.74054e-16	-3.33647e-10	-1.28245	0.000108804	-3.33647e-10	-1.28183
62660753	chr15:62660753:G:A	1.7527e-15	-0.695	-3.12094e-10	0.000216146	-0.595423	-3.12094e-10
62660897	chr15:62660897:C:T	1.15523e-14	-1.73963	2.93035	0.000896176	-1.92103	2.74779
62661015	chr15:62661015:G:A	2.16597e-14	-0.169527	1.98882	0.00131643	-0.544146	1.75545
62661059	chr15:62661059:A:G	1.00664e-15	-3.33647e-10	-1.24954	0.000112514	-3.33647e-10	-1.2483
62661657	chr15:62661657:T:C	9.70377e-16	-3.33647e-10	-1.28623	0.000108208	-3.33647e-10	-1.28732
62661850	chr15:62661850:A:G	4.30257e-16	-2.09953	-3.12094e-10	4.83482e-05	-2.09295	-3.12094e-10
62661909	chr15:62661909:T:C	8.89607e-15	-1.25962	2.18907	0.000615517	-1.6619	2.11298
62661950	chr15:62661950:T:C	1.30207e-15	-3.33647e-10	-0.9922	0.000144796	-3.33647e-10	-0.996053
62662063	chr15:62662063:A:G	9.94164e-16	-3.33647e-10	-1.26201	0.000111107	-3.33647e-10	-1.26089
62662543	chr15:62662543:A:G	1.74735e-15	-3.33647e-10	-0.698058	0.000179463	-3.33647e-10	-0.781409
62662577	chr15:62662577:A:G	9.72987e-16	-3.33647e-10	-1.28354	0.00010982	-3.33647e-10	-1.27254
62662706	chr15:62662706:A:G	2.26561e-15	-0.438315	-3.12094e-10	0.000277788	-0.344519	-3.12094e-10
62662749	chr15:62662749:C:A	2.15701e-15	-1.13848	0.651041	0.000138114	-1.5832	0.539895
62662783	chr15:62662783:G:A	1.0749e-14	-3.33647e-10	1.11865	0.00132166	-3.33647e-10	1.21526
62662800	chr15:62662800:G:A	1.1161e-15	-3.33647e-10	-1.14632	0.00012349	-3.33647e-10	-1.15522
62662888	chr15:62662888:ATCTCG:A	3.13886e-15	0.205848	-0.318146	0.000220182	-0.195712	-0.381215
62662940	chr15:62662940:C:T	1.08288e-15	-3.33647e-10	-1.17653	0.000120028	-3.33647e-10	-1.18365
62663158	chr15:62663158:C:T	9.576e-16	-3.33647e-10	-1.29948	0.000107055	-3.33647e-10	-1.29804
62663161	chr15:62663161:T:C	2.35852e-15	-1.63009	1.23196	0.000172888	-1.90437	1.08564
62663259	chr15:62663259:A:T	2.06312e-15	-0.53194	-3.12094e-10	0.000252266	-0.440894	-3.12094e-10
62663486	chr15:62663486:G:T	3.92246e-15	0.203858	-0.0932981	0.000278416	-0.112955	-0.229307
62663585	chr15:62663585:A:G	1.79854e-15	-0.669184	-3.12094e-10	0.000219303	-0.580925	-3.12094e-10
62663778	chr15:62663778:G:C	8.39178e-16	-1.50391	0.0724161	6.72983e-05	-1.72511	-0.0371373
62664024	chr15:62664024:G:T	4.39157e-14	0.543036	1.98308	0.0017254	-0.300303	1.78214
62664207	chr15:62664207:ATAT:A	4.53539e-16	-2.04683	-3.12094e-10	5.01184e-05	-2.05699	-3.12094e-10
62664509	chr15:62664509:C:G	3.10503e-15	-0.520795	0.397658	0.000168067	-1.05916	0.212142
62664601	chr15:62664601:G:A	1.76331e-15	-0.688965	-3.12094e-10	0.000215064	-0.600442	-3.12094e-10
62664938	chr15:62664938:A:G	1.05229e-15	-3.33647e-10	-1.20519	0.000116767	-3.33647e-10	-1.2112
62664980	chr15:62664980:A:T	1.45963e-15	-3.33647e-10	-0.877976	0.00015454	-3.33647e-10	-0.930929
62665362	chr15:62665362:T:G	1.43514e-14	-3.33647e-10	1.40769	0.00175846	-3.33647e-10	1.50082
62665450	chr15:62665450:A:G	4.35136e-16	-2.08825	-3.12094e-10	4.84206e-05	-2.09145	-3.12094e-10
62665579	chr15:62665579:T:C	2.62749e-15	-0.640639	0.35051	0.00014226	-1.17553	0.161811
62665700	chr15:62665700:AAACTCAAGAT:A	2.03303e-14	-1.53813	3.29408	0.00129917	-1.87502	3.07312
62665914	chr15:62665914:C:T	1.34707e-14	0.20001	1.14435	0.000841115	-0.199298	0.962648
62665987	chr15:62665987:A:C	1.10859e-15	-3.33647e-10	-1.15307	0.000123429	-3.33647e-10	-1.15571
62666055	chr15:62666055:C:T	1.03504e-15	-3.33647e-10	-1.22172	0.000113101	-3.33647e-10	-1.2431
62666081	chr15:62666081:G:A	9.94077e-16	-3.33647e-10	-1.2621	0.000111884	-3.33647e-10	-1.25392
62666115	chr15:62666115:T:G	2.0879e-14	-3.33647e-10	1.78259	0.00246026	-3.33647e-10	1.83664
62666243	chr15:62666243:G:C	1.18153e-16	-2.09839	-1.29354	1.31476e-05	-2.09915	-1.29599
62666871	chr15:62666871:A:G	1.01166e-15	-3.33647e-10	-1.24457	0.000112148	-3.33647e-10	-1.25156
62666992	chr15:62666992:G:T	7.63775e-16	-1.52564	-3.12094e-10	6.92379e-05	-1.73383	-3.12094e-10
62667106	chr15:62667106:C:T	4.44162e-16	-2.06772	-3.12094e-10	4.97747e-05	-2.06387	-3.12094e-10
62667158	chr15:62667158:G:A	2.2065e-15	-3.33647e-10	-0.464751	0.000255882	-3.33647e-10	-0.426662
62667217	chr15:62667217:T:C	6.34189e-16	-1.71157	-3.12094e-10	6.70597e-05	-1.7658	-3.12094e-10
62667255	chr15:62667255:C:T	1.06014e-15	-3.33647e-10	-1.19776	0.000115732	-3.33647e-10	-1.2201
62667384	chr15:62667384:A:T	2.6189e-14	0.185781	1.8234	0.00152365	-0.360749	1.71824
62667425	chr15:62667425:G:C	4.68765e-16	-2.01381	-3.12094e-10	5.22185e-05	-2.01594	-3.12094e-10
62667472	chr15:62667472:C:T	9.88681e-16	-3.33647e-10	-1.26754	0.000111152	-3.33647e-10	-1.26048
62667481	chr15:62667481:G:A	9.84683e-16	-3.33647e-10	-1.27159	0.000110653	-3.33647e-10	-1.26498
62667734	chr15:62667734:T:C	1.49612e-16	-1.85712	-1.29875	1.62798e-05	-1.88512	-1.29634
62667850	chr15:62667850:G:A	6.96797e-15	-1.51844	2.2036	0.00044987	-1.8643	2.00188
62668161	chr15:62668161:C:G	1.64831e-14	-1.37525	2.92143	0.00101425	-1.76527	2.7158
62668181	chr15:62668181:G:A	1.23831e-14	-1.37988	2.64005	0.000764785	-1.76852	2.43674
62668704	chr15:62668704:G:A	6.31098e-16	-1.71645	-3.12094e-10	7.06103e-05	-1.7142	-3.12094e-10
62668726	chr15:62668726:A:G	1.09994e-14	-1.18408	2.32576	0.000671757	-1.60693	2.14545
62668836	chr15:62668836:G:C	2.22176e-15	-0.457861	-3.12094e-10	0.000273883	-0.358676	-3.12094e-10
62669305	chr15:62669305:T:C	1.05549e-15	-3.33647e-10	-1.20216	0.000117712	-3.33647e-10	-1.20314
62669322	chr15:62669322:T:A	1.00452e-15	-3.33647e-10	-1.25165	0.000114523	-3.33647e-10	-1.23061
62669390	chr15:62669390:T:G	1.2909e-15	-3.33647e-10	-1.00082	0.000139715	-3.33647e-10	-1.03177
62669401	chr15:62669401:AC:A	1.00286e-15	-3.33647e-10	-1.2533	0.000114294	-3.33647e-10	-1.23261
62669519	chr15:62669519:G:A	1.45793e-14	-1.25757	2.68101	0.000996626	-1.55879	2.49178
62669641	chr15:62669641:T:C	2.26902e-15	-3.33647e-10	-0.436812	0.000235905	-3.33647e-10	-0.507948
62669763	chr15:62669763:C:T	7.29023e-16	-1.57221	-3.12094e-10	9.9436e-05	-1.37187	-3.12094e-10
62669862	chr15:62669862:T:G	2.42319e-15	-0.371075	-3.12094e-10	0.000299756	-0.268412	-3.12094e-10
62669999	chr15:62669999:G:A	4.76503e-16	-1.99744	-3.12094e-10	5.61799e-05	-1.94282	-3.12094e-10
62670095	chr15:62670095:C:T	1.0104e-15	-2.00225	0.756441	0.000120692	-1.88963	0.711493
62670097	chr15:62670097:C:T	9.94784e-16	-3.33647e-10	-1.26139	0.000112678	-3.33647e-10	-1.24684
62670469	chr15:62670469:G:A	2.5343e-15	-3.33647e-10	-0.326241	0.000259534	-3.33647e-10	-0.412493
62671051	chr15:62671051:T:A	9.96616e-16	-3.33647e-10	-1.25955	0.000110596	-3.33647e-10	-1.2655
62671057	chr15:62671057:G:A	3.43886e-15	-3.33647e-10	-0.0210196	0.000412669	-3.33647e-10	0.0512657
62672373	chr15:62672373:T:C	2.98132e-15	-3.33647e-10	-0.163792	0.000307838	-3.33647e-10	-0.241805
62672732	chr15:62672732:T:A	1.72619e-15	-0.710244	-3.12094e-10	0.000211733	-0.616055	-3.12094e-10
62674070	chr15:62674070:A:G	1.32596e-14	-3.33647e-10	1.32857	0.00159506	-3.33647e-10	1.40329
62674725	chr15:62674725:C:T	1.72928e-15	-3.33647e-10	-0.708456	0.00018091	-3.33647e-10	-0.773378
62675138	chr15:62675138:C:T	3.12298e-15	-3.33647e-10	-0.117373	0.000387824	-3.33647e-10	-0.0108265
62675196	chr15:62675196:C:T	6.59972e-15	0.441412	0.189456	0.000290496	-0.339309	0.0395202
62675355	chr15:62675355:T:C	1.94204e-15	-3.33647e-10	-0.592422	0.000200671	-3.33647e-10	-0.669711
62675758	chr15:62675758:C:T	9.81303e-16	-3.33647e-10	-1.27503	0.000108462	-3.33647e-10	-1.28498
62675806	chr15:62675806:A:G	9.19928e-15	-3.33647e-10	0.962966	0.00123428	-3.33647e-10	1.14686
62676076	chr15:62676076:A:G	5.76545e-15	-3.33647e-10	0.495724	0.000624374	-3.33647e-10	0.46537
62676088	chr15:62676088:C:T	1.60487e-16	-1.82218	-1.26352	1.83222e-05	-1.76868	-1.29458
62676160	chr15:62676160:A:G	1.3314e-16	-1.9772	-1.29531	1.46732e-05	-1.99017	-1.29519
62676193	chr15:62676193:G:A	9.70492e-16	-3.33647e-10	-1.28611	0.000107548	-3.33647e-10	-1.29344
62676243	chr15:62676243:G:A	1.00659e-15	-3.33647e-10	-1.24959	0.000114715	-3.33647e-10	-1.22893
62676276	chr15:62676276:A:G	1.00528e-15	-3.33647e-10	-1.2509	0.000110615	-3.33647e-10	-1.26532
62676349	chr15:62676349:T:C	1.22441e-14	-3.33647e-10	1.24888	0.00147693	-3.33647e-10	1.32634
62676359	chr15:62676359:C:G	1.00222e-15	-3.33647e-10	-1.25394	0.000114147	-3.33647e-10	-1.2339
62676414	chr15:62676414:T:C	1.66705e-15	-0.745106	-3.12094e-10	0.000202905	-0.658643	-3.12094e-10
62676637	chr15:62676637:C:T	4.31743e-16	-2.09608	-3.12094e-10	4.84292e-05	-2.09128	-3.12094e-10
62676676	chr15:62676676:G:A	1.1542e-14	-3.33647e-10	1.18983	0.00137162	-3.33647e-10	1.25237
62676728	chr15:62676728:C:T	4.43263e-15	-0.808395	1.04123	0.000475367	-0.672164	0.864871
62676759	chr15:62676759:C:T	1.57704e-16	-1.90482	-1.19837	1.71786e-05	-1.92162	-1.2061
62677662	chr15:62677662:G:A	1.04272e-14	-3.33647e-10	1.08825	0.00123436	-3.33647e-10	1.14693
62677976	chr15:62677976:A:G	1.10942e-14	-3.33647e-10	1.15027	0.00131994	-3.33647e-10	1.21396
62678188	chr15:62678188:C:T	1.05887e-14	-3.33647e-10	1.10363	0.00125846	-3.33647e-10	1.16627
62678250	chr15:62678250:T:C	1.64009e-15	-0.761407	-3.12094e-10	0.000199669	-0.674717	-3.12094e-10
62678513	chr15:62678513:A:G	6.63778e-16	-2.04247	0.376499	7.3785e-05	-1.95107	0.280848
62678547	chr15:62678547:C:T	9.58118e-15	-3.33647e-10	1.00364	0.00113676	-3.33647e-10	1.06456
62678999	chr15:62678999:A:G	9.866e-16	-3.33647e-10	-1.26965	0.000110958	-3.33647e-10	-1.26223
62679199	chr15:62679199:T:G	4.58644e-16	-2.03564	-3.12094e-10	5.21692e-05	-2.01689	-3.12094e-10
62679321	chr15:62679321:A:T	9.68354e-16	-3.33647e-10	-1.28832	0.000107915	-3.33647e-10	-1.29003
62679785	chr15:62679785:G:A	9.79925e-16	-3.33647e-10	-1.27644	0.000107988	-3.33647e-10	-1.28935
62679942	chr15:62679942:C:G	1.01223e-15	-3.33647e-10	-1.24401	0.000110976	-3.33647e-10	-1.26206
62680343	chr15:62680343:A:G	9.78373e-16	-3.33647e-10	-1.27802	0.000110822	-3.33647e-10	-1.26345
62680969	chr15:62680969:C:T	9.58139e-16	-3.33647e-10	-1.29892	0.000107199	-3.33647e-10	-1.29669
62681009	chr15:62681009:T:G	1.11821e-15	-3.33647e-10	-1.14443	0.000125131	-3.33647e-10	-1.14202
62681123	chr15:62681123:A:G	2.59411e-16	-1.6069	-0.998605	2.41448e-05	-1.7119	-1.07541
62681142	chr15:62681142:A:C	9.58198e-16	-3.33647e-10	-1.29886	0.000106959	-3.33647e-10	-1.29894
62681634	chr15:62681634:T:C	9.89039e-16	-3.33647e-10	-1.26718	0.000112251	-3.33647e-10	-1.25064
62681827	chr15:62681827:G:A	1.73163e-15	-3.33647e-10	-0.707096	0.000178634	-3.33647e-10	-0.786039
62682025	chr15:62682025:G:A	9.66947e-16	-3.33647e-10	-1.28977	0.000108396	-3.33647e-10	-1.28558
62682429	chr15:62682429:T:C	1.36739e-15	-3.33647e-10	-0.943256	0.000150824	-3.33647e-10	-0.955264
62682842	chr15:62682842:C:T	3.73451e-15	-3.33647e-10	0.0614565	0.000385564	-3.33647e-10	-0.016672
62683133	chr15:62683133:G:A	9.69307e-16	-3.33647e-10	-1.28733	0.00010871	-3.33647e-10	-1.2827
62683192	chr15:62683192:T:G	1.31376e-15	-1.83343	0.850168	0.000142599	-1.92323	0.911885
62683339	chr15:62683339:G:A	3.24828e-14	-0.240391	2.46494	0.00260437	-0.570444	2.46401
62683467	chr15:62683467:CCGCCTCT:C	9.5735e-16	-3.33647e-10	-1.29975	0.000106862	-3.33647e-10	-1.29984
62683744	chr15:62683744:T:C	1.0001e-15	-3.33647e-10	-1.25606	0.00011057	-3.33647e-10	-1.26573
62683882	chr15:62683882:C:T	3.22073e-14	-0.0683898	2.28442	0.00245037	-0.412942	2.24556
62684060	chr15:62684060:G:C	3.67883e-15	-3.33647e-10	0.0464363	0.000379497	-3.33647e-10	-0.0325317
62684374	chr15:62684374:A:C	1.51262e-15	-1.38437	0.542056	8.79995e-05	-1.69382	0.199775
62684532	chr15:62684532:C:T	1.16662e-14	-3.33647e-10	1.20054	0.00137516	-3.33647e-10	1.25494
62684637	chr15:62684637:T:TG	3.95277e-15	-3.33647e-10	0.118257	0.000427403	-3.33647e-10	0.0863479
62685111	chr15:62685111:C:T	2.40794e-15	-0.170847	-0.206539	0.000277094	-0.0330173	-0.314003
62685358	chr15:62685358:A:G	9.60724e-16	-3.33647e-10	-1.29623	0.000107699	-3.33647e-10	-1.29203
62685891	chr15:62685891:A:G	9.69098e-16	-3.33647e-10	-1.28755	0.000108944	-3.33647e-10	-1.28055
62686000	chr15:62686000:ATCTGTC:A	7.25899e-15	-3.33647e-10	0.726082	0.0008941	-3.33647e-10	0.824439
62686273	chr15:62686273:T:C	9.6331e-16	-3.33647e-10	-1.29354	0.000108103	-3.33647e-10	-1.28829
62686425	chr15:62686425:T:C	6.85066e-15	-0.81761	1.4858	0.000423178	-1.33754	1.41395
62686471	chr15:62686471:C:G	9.74274e-16	-3.33647e-10	-1.28222	0.000110184	-3.33647e-10	-1.26923
62686526	chr15:62686526:C:CCA	1.48343e-14	-3.33647e-10	1.44078	0.00177404	-3.33647e-10	1.50964
62686529	chr15:62686529:C:CA	1.43796e-14	-3.33647e-10	1.40965	0.00171922	-3.33647e-10	1.47825
62686622	chr15:62686622:T:A	1.55123e-15	-0.817114	-3.12094e-10	0.000189625	-0.726331	-3.12094e-10
62686825	chr15:62686825:A:G	9.57394e-15	-3.33647e-10	1.00289	0.00118908	-3.33647e-10	1.10956
62687238	chr15:62687238:A:T	9.58796e-16	-3.33647e-10	-1.29824	0.000106861	-3.33647e-10	-1.29985
62687309	chr15:62687309:T:C	9.59078e-16	-3.33647e-10	-1.29794	0.000106872	-3.33647e-10	-1.29975
62687375	chr15:62687375:C:A	9.58829e-16	-3.33647e-10	-1.2982	0.000106862	-3.33647e-10	-1.29984
62687388	chr15:62687388:T:C	9.59078e-16	-3.33647e-10	-1.29794	0.000106872	-3.33647e-10	-1.29975
62687425	chr15:62687425:A:G	1.33159e-16	-1.98306	-1.2893	1.47038e-05	-1.99401	-1.28927
62687744	chr15:62687744:A:G	9.59078e-16	-3.33647e-10	-1.29794	0.000106872	-3.33647e-10	-1.29975
62687922	chr15:62687922:T:C	1.75378e-15	-0.658047	-0.0363389	0.000183524	-0.643006	-0.116025
62688153	chr15:62688153:A:C	1.46944e-14	-3.33647e-10	1.43131	0.00176597	-3.33647e-10	1.50508
62688204	chr15:62688204:A:G	1.37503e-15	-1.3434	0.405716	0.000153057	-1.38845	0.447879
62688837	chr15:62688837:A:C	9.76696e-16	-3.33647e-10	-1.27974	0.000110478	-3.33647e-10	-1.26656
62688880	chr15:62688880:T:C	1.00595e-15	-3.33647e-10	-1.25023	0.000110555	-3.33647e-10	-1.26586
62689452	chr15:62689452:C:T	1.11179e-15	-2.08514	0.934953	0.000123513	-2.05459	0.899562
62689659	chr15:62689659:G:C	1.01392e-15	-3.33647e-10	-1.24234	0.000111322	-3.33647e-10	-1.25895
62690931	chr15:62690931:G:A	8.52693e-16	-1.45524	0.0397305	9.29804e-05	-1.36702	-0.0719662
62691151	chr15:62691151:G:A	2.40048e-15	-3.33647e-10	-0.380491	0.000257916	-3.33647e-10	-0.418746
62691258	chr15:62691258:A:G	4.67735e-15	0.0862613	0.200312	0.0003918	-0.161645	0.161018
62691409	chr15:62691409:T:C	8.79578e-14	0.740405	2.48029	0.00505635	0.237389	2.31963
62691604	chr15:62691604:G:A	2.93894e-15	-3.33647e-10	-0.178111	0.000304842	-3.33647e-10	-0.251586
62691633	chr15:62691633:C:T	9.60059e-16	-3.33647e-10	-1.29692	0.000107546	-3.33647e-10	-1.29346
62692003	chr15:62692003:T:C	5.54118e-16	-0.606018	-1.24052	6.8778e-05	-0.512692	-1.2278
62692306	chr15:62692306:G:A	5.22847e-15	-3.33647e-10	0.397961	0.000645072	-3.33647e-10	0.497983
62692312	chr15:62692312:G:C	1.9358e-15	-3.33647e-10	-0.595637	0.000216889	-3.33647e-10	-0.591995
62692338	chr15:62692338:A:C	1.63579e-15	-0.764035	-3.12094e-10	0.000202046	-0.662886	-3.12094e-10
62692476	chr15:62692476:C:T	9.93396e-16	-3.33647e-10	-1.26279	0.000109159	-3.33647e-10	-1.27857
62693689	chr15:62693689:C:G	1.79036e-15	-0.673744	-3.12094e-10	0.000219837	-0.578492	-3.12094e-10
62694104	chr15:62694104:A:G	8.00739e-15	-3.33647e-10	0.824206	0.00095991	-3.33647e-10	0.895461
62694818	chr15:62694818:C:T	1.01948e-15	-3.33647e-10	-1.23687	0.000111386	-3.33647e-10	-1.25838
62695051	chr15:62695051:A:G	1.34956e-15	-3.33647e-10	-0.956383	0.000162914	-3.33647e-10	-0.878159
62695081	chr15:62695081:T:A	2.43909e-15	-0.221569	-0.142966	0.000223742	-0.364049	-0.196837
62695101	chr15:62695101:A:C	2.39447e-15	-0.239756	-0.143243	0.000219766	-0.381707	-0.197107
62695188	chr15:62695188:C:T	1.85112e-15	-0.640366	-3.12094e-10	0.000227588	-0.543841	-3.12094e-10
62695217	chr15:62695217:A:G	9.58748e-16	-3.33647e-10	-1.29829	0.000106846	-3.33647e-10	-1.29999
62695280	chr15:62695280:C:T	2.19971e-15	-0.317693	-0.15014	0.000202582	-0.456131	-0.204103
62695378	chr15:62695378:C:T	1.00073e-15	-3.33647e-10	-1.25543	0.000109696	-3.33647e-10	-1.27367
62695556	chr15:62695556:C:T	2.37983e-15	-0.21762	-0.171509	0.000218862	-0.358704	-0.224234
62695596	chr15:62695596:T:C	2.16146e-15	-0.277177	-0.208199	0.00019836	-0.419424	-0.261869
62695605	chr15:62695605:G:A	2.45368e-15	-0.215111	-0.143461	0.000225221	-0.356977	-0.19732
62696272	chr15:62696272:G:A	1.00796e-15	-3.33647e-10	-1.24823	0.000110282	-3.33647e-10	-1.26834
62696287	chr15:62696287:C:G	4.33278e-16	-2.09253	-3.12094e-10	4.83617e-05	-2.09267	-3.12094e-10
62696505	chr15:62696505:A:G	2.93659e-15	-3.33647e-10	-0.178909	0.000303732	-3.33647e-10	-0.255233
62696587	chr15:62696587:A:G	2.68824e-15	-3.33647e-10	-0.267271	0.00032299	-3.33647e-10	-0.193758
62696757	chr15:62696757:GA:G	4.61833e-16	-2.02871	-3.12094e-10	4.81081e-05	-2.09793	-3.12094e-10
62696816	chr15:62696816:G:A	1.94916e-15	-0.511819	-0.0769425	0.000180503	-0.642088	-0.133547
62696888	chr15:62696888:A:G	1.68693e-15	-2.06854	1.33529	0.000189876	-2.00518	1.28017
62696910	chr15:62696910:A:G	2.11832e-15	-0.364049	-0.141487	0.00019582	-0.499166	-0.195019
62697092	chr15:62697092:G:A	2.31846e-15	-0.344554	-0.0707008	0.000213422	-0.480657	-0.127451
62697247	chr15:62697247:A:G	2.06191e-15	-0.406802	-0.125725	0.000190744	-0.539009	-0.181438
62697436	chr15:62697436:T:G	9.8872e-16	-3.33647e-10	-1.2675	0.000111371	-3.33647e-10	-1.25851
62697556	chr15:62697556:C:T	2.16236e-15	-0.221399	-0.263562	0.000199533	-0.363538	-0.311863
62697590	chr15:62697590:A:G	1.54268e-15	0.304174	-1.12681	0.000174695	0.354067	-1.16241
62697682	chr15:62697682:C:T	9.60857e-16	-3.33647e-10	-1.29609	0.00010794	-3.33647e-10	-1.2898
62698180	chr15:62698180:G:A	9.58818e-16	-3.33647e-10	-1.29821	0.000107546	-3.33647e-10	-1.29346
62698292	chr15:62698292:A:G	1.01918e-15	-3.33647e-10	-1.23716	0.000111686	-3.33647e-10	-1.25569
62698461	chr15:62698461:C:T	9.58827e-16	-3.33647e-10	-1.2982	0.000107547	-3.33647e-10	-1.29345
62698595	chr15:62698595:G:C	9.58907e-16	-3.33647e-10	-1.29812	0.000107565	-3.33647e-10	-1.29329
62698707	chr15:62698707:G:A	3.30285e-15	-0.331326	0.269952	0.000348412	-0.394116	0.276123
62698742	chr15:62698742:T:C	9.59047e-16	-3.33647e-10	-1.29797	0.000107593	-3.33647e-10	-1.29302
62698772	chr15:62698772:C:T	1.73169e-15	-2.09872	1.39166	0.000189612	-2.06511	1.33871
62698918	chr15:62698918:C:A	1.00473e-15	-3.33647e-10	-1.25144	0.000110366	-3.33647e-10	-1.26758
62699011	chr15:62699011:C:T	6.49766e-16	-1.34942	-0.337881	7.35607e-05	-1.2411	-0.432168
62699044	chr15:62699044:T:C	1.52002e-15	-3.33647e-10	-0.837434	0.000167575	-3.33647e-10	-0.84995
62699169	chr15:62699169:A:T	3.88544e-15	-3.33647e-10	0.101078	0.00040114	-3.33647e-10	0.0229322
62699171	chr15:62699171:T:A	4.17332e-15	0.416149	-0.243597	0.000361413	0.229216	-0.310574
62699320	chr15:62699320:G:A	9.58907e-16	-3.33647e-10	-1.29812	0.000107565	-3.33647e-10	-1.29329
62699334	chr15:62699334:C:T	9.62912e-16	-3.33647e-10	-1.29395	0.000108301	-3.33647e-10	-1.28647
62699379	chr15:62699379:T:C	9.58934e-16	-3.33647e-10	-1.29809	0.00010757	-3.33647e-10	-1.29324
62699431	chr15:62699431:G:C	9.59157e-16	-3.33647e-10	-1.29786	0.000107616	-3.33647e-10	-1.29281
62699457	chr15:62699457:A:G	9.59119e-16	-3.33647e-10	-1.2979	0.000107609	-3.33647e-10	-1.29287
62699561	chr15:62699561:G:A	2.94945e-15	-0.40031	0.225771	0.000311594	-0.460626	0.230948
62699840	chr15:62699840:T:A	9.5886e-16	-3.33647e-10	-1.29817	0.000107553	-3.33647e-10	-1.29339
62700240	chr15:62700240:G:A	9.5905e-16	-3.33647e-10	-1.29797	0.000107595	-3.33647e-10	-1.29301
62700421	chr15:62700421:G:A	5.84646e-15	-3.33647e-10	0.509677	0.000626049	-3.33647e-10	0.46805
62700520	chr15:62700520:G:A	9.70104e-16	-3.33647e-10	-1.28651	0.000107498	-3.33647e-10	-1.29391
62701326	chr15:62701326:A:T	5.21213e-16	-0.610128	-1.29763	6.21495e-05	-0.542337	-1.2995
62701463	chr15:62701463:C:T	5.8956e-15	-3.33647e-10	0.518048	0.000707147	-3.33647e-10	0.58986
62702133	chr15:62702133:G:C	5.49563e-15	-3.33647e-10	0.447795	0.000659122	-3.33647e-10	0.51953
62702281	chr15:62702281:C:T	4.28754e-15	-3.33647e-10	0.199554	0.000517398	-3.33647e-10	0.277434
62702585	chr15:62702585:C:T	6.67686e-16	-2.05436	0.39426	7.83888e-05	-2.01164	0.401941
62702615	chr15:62702615:G:A	1.76032e-15	-1.43454	0.743874	0.000202402	-1.51277	0.851641
62702729	chr15:62702729:G:A	6.86489e-16	-2.0745	0.442175	7.86968e-05	-2.04201	0.436231
62703070	chr15:62703070:G:A	9.71266e-16	-3.33647e-10	-1.28531	0.00010735	-3.33647e-10	-1.29529
62703935	chr15:62703935:C:T	5.20447e-16	-1.90923	-3.12094e-10	6.19766e-05	-1.84462	-3.12094e-10
62704099	chr15:62704099:C:G	2.99009e-15	-3.33647e-10	-0.160857	0.000311964	-3.33647e-10	-0.228493
62704198	chr15:62704198:C:T	1.74e-15	-0.702276	-3.12094e-10	0.000212919	-0.610469	-3.12094e-10
62704331	chr15:62704331:A:G	1.7206e-15	-0.930248	0.216761	0.000169693	-0.896309	0.0589209
62704709	chr15:62704709:A:G	5.26316e-15	-3.33647e-10	0.404573	0.000631298	-3.33647e-10	0.476399
62705088	chr15:62705088:T:C	5.83894e-15	-1.55856	2.06695	0.000439041	-1.85649	1.96971
62705358	chr15:62705358:A:G	3.40699e-15	-3.33647e-10	-0.0303296	0.000351431	-3.33647e-10	-0.109367
62706035	chr15:62706035:C:T	1.26556e-15	-1.02064	-3.12094e-10	0.000169657	-0.837599	-3.12094e-10
62706162	chr15:62706162:G:A	2.63017e-15	-3.33647e-10	-0.289112	0.000275103	-3.33647e-10	-0.354234
62706188	chr15:62706188:A:G	6.11086e-15	-3.33647e-10	0.553909	0.000734641	-3.33647e-10	0.628003
62706312	chr15:62706312:C:T	1.79774e-15	-0.669631	-3.12094e-10	0.000219691	-0.579157	-3.12094e-10
62707016	chr15:62707016:C:T	9.66983e-16	-3.33647e-10	-1.28973	0.000109157	-3.33647e-10	-1.27859
62707044	chr15:62707044:T:C	2.33563e-15	-3.33647e-10	-0.407879	0.00027387	-3.33647e-10	-0.358725
62707429	chr15:62707429:A:G	1.62439e-15	-0.771029	-3.12094e-10	0.000197194	-0.687191	-3.12094e-10
62707776	chr15:62707776:G:A	1.27265e-15	-3.33647e-10	-1.01506	0.000138078	-3.33647e-10	-1.04356
62707885	chr15:62707885:A:T	9.9889e-16	-3.33647e-10	-1.25727	0.00011363	-3.33647e-10	-1.23843
62707975	chr15:62707975:A:G	2.46778e-16	-1.9764	-0.67902	2.50752e-05	-2.0382	-0.711304
62708048	chr15:62708048:A:G	9.67757e-14	0.8327	2.48354	0.00612082	0.340353	2.40772
62708286	chr15:62708286:C:A	6.65563e-15	-3.33647e-10	0.639305	0.000802531	-3.33647e-10	0.716392
62708367	chr15:62708367:A:G	6.69631e-15	-3.33647e-10	0.645398	0.000807346	-3.33647e-10	0.722374
62708421	chr15:62708421:C:G	5.05215e-16	-1.93893	-3.12094e-10	5.98382e-05	-1.87974	-3.12094e-10
62708993	chr15:62708993:T:C	9.82043e-16	-3.33647e-10	-1.27428	0.000110407	-3.33647e-10	-1.2672
62709691	chr15:62709691:C:T	1.43712e-15	-1.33615	0.442628	0.000177021	-1.3455	0.550391
62709810	chr15:62709810:C:G	1.54923e-15	-0.818404	-3.12094e-10	0.0001878	-0.736	-3.12094e-10
62709873	chr15:62709873:T:A	2.98662e-14	0.0646725	2.0759	0.00205658	-0.342359	1.99978
62709953	chr15:62709953:T:G	9.87517e-16	-3.33647e-10	-1.26872	0.000111073	-3.33647e-10	-1.26119
62710100	chr15:62710100:A:T	2.81201e-15	-3.33647e-10	-0.22226	0.000293039	-3.33647e-10	-0.291074
62710215	chr15:62710215:T:C	3.0904e-14	0.0341768	2.14055	0.00214542	-0.368138	2.06785
62710877	chr15:62710877:C:G	1.55828e-15	-0.812579	-3.12094e-10	0.000189231	-0.72841	-3.12094e-10
62710882	chr15:62710882:C:T	9.92572e-16	-3.33647e-10	-1.26361	0.000110715	-3.33647e-10	-1.26442
62710886	chr15:62710886:C:T	9.68094e-16	-3.33647e-10	-1.28858	0.000109123	-3.33647e-10	-1.2789
62710909	chr15:62710909:G:A	3.40013e-15	-3.33647e-10	-0.0323451	0.000400984	-3.33647e-10	0.0225415
62710930	chr15:62710930:G:T	6.3982e-16	-1.70273	-3.12094e-10	6.69071e-05	-1.76807	-3.12094e-10
62711088	chr15:62711088:T:G	4.74565e-14	0.647766	1.95589	0.0026919	0.134738	1.79189
62711138	chr15:62711138:G:A	4.67324e-14	0.999343	1.58894	0.00257813	0.453516	1.42992
62711370	chr15:62711370:A:T	1.3026e-16	-2.04725	-1.24713	1.44616e-05	-2.05919	-1.24069
62711743	chr15:62711743:T:C	9.66224e-16	-3.33647e-10	-1.29052	0.000107997	-3.33647e-10	-1.28928
62711826	chr15:62711826:A:G	2.33334e-15	-2.04341	1.63455	0.000278362	-1.94215	1.59969
62712165	chr15:62712165:C:T	2.83471e-15	-3.33647e-10	-0.214221	0.000297665	-3.33647e-10	-0.275412
62712354	chr15:62712354:C:G	2.1006e-15	-0.145799	-0.368138	0.000117916	-0.70059	-0.500816
62712505	chr15:62712505:G:A	2.43096e-15	0.369931	-0.737803	0.000168989	-0.0329568	-0.808591
62712582	chr15:62712582:G:A	1.64222e-15	-0.760112	-3.12094e-10	0.000199693	-0.674598	-3.12094e-10
62712683	chr15:62712683:C:G	9.80404e-16	-3.33647e-10	-1.27595	0.000108428	-3.33647e-10	-1.28529
62712844	chr15:62712844:T:A	9.80025e-16	-3.33647e-10	-1.27634	0.000110972	-3.33647e-10	-1.2621
62712935	chr15:62712935:C:T	3.32639e-15	-3.33647e-10	-0.0542709	0.000391678	-3.33647e-10	-0.000939028
62712965	chr15:62712965:A:G	3.26232e-15	-3.33647e-10	-0.0737199	0.000384292	-3.33647e-10	-0.0199775
62712983	chr15:62712983:AAGGC:A	7.23014e-15	-3.33647e-10	0.7221	0.000801839	-3.33647e-10	0.715529
62713058	chr15:62713058:AGGAGTTC:A	1.5981e-15	-0.787341	-3.12094e-10	0.00019452	-0.700842	-3.12094e-10
62713227	chr15:62713227:T:C	4.01711e-15	0.754768	-0.620364	0.000279979	0.362456	-0.699122
62713335	chr15:62713335:C:T	7.69832e-15	-3.33647e-10	0.784843	0.00085491	-3.33647e-10	0.779617
62713673	chr15:62713673:T:C	4.30879e-15	0.913263	-0.708764	0.000298062	0.511173	-0.785252
62713921	chr15:62713921:G:A	1.28998e-15	-1.07549	0.0739646	0.000134813	-1.00559	-0.061894
62713951	chr15:62713951:A:G	9.63735e-16	-3.33647e-10	-1.2931	0.000108444	-3.33647e-10	-1.28515
62714404	chr15:62714404:G:A	2.36772e-16	-1.88782	-0.808998	2.90885e-05	-1.79642	-0.804613
62714493	chr15:62714493:C:T	1.10421e-15	-1.85871	0.701681	0.000136506	-1.7696	0.714592
62714726	chr15:62714726:G:A	1.29253e-15	-3.33647e-10	-0.999561	0.000140748	-3.33647e-10	-1.02441
62714840	chr15:62714840:T:TA	9.68122e-16	-3.33647e-10	-1.28856	0.000107215	-3.33647e-10	-1.29654
62715283	chr15:62715283:A:G	1.1156e-15	-3.33647e-10	-1.14677	0.000121568	-3.33647e-10	-1.1709
62715304	chr15:62715304:T:TCCAC	1.65466e-15	-3.33647e-10	-0.752566	0.000204791	-3.33647e-10	-0.64939
62715707	chr15:62715707:A:G	2.62757e-15	-3.33647e-10	-0.290098	0.000275471	-3.33647e-10	-0.352897
62715811	chr15:62715811:T:G	1.69178e-15	-3.33647e-10	-0.730376	0.000186054	-3.33647e-10	-0.745343
62715896	chr15:62715896:G:T	1.03349e-15	-3.33647e-10	-1.22322	0.000114627	-3.33647e-10	-1.22969
62716290	chr15:62716290:T:C	1.06769e-15	-3.33647e-10	-1.19067	0.000114815	-3.33647e-10	-1.22806
62716556	chr15:62716556:A:G	4.51257e-16	-1.03698	-1.0149	5.43977e-05	-1.00712	-0.967938
62716565	chr15:62716565:T:A	9.80344e-16	-3.33647e-10	-1.27601	0.000108066	-3.33647e-10	-1.28864
62716682	chr15:62716682:T:G	9.95909e-16	-3.33647e-10	-1.26026	0.000110164	-3.33647e-10	-1.26941
62717100	chr15:62717100:A:G	1.19778e-15	-3.33647e-10	-1.07569	0.00012928	-3.33647e-10	-1.1094
62717170	chr15:62717170:C:G	1.63102e-15	-3.33647e-10	-0.766955	0.000175366	-3.33647e-10	-0.804504
62717534	chr15:62717534:A:G	2.02929e-14	0.838067	0.916045	0.00146872	0.510811	0.809953
62717605	chr15:62717605:C:T	3.46235e-14	0.856492	1.43188	0.00194971	0.429412	1.17464
62717741	chr15:62717741:C:A	1.21378e-15	-3.33647e-10	-1.06242	0.000131783	-3.33647e-10	-1.09023
62718169	chr15:62718169:CT:C	1.36157e-15	-3.33647e-10	-0.947518	0.000145997	-3.33647e-10	-0.987792
62718769	chr15:62718769:A:G	1.11786e-15	-3.33647e-10	-1.14474	0.000121453	-3.33647e-10	-1.17185
62718925	chr15:62718925:C:A	1.25439e-15	-3.33647e-10	-1.02951	0.000136241	-3.33647e-10	-1.05695
62719039	chr15:62719039:C:G	1.37151e-15	-3.33647e-10	-0.940246	0.000148236	-3.33647e-10	-0.972571
62719720	chr15:62719720:G:A	1.14557e-15	-3.33647e-10	-1.12026	0.000124048	-3.33647e-10	-1.15071
62719976	chr15:62719976:G:C	4.2543e-16	-1.8565	-0.254315	4.3238e-05	-1.83058	-0.374081
62720302	chr15:62720302:G:A	3.21705e-15	-3.33647e-10	-0.0876935	0.000331902	-3.33647e-10	-0.16654
62720371	chr15:62720371:G:A	1.00319e-15	-3.33647e-10	-1.25297	0.000110257	-3.33647e-10	-1.26856
62720477	chr15:62720477:T:C	5.33136e-16	-1.88514	-3.12094e-10	5.92561e-05	-1.88951	-3.12094e-10
62720569	chr15:62720569:A:G	4.9227e-14	1.07441	1.56587	0.00289731	0.706325	1.29384
62720697	chr15:62720697:G:A	1.31838e-16	-2.00808	-1.27426	1.43373e-05	-2.04723	-1.26128
62721403	chr15:62721403:A:G	1.28163e-16	-2.01365	-1.29696	1.38606e-05	-2.04855	-1.29377
62721568	chr15:62721568:T:C	1.59693e-16	-1.84695	-1.24372	1.65454e-05	-1.91731	-1.24796
62721626	chr15:62721626:A:G	1.79551e-15	-3.33647e-10	-0.670868	0.000182967	-3.33647e-10	-0.762075
62721750	chr15:62721750:T:G	1.37942e-16	-1.9624	-1.27469	1.37058e-05	-2.05437	-1.29918
62721780	chr15:62721780:A:G	1.18461e-15	-3.33647e-10	-1.08675	0.000128814	-3.33647e-10	-1.11301
62722607	chr15:62722607:C:G	1.34739e-15	-3.33647e-10	-0.957986	0.000147802	-3.33647e-10	-0.975504
62723045	chr15:62723045:C:T	1.73172e-15	-3.33647e-10	-0.707045	0.000188898	-3.33647e-10	-0.730171
62723163	chr15:62723163:A:G	1.07042e-15	-3.33647e-10	-1.1881	0.000116054	-3.33647e-10	-1.21733
62723324	chr15:62723324:G:C	1.16167e-15	-3.33647e-10	-1.1063	0.000128068	-3.33647e-10	-1.11882
62723387	chr15:62723387:T:C	4.45163e-16	-2.06547	-3.12094e-10	5.21898e-05	-2.01649	-3.12094e-10
62723498	chr15:62723498:C:T	2.24539e-15	-3.33647e-10	-0.44728	0.000274843	-3.33647e-10	-0.355181
62723789	chr15:62723789:A:G	4.33474e-16	-2.09208	-3.12094e-10	4.79609e-05	-2.10099	-3.12094e-10
62724040	chr15:62724040:C:T	1.04467e-15	-3.33647e-10	-1.21245	0.000118233	-3.33647e-10	-1.19872
62724101	chr15:62724101:G:C	1.50181e-14	-2.06632	3.51942	0.00221179	-1.98046	3.71064
62724370	chr15:62724370:C:T	3.8107e-15	-3.33647e-10	0.0816533	0.000487465	-3.33647e-10	0.21784
62724677	chr15:62724677:G:A	9.90672e-16	-3.33647e-10	-1.26553	0.000109929	-3.33647e-10	-1.27155
62724884	chr15:62724884:T:C	1.2576e-15	-3.33647e-10	-1.02696	0.000144663	-3.33647e-10	-0.996969
62724984	chr15:62724984:A:C	6.27725e-16	-1.72181	-3.12094e-10	6.35933e-05	-1.81887	-3.12094e-10
62725704	chr15:62725704:A:G	2.14465e-15	-3.33647e-10	-0.493181	0.000218575	-3.33647e-10	-0.584249
62725811	chr15:62725811:A:G	2.24143e-15	-3.33647e-10	-0.449044	0.000236117	-3.33647e-10	-0.50705
62726645	chr15:62726645:G:A	5.44827e-15	-2.09535	2.53449	0.000642185	-2.09349	2.58699
62726912	chr15:62726912:G:A	2.23324e-15	-1.76665	1.31395	0.0002025	-2.00985	1.34921
62727176	chr15:62727176:C:T	1.15356e-15	-3.33647e-10	-1.11331	0.000129206	-3.33647e-10	-1.10997
62728332	chr15:62728332:G:A	2.43415e-15	-0.36656	-3.12094e-10	0.000246601	-0.463606	-3.12094e-10
62728391	chr15:62728391:G:T	2.60925e-16	-1.41887	-1.18081	2.37351e-05	-1.5969	-1.20752
62729116	chr15:62729116:T:C	2.42777e-15	-3.33647e-10	-0.369185	0.000268783	-3.33647e-10	-0.377473
62729280	chr15:62729280:C:T	6.36873e-16	-1.70734	-3.12094e-10	7.39163e-05	-1.66845	-3.12094e-10
62729529	chr15:62729529:G:GT	1.2262e-15	-3.33647e-10	-1.05224	0.000132937	-3.33647e-10	-1.08151
62729826	chr15:62729826:T:C	1.17273e-15	-3.33647e-10	-1.09682	0.000134357	-3.33647e-10	-1.07088
62730132	chr15:62730132:A:G	1.65712e-15	-3.33647e-10	-0.751079	0.000180304	-3.33647e-10	-0.776737
62730231	chr15:62730231:G:A	4.69004e-15	-2.04155	2.33083	0.000421521	-2.09884	2.17133
62730724	chr15:62730724:C:T	1.0603e-15	-3.33647e-10	-1.19761	0.000115284	-3.33647e-10	-1.22398
62732169	chr15:62732169:C:G	3.17216e-16	-2.03601	-0.368324	3.22825e-05	-2.06449	-0.432369
62732201	chr15:62732201:G:A	4.3733e-16	-2.08323	-3.12094e-10	4.79707e-05	-2.10079	-3.12094e-10
62732424	chr15:62732424:T:C	1.03245e-15	-3.33647e-10	-1.22422	0.000115085	-3.33647e-10	-1.22571
62732470	chr15:62732470:G:A	1.02992e-15	-3.33647e-10	-1.22668	0.000115259	-3.33647e-10	-1.2242
62732679	chr15:62732679:A:G	1.26751e-15	-3.33647e-10	-1.0191	0.000145941	-3.33647e-10	-0.988178
62732903	chr15:62732903:G:A	4.03593e-15	-2.09952	2.23859	0.000482826	-2.0893	2.29757
62733011	chr15:62733011:T:C	5.95673e-15	-1.86069	2.38906	0.000609293	-2.05288	2.4938
62733264	chr15:62733264:A:G	1.15072e-15	-3.33647e-10	-1.11577	0.000127215	-3.33647e-10	-1.1255
62733643	chr15:62733643:A:G	6.79268e-15	0.659686	-3.12094e-10	0.000339138	-0.144973	-3.12094e-10
62734022	chr15:62734022:G:A	3.95024e-15	-3.33647e-10	0.117617	0.000516079	-3.33647e-10	0.274881
62734173	chr15:62734173:TTGTA:T	5.01716e-16	-1.94588	-3.12094e-10	6.53182e-05	-1.79211	-3.12094e-10
62734186	chr15:62734186:T:G	1.02395e-15	-3.33647e-10	-1.23249	0.000114043	-3.33647e-10	-1.23481
62735035	chr15:62735035:G:A	1.02199e-15	-3.33647e-10	-1.23441	0.000111618	-3.33647e-10	-1.25629
62735079	chr15:62735079:T:C	3.83825e-15	-2.09627	2.18512	0.000436952	-2.08816	2.1966
62735246	chr15:62735246:G:A	5.24644e-16	-1.90119	-3.12094e-10	5.56677e-05	-1.95198	-3.12094e-10
62735482	chr15:62735482:A:G	9.59375e-16	-3.33647e-10	-1.29763	0.00010686	-3.33647e-10	-1.29986
62735754	chr15:62735754:C:T	2.32505e-15	-1.67664	1.26423	0.000195306	-1.94535	1.24855
62735852	chr15:62735852:T:C	1.45209e-15	-1.92491	1.04175	0.000174044	-2.01345	1.20138
62736358	chr15:62736358:C:T	4.58854e-15	-3.33647e-10	0.267402	0.000599941	-3.33647e-10	0.425453
62736607	chr15:62736607:G:A	4.87502e-15	-3.33647e-10	0.327965	0.000633292	-3.33647e-10	0.479553
62737673	chr15:62737673:A:G	1.42603e-16	-1.96183	-1.24202	1.43876e-05	-2.04741	-1.25761
62737856	chr15:62737856:T:C	1.34347e-15	-3.33647e-10	-0.960904	0.000146286	-3.33647e-10	-0.985819
62738199	chr15:62738199:T:C	1.86956e-15	-3.33647e-10	-0.630453	0.000201827	-3.33647e-10	-0.663969
62738860	chr15:62738860:G:T	1.4634e-15	-3.33647e-10	-0.875394	0.000156374	-3.33647e-10	-0.91913
62739895	chr15:62739895:A:G	1.28581e-15	-3.33647e-10	-1.00477	0.000149332	-3.33647e-10	-0.965205
62740373	chr15:62740373:A:C	9.13426e-16	-1.7451	0.398383	8.39653e-05	-2.00312	0.462149
62741101	chr15:62741101:A:G	3.21458e-15	-3.33647e-10	-0.0884616	0.000339957	-3.33647e-10	-0.14256
62741565	chr15:62741565:T:C	1.95603e-15	-3.33647e-10	-0.58524	0.000211469	-3.33647e-10	-0.6173
62742403	chr15:62742403:G:A	1.24296e-15	-3.33647e-10	-1.03866	0.000136896	-3.33647e-10	-1.05216
62742712	chr15:62742712:G:A	2.07566e-15	-3.33647e-10	-0.525879	0.00021326	-3.33647e-10	-0.608866
62742980	chr15:62742980:G:A	9.82748e-16	-3.33647e-10	-1.27356	0.000109006	-3.33647e-10	-1.27997
62743157	chr15:62743157:A:G	9.72244e-16	-3.33647e-10	-1.28431	0.000107867	-3.33647e-10	-1.29048
62743249	chr15:62743249:C:A	9.01084e-15	-3.33647e-10	0.942269	0.00106635	-3.33647e-10	1.00061
62743726	chr15:62743726:G:C	4.98717e-16	-1.95187	-3.12094e-10	6.95041e-05	-1.72999	-3.12094e-10
62743748	chr15:62743748:C:T	1.44303e-16	-2.07438	-1.11762	1.79365e-05	-2.02163	-1.06291
62743873	chr15:62743873:A:G	7.31606e-15	-3.33647e-10	0.733914	0.000935271	-3.33647e-10	0.869457
62744027	chr15:62744027:G:C	5.95235e-15	-1.44642	1.97405	0.000419864	-1.78699	1.85555
62744164	chr15:62744164:A:G	2.82468e-14	-2.08169	4.16651	0.00284893	-2.1007	4.08402
62744378	chr15:62744378:A:G	4.06097e-15	-3.33647e-10	0.145262	0.000531266	-3.33647e-10	0.303883
62744469	chr15:62744469:C:T	4.30409e-16	-2.09918	-3.12094e-10	4.82132e-05	-2.09575	-3.12094e-10
62744566	chr15:62744566:A:G	1.79326e-15	-3.33647e-10	-0.672126	0.000185931	-3.33647e-10	-0.746003
62744616	chr15:62744616:G:A	1.23353e-15	-3.33647e-10	-1.04628	0.000137823	-3.33647e-10	-1.04541
62744831	chr15:62744831:T:C	2.01018e-15	-3.33647e-10	-0.557937	0.000216317	-3.33647e-10	-0.594635
62745164	chr15:62745164:A:G	1.51267e-15	-3.33647e-10	-0.842283	0.000158084	-3.33647e-10	-0.908253
62745203	chr15:62745203:T:C	5.69261e-16	-1.81958	-3.12094e-10	6.75853e-05	-1.75799	-3.12094e-10
62745691	chr15:62745691:T:C	1.50649e-15	-3.33647e-10	-0.846374	0.00017244	-3.33647e-10	-0.82133
62745765	chr15:62745765:T:C	1.52396e-15	-3.33647e-10	-0.834844	0.000159176	-3.33647e-10	-0.901369
62745898	chr15:62745898:T:C	1.63009e-15	-3.33647e-10	-0.767522	0.000188626	-3.33647e-10	-0.731614
62746026	chr15:62746026:A:AT	9.69469e-16	-3.33647e-10	-1.28717	0.000108779	-3.33647e-10	-1.28206
62746205	chr15:62746205:T:C	3.63915e-15	-3.33647e-10	0.0355914	0.000474333	-3.33647e-10	0.19053
62746289	chr15:62746289:A:G	6.10963e-16	-1.74888	-3.12094e-10	6.96225e-05	-1.72829	-3.12094e-10
62746919	chr15:62746919:C:T	1.23519e-14	-2.10115	3.3588	0.00142796	-2.07028	3.3629
62747083	chr15:62747083:T:C	4.36068e-15	-3.33647e-10	0.21647	0.000482572	-3.33647e-10	0.207752
62747868	chr15:62747868:A:G	1.1676e-15	-1.87928	0.778074	9.04366e-05	-2.02244	0.555713
62747962	chr15:62747962:G:T	1.25174e-15	-3.33647e-10	-1.03162	0.000137801	-3.33647e-10	-1.04557
62748160	chr15:62748160:G:A	1.59017e-15	-3.33647e-10	-0.792317	0.000165795	-3.33647e-10	-0.860626
62748288	chr15:62748288:G:A	4.57974e-16	-2.0371	-3.12094e-10	5.85316e-05	-1.90181	-3.12094e-10
62748534	chr15:62748534:T:C	1.03905e-15	-3.33647e-10	-1.21785	0.000115614	-3.33647e-10	-1.22113
62748570	chr15:62748570:C:T	1.54219e-15	-3.33647e-10	-0.822952	0.000161003	-3.33647e-10	-0.889956
62748621	chr15:62748621:G:A	9.65801e-16	-3.33647e-10	-1.29096	0.00010726	-3.33647e-10	-1.29613
62749150	chr15:62749150:A:T	9.62037e-16	-3.33647e-10	-1.29486	0.000107008	-3.33647e-10	-1.29847
62749327	chr15:62749327:C:T	1.06023e-15	-3.33647e-10	-1.19767	0.000118995	-3.33647e-10	-1.1923
62749667	chr15:62749667:A:G	1.61226e-15	-3.33647e-10	-0.778524	0.000168217	-3.33647e-10	-0.846125
62749711	chr15:62749711:A:G	1.019e-15	-3.33647e-10	-1.23734	0.00011419	-3.33647e-10	-1.23352
62750005	chr15:62750005:A:G	9.60657e-16	-3.33647e-10	-1.2963	0.00010694	-3.33647e-10	-1.29911
62750062	chr15:62750062:C:T	1.49232e-15	-3.33647e-10	-0.855827	0.000171538	-3.33647e-10	-0.826576
62751013	chr15:62751013:A:G	1.26432e-15	-3.33647e-10	-1.02162	0.000143153	-3.33647e-10	-1.00746
62751207	chr15:62751207:C:T	1.14794e-15	-3.33647e-10	-1.11819	0.000126761	-3.33647e-10	-1.12908
62751348	chr15:62751348:T:C	2.10108e-15	-2.08702	1.57331	0.000245415	-2.00788	1.53945
62751580	chr15:62751580:C:T	1.81123e-16	-1.94871	-1.01603	1.71329e-05	-2.08889	-1.04149
62752164	chr15:62752164:C:T	2.87372e-15	-3.33647e-10	-0.200551	0.000319506	-3.33647e-10	-0.204602
62752438	chr15:62752438:A:G	3.10879e-15	-1.77547	1.65354	0.000255789	-2.02556	1.59853
62752488	chr15:62752488:G:A	1.00879e-15	-3.33647e-10	-1.24741	0.000113151	-3.33647e-10	-1.24265
62752823	chr15:62752823:A:T	1.76225e-15	-1.33242	0.642855	0.000117501	-1.7572	0.552272
62753009	chr15:62753009:C:T	4.65897e-15	-1.51573	1.79836	0.000365414	-1.87415	1.80381
62753233	chr15:62753233:A:G	9.90683e-16	-3.33647e-10	-1.26552	0.000111226	-3.33647e-10	-1.25981
62753581	chr15:62753581:C:T	3.93842e-16	-2.07666	-0.111299	4.56916e-05	-2.10059	-0.0488748
62754239	chr15:62754239:T:A	1.32524e-15	-3.33647e-10	-0.974564	0.000159032	-3.33647e-10	-0.902277
62754251	chr15:62754251:C:T	9.30914e-16	-2.00823	0.680486	9.2243e-05	-2.08053	0.633581
62755432	chr15:62755432:C:G	9.71399e-16	-3.33647e-10	-1.28518	0.000108868	-3.33647e-10	-1.28124
62755514	chr15:62755514:T:C	2.19963e-16	-2.04047	-0.729989	2.43609e-05	-2.00884	-0.769556
62755579	chr15:62755579:C:T	1.10643e-15	-0.81236	-0.342659	6.6525e-05	-1.37907	-0.394729
62756002	chr15:62756002:G:A	7.02122e-16	-0.506525	-1.10328	4.99997e-05	-1.00924	-1.05013
62756108	chr15:62756108:A:C	2.17314e-15	-3.33647e-10	-0.479987	0.000259022	-3.33647e-10	-0.414465
62756146	chr15:62756146:T:G	8.08749e-16	-1.98927	0.520844	8.3253e-05	-2.0772	0.527708
62756157	chr15:62756157:C:G	6.26168e-16	-1.72429	-3.12094e-10	6.85024e-05	-1.74451	-3.12094e-10
62756403	chr15:62756403:C:G	2.08445e-15	-3.33647e-10	-0.521656	0.000226017	-3.33647e-10	-0.550769
62756470	chr15:62756470:A:G	2.3601e-16	-1.76064	-0.939399	2.11425e-05	-1.98348	-0.936613
62756501	chr15:62756501:A:G	6.08262e-16	-1.99572	0.242408	6.29234e-05	-2.07869	0.249232
62757160	chr15:62757160:A:G	1.05223e-15	-2.07779	0.872543	0.000115357	-2.09497	0.87162
62757288	chr15:62757288:T:A	5.23699e-15	-3.33647e-10	0.399587	0.000549069	-3.33647e-10	0.336845
62757302	chr15:62757302:T:C	1.42733e-15	-3.33647e-10	-0.900352	0.000158398	-3.33647e-10	-0.906268
62757371	chr15:62757371:G:A	2.52244e-16	-1.65723	-0.976282	2.55614e-05	-1.74686	-0.983441
62757461	chr15:62757461:A:G	1.07305e-15	-3.33647e-10	-1.18566	0.000124932	-3.33647e-10	-1.14361
62757581	chr15:62757581:A:G	9.88017e-16	-3.33647e-10	-1.26821	0.000110062	-3.33647e-10	-1.27033
62757599	chr15:62757599:T:G	1.87172e-15	-3.33647e-10	-0.629299	0.000209548	-3.33647e-10	-0.626427
62757818	chr15:62757818:C:T	3.83946e-15	-3.33647e-10	0.0891729	0.000495868	-3.33647e-10	0.23493
62758105	chr15:62758105:C:T	5.86288e-16	-1.39936	-0.39074	5.46675e-05	-1.53805	-0.432059
62758211	chr15:62758211:TCA:T	1.11643e-15	-3.33647e-10	-1.14602	0.000125355	-3.33647e-10	-1.14023
62758254	chr15:62758254:T:G	1.02562e-15	-3.33647e-10	-1.23086	0.000116174	-3.33647e-10	-1.21629
62758599	chr15:62758599:C:T	2.97986e-16	-2.09951	-0.367362	2.77639e-05	-2.05914	-0.5885
62758958	chr15:62758958:C:T	2.70937e-16	-2.04075	-0.521279	3.12886e-05	-1.98122	-0.546905
62759038	chr15:62759038:C:T	9.73853e-16	-3.33647e-10	-1.28265	0.000109369	-3.33647e-10	-1.27665
62759046	chr15:62759046:T:C	6.28901e-16	-2.05903	0.339094	6.77641e-05	-2.0743	0.318957
62759190	chr15:62759190:T:G	1.37743e-16	-1.94824	-1.29028	1.62262e-05	-1.9056	-1.27915
62759330	chr15:62759330:G:A	3.71076e-16	-1.98797	-0.259537	4.41029e-05	-1.91071	-0.274142
62759399	chr15:62759399:G:A	5.95671e-16	-1.77423	-3.12094e-10	5.5832e-05	-1.94903	-3.12094e-10
62759461	chr15:62759461:C:G	6.98951e-16	-1.61433	-3.12094e-10	9.72509e-05	-1.39409	-3.12094e-10
62759546	chr15:62759546:C:T	1.06975e-14	-1.68457	2.79842	0.00100917	-1.81149	2.757
62759608	chr15:62759608:A:G	1.18551e-15	-3.33647e-10	-1.08599	0.000133378	-3.33647e-10	-1.07819
62760684	chr15:62760684:T:G	1.26083e-15	-3.33647e-10	-1.02439	0.000141316	-3.33647e-10	-1.02038
62760716	chr15:62760716:C:G	1.43173e-16	-1.94905	-1.25081	1.62131e-05	-1.95114	-1.23441
62761255	chr15:62761255:G:A	1.04942e-15	-3.33647e-10	-1.20792	0.000114882	-3.33647e-10	-1.22747
62761480	chr15:62761480:A:C	3.0674e-16	-1.34182	-1.09609	3.0773e-05	-1.41495	-1.12979
62762540	chr15:62762540:T:A	4.05217e-15	-3.33647e-10	0.143094	0.000458059	-3.33647e-10	0.155619
62762956	chr15:62762956:A:G	8.86479e-16	-1.37666	-3.12094e-10	0.00014053	-1.02596	-3.12094e-10
62763414	chr15:62763414:G:A	3.62246e-15	-3.33647e-10	0.0309938	0.00040773	-3.33647e-10	0.0392258
62763459	chr15:62763459:T:A	1.05332e-15	-3.33647e-10	-1.20422	0.000117482	-3.33647e-10	-1.20509
62763960	chr15:62763960:A:T	2.43403e-15	-2.0746	1.70798	0.00024845	-2.10112	1.64498
62763986	chr15:62763986:C:T	9.64729e-16	-3.33647e-10	-1.29207	0.000108956	-3.33647e-10	-1.28044
62764093	chr15:62764093:G:A	1.7015e-16	-1.85278	-1.17446	1.85819e-05	-1.9269	-1.12229
62764256	chr15:62764256:C:T	3.44499e-15	-3.33647e-10	-0.0192365	0.000441471	-3.33647e-10	0.118732
62764276	chr15:62764276:C:T	1.0399e-15	-3.33647e-10	-1.21703	0.000116251	-3.33647e-10	-1.21563
62765155	chr15:62765155:C:A	3.39621e-16	-1.63325	-0.702833	3.97671e-05	-1.63286	-0.65548
62765193	chr15:62765193:T:C	1.05968e-15	-0.428614	-0.769575	0.000110598	-0.415755	-0.849719
62765405	chr15:62765405:C:T	1.18015e-15	-3.33647e-10	-1.09052	0.000128307	-3.33647e-10	-1.11696
62765614	chr15:62765614:A:G	4.39001e-15	-3.33647e-10	0.223172	0.000452472	-3.33647e-10	0.143346
62766347	chr15:62766347:G:C	4.40175e-15	-3.33647e-10	0.225843	0.000486511	-3.33647e-10	0.215881
62766626	chr15:62766626:C:T	4.73753e-16	-2.00323	-3.12094e-10	6.44e-05	-1.80626	-3.12094e-10
62766708	chr15:62766708:TCGACCTTTGCTGA:T	1.18393e-15	-1.08732	-3.12094e-10	0.000157029	-0.914946	-3.12094e-10
62767126	chr15:62767126:A:T	6.72397e-16	-1.65306	-3.12094e-10	7.14875e-05	-1.70186	-3.12094e-10
62767181	chr15:62767181:A:G	4.33046e-16	-2.09307	-3.12094e-10	5.14729e-05	-2.03032	-3.12094e-10
62767432	chr15:62767432:C:G	1.85002e-15	-2.08544	1.44448	0.000190281	-2.10112	1.37824
62767477	chr15:62767477:G:C	6.74974e-16	-1.04877	-0.600474	7.62313e-05	-1.10093	-0.536675
62767570	chr15:62767570:C:T	1.07859e-15	-3.33647e-10	-1.1805	0.000120757	-3.33647e-10	-1.1776
62767626	chr15:62767626:A:G	1.60377e-15	-1.90802	1.12422	0.000169244	-1.99383	1.1538
62767631	chr15:62767631:G:A	6.72001e-16	-1.65365	-3.12094e-10	7.15043e-05	-1.70162	-3.12094e-10
62767673	chr15:62767673:C:T	1.18463e-15	-3.33647e-10	-1.08673	0.000131129	-3.33647e-10	-1.0952
62767916	chr15:62767916:A:G	9.85935e-16	-1.27032	-3.12094e-10	0.000108369	-1.28583	-3.12094e-10
62767967	chr15:62767967:T:TAG	2.48961e-16	-2.08047	-0.566148	2.69034e-05	-2.09609	-0.583034
62767983	chr15:62767983:A:G	1.11703e-15	-3.33647e-10	-1.14548	0.000125049	-3.33647e-10	-1.14267
62768013	chr15:62768013:A:G	6.78844e-15	-3.33647e-10	0.659062	0.000766391	-3.33647e-10	0.670313
62768090	chr15:62768090:T:C	1.73798e-16	-1.71219	-1.29383	1.75919e-05	-1.80393	-1.30001
62768127	chr15:62768127:C:G	2.00761e-15	-0.882806	0.32359	0.000215641	-0.937792	0.340027
62768277	chr15:62768277:CTA:C	1.10095e-15	-3.33647e-10	-1.15999	0.000123128	-3.33647e-10	-1.15816
62768281	chr15:62768281:A:G	1.14136e-15	-3.33647e-10	-1.12394	0.000127664	-3.33647e-10	-1.12197
62768460	chr15:62768460:C:T	1.44916e-16	-1.88998	-1.29778	1.46851e-05	-1.98748	-1.29706
62768589	chr15:62768589:G:A	1.13625e-15	-3.33647e-10	-1.12843	0.000126915	-3.33647e-10	-1.12786
62768620	chr15:62768620:G:A	1.11423e-15	-3.33647e-10	-1.14799	0.000124448	-3.33647e-10	-1.14749
62768726	chr15:62768726:A:C	1.18156e-15	-3.33647e-10	-1.08932	0.000132174	-3.33647e-10	-1.08726
62769047	chr15:62769047:C:T	9.95872e-16	-3.33647e-10	-1.2603	0.000116575	-3.33647e-10	-1.21285
62769176	chr15:62769176:A:G	4.22474e-15	-3.33647e-10	0.184799	0.000417818	-3.33647e-10	0.0636672
62769246	chr15:62769246:C:T	9.94755e-16	-3.33647e-10	-1.26142	0.000109165	-3.33647e-10	-1.27852
62769249	chr15:62769249:T:C	9.57692e-16	-3.33647e-10	-1.29939	0.00010699	-3.33647e-10	-1.29864
62769429	chr15:62769429:C:T	3.4458e-15	-3.33647e-10	-0.0190035	0.000404571	-3.33647e-10	0.0314472
62769468	chr15:62769468:T:C	1.1277e-15	-3.33647e-10	-1.13597	0.000126003	-3.33647e-10	-1.13507
62769469	chr15:62769469:T:C	1.13898e-15	-3.33647e-10	-1.12603	0.000127266	-3.33647e-10	-1.1251
62769717	chr15:62769717:G:A	1.27735e-15	-3.33647e-10	-1.01137	0.000147429	-3.33647e-10	-0.978035
62769930	chr15:62769930:G:C	1.06585e-15	-3.33647e-10	-1.19239	0.000119136	-3.33647e-10	-1.19111
62770098	chr15:62770098:A:G	1.1223e-15	-3.33647e-10	-1.14077	0.000125221	-3.33647e-10	-1.14129
62770703	chr15:62770703:T:C	2.23945e-15	-1.98823	1.5383	0.000214334	-2.06732	1.46348
62771413	chr15:62771413:T:C	7.11865e-15	-2.08341	2.78997	0.000721102	-2.10122	2.71062
62771458	chr15:62771458:A:C	1.14727e-15	-3.33647e-10	-1.11878	0.000136542	-3.33647e-10	-1.05475
62771571	chr15:62771571:A:T	9.72521e-16	-3.33647e-10	-1.28402	0.000109381	-3.33647e-10	-1.27655
62771682	chr15:62771682:G:A	1.0544e-15	-3.33647e-10	-1.20319	0.00011787	-3.33647e-10	-1.2018
62771760	chr15:62771760:G:A	9.99979e-16	-3.33647e-10	-1.25618	0.000111379	-3.33647e-10	-1.25844
62772018	chr15:62772018:C:T	2.56913e-15	-0.222359	-0.0902328	0.00022558	-0.417166	-0.13554
62772191	chr15:62772191:G:A	1.02744e-15	-3.33647e-10	-1.22909	0.000114368	-3.33647e-10	-1.23196
62772235	chr15:62772235:G:C	9.5757e-16	-3.33647e-10	-1.29952	0.000106845	-3.33647e-10	-1.3
62772438	chr15:62772438:C:G	1.06234e-15	-3.33647e-10	-1.19569	0.000118263	-3.33647e-10	-1.19847
62772613	chr15:62772613:G:A	9.60761e-16	-3.33647e-10	-1.29619	0.00010789	-3.33647e-10	-1.29027
62772671	chr15:62772671:T:A	1.07624e-15	-3.33647e-10	-1.18268	0.000118673	-3.33647e-10	-1.19501
62773541	chr15:62773541:C:T	1.0276e-15	-3.33647e-10	-1.22893	0.000113942	-3.33647e-10	-1.23569
62774307	chr15:62774307:T:A	1.03833e-15	-3.33647e-10	-1.21855	0.000115033	-3.33647e-10	-1.22616
62775234	chr15:62775234:CTG:C	4.23023e-16	-0.932773	-1.18371	4.15183e-05	-1.11744	-1.1278
62775300	chr15:62775300:C:T	1.04337e-15	-3.33647e-10	-1.2137	0.000115686	-3.33647e-10	-1.2205
62775339	chr15:62775339:T:C	1.17715e-14	-2.06053	3.27005	0.00106625	-2.09866	3.09918
62775914	chr15:62775914:A:G	1.05855e-15	-3.33647e-10	-1.19926	0.000121861	-3.33647e-10	-1.1685
62776189	chr15:62776189:C:T	9.57417e-15	-2.08907	3.09198	0.000970372	-2.10074	3.00704
62777315	chr15:62777315:T:A	1.93008e-16	-1.72895	-1.17223	1.95631e-05	-1.83543	-1.1623
62777517	chr15:62777517:C:T	1.04327e-15	-3.33647e-10	-1.2138	0.000115495	-3.33647e-10	-1.22215
62777848	chr15:62777848:T:A	9.86688e-16	-3.33647e-10	-1.26956	0.000109842	-3.33647e-10	-1.27233
62777857	chr15:62777857:C:T	1.41119e-16	-2.09305	-1.12126	1.61203e-05	-2.08373	-1.10757
62777922	chr15:62777922:A:G	1.34905e-15	-3.33647e-10	-0.95676	0.000151922	-3.33647e-10	-0.948011
62778204	chr15:62778204:C:T	1.01734e-15	-3.33647e-10	-1.23896	0.00011331	-3.33647e-10	-1.24125
62778651	chr15:62778651:A:G	2.24731e-16	-1.50585	-1.24316	2.32094e-05	-1.58974	-1.23708
62778733	chr15:62778733:A:G	1.39604e-15	-3.33647e-10	-0.922517	0.000157123	-3.33647e-10	-0.914348
62778875	chr15:62778875:C:T	3.20439e-15	-3.33647e-10	-0.0916376	0.000363249	-3.33647e-10	-0.076291
62778939	chr15:62778939:C:T	1.00948e-15	-3.33647e-10	-1.24672	0.00011244	-3.33647e-10	-1.24896
62779194	chr15:62779194:T:G	1.02623e-15	-3.33647e-10	-1.23026	0.000111001	-3.33647e-10	-1.26184
62779346	chr15:62779346:C:T	1.35075e-15	-3.33647e-10	-0.955496	0.000152769	-3.33647e-10	-0.942451
62779444	chr15:62779444:C:T	9.74518e-16	-3.33647e-10	-1.28197	0.000107691	-3.33647e-10	-1.29211
62779726	chr15:62779726:A:G	2.59695e-15	-3.33647e-10	-0.301823	0.000295498	-3.33647e-10	-0.282716
62779758	chr15:62779758:G:T	1.31295e-16	-2.09025	-1.19622	1.47418e-05	-2.09508	-1.18561
62780287	chr15:62780287:A:T	9.82051e-16	-3.33647e-10	-1.27427	0.000109115	-3.33647e-10	-1.27898
62780452	chr15:62780452:G:A	9.85892e-16	-3.33647e-10	-1.27037	0.000109786	-3.33647e-10	-1.27285
62781440	chr15:62781440:T:A	1.02196e-15	-3.33647e-10	-1.23444	0.000114029	-3.33647e-10	-1.23493
62781686	chr15:62781686:T:C	1.04005e-15	-3.33647e-10	-1.21689	0.000116395	-3.33647e-10	-1.21439
62782028	chr15:62782028:A:G	1.03398e-15	-3.33647e-10	-1.22275	0.000115255	-3.33647e-10	-1.22423
62782288	chr15:62782288:G:T	9.72607e-16	-3.33647e-10	-1.28393	0.000108519	-3.33647e-10	-1.28445
62782641	chr15:62782641:T:C	1.02647e-15	-3.33647e-10	-1.23003	0.000114236	-3.33647e-10	-1.23311
62783352	chr15:62783352:A:G	9.93655e-16	-3.33647e-10	-1.26252	0.000110813	-3.33647e-10	-1.26354
62783391	chr15:62783391:G:A	1.50675e-16	-1.97143	-1.17736	1.42653e-05	-2.08449	-1.22906
62783534	chr15:62783534:G:A	4.45278e-16	-2.06522	-3.12094e-10	5.45655e-05	-1.97198	-3.12094e-10
62783597	chr15:62783597:A:C	9.97768e-16	-3.33647e-10	-1.25839	0.000111265	-3.33647e-10	-1.25946
62784152	chr15:62784152:T:C	1.01542e-15	-3.33647e-10	-1.24086	0.000113212	-3.33647e-10	-1.24211
62784816	chr15:62784816:A:C	1.51942e-14	-3.33647e-10	1.46476	0.0015279	-3.33647e-10	1.36027
62784843	chr15:62784843:G:A	4.65047e-16	-2.02178	-3.12094e-10	5.7439e-05	-1.92066	-3.12094e-10
62785433	chr15:62785433:G:C	9.7042e-16	-3.33647e-10	-1.28619	0.000108169	-3.33647e-10	-1.28768
62785434	chr15:62785434:G:A	9.71377e-16	-3.33647e-10	-1.2852	0.00010827	-3.33647e-10	-1.28675
62785520	chr15:62785520:T:C	1.02475e-15	-3.33647e-10	-1.23171	0.00011427	-3.33647e-10	-1.23281
62785591	chr15:62785591:G:A	9.79927e-16	-3.33647e-10	-1.27644	0.000109203	-3.33647e-10	-1.27817
62785765	chr15:62785765:T:G	1.07717e-15	-1.51356	0.331732	0.00010422	-1.52324	0.198374
62786178	chr15:62786178:T:C	1.40439e-16	-2.01456	-1.20458	1.62323e-05	-1.99237	-1.192
62786673	chr15:62786673:GAT:G	2.30123e-16	-1.62465	-1.10064	2.22894e-05	-1.80276	-1.06451
62786677	chr15:62786677:T:G	2.26168e-16	-1.63055	-1.11208	2.19099e-05	-1.8075	-1.07694
62786797	chr15:62786797:A:C	4.53915e-16	-2.05909	0.0130861	4.29701e-05	-2.09201	-0.118863
62786924	chr15:62786924:G:A	6.43594e-16	-1.69685	-3.12094e-10	7.0314e-05	-1.71841	-3.12094e-10
62787344	chr15:62787344:T:A	2.42907e-16	-2.09986	-0.571373	2.56476e-05	-2.08215	-0.644785
62787805	chr15:62787805:C:T	7.58217e-16	-1.67006	0.137114	9.20836e-05	-1.67832	0.229642
62788243	chr15:62788243:G:A	1.68232e-15	-2.02389	1.2879	0.000142698	-2.07696	1.06632
62788863	chr15:62788863:A:G	4.29981e-16	-2.10017	-3.12094e-10	4.89603e-05	-2.08037	-3.12094e-10
62789568	chr15:62789568:G:A	9.72059e-16	-3.33647e-10	-1.2845	0.000108617	-3.33647e-10	-1.28355
62789977	chr15:62789977:G:A	8.02362e-15	-3.33647e-10	0.826231	0.000927304	-3.33647e-10	0.860903
62790047	chr15:62790047:C:T	2.93882e-16	-1.67133	-0.809401	2.13536e-05	-1.97141	-0.938745
62790304	chr15:62790304:G:A	1.82766e-16	-2.05873	-0.89698	1.75396e-05	-2.09655	-1.01036
62791176	chr15:62791176:G:A	9.58389e-16	-3.33647e-10	-1.29866	0.000106966	-3.33647e-10	-1.29887
62792024	chr15:62792024:T:C	1.18577e-15	-3.33647e-10	-1.08577	0.00013052	-3.33647e-10	-1.09985
62793314	chr15:62793314:TC:T	8.16123e-16	-1.34421	-0.115143	7.10782e-05	-1.4467	-0.2609
62794233	chr15:62794233:C:T	1.00629e-15	-3.33647e-10	-1.24989	0.000108985	-3.33647e-10	-1.28017
62794565	chr15:62794565:C:T	5.31182e-16	-1.88881	-3.12094e-10	5.91349e-05	-1.89156	-3.12094e-10
62794757	chr15:62794757:G:A	1.41675e-15	-3.33647e-10	-0.907793	0.000158868	-3.33647e-10	-0.903306
62795221	chr15:62795221:C:T	9.57875e-16	-3.33647e-10	-1.2992	0.000107107	-3.33647e-10	-1.29755
62795582	chr15:62795582:C:G	1.5692e-15	-3.33647e-10	-0.805596	0.000192101	-3.33647e-10	-0.713357
62796356	chr15:62796356:C:T	9.7852e-16	-3.33647e-10	-1.27787	0.000111347	-3.33647e-10	-1.25873
62796717	chr15:62796717:A:T	1.87176e-16	-1.82079	-1.11107	1.97907e-05	-1.81442	-1.17175
62796814	chr15:62796814:C:T	1.77155e-15	-3.33647e-10	-0.684305	0.00020646	-3.33647e-10	-0.641272
62797458	chr15:62797458:T:C	1.42842e-15	-3.33647e-10	-0.899588	0.000162276	-3.33647e-10	-0.882082
62797903	chr15:62797903:A:T	1.06281e-15	-3.33647e-10	-1.19524	0.000124145	-3.33647e-10	-1.14993
62798364	chr15:62798364:C:T	1.97087e-15	-3.33647e-10	-0.577682	0.000221439	-3.33647e-10	-0.57123
62798475	chr15:62798475:G:A	1.10076e-15	-3.33647e-10	-1.16016	0.000122162	-3.33647e-10	-1.16603
62799873	chr15:62799873:A:G	9.84609e-16	-3.33647e-10	-1.27167	0.000107713	-3.33647e-10	-1.29191
62799878	chr15:62799878:G:A	1.8013e-15	-0.667649	-3.12094e-10	0.000209604	-0.626159	-3.12094e-10
62799946	chr15:62799946:T:TA	1.70168e-16	-2.08451	-0.942617	1.89105e-05	-2.0591	-0.972561
62800135	chr15:62800135:C:G	1.80053e-16	-1.79851	-1.17215	1.85716e-05	-1.85345	-1.1963
62800448	chr15:62800448:G:A	1.41386e-15	-3.33647e-10	-0.909837	0.000161093	-3.33647e-10	-0.889396
62800487	chr15:62800487:T:C	9.98628e-16	-3.33647e-10	-1.25753	0.000108565	-3.33647e-10	-1.28403
62800603	chr15:62800603:C:T	9.90887e-16	-3.33647e-10	-1.26531	0.000108064	-3.33647e-10	-1.28865
62800901	chr15:62800901:T:C	1.08631e-15	-3.33647e-10	-1.17337	0.000120061	-3.33647e-10	-1.18338
62801339	chr15:62801339:C:G	1.32403e-16	-2.09485	-1.18322	1.4597e-05	-2.08229	-1.20827
62801625	chr15:62801625:T:C	1.85923e-16	-1.64804	-1.29054	1.95491e-05	-1.71176	-1.2867
62801634	chr15:62801634:A:G	1.00424e-15	-3.33647e-10	-1.25193	0.000108896	-3.33647e-10	-1.28099
62801965	chr15:62801965:A:G	1.00431e-15	-3.33647e-10	-1.25186	0.000108919	-3.33647e-10	-1.28078
62802045	chr15:62802045:G:C	5.31468e-16	-1.01253	-0.875739	7.91756e-05	-0.864096	-0.735614
62802309	chr15:62802309:A:G	3.16013e-16	-1.76107	-0.647061	4.3513e-05	-1.71774	-0.480579
62802483	chr15:62802483:A:C	9.8516e-16	-3.33647e-10	-1.27111	0.000107684	-3.33647e-10	-1.29218
62802549	chr15:62802549:A:G	1.52795e-16	-1.84567	-1.28915	1.63752e-05	-1.88274	-1.29287
62803613	chr15:62803613:A:G	8.22835e-16	-1.45116	-3.12094e-10	7.59987e-05	-1.64066	-3.12094e-10
62803754	chr15:62803754:A:G	9.87835e-16	-3.33647e-10	-1.2684	0.000107846	-3.33647e-10	-1.29068
62803845	chr15:62803845:T:C	3.9845e-15	-3.33647e-10	0.126253	0.000599644	-3.33647e-10	0.424958
62804363	chr15:62804363:T:A	7.27852e-16	-0.547449	-1.02637	8.041e-05	-0.517731	-1.06651
62804609	chr15:62804609:G:A	2.19612e-16	-1.52664	-1.24541	2.24665e-05	-1.61275	-1.2466
62804700	chr15:62804700:C:T	1.85446e-16	-1.71413	-1.22703	1.91826e-05	-1.78885	-1.22852
62804806	chr15:62804806:C:T	9.71378e-16	-3.33647e-10	-1.2852	0.000108196	-3.33647e-10	-1.28743
62805033	chr15:62805033:A:C	9.72525e-16	-3.33647e-10	-1.28402	0.000107128	-3.33647e-10	-1.29736
62805181	chr15:62805181:G:T	1.51243e-16	-2.0975	-1.04753	1.66037e-05	-2.10111	-1.06064
62805232	chr15:62805232:G:GA	1.17974e-15	-3.33647e-10	-1.09087	0.000130461	-3.33647e-10	-1.10031
62805272	chr15:62805272:T:C	2.26216e-15	-0.439841	-3.12094e-10	0.000261998	-0.403041	-3.12094e-10
62805348	chr15:62805348:A:AAC	6.22034e-16	-0.535241	-1.19568	7.06671e-05	-0.543876	-1.16952
62805632	chr15:62805632:A:G	1.32462e-15	-3.33647e-10	-0.975035	0.000147267	-3.33647e-10	-0.979134
62806276	chr15:62806276:G:A	1.90247e-16	-1.67389	-1.2417	1.9961e-05	-1.74288	-1.23472
62806462	chr15:62806462:C:G	1.49265e-16	-2.04118	-1.11701	1.60001e-05	-2.07161	-1.12717
62806545	chr15:62806545:C:G	1.27653e-15	-3.33647e-10	-1.01201	0.000141038	-3.33647e-10	-1.02235
62807056	chr15:62807056:GGT:G	2.49745e-15	-0.340889	-3.12094e-10	0.000287106	-0.311528	-3.12094e-10
62807271	chr15:62807271:G:A	1.08081e-15	-3.33647e-10	-1.17845	0.00011464	-3.33647e-10	-1.22958
62807360	chr15:62807360:A:G	9.69556e-16	-3.33647e-10	-1.28708	0.000108606	-3.33647e-10	-1.28365
62807513	chr15:62807513:G:A	4.4766e-16	-2.05988	-3.12094e-10	5.00985e-05	-2.05739	-3.12094e-10
62807529	chr15:62807529:C:T	1.62664e-16	-1.87097	-1.20125	2.07872e-05	-1.82903	-1.10801
62807818	chr15:62807818:T:G	1.10105e-15	-3.33647e-10	-1.1599	0.000118089	-3.33647e-10	-1.19994
62807891	chr15:62807891:C:T	3.18102e-15	-0.278344	0.179386	0.000427754	-0.376596	0.463765
62808085	chr15:62808085:C:CT	1.53454e-15	-0.827926	-3.12094e-10	0.000180222	-0.777188	-3.12094e-10
62808251	chr15:62808251:A:G	2.75144e-16	-1.93376	-0.612854	3.4261e-05	-1.80392	-0.633453
62808268	chr15:62808268:A:G	2.79626e-16	-1.31647	-1.21399	4.07496e-05	-1.13631	-1.12762
62808435	chr15:62808435:T:C	1.30702e-16	-2.00082	-1.29018	1.39882e-05	-2.0451	-1.28807
62808624	chr15:62808624:T:C	1.99993e-15	-3.33647e-10	-0.563048	0.000217065	-3.33647e-10	-0.591183
62809020	chr15:62809020:G:A	1.77664e-15	-3.33647e-10	-0.681437	0.000202477	-3.33647e-10	-0.660753
62809039	chr15:62809039:G:A	2.22229e-16	-1.65419	-1.10601	2.85853e-05	-1.53681	-1.08167
62809977	chr15:62809977:G:A	4.93168e-16	-1.96306	-3.12094e-10	5.80623e-05	-1.90986	-3.12094e-10
62811066	chr15:62811066:C:G	7.40755e-15	-3.33647e-10	0.746341	0.00111268	-3.33647e-10	1.04314
62811734	chr15:62811734:C:T	8.52436e-16	-1.31842	-0.0973928	7.48668e-05	-1.41731	-0.238356
62812250	chr15:62812250:G:A	2.29999e-15	-0.423254	-3.12094e-10	0.000157606	-0.911283	-3.12094e-10
62812270	chr15:62812270:C:A	2.28347e-15	-3.33647e-10	-0.430462	0.000238253	-3.33647e-10	-0.498047
62812366	chr15:62812366:G:A	2.1539e-15	-0.488881	-3.12094e-10	0.000251562	-0.443689	-3.12094e-10
62812397	chr15:62812397:T:C	2.39252e-15	-0.771511	0.387698	0.00023283	-0.876458	0.355387
62812432	chr15:62812432:G:A	4.58123e-16	-2.03678	-3.12094e-10	5.68879e-05	-1.9303	-3.12094e-10
62812477	chr15:62812477:G:A	1.05279e-15	-3.33647e-10	-1.20471	0.000119067	-3.33647e-10	-1.1917
62812531	chr15:62812531:G:T	2.22912e-15	-0.454552	-3.12094e-10	0.000262883	-0.39967	-3.12094e-10
62813004	chr15:62813004:A:C	1.48668e-16	-1.86609	-1.29611	1.70409e-05	-1.85133	-1.28443
62813381	chr15:62813381:A:G	1.85673e-16	-2.0762	-0.863732	1.91927e-05	-2.06832	-0.948522
62813456	chr15:62813456:A:G	1.7381e-16	-1.84732	-1.15864	1.87743e-05	-1.90447	-1.13442
62814508	chr15:62814508:T:C	1.19732e-15	-3.33647e-10	-1.07608	0.00013338	-3.33647e-10	-1.07818
62814579	chr15:62814579:C:T	1.09682e-15	-3.33647e-10	-1.16374	0.00011885	-3.33647e-10	-1.19352
62814711	chr15:62814711:A:C	1.7987e-15	-3.33647e-10	-0.669097	0.000218758	-3.33647e-10	-0.583414
62815053	chr15:62815053:C:T	9.57463e-16	-3.33647e-10	-1.29963	0.00010695	-3.33647e-10	-1.29902
62815080	chr15:62815080:G:A	2.8447e-15	1.06587	-1.27657	0.000284478	0.928688	-1.24941
62815189	chr15:62815189:A:T	4.65502e-16	-2.0208	-3.12094e-10	5.0837e-05	-2.04275	-3.12094e-10
62815193	chr15:62815193:A:T	2.18427e-15	-3.33647e-10	-0.474876	0.000217907	-3.33647e-10	-0.587311
62815252	chr15:62815252:C:T	2.40549e-15	-0.378407	-3.12094e-10	0.000283625	-0.323726	-3.12094e-10
62815364	chr15:62815364:C:G	4.90325e-16	-1.96885	-3.12094e-10	4.94991e-05	-2.06942	-3.12094e-10
62815644	chr15:62815644:C:T	1.55405e-16	-1.83847	-1.27941	1.69241e-05	-1.87299	-1.26965
62816262	chr15:62816262:G:A	1.96155e-16	-1.59665	-1.28836	2.08783e-05	-1.71415	-1.21852
62816298	chr15:62816298:T:C	4.7794e-16	-1.77382	-0.220608	4.81675e-05	-1.84638	-0.250316
62816334	chr15:62816334:T:G	1.70849e-15	-0.762901	0.0423498	0.00017568	-1.10396	0.301252
62816569	chr15:62816569:T:C	2.46098e-15	-3.33647e-10	-0.355599	0.000273329	-3.33647e-10	-0.360701
62817792	chr15:62817792:T:C	9.92656e-16	-3.33647e-10	-1.26353	0.000109525	-3.33647e-10	-1.27523
62817804	chr15:62817804:T:G	1.47219e-15	-3.33647e-10	-0.869405	0.000165524	-3.33647e-10	-0.862261
62818262	chr15:62818262:C:T	1.43573e-15	-3.33647e-10	-0.894483	0.00016121	-3.33647e-10	-0.888672
62818749	chr15:62818749:G:A	1.17081e-16	-2.10117	-1.29988	1.37813e-05	-2.05373	-1.29434
62818806	chr15:62818806:G:A	2.07786e-15	-0.524821	-3.12094e-10	0.000240172	-0.490023	-3.12094e-10
62818862	chr15:62818862:T:G	5.01049e-15	0.0696315	0.285744	0.000430987	-0.153189	0.247888
62818887	chr15:62818887:T:C	9.67967e-16	-3.33647e-10	-1.28872	0.000107771	-3.33647e-10	-1.29137
62819040	chr15:62819040:A:G	1.21144e-15	-3.33647e-10	-1.06435	0.000127174	-3.33647e-10	-1.12582
62819166	chr15:62819166:T:C	2.1209e-16	-1.65833	-1.14857	2.28876e-05	-1.66549	-1.17529
62819201	chr15:62819201:G:T	1.07585e-15	-3.33647e-10	-1.18304	0.00012692	-3.33647e-10	-1.12782
62819946	chr15:62819946:T:A	3.39924e-16	-2.09282	-0.242372	3.71586e-05	-2.09333	-0.262851
62820803	chr15:62820803:A:G	1.46291e-16	-1.91601	-1.26231	1.68913e-05	-1.86767	-1.27692
62821218	chr15:62821218:G:A	3.10908e-15	-0.426524	0.30469	0.000317815	-0.544927	0.335018
62821338	chr15:62821338:T:G	9.60317e-16	-3.33647e-10	-1.29665	0.000107048	-3.33647e-10	-1.2981
62821603	chr15:62821603:T:C	1.41651e-15	-0.976784	0.0688227	0.000104084	-1.26706	-0.059128
62821752	chr15:62821752:G:A	3.68242e-16	-2.07011	-0.185068	4.054e-05	-2.06173	-0.207358
62822390	chr15:62822390:C:T	4.10578e-16	-1.08239	-1.06396	3.37298e-05	-1.29856	-1.15444
62822417	chr15:62822417:C:T	3.63622e-15	0.0347851	-3.12094e-10	0.000465446	0.171618	-3.12094e-10
62822429	chr15:62822429:C:T	3.57902e-15	0.586155	-0.567224	0.000243733	0.268615	-0.743919
62823111	chr15:62823111:T:C	1.13913e-15	-3.33647e-10	-1.12589	0.000126489	-3.33647e-10	-1.13123
62823415	chr15:62823415:C:T	5.10202e-16	-1.92911	-3.12094e-10	5.24066e-05	-2.01235	-3.12094e-10
62823866	chr15:62823866:T:C	1.02481e-15	-3.33647e-10	-1.23165	0.000115185	-3.33647e-10	-1.22484
62825050	chr15:62825050:T:A	3.62411e-15	-3.33647e-10	0.0314491	0.00039808	-3.33647e-10	0.0152747
62825108	chr15:62825108:T:A	3.20055e-15	-3.33647e-10	-0.0928368	0.000362967	-3.33647e-10	-0.0770666
62825563	chr15:62825563:T:C	3.01969e-15	-3.33647e-10	-0.151005	0.000342276	-3.33647e-10	-0.135762
62825624	chr15:62825624:C:T	1.76108e-15	-3.33647e-10	-0.690231	0.000183529	-3.33647e-10	-0.759005
62826024	chr15:62826024:T:C	1.71613e-15	-3.33647e-10	-0.716089	0.000178987	-3.33647e-10	-0.784063
62826045	chr15:62826045:A:G	3.03653e-15	-3.33647e-10	-0.145443	0.000371578	-3.33647e-10	-0.0536197
62826152	chr15:62826152:G:T	9.90394e-16	-3.33647e-10	-1.26581	0.000108677	-3.33647e-10	-1.283
62826191	chr15:62826191:A:G	1.87843e-16	-1.66102	-1.26729	1.90025e-05	-1.74642	-1.28038
62826374	chr15:62826374:C:T	1.14795e-15	0.0396459	-1.15782	0.000139078	0.137919	-1.17426
62826562	chr15:62826562:C:G	3.2263e-15	0.862557	-0.947381	0.000255947	0.666869	-1.09328
62826995	chr15:62826995:G:C	3.4693e-15	0.987418	-0.999624	0.000280148	0.798674	-1.13473
62827359	chr15:62827359:A:T	2.8664e-14	-3.33647e-10	2.09948	0.00357468	-3.33647e-10	2.21025
62827388	chr15:62827388:G:A	1.16611e-15	-3.33647e-10	-1.10248	0.000129277	-3.33647e-10	-1.10942
62827461	chr15:62827461:C:A	1.0214e-15	-3.33647e-10	-1.23499	0.000112029	-3.33647e-10	-1.25262
62827528	chr15:62827528:A:T	2.80259e-15	-0.225614	-3.12094e-10	0.000356413	-0.0952896	-3.12094e-10
62827711	chr15:62827711:A:G	1.08765e-15	-3.33647e-10	-1.17214	0.000121349	-3.33647e-10	-1.17271
62827807	chr15:62827807:A:G	3.7455e-15	0.856545	-0.792149	0.000244485	0.520752	-0.992977
62827943	chr15:62827943:T:C	1.52119e-16	-1.86576	-1.27349	1.62214e-05	-1.89397	-1.29108
62827957	chr15:62827957:T:C	1.17597e-15	-0.00552663	-1.08854	9.01677e-05	-0.270148	-1.19956
62828054	chr15:62828054:T:G	1.00663e-15	-3.33647e-10	-1.24955	0.000116651	-3.33647e-10	-1.2122
62828075	chr15:62828075:A:T	2.80968e-15	0.0177979	-0.240886	0.000219458	-0.256371	-0.323846
62828700	chr15:62828700:G:A	7.82173e-14	2.79859	0.304745	0.00341656	2.15654	0.00847251
62828807	chr15:62828807:A:G	2.03276e-15	-3.33647e-10	-0.546767	0.00020897	-3.33647e-10	-0.629186
62829285	chr15:62829285:T:C	5.44506e-16	-1.52208	-0.341959	4.95748e-05	-1.60905	-0.458848
62829336	chr15:62829336:C:T	2.00405e-15	-0.560987	-3.12094e-10	0.000160618	-0.89235	-3.12094e-10
62829490	chr15:62829490:CCAGGTCCCTCCCAT:C	2.4957e-15	0.573066	-0.914657	0.000244354	0.335332	-0.808095
62829618	chr15:62829618:A:C	3.08592e-15	-0.129308	-3.12094e-10	0.00038716	-0.0125401	-3.12094e-10
62829702	chr15:62829702:A:G	1.19836e-16	-2.0867	-1.29109	1.35037e-05	-2.07067	-1.29774
62830057	chr15:62830057:T:C	1.92053e-15	-3.33647e-10	-0.603557	0.000205013	-3.33647e-10	-0.648308
62830274	chr15:62830274:G:T	1.87581e-15	-3.33647e-10	-0.627119	0.000195391	-3.33647e-10	-0.696375
62830387	chr15:62830387:C:G	1.77082e-15	0.284882	-0.969596	0.000142331	-0.0746402	-0.938585
62830574	chr15:62830574:C:G	1.88356e-15	-3.33647e-10	-0.622993	0.000196131	-3.33647e-10	-0.692599
62830687	chr15:62830687:G:A	1.87853e-15	-3.33647e-10	-0.625672	0.000195641	-3.33647e-10	-0.695096
62831143	chr15:62831143:G:A	6.92893e-15	-3.33647e-10	0.679547	0.000993495	-3.33647e-10	0.92985
62831144	chr15:62831144:C:G	2.71208e-16	-1.33038	-1.23065	2.58608e-05	-1.46722	-1.25143
62831276	chr15:62831276:G:A	1.39051e-16	-2.0681	-1.16097	1.43974e-05	-2.09549	-1.20884
62831307	chr15:62831307:G:T	2.07438e-16	-1.62868	-1.20041	2.0893e-05	-1.72675	-1.20521
62831746	chr15:62831746:G:C	8.67193e-15	1.38042	-0.476491	0.000615341	1.10157	-0.650776
62832310	chr15:62832310:A:C	1.24014e-15	-0.0257882	-1.01515	0.000118531	-0.214941	-0.981266
62832342	chr15:62832342:G:A	5.97773e-16	-0.646342	-1.12436	5.69631e-05	-0.90396	-1.02502
62832446	chr15:62832446:AC:A	2.81891e-15	-3.33647e-10	-0.21981	0.000257614	-3.33647e-10	-0.419917
62832628	chr15:62832628:C:G	7.71e-16	-0.307655	-1.20857	7.51754e-05	-0.469913	-1.18164
62832720	chr15:62832720:G:C	2.16627e-15	-0.483151	-3.12094e-10	0.000273478	-0.360157	-3.12094e-10
62832723	chr15:62832723:A:AATG	6.17649e-16	-0.689246	-1.04875	5.45321e-05	-1.0255	-0.947088
62832797	chr15:62832797:C:T	2.31719e-15	-0.415805	-3.12094e-10	0.000290347	-0.300302	-3.12094e-10
62833264	chr15:62833264:C:G	2.49259e-16	-1.5818	-1.06362	2.43194e-05	-1.66542	-1.11468
62833667	chr15:62833667:G:A	1.07006e-15	-3.33647e-10	-1.18845	0.000118822	-3.33647e-10	-1.19376
62833682	chr15:62833682:G:A	1.85831e-15	-3.33647e-10	-0.63649	0.000193873	-3.33647e-10	-0.704177
62833691	chr15:62833691:G:A	9.81922e-16	-3.33647e-10	-1.2744	0.000107956	-3.33647e-10	-1.28966
62833734	chr15:62833734:A:G	2.22571e-15	0.302394	-0.758477	0.000153373	0.0413672	-0.979871
62833761	chr15:62833761:C:G	2.86434e-16	-1.51297	-0.993433	2.80717e-05	-1.59834	-1.03827
62833784	chr15:62833784:T:G	2.27907e-15	-0.43239	-3.12094e-10	0.000286218	-0.314626	-3.12094e-10
62834058	chr15:62834058:C:T	2.04369e-15	-3.33647e-10	-0.5414	0.000221529	-3.33647e-10	-0.570825
62834159	chr15:62834159:G:A	3.67685e-16	-1.60457	-0.652113	3.22769e-05	-1.69753	-0.799493
62834173	chr15:62834173:GTGTTTTT:G	2.12974e-15	-0.0495533	-0.450605	0.00017603	-0.347039	-0.453685
62834263	chr15:62834263:A:G	4.8772e-15	1.55666	-1.22825	0.000414294	1.33794	-1.28274
62834295	chr15:62834295:G:C	1.74499e-15	-3.33647e-10	-0.699411	0.000170861	-3.33647e-10	-0.830531
62834303	chr15:62834303:C:T	9.60568e-16	-3.33647e-10	-1.29639	0.00010923	-3.33647e-10	-1.27792
62834585	chr15:62834585:C:T	2.2364e-15	0.005868	-0.457161	0.000184029	-0.296024	-0.460263
62834607	chr15:62834607:G:T	9.80014e-15	2.32536	-1.29912	0.000873658	2.08368	-1.28237
62834630	chr15:62834630:C:T	1.49712e-15	-3.33647e-10	-0.852616	0.000151097	-3.33647e-10	-0.953455
62835025	chr15:62835025:G:A	4.4604e-16	-1.56642	-0.49708	3.79481e-05	-1.67519	-0.659969
62835094	chr15:62835094:C:T	2.27319e-15	0.851366	-1.28634	0.000229409	0.726007	-1.26188
62835108	chr15:62835108:C:G	1.08035e-15	-3.33647e-10	-1.17888	0.00011805	-3.33647e-10	-1.20027
62835351	chr15:62835351:C:A	1.09724e-15	-3.33647e-10	-1.16336	0.000117636	-3.33647e-10	-1.20379
62835784	chr15:62835784:G:A	1.60812e-15	0.280387	-1.06148	0.000134012	-0.0383782	-1.03507
62835806	chr15:62835806:T:A	5.23752e-15	1.09686	-0.697169	0.000523592	0.854789	-0.565456
62836253	chr15:62836253:T:C	4.35541e-16	-2.08732	-3.12094e-10	5.43142e-05	-1.97659	-3.12094e-10
62836316	chr15:62836316:C:G	1.72711e-16	-1.72227	-1.29003	1.60324e-05	-1.89897	-1.29779
62836720	chr15:62836720:T:C	6.43778e-16	-0.446053	-1.25051	6.70459e-05	-0.607003	-1.159
62836930	chr15:62836930:A:G	1.55477e-16	-1.84413	-1.27329	1.58359e-05	-1.92297	-1.28613
62837117	chr15:62837117:T:A	8.1626e-16	-0.341775	-1.11741	7.65942e-05	-0.65669	-0.976167
62837468	chr15:62837468:T:G	1.39758e-15	-3.33647e-10	-0.92142	0.000142384	-3.33647e-10	-1.01285
62837501	chr15:62837501:C:A	1.12163e-15	-3.33647e-10	-1.14138	0.000135271	-3.33647e-10	-1.0641
62837830	chr15:62837830:T:C	1.3937e-15	-3.33647e-10	-0.924195	0.000139462	-3.33647e-10	-1.03359
62837837	chr15:62837837:C:G	1.02776e-15	-3.33647e-10	-1.22878	0.00011183	-3.33647e-10	-1.2544
62838042	chr15:62838042:A:G	1.99166e-15	-0.567188	-3.12094e-10	0.000252477	-0.44006	-3.12094e-10
62838063	chr15:62838063:A:G	2.61081e-15	-3.33647e-10	-0.296498	0.00022855	-3.33647e-10	-0.539625
62838310	chr15:62838310:G:A	1.89993e-15	-3.33647e-10	-0.614342	0.000250032	-3.33647e-10	-0.44979
62838356	chr15:62838356:G:A	2.88832e-16	-1.25698	-1.24109	2.2236e-05	-1.6419	-1.22776
62838454	chr15:62838454:C:T	3.19871e-16	-1.22523	-1.17077	2.46066e-05	-1.62164	-1.14673
62838470	chr15:62838470:A:G	2.10478e-16	-2.0835	-0.731037	2.03982e-05	-2.08844	-0.867495
62839477	chr15:62839477:G:C	1.48486e-15	-3.33647e-10	-0.860837	0.00014668	-3.33647e-10	-0.983126
62839569	chr15:62839569:C:T	8.99645e-16	-0.103487	-1.25843	5.86505e-05	-0.601488	-1.29829
62839776	chr15:62839776:C:T	1.30782e-15	0.233212	-1.22101	0.00013906	0.126435	-1.16291
62839829	chr15:62839829:C:G	1.13385e-15	-0.128227	-1.00231	0.000115191	-0.137606	-1.08718
62839959	chr15:62839959:T:C	2.17707e-16	-1.49175	-1.28901	1.87774e-05	-1.75756	-1.28116
62840040	chr15:62840040:C:T	9.69678e-16	-3.33647e-10	-1.28695	0.000110522	-3.33647e-10	-1.26617
62840101	chr15:62840101:G:A	1.05552e-14	-3.33647e-10	1.10046	0.00117395	-3.33647e-10	1.09675
62840636	chr15:62840636:C:T	1.02325e-15	-3.33647e-10	-1.23318	0.000111402	-3.33647e-10	-1.25823
62840803	chr15:62840803:T:C	1.11202e-15	0.0466436	-1.19662	9.76186e-05	-0.331335	-1.05898
62840906	chr15:62840906:ATTATGTTGTTCTCAGACACTTTGGC:A	1.07497e-15	-3.33647e-10	-1.18386	0.000116038	-3.33647e-10	-1.21746
62840930	chr15:62840930:G:A	4.27705e-15	-3.33647e-10	0.197103	0.00060601	-3.33647e-10	0.435518
62841003	chr15:62841003:A:C	8.49192e-16	-1.41963	-3.12094e-10	0.000145407	-0.991844	-3.12094e-10
62841166	chr15:62841166:C:T	1.17959e-15	-1.09099	-3.12094e-10	8.45779e-05	-1.53371	-3.12094e-10
62841235	chr15:62841235:G:C	1.84794e-16	-1.64768	-1.297	1.99042e-05	-1.68469	-1.29576
62841674	chr15:62841674:CACATAAG:C	1.83059e-15	-3.33647e-10	-0.651519	0.000237985	-3.33647e-10	-0.499169
62841948	chr15:62841948:A:G	1.68356e-15	-0.735251	-3.12094e-10	0.000208036	-0.633668	-3.12094e-10
62842168	chr15:62842168:TTTATAAGTTAC:T	2.34827e-15	-3.33647e-10	-0.402481	0.000212455	-3.33647e-10	-0.612649
62842703	chr15:62842703:G:A	5.56987e-16	-0.543225	-1.29815	3.97448e-05	-1.03389	-1.25501
62842918	chr15:62842918:C:T	2.69312e-15	-3.33647e-10	-0.265458	0.000266553	-3.33647e-10	-0.385805
62842988	chr15:62842988:T:C	2.16267e-15	-3.33647e-10	-0.484814	0.000205964	-3.33647e-10	-0.643676
62843070	chr15:62843070:A:G	2.12e-15	-0.504745	-3.12094e-10	0.000270336	-0.371715	-3.12094e-10
62843118	chr15:62843118:G:A	3.30424e-15	-3.33647e-10	-0.0609531	0.000381663	-3.33647e-10	-0.0268416
62843132	chr15:62843132:G:A	1.10417e-15	-3.33647e-10	-1.15706	0.000126131	-3.33647e-10	-1.13406
62843779	chr15:62843779:A:G	3.00386e-16	-1.18413	-1.27471	2.58017e-05	-1.47023	-1.25071
62844304	chr15:62844304:G:T	1.1586e-15	-3.33647e-10	-1.10895	0.000120904	-3.33647e-10	-1.17638
62844412	chr15:62844412:G:A	1.28366e-15	-3.33647e-10	-1.00645	0.000132428	-3.33647e-10	-1.08534
62844812	chr15:62844812:T:A	4.42484e-16	-2.07151	-3.12094e-10	4.96069e-05	-2.06725	-3.12094e-10
62845605	chr15:62845605:G:A	3.27133e-16	-1.34179	-1.03176	3.09231e-05	-1.47235	-1.06752
62845747	chr15:62845747:C:T	9.73071e-16	-3.33647e-10	-1.28346	0.000108802	-3.33647e-10	-1.28185
62845812	chr15:62845812:C:G	4.28497e-16	-0.805314	-1.29832	5.1938e-05	-0.723698	-1.29763
62846211	chr15:62846211:A:T	1.40312e-16	-2.05442	-1.16563	1.58578e-05	-2.08378	-1.12393
62846803	chr15:62846803:T:C	9.79807e-16	-3.33647e-10	-1.27656	0.000108871	-3.33647e-10	-1.28122
62847081	chr15:62847081:G:A	2.99149e-16	-2.03649	-0.426486	3.12552e-05	-2.08075	-0.448439
62847167	chr15:62847167:T:C	5.88865e-16	-0.898063	-0.887654	8.00853e-05	-0.802338	-0.785948
62847327	chr15:62847327:G:A	3.60553e-16	-1.23441	-1.04186	6.16259e-05	-0.858671	-0.991625
62848107	chr15:62848107:T:C	1.64588e-15	-0.757886	-3.12094e-10	0.000284959	-0.319034	-3.12094e-10
62848363	chr15:62848363:A:G	2.90025e-15	-3.33647e-10	-0.191364	0.000409886	-3.33647e-10	0.0445008
62848639	chr15:62848639:G:A	1.50262e-15	-3.33647e-10	-0.848947	0.000178537	-3.33647e-10	-0.786586
62848889	chr15:62848889:C:G	1.28805e-15	-3.33647e-10	-1.00303	0.000149015	-3.33647e-10	-0.967331
62848985	chr15:62848985:G:C	2.55632e-16	-1.44969	-1.17048	1.80443e-05	-1.9227	-1.15585
62849192	chr15:62849192:C:T	8.5537e-16	-1.41238	-3.12094e-10	8.819e-05	-1.49189	-3.12094e-10
62849378	chr15:62849378:A:G	1.56797e-16	-1.85351	-1.25545	2.0884e-05	-1.69195	-1.24044
62849507	chr15:62849507:C:T	1.43413e-15	-0.895604	-3.12094e-10	0.000242887	-0.478784	-3.12094e-10
62849561	chr15:62849561:A:C	4.46987e-16	-2.06138	-3.12094e-10	5.11301e-05	-2.03701	-3.12094e-10
62849887	chr15:62849887:G:C	1.92428e-15	-3.33647e-10	-0.601609	0.000189615	-3.33647e-10	-0.726381
62849994	chr15:62849994:C:T	1.21389e-15	-3.33647e-10	-1.06233	0.000141911	-3.33647e-10	-1.01618
62850245	chr15:62850245:C:T	1.2317e-15	-3.33647e-10	-1.04776	0.000150045	-3.33647e-10	-0.960445
62850262	chr15:62850262:T:G	5.06109e-16	-0.885216	-1.05195	6.751e-05	-0.820209	-0.938894
62850295	chr15:62850295:G:A	1.49551e-15	-0.853688	-3.12094e-10	0.000254006	-0.434022	-3.12094e-10
62850446	chr15:62850446:G:A	1.26605e-15	-3.33647e-10	-1.02026	0.000128509	-3.33647e-10	-1.11538
62850513	chr15:62850513:A:G	1.64203e-15	-0.760224	-3.12094e-10	0.000284043	-0.322253	-3.12094e-10
62850612	chr15:62850612:A:G	5.80599e-16	-1.79985	-3.12094e-10	8.65532e-05	-1.51062	-3.12094e-10
62850949	chr15:62850949:T:G	4.39469e-16	-2.07835	-3.12094e-10	5.61308e-05	-1.9437	-3.12094e-10
62851052	chr15:62851052:G:A	3.96277e-14	2.42928	-0.00591425	0.00856816	2.79054	0.293891
62851339	chr15:62851339:A:G	1.30098e-15	0.131576	-1.12461	0.000190165	0.236685	-0.960174
62851911	chr15:62851911:G:A	1.04864e-15	-3.33647e-10	-1.20866	0.00011354	-3.33647e-10	-1.23922
62851913	chr15:62851913:C:A	1.76081e-15	-0.690384	-3.12094e-10	0.000306197	-0.24715	-3.12094e-10
62851954	chr15:62851954:C:G	1.08733e-15	-3.33647e-10	-1.17243	0.000126261	-3.33647e-10	-1.13303
62851995	chr15:62851995:A:G	1.37549e-15	-0.937345	-3.12094e-10	9.33372e-05	-1.43516	-3.12094e-10
62852037	chr15:62852037:C:T	1.60873e-16	-2.07814	-1.00516	1.57223e-05	-2.08328	-1.13302
62852883	chr15:62852883:AAG:A	3.92812e-15	-3.33647e-10	0.112002	0.00055797	-3.33647e-10	0.352925
62852931	chr15:62852931:G:A	4.67677e-16	-0.994573	-1.02156	5.30216e-05	-1.07176	-0.92892
62853214	chr15:62853214:C:T	1.39185e-15	-3.33647e-10	-0.925524	0.000158623	-3.33647e-10	-0.90485
62853240	chr15:62853240:C:T	1.39703e-15	-3.33647e-10	-0.921812	0.000156523	-3.33647e-10	-0.918175
62853377	chr15:62853377:A:G	9.04353e-16	-1.73948	0.382787	8.21294e-05	-1.87085	0.307771
62853575	chr15:62853575:A:G	2.19012e-16	-2.08601	-0.68878	2.96734e-05	-2.05589	-0.525236
62853770	chr15:62853770:A:G	5.09868e-16	-1.99459	0.064825	7.43887e-05	-1.94045	0.27838
62854089	chr15:62854089:G:A	1.76394e-16	-1.69178	-1.29942	2.1264e-05	-1.61692	-1.29745
62854151	chr15:62854151:C:T	3.65652e-16	-2.02222	-0.24001	5.07094e-05	-1.97819	-0.0670796
62854337	chr15:62854337:C:T	4.65392e-15	-3.33647e-10	0.281551	0.000682212	-3.33647e-10	0.553962
62854481	chr15:62854481:A:G	1.72214e-16	-1.75726	-1.25791	1.80648e-05	-1.87819	-1.19923
62854569	chr15:62854569:A:G	1.10206e-15	-3.33647e-10	-1.15898	0.000121784	-3.33647e-10	-1.16913
62854661	chr15:62854661:A:G	1.65109e-15	-3.33647e-10	-0.754724	0.000177649	-3.33647e-10	-0.791571
62854803	chr15:62854803:C:T	2.96849e-15	-0.168107	-3.12094e-10	0.000488168	0.219281	-3.12094e-10
62855293	chr15:62855293:G:A	1.52913e-16	-1.99862	-1.13543	1.58149e-05	-2.0969	-1.11353
62855367	chr15:62855367:G:A	5.23789e-16	-1.2848	-0.618026	6.2133e-05	-1.27163	-0.570475
62855385	chr15:62855385:C:T	9.75092e-16	-1.28138	-3.12094e-10	0.000145222	-0.993114	-3.12094e-10
62855408	chr15:62855408:G:T	9.83155e-16	-1.27315	-3.12094e-10	0.000146651	-0.983324	-3.12094e-10
62855409	chr15:62855409:C:T	9.84544e-16	-1.27174	-3.12094e-10	0.000146988	-0.981026	-3.12094e-10
62857091	chr15:62857091:G:A	9.57528e-16	-3.33647e-10	-1.29956	0.000107818	-3.33647e-10	-1.29094
62857308	chr15:62857308:TG:T	7.50843e-15	-3.33647e-10	0.759868	0.000671163	-3.33647e-10	0.537633
62857333	chr15:62857333:A:G	1.43534e-16	-2.06496	-1.13238	1.49861e-05	-2.09008	-1.17417
62857573	chr15:62857573:A:G	9.57404e-16	-3.33647e-10	-1.29969	0.000106843	-3.33647e-10	-1.30002
62857670	chr15:62857670:T:G	2.01632e-16	-1.73711	-1.12036	1.79887e-05	-1.9746	-1.10704
62858280	chr15:62858280:T:C	1.42989e-15	-3.33647e-10	-0.898563	0.000150091	-3.33647e-10	-0.960137
62858586	chr15:62858586:C:A	3.44734e-15	-3.33647e-10	-0.0185571	0.000377283	-3.33647e-10	-0.0383842
62858846	chr15:62858846:T:C	9.59686e-16	-3.33647e-10	-1.29731	0.000107054	-3.33647e-10	-1.29805
62858924	chr15:62858924:T:C	3.64323e-16	-0.966211	-1.29966	4.06723e-05	-0.965878	-1.29995
62859377	chr15:62859377:C:A	2.3605e-16	-2.0959	-0.603971	2.56792e-05	-2.09374	-0.631957
62859384	chr15:62859384:C:T	1.72088e-14	-3.33647e-10	1.58926	0.0021141	-3.33647e-10	1.68501
62859396	chr15:62859396:C:A	2.15175e-16	-2.09348	-0.698988	2.31475e-05	-2.09182	-0.737672
62859620	chr15:62859620:G:A	2.73047e-15	-0.251686	-3.12094e-10	0.000446008	0.128958	-3.12094e-10
62859763	chr15:62859763:T:C	9.62911e-16	-3.33647e-10	-1.29395	0.000107365	-3.33647e-10	-1.29515
62859850	chr15:62859850:G:A	2.84697e-16	-2.04727	-0.465216	3.05203e-05	-2.03271	-0.520278
62860126	chr15:62860126:T:C	1.75998e-16	-1.69644	-1.297	2.43432e-05	-1.48843	-1.2907
62860367	chr15:62860367:A:G	1.73349e-16	-1.87704	-1.13157	1.98205e-05	-1.76919	-1.21547
62860410	chr15:62860410:A:G	1.78147e-16	-1.6957	-1.2856	2.46922e-05	-1.47088	-1.29401
62860707	chr15:62860707:C:T	1.27355e-15	-1.01435	-3.12094e-10	0.000149461	-0.964347	-3.12094e-10
62860816	chr15:62860816:T:G	6.06313e-16	-1.014	-0.742523	4.42054e-05	-1.39911	-0.78342
62861185	chr15:62861185:A:G	2.03204e-16	-1.58884	-1.26086	1.6679e-05	-1.89563	-1.2616
62861416	chr15:62861416:C:T	4.10044e-16	-1.70362	-0.444025	5.07512e-05	-1.6059	-0.438541
62861583	chr15:62861583:G:A	3.78728e-16	-1.03296	-1.19414	3.84302e-05	-1.07496	-1.24757
62861609	chr15:62861609:A:G	2.7339e-15	-0.250428	-3.12094e-10	0.000448892	0.135403	-3.12094e-10
62861716	chr15:62861716:T:C	7.14428e-16	-1.59243	-3.12094e-10	6.03438e-05	-1.87132	-3.12094e-10
62861848	chr15:62861848:C:T	8.06305e-16	-0.190362	-1.28109	0.000109531	0.0215664	-1.29674
62862186	chr15:62862186:G:A	9.64506e-16	-3.33647e-10	-1.2923	0.000109473	-3.33647e-10	-1.2757
62862216	chr15:62862216:A:C	2.08321e-16	-1.52784	-1.297	1.66788e-05	-1.85795	-1.29929
62862300	chr15:62862300:C:T	5.97433e-16	-1.63686	-0.134414	6.98617e-05	-1.60572	-0.119141
62862407	chr15:62862407:C:T	2.03642e-15	-3.33647e-10	-0.544967	0.000198929	-3.33647e-10	-0.678431
62862473	chr15:62862473:T:A	1.96056e-16	-1.7216	-1.16391	2.1646e-05	-1.84477	-1.05179
62862571	chr15:62862571:G:A	3.55173e-15	-3.33647e-10	0.0112753	0.000388542	-3.33647e-10	-0.00897774
62862586	chr15:62862586:G:A	1.40846e-16	-2.0999	-1.11635	1.51273e-05	-2.09943	-1.15544
62863137	chr15:62863137:C:T	9.85628e-16	-1.27064	-3.12094e-10	0.000148561	-0.970384	-3.12094e-10
62863152	chr15:62863152:C:T	9.88912e-16	-3.33647e-10	-1.26731	0.000109078	-3.33647e-10	-1.27932
62863353	chr15:62863353:C:G	1.02735e-15	-1.22918	-3.12094e-10	0.000155919	-0.922041	-3.12094e-10
62863492	chr15:62863492:C:T	9.90791e-16	-1.62635	0.360937	0.000116546	-1.59134	0.378248
62863648	chr15:62863648:C:G	2.88471e-15	-0.196735	-3.12094e-10	0.000469862	0.181059	-3.12094e-10
62863776	chr15:62863776:A:G	9.73576e-16	-1.62726	0.344322	0.000114419	-1.59274	0.361228
62863783	chr15:62863783:CCAG:C	1.27632e-15	-3.33647e-10	-1.01217	0.00014931	-3.33647e-10	-0.965354
62863787	chr15:62863787:A:T	1.27494e-15	-3.33647e-10	-1.01326	0.000149135	-3.33647e-10	-0.966528
62863887	chr15:62863887:T:C	3.32504e-15	-3.33647e-10	-0.0546784	0.000363262	-3.33647e-10	-0.076255
62863951	chr15:62863951:A:T	2.44217e-16	-2.0365	-0.629355	2.51976e-05	-2.07471	-0.669927
62864326	chr15:62864326:A:C	3.90134e-16	-1.77856	-0.418868	4.81989e-05	-1.69007	-0.405977
62864330	chr15:62864330:CT:C	1.4209e-15	-3.33647e-10	-0.90487	0.000163208	-3.33647e-10	-0.876356
62864570	chr15:62864570:C:T	4.21042e-16	-1.81264	-0.308538	5.19649e-05	-1.7305	-0.290306
62864895	chr15:62864895:A:C	1.16307e-15	-1.1051	-3.12094e-10	0.000177083	-0.794762	-3.12094e-10
62864981	chr15:62864981:T:C	5.28478e-16	-0.953207	-0.940705	3.59589e-05	-1.37762	-1.01138
62865180	chr15:62865180:G:A	2.42337e-15	-0.371001	-3.12094e-10	0.000324925	-0.187784	-3.12094e-10
62865447	chr15:62865447:A:G	1.39117e-16	-2.07973	-1.14887	1.48102e-05	-2.09614	-1.17992
62865757	chr15:62865757:A:C	2.9631e-15	0.151124	-0.321048	0.000163238	-0.42649	-0.449683
62866020	chr15:62866020:A:C	3.32256e-16	-1.34659	-1.01142	3.55148e-05	-1.37248	-1.02895
62866023	chr15:62866023:C:T	3.79322e-16	-1.837	-0.388533	4.24242e-05	-1.84937	-0.374292
62866347	chr15:62866347:C:T	2.44134e-16	-2.03534	-0.630858	2.53489e-05	-2.03405	-0.704591
62866415	chr15:62866415:T:C	2.7519e-16	-1.98004	-0.566417	2.82908e-05	-2.06664	-0.562199
62866691	chr15:62866691:T:A	1.4313e-16	-2.0509	-1.14926	1.49265e-05	-2.08055	-1.1877
62866940	chr15:62866940:G:A	2.61468e-16	-2.01079	-0.586815	2.79006e-05	-2.01864	-0.624093
62867003	chr15:62867003:G:A	1.0105e-15	-3.33647e-10	-1.24572	0.000111435	-3.33647e-10	-1.25794
62867117	chr15:62867117:C:A	9.95892e-16	-3.33647e-10	-1.26028	0.000110305	-3.33647e-10	-1.26813
62867373	chr15:62867373:A:G	3.45233e-16	-2.10108	-0.218618	3.64356e-05	-2.07853	-0.297306
62867486	chr15:62867486:T:C	3.37061e-16	-2.10117	-0.242484	3.55677e-05	-2.07925	-0.320694
62867489	chr15:62867489:T:C	3.41102e-16	-2.10097	-0.230764	3.60489e-05	-2.0768	-0.309701
62867998	chr15:62867998:A:G	2.36789e-16	-2.04529	-0.651453	2.68386e-05	-1.99444	-0.687101
62868102	chr15:62868102:A:G	1.55159e-16	-2.10037	-1.01909	1.69525e-05	-2.08707	-1.0539
62868219	chr15:62868219:TC:T	1.31195e-16	-1.99223	-1.295	1.38445e-05	-2.04459	-1.2989
62868336	chr15:62868336:G:C	4.45486e-16	-2.06475	-3.12094e-10	4.79824e-05	-2.10055	-3.12094e-10
62868505	chr15:62868505:G:A	5.24849e-16	-1.8715	-0.029303	5.67279e-05	-1.85465	-0.0784672
62868863	chr15:62868863:A:G	1.82609e-16	-2.09986	-0.856708	1.97758e-05	-2.09547	-0.891447
62869339	chr15:62869339:C:T	1.67961e-16	-1.95959	-1.08059	2.06498e-05	-1.83313	-1.11055
62869346	chr15:62869346:A:G	1.90828e-16	-1.61585	-1.2967	2.59441e-05	-1.41567	-1.29977
62869375	chr15:62869375:A:G	9.65234e-16	-3.33647e-10	-1.29154	0.000107304	-3.33647e-10	-1.29572
62869501	chr15:62869501:A:G	1.27908e-16	-2.04079	-1.27181	1.45727e-05	-1.99508	-1.29715
62869632	chr15:62869632:A:G	1.9817e-16	-1.79993	-1.07486	2.60386e-05	-1.6264	-1.0854
62869738	chr15:62869738:T:C	1.04398e-15	-3.33647e-10	-1.21312	0.000110231	-3.33647e-10	-1.2688
62869844	chr15:62869844:G:C	9.69172e-16	-3.33647e-10	-1.28747	0.000107748	-3.33647e-10	-1.29158
62869889	chr15:62869889:C:T	4.49766e-16	-2.05519	-3.12094e-10	4.8081e-05	-2.09849	-3.12094e-10
62869912	chr15:62869912:A:G	4.56712e-16	-2.03986	-3.12094e-10	4.82882e-05	-2.09419	-3.12094e-10
62869953	chr15:62869953:A:G	5.82885e-16	-1.79592	-3.12094e-10	6.67253e-05	-1.77079	-3.12094e-10
62870045	chr15:62870045:G:A	8.83237e-16	-1.38032	-3.12094e-10	8.28368e-05	-1.55451	-3.12094e-10
62870118	chr15:62870118:T:C	2.14229e-16	-1.70176	-1.09511	1.90197e-05	-1.96259	-1.06331
62870202	chr15:62870202:A:T	1.61506e-15	-3.33647e-10	-0.776788	0.000185138	-3.33647e-10	-0.750278
62870328	chr15:62870328:T:C	1.60573e-16	-2.09957	-0.985591	1.74748e-05	-2.09413	-1.01648
62870367	chr15:62870367:A:G	1.57443e-15	-3.33647e-10	-0.802266	0.000180369	-3.33647e-10	-0.776373
62870373	chr15:62870373:TTTTTATGA:T	1.15095e-15	-3.33647e-10	-1.11557	0.00012902	-3.33647e-10	-1.11141
62870424	chr15:62870424:G:GTTTTATGA	4.14918e-16	-0.836398	-1.29944	6.33605e-05	-0.522602	-1.29994
62870480	chr15:62870480:TA:T	1.74988e-16	-1.77674	-1.22245	2.39119e-05	-1.59327	-1.20373
62870572	chr15:62870572:T:C	9.62322e-16	-3.33647e-10	-1.29457	0.000107495	-3.33647e-10	-1.29394
62870581	chr15:62870581:C:T	9.70003e-16	-3.33647e-10	-1.28661	0.000109435	-3.33647e-10	-1.27605
62870680	chr15:62870680:G:A	5.06973e-16	-1.93546	-3.12094e-10	5.82247e-05	-1.90707	-3.12094e-10
62870933	chr15:62870933:T:A	1.76532e-16	-2.10122	-0.889186	1.90158e-05	-2.09911	-0.927
62871082	chr15:62871082:G:C	2.42401e-16	-1.37842	-1.2949	2.64773e-05	-1.39675	-1.29834
62871174	chr15:62871174:A:G	1.61968e-16	-2.10122	-0.975294	1.7512e-05	-2.09898	-1.00951
62871209	chr15:62871209:A:T	2.03746e-16	-2.09289	-0.754152	2.29042e-05	-2.07192	-0.76814
62871447	chr15:62871447:G:A	2.65644e-16	-2.09646	-0.485297	3.01703e-05	-2.08029	-0.484232
62871588	chr15:62871588:T:C	2.03873e-15	-3.33647e-10	-0.543834	0.000233811	-3.33647e-10	-0.516866
62871828	chr15:62871828:T:C	2.03873e-15	-3.33647e-10	-0.543834	0.000233811	-3.33647e-10	-0.516866
62871834	chr15:62871834:T:C	1.91249e-16	-2.08878	-0.821557	2.16173e-05	-2.06425	-0.83363
62872084	chr15:62872084:T:A	1.00514e-15	-3.33647e-10	-1.25103	0.000112328	-3.33647e-10	-1.24996
62872108	chr15:62872108:C:T	9.61013e-16	-3.33647e-10	-1.29593	0.000107118	-3.33647e-10	-1.29745
62872111	chr15:62872111:T:C	2.81351e-16	-1.50796	-1.01635	3.11474e-05	-1.51773	-1.01492
62872274	chr15:62872274:A:T	1.8907e-16	-1.91329	-1.00851	1.98801e-05	-1.93807	-1.04359
62872384	chr15:62872384:AT:A	2.46194e-16	-2.10081	-0.556988	2.77295e-05	-2.09214	-0.556744
62872853	chr15:62872853:T:TG	1.3766e-16	-1.95624	-1.28289	1.50562e-05	-1.97432	-1.28527
62872887	chr15:62872887:C:T	1.78156e-16	-2.02145	-0.9598	1.89365e-05	-2.03514	-0.995142
62873087	chr15:62873087:T:C	1.68396e-16	-1.80954	-1.22805	1.68964e-05	-1.89928	-1.245
62873644	chr15:62873644:C:T	2.50942e-16	-2.09749	-0.541204	2.83978e-05	-2.08356	-0.541508
62874027	chr15:62874027:C:T	1.11872e-15	-3.33647e-10	-1.14397	0.000125795	-3.33647e-10	-1.13672
62874151	chr15:62874151:C:A	1.00141e-15	-3.33647e-10	-1.25475	0.000112014	-3.33647e-10	-1.25275
62874250	chr15:62874250:T:C	1.03987e-15	-3.33647e-10	-1.21706	0.000111849	-3.33647e-10	-1.25423
62874275	chr15:62874275:T:C	1.03138e-15	-3.33647e-10	-1.22526	0.00010955	-3.33647e-10	-1.275
62874409	chr15:62874409:T:C	4.6916e-16	-1.67059	-0.342383	4.4655e-05	-1.95211	-0.220301
62874826	chr15:62874826:C:T	1.19542e-15	-3.33647e-10	-1.07766	0.000139714	-3.33647e-10	-1.03178
62875285	chr15:62875285:G:A	1.54536e-16	-2.00382	-1.11967	1.60865e-05	-2.04553	-1.14787
62875605	chr15:62875605:G:GAC	2.07556e-16	-1.90955	-0.918964	2.02694e-05	-2.06865	-0.89361
62875704	chr15:62875704:C:T	2.15026e-16	-1.89328	-0.899879	2.08032e-05	-2.06157	-0.874702
62875895	chr15:62875895:G:A	9.74137e-16	-3.33647e-10	-1.28236	0.000108669	-3.33647e-10	-1.28307
62875931	chr15:62875931:A:G	2.02494e-16	-1.88493	-0.968275	1.94802e-05	-2.05739	-0.944591
62876108	chr15:62876108:G:GTC	2.05555e-16	-1.91934	-0.918864	2.02038e-05	-2.07205	-0.893461
62876319	chr15:62876319:A:G	2.07441e-16	-1.90942	-0.919649	2.02645e-05	-2.06822	-0.894286
62876331	chr15:62876331:A:G	2.03159e-16	-1.90253	-0.947396	1.97529e-05	-2.06505	-0.923028
62876346	chr15:62876346:T:C	2.02626e-16	-1.56061	-1.29194	1.68773e-05	-1.87662	-1.26879
62876391	chr15:62876391:G:C	1.2132e-15	-3.33647e-10	-1.06289	0.000124229	-3.33647e-10	-1.14925
62876408	chr15:62876408:C:T	1.21948e-15	-3.33647e-10	-1.05773	0.000142828	-3.33647e-10	-1.00974
62876458	chr15:62876458:A:G	2.04532e-16	-1.92423	-0.918964	2.01612e-05	-2.07401	-0.89361
62876551	chr15:62876551:T:C	2.1027e-16	-1.89587	-0.91965	2.03863e-05	-2.06222	-0.894292
62876561	chr15:62876561:A:C	2.07367e-16	-1.91068	-0.91874	2.02768e-05	-2.06852	-0.893383
62876721	chr15:62876721:A:G	2.10671e-16	-1.89515	-0.918464	2.04201e-05	-2.06172	-0.893134
62876857	chr15:62876857:T:C	2.04572e-16	-1.94461	-0.898383	2.04322e-05	-2.08268	-0.871584
62876906	chr15:62876906:C:T	2.46215e-15	-3.33647e-10	-0.355126	0.000301429	-3.33647e-10	-0.262845
62877219	chr15:62877219:G:A	2.18839e-16	-1.87953	-0.896049	2.10599e-05	-2.05484	-0.869171
62877401	chr15:62877401:A:G	2.82085e-16	-1.8621	-0.65961	2.75316e-05	-2.03913	-0.616911
62877437	chr15:62877437:T:G	2.3944e-16	-1.65712	-1.02849	2.14366e-05	-1.90515	-1.00113
62877470	chr15:62877470:CT:C	1.0294e-15	-3.33647e-10	-1.22719	0.000118252	-3.33647e-10	-1.19856
62877540	chr15:62877540:T:C	2.15942e-16	-1.87455	-0.914357	2.12253e-05	-2.04672	-0.869468
62877593	chr15:62877593:G:A	2.46578e-16	-1.3625	-1.29374	2.35857e-05	-1.55967	-1.25107
62877676	chr15:62877676:CATGG:C	1.78048e-16	-1.89289	-1.08897	2.18877e-05	-1.87657	-1.00888
62877770	chr15:62877770:T:C	1.27403e-16	-2.04097	-1.27559	1.49618e-05	-1.9788	-1.28708
62877822	chr15:62877822:G:A	9.60324e-16	-3.33647e-10	-1.29664	0.000106858	-3.33647e-10	-1.29988
62877975	chr15:62877975:A:G	1.87209e-16	-1.93265	-0.999037	2.27946e-05	-1.88199	-0.962869
62878527	chr15:62878527:G:A	6.88331e-16	-1.62964	-3.12094e-10	9.73652e-05	-1.39291	-3.12094e-10
62878677	chr15:62878677:A:C	1.23105e-15	-3.33647e-10	-1.04829	0.000145064	-3.33647e-10	-0.994203
62878774	chr15:62878774:G:A	5.72594e-16	-1.81374	-3.12094e-10	5.26818e-05	-2.00711	-3.12094e-10
62878810	chr15:62878810:A:T	1.6622e-16	-1.93213	-1.11847	1.97211e-05	-1.88743	-1.10226
62878881	chr15:62878881:A:C	2.43146e-16	-1.76945	-0.900799	2.75509e-05	-1.79277	-0.862579
62878921	chr15:62878921:C:T	2.29601e-16	-1.80266	-0.924914	2.61121e-05	-1.82484	-0.884141
62878934	chr15:62878934:G:A	1.62577e-16	-1.9317	-1.14107	1.92777e-05	-1.88679	-1.12564
62879390	chr15:62879390:T:G	1.422e-16	-2.09819	-1.10849	1.52383e-05	-2.08019	-1.16737
62879430	chr15:62879430:T:C	1.6903e-16	-1.91462	-1.11922	2.01052e-05	-1.86745	-1.10295
62879555	chr15:62879555:A:C	1.73068e-16	-1.88869	-1.12154	2.06603e-05	-1.838	-1.10517
62879679	chr15:62879679:T:C	1.80352e-16	-1.85011	-1.11889	2.17364e-05	-1.79001	-1.10239
62879794	chr15:62879794:A:G	2.51001e-16	-1.74837	-0.89009	2.8564e-05	-1.77086	-0.84837
62879913	chr15:62879913:T:C	2.12431e-16	-1.93307	-0.87223	2.49444e-05	-1.88005	-0.874678
62879953	chr15:62879953:A:T	1.7201e-16	-1.88442	-1.13194	1.67502e-05	-2.04996	-1.10301
62880268	chr15:62880268:G:A	2.07377e-16	-2.09824	-0.731133	2.1143e-05	-2.09144	-0.828631
62880941	chr15:62880941:G:A	9.85803e-16	-3.33647e-10	-1.27046	0.000110989	-3.33647e-10	-1.26195
62881066	chr15:62881066:T:G	1.07622e-15	-3.33647e-10	-1.1827	0.000121943	-3.33647e-10	-1.16783
62881073	chr15:62881073:C:T	1.03493e-15	-3.33647e-10	-1.22183	0.000122535	-3.33647e-10	-1.16298
62881111	chr15:62881111:G:A	9.80757e-16	-3.33647e-10	-1.27559	0.000113189	-3.33647e-10	-1.24232
62881128	chr15:62881128:T:C	9.63281e-16	-3.33647e-10	-1.29357	0.000106908	-3.33647e-10	-1.29941
62881567	chr15:62881567:A:G	3.23345e-16	-1.64469	-0.740504	3.29061e-05	-1.82466	-0.653063
62881732	chr15:62881732:G:A	1.4174e-16	-2.03912	-1.1708	1.62514e-05	-2.03147	-1.15174
62881848	chr15:62881848:G:T	4.61885e-16	-2.0286	-3.12094e-10	5.45525e-05	-1.97222	-3.12094e-10
62882146	chr15:62882146:C:T	9.58737e-16	-3.33647e-10	-1.2983	0.000107214	-3.33647e-10	-1.29655
62883162	chr15:62883162:C:T	9.60675e-16	-3.33647e-10	-1.29628	0.000107421	-3.33647e-10	-1.29462
62883908	chr15:62883908:C:G	4.29588e-16	-2.10109	-3.12094e-10	4.90104e-05	-2.07935	-3.12094e-10
62884004	chr15:62884004:G:A	9.98504e-16	-3.33647e-10	-1.25766	0.000109541	-3.33647e-10	-1.27508
62884080	chr15:62884080:G:A	1.16384e-15	-3.33647e-10	-1.10443	0.00012633	-3.33647e-10	-1.13248
62884121	chr15:62884121:T:A	1.16073e-15	-3.33647e-10	-1.10711	0.000126029	-3.33647e-10	-1.13486
62884395	chr15:62884395:T:C	3.11669e-16	-1.26457	-1.1574	2.90362e-05	-1.49299	-1.10985
62884408	chr15:62884408:G:A	4.34917e-16	-2.08876	-3.12094e-10	5.10202e-05	-2.03916	-3.12094e-10
62885003	chr15:62885003:T:C	4.35981e-16	-2.08632	-3.12094e-10	4.79956e-05	-2.10027	-3.12094e-10
62885100	chr15:62885100:C:T	9.93556e-16	-3.33647e-10	-1.26262	0.000110839	-3.33647e-10	-1.2633
62885169	chr15:62885169:G:A	2.89806e-16	-1.55592	-0.938781	4.1377e-05	-1.31521	-0.933441
62885180	chr15:62885180:G:A	3.0443e-16	-1.47225	-0.973227	3.54557e-05	-1.46545	-0.937646
62885683	chr15:62885683:C:T	4.47309e-16	-2.06066	-3.12094e-10	6.04986e-05	-1.86876	-3.12094e-10
62885721	chr15:62885721:C:T	1.95265e-16	-1.60692	-1.28264	1.84823e-05	-1.76531	-1.28925
62886161	chr15:62886161:A:T	1.92833e-16	-1.63089	-1.2712	1.82944e-05	-1.78527	-1.27951
62886396	chr15:62886396:A:C	2.27303e-16	-1.43761	-1.30002	2.49306e-05	-1.45544	-1.29984
62886599	chr15:62886599:T:C	5.90594e-16	-1.78279	-3.12094e-10	7.59608e-05	-1.64116	-3.12094e-10
62887097	chr15:62887097:G:A	4.30765e-16	-1.09336	-1.00499	3.13312e-05	-1.59426	-0.932507
62887318	chr15:62887318:T:C	1.3202e-16	-2.03923	-1.24173	1.44734e-05	-2.03066	-1.2684
62887409	chr15:62887409:G:C	1.39804e-15	-0.921087	-3.12094e-10	0.00021697	-0.591622	-3.12094e-10
62887571	chr15:62887571:T:C	9.74154e-16	-3.33647e-10	-1.28234	0.000106849	-3.33647e-10	-1.29996
62887582	chr15:62887582:T:C	4.44352e-16	-2.0673	-3.12094e-10	7.03781e-05	-1.7175	-3.12094e-10
62888627	chr15:62888627:C:T	5.40883e-16	-0.570857	-1.29985	7.7419e-05	-0.327744	-1.2944
62888874	chr15:62888874:T:C	1.72783e-16	-2.10049	-0.911388	1.83145e-05	-2.10024	-0.963449
62889387	chr15:62889387:T:C	3.55901e-16	-1.46963	-0.81963	4.51534e-05	-1.26056	-0.900758
62889665	chr15:62889665:AT:A	6.9136e-15	-3.33647e-10	0.677332	0.00069804	-3.33647e-10	0.576897
62889670	chr15:62889670:T:G	6.86263e-15	-3.33647e-10	0.669931	0.00069437	-3.33647e-10	0.571627
62889918	chr15:62889918:A:G	1.02475e-15	-3.33647e-10	-1.23171	0.000110245	-3.33647e-10	-1.26867
62890006	chr15:62890006:A:G	9.62629e-16	-3.33647e-10	-1.29425	0.000108567	-3.33647e-10	-1.28401
62890162	chr15:62890162:A:G	2.30938e-15	-3.33647e-10	-0.419181	0.000247896	-3.33647e-10	-0.458371
62890383	chr15:62890383:A:G	2.31806e-15	-3.33647e-10	-0.415428	0.000248797	-3.33647e-10	-0.454743
62890435	chr15:62890435:T:C	1.86872e-16	-2.09996	-0.833525	1.97161e-05	-2.10067	-0.889273
62890503	chr15:62890503:C:T	7.52182e-16	-1.54094	-3.12094e-10	8.31946e-05	-1.5502	-3.12094e-10
62890615	chr15:62890615:T:C	1.86147e-16	-2.09562	-0.84176	1.95598e-05	-2.10097	-0.896934
62890777	chr15:62890777:T:A	9.76629e-16	-3.33647e-10	-1.27981	0.000110389	-3.33647e-10	-1.26737
62890938	chr15:62890938:GGT:G	1.91059e-16	-2.10074	-0.810596	2.01649e-05	-2.09976	-0.867678
62891435	chr15:62891435:C:T	1.94985e-16	-2.10109	-0.789902	2.05855e-05	-2.09904	-0.847752
62892067	chr15:62892067:C:T	1.05703e-15	-3.33647e-10	-1.20069	0.000121391	-3.33647e-10	-1.17236
62892479	chr15:62892479:A:G	4.50287e-16	-2.05403	-3.12094e-10	7.13719e-05	-1.70347	-3.12094e-10
62892609	chr15:62892609:C:T	1.12855e-15	-3.33647e-10	-1.13523	0.000130461	-3.33647e-10	-1.10031
62893818	chr15:62893818:G:C	5.41311e-16	-1.86992	-3.12094e-10	6.25342e-05	-1.83567	-3.12094e-10
62894970	chr15:62894970:T:C	1.42405e-16	-2.04134	-1.1639	1.65307e-05	-2.02103	-1.14513
62895705	chr15:62895705:T:A	3.03775e-16	-1.87278	-0.574848	4.36897e-05	-1.63934	-0.554932
62896096	chr15:62896096:C:T	2.19105e-16	-1.55885	-1.21551	2.21261e-05	-1.69892	-1.1757
62896493	chr15:62896493:G:T	1.99801e-16	-1.60204	-1.26455	2.00297e-05	-1.73604	-1.23812
62896592	chr15:62896592:T:C	2.11345e-16	-1.51081	-1.29962	2.03872e-05	-1.6642	-1.29227
62896636	chr15:62896636:A:G	1.55907e-15	-3.33647e-10	-0.812068	0.00018233	-3.33647e-10	-0.765561
62896804	chr15:62896804:T:C	6.26112e-16	-0.435548	-1.28884	9.30713e-05	-0.166213	-1.2718
62897393	chr15:62897393:G:A	7.16798e-16	-1.58912	-3.12094e-10	9.11031e-05	-1.45939	-3.12094e-10
62897404	chr15:62897404:C:T	2.70495e-16	-1.35171	-1.21195	2.19175e-05	-1.6562	-1.2279
62897836	chr15:62897836:T:G	1.39499e-16	-1.96196	-1.26389	1.36733e-05	-2.08915	-1.26679
62898025	chr15:62898025:T:C	1.9612e-16	-2.01245	-0.872736	2.13627e-05	-2.00336	-0.906372
62898253	chr15:62898253:C:T	1.52452e-16	-2.03979	-1.09727	1.67976e-05	-2.02944	-1.12071
62898329	chr15:62898329:T:C	9.71125e-16	-3.33647e-10	-1.28546	0.000107926	-3.33647e-10	-1.28994
62898751	chr15:62898751:T:C	1.66573e-16	-2.03414	-1.01434	1.83032e-05	-2.02101	-1.04329
62898883	chr15:62898883:A:G	9.67699e-16	-3.33647e-10	-1.28899	0.000107664	-3.33647e-10	-1.29237
62899301	chr15:62899301:A:G	1.11901e-15	-3.33647e-10	-1.14372	0.000129254	-3.33647e-10	-1.1096
62899651	chr15:62899651:T:C	9.64091e-16	-3.33647e-10	-1.29273	0.000109807	-3.33647e-10	-1.27265
62899745	chr15:62899745:C:A	1.28866e-15	-3.33647e-10	-1.00255	0.000136363	-3.33647e-10	-1.05606
62900230	chr15:62900230:G:A	5.66145e-16	-1.82506	-3.12094e-10	8.47295e-05	-1.53192	-3.12094e-10
62900327	chr15:62900327:A:G	6.65359e-15	-3.33647e-10	0.638997	0.000789777	-3.33647e-10	0.700372
62900533	chr15:62900533:T:C	8.03281e-15	-3.33647e-10	0.827375	0.00092562	-3.33647e-10	0.859085
62900552	chr15:62900552:T:C	4.82548e-15	-3.33647e-10	0.317752	0.000554882	-3.33647e-10	0.347376
62900793	chr15:62900793:G:A	1.10173e-15	-3.33647e-10	-1.15928	0.000126189	-3.33647e-10	-1.1336
62900912	chr15:62900912:A:G	6.03965e-16	-1.60159	-0.158811	5.4275e-05	-1.72336	-0.253953
62900952	chr15:62900952:G:A	4.35947e-16	-2.08639	-3.12094e-10	6.15252e-05	-1.85193	-3.12094e-10
62900987	chr15:62900987:A:G	1.97789e-15	-1.18801	0.613881	0.000116346	-1.8128	0.597986
62901014	chr15:62901014:G:A	2.25965e-15	-3.33647e-10	-0.440948	0.000283431	-3.33647e-10	-0.324412
62901015	chr15:62901015:G:T	1.13982e-15	-3.33647e-10	-1.12529	0.000134859	-3.33647e-10	-1.06715
62901131	chr15:62901131:A:G	1.70409e-16	-1.78793	-1.23778	3.08156e-05	-1.28226	-1.2611
62901252	chr15:62901252:C:T	1.20995e-15	-3.33647e-10	-1.06558	0.000147002	-3.33647e-10	-0.980933
62901400	chr15:62901400:C:T	1.87064e-15	-3.33647e-10	-0.629879	0.000199335	-3.33647e-10	-0.676394
62901405	chr15:62901405:C:G	1.13493e-14	-3.33647e-10	1.17299	0.00130841	-3.33647e-10	1.20519
62901415	chr15:62901415:C:T	8.93935e-15	-3.33647e-10	0.934304	0.00103027	-3.33647e-10	0.966198
62901518	chr15:62901518:G:T	1.02248e-14	-0.0122439	1.0809	0.000391099	-1.11278	1.11036
62901612	chr15:62901612:C:T	1.13559e-14	-3.33647e-10	1.17358	0.00129093	-3.33647e-10	1.19174
62901667	chr15:62901667:G:A	7.0669e-15	-3.33647e-10	0.699262	0.000761167	-3.33647e-10	0.663474
62901674	chr15:62901674:G:A	9.95703e-16	-3.33647e-10	-1.26047	0.000114299	-3.33647e-10	-1.23256
62901688	chr15:62901688:A:G	6.63243e-15	-0.535466	1.17128	0.000302528	-1.44552	1.18632
62901864	chr15:62901864:G:A	4.26201e-15	-3.33647e-10	0.193582	0.000447361	-3.33647e-10	0.131987
62902036	chr15:62902036:C:T	6.17699e-16	-1.73791	-3.12094e-10	6.0667e-05	-1.86598	-3.12094e-10
62902050	chr15:62902050:G:C	8.586e-16	-0.254211	-1.1544	3.55196e-05	-1.28037	-1.12093
62902093	chr15:62902093:G:A	8.92675e-16	-0.216248	-1.15344	3.64665e-05	-1.25478	-1.1202
62902117	chr15:62902117:T:C	1.00808e-15	-0.295851	-0.95226	4.28453e-05	-1.30947	-0.904317
62902494	chr15:62902494:G:T	4.30446e-16	-2.09909	-3.12094e-10	5.74984e-05	-1.91962	-3.12094e-10
62902859	chr15:62902859:T:C	1.20117e-15	-3.33647e-10	-1.07286	0.000135731	-3.33647e-10	-1.06071
62903050	chr15:62903050:C:T	2.00779e-15	-3.33647e-10	-0.559126	0.000245173	-3.33647e-10	-0.469415
62903176	chr15:62903176:A:T	1.14152e-15	-3.33647e-10	-1.1238	0.000130859	-3.33647e-10	-1.09726
62903201	chr15:62903201:G:A	5.55752e-15	-0.493454	0.952447	0.000242383	-1.47297	0.992109
62903229	chr15:62903229:G:T	6.58071e-16	-0.456031	-1.21857	2.78221e-05	-1.45601	-1.18954
62903412	chr15:62903412:G:A	6.48073e-16	-0.471473	-1.21844	2.75663e-05	-1.46541	-1.18937
62903573	chr15:62903573:C:T	2.91655e-15	-0.281986	0.0962291	0.000244241	-0.513684	0.0404606
62903621	chr15:62903621:A:G	4.68626e-15	-0.643812	0.932288	0.000215835	-1.56513	0.968261
62903940	chr15:62903940:T:C	1.12744e-15	-3.33647e-10	-1.13621	0.000133128	-3.33647e-10	-1.08007
62904033	chr15:62904033:T:C	4.34335e-16	-2.0901	-3.12094e-10	6.061e-05	-1.86692	-3.12094e-10
62904512	chr15:62904512:G:A	8.92232e-16	-1.37019	-3.12094e-10	7.29645e-05	-1.68141	-3.12094e-10
62904613	chr15:62904613:G:A	1.04948e-15	-3.33647e-10	-1.20786	0.000121379	-3.33647e-10	-1.17246
62904697	chr15:62904697:C:G	9.68347e-16	-2.02708	0.738755	0.000108453	-2.08603	0.800959
62904831	chr15:62904831:A:T	1.42494e-14	-3.33647e-10	1.40056	0.00162923	-3.33647e-10	1.42448
62904931	chr15:62904931:T:C	1.06272e-15	-3.33647e-10	-1.19533	0.000123154	-3.33647e-10	-1.15794
62905302	chr15:62905302:G:A	3.87951e-14	0.0585463	2.34359	0.00149859	-1.13923	2.48014
62905319	chr15:62905319:GC:G	3.45922e-14	0.0111723	2.2763	0.00135164	-1.173	2.41069
62905353	chr15:62905353:C:T	1.28254e-16	-2.08882	-1.22108	1.7793e-05	-1.85347	-1.2391
62905487	chr15:62905487:C:G	1.25788e-14	-3.33647e-10	1.27586	0.0014357	-3.33647e-10	1.29803
62905512	chr15:62905512:T:C	3.29864e-16	-2.08843	-0.276801	4.34008e-05	-1.94811	-0.252796
62905634	chr15:62905634:T:C	1.26719e-16	-2.09145	-1.23049	1.74466e-05	-1.86574	-1.2465
62905756	chr15:62905756:T:C	1.3231e-14	0.805496	0.52091	0.000689999	-0.0813403	0.646652
62906045	chr15:62906045:T:C	4.38803e-16	-2.07986	-3.12094e-10	6.32077e-05	-1.82495	-3.12094e-10
62906262	chr15:62906262:C:T	1.27403e-16	-2.09427	-1.2223	1.73409e-05	-1.87944	-1.23887
62906318	chr15:62906318:C:T	4.40404e-16	-2.07622	-3.12094e-10	6.39701e-05	-1.81296	-3.12094e-10
62906364	chr15:62906364:A:C	4.61702e-16	-2.02899	-3.12094e-10	7.73954e-05	-1.62245	-3.12094e-10
62906476	chr15:62906476:C:T	1.52597e-15	-3.33647e-10	-0.833525	0.000164058	-3.33647e-10	-0.871162
62906482	chr15:62906482:T:C	9.69182e-16	-3.33647e-10	-1.28746	0.000110574	-3.33647e-10	-1.26569
62906738	chr15:62906738:G:A	5.06831e-15	-0.364684	0.731532	0.000417996	-0.611577	0.67567
62906949	chr15:62906949:C:CTG	1.61414e-14	0.589827	0.935402	0.000882094	-0.267003	1.07792
62906989	chr15:62906989:T:C	3.70504e-15	-0.839764	0.8933	0.000181097	-1.66873	0.896384
62907076	chr15:62907076:G:A	1.54067e-14	0.610419	0.868227	0.000836751	-0.250193	1.00834
62907329	chr15:62907329:A:G	4.2307e-16	-1.42322	-0.693152	4.69895e-05	-1.43639	-0.685067
62907330	chr15:62907330:G:T	7.96895e-15	0.64571	0.173683	0.000391993	-0.212081	0.211946
62907560	chr15:62907560:A:G	1.47169e-16	-2.07033	-1.102	1.91196e-05	-1.91571	-1.10495
62907826	chr15:62907826:G:A	9.28228e-15	-0.702285	1.67423	0.000445629	-1.59924	1.72735
62907848	chr15:62907848:G:A	5.83039e-16	-1.79566	-3.12094e-10	5.25504e-05	-2.00961	-3.12094e-10
62908137	chr15:62908137:G:C	8.61506e-16	-0.118854	-1.28638	4.70628e-05	-0.832455	-1.28744
62908226	chr15:62908226:A:G	3.18666e-16	-2.07241	-0.32736	4.32069e-05	-1.9018	-0.303577
62908759	chr15:62908759:C:T	1.46283e-14	-3.33647e-10	1.4268	0.00166481	-3.33647e-10	1.44609
62908781	chr15:62908781:C:T	2.15131e-16	-1.56076	-1.23191	3.31744e-05	-1.27228	-1.19732
62909027	chr15:62909027:A:G	3.81456e-16	-1.34381	-0.876109	4.40102e-05	-1.31092	-0.876039
62909072	chr15:62909072:C:A	1.18298e-15	-3.33647e-10	-1.08812	0.000140345	-3.33647e-10	-1.02728
62909136	chr15:62909136:T:C	1.57297e-16	-2.02922	-1.07656	1.75118e-05	-2.10071	-1.00779
62909143	chr15:62909143:G:A	1.10344e-15	-3.33647e-10	-1.15772	0.000131616	-3.33647e-10	-1.09149
62909283	chr15:62909283:C:T	1.21516e-15	-3.33647e-10	-1.06128	0.000139225	-3.33647e-10	-1.03529
62909383	chr15:62909383:C:A	4.47565e-16	-2.06009	-3.12094e-10	7.15478e-05	-1.70101	-3.12094e-10
62909587	chr15:62909587:G:C	9.80858e-16	-3.33647e-10	-1.27549	0.000107943	-3.33647e-10	-1.28978
62909688	chr15:62909688:C:T	5.28888e-16	-1.89314	-3.12094e-10	6.02589e-05	-1.87273	-3.12094e-10
62909793	chr15:62909793:C:T	1.63603e-15	-3.33647e-10	-0.763889	0.0001929	-3.33647e-10	-0.709206
62909823	chr15:62909823:A:G	5.28914e-16	-2.07378	0.18069	6.00746e-05	-2.0902	0.214405
62910124	chr15:62910124:G:A	9.91365e-16	-3.33647e-10	-1.26483	0.000114169	-3.33647e-10	-1.2337
62910242	chr15:62910242:T:G	4.46105e-16	-1.37594	-0.687424	4.75718e-05	-1.47798	-0.631155
62910284	chr15:62910284:A:G	2.12219e-15	-3.33647e-10	-0.503712	0.000251314	-3.33647e-10	-0.444676
62910313	chr15:62910313:C:T	1.80197e-15	-3.33647e-10	-0.667279	0.000210632	-3.33647e-10	-0.621266
62910594	chr15:62910594:G:A	3.88029e-16	-2.0097	-0.193131	4.11079e-05	-2.10121	-0.153967
62910747	chr15:62910747:C:T	1.61099e-16	-2.00468	-1.07721	2.34347e-05	-1.7441	-1.07306
62910756	chr15:62910756:T:C	1.48538e-16	-2.02844	-1.13463	2.11858e-05	-1.78713	-1.13092
62910757	chr15:62910757:G:A	1.16569e-15	-3.33647e-10	-1.10285	0.000135516	-3.33647e-10	-1.06229
62910784	chr15:62910784:C:T	1.00703e-15	-3.33647e-10	-1.24915	0.00011424	-3.33647e-10	-1.23308
62910869	chr15:62910869:C:A	1.48725e-16	-2.02937	-1.13244	2.11991e-05	-1.78869	-1.12873
62910969	chr15:62910969:A:T	1.1866e-16	-2.10026	-1.28739	1.39527e-05	-2.0806	-1.25511
62911035	chr15:62911035:T:C	1.00312e-15	-3.33647e-10	-1.25304	0.000111554	-3.33647e-10	-1.25687
62911172	chr15:62911172:T:C	2.26982e-15	-3.33647e-10	-0.43646	0.000258746	-3.33647e-10	-0.415531
62911285	chr15:62911285:A:G	1.55633e-16	-1.99294	-1.12347	2.30264e-05	-1.71426	-1.12047
62911552	chr15:62911552:G:A	1.42658e-16	-2.05349	-1.14998	2.02752e-05	-1.82632	-1.13566
62912137	chr15:62912137:G:A	8.94093e-16	-1.3681	-3.12094e-10	0.000133141	-1.07997	-3.12094e-10
62912139	chr15:62912139:G:A	5.18999e-16	-2.07507	0.163056	5.86203e-05	-2.10094	0.200642
62912141	chr15:62912141:G:A	1.4198e-16	-1.93491	-1.27331	1.36068e-05	-2.09693	-1.26388
62913533	chr15:62913533:G:T	1.14899e-15	-3.33647e-10	-1.11727	0.000129728	-3.33647e-10	-1.10594
62914172	chr15:62914172:T:G	2.51011e-15	-3.33647e-10	-0.335834	0.000285819	-3.33647e-10	-0.316021
62914489	chr15:62914489:G:A	2.11107e-15	-3.33647e-10	-0.508964	0.000244665	-3.33647e-10	-0.471491
62914580	chr15:62914580:T:C	1.25419e-16	-2.06373	-1.26853	1.7167e-05	-1.86235	-1.26604
62914635	chr15:62914635:T:C	1.2365e-16	-2.09862	-1.24784	1.53526e-05	-2.0358	-1.20429
62914817	chr15:62914817:C:T	4.47645e-16	-2.05991	-3.12094e-10	6.19095e-05	-1.84571	-3.12094e-10
62914977	chr15:62914977:C:T	1.3149e-16	-2.03593	-1.24905	1.83034e-05	-1.8033	-1.261
62915258	chr15:62915258:A:G	1.28486e-16	-2.10052	-1.20758	1.56401e-05	-1.99625	-1.22529
62915420	chr15:62915420:C:G	1.19503e-16	-2.08148	-1.29909	1.57874e-05	-1.91353	-1.29863
62915492	chr15:62915492:A:C	1.03941e-15	-3.33647e-10	-1.21751	0.00011553	-3.33647e-10	-1.22185
62915635	chr15:62915635:T:A	2.17648e-16	-2.08685	-0.694185	2.5704e-05	-2.10107	-0.623659
62915657	chr15:62915657:A:C	1.01713e-15	-3.33647e-10	-1.23918	0.000109555	-3.33647e-10	-1.27495
62916150	chr15:62916150:G:A	3.10725e-16	-1.61272	-0.812286	3.63377e-05	-1.67367	-0.704855
62916219	chr15:62916219:T:C	1.04172e-15	-3.33647e-10	-1.21529	0.000115776	-3.33647e-10	-1.21972
62916294	chr15:62916294:G:T	1.69823e-15	-3.33647e-10	-0.726574	0.000222615	-3.33647e-10	-0.565936
62916297	chr15:62916297:T:A	9.97823e-16	-3.33647e-10	-1.25834	0.000111483	-3.33647e-10	-1.25751
62916399	chr15:62916399:A:C	7.45999e-16	-1.81322	0.264033	7.57879e-05	-2.02382	0.380375
62916421	chr15:62916421:C:T	1.09665e-15	-3.33647e-10	-1.1639	0.000126387	-3.33647e-10	-1.13203
62916657	chr15:62916657:T:C	7.33152e-16	-1.83871	0.272146	7.54712e-05	-2.03657	0.388945
62916737	chr15:62916737:G:A	9.57857e-16	-3.33647e-10	-1.29922	0.000106897	-3.33647e-10	-1.29952
62916920	chr15:62916920:A:G	2.92835e-15	-3.33647e-10	-0.181721	0.000372765	-3.33647e-10	-0.0504312
62916987	chr15:62916987:C:T	2.45281e-16	-1.60357	-1.05794	2.72984e-05	-1.6717	-0.99285
62917178	chr15:62917178:A:C	9.4627e-16	-1.43423	0.122848	9.87443e-05	-1.61844	0.239598
62917197	chr15:62917197:T:C	1.0006e-15	-3.33647e-10	-1.25556	0.000111486	-3.33647e-10	-1.25748
62917389	chr15:62917389:G:T	4.46136e-16	-2.06329	-3.12094e-10	6.12855e-05	-1.85584	-3.12094e-10
62917421	chr15:62917421:T:A	1.84541e-15	-3.33647e-10	-0.643455	0.000205296	-3.33647e-10	-0.646927
62917854	chr15:62917854:G:A	1.08599e-15	-3.33647e-10	-1.17366	0.000124369	-3.33647e-10	-1.14813
62918484	chr15:62918484:T:C	2.96972e-16	-1.46446	-1.00582	3.15733e-05	-1.58777	-0.931297
62918907	chr15:62918907:C:T	1.29747e-15	-0.995745	-3.12094e-10	8.59976e-05	-1.51706	-3.12094e-10
62919071	chr15:62919071:C:T	5.2186e-16	-1.96071	0.054199	6.05243e-05	-1.96263	0.0942915
62919676	chr15:62919676:A:G	1.03735e-15	-1.96993	0.750441	0.000115605	-2.0898	0.868603
62919689	chr15:62919689:C:G	7.30621e-16	-1.59526	0.0252383	7.81933e-05	-1.748	0.135807
62920339	chr15:62920339:G:A	4.99786e-16	-1.94973	-3.12094e-10	8.14517e-05	-1.57137	-3.12094e-10
62920476	chr15:62920476:T:G	4.73786e-16	-1.8081	-0.195061	4.43222e-05	-1.98425	-0.195641
62920478	chr15:62920478:G:A	1.46272e-15	-3.33647e-10	-0.87586	0.000147594	-3.33647e-10	-0.976911
62920495	chr15:62920495:G:A	1.27897e-15	-1.01011	-3.12094e-10	0.000182955	-0.762141	-3.12094e-10
62920713	chr15:62920713:C:T	4.5521e-16	-2.04315	-3.12094e-10	5.87034e-05	-1.89888	-3.12094e-10
62920863	chr15:62920863:T:C	1.06693e-15	-3.33647e-10	-1.19137	0.000122375	-3.33647e-10	-1.16429
62921097	chr15:62921097:A:T	4.49456e-16	-1.88686	-0.16902	4.30702e-05	-2.04425	-0.164298
62921175	chr15:62921175:G:A	1.07105e-15	-3.33647e-10	-1.18752	0.000129209	-3.33647e-10	-1.10995
62921307	chr15:62921307:G:C	2.06562e-15	-3.33647e-10	-0.530728	0.000230565	-3.33647e-10	-0.530848
62921365	chr15:62921365:T:C	1.20761e-16	-2.07195	-1.29814	1.30699e-05	-2.10122	-1.29984
62921658	chr15:62921658:C:T	1.37581e-16	-2.09937	-1.14033	1.72769e-05	-2.03214	-1.08987
62921693	chr15:62921693:C:A	3.11457e-16	-1.65527	-0.767381	2.94499e-05	-1.84236	-0.746331
62921825	chr15:62921825:G:C	1.00664e-15	-3.33647e-10	-1.24954	0.000114334	-3.33647e-10	-1.23226
62921959	chr15:62921959:T:C	4.8129e-16	-1.98744	-3.12094e-10	0.000107473	-1.29414	-3.12094e-10
62922007	chr15:62922007:A:C	7.19706e-16	-1.86045	0.27538	7.5104e-05	-2.01519	0.362681
62922126	chr15:62922126:G:A	4.61793e-16	-2.0288	-3.12094e-10	4.85111e-05	-2.08959	-3.12094e-10
62922565	chr15:62922565:A:T	1.25206e-15	-3.33647e-10	-1.03137	0.000135959	-3.33647e-10	-1.05902
62922858	chr15:62922858:G:A	1.07856e-15	-3.33647e-10	-1.18053	0.000122848	-3.33647e-10	-1.16043
62923379	chr15:62923379:TGC:T	2.67919e-16	-1.36331	-1.20991	1.37268e-05	-2.07235	-1.27968
62923452	chr15:62923452:T:C	1.55994e-16	-1.84595	-1.26815	1.77839e-05	-1.80968	-1.28341
62923500	chr15:62923500:T:G	1.17504e-15	-3.33647e-10	-1.09486	0.000132599	-3.33647e-10	-1.08405
62923660	chr15:62923660:T:C	9.75712e-16	-3.33647e-10	-1.28075	0.000108371	-3.33647e-10	-1.28582
62923668	chr15:62923668:A:G	9.61459e-16	-3.33647e-10	-1.29546	0.000111688	-3.33647e-10	-1.25567
62923863	chr15:62923863:T:G	1.20149e-15	-3.33647e-10	-1.0726	0.000132309	-3.33647e-10	-1.08624
62923920	chr15:62923920:TA:T	2.39772e-16	-1.89937	-0.784856	2.28655e-05	-2.00885	-0.832904
62923962	chr15:62923962:T:C	1.02602e-15	-3.33647e-10	-1.23047	0.000121456	-3.33647e-10	-1.17183
62924245	chr15:62924245:G:A	4.30903e-16	-2.09803	-3.12094e-10	5.47001e-05	-1.96951	-3.12094e-10
62924269	chr15:62924269:T:C	3.49576e-16	-1.71459	-0.592599	3.67467e-05	-1.80789	-0.559442
62924285	chr15:62924285:G:A	3.81476e-16	-1.80737	-0.412501	3.60679e-05	-1.99797	-0.38801
62924426	chr15:62924426:G:A	1.00299e-15	-3.33647e-10	-1.25317	0.000110875	-3.33647e-10	-1.26297
62924545	chr15:62924545:CT:C	7.40329e-15	-3.33647e-10	0.745766	0.0013277	-3.33647e-10	1.21983
62924647	chr15:62924647:A:T	2.498e-14	-3.33647e-10	1.96192	0.00346508	-3.33647e-10	2.17911
62924758	chr15:62924758:C:G	9.63251e-16	-3.33647e-10	-1.2936	0.000107264	-3.33647e-10	-1.29609
62925024	chr15:62925024:G:A	9.84278e-16	-3.33647e-10	-1.27201	0.000106917	-3.33647e-10	-1.29933
62925159	chr15:62925159:C:T	7.5131e-15	-3.33647e-10	0.760489	0.0013442	-3.33647e-10	1.23218
62925230	chr15:62925230:C:T	1.31529e-14	-3.33647e-10	1.32049	0.00188166	-3.33647e-10	1.56853
62925268	chr15:62925268:G:C	7.00879e-15	-3.33647e-10	0.691006	0.000806236	-3.33647e-10	0.720998
62925903	chr15:62925903:C:T	1.81291e-13	3.94394	-3.12094e-10	0.00133708	1.22687	-3.12094e-10
62926110	chr15:62926110:C:A	3.52573e-15	-3.33647e-10	0.00392814	0.000405605	-3.33647e-10	0.0340013
62926371	chr15:62926371:G:T	1.23453e-16	-2.07107	-1.27698	1.36969e-05	-2.09363	-1.26058
62926593	chr15:62926593:C:T	3.63839e-16	-2.01159	-0.255618	5.48761e-05	-2.10038	0.134074
62926650	chr15:62926650:C:T	2.25111e-15	-3.33647e-10	-0.444738	0.000247092	-3.33647e-10	-0.461618
62926856	chr15:62926856:C:T	1.33805e-15	-0.107963	-0.856986	3.88246e-05	-1.46099	-0.851332
62926987	chr15:62926987:T:C	8.48561e-16	-1.42037	-3.12094e-10	5.14367e-05	-2.03103	-3.12094e-10
62927085	chr15:62927085:C:G	1.79622e-15	0.121578	-0.792051	4.71193e-05	-1.32749	-0.791208
62927536	chr15:62927536:G:A	7.03578e-16	-1.60773	-3.12094e-10	5.2408e-05	-2.01232	-3.12094e-10
62927679	chr15:62927679:T:C	8.8741e-15	-3.33647e-10	0.926978	0.000970369	-3.33647e-10	0.906297
62927772	chr15:62927772:T:G	4.96235e-16	-1.77236	-0.184506	6.70334e-05	-1.98266	0.216475
62927829	chr15:62927829:G:A	9.13829e-15	-3.33647e-10	0.956314	0.00166872	-3.33647e-10	1.44843
62927862	chr15:62927862:C:T	9.00844e-16	-1.36058	-3.12094e-10	5.82185e-05	-1.90718	-3.12094e-10
62928101	chr15:62928101:C:T	1.70968e-15	0.315194	-1.03505	4.91388e-05	-1.07176	-1.00497
62928290	chr15:62928290:C:T	1.31608e-14	-3.33647e-10	1.32108	0.00188272	-3.33647e-10	1.56909
62928387	chr15:62928387:G:A	1.33157e-15	-3.33647e-10	-0.969804	0.00013781	-3.33647e-10	-1.04551
62928528	chr15:62928528:AT:A	1.47573e-15	0.0601637	-0.927172	3.94375e-05	-1.17559	-1.12108
62928771	chr15:62928771:C:A	1.06589e-15	-3.33647e-10	-1.19235	0.00011214	-3.33647e-10	-1.25163
62929031	chr15:62929031:A:C	1.17542e-15	-0.070408	-1.02413	3.25925e-05	-1.49416	-0.993136
62929062	chr15:62929062:G:A	1.31349e-15	-3.33647e-10	-0.983471	0.000137027	-3.33647e-10	-1.0512
62929146	chr15:62929146:A:G	7.99647e-15	-3.33647e-10	0.822841	0.0014323	-3.33647e-10	1.29566
62929201	chr15:62929201:C:T	4.54942e-16	-2.04374	-3.12094e-10	5.02158e-05	-2.05505	-3.12094e-10
62929315	chr15:62929315:G:C	3.19441e-15	-3.33647e-10	-0.0947569	0.000295097	-3.33647e-10	-0.284077
62929374	chr15:62929374:TACAA:T	1.63547e-15	0.104384	-0.868611	4.24229e-05	-1.14412	-1.07957
62929553	chr15:62929553:C:T	9.71522e-16	-3.33647e-10	-1.28505	0.000106849	-3.33647e-10	-1.29996
62929769	chr15:62929769:C:T	3.08157e-16	-2.03788	-0.395429	4.65821e-05	-2.10075	-0.0294162
62929845	chr15:62929845:C:T	1.02935e-15	0.0708473	-1.29808	8.04203e-05	-0.284378	-1.29973
62930364	chr15:62930364:G:A	1.36392e-15	-3.33647e-10	-0.945795	0.000141694	-3.33647e-10	-1.01771
62930454	chr15:62930454:A:G	9.95547e-16	-3.33647e-10	-1.26062	0.000115286	-3.33647e-10	-1.22396
62930627	chr15:62930627:T:G	4.98741e-15	-3.33647e-10	0.350758	0.000509575	-3.33647e-10	0.262199
62930676	chr15:62930676:C:T	1.17097e-15	0.0710502	-1.16938	3.66534e-05	-1.23358	-1.13629
62930761	chr15:62930761:G:A	3.8857e-16	-1.78304	-0.418402	5.02517e-05	-1.99117	-0.0631698
62931124	chr15:62931124:C:T	3.31259e-16	-1.29565	-1.06537	2.32395e-05	-1.77077	-1.05476
62931143	chr15:62931143:A:G	1.15033e-15	-3.33647e-10	-1.11611	0.00011811	-3.33647e-10	-1.19976
62931377	chr15:62931377:C:CA	4.64959e-16	-2.02197	-3.12094e-10	4.85972e-05	-2.08781	-3.12094e-10
62931861	chr15:62931861:T:C	1.38046e-15	-3.33647e-10	-0.933744	0.000142014	-3.33647e-10	-1.01545
62932284	chr15:62932284:A:G	5.34728e-16	-2.09133	0.209179	4.51793e-05	-1.96821	-0.192529
62932377	chr15:62932377:G:A	4.618e-14	-3.33647e-10	2.57639	0.00718209	-3.33647e-10	2.90797
62932692	chr15:62932692:C:G	1.03813e-15	-3.33647e-10	-1.21874	0.000128271	-3.33647e-10	-1.11723
62932694	chr15:62932694:G:A	9.57083e-16	-3.33647e-10	-1.30002	0.000107232	-3.33647e-10	-1.29638
62932891	chr15:62932891:GTTTAT:G	7.41556e-15	-3.33647e-10	0.747421	0.00131618	-3.33647e-10	1.21111
62932932	chr15:62932932:G:A	2.53739e-16	-2.03833	-0.589281	3.60746e-05	-1.73307	-0.652724
62933024	chr15:62933024:G:T	1.05338e-15	-3.33647e-10	-1.20416	0.000130062	-3.33647e-10	-1.10337
62933063	chr15:62933063:C:T	4.69179e-16	-2.01293	-3.12094e-10	4.79506e-05	-2.10121	-3.12094e-10
62933106	chr15:62933106:G:A	1.08053e-15	-3.33647e-10	-1.17871	0.000123706	-3.33647e-10	-1.15347
62933816	chr15:62933816:G:A	5.18806e-15	0.595475	-0.205274	9.62416e-05	-1.16173	-0.242792
62933893	chr15:62933893:G:A	2.15386e-15	0.174925	-0.663822	4.8179e-05	-1.17515	-0.921304
62933972	chr15:62933972:C:G	3.98964e-15	-3.33647e-10	0.127542	0.000418476	-3.33647e-10	0.0652413
62933989	chr15:62933989:G:A	2.70144e-15	-3.33647e-10	-0.262376	0.000418122	-3.33647e-10	0.0643953
62934163	chr15:62934163:T:G	3.49798e-15	-3.33647e-10	-0.00397318	0.000277993	-3.33647e-10	-0.343783
62934403	chr15:62934403:C:A	1.84683e-14	-3.33647e-10	1.6599	0.00274799	-3.33647e-10	1.94725
62934423	chr15:62934423:T:C	6.53106e-15	1.07753	-0.457122	9.88382e-05	-0.87093	-0.506964
62934844	chr15:62934844:G:A	4.3229e-16	-2.09482	-3.12094e-10	5.46846e-05	-1.9698	-3.12094e-10
62934913	chr15:62934913:A:G	1.83854e-14	-3.33647e-10	1.6554	0.00273549	-3.33647e-10	1.94269
62935314	chr15:62935314:T:G	1.61359e-15	-3.33647e-10	-0.7777	0.000179208	-3.33647e-10	-0.782829
62935347	chr15:62935347:G:A	7.54783e-16	-1.53748	-3.12094e-10	4.93732e-05	-2.07197	-3.12094e-10
62935396	chr15:62935396:G:A	1.76133e-14	-3.33647e-10	1.6125	0.00262154	-3.33647e-10	1.90014
62935405	chr15:62935405:C:T	2.53469e-15	0.430143	-0.756231	5.2812e-05	-1.01296	-0.991679
62935559	chr15:62935559:G:A	4.70281e-16	-2.10086	0.0902719	6.4119e-05	-1.92294	0.112298
62935629	chr15:62935629:G:T	3.32697e-15	-3.33647e-10	-0.0540962	0.000346166	-3.33647e-10	-0.124462
62935713	chr15:62935713:C:G	1.47588e-16	-1.95141	-1.21808	1.47392e-05	-2.08716	-1.19371
62935848	chr15:62935848:G:C	4.23265e-16	-2.10083	-0.0150859	5.75861e-05	-1.92344	0.005347
62935890	chr15:62935890:G:T	6.05895e-15	-3.33647e-10	0.545378	0.000700949	-3.33647e-10	0.581057
62936451	chr15:62936451:TATCA:T	4.90789e-16	-1.9679	-3.12094e-10	4.83364e-05	-2.09319	-3.12094e-10
62936457	chr15:62936457:T:G	1.19028e-15	-3.33647e-10	-1.08197	0.000117296	-3.33647e-10	-1.20668
62936581	chr15:62936581:A:G	3.44644e-16	-2.10078	-0.220628	4.46764e-05	-1.92363	-0.248306
62936635	chr15:62936635:T:G	4.67611e-16	-2.01628	-3.12094e-10	4.9295e-05	-2.07356	-3.12094e-10
62937003	chr15:62937003:A:G	6.6234e-15	-3.33647e-10	0.63445	0.000765529	-3.33647e-10	0.669188
62937017	chr15:62937017:G:T	1.35293e-15	-3.33647e-10	-0.95389	0.000146224	-3.33647e-10	-0.986237
62937036	chr15:62937036:A:G	3.61969e-15	0.901771	-0.871541	6.00043e-05	-0.964455	-0.912507
62937215	chr15:62937215:T:C	1.14738e-15	-3.33647e-10	-1.11867	0.000126774	-3.33647e-10	-1.12897
62937241	chr15:62937241:G:A	1.49254e-16	-2.1001	-1.05817	2.03626e-05	-1.87924	-1.07844
62937320	chr15:62937320:T:C	1.51185e-14	-3.33647e-10	1.45976	0.00167695	-3.33647e-10	1.45335
62937574	chr15:62937574:T:C	1.0761e-14	-3.33647e-10	1.11977	0.00199153	-3.33647e-10	1.62528
62937741	chr15:62937741:T:C	1.13957e-15	-3.33647e-10	-1.12551	0.000126117	-3.33647e-10	-1.13417
62938263	chr15:62938263:C:T	5.15365e-15	-3.33647e-10	0.383546	0.000594138	-3.33647e-10	0.415732
62938292	chr15:62938292:G:A	2.2591e-15	0.447273	-0.888466	4.92401e-05	-0.982155	-1.09252
62938352	chr15:62938352:C:T	2.52838e-15	0.455926	-0.784508	5.36643e-05	-0.974134	-1.0145
62938489	chr15:62938489:G:A	1.01105e-15	-3.33647e-10	-1.24517	0.000122534	-3.33647e-10	-1.16299
62938552	chr15:62938552:T:G	4.61806e-16	-2.02877	-3.12094e-10	4.96901e-05	-2.06557	-3.12094e-10
62938723	chr15:62938723:T:C	4.62502e-16	-2.02726	-3.12094e-10	4.96427e-05	-2.06653	-3.12094e-10
62938837	chr15:62938837:C:T	1.30305e-15	0.255777	-1.24722	5.30935e-05	-0.705471	-1.29385
62939948	chr15:62939948:C:T	4.57337e-16	-2.03849	-3.12094e-10	5.00715e-05	-2.05793	-3.12094e-10
62940156	chr15:62940156:AATG:A	1.13701e-15	-3.33647e-10	-1.12776	0.000119049	-3.33647e-10	-1.19185
62940202	chr15:62940202:A:G	2.56294e-15	-0.132272	-0.182733	7.37064e-05	-1.37696	-0.294328
62940377	chr15:62940377:C:T	1.68944e-14	-3.33647e-10	1.57083	0.00221247	-3.33647e-10	1.73049
62940448	chr15:62940448:C:T	1.05196e-15	-3.33647e-10	-1.20551	0.000129296	-3.33647e-10	-1.10928
62940503	chr15:62940503:G:T	1.77717e-16	-1.74049	-1.24323	2.93178e-05	-1.3617	-1.23149
62940556	chr15:62940556:T:C	1.40875e-15	-3.33647e-10	-0.913455	0.000158332	-3.33647e-10	-0.906687
62940690	chr15:62940690:C:T	1.63721e-14	-3.33647e-10	1.53942	0.00214237	-3.33647e-10	1.69829
62940704	chr15:62940704:A:C	4.97136e-15	-3.33647e-10	0.347535	0.00051864	-3.33647e-10	0.27983
62940831	chr15:62940831:C:G	1.73469e-16	-1.7923	-1.21562	2.83054e-05	-1.42692	-1.20141
62940950	chr15:62940950:A:G	9.65898e-16	-3.33647e-10	-1.29086	0.000106885	-3.33647e-10	-1.29962
62941059	chr15:62941059:C:T	1.75609e-16	-1.83179	-1.16387	2.8164e-05	-1.48692	-1.14641
62941082	chr15:62941082:G:C	2.01437e-16	-2.10108	-0.757354	2.61485e-05	-1.919	-0.788582
62941270	chr15:62941270:A:G	3.54612e-15	-3.33647e-10	0.00969383	0.000407303	-3.33647e-10	0.0381793
62941492	chr15:62941492:C:G	4.87313e-16	-1.97501	-3.12094e-10	6.98144e-05	-1.72554	-3.12094e-10
62941747	chr15:62941747:G:A	5.84169e-15	-3.33647e-10	0.508861	0.00067552	-3.33647e-10	0.544103
62941799	chr15:62941799:A:C	1.84765e-13	3.96292	-3.12094e-10	0.00202671	1.64279	-3.12094e-10
62941850	chr15:62941850:T:A	1.67386e-16	-1.81172	-1.23189	2.69887e-05	-1.45828	-1.21768
62942100	chr15:62942100:C:A	2.62473e-16	-2.08453	-0.509241	3.19771e-05	-1.99761	-0.508746
62942235	chr15:62942235:T:A	4.732e-15	-3.33647e-10	0.298189	0.000683328	-3.33647e-10	0.555596
62942616	chr15:62942616:GAA:G	1.24783e-15	-3.33647e-10	-1.03475	0.000134788	-3.33647e-10	-1.06768
62942668	chr15:62942668:A:G	9.75661e-16	-3.33647e-10	-1.2808	0.000115197	-3.33647e-10	-1.22473
62942847	chr15:62942847:C:T	4.69136e-13	4.89473	-3.12094e-10	0.00426998	2.38799	-3.12094e-10
62942852	chr15:62942852:G:A	1.01103e-15	-3.33647e-10	-1.24519	0.000110455	-3.33647e-10	-1.26678
62942955	chr15:62942955:C:T	9.57148e-16	-3.33647e-10	-1.29996	0.000108389	-3.33647e-10	-1.28565
62943032	chr15:62943032:G:A	3.02662e-16	-2.08059	-0.370706	3.62191e-05	-2.0041	-0.377694
62943157	chr15:62943157:T:C	4.4248e-16	-2.07152	-3.12094e-10	7.85036e-05	-1.60823	-3.12094e-10
62944013	chr15:62944013:G:A	3.62428e-16	-0.998306	-1.27278	4.15027e-05	-0.94797	-1.29765
62944251	chr15:62944251:A:G	5.08633e-16	-0.992471	-0.939717	2.05854e-05	-1.81755	-1.12925
62944613	chr15:62944613:G:A	1.0643e-15	-3.33647e-10	-1.19384	0.000121383	-3.33647e-10	-1.17243
62944677	chr15:62944677:C:T	1.51214e-15	-3.33647e-10	-0.842633	0.000164062	-3.33647e-10	-0.871132
62944713	chr15:62944713:T:C	6.49283e-16	-1.68805	-3.12094e-10	5.19351e-05	-2.02138	-3.12094e-10
62944867	chr15:62944867:C:A	2.2072e-16	-1.49458	-1.27244	3.24517e-05	-1.20007	-1.29156
62944946	chr15:62944946:T:C	1.19281e-16	-2.10121	-1.28122	1.36191e-05	-2.07744	-1.28246
62944994	chr15:62944994:G:A	1.05844e-15	-3.33647e-10	-1.19937	0.000120326	-3.33647e-10	-1.18117
62945227	chr15:62945227:G:A	1.19031e-15	-3.33647e-10	-1.08195	0.000134409	-3.33647e-10	-1.0705
62945597	chr15:62945597:C:T	2.14538e-16	-1.87218	-0.92325	3.00215e-05	-1.59732	-0.972149
62946646	chr15:62946646:A:G	2.01966e-16	-2.01537	-0.840442	2.64756e-05	-1.76972	-0.925432
62946647	chr15:62946647:A:G	3.27925e-16	-1.08034	-1.29079	3.80755e-05	-1.03455	-1.29725
62947055	chr15:62947055:G:A	1.88628e-16	-1.87717	-1.04697	2.63996e-05	-1.60505	-1.09298
62947190	chr15:62947190:A:G	9.61656e-16	-3.33647e-10	-1.29526	0.00010986	-3.33647e-10	-1.27217
62947752	chr15:62947752:A:G	1.05313e-14	1.09819	-3.12094e-10	0.000445371	0.127528	-3.12094e-10
62948038	chr15:62948038:C:A	4.00821e-16	-1.80407	-0.366327	5.24655e-05	-1.59236	-0.418863
62948194	chr15:62948194:C:T	9.65117e-16	-3.33647e-10	-1.29167	0.000106889	-3.33647e-10	-1.29959
62948356	chr15:62948356:A:G	1.67551e-15	-3.33647e-10	-0.740042	0.000180964	-3.33647e-10	-0.773081
62948479	chr15:62948479:C:T	1.16735e-15	-3.33647e-10	-1.10142	0.000132552	-3.33647e-10	-1.0844
62948569	chr15:62948569:A:G	1.17209e-16	-2.10041	-1.29955	1.3167e-05	-2.09431	-1.29935
62948794	chr15:62948794:G:C	1.80046e-15	0.393298	-1.06142	0.000210239	0.51792	-1.14105
62948795	chr15:62948795:T:C	3.74972e-16	-1.79917	-0.437894	4.90527e-05	-1.58573	-0.492757
62948912	chr15:62948912:G:A	1.50301e-15	-3.33647e-10	-0.848692	0.000164936	-3.33647e-10	-0.865819
62948995	chr15:62948995:C:T	4.80851e-16	-1.98836	-3.12094e-10	4.79745e-05	-2.10071	-3.12094e-10
62949033	chr15:62949033:G:A	9.62333e-16	-3.33647e-10	-1.29455	0.000111576	-3.33647e-10	-1.25667
62949035	chr15:62949035:G:A	6.16075e-16	-0.815187	-0.925359	2.22064e-05	-1.75161	-1.11938
62949082	chr15:62949082:A:G	9.71024e-16	-3.33647e-10	-1.28556	0.000106843	-3.33647e-10	-1.30002
62949203	chr15:62949203:G:A	1.83093e-15	-3.33647e-10	-0.651335	0.000179668	-3.33647e-10	-0.78027
62949205	chr15:62949205:G:A	1.61604e-15	-3.33647e-10	-0.77618	0.000174465	-3.33647e-10	-0.809657
62949259	chr15:62949259:A:G	1.84079e-15	-3.33647e-10	-0.645966	0.000180518	-3.33647e-10	-0.775551
62949531	chr15:62949531:G:C	1.00629e-15	-3.33647e-10	-1.24989	0.000107871	-3.33647e-10	-1.29045
62950084	chr15:62950084:C:T	1.74622e-16	-1.8753	-1.12599	2.47851e-05	-1.57966	-1.18148
62950492	chr15:62950492:C:T	2.86978e-16	-1.50202	-1.00249	2.52613e-05	-1.87533	-0.86677
62950632	chr15:62950632:C:T	1.95123e-16	-1.79129	-1.09899	2.77282e-05	-1.50955	-1.13938
62950671	chr15:62950671:C:A	1.25108e-15	-3.33647e-10	-1.03215	0.000143411	-3.33647e-10	-1.00566
62950851	chr15:62950851:T:C	1.21993e-15	-3.33647e-10	-1.05736	0.000139023	-3.33647e-10	-1.03674
62950948	chr15:62950948:T:C	1.34249e-16	-2.06343	-1.20079	1.46107e-05	-2.10049	-1.18914
62951353	chr15:62951353:A:G	1.23138e-16	-2.05773	-1.29288	1.30702e-05	-2.10102	-1.30002
62951667	chr15:62951667:G:C	5.36194e-16	-1.87942	-3.12094e-10	5.74573e-05	-1.92034	-3.12094e-10
62952070	chr15:62952070:C:T	9.57757e-16	-3.33647e-10	-1.29932	0.000107007	-3.33647e-10	-1.29848
62952071	chr15:62952071:G:A	4.73999e-16	-2.00271	-3.12094e-10	8.02152e-05	-1.58667	-3.12094e-10
62952077	chr15:62952077:G:A	1.38844e-15	-3.33647e-10	-0.927975	0.000144562	-3.33647e-10	-0.997671
62952186	chr15:62952186:G:A	1.87808e-15	-3.33647e-10	-0.625908	0.000184619	-3.33647e-10	-0.753086
62952478	chr15:62952478:G:A	5.56572e-16	-1.50277	-0.33935	3.53622e-05	-1.99479	-0.410943
62952521	chr15:62952521:A:G	1.19462e-15	-3.33647e-10	-1.07833	0.00012734	-3.33647e-10	-1.12452
62952630	chr15:62952630:G:T	1.92566e-15	-3.33647e-10	-0.600892	0.00023913	-3.33647e-10	-0.49437
62952980	chr15:62952980:A:G	2.70583e-16	-1.84122	-0.722113	2.44186e-05	-2.02404	-0.751994
62953072	chr15:62953072:A:T	2.19161e-15	-0.311458	-0.160064	5.36251e-05	-1.53936	-0.449997
62953210	chr15:62953210:C:A	1.00241e-15	-3.33647e-10	-1.25376	0.000106919	-3.33647e-10	-1.29931
62953269	chr15:62953269:G:A	1.17028e-15	-3.33647e-10	-1.09891	0.000125281	-3.33647e-10	-1.14082
62953817	chr15:62953817:A:C	1.0276e-15	-3.33647e-10	-1.22893	0.000109681	-3.33647e-10	-1.2738
62954013	chr15:62954013:G:A	1.40392e-15	-3.33647e-10	-0.916889	0.000146365	-3.33647e-10	-0.985278
62954055	chr15:62954055:A:G	9.93024e-16	-0.604299	-0.65886	4.78074e-05	-1.40819	-0.696013
62954157	chr15:62954157:A:G	2.11552e-16	-1.51218	-1.29727	2.29318e-05	-1.54126	-1.29759
62954211	chr15:62954211:T:C	2.6171e-16	-1.54543	-1.05125	2.92404e-05	-1.56688	-1.02894
62954354	chr15:62954354:T:A	2.95021e-16	-1.42914	-1.04773	3.29834e-05	-1.45122	-1.02416
62954592	chr15:62954592:G:A	9.6938e-16	-3.33647e-10	-1.28726	0.000107603	-3.33647e-10	-1.29293
62954651	chr15:62954651:C:T	9.95112e-16	-3.33647e-10	-1.26106	0.000108541	-3.33647e-10	-1.28425
62954672	chr15:62954672:A:C	2.83631e-16	-1.47632	-1.03992	3.14317e-05	-1.50637	-1.0172
62954685	chr15:62954685:T:C	4.43635e-16	-2.06891	-3.12094e-10	4.93509e-05	-2.07242	-3.12094e-10
62954962	chr15:62954962:G:A	9.85144e-16	-3.33647e-10	-1.27113	0.000109028	-3.33647e-10	-1.27977
62955028	chr15:62955028:C:A	1.31197e-13	1.34907	2.27147	0.00110937	-0.415898	1.45606
62955111	chr15:62955111:C:A	9.73819e-16	-3.33647e-10	-1.28269	0.000108	-3.33647e-10	-1.28925
62955132	chr15:62955132:C:A	1.19504e-13	1.45503	2.07216	0.00147612	-0.240083	1.56588
62955286	chr15:62955286:T:G	2.93483e-16	-1.50541	-0.976686	3.07485e-05	-1.56159	-0.983942
62955469	chr15:62955469:A:C	2.92522e-16	-1.4541	-1.03127	3.24917e-05	-1.48216	-1.00823
62955597	chr15:62955597:T:G	2.96476e-16	-1.43641	-1.03554	1.82789e-05	-1.92912	-1.13651
62955736	chr15:62955736:G:A	4.90505e-15	0.107117	0.22699	0.00023214	-0.379283	-0.144753
62955766	chr15:62955766:A:G	1.67241e-16	-1.74833	-1.29614	3.44553e-05	-1.14356	-1.28816
62955967	chr15:62955967:T:C	9.68827e-16	-3.33647e-10	-1.28783	0.000106932	-3.33647e-10	-1.29918
62956427	chr15:62956427:T:G	3.94325e-15	-3.33647e-10	0.115846	0.000413521	-3.33647e-10	0.0533293
62956508	chr15:62956508:G:A	9.68999e-16	-3.33647e-10	-1.28765	0.000107609	-3.33647e-10	-1.29287
62956708	chr15:62956708:G:A	1.71467e-16	-1.75718	-1.26234	3.62508e-05	-1.14016	-1.24076
62956712	chr15:62956712:C:A	1.36776e-14	0.488828	0.870769	0.000612668	-0.117164	0.563608
62956746	chr15:62956746:C:T	1.5913e-14	0.52828	0.982697	0.000702957	-0.0843559	0.668273
62957202	chr15:62957202:C:T	9.57157e-16	-3.33647e-10	-1.29995	0.000108454	-3.33647e-10	-1.28505
62958082	chr15:62958082:C:T	1.29155e-15	-3.33647e-10	-1.00032	0.000132331	-3.33647e-10	-1.08607
62958112	chr15:62958112:T:C	7.59497e-14	1.89654	1.17737	0.000794383	0.0342766	0.67191
62958447	chr15:62958447:G:A	1.24976e-16	-2.04066	-1.29513	1.34438e-05	-2.08391	-1.28896
62958463	chr15:62958463:G:A	1.06571e-15	-3.33647e-10	-1.19252	0.000112415	-3.33647e-10	-1.24918
62959355	chr15:62959355:A:G	1.00704e-15	-3.33647e-10	-1.24915	0.000110897	-3.33647e-10	-1.26278
62959414	chr15:62959414:TTTTTA:T	1.1762e-13	1.07337	2.43793	0.0011945	-0.519073	1.63317
62959518	chr15:62959518:A:G	9.58501e-16	-3.33647e-10	-1.29854	0.000106867	-3.33647e-10	-1.29979
62960411	chr15:62960411:T:A	1.58797e-16	-1.88585	-1.21044	3.16982e-05	-1.33263	-1.18249
62960450	chr15:62960450:G:A	1.77696e-16	-1.76573	-1.2181	3.42803e-05	-1.1834	-1.25341
62960663	chr15:62960663:AC:A	3.49663e-16	-1.21295	-1.09399	1.81986e-05	-1.95359	-1.11644
62960727	chr15:62960727:G:A	1.93041e-16	-1.79659	-1.10442	4.2257e-05	-1.18155	-1.04606
62960775	chr15:62960775:A:G	1.13703e-13	3.46879	0.00864198	0.00319198	2.142	-0.0449773
62960925	chr15:62960925:C:T	9.5715e-16	-3.33647e-10	-1.29995	0.000107051	-3.33647e-10	-1.29808
62961115	chr15:62961115:A:G	1.37236e-16	-1.95167	-1.29054	2.67812e-05	-1.38784	-1.29584
62961247	chr15:62961247:G:A	9.60085e-16	-3.33647e-10	-1.29689	0.000106843	-3.33647e-10	-1.30002
62961318	chr15:62961318:C:T	4.40586e-16	-2.07581	-3.12094e-10	4.81582e-05	-2.09689	-3.12094e-10
62961352	chr15:62961352:G:A	5.73411e-16	-1.81231	-3.12094e-10	4.81286e-05	-2.0975	-3.12094e-10
62961508	chr15:62961508:G:A	9.66574e-16	-3.33647e-10	-1.29016	0.000107059	-3.33647e-10	-1.298
62961696	chr15:62961696:T:G	1.54925e-16	-1.92456	-1.19641	2.94818e-05	-1.42111	-1.1665
62961801	chr15:62961801:A:T	9.60479e-16	-3.33647e-10	-1.29648	0.000106845	-3.33647e-10	-1.3
62961810	chr15:62961810:C:T	1.77782e-15	-0.139107	-0.541663	5.72902e-05	-1.07421	-0.849041
62961814	chr15:62961814:A:G	1.10732e-15	-3.33647e-10	-1.15421	0.000123222	-3.33647e-10	-1.15739
62961991	chr15:62961991:A:G	9.57227e-16	-3.33647e-10	-1.29987	0.000106878	-3.33647e-10	-1.29969
62962252	chr15:62962252:C:T	9.60303e-16	-3.33647e-10	-1.29667	0.000106844	-3.33647e-10	-1.30001
62962433	chr15:62962433:ATG:A	9.60303e-16	-3.33647e-10	-1.29667	0.000106844	-3.33647e-10	-1.30001
62962488	chr15:62962488:G:A	1.51476e-16	-1.92254	-1.22095	2.87309e-05	-1.41777	-1.19563
62962792	chr15:62962792:C:G	9.64539e-16	-3.33647e-10	-1.29226	0.000108763	-3.33647e-10	-1.2822
62962807	chr15:62962807:G:A	3.81711e-16	-1.19789	-1.02136	1.9094e-05	-1.94512	-1.07688
62962821	chr15:62962821:C:T	9.77425e-16	-3.33647e-10	-1.27899	0.00010771	-3.33647e-10	-1.29193
62962861	chr15:62962861:T:C	1.04332e-15	-3.33647e-10	-1.21375	0.00010909	-3.33647e-10	-1.27921
62962908	chr15:62962908:A:G	9.79444e-16	-3.33647e-10	-1.27693	0.000107851	-3.33647e-10	-1.29062
62962917	chr15:62962917:G:A	3.04e-16	-1.80855	-0.638339	3.94681e-05	-1.7743	-0.521582
62963033	chr15:62963033:C:T	9.6922e-16	-3.33647e-10	-1.28742	0.000107192	-3.33647e-10	-1.29676
62963495	chr15:62963495:T:A	1.37192e-15	-1.94609	1.00615	0.00025425	-1.4563	1.02324
62963664	chr15:62963664:G:A	1.11824e-15	-3.33647e-10	-1.1444	0.000119871	-3.33647e-10	-1.18497
62963699	chr15:62963699:C:T	5.66613e-16	-1.82424	-3.12094e-10	4.94284e-05	-2.07085	-3.12094e-10
62963817	chr15:62963817:T:C	2.83227e-13	3.13001	1.26008	0.00821132	1.90033	1.14156
62963822	chr15:62963822:C:T	1.10004e-15	-3.33647e-10	-1.16081	0.000118182	-3.33647e-10	-1.19915
62963850	chr15:62963850:C:T	1.59341e-14	1.5123	-3.12094e-10	0.000155671	-0.923633	-3.12094e-10
62963955	chr15:62963955:G:A	1.06573e-15	-3.33647e-10	-1.1925	0.000115106	-3.33647e-10	-1.22552
62963976	chr15:62963976:A:G	3.30034e-16	-1.54939	-0.815326	3.308e-05	-1.71728	-0.755167
62964159	chr15:62964159:C:T	9.60363e-15	-1.93821	2.94419	0.002128	-1.44587	3.13743
62964585	chr15:62964585:T:A	9.26434e-15	-1.94927	2.91929	0.00204154	-1.47048	3.12056
62964705	chr15:62964705:G:A	3.56574e-16	-1.56404	-0.723329	4.29218e-05	-1.62624	-0.585755
62964719	chr15:62964719:C:T	9.68097e-16	-3.33647e-10	-1.28858	0.000107116	-3.33647e-10	-1.29746
62964756	chr15:62964756:G:T	9.6902e-16	-3.33647e-10	-1.28763	0.000107159	-3.33647e-10	-1.29707
62964810	chr15:62964810:A:G	1.37905e-15	-3.33647e-10	-0.934765	0.000143188	-3.33647e-10	-1.00722
62965002	chr15:62965002:C:T	1.07955e-15	-3.33647e-10	-1.17961	0.000138557	-3.33647e-10	-1.0401
62965078	chr15:62965078:C:T	4.52176e-16	-0.908395	-1.14145	2.05334e-05	-1.77791	-1.17142
62965552	chr15:62965552:G:C	5.13328e-16	-1.42118	-0.501819	5.43969e-05	-1.56695	-0.408122
62965682	chr15:62965682:T:G	5.42076e-16	-0.71945	-1.14906	2.31301e-05	-1.65844	-1.1718
62965940	chr15:62965940:AAGG:A	4.42771e-16	-0.933364	-1.1375	2.02754e-05	-1.79011	-1.17186
62966128	chr15:62966128:G:A	1.54788e-15	-3.33647e-10	-0.819275	0.000150837	-3.33647e-10	-0.95518
62966336	chr15:62966336:T:C	1.07756e-15	-3.33647e-10	-1.18146	0.000121141	-3.33647e-10	-1.17442
62966357	chr15:62966357:C:T	3.27489e-14	-3.33647e-10	2.23271	0.00448059	-3.33647e-10	2.43613
62966405	chr15:62966405:C:A	1.28222e-15	-3.33647e-10	-1.00757	0.000128046	-3.33647e-10	-1.11899
62966409	chr15:62966409:C:G	2.88399e-15	-3.33647e-10	-0.196984	0.000301933	-3.33647e-10	-0.261173
62966601	chr15:62966601:C:T	9.57894e-16	-3.33647e-10	-1.29918	0.000107022	-3.33647e-10	-1.29834
62966634	chr15:62966634:A:G	1.97741e-15	-3.33647e-10	-0.574373	0.000233511	-3.33647e-10	-0.518149
62966700	chr15:62966700:G:C	4.74347e-16	-2.00198	-3.12094e-10	5.28246e-05	-2.0044	-3.12094e-10
62966917	chr15:62966917:G:A	1.01296e-15	-3.33647e-10	-1.24328	0.000114671	-3.33647e-10	-1.22931
62967014	chr15:62967014:C:T	1.2485e-15	-3.33647e-10	-1.03422	0.000130706	-3.33647e-10	-1.09843
62967032	chr15:62967032:C:A	1.33723e-15	-3.33647e-10	-0.965559	0.000139605	-3.33647e-10	-1.03256
62967598	chr15:62967598:A:G	2.68613e-16	-1.94127	-0.629373	5.86874e-05	-1.3675	-0.531652
62967727	chr15:62967727:C:A	3.46469e-15	1.25624	-1.26978	0.000134094	0.178624	-1.25147
62967763	chr15:62967763:AG:A	1.2933e-15	-3.33647e-10	-0.998961	0.000178762	-3.33647e-10	-0.785325
62968229	chr15:62968229:G:A	1.17292e-15	-3.33647e-10	-1.09666	0.00013089	-3.33647e-10	-1.09702
62968247	chr15:62968247:T:C	4.07871e-16	-0.856436	-1.29653	2.94511e-05	-1.29092	-1.29773
62968250	chr15:62968250:T:G	2.85735e-16	-1.65778	-0.851071	2.81437e-05	-1.82773	-0.806329
62968348	chr15:62968348:G:A	1.16281e-15	-3.33647e-10	-1.10532	0.000117704	-3.33647e-10	-1.2032
62968418	chr15:62968418:T:C	1.55627e-15	-3.33647e-10	-0.813867	0.000187411	-3.33647e-10	-0.738074
62968420	chr15:62968420:A:G	1.32365e-15	-3.33647e-10	-0.975767	0.000129656	-3.33647e-10	-1.10649
62968545	chr15:62968545:A:G	9.6143e-16	-3.33647e-10	-1.29549	0.000107746	-3.33647e-10	-1.2916
62968824	chr15:62968824:G:A	9.89849e-16	-3.33647e-10	-1.26636	0.000112226	-3.33647e-10	-1.25087
62968886	chr15:62968886:C:T	9.70867e-16	-3.33647e-10	-1.28572	0.00011	-3.33647e-10	-1.27089
62968972	chr15:62968972:T:G	2.51314e-15	-3.33647e-10	-0.334625	0.000415004	-3.33647e-10	0.0569081
62969303	chr15:62969303:T:C	9.84971e-16	-3.33647e-10	-1.2713	0.000112225	-3.33647e-10	-1.25087
62969316	chr15:62969316:G:A	9.84971e-16	-3.33647e-10	-1.2713	0.000112225	-3.33647e-10	-1.25087
62969369	chr15:62969369:C:T	1.18268e-15	-3.33647e-10	-1.08838	0.000120267	-3.33647e-10	-1.18167
62969373	chr15:62969373:G:A	3.64024e-16	-1.79735	-0.469347	5.18243e-05	-1.50695	-0.516566
62969454	chr15:62969454:A:G	2.16025e-16	-1.60281	-1.18571	2.08929e-05	-1.86003	-1.07194
62969637	chr15:62969637:G:A	1.19537e-15	-3.33647e-10	-1.0777	0.000121235	-3.33647e-10	-1.17365
62969688	chr15:62969688:A:G	1.59684e-15	-3.33647e-10	-0.78813	0.000157916	-3.33647e-10	-0.909318
62969948	chr15:62969948:C:T	2.08347e-16	-2.09066	-0.73405	8.51755e-05	-1.00171	-0.524954
62969991	chr15:62969991:A:T	2.09383e-16	-2.08777	-0.731981	8.78807e-05	-0.972835	-0.522564
62970007	chr15:62970007:C:T	2.20652e-16	-1.67554	-1.09178	2.60372e-05	-1.54828	-1.16357
62970159	chr15:62970159:A:C	1.23815e-15	-3.33647e-10	-1.04254	0.000124505	-3.33647e-10	-1.14703
62970226	chr15:62970226:T:A	1.33691e-15	-3.33647e-10	-0.965797	0.00014628	-3.33647e-10	-0.985856
62970404	chr15:62970404:G:A	1.05059e-15	-3.33647e-10	-1.2068	0.000121411	-3.33647e-10	-1.1722
62970426	chr15:62970426:C:T	1.27235e-15	-3.33647e-10	-1.01529	0.000149251	-3.33647e-10	-0.965753
62970510	chr15:62970510:G:A	5.5537e-16	-1.84428	-3.12094e-10	4.88286e-05	-2.08306	-3.12094e-10
62970637	chr15:62970637:G:A	1.6376e-15	-3.33647e-10	-0.76293	0.000159939	-3.33647e-10	-0.896588
62970841	chr15:62970841:A:G	1.55919e-15	-3.33647e-10	-0.81199	0.000153264	-3.33647e-10	-0.939215
62970918	chr15:62970918:T:C	1.59026e-15	-3.33647e-10	-0.79226	0.000155954	-3.33647e-10	-0.921816
62970941	chr15:62970941:C:T	1.29225e-15	-3.33647e-10	-0.999774	0.00014153	-3.33647e-10	-1.01887
62970975	chr15:62970975:T:C	1.20001e-15	-3.33647e-10	-1.07383	0.000121556	-3.33647e-10	-1.17101
62970992	chr15:62970992:C:T	1.22888e-15	-3.33647e-10	-1.05006	0.000123705	-3.33647e-10	-1.15348
62971435	chr15:62971435:G:A	1.06312e-15	-3.33647e-10	-1.19495	0.000112964	-3.33647e-10	-1.24431
62971550	chr15:62971550:T:C	1.60689e-15	-3.33647e-10	-0.781858	0.000157351	-3.33647e-10	-0.912902
62971594	chr15:62971594:T:C	1.31606e-15	-3.33647e-10	-0.981514	0.000143985	-3.33647e-10	-1.00167
62971605	chr15:62971605:C:T	1.61919e-15	-3.33647e-10	-0.774232	0.000158215	-3.33647e-10	-0.907422
62971625	chr15:62971625:C:T	4.67107e-16	-2.01736	-3.12094e-10	7.57086e-05	-1.64449	-3.12094e-10
62972039	chr15:62972039:C:T	1.45709e-16	-2.05704	-1.12526	1.95126e-05	-2.07967	-0.920648
62972436	chr15:62972436:A:G	1.25991e-15	-3.33647e-10	-1.02512	0.000126091	-3.33647e-10	-1.13438
62972518	chr15:62972518:G:A	1.7737e-16	-2.05809	-0.927586	2.52149e-05	-2.07926	-0.664684
62972570	chr15:62972570:T:C	1.00862e-15	-3.33647e-10	-1.24757	0.000113388	-3.33647e-10	-1.24056
62972605	chr15:62972605:C:T	1.42831e-16	-2.05191	-1.15034	1.88016e-05	-2.0827	-0.954742
62972733	chr15:62972733:A:G	1.2497e-15	-3.33647e-10	-1.03326	0.000125297	-3.33647e-10	-1.14069
62972751	chr15:62972751:A:C	1.24967e-15	-3.33647e-10	-1.03328	0.000125292	-3.33647e-10	-1.14073
62972864	chr15:62972864:A:C	3.7684e-16	-1.42197	-0.810118	3.34074e-05	-1.66628	-0.796323
62972907	chr15:62972907:T:C	1.06783e-15	-3.33647e-10	-1.19053	0.00011028	-3.33647e-10	-1.26835
62972957	chr15:62972957:T:C	2.85482e-16	-1.45494	-1.0548	5.53461e-05	-1.00024	-0.957537
62972980	chr15:62972980:T:G	2.96511e-16	-1.38783	-1.084	2.71368e-05	-1.65091	-1.01958
62973045	chr15:62973045:A:C	3.03534e-16	-1.50805	-0.940375	5.11841e-05	-1.19996	-0.835991
62973090	chr15:62973090:T:C	1.21236e-15	-3.33647e-10	-1.06359	0.000128814	-3.33647e-10	-1.11301
62973133	chr15:62973133:G:A	1.29658e-15	-3.33647e-10	-0.996426	0.000141907	-3.33647e-10	-1.01621
62973136	chr15:62973136:G:C	3.34956e-15	-3.33647e-10	-0.0473292	0.000332272	-3.33647e-10	-0.165426
62973196	chr15:62973196:G:A	1.45389e-16	-2.05083	-1.13367	1.88865e-05	-2.0948	-0.938134
62973480	chr15:62973480:G:T	3.38957e-15	-3.33647e-10	-0.0354563	0.000335318	-3.33647e-10	-0.156299
62973522	chr15:62973522:T:C	2.2027e-16	-1.52931	-1.23975	4.53585e-05	-1.05291	-1.10387
62973650	chr15:62973650:G:A	1.21925e-15	-3.33647e-10	-1.05792	0.000122937	-3.33647e-10	-1.15971
62973865	chr15:62973865:G:A	3.3578e-15	-3.33647e-10	-0.0448739	0.000351111	-3.33647e-10	-0.110276
62974005	chr15:62974005:T:A	3.2399e-16	-1.44831	-0.934887	5.53711e-05	-1.13085	-0.82647
62974515	chr15:62974515:G:A	3.92113e-15	-3.33647e-10	0.110221	0.000409689	-3.33647e-10	0.0440197
62974601	chr15:62974601:G:A	1.66652e-16	-1.75002	-1.29798	1.35258e-05	-2.06952	-1.29727
62974752	chr15:62974752:G:C	1.43226e-16	-2.07103	-1.12846	5.19129e-05	-1.0017	-1.02011
62974809	chr15:62974809:C:T	1.65765e-16	-1.75461	-1.29873	1.34963e-05	-2.07081	-1.29815
62975272	chr15:62975272:G:A	4.50172e-16	-2.05428	-3.12094e-10	5.61953e-05	-1.94255	-3.12094e-10
62975336	chr15:62975336:T:C	4.07322e-15	-3.33647e-10	0.148274	0.000416239	-3.33647e-10	0.0598798
62975553	chr15:62975553:G:C	2.91996e-16	-2.09139	-0.395786	4.3287e-05	-2.05293	-0.150599
62975579	chr15:62975579:A:C	1.63543e-16	-2.04486	-1.02198	6.93063e-05	-0.820595	-0.912249
62976013	chr15:62976013:T:C	1.77377e-16	-1.71887	-1.26677	1.32038e-05	-2.10045	-1.29042
62976155	chr15:62976155:T:C	1.24751e-16	-2.07118	-1.26642	4.19335e-05	-0.937573	-1.29772
62976337	chr15:62976337:A:C	1.23262e-16	-2.05081	-1.29879	4.61766e-05	-0.845181	-1.29372
62976352	chr15:62976352:G:A	2.34749e-15	-3.33647e-10	-0.40281	0.000225231	-3.33647e-10	-0.554254
62976405	chr15:62976405:C:T	9.94424e-16	-3.33647e-10	-1.26175	0.000108207	-3.33647e-10	-1.28733
62976465	chr15:62976465:G:T	1.07654e-15	-3.33647e-10	-1.18241	0.000124853	-3.33647e-10	-1.14424
62976486	chr15:62976486:G:C	2.57148e-16	-1.81066	-0.803597	2.30883e-05	-1.98032	-0.851735
62976495	chr15:62976495:A:G	7.86023e-14	-3.33647e-10	3.10824	0.0109373	-3.33647e-10	3.32855
62976901	chr15:62976901:C:T	2.41676e-16	-1.70152	-0.974793	2.40616e-05	-1.79028	-1.00048
62977204	chr15:62977204:C:G	1.88226e-16	-1.91216	-1.01411	3.12978e-05	-1.6567	-0.871128
62977247	chr15:62977247:T:C	1.62743e-16	-1.77598	-1.29576	1.3075e-05	-2.1011	-1.29958
62977252	chr15:62977252:G:A	4.54527e-15	-3.33647e-10	0.257928	0.000374722	-3.33647e-10	-0.0451957
62977512	chr15:62977512:G:T	3.04927e-16	-1.62945	-0.814391	2.87976e-05	-1.75328	-0.857804
62978134	chr15:62978134:G:A	5.32685e-16	-0.595908	-1.29008	2.44239e-05	-1.47869	-1.29713
62978379	chr15:62978379:G:C	1.23563e-16	-2.04715	-1.30002	4.39474e-05	-0.888404	-1.29998
62978503	chr15:62978503:A:G	1.74115e-16	-1.76412	-1.24008	2.38461e-05	-1.60636	-1.1934
62978547	chr15:62978547:C:G	1.9536e-16	-1.61048	-1.27859	2.05999e-05	-1.65394	-1.29216
62978551	chr15:62978551:GC:G	2.57141e-15	-3.33647e-10	-0.311704	0.000271634	-3.33647e-10	-0.366922
62978748	chr15:62978748:C:A	1.91529e-16	-1.67336	-1.23551	2.04897e-05	-1.69762	-1.25384
62978781	chr15:62978781:C:G	9.82723e-16	-3.33647e-10	-1.27359	0.000126125	-3.33647e-10	-1.13411
62978891	chr15:62978891:G:C	1.05023e-13	-3.33647e-10	3.39802	0.0146293	-3.33647e-10	3.6194
62979649	chr15:62979649:A:T	3.62778e-15	-3.33647e-10	0.032463	0.000382767	-3.33647e-10	-0.0239524
62979664	chr15:62979664:T:C	1.76623e-15	-3.33647e-10	-0.68731	0.000176712	-3.33647e-10	-0.796858
62980183	chr15:62980183:A:G	2.86169e-16	-1.22561	-1.28172	9.43941e-05	-0.167458	-1.25644
62980305	chr15:62980305:G:A	6.53036e-14	-3.33647e-10	2.92289	0.00726184	-3.33647e-10	2.91901
62980384	chr15:62980384:G:A	2.00404e-15	-3.33647e-10	-0.560996	0.000250858	-3.33647e-10	-0.446493
62980414	chr15:62980414:C:T	1.46892e-16	-1.96199	-1.21223	2.13231e-05	-1.69967	-1.21191
62980430	chr15:62980430:C:A	4.30374e-16	-2.09926	-3.12094e-10	5.28998e-05	-2.00298	-3.12094e-10
62980451	chr15:62980451:A:G	5.54579e-16	-0.711975	-1.13373	3.82363e-05	-1.18196	-1.14563
62980685	chr15:62980685:A:T	1.3664e-16	-1.96162	-1.28494	1.98702e-05	-1.69713	-1.28503
62980722	chr15:62980722:C:CCCA	3.19851e-15	-3.33647e-10	-0.0934726	0.000336641	-3.33647e-10	-0.152362
62980723	chr15:62980723:T:TTCA	3.06663e-15	-3.33647e-10	-0.135581	0.000323146	-3.33647e-10	-0.193276
62980937	chr15:62980937:C:T	4.81347e-16	-0.847792	-1.13953	3.41297e-05	-1.281	-1.16021
62981341	chr15:62981341:C:T	2.01795e-16	-1.67166	-1.185	1.39047e-05	-2.09599	-1.24316
62981484	chr15:62981484:G:C	3.26815e-15	-3.33647e-10	-0.071934	0.000301875	-3.33647e-10	-0.261367
62981687	chr15:62981687:G:A	2.94028e-15	-3.33647e-10	-0.177655	0.000274797	-3.33647e-10	-0.355346
62982123	chr15:62982123:A:G	5.71296e-16	-1.81601	-3.12094e-10	4.84232e-05	-2.0914	-3.12094e-10
62982186	chr15:62982186:T:A	3.98958e-15	-3.33647e-10	0.127528	0.000355452	-3.33647e-10	-0.0979895
62982198	chr15:62982198:T:G	1.51039e-15	-3.33647e-10	-0.843791	0.000135542	-3.33647e-10	-1.0621
62982251	chr15:62982251:G:T	4.89627e-16	-0.672769	-1.2975	4.8893e-05	-0.804378	-1.27737
62982347	chr15:62982347:C:T	1.82491e-15	-3.33647e-10	-0.65463	0.000227168	-3.33647e-10	-0.54569
62983036	chr15:62983036:T:C	2.98865e-16	-1.99833	-0.465589	2.68493e-05	-2.08802	-0.593122
62983398	chr15:62983398:T:C	1.06399e-15	-3.33647e-10	-1.19413	0.000113923	-3.33647e-10	-1.23585
62983526	chr15:62983526:A:G	6.05144e-16	-0.601832	-1.15661	4.09936e-05	-1.08469	-1.17328
62983966	chr15:62983966:A:G	9.43648e-16	-0.407907	-0.906254	8.42303e-05	-0.675641	-0.862183
62984017	chr15:62984017:T:C	1.71208e-15	-3.33647e-10	-0.718449	0.000166833	-3.33647e-10	-0.854386
62984085	chr15:62984085:C:T	2.63449e-15	-3.33647e-10	-0.287468	0.000447679	-3.33647e-10	0.132697
62984213	chr15:62984213:A:G	4.48183e-14	-3.33647e-10	2.54646	0.00497052	-3.33647e-10	2.5399
62984775	chr15:62984775:A:G	1.04465e-15	-3.33647e-10	-1.21248	0.000131825	-3.33647e-10	-1.0899
62984894	chr15:62984894:A:G	5.89788e-16	-0.834377	-0.949775	4.45584e-05	-1.25101	-0.923569
62985157	chr15:62985157:T:C	8.0641e-16	-0.426463	-1.04486	5.50063e-05	-0.882578	-1.08135
62985433	chr15:62985433:T:C	1.26045e-16	-2.03034	-1.29693	1.69776e-05	-1.84198	-1.2975
62985556	chr15:62985556:TA:T	3.30012e-16	-1.79547	-0.569311	2.86251e-05	-1.97619	-0.640911
62986015	chr15:62986015:C:T	1.47515e-16	-2.01771	-1.15228	1.60727e-05	-2.08482	-1.10944
62986201	chr15:62986201:G:T	1.47344e-15	-3.33647e-10	-0.868558	0.000154739	-3.33647e-10	-0.929638
62986305	chr15:62986305:T:C	6.4877e-14	-3.33647e-10	2.91633	0.00883576	-3.33647e-10	3.11518
62986459	chr15:62986459:G:T	2.03449e-15	-2.0718	1.52588	0.000257892	-1.92948	1.51064
62986484	chr15:62986484:C:T	2.06595e-15	-3.33647e-10	-0.530571	0.000334879	-3.33647e-10	-0.157608
62987101	chr15:62987101:C:T	6.98354e-16	-0.95172	-0.663467	2.24711e-05	-1.96633	-0.892816
62987156	chr15:62987156:C:T	5.86757e-14	-3.33647e-10	2.81587	0.00649644	-3.33647e-10	2.80763
62987267	chr15:62987267:C:T	1.77979e-15	-3.33647e-10	-0.679661	0.000172072	-3.33647e-10	-0.823464
62987426	chr15:62987426:C:T	4.35038e-16	-2.08848	-3.12094e-10	8.19285e-05	-1.56553	-3.12094e-10
62987498	chr15:62987498:C:T	1.87887e-15	-3.33647e-10	-0.625489	0.000297018	-3.33647e-10	-0.277586
62987596	chr15:62987596:T:C	1.86489e-14	-3.33647e-10	1.66963	0.00222937	-3.33647e-10	1.7381
62987598	chr15:62987598:A:G	1.94137e-14	-3.33647e-10	1.70982	0.00232186	-3.33647e-10	1.77875
62987723	chr15:62987723:T:C	5.59586e-14	-3.33647e-10	2.76845	0.00619794	-3.33647e-10	2.76059
62987774	chr15:62987774:G:A	7.41378e-15	0.747182	-3.12094e-10	8.05938e-05	-1.58196	-3.12094e-10
62988533	chr15:62988533:T:TG	4.55706e-16	-2.04207	-3.12094e-10	0.000102713	-1.33944	-3.12094e-10
62988580	chr15:62988580:G:A	1.33089e-16	-2.08892	-1.18397	1.63478e-05	-2.00964	-1.16765
62989321	chr15:62989321:A:C	3.74085e-15	1.36238	-1.29922	0.000340224	1.15663	-1.29841
62989348	chr15:62989348:A:T	1.29445e-16	-2.05597	-1.24469	1.40493e-05	-2.05704	-1.27177
62989704	chr15:62989704:G:A	3.43956e-16	-2.07127	-0.252128	3.26227e-05	-2.10059	-0.385783
62989907	chr15:62989907:C:T	2.50363e-16	-2.0733	-0.567696	3.57321e-05	-1.92645	-0.468877
62989942	chr15:62989942:A:G	7.70034e-16	-2.07219	0.554707	8.09026e-05	-2.04196	0.463824
62989997	chr15:62989997:C:G	8.06391e-16	-1.80164	0.330299	6.81488e-05	-2.0607	0.31101
62990135	chr15:62990135:C:T	1.48181e-16	-2.0685	-1.09698	1.89102e-05	-1.92162	-1.11006
62990169	chr15:62990169:A:G	1.26745e-16	-2.03809	-1.28365	1.35024e-05	-2.07774	-1.29077
62990549	chr15:62990549:A:T	1.3921e-16	-2.06418	-1.16376	1.50724e-05	-2.04911	-1.20941
62990733	chr15:62990733:A:G	8.2794e-14	-3.33647e-10	3.1602	0.00921442	-3.33647e-10	3.15715
62990948	chr15:62990948:T:G	9.57092e-16	-3.33647e-10	-1.30001	0.000106977	-3.33647e-10	-1.29876
62991001	chr15:62991001:A:G	1.89892e-15	-3.33647e-10	-0.614872	0.000237107	-3.33647e-10	-0.502867
62991179	chr15:62991179:A:G	8.08922e-14	-3.33647e-10	3.13696	0.00900276	-3.33647e-10	3.13391
62991192	chr15:62991192:G:A	2.81746e-14	-3.33647e-10	2.08226	0.00340335	-3.33647e-10	2.16114
62991845	chr15:62991845:C:T	2.0543e-16	-1.83957	-0.999244	1.70286e-05	-2.09188	-1.04461
62991860	chr15:62991860:C:T	2.16593e-16	-2.09494	-0.690958	2.40081e-05	-2.04688	-0.746108
62992109	chr15:62992109:A:G	1.24413e-15	-3.33647e-10	-1.03773	0.000136082	-3.33647e-10	-1.05812
62992225	chr15:62992225:C:G	1.98617e-15	-3.33647e-10	-0.569951	0.000188021	-3.33647e-10	-0.734826
62992718	chr15:62992718:C:T	2.79152e-15	0.98521	-1.21478	0.000224825	0.70261	-1.25867
62992932	chr15:62992932:C:T	1.30793e-15	-3.33647e-10	-0.98771	0.000141172	-3.33647e-10	-1.0214
62993106	chr15:62993106:C:T	1.20785e-15	-3.33647e-10	-1.06732	0.000174644	-3.33647e-10	-0.808632
62993136	chr15:62993136:G:C	4.19222e-16	-1.89024	-0.235274	3.05705e-05	-2.10122	-0.450118
62993383	chr15:62993383:C:A	2.74441e-16	-1.2983	-1.25087	1.63683e-05	-1.94804	-1.22799
62993641	chr15:62993641:C:A	1.64472e-16	-1.9711	-1.09007	1.6654e-05	-2.07948	-1.07925
62993723	chr15:62993723:T:C	1.93645e-16	-1.60669	-1.2912	1.70559e-05	-1.87487	-1.26001
62993861	chr15:62993861:A:G	4.36603e-16	-2.0983	0.0134095	9.40332e-05	-1.49589	0.0681618
62994199	chr15:62994199:C:T	1.76251e-16	-1.92774	-1.06427	1.83866e-05	-2.07245	-0.987305
62994236	chr15:62994236:A:G	4.44394e-14	-3.33647e-10	2.53797	0.00467262	-3.33647e-10	2.4781
62994343	chr15:62994343:G:A	1.23946e-16	-2.09468	-1.24939	1.33041e-05	-2.10104	-1.28227
62994355	chr15:62994355:C:G	3.87301e-15	-3.33647e-10	0.0978739	0.000404986	-3.33647e-10	0.0324745
62994799	chr15:62994799:C:T	1.16953e-15	-3.33647e-10	-1.09956	0.00016756	-3.33647e-10	-0.850036
62995074	chr15:62995074:T:C	1.31332e-16	-2.02428	-1.2619	1.33249e-05	-2.09719	-1.28456
62995099	chr15:62995099:C:T	1.4502e-15	-3.33647e-10	-0.884456	0.000216199	-3.33647e-10	-0.595182
62995413	chr15:62995413:C:T	1.92779e-16	-1.9975	-0.904868	2.8309e-05	-1.7261	-0.902095
62995454	chr15:62995454:G:A	4.0423e-14	-3.33647e-10	2.44324	0.00454838	-3.33647e-10	2.45115
62995934	chr15:62995934:A:G	3.12733e-15	-3.33647e-10	-0.11598	0.000279106	-3.33647e-10	-0.339788
62996496	chr15:62996496:C:G	1.25901e-16	-2.10055	-1.22786	1.66477e-05	-2.01206	-1.14705
62996531	chr15:62996531:T:C	1.88687e-16	-2.03239	-0.891433	2.01971e-05	-2.10017	-0.865665
62996675	chr15:62996675:G:A	1.90033e-16	-2.02593	-0.890784	2.02343e-05	-2.09918	-0.864824
62996965	chr15:62996965:C:T	1.26628e-16	-2.02794	-1.29472	1.37693e-05	-2.09794	-1.251
62997177	chr15:62997177:G:A	1.24099e-16	-2.04294	-1.29989	1.32866e-05	-2.10056	-1.28407
62997225	chr15:62997225:A:G	1.23242e-16	-2.04991	-1.29985	1.32724e-05	-2.10114	-1.28456
62997241	chr15:62997241:G:A	3.10028e-15	-3.33647e-10	-0.124667	0.000277041	-3.33647e-10	-0.347214
62997314	chr15:62997314:T:C	1.23139e-15	-3.33647e-10	-1.04801	0.00017376	-3.33647e-10	-0.813702
62997498	chr15:62997498:A:T	1.2653e-15	-3.33647e-10	-1.02085	0.000135603	-3.33647e-10	-1.06165
62997656	chr15:62997656:A:G	3.88352e-15	-3.33647e-10	0.100583	0.000408173	-3.33647e-10	0.040313
62997670	chr15:62997670:A:G	1.19391e-16	-2.09658	-1.28493	1.31673e-05	-2.09505	-1.29859
62997730	chr15:62997730:C:T	5.43896e-15	-3.33647e-10	0.437428	0.000916222	-3.33647e-10	0.84888
62997786	chr15:62997786:G:C	2.46471e-16	-1.4586	-1.19807	1.57965e-05	-2.07797	-1.13362
62997793	chr15:62997793:G:A	9.9198e-16	-3.33647e-10	-1.26421	0.000106856	-3.33647e-10	-1.2999
62998080	chr15:62998080:A:G	1.40402e-16	-2.08141	-1.13799	4.23778e-05	-0.995878	-1.22887
62998099	chr15:62998099:G:C	2.67512e-15	-3.33647e-10	-0.272165	0.000271968	-3.33647e-10	-0.365693
62998171	chr15:62998171:A:G	1.20483e-16	-2.08721	-1.2852	1.8434e-05	-1.75904	-1.29815
62998246	chr15:62998246:A:T	1.19197e-16	-2.10086	-1.28228	1.75923e-05	-1.83843	-1.26549
62998385	chr15:62998385:G:A	3.39777e-16	-2.0808	-0.254828	3.222e-05	-1.92652	-0.572274
62998446	chr15:62998446:G:A	2.24003e-16	-1.96937	-0.782888	2.40149e-05	-2.0397	-0.753006
62998506	chr15:62998506:T:C	1.32288e-16	-2.02038	-1.25856	5.72836e-05	-0.62334	-1.30002
62998565	chr15:62998565:G:A	1.73602e-15	-3.33647e-10	-0.704564	0.000172833	-3.33647e-10	-0.819055
62998573	chr15:62998573:T:C	1.24933e-15	-3.33647e-10	-1.03356	0.000133692	-3.33647e-10	-1.07584
62998859	chr15:62998859:G:A	1.39373e-15	-3.33647e-10	-0.924177	0.000153628	-3.33647e-10	-0.936845
62999285	chr15:62999285:T:C	1.37329e-16	-1.94902	-1.29251	1.31459e-05	-2.09526	-1.30001
62999324	chr15:62999324:G:C	2.21555e-15	-3.33647e-10	-0.46066	0.000227355	-3.33647e-10	-0.544865
62999431	chr15:62999431:G:A	2.58068e-15	-3.33647e-10	-0.308106	0.000234085	-3.33647e-10	-0.515696
62999565	chr15:62999565:C:T	2.46047e-15	-3.33647e-10	-0.355808	0.000251004	-3.33647e-10	-0.44591
62999675	chr15:62999675:A:G	1.36451e-16	-2.02003	-1.22792	1.47066e-05	-2.01413	-1.26895
62999849	chr15:62999849:T:C	1.62469e-16	-1.86209	-1.21134	1.46753e-05	-2.10053	-1.18469
63000012	chr15:63000012:A:G	2.92779e-15	-3.33647e-10	-0.181913	0.000257671	-3.33647e-10	-0.419694
63000247	chr15:63000247:C:T	2.53877e-16	-1.89633	-0.730734	2.36519e-05	-2.10116	-0.706774
63000272	chr15:63000272:C:A	1.18306e-15	-3.33647e-10	-1.08805	0.000123557	-3.33647e-10	-1.15468
63000362	chr15:63000362:G:A	4.46083e-16	-2.06341	-3.12094e-10	0.000107614	-1.29283	-3.12094e-10
63000883	chr15:63000883:T:C	1.47543e-16	-1.87632	-1.29348	1.30743e-05	-2.10075	-1.29998
63000920	chr15:63000920:C:A	1.49966e-15	-3.33647e-10	-0.850921	0.000165161	-3.33647e-10	-0.86446
63000932	chr15:63000932:T:C	4.6855e-16	-2.01427	-3.12094e-10	8.19455e-05	-1.56532	-3.12094e-10
63001272	chr15:63001272:C:G	2.35503e-16	-2.06663	-0.635563	2.39562e-05	-2.08059	-0.714564
63001409	chr15:63001409:T:C	2.81695e-15	-3.33647e-10	-0.220506	0.000252182	-3.33647e-10	-0.441227
63001481	chr15:63001481:T:A	1.7991e-15	-3.33647e-10	-0.668873	0.00019908	-3.33647e-10	-0.677673
63001760	chr15:63001760:A:G	3.69011e-16	-2.09901	-0.154081	7.23945e-05	-1.5323	-0.156945
63001804	chr15:63001804:TTACAACA:T	3.3437e-16	-1.7442	-0.607471	7.48014e-05	-0.942522	-0.714021
63001840	chr15:63001840:G:A	1.73412e-15	-3.33647e-10	-0.705658	0.00018102	-3.33647e-10	-0.77277
63001945	chr15:63001945:T:G	1.08519e-15	-3.33647e-10	-1.1744	0.00011983	-3.33647e-10	-1.1853
63001946	chr15:63001946:C:T	1.79364e-15	-3.33647e-10	-0.671911	0.000186703	-3.33647e-10	-0.74186
63002055	chr15:63002055:C:T	1.9195e-16	-1.8021	-1.10458	2.44457e-05	-1.63452	-1.14041
63002123	chr15:63002123:C:T	1.59023e-15	-3.33647e-10	-0.792277	0.000192629	-3.33647e-10	-0.710615
63002184	chr15:63002184:T:C	2.89302e-15	-3.33647e-10	-0.193857	0.000258428	-3.33647e-10	-0.416763
63002195	chr15:63002195:T:C	1.72848e-15	-3.33647e-10	-0.708915	0.000180642	-3.33647e-10	-0.774864
63002673	chr15:63002673:G:A	1.11448e-15	-3.33647e-10	-1.14777	0.000157478	-3.33647e-10	-0.912096
63002786	chr15:63002786:G:A	1.70618e-15	-3.33647e-10	-0.7219	0.00017837	-3.33647e-10	-0.78752
63002852	chr15:63002852:T:G	3.64422e-15	-3.33647e-10	0.0369836	0.000317334	-3.33647e-10	-0.211424
63002856	chr15:63002856:T:G	3.21783e-15	-3.33647e-10	-0.0874511	0.000284072	-3.33647e-10	-0.322153
63002860	chr15:63002860:T:G	3.31599e-15	-3.33647e-10	-0.0574023	0.000291748	-3.33647e-10	-0.295489
63002864	chr15:63002864:T:G	2.9849e-15	-3.33647e-10	-0.162592	0.000265627	-3.33647e-10	-0.389286
63002880	chr15:63002880:T:G	3.06727e-15	-3.33647e-10	-0.135371	0.000271139	-3.33647e-10	-0.368747
63002973	chr15:63002973:C:A	2.69841e-16	-1.90978	-0.656298	2.55656e-05	-2.10085	-0.629282
63003042	chr15:63003042:G:T	1.78484e-16	-1.87057	-1.10885	3.60818e-05	-1.24789	-1.1377
63003185	chr15:63003185:G:A	1.51778e-16	-1.85507	-1.28642	3.15647e-05	-1.2233	-1.29604
63003193	chr15:63003193:C:G	2.45052e-16	-2.04343	-0.619012	2.8396e-05	-1.83075	-0.794378
63003449	chr15:63003449:A:G	1.69109e-15	-3.33647e-10	-0.730788	0.000167525	-3.33647e-10	-0.850248
63003773	chr15:63003773:A:C	2.00897e-16	-1.74947	-1.11165	5.96128e-05	-0.736738	-1.14677
63003775	chr15:63003775:G:A	1.28565e-15	-3.33647e-10	-1.00489	0.000136631	-3.33647e-10	-1.05409
63003864	chr15:63003864:G:C	1.62004e-15	-3.33647e-10	-0.77371	0.000165723	-3.33647e-10	-0.861062
63003922	chr15:63003922:C:T	4.08794e-15	-3.33647e-10	0.151883	0.000667383	-3.33647e-10	0.531985
63004089	chr15:63004089:C:T	3.29562e-15	-3.33647e-10	-0.0635641	0.000290356	-3.33647e-10	-0.300272
63004327	chr15:63004327:C:T	1.00058e-15	-3.33647e-10	-1.25558	0.000106934	-3.33647e-10	-1.29917
63004928	chr15:63004928:A:G	1.78345e-16	-1.90853	-1.07167	4.70514e-05	-1.09315	-1.02699
63005114	chr15:63005114:G:A	3.08665e-16	-2.04614	-0.385513	3.51453e-05	-1.83774	-0.574146
63005337	chr15:63005337:C:T	6.48867e-15	-3.33647e-10	0.613899	0.00107301	-3.33647e-10	1.00684
63005353	chr15:63005353:AT:A	9.57544e-16	-3.33647e-10	-1.29954	0.000107028	-3.33647e-10	-1.29829
63005356	chr15:63005356:T:A	9.6137e-16	-3.33647e-10	-1.29556	0.000107645	-3.33647e-10	-1.29254
63005440	chr15:63005440:G:A	1.13643e-15	-3.33647e-10	-1.12827	0.000120075	-3.33647e-10	-1.18326
63005520	chr15:63005520:C:A	6.08995e-16	-1.81932	0.0672155	4.97335e-05	-2.08424	0.0195386
63005742	chr15:63005742:T:C	3.85704e-15	-3.33647e-10	0.093742	0.000306406	-3.33647e-10	-0.246469
63005856	chr15:63005856:A:G	1.08031e-15	-3.33647e-10	-1.17891	0.000118799	-3.33647e-10	-1.19394
63005926	chr15:63005926:G:A	5.59524e-15	0.465757	-3.12094e-10	0.000128616	-1.11455	-3.12094e-10
63005982	chr15:63005982:G:A	1.15384e-15	-3.33647e-10	-1.11307	0.000156508	-3.33647e-10	-0.918269
63006103	chr15:63006103:G:A	1.3048e-16	-1.9949	-1.2978	1.45861e-05	-2.00576	-1.28555
63006478	chr15:63006478:A:G	6.67403e-16	-1.17609	-0.484428	8.727e-05	-1.03084	-0.471532
63007252	chr15:63007252:T:C	1.55996e-16	-2.07129	-1.04279	1.73032e-05	-1.99392	-1.12657
63007457	chr15:63007457:C:T	8.00783e-16	-0.180241	-1.29808	4.88746e-05	-0.789657	-1.29246
63007613	chr15:63007613:C:A	3.18e-16	-1.97859	-0.423267	2.03756e-05	-2.09027	-0.866765
63007664	chr15:63007664:C:T	9.57096e-16	-3.33647e-10	-1.30001	0.000111277	-3.33647e-10	-1.25936
63007724	chr15:63007724:C:A	1.36201e-16	-2.0897	-1.16008	1.47679e-05	-2.06234	-1.21659
63007794	chr15:63007794:G:C	3.63132e-15	1.12432	-1.09089	0.00121215	1.89277	-0.764
63008056	chr15:63008056:T:A	1.47843e-15	0.32163	-1.18681	8.63452e-05	-0.21507	-1.29796
63008281	chr15:63008281:C:G	1.10662e-15	0.0477472	-1.20259	4.51965e-05	-0.861447	-1.29891
63008415	chr15:63008415:A:G	9.6627e-16	-3.33647e-10	-1.29047	0.000109098	-3.33647e-10	-1.27913
63008801	chr15:63008801:G:T	2.67636e-16	-2.01895	-0.555334	1.92821e-05	-2.05366	-0.958545
63008880	chr15:63008880:T:C	2.87341e-14	2.81958	-0.717658	0.00348593	2.72904	-0.543924
63008990	chr15:63008990:A:G	9.7933e-16	-3.33647e-10	-1.27705	0.000107685	-3.33647e-10	-1.29217
63009341	chr15:63009341:C:A	1.28195e-15	-3.33647e-10	-1.00778	0.000115594	-3.33647e-10	-1.2213
63009463	chr15:63009463:G:A	1.83917e-15	-0.646843	-3.12094e-10	7.28752e-05	-1.68263	-3.12094e-10
63009828	chr15:63009828:A:C	1.0965e-15	-3.33647e-10	-1.16403	0.000116557	-3.33647e-10	-1.21299
63009931	chr15:63009931:A:G	1.4208e-15	-0.0614837	-0.843453	5.5368e-05	-0.749115	-1.20826
63010287	chr15:63010287:T:C	4.24911e-16	-1.56872	-0.54331	6.76761e-05	-2.09013	0.333479
63010623	chr15:63010623:C:T	1.03138e-15	-3.33647e-10	-1.22527	0.000107381	-3.33647e-10	-1.295
63010627	chr15:63010627:C:T	9.58524e-16	-3.33647e-10	-1.29852	0.000108344	-3.33647e-10	-1.28607
63010753	chr15:63010753:C:T	1.02385e-15	-3.33647e-10	-1.23259	0.000107594	-3.33647e-10	-1.29302
63010991	chr15:63010991:A:G	1.10898e-15	-3.33647e-10	-1.15272	0.000106877	-3.33647e-10	-1.2997
63011157	chr15:63011157:G:A	9.89735e-16	-3.33647e-10	-1.26648	0.00010842	-3.33647e-10	-1.28537
63011217	chr15:63011217:G:A	7.24607e-14	3.96038	-0.933492	1.33896e-05	-2.09588	-1.28102
63011533	chr15:63011533:A:G	2.99409e-15	-0.159517	-3.12094e-10	5.38926e-05	-1.98439	-3.12094e-10
63011960	chr15:63011960:T:C	1.0019e-15	-3.33647e-10	-1.25426	0.000107733	-3.33647e-10	-1.29172
63011993	chr15:63011993:T:C	1.06537e-15	-3.33647e-10	-1.19284	0.000108827	-3.33647e-10	-1.28162
63012032	chr15:63012032:T:C	9.88867e-16	-3.33647e-10	-1.26735	0.000108482	-3.33647e-10	-1.2848
63012360	chr15:63012360:A:AGTGTAT	9.88675e-16	-3.33647e-10	-1.26755	0.000108495	-3.33647e-10	-1.28467
63012479	chr15:63012479:T:C	9.83731e-16	-3.33647e-10	-1.27256	0.000108937	-3.33647e-10	-1.28061
63012674	chr15:63012674:C:T	9.8264e-16	-3.33647e-10	-1.27367	0.000109083	-3.33647e-10	-1.27927
63012739	chr15:63012739:G:A	1.02663e-15	-3.33647e-10	-1.22988	0.000107671	-3.33647e-10	-1.2923
63013086	chr15:63013086:AG:A	9.84493e-16	-3.33647e-10	-1.27179	0.000108907	-3.33647e-10	-1.28088
63013111	chr15:63013111:A:G	1.13169e-15	-3.33647e-10	-1.13245	0.000113135	-3.33647e-10	-1.2428
63013175	chr15:63013175:C:T	1.1201e-15	-3.33647e-10	-1.14274	0.000112465	-3.33647e-10	-1.24874
63013446	chr15:63013446:G:A	1.12494e-15	-3.33647e-10	-1.13843	0.000112743	-3.33647e-10	-1.24627
63013479	chr15:63013479:T:C	1.07473e-15	-3.33647e-10	-1.18409	0.000108229	-3.33647e-10	-1.28713
63013526	chr15:63013526:G:T	7.87738e-16	-1.14806	-0.346693	4.04909e-05	-2.0905	-0.1798
63013593	chr15:63013593:C:T	1.1201e-15	-3.33647e-10	-1.14274	0.000112465	-3.33647e-10	-1.24874
63013671	chr15:63013671:A:G	9.95727e-16	-3.33647e-10	-1.26044	0.000108084	-3.33647e-10	-1.28847
63013672	chr15:63013672:C:T	9.41273e-14	4.13239	-0.843898	1.36887e-05	-2.09647	-1.25834
63013734	chr15:63013734:C:T	1.1201e-15	-3.33647e-10	-1.14274	0.000112465	-3.33647e-10	-1.24874
63013748	chr15:63013748:G:T	1.41121e-15	-3.33647e-10	-0.911708	0.000111398	-3.33647e-10	-1.25827
63013881	chr15:63013881:G:A	9.87331e-16	-3.33647e-10	-1.26891	0.000108663	-3.33647e-10	-1.28313
63013960	chr15:63013960:G:T	2.70355e-16	-1.51678	-1.04739	2.69687e-05	-1.57829	-1.09841
63014007	chr15:63014007:T:C	7.04373e-14	4.04868	-1.05011	1.31779e-05	-2.09358	-1.29926
63014097	chr15:63014097:T:A	2.96816e-16	-1.42755	-1.04325	2.83463e-05	-1.53144	-1.09544
63014134	chr15:63014134:T:C	1.27458e-15	-3.33647e-10	-1.01354	0.000121482	-3.33647e-10	-1.17162
63014260	chr15:63014260:G:A	1.82466e-15	-3.33647e-10	-0.654768	0.000134387	-3.33647e-10	-1.07065
63014357	chr15:63014357:A:T	9.57483e-16	-3.33647e-10	-1.29961	0.000117358	-3.33647e-10	-1.20615
63014506	chr15:63014506:T:C	1.04486e-15	-3.33647e-10	-1.21227	0.000107668	-3.33647e-10	-1.29233
63014519	chr15:63014519:C:T	6.59266e-15	0.986343	-0.356545	1.84018e-05	-2.08203	-0.976903
63014697	chr15:63014697:C:G	7.82304e-14	3.94077	-0.837275	1.38086e-05	-2.08959	-1.2565
63014833	chr15:63014833:G:A	1.10523e-15	-3.33647e-10	-1.15611	0.000108156	-3.33647e-10	-1.2878
63015118	chr15:63015118:G:A	1.64058e-15	-3.33647e-10	-0.761109	0.000141188	-3.33647e-10	-1.02128
63015184	chr15:63015184:G:A	2.01857e-15	-3.33647e-10	-0.553771	0.000149158	-3.33647e-10	-0.966374
63015221	chr15:63015221:G:A	9.82063e-16	-3.33647e-10	-1.27426	0.000109149	-3.33647e-10	-1.27867
63015892	chr15:63015892:G:A	1.11492e-15	-3.33647e-10	-1.14737	0.000112229	-3.33647e-10	-1.25083
63016390	chr15:63016390:C:A	1.02089e-15	-3.33647e-10	-1.23548	0.000120189	-3.33647e-10	-1.18231
63016994	chr15:63016994:A:G	1.68742e-13	5.1377	-1.26549	1.53233e-05	-1.953	-1.28901
63017004	chr15:63017004:C:T	1.79602e-13	5.13464	-1.20006	1.51584e-05	-1.95411	-1.29871
63017054	chr15:63017054:C:A	9.92517e-16	-3.33647e-10	-1.26367	0.000108752	-3.33647e-10	-1.28231
63017297	chr15:63017297:GTTGT:G	1.68284e-13	5.14195	-1.27246	1.54044e-05	-1.95263	-1.2841
63017720	chr15:63017720:G:A	1.80613e-13	5.18198	-1.24179	1.52898e-05	-1.9471	-1.29709
63017996	chr15:63017996:G:A	6.08152e-15	1.13685	-0.587757	1.77985e-05	-2.08851	-1.00375
63018009	chr15:63018009:C:T	2.62748e-15	-3.33647e-10	-0.290132	0.000178517	-3.33647e-10	-0.786697
63018082	chr15:63018082:C:T	1.52496e-13	5.01873	-1.24775	1.49914e-05	-1.96698	-1.29692
63018184	chr15:63018184:T:C	1.69734e-13	5.14793	-1.26986	1.53857e-05	-1.95222	-1.28572
63018190	chr15:63018190:T:C	1.66669e-13	5.10995	-1.2501	1.51769e-05	-1.95528	-1.29633
63018412	chr15:63018412:A:G	1.24087e-16	-2.08951	-1.25342	2.59921e-05	-1.54605	-1.16753
63018667	chr15:63018667:T:A	1.72902e-13	5.16703	-1.27046	1.54367e-05	-1.94934	-1.28529
63018672	chr15:63018672:A:G	1.80837e-13	5.20786	-1.26642	1.54893e-05	-1.94331	-1.28792
63018878	chr15:63018878:C:T	2.5808e-16	-1.59253	-1.01812	2.57323e-05	-1.64966	-1.07397
63018900	chr15:63018900:C:A	4.52511e-16	-2.0491	-3.12094e-10	5.79432e-05	-1.91192	-3.12094e-10
63018997	chr15:63018997:T:C	4.85213e-16	-1.72738	-0.251944	3.83401e-05	-1.51682	-0.808063
63019071	chr15:63019071:C:T	6.80591e-16	-1.12067	-0.520286	3.38937e-05	-2.08721	-0.36094
63019226	chr15:63019226:T:C	1.53559e-15	0.0787974	-0.906041	1.57161e-05	-2.07708	-1.13962
63019296	chr15:63019296:A:G	1.64548e-15	0.168589	-0.926713	1.5675e-05	-2.06656	-1.15275
63019328	chr15:63019328:G:T	9.61095e-16	-3.33647e-10	-1.29584	0.00011156	-3.33647e-10	-1.25682
63019677	chr15:63019677:T:C	4.90101e-16	-0.93209	-1.03721	1.72729e-05	-2.03867	-1.08357
63019728	chr15:63019728:G:A	1.25617e-15	-0.149945	-0.878145	1.57164e-05	-2.09512	-1.12155
63019741	chr15:63019741:A:G	1.56479e-15	0.0766965	-0.885102	1.59267e-05	-2.07752	-1.12586
63019781	chr15:63019781:T:C	1.57667e-15	0.109549	-0.910393	1.57111e-05	-2.07412	-1.1429
63019794	chr15:63019794:C:T	7.59912e-14	3.6775	-0.603044	1.52987e-05	-2.07433	-1.16928
63019880	chr15:63019880:G:C	1.5429e-16	-2.06139	-1.06369	2.96003e-05	-1.31073	-1.27287
63019920	chr15:63019920:G:A	1.58765e-15	0.11814	-0.912047	1.57218e-05	-2.07307	-1.14326
63020158	chr15:63020158:G:C	5.19425e-16	-1.27388	-0.637316	2.95012e-05	-2.0976	-0.489348
63020186	chr15:63020186:CCTT:C	1.51373e-15	0.0596726	-0.901257	1.57303e-05	-2.07939	-1.1364
63020404	chr15:63020404:G:A	5.44629e-16	-0.855139	-1.00867	1.81315e-05	-2.02337	-1.05036
63020433	chr15:63020433:G:A	1.49488e-15	0.0659804	-0.920095	1.5554e-05	-2.07883	-1.14822
63020496	chr15:63020496:T:C	1.61557e-15	0.117437	-0.893907	1.63257e-05	-2.05012	-1.12852
63020513	chr15:63020513:A:G	1.03958e-15	-3.33647e-10	-1.21734	0.000107768	-3.33647e-10	-1.2914
63020812	chr15:63020812:T:C	3.46681e-15	1.19305	-1.20598	5.04236e-05	-0.777332	-1.27359
63020857	chr15:63020857:T:TC	1.4837e-15	0.0567853	-0.918405	1.55518e-05	-2.07991	-1.14729
63020930	chr15:63020930:A:G	9.89278e-16	-3.33647e-10	-1.26694	0.000106908	-3.33647e-10	-1.29941
63020942	chr15:63020942:C:T	2.83002e-16	-1.46563	-1.05283	2.70831e-05	-1.56601	-1.10646
63021066	chr15:63021066:G:A	4.72703e-16	-0.954528	-1.05092	1.6977e-05	-2.04331	-1.09622
63021187	chr15:63021187:G:A	8.12631e-14	4.22153	-1.07999	1.34163e-05	-2.09891	-1.276
63021397	chr15:63021397:C:T	1.48111e-15	0.0509241	-0.914292	1.55832e-05	-2.0805	-1.14469
63021467	chr15:63021467:C:T	1.44497e-15	0.0244632	-0.912537	1.55516e-05	-2.08284	-1.14438
63021567	chr15:63021567:T:C	9.71816e-16	-3.33647e-10	-1.28475	0.000110401	-3.33647e-10	-1.26726
63021769	chr15:63021769:T:C	3.70723e-16	-1.66234	-0.586119	2.39238e-05	-1.80066	-0.995849
63021955	chr15:63021955:G:A	4.18354e-15	1.39014	-1.21514	5.6864e-05	-0.652444	-1.27827
63022024	chr15:63022024:C:T	2.42497e-15	-3.33647e-10	-0.370339	0.000169248	-3.33647e-10	-0.840014
63022032	chr15:63022032:T:C	4.79779e-16	-0.963214	-1.02737	1.72942e-05	-2.04614	-1.07487
63022106	chr15:63022106:C:T	2.89508e-15	-3.33647e-10	-0.193146	0.000206307	-3.33647e-10	-0.642016
63022286	chr15:63022286:A:C	1.09868e-14	2.01954	-0.879006	1.60351e-05	-1.92975	-1.26684
63023220	chr15:63023220:G:A	4.05281e-10	12.4806	-0.824379	1.49766e-05	-2.01636	-1.24853
63023982	chr15:63023982:A:G	1.12198e-15	-3.33647e-10	-1.14107	0.000179457	-3.33647e-10	-0.781446
63023984	chr15:63023984:G:A	1.89822e-15	0.577286	-1.19253	3.44481e-05	-1.85141	-0.580514
63024019	chr15:63024019:A:G	5.29847e-15	0.411258	-3.12094e-10	0.000100761	-1.35862	-3.12094e-10
63024298	chr15:63024298:T:C	1.23119e-15	-3.33647e-10	-1.04817	0.000113461	-3.33647e-10	-1.23992
63024782	chr15:63024782:G:A	9.97393e-16	-3.33647e-10	-1.25877	0.00010689	-3.33647e-10	-1.29958
63024922	chr15:63024922:CTTAAATGTCCCTGGCTTCACAGT:C	6.66502e-14	3.70874	-0.765441	1.42542e-05	-2.08835	-1.22598
63025475	chr15:63025475:C:A	1.39434e-16	-2.01679	-1.20953	6.29854e-05	-1.17244	-0.656033
63026182	chr15:63026182:A:G	1.1091e-15	0.0318969	-1.18451	3.0346e-05	-1.99081	-0.567903
63026593	chr15:63026593:G:A	1.12635e-15	-3.33647e-10	-1.13718	0.00018052	-3.33647e-10	-0.775539
63027077	chr15:63027077:T:C	1.49682e-16	-2.04231	-1.11309	7.54862e-05	-1.22644	-0.420989
63027340	chr15:63027340:C:T	5.427e-15	0.867301	-0.432074	2.21844e-05	-2.06116	-0.810835
63027407	chr15:63027407:A:G	9.59729e-16	-3.33647e-10	-1.29726	0.000119484	-3.33647e-10	-1.1882
63027436	chr15:63027436:C:T	5.03859e-15	0.360967	-3.12094e-10	9.70143e-05	-1.39652	-3.12094e-10
63027547	chr15:63027547:A:G	1.20973e-14	2.45134	-1.21451	1.49777e-05	-1.99617	-1.26864
63027568	chr15:63027568:G:A	1.15672e-15	-3.33647e-10	-1.11057	0.00015805	-3.33647e-10	-0.908466
63027773	chr15:63027773:T:C	3.95136e-14	1.99251	0.42798	8.96339e-05	-2.04784	0.572193
63028090	chr15:63028090:A:G	7.31933e-15	0.73436	-3.12094e-10	0.000120638	-1.17858	-3.12094e-10
63028309	chr15:63028309:C:T	1.73237e-13	3.40067	0.497836	0.00010055	-1.93911	0.578384
63028335	chr15:63028335:C:G	1.63036e-13	3.82043	0.0173824	8.59827e-05	-1.8568	0.33957
63028572	chr15:63028572:C:T	7.0422e-15	0.695761	-3.12094e-10	0.000102392	-1.34257	-3.12094e-10
63028641	chr15:63028641:A:T	9.09252e-15	1.71139	-0.760102	1.72623e-05	-1.91225	-1.2106
63028686	chr15:63028686:T:C	3.29158e-14	1.5347	0.703094	4.36554e-05	-1.96401	-0.231041
63029146	chr15:63029146:C:A	3.57056e-14	1.55757	0.761575	4.57928e-05	-1.96044	-0.186811
63029240	chr15:63029240:C:T	8.44939e-16	-0.943634	-0.481015	8.1531e-05	-1.6091	0.038702
63029249	chr15:63029249:T:A	4.50937e-16	-2.05259	-3.12094e-10	9.74008e-05	-1.39254	-3.12094e-10
63029494	chr15:63029494:G:A	2.56803e-15	-3.33647e-10	-0.313021	0.00017345	-3.33647e-10	-0.815492
63030628	chr15:63030628:G:C	1.9844e-15	-0.570844	-3.12094e-10	9.25928e-05	-1.44317	-3.12094e-10
63031084	chr15:63031084:T:C	9.60581e-16	-3.33647e-10	-1.29638	0.000123055	-3.33647e-10	-1.15875
63031527	chr15:63031527:C:T	3.01314e-14	3.44887	-1.29946	9.67592e-05	-0.147302	-1.25185
63031633	chr15:63031633:T:C	1.00871e-15	-3.33647e-10	-1.24749	0.000107261	-3.33647e-10	-1.29612
63031681	chr15:63031681:T:G	2.72577e-07	18.7188	-0.551508	2.26439e-05	-1.55158	-1.29991
63032099	chr15:63032099:C:T	9.57205e-16	-3.33647e-10	-1.2999	0.000113522	-3.33647e-10	-1.23939
63032104	chr15:63032104:A:G	9.57082e-16	-3.33647e-10	-1.30003	0.000112897	-3.33647e-10	-1.2449
63032347	chr15:63032347:C:T	2.23561e-14	3.15094	-1.3	8.07208e-05	-0.356494	-1.22389
63032574	chr15:63032574:G:T	1.86767e-14	1.67112	-3.12094e-10	0.000107784	-1.29125	-3.12094e-10
63033168	chr15:63033168:C:T	1.78711e-15	-3.33647e-10	-0.675557	0.000754773	-3.33647e-10	0.655038
63033349	chr15:63033349:C:T	5.09247e-16	-1.29813	-0.632846	2.12651e-05	-2.09327	-0.821044
63034010	chr15:63034010:C:T	1.15985e-15	-3.33647e-10	-1.10787	0.000111061	-3.33647e-10	-1.2613
63034208	chr15:63034208:A:C	6.84766e-06	20.8459	0.54515	3.47255e-05	-1.21782	-1.20609
63034270	chr15:63034270:T:C	9.70495e-16	-3.33647e-10	-1.28611	0.000110173	-3.33647e-10	-1.26933
63035120	chr15:63035120:G:A	1.53478e-14	1.47481	-3.12094e-10	9.8647e-05	-1.37983	-3.12094e-10
63035185	chr15:63035185:G:A	3.15092e-16	-1.43339	-0.977661	1.33525e-05	-2.10116	-1.27851
63035334	chr15:63035334:C:A	2.23748e-13	5.45374	-1.29938	1.71472e-05	-2.10025	-1.02929
63035511	chr15:63035511:G:A	2.17694e-13	5.36431	-1.23738	1.4304e-05	-2.09872	-1.21212
63035808	chr15:63035808:C:T	7.66349e-06	21.0039	0.499657	3.57818e-05	-1.17774	-1.2162
63036078	chr15:63036078:T:C	1.4843e-15	-3.33647e-10	-0.861217	0.000133272	-3.33647e-10	-1.07899
63036099	chr15:63036099:A:G	3.23595e-06	19.8983	0.743142	2.99923e-05	-1.34509	-1.22535
63036161	chr15:63036161:G:A	1.28493e-07	17.8995	-0.484324	2.03206e-05	-1.66213	-1.29761
63036226	chr15:63036226:G:A	1.19094e-15	-3.33647e-10	-1.08141	0.000107403	-3.33647e-10	-1.29479
63036291	chr15:63036291:C:T	1.41122e-06	19.4909	0.320657	2.5799e-05	-1.43096	-1.29009
63036473	chr15:63036473:G:A	1.08947e-15	-3.33647e-10	-1.17047	0.000108591	-3.33647e-10	-1.28379
63036596	chr15:63036596:C:T	1.40043e-15	-0.919378	-3.12094e-10	5.11687e-05	-2.03625	-3.12094e-10
63036909	chr15:63036909:G:A	1.46762e-15	-3.33647e-10	-0.872518	0.00070941	-3.33647e-10	0.593054
63037054	chr15:63037054:C:T	1.19297e-15	-3.33647e-10	-1.07972	0.000113046	-3.33647e-10	-1.24358
63037205	chr15:63037205:G:A	1.63386e-13	5.13536	-1.2954	1.66241e-05	-2.09171	-1.06882
63037676	chr15:63037676:C:A	1.03436e-05	20.0131	1.79036	2.90049e-05	-1.37315	-1.23077
63038251	chr15:63038251:G:A	4.35081e-13	5.95179	-1.13241	1.32625e-05	-2.09946	-1.28698
63039741	chr15:63039741:A:G	0.0011701	24.1152	2.41672	2.44028e-05	-1.98448	-0.792204
63039810	chr15:63039810:T:G	7.00564e-05	21.5062	2.21022	5.942e-05	-1.67435	-0.2124
63039858	chr15:63039858:A:G	0.000954672	24.0045	2.32394	2.34032e-05	-1.99174	-0.82677
63039889	chr15:63039889:C:T	1.41436e-15	-3.33647e-10	-0.909482	0.00028383	-3.33647e-10	-0.323004
63039932	chr15:63039932:G:A	1.14154e-15	-3.33647e-10	-1.12378	0.000107483	-3.33647e-10	-1.29405
63039948	chr15:63039948:A:G	9.82984e-16	-3.33647e-10	-1.27332	0.000128773	-3.33647e-10	-1.11333
63040184	chr15:63040184:T:C	0.00118508	24.1537	2.39101	2.45123e-05	-1.97016	-0.802045
63040446	chr15:63040446:A:T	0.000879598	23.935	2.3116	2.31896e-05	-1.99633	-0.831344
63040559	chr15:63040559:C:T	1.11777e-15	-3.33647e-10	-1.14483	0.000106869	-3.33647e-10	-1.29977
63040723	chr15:63040723:A:G	1.02292e-15	-3.33647e-10	-1.23349	0.000107489	-3.33647e-10	-1.29399
63041340	chr15:63041340:TA:T	9.59536e-16	-3.33647e-10	-1.29746	0.00011538	-3.33647e-10	-1.22315
63041420	chr15:63041420:A:G	0.00395128	24.3749	3.37405	4.1824e-05	-2.00558	-0.232329
63041525	chr15:63041525:A:G	0.000745936	24.0024	2.07932	2.15488e-05	-1.98608	-0.914975
63041526	chr15:63041526:G:T	1.7672e-15	-3.33647e-10	-0.686764	0.000733864	-3.33647e-10	0.626945
63041804	chr15:63041804:C:A	1.45512e-15	-3.33647e-10	-0.881068	0.000503264	-3.33647e-10	0.249737
63042271	chr15:63042271:C:T	1.61237e-15	-3.33647e-10	-0.778452	0.000332476	-3.33647e-10	-0.164811
63042321	chr15:63042321:C:A	1.95108e-13	5.31119	-1.29379	1.68564e-05	-2.09372	-1.05293
63042555	chr15:63042555:G:GGAGGGCC	6.52874e-16	-1.68253	-3.12094e-10	4.86701e-05	-2.08631	-3.12094e-10
63042591	chr15:63042591:C:T	1.36657e-15	-3.33647e-10	-0.943854	0.000257746	-3.33647e-10	-0.419406
63044972	chr15:63044972:A:G	9.6819e-16	-3.33647e-10	-1.28849	0.000122852	-3.33647e-10	-1.1604
63044988	chr15:63044988:C:T	1.06595e-15	-3.33647e-10	-1.1923	0.000106873	-3.33647e-10	-1.29974
63045346	chr15:63045346:CT:C	1.80491e-11	9.82333	-1.27863	1.91144e-05	-1.91915	-1.10179
63046174	chr15:63046174:A:G	9.69373e-16	-3.33647e-10	-1.28726	0.000120011	-3.33647e-10	-1.1838
63046258	chr15:63046258:T:C	2.7375e-11	10.2257	-1.26444	1.94457e-05	-1.86877	-1.13499
63046558	chr15:63046558:T:C	2.69845e-11	10.2134	-1.26654	1.95081e-05	-1.8699	-1.13065
63046926	chr15:63046926:C:A	1.33175e-15	-3.33647e-10	-0.969665	0.000122402	-3.33647e-10	-1.16407
63047379	chr15:63047379:G:A	2.63128e-11	10.1996	-1.27796	2.00039e-05	-1.87187	-1.10358
63047655	chr15:63047655:G:A	1.96377e-16	-1.78793	-1.09595	4.19096e-05	-1.03592	-1.19994
63048028	chr15:63048028:G:A	0.991013	30.3157	2.95793	1.36489e-05	-2.09159	-1.26614
63048093	chr15:63048093:C:T	2.69505e-07	14.1974	3.95852	0.000222477	-1.24133	0.674774
63048217	chr15:63048217:A:G	3.11493e-11	10.3767	-1.2863	2.11811e-05	-1.84568	-1.07259
63048270	chr15:63048270:C:G	1.84361e-15	-0.644436	-3.12094e-10	5.80528e-05	-1.91003	-3.12094e-10
63048370	chr15:63048370:C:T	8.47353e-16	-1.4218	-3.12094e-10	4.90978e-05	-2.07756	-3.12094e-10
63048408	chr15:63048408:T:C	2.78443e-11	10.2428	-1.26458	1.95115e-05	-1.86652	-1.13385
63048448	chr15:63048448:A:G	9.57119e-16	-3.33647e-10	-1.29999	0.000114251	-3.33647e-10	-1.23298
63048506	chr15:63048506:C:T	5.05014e-13	6.20334	-1.23491	1.45283e-05	-2.09507	-1.20021
63048874	chr15:63048874:C:A	1.72675e-16	-1.92201	-1.0905	5.60808e-05	-0.738252	-1.20633
63049055	chr15:63049055:G:C	9.80375e-16	-3.33647e-10	-1.27598	0.000121705	-3.33647e-10	-1.16978
63049063	chr15:63049063:T:C	1.29834e-16	-2.00089	-1.29677	0.000101799	-0.536418	-0.811961
63049085	chr15:63049085:G:A	1.01848e-15	-3.33647e-10	-1.23785	0.000107847	-3.33647e-10	-1.29067
63049550	chr15:63049550:G:T	1.93479e-15	-3.33647e-10	-0.596162	0.000943497	-3.33647e-10	0.878215
63049703	chr15:63049703:C:T	1.95371e-15	-3.33647e-10	-0.586429	0.000966371	-3.33647e-10	0.902169
63050257	chr15:63050257:A:G	9.621e-16	-3.33647e-10	-1.2948	0.000108297	-3.33647e-10	-1.2865
63050334	chr15:63050334:G:A	5.98438e-16	-0.844694	-0.924897	1.42766e-05	-2.0307	-1.28206
63050351	chr15:63050351:T:G	1.60024e-16	-2.00246	-1.08613	6.38844e-05	-0.603518	-1.21078
63050430	chr15:63050430:A:G	1.88307e-14	2.95378	-1.27445	7.96328e-05	-0.486265	-1.10769
63050502	chr15:63050502:A:G	1.47022e-14	2.68747	-1.25563	7.26352e-05	-0.626142	-1.05979
63051352	chr15:63051352:GT:G	1.64136e-16	-1.91027	-1.15295	2.20875e-05	-1.69734	-1.17902
63051432	chr15:63051432:T:C	1.69685e-16	-2.10047	-0.929501	0.000215329	0.451117	-1.05033
63051968	chr15:63051968:A:G	1.0764e-14	2.407	-1.28695	4.49273e-05	-0.878187	-1.28815
63052028	chr15:63052028:A:G	9.94709e-16	-3.33647e-10	-1.26146	0.000106859	-3.33647e-10	-1.29986
63052395	chr15:63052395:T:G	1.41772e-15	-3.33647e-10	-0.90711	0.000126698	-3.33647e-10	-1.12957
63052466	chr15:63052466:T:G	6.07174e-16	-1.7551	-3.12094e-10	7.2903e-05	-1.68225	-3.12094e-10
63052495	chr15:63052495:C:T	2.98054e-15	-3.33647e-10	-0.164055	0.000209354	-3.33647e-10	-0.627352
63052708	chr15:63052708:A:G	3.54508e-15	-3.33647e-10	0.0094011	0.00024013	-3.33647e-10	-0.4902
63052759	chr15:63052759:G:T	1.28361e-16	-2.0949	-1.21416	3.76175e-05	-1.04968	-1.29423
63053423	chr15:63053423:G:A	1.36214e-15	0.285496	-1.2326	1.88946e-05	-1.77891	-1.2536
63053781	chr15:63053781:A:G	1.04625e-15	-3.33647e-10	-1.21095	0.000149377	-3.33647e-10	-0.964904
63053896	chr15:63053896:G:A	9.97858e-16	-3.33647e-10	-1.2583	0.000134527	-3.33647e-10	-1.06961
63054076	chr15:63054076:TA:T	1.36619e-15	-3.33647e-10	-0.944137	0.000119382	-3.33647e-10	-1.18905
63054121	chr15:63054121:G:A	1.18022e-16	-2.09522	-1.29782	4.42559e-05	-0.897887	-1.2835
63054177	chr15:63054177:T:A	1.4774e-15	-3.33647e-10	-0.865874	0.000155062	-3.33647e-10	-0.927556
63054179	chr15:63054179:A:G	9.74941e-16	-3.33647e-10	-1.28154	0.000108289	-3.33647e-10	-1.28657
63054544	chr15:63054544:G:T	9.79632e-16	-3.33647e-10	-1.27674	0.000106843	-3.33647e-10	-1.30002
63054788	chr15:63054788:G:C	1.07798e-15	-3.33647e-10	-1.18107	0.000157657	-3.33647e-10	-0.910955
63055431	chr15:63055431:T:G	1.06578e-15	-3.33647e-10	-1.19246	0.000154001	-3.33647e-10	-0.934419
63055663	chr15:63055663:C:G	1.06388e-15	-3.33647e-10	-1.19423	0.000153502	-3.33647e-10	-0.937664
63055677	chr15:63055677:G:T	1.1756e-16	-2.0999	-1.29706	3.73805e-05	-1.05083	-1.2994
63055780	chr15:63055780:C:T	9.97678e-16	-3.33647e-10	-1.25848	0.000129494	-3.33647e-10	-1.10775
63055798	chr15:63055798:A:G	1.18473e-16	-2.09143	-1.2978	4.70064e-05	-0.839099	-1.282
63055888	chr15:63055888:A:G	3.14469e-16	-1.14145	-1.27158	0.000128894	-0.0110766	-1.10131
63056172	chr15:63056172:T:C	1.00455e-15	-0.0134536	-1.23817	1.7693e-05	-1.8916	-1.20661
63056196	chr15:63056196:G:A	1.17979e-16	-2.09461	-1.2988	4.45448e-05	-0.876756	-1.29813
63056395	chr15:63056395:A:G	7.72406e-16	-0.216929	-1.29747	2.39392e-05	-1.51212	-1.28374
63056402	chr15:63056402:C:T	2.61063e-15	0.969619	-1.26619	2.99467e-05	-1.59297	-0.978987
63056546	chr15:63056546:A:AG	3.27438e-15	1.19517	-1.2652	3.34632e-05	-1.48526	-0.975668
63056548	chr15:63056548:T:G	3.28129e-15	1.19743	-1.26535	3.34827e-05	-1.48422	-0.97613
63056550	chr15:63056550:C:G	3.29986e-15	1.20486	-1.26714	3.34132e-05	-1.48079	-0.981642
63056818	chr15:63056818:A:T	9.60615e-16	-3.33647e-10	-1.29634	0.000108077	-3.33647e-10	-1.28854
63056897	chr15:63056897:G:A	2.96409e-16	-1.34335	-1.12882	8.96642e-05	-0.359204	-1.1161
63056933	chr15:63056933:T:A	2.00023e-15	0.735513	-1.29841	2.47204e-05	-1.63367	-1.13008
63057256	chr15:63057256:A:C	1.21382e-15	-3.33647e-10	-1.06239	0.000203478	-3.33647e-10	-0.655819
63057478	chr15:63057478:A:T	1.0651e-15	-3.33647e-10	-1.19309	0.000153835	-3.33647e-10	-0.935499
63057527	chr15:63057527:G:A	2.98617e-15	1.10705	-1.26922	3.1395e-05	-1.53659	-0.988135
63057569	chr15:63057569:GA:G	3.13065e-15	1.15255	-1.26747	3.2675e-05	-1.50211	-0.982658
63057892	chr15:63057892:C:T	9.5921e-16	-3.33647e-10	-1.2978	0.0001084	-3.33647e-10	-1.28555
63057932	chr15:63057932:ATG:A	4.9949e-16	-1.95033	-3.12094e-10	9.56163e-05	-1.41104	-3.12094e-10
63058147	chr15:63058147:A:G	1.16953e-15	-3.33647e-10	-1.09955	0.000110509	-3.33647e-10	-1.26628
63058272	chr15:63058272:G:A	8.51417e-15	1.88382	-0.998249	5.23115e-05	-1.28086	-0.733302
63058405	chr15:63058405:T:C	2.25951e-15	0.763455	-1.20446	3.11462e-05	-1.70896	-0.823722
63058546	chr15:63058546:A:G	9.11989e-16	-0.121958	-1.22633	2.03244e-05	-1.85082	-1.10874
63058982	chr15:63058982:A:G	9.6993e-16	-3.33647e-10	-1.28669	0.000117191	-3.33647e-10	-1.20757
63059289	chr15:63059289:G:A	1.30333e-15	0.29187	-1.28311	1.83019e-05	-1.76983	-1.29455
63059301	chr15:63059301:G:A	1.1948e-15	-3.33647e-10	-1.07818	0.000127333	-3.33647e-10	-1.12457
63059404	chr15:63059404:C:T	2.37741e-15	-3.33647e-10	-0.390148	0.000175874	-3.33647e-10	-0.801611
63059488	chr15:63059488:A:G	1.12188e-15	0.133162	-1.27431	1.99007e-05	-1.69106	-1.28956
63059641	chr15:63059641:C:A	1.3901e-16	-2.10093	-1.12844	4.20284e-05	-1.12518	-1.10785
63059674	chr15:63059674:T:C	7.31472e-16	-1.56886	-3.12094e-10	5.09285e-05	-2.04096	-3.12094e-10
63059893	chr15:63059893:G:A	2.79145e-16	-1.23256	-1.29963	5.7765e-05	-0.620865	-1.29413
63059898	chr15:63059898:G:A	9.94102e-16	-3.33647e-10	-1.26207	0.000133214	-3.33647e-10	-1.07942
63060452	chr15:63060452:A:C	2.46097e-15	-3.33647e-10	-0.355602	0.000180557	-3.33647e-10	-0.775331
63060759	chr15:63060759:T:C	4.08123e-15	-3.33647e-10	0.150239	0.000276687	-3.33647e-10	-0.34849
63061561	chr15:63061561:C:A	7.9482e-16	-0.18603	-1.29977	2.1081e-05	-1.62332	-1.29969
63062411	chr15:63062411:G:A	1.11316e-15	-3.33647e-10	-1.14896	0.000110494	-3.33647e-10	-1.26642
63062742	chr15:63062742:TC:T	1.50915e-15	-3.33647e-10	-0.84461	0.000140922	-3.33647e-10	-1.02317
63062744	chr15:63062744:C:T	1.50681e-15	-3.33647e-10	-0.846161	0.000140756	-3.33647e-10	-1.02435
63062893	chr15:63062893:C:G	1.41383e-16	-1.92995	-1.2825	3.88283e-05	-1.23183	-1.0804
63063076	chr15:63063076:A:T	1.22036e-15	0.23583	-1.29285	1.88233e-05	-1.73685	-1.29943
63063140	chr15:63063140:C:T	2.23797e-16	-1.45442	-1.29875	8.03362e-05	-0.324223	-1.26094
63063272	chr15:63063272:T:C	3.89085e-15	-3.33647e-10	0.10247	0.000259822	-3.33647e-10	-0.411381
63063598	chr15:63063598:C:T	4.64818e-15	1.35183	-1.07152	3.59234e-05	-1.56156	-0.82843
63063648	chr15:63063648:T:C	3.77315e-15	-3.33647e-10	0.0717516	0.000252658	-3.33647e-10	-0.439342
63063672	chr15:63063672:C:G	2.81576e-15	1.0581	-1.27903	3.01724e-05	-1.53932	-1.02513
63063982	chr15:63063982:G:A	2.81657e-15	1.06686	-1.2875	2.89045e-05	-1.55239	-1.05499
63064183	chr15:63064183:A:T	4.00111e-15	-3.33647e-10	0.130414	0.000266043	-3.33647e-10	-0.387721
63064267	chr15:63064267:A:T	1.98699e-15	-3.33647e-10	-0.569536	0.000313483	-3.33647e-10	-0.223634
63064331	chr15:63064331:C:G	5.01979e-15	-3.33647e-10	0.357228	0.000371394	-3.33647e-10	-0.0541154
63064338	chr15:63064338:A:G	3.01644e-15	0.577687	-0.729767	2.00765e-05	-2.02203	-0.949794
63064406	chr15:63064406:A:G	9.77994e-16	-3.33647e-10	-1.27841	0.000119104	-3.33647e-10	-1.19139
63064622	chr15:63064622:A:G	2.26343e-15	-3.33647e-10	-0.439278	0.000153012	-3.33647e-10	-0.940862
63065087	chr15:63065087:A:G	7.18933e-16	-1.58615	-3.12094e-10	5.31818e-05	-1.99766	-3.12094e-10
63065089	chr15:63065089:T:G	1.41288e-15	0.374648	-1.28518	1.87204e-05	-1.80468	-1.23709
63065145	chr15:63065145:A:T	1.82932e-15	-3.33647e-10	-0.652214	0.000164769	-3.33647e-10	-0.866835
63065544	chr15:63065544:A:G	1.09201e-15	-3.33647e-10	-1.16814	0.00016668	-3.33647e-10	-0.855301
63065975	chr15:63065975:A:G	9.57125e-16	-3.33647e-10	-1.29998	0.00010816	-3.33647e-10	-1.28776
63066188	chr15:63066188:G:C	5.90929e-15	-3.33647e-10	0.520366	0.000378857	-3.33647e-10	-0.0342199
63066363	chr15:63066363:G:A	1.32944e-15	-3.33647e-10	-0.971399	0.000202692	-3.33647e-10	-0.659691
63066379	chr15:63066379:T:C	2.85854e-15	-0.205848	-3.12094e-10	0.000112535	-1.24811	-3.12094e-10
63066986	chr15:63066986:T:A	1.52147e-15	0.462843	-1.29932	2.04632e-05	-1.77411	-1.17864
63066990	chr15:63066990:G:A	2.23582e-15	-3.33647e-10	-0.451552	0.000151762	-3.33647e-10	-0.949063
63067000	chr15:63067000:T:A	1.38877e-15	0.351751	-1.27949	2.2777e-05	-1.81172	-1.0339
63067103	chr15:63067103:T:A	2.24494e-15	0.840318	-1.2878	2.54203e-05	-1.68302	-1.05281
63067365	chr15:63067365:A:C	1.72463e-16	-1.75417	-1.25955	0.000127644	0.176	-1.29813
63067959	chr15:63067959:G:T	1.08458e-15	-3.33647e-10	-1.17497	0.000158977	-3.33647e-10	-0.902623
63068020	chr15:63068020:A:AT	9.68403e-16	-3.33647e-10	-1.28827	0.000116496	-3.33647e-10	-1.21352
63068098	chr15:63068098:C:T	2.18342e-15	-3.33647e-10	-0.475265	0.000168685	-3.33647e-10	-0.843348
63068247	chr15:63068247:G:C	1.14318e-15	-0.00279392	-1.11955	2.23581e-05	-1.58895	-1.27524
63068365	chr15:63068365:G:A	5.37172e-16	-0.613787	-1.26381	2.89017e-05	-1.35833	-1.24915
63068448	chr15:63068448:C:T	9.87299e-16	-1.26894	-3.12094e-10	0.00033809	-0.148067	-3.12094e-10
63068615	chr15:63068615:C:G	2.00996e-15	0.734986	-1.29303	2.37955e-05	-1.72339	-1.07849
63068648	chr15:63068648:T:C	1.83389e-14	2.90264	-1.24978	4.20929e-05	-0.997647	-1.23385
63068844	chr15:63068844:C:T	3.87357e-15	-3.33647e-10	0.0980189	0.000259507	-3.33647e-10	-0.412595
63068907	chr15:63068907:G:A	2.21166e-15	-3.33647e-10	-0.462417	0.000170144	-3.33647e-10	-0.834733
63069066	chr15:63069066:T:C	5.27139e-16	-1.89645	-3.12094e-10	4.79633e-05	-2.10094	-3.12094e-10
63069101	chr15:63069101:T:C	7.09226e-16	-0.311364	-1.28838	1.84714e-05	-1.78827	-1.26688
63069108	chr15:63069108:A:G	9.73829e-16	-0.0214145	-1.26126	2.00496e-05	-1.69234	-1.28083
63070027	chr15:63070027:T:C	1.06918e-15	-3.33647e-10	-1.18927	0.000154665	-3.33647e-10	-0.930114
63070180	chr15:63070180:G:T	5.24205e-16	-0.933183	-0.968849	2.26389e-05	-1.93582	-0.915885
63070441	chr15:63070441:A:G	1.23493e-15	-3.33647e-10	-1.04514	0.000206766	-3.33647e-10	-0.639789
63070824	chr15:63070824:C:A	1.25372e-15	-1.03005	-3.12094e-10	4.81388e-05	-2.09729	-3.12094e-10
63071291	chr15:63071291:T:C	5.05484e-16	-1.9384	-3.12094e-10	5.16989e-05	-2.02594	-3.12094e-10
63071432	chr15:63071432:C:T	1.72381e-15	0.58838	-1.3	2.14542e-05	-1.74437	-1.16109
63071455	chr15:63071455:A:G	1.26406e-16	-2.06233	-1.26208	5.32829e-05	-0.768245	-1.22752
63071538	chr15:63071538:T:C	2.83621e-15	0.894556	-1.10825	3.77247e-05	-1.73761	-0.603458
63071551	chr15:63071551:T:A	5.58838e-15	-3.33647e-10	0.46453	0.000357908	-3.33647e-10	-0.0911033
63071702	chr15:63071702:C:T	1.24249e-16	-2.076	-1.26563	4.87846e-05	-0.851474	-1.23249
63071899	chr15:63071899:G:T	2.16629e-15	0.810456	-1.2936	2.4845e-05	-1.67768	-1.08104
63072110	chr15:63072110:A:T	1.48468e-15	-3.33647e-10	-0.86096	0.000155465	-3.33647e-10	-0.924961
63072187	chr15:63072187:G:A	4.2955e-16	-2.10118	-3.12094e-10	6.62914e-05	-1.77732	-3.12094e-10
63072584	chr15:63072584:T:C	1.35174e-16	-2.09109	-1.16626	4.61036e-05	-0.972619	-1.16787
63072843	chr15:63072843:T:A	1.05757e-15	-3.33647e-10	-1.20019	0.00015195	-3.33647e-10	-0.947826
63073113	chr15:63073113:A:G	5.0174e-15	1.40892	-1.05217	3.79986e-05	-1.53364	-0.800193
63073195	chr15:63073195:C:T	2.13561e-16	-1.54336	-1.25663	9.37872e-05	-0.223479	-1.20687
63073272	chr15:63073272:C:T	1.25983e-16	-2.06704	-1.26073	5.19729e-05	-0.795186	-1.22547
63073292	chr15:63073292:G:A	4.52024e-16	-1.13435	-0.915823	2.17733e-05	-2.0024	-0.888298
63073303	chr15:63073303:G:A	1.48014e-15	-3.33647e-10	-0.864023	0.000155017	-3.33647e-10	-0.927843
63073483	chr15:63073483:G:T	2.48276e-15	-3.33647e-10	-0.34679	0.00018558	-3.33647e-10	-0.747894
63073961	chr15:63073961:A:G	2.10752e-15	0.783573	-1.29422	2.41921e-05	-1.69993	-1.08542
63073962	chr15:63073962:C:T	2.50322e-15	0.951466	-1.29005	2.67599e-05	-1.62159	-1.06288
63074083	chr15:63074083:G:A	6.94299e-16	-0.37281	-1.2482	2.44667e-05	-1.51965	-1.25442
63074162	chr15:63074162:C:G	1.05868e-15	-3.33647e-10	-1.19914	0.000152226	-3.33647e-10	-0.946012
63074940	chr15:63074940:A:G	1.31223e-15	-3.33647e-10	-0.984429	0.000191895	-3.33647e-10	-0.714432
63075267	chr15:63075267:G:C	1.64065e-15	-3.33647e-10	-0.761064	0.000146046	-3.33647e-10	-0.987458
63075491	chr15:63075491:C:T	1.04525e-15	-3.33647e-10	-1.21191	0.0001479	-3.33647e-10	-0.974844
63075769	chr15:63075769:A:C	9.65035e-16	-3.33647e-10	-1.29175	0.000107459	-3.33647e-10	-1.29427
63075916	chr15:63075916:T:C	8.54749e-16	-0.245336	-1.16777	2.00363e-05	-1.88737	-1.08647
63076202	chr15:63076202:C:T	1.3e-15	-3.33647e-10	-0.993798	0.000117362	-3.33647e-10	-1.20611
63076515	chr15:63076515:A:G	2.3047e-15	-0.777038	0.355829	4.10639e-05	-2.09522	-0.161026
63077309	chr15:63077309:C:T	3.3189e-16	-1.17075	-1.18836	1.43861e-05	-2.03249	-1.27263
63077372	chr15:63077372:A:T	1.20254e-16	-2.07745	-1.29685	3.67572e-05	-1.15612	-1.21092
63077395	chr15:63077395:G:A	9.01502e-16	-1.35985	-3.12094e-10	6.4647e-05	-1.80244	-3.12094e-10
63077479	chr15:63077479:G:A	9.93096e-16	-1.26309	-3.12094e-10	6.2627e-05	-1.83418	-3.12094e-10
63077543	chr15:63077543:G:A	1.95077e-15	0.594935	-1.18287	2.83032e-05	-1.84127	-0.787132
63077589	chr15:63077589:T:C	3.13337e-16	-1.5677	-0.84893	5.12318e-05	-1.00055	-1.03446
63078130	chr15:63078130:A:T	9.97449e-16	-0.113179	-1.14553	1.7895e-05	-1.99431	-1.09255
63078159	chr15:63078159:T:C	8.13174e-16	-0.451322	-1.01165	2.95681e-05	-1.6877	-0.896982
63078382	chr15:63078382:T:C	9.62832e-16	-3.33647e-10	-1.29404	0.000107648	-3.33647e-10	-1.29252
63078688	chr15:63078688:A:G	1.18119e-15	-1.08963	-3.12094e-10	6.55931e-05	-1.78791	-3.12094e-10
63078928	chr15:63078928:A:G	1.36492e-15	-0.719036	-0.226025	2.98244e-05	-2.08273	-0.493322
63079021	chr15:63079021:G:A	6.64522e-16	-0.549428	-1.11542	2.12119e-05	-1.69842	-1.2184
63079416	chr15:63079416:G:A	2.02845e-16	-1.57315	-1.27833	1.30855e-05	-2.10028	-1.29959
63079445	chr15:63079445:G:A	9.5863e-16	-0.356069	-0.94234	2.96467e-05	-1.71992	-0.862114
63080162	chr15:63080162:C:A	9.66801e-16	-3.33647e-10	-1.28992	0.000109392	-3.33647e-10	-1.27644
63080278	chr15:63080278:G:A	1.95283e-16	-1.59	-1.29947	1.32818e-05	-2.10087	-1.28411
63080758	chr15:63080758:A:G	3.11401e-15	-3.33647e-10	-0.120248	0.000455401	-3.33647e-10	0.149799
63080932	chr15:63080932:A:T	2.11127e-15	-3.33647e-10	-0.508869	0.000285536	-3.33647e-10	-0.31701
63081370	chr15:63081370:G:A	2.35054e-15	-3.33647e-10	-0.401513	0.000321548	-3.33647e-10	-0.198233
63081928	chr15:63081928:C:T	1.52513e-16	-2.10042	-1.03624	3.09737e-05	-1.47071	-1.06753
63081930	chr15:63081930:A:G	1.52735e-16	-2.101	-1.03421	3.16978e-05	-1.44956	-1.06557
63082057	chr15:63082057:T:C	1.48851e-16	-2.10104	-1.05993	3.10622e-05	-1.44595	-1.08943
63082095	chr15:63082095:T:C	1.13388e-14	-3.33647e-10	1.17207	0.00186395	-3.33647e-10	1.55908
63082478	chr15:63082478:G:C	1.84155e-16	-2.09485	-0.853289	3.18367e-05	-1.55222	-0.958538
63082626	chr15:63082626:C:A	2.98019e-13	4.10107	0.33993	3.71254e-05	-2.0889	-0.268182
63082866	chr15:63082866:C:T	1.20452e-15	-3.33647e-10	-1.07008	0.000158243	-3.33647e-10	-0.907248
63083939	chr15:63083939:C:T	1.04205e-15	-3.33647e-10	-1.21497	0.000108977	-3.33647e-10	-1.28025
63084168	chr15:63084168:G:A	1.33394e-15	-3.33647e-10	-0.968024	0.000178321	-3.33647e-10	-0.787795
63084255	chr15:63084255:C:T	1.02709e-15	-3.33647e-10	-1.22943	0.000108265	-3.33647e-10	-1.2868
63084281	chr15:63084281:G:A	1.0239e-15	-3.33647e-10	-1.23254	0.000108092	-3.33647e-10	-1.28839
63084460	chr15:63084460:C:T	3.04042e-16	-1.21517	-1.23158	3.1345e-05	-1.2754	-1.25092
63084462	chr15:63084462:C:T	1.32822e-15	-0.612586	-0.359734	6.12814e-05	-1.70592	-0.149985
63084553	chr15:63084553:A:G	1.15339e-15	-3.33647e-10	-1.11345	0.000115655	-3.33647e-10	-1.22076
63085012	chr15:63085012:G:A	1.01501e-15	-3.33647e-10	-1.24126	0.000107728	-3.33647e-10	-1.29177
63085051	chr15:63085051:C:T	1.01161e-15	-3.33647e-10	-1.24462	0.000107595	-3.33647e-10	-1.293
63085105	chr15:63085105:T:A	2.49252e-16	-2.04147	-0.603982	2.96277e-05	-2.07532	-0.507351
63086054	chr15:63086054:G:A	8.95139e-16	-0.219892	-1.14704	1.55388e-05	-1.96221	-1.26583
63086129	chr15:63086129:C:T	7.11432e-16	-1.59663	-3.12094e-10	5.28742e-05	-2.00346	-3.12094e-10
63086147	chr15:63086147:T:A	3.39342e-15	-3.33647e-10	-0.034322	0.000241984	-3.33647e-10	-0.482508
63086170	chr15:63086170:C:T	1.15581e-15	-3.33647e-10	-1.11136	0.000115759	-3.33647e-10	-1.21987
63086275	chr15:63086275:T:C	2.5349e-15	-3.33647e-10	-0.326004	0.000194147	-3.33647e-10	-0.702762
63086578	chr15:63086578:C:T	1.04269e-15	-3.33647e-10	-1.21435	0.000118808	-3.33647e-10	-1.19387
63086675	chr15:63086675:G:A	2.24406e-15	-3.33647e-10	-0.447871	0.000445777	-3.33647e-10	0.12844
63086803	chr15:63086803:T:C	1.0614e-15	-3.33647e-10	-1.19657	0.000120881	-3.33647e-10	-1.17658
63086994	chr15:63086994:G:A	2.13209e-15	-3.33647e-10	-0.499054	0.000182033	-3.33647e-10	-0.767191
63087099	chr15:63087099:G:A	1.42691e-15	-3.33647e-10	-0.900646	0.000129246	-3.33647e-10	-1.10966
63087393	chr15:63087393:G:A	2.0356e-16	-1.68233	-1.16562	4.44099e-05	-0.968737	-1.20918
63087444	chr15:63087444:T:G	8.05561e-16	-0.449238	-1.02314	2.18718e-05	-1.83994	-1.04624
63087801	chr15:63087801:A:G	9.97139e-16	-3.33647e-10	-1.25902	0.000134346	-3.33647e-10	-1.07096
63088046	chr15:63088046:C:G	4.30606e-16	-2.09872	-3.12094e-10	5.33439e-05	-1.99462	-3.12094e-10
63088224	chr15:63088224:T:TG	3.14787e-15	-3.33647e-10	-0.109432	0.000261124	-3.33647e-10	-0.406385
63088896	chr15:63088896:A:G	6.42122e-16	-0.483297	-1.21584	2.10154e-05	-1.77359	-1.15253
63089407	chr15:63089407:A:G	1.10137e-15	-3.33647e-10	-1.15961	0.000118781	-3.33647e-10	-1.1941
63090174	chr15:63090174:C:T	1.22555e-15	-3.33647e-10	-1.05277	0.000163898	-3.33647e-10	-0.872132
63090314	chr15:63090314:A:G	3.22516e-15	-3.33647e-10	-0.0851778	0.000495904	-3.33647e-10	0.235004
63091537	chr15:63091537:A:C	2.19373e-15	-3.33647e-10	-0.470557	0.00018505	-3.33647e-10	-0.75075
63091591	chr15:63091591:A:G	1.28409e-15	-3.33647e-10	-1.00611	0.000127828	-3.33647e-10	-1.1207
63091887	chr15:63091887:C:A	1.464e-15	-3.33647e-10	-0.874987	0.000133633	-3.33647e-10	-1.07628
63092395	chr15:63092395:C:G	1.01027e-15	-3.33647e-10	-1.24594	0.000107884	-3.33647e-10	-1.29032
63092534	chr15:63092534:G:C	9.95118e-16	-3.33647e-10	-1.26105	0.000115108	-3.33647e-10	-1.22551
63092575	chr15:63092575:G:A	1.87082e-16	-1.88194	-1.05042	2.20279e-05	-1.73055	-1.14852
63092743	chr15:63092743:C:T	2.22615e-15	-3.33647e-10	-0.455887	0.000201784	-3.33647e-10	-0.664181
63093359	chr15:63093359:G:A	2.94893e-15	-3.33647e-10	-0.174715	0.000258213	-3.33647e-10	-0.417594
63093673	chr15:63093673:G:T	1.8749e-16	-1.63207	-1.29812	1.31111e-05	-2.0998	-1.29811
63093782	chr15:63093782:T:C	9.89381e-16	-3.33647e-10	-1.26683	0.000106958	-3.33647e-10	-1.29894
63094424	chr15:63094424:G:C	1.53281e-15	-3.33647e-10	-0.829057	0.00027318	-3.33647e-10	-0.361248
63094581	chr15:63094581:A:G	2.62172e-15	-3.33647e-10	-0.292327	0.000236102	-3.33647e-10	-0.507114
63094634	chr15:63094634:T:A	1.00672e-15	-3.33647e-10	-1.24946	0.000108017	-3.33647e-10	-1.28909
63094853	chr15:63094853:C:T	9.95006e-16	-3.33647e-10	-1.26117	0.000106878	-3.33647e-10	-1.29969
63094973	chr15:63094973:T:G	6.01979e-16	-1.76369	-3.12094e-10	4.93892e-05	-2.07165	-3.12094e-10
63095114	chr15:63095114:A:G	9.8918e-16	-3.33647e-10	-1.26704	0.000106964	-3.33647e-10	-1.29888
63095295	chr15:63095295:C:T	2.94002e-16	-1.4399	-1.04043	1.43258e-05	-2.07538	-1.23393
63095465	chr15:63095465:G:T	1.52629e-15	-3.33647e-10	-0.83332	0.000129992	-3.33647e-10	-1.10391
63095510	chr15:63095510:C:T	1.0732e-15	-0.215374	-0.970137	3.86531e-05	-1.83352	-0.483232
63095741	chr15:63095741:G:A	9.62281e-16	-3.33647e-10	-1.29461	0.000107372	-3.33647e-10	-1.29508
63096075	chr15:63096075:A:G	3.36283e-16	-1.83507	-0.510891	7.72549e-05	-0.876019	-0.748249
63096166	chr15:63096166:T:C	1.36625e-15	-3.33647e-10	-0.944088	0.000127119	-3.33647e-10	-1.12626
63096367	chr15:63096367:G:A	2.65361e-15	-3.33647e-10	-0.280239	0.000235045	-3.33647e-10	-0.511602
63096429	chr15:63096429:C:T	9.86255e-16	-3.33647e-10	-1.27	0.000106966	-3.33647e-10	-1.29887
63096477	chr15:63096477:A:C	9.9321e-16	-3.33647e-10	-1.26297	0.000106894	-3.33647e-10	-1.29954
63096687	chr15:63096687:T:C	1.30492e-15	-3.33647e-10	-0.99002	0.0001361	-3.33647e-10	-1.05799
63097044	chr15:63097044:C:T	1.45721e-16	-1.8872	-1.29502	1.35267e-05	-2.06691	-1.2998
63097241	chr15:63097241:G:A	1.0281e-15	-3.33647e-10	-1.22844	0.000107273	-3.33647e-10	-1.29601
63097431	chr15:63097431:T:C	9.96658e-16	-3.33647e-10	-1.25951	0.000119795	-3.33647e-10	-1.1856
63097606	chr15:63097606:T:TG	1.13855e-15	0.102122	-1.22852	1.78801e-05	-1.96641	-1.12128
63097635	chr15:63097635:A:G	1.50333e-15	0.144555	-0.993032	2.36115e-05	-1.67642	-1.13322
63097776	chr15:63097776:G:A	2.94166e-15	-3.33647e-10	-0.177185	0.000257083	-3.33647e-10	-0.42198
63098235	chr15:63098235:TAGTGAAAAG:T	4.55202e-15	0.259412	-3.12094e-10	6.4778e-05	-1.80041	-3.12094e-10
63098409	chr15:63098409:C:T	1.22968e-15	0.182664	-1.23207	2.03712e-05	-1.83295	-1.12431
63098519	chr15:63098519:C:T	9.57098e-16	-3.33647e-10	-1.30001	0.000107008	-3.33647e-10	-1.29847
63098609	chr15:63098609:T:G	1.43783e-15	0.406588	-1.29961	1.66814e-05	-1.8938	-1.26328
63098887	chr15:63098887:C:T	1.34421e-16	-1.96292	-1.30002	1.41952e-05	-2.02602	-1.29246
63098917	chr15:63098917:C:T	1.47411e-16	-1.87101	-1.29967	1.3593e-05	-2.07273	-1.28909
63098932	chr15:63098932:G:A	9.80325e-16	-0.0430203	-1.23301	2.24264e-05	-1.75811	-1.10303
63098967	chr15:63098967:A:AC	9.85576e-16	-3.33647e-10	-1.27069	0.000109218	-3.33647e-10	-1.27803
63099049	chr15:63099049:G:A	2.14352e-15	0.633083	-1.12679	2.62107e-05	-1.45696	-1.24825
63099136	chr15:63099136:C:T	3.12709e-15	-3.33647e-10	-0.116058	0.000274237	-3.33647e-10	-0.357387
63099449	chr15:63099449:T:C	9.46794e-16	-0.0461198	-1.26471	1.73395e-05	-1.93528	-1.18311
63099545	chr15:63099545:C:G	1.78205e-15	0.35823	-1.03662	2.81123e-05	-1.53987	-1.0953
63099644	chr15:63099644:A:G	3.17549e-16	-1.46549	-0.937797	1.47008e-05	-2.10053	-1.18294
63099740	chr15:63099740:C:A	9.56934e-16	-0.0528059	-1.24737	1.79095e-05	-1.93326	-1.15279
63100267	chr15:63100267:C:G	5.92964e-16	-1.77878	-3.12094e-10	4.81791e-05	-2.09645	-3.12094e-10
63100375	chr15:63100375:C:T	5.64018e-16	-1.82883	-3.12094e-10	4.84076e-05	-2.09172	-3.12094e-10
63100458	chr15:63100458:G:T	2.37899e-15	-3.33647e-10	-0.389484	0.000215008	-3.33647e-10	-0.600705
63100508	chr15:63100508:T:C	1.62154e-15	0.376779	-1.14956	2.54815e-05	-1.54033	-1.1931
63100513	chr15:63100513:C:T	5.93428e-16	-1.778	-3.12094e-10	4.80762e-05	-2.09859	-3.12094e-10
63100579	chr15:63100579:A:T	1.27844e-15	-3.33647e-10	-1.01052	0.000198613	-3.33647e-10	-0.680019
63100784	chr15:63100784:C:T	4.45335e-16	-2.06509	-3.12094e-10	9.55783e-05	-1.41143	-3.12094e-10
63100848	chr15:63100848:G:A	1.21987e-15	-3.33647e-10	-1.05741	0.000165836	-3.33647e-10	-0.86038
63100925	chr15:63100925:C:T	2.11448e-15	-3.33647e-10	-0.507351	0.000192596	-3.33647e-10	-0.710785
63101011	chr15:63101011:A:G	2.72778e-15	0.594604	-0.847275	1.8871e-05	-2.05115	-0.98261
63101333	chr15:63101333:A:G	9.57097e-16	-3.33647e-10	-1.30001	0.00010711	-3.33647e-10	-1.29752
63101723	chr15:63101723:T:C	1.00101e-15	-0.133492	-1.12165	2.14691e-05	-1.87606	-1.02871
63101896	chr15:63101896:A:T	9.504e-16	-0.0506912	-1.25634	1.83137e-05	-1.8961	-1.16763
63101949	chr15:63101949:G:C	1.61788e-15	0.502509	-1.27755	1.73318e-05	-1.91371	-1.20512
63102052	chr15:63102052:G:A	2.74947e-16	-1.60149	-0.945842	1.47015e-05	-2.09586	-1.18758
63102289	chr15:63102289:GTTGT:G	1.55561e-15	0.447426	-1.26172	1.8035e-05	-1.90523	-1.17384
63102557	chr15:63102557:C:A	5.99668e-16	-1.76754	-3.12094e-10	4.80375e-05	-2.0994	-3.12094e-10
63102844	chr15:63102844:C:T	1.8385e-15	0.634146	-1.28135	1.54426e-05	-1.93618	-1.29807
63102863	chr15:63102863:G:A	1.52288e-15	0.440046	-1.2756	1.76589e-05	-1.89912	-1.20102
63103015	chr15:63103015:C:T	2.48027e-16	-1.60468	-1.0457	1.39576e-05	-2.09604	-1.23931
63103058	chr15:63103058:C:G	2.26016e-15	0.424321	-0.865046	1.91048e-05	-2.02372	-0.997725
63103229	chr15:63103229:A:G	4.63391e-15	0.285489	-0.00824684	8.98509e-05	-1.20299	-0.27024
63103285	chr15:63103285:C:T	1.88774e-15	0.66434	-1.28512	1.53587e-05	-1.9435	-1.2962
63103344	chr15:63103344:T:C	1.01039e-15	-3.33647e-10	-1.24582	0.000108304	-3.33647e-10	-1.28644
63103396	chr15:63103396:T:C	2.76445e-15	-3.33647e-10	-0.239317	0.000247255	-3.33647e-10	-0.460959
63103431	chr15:63103431:T:C	6.00395e-16	-1.76633	-3.12094e-10	4.80285e-05	-2.09958	-3.12094e-10
63103497	chr15:63103497:T:G	1.36868e-15	-3.33647e-10	-0.942313	0.000127274	-3.33647e-10	-1.12504
63103596	chr15:63103596:T:C	5.89787e-16	-1.78415	-3.12094e-10	4.81002e-05	-2.09809	-3.12094e-10
63103613	chr15:63103613:G:C	8.93588e-16	-0.093915	-1.27475	1.79523e-05	-1.88176	-1.2019
63103684	chr15:63103684:GAT:G	1.24317e-15	-3.33647e-10	-1.0385	0.000118815	-3.33647e-10	-1.19381
63103921	chr15:63103921:G:A	1.00674e-15	-3.33647e-10	-1.24944	0.000119747	-3.33647e-10	-1.186
63104202	chr15:63104202:A:G	1.68976e-15	0.554724	-1.2863	1.67687e-05	-1.92758	-1.22429
63104209	chr15:63104209:T:C	1.01636e-15	0.0230837	-1.26302	1.76934e-05	-1.91821	-1.17998
63104625	chr15:63104625:G:A	4.49747e-16	-2.05523	-3.12094e-10	7.8932e-05	-1.60279	-3.12094e-10
63104686	chr15:63104686:C:A	9.1792e-16	-0.0445472	-1.29726	1.66749e-05	-1.89954	-1.25793
63104729	chr15:63104729:T:C	1.07201e-15	0.0610745	-1.2477	1.71415e-05	-1.93748	-1.1924
63104848	chr15:63104848:G:C	1.24512e-15	0.251649	-1.28857	1.80818e-05	-1.84677	-1.2297
63104860	chr15:63104860:TTC:T	1.01181e-15	0.0295258	-1.27395	1.73001e-05	-1.92009	-1.20058
63104956	chr15:63104956:C:T	1.73325e-15	0.581545	-1.2877	1.66118e-05	-1.93367	-1.2276
63105008	chr15:63105008:G:A	2.05345e-15	0.75505	-1.29169	1.51264e-05	-1.96368	-1.29126
63105119	chr15:63105119:C:T	1.01113e-15	-0.00822986	-1.23686	1.89728e-05	-1.90678	-1.12159
63105277	chr15:63105277:G:A	5.93398e-16	-1.77805	-3.12094e-10	4.80769e-05	-2.09858	-3.12094e-10
63105278	chr15:63105278:T:C	1.95281e-15	-3.33647e-10	-0.586888	0.000180904	-3.33647e-10	-0.773414
63105330	chr15:63105330:G:A	9.68272e-16	-3.33647e-10	-1.2884	0.000115894	-3.33647e-10	-1.2187
63105339	chr15:63105339:C:T	1.96265e-15	0.707791	-1.28966	1.52559e-05	-1.95341	-1.29301
63105361	chr15:63105361:T:C	5.58088e-16	-0.670778	-1.16862	1.65575e-05	-1.86565	-1.29889
63105402	chr15:63105402:G:A	2.00762e-15	0.729146	-1.28835	1.51726e-05	-1.95775	-1.29414
63105997	chr15:63105997:G:A	1.08612e-15	0.115282	-1.28883	1.64734e-05	-1.94232	-1.22732
63106276	chr15:63106276:G:A	1.16552e-15	-3.33647e-10	-1.10299	0.000115555	-3.33647e-10	-1.22164
63106353	chr15:63106353:A:G	1.03052e-15	0.0642083	-1.29031	1.66386e-05	-1.92847	-1.23119
63106423	chr15:63106423:T:C	9.87289e-16	0.000239341	-1.26919	1.70567e-05	-1.91627	-1.21857
63106434	chr15:63106434:A:C	2.16499e-15	0.322769	-0.80651	2.05047e-05	-2.00574	-0.944988
63106671	chr15:63106671:C:T	1.89459e-15	0.221248	-0.838405	2.04078e-05	-1.98366	-0.971807
63106694	chr15:63106694:C:T	1.92719e-15	-3.33647e-10	-0.600095	0.000178535	-3.33647e-10	-0.786597
63106815	chr15:63106815:G:A	1.92864e-15	-3.33647e-10	-0.599343	0.000179141	-3.33647e-10	-0.783206
63106914	chr15:63106914:C:T	1.90374e-15	-3.33647e-10	-0.61234	0.000176759	-3.33647e-10	-0.79659
63107236	chr15:63107236:G:A	2.66409e-15	-3.33647e-10	-0.276295	0.00023948	-3.33647e-10	-0.492909
63107324	chr15:63107324:T:C	6.27331e-16	-1.72244	-3.12094e-10	4.79513e-05	-2.10119	-3.12094e-10
63107514	chr15:63107514:G:T	2.311e-15	-3.33647e-10	-0.418478	0.000239505	-3.33647e-10	-0.492805
63107568	chr15:63107568:G:A	1.69116e-15	0.560444	-1.29118	2.51972e-05	-1.44879	-1.29585
63107594	chr15:63107594:C:T	1.63932e-15	0.507403	-1.26928	1.58583e-05	-1.90799	-1.2997
63108112	chr15:63108112:A:C	5.51449e-16	-1.85136	-3.12094e-10	5.31738e-05	-1.99781	-3.12094e-10
63108146	chr15:63108146:G:A	1.06547e-15	0.0962696	-1.28901	1.65488e-05	-1.9374	-1.22767
63108252	chr15:63108252:A:G	1.01576e-15	0.0574878	-1.29801	7.38321e-05	-0.415857	-1.25373
63108253	chr15:63108253:C:T	5.98003e-16	-1.77032	-3.12094e-10	4.80482e-05	-2.09918	-3.12094e-10
63108385	chr15:63108385:A:G	9.45679e-16	-0.0300719	-1.28194	1.73791e-05	-1.90427	-1.21184
63108821	chr15:63108821:C:T	2.94476e-16	-1.19615	-1.28256	1.42466e-05	-2.02287	-1.29199
63109294	chr15:63109294:G:T	8.1922e-16	-0.226876	-1.22869	2.02799e-05	-1.8553	-1.10644
63109295	chr15:63109295:T:C	1.11018e-15	-3.33647e-10	-1.15164	0.000111721	-3.33647e-10	-1.25537
63109790	chr15:63109790:A:C	9.85482e-16	-3.33647e-10	-1.27078	0.000113599	-3.33647e-10	-1.2387
63110375	chr15:63110375:G:A	9.09972e-16	-0.153578	-1.19692	1.89408e-05	-1.88873	-1.14134
63110443	chr15:63110443:C:T	1.70654e-15	-0.721693	-3.12094e-10	7.06526e-05	-1.7136	-3.12094e-10
63110536	chr15:63110536:T:C	8.89666e-16	-0.213539	-1.15953	2.01943e-05	-1.86939	-1.09659
63110602	chr15:63110602:T:G	6.50816e-16	-1.68569	-3.12094e-10	4.79787e-05	-2.10062	-3.12094e-10
63110787	chr15:63110787:T:C	6.49525e-16	-1.68767	-3.12094e-10	4.79763e-05	-2.10067	-3.12094e-10
63111117	chr15:63111117:G:A	8.85698e-16	-0.200352	-1.17719	1.9685e-05	-1.87358	-1.11794
63111169	chr15:63111169:C:T	8.89709e-16	-0.199394	-1.17363	1.97694e-05	-1.87451	-1.11274
63111696	chr15:63111696:C:T	1.22721e-15	-3.33647e-10	-1.05142	0.000122705	-3.33647e-10	-1.16159
63112066	chr15:63112066:T:A	9.71978e-16	-0.119204	-1.16538	1.94145e-05	-1.90263	-1.10273
63112174	chr15:63112174:T:G	3.41591e-16	-1.62347	-0.706826	5.53899e-05	-1.51966	-0.437325
63112548	chr15:63112548:T:A	1.3513e-15	-3.33647e-10	-0.955094	0.000167994	-3.33647e-10	-0.847451
63112707	chr15:63112707:T:C	1.28347e-15	-3.33647e-10	-1.00659	0.00012673	-3.33647e-10	-1.12932
63113167	chr15:63113167:G:A	1.69766e-15	0.546257	-1.27317	1.65688e-05	-1.93608	-1.22778
63113197	chr15:63113197:C:T	9.78855e-16	-3.33647e-10	-1.27753	0.000108648	-3.33647e-10	-1.28326
63113971	chr15:63113971:C:T	1.21975e-15	0.16586	-1.22338	1.94567e-05	-1.80119	-1.202
63114586	chr15:63114586:T:C	8.48002e-16	-0.646087	-0.774945	3.26841e-05	-1.74806	-0.736425
63114664	chr15:63114664:G:A	5.7589e-16	-0.876788	-0.93121	2.941e-05	-1.6557	-0.934345
63114974	chr15:63114974:T:C	5.28167e-16	-0.935273	-0.959229	2.96677e-05	-1.61861	-0.962713
63115133	chr15:63115133:T:G	5.65582e-16	-0.86871	-0.957348	2.75072e-05	-1.66967	-0.987258
63115139	chr15:63115139:C:T	9.57114e-16	-3.33647e-10	-1.29999	0.00010743	-3.33647e-10	-1.29454
63115191	chr15:63115191:C:T	5.14187e-16	-0.706956	-1.21437	1.4657e-05	-2.09953	-1.18693
63115379	chr15:63115379:C:T	5.4225e-16	-0.887007	-0.981181	2.71811e-05	-1.65869	-1.01017
63115413	chr15:63115413:CCT:C	2.28608e-15	-3.33647e-10	-0.429318	0.000251604	-3.33647e-10	-0.443522
63115457	chr15:63115457:G:A	4.32147e-16	-1.28692	-0.808224	3.00911e-05	-1.94419	-0.622962
63115468	chr15:63115468:T:C	1.60811e-16	-1.78379	-1.29989	1.64993e-05	-1.90111	-1.26695
63115843	chr15:63115843:T:A	5.1931e-16	-0.917942	-0.993472	2.7493e-05	-1.63659	-1.02086
63115980	chr15:63115980:A:C	9.06413e-15	1.57141	-0.623245	1.83362e-05	-2.00874	-1.05376
63116349	chr15:63116349:T:C	5.30708e-16	-0.90776	-0.981943	2.76222e-05	-1.64352	-1.00924
63116841	chr15:63116841:C:T	4.5238e-16	-0.921684	-1.12771	4.27036e-05	-1.06348	-1.15361
63117066	chr15:63117066:T:C	5.8514e-16	-0.829421	-0.962642	2.67602e-05	-1.69458	-0.989878
63117194	chr15:63117194:T:C	1.49858e-15	-3.33647e-10	-0.851639	0.000136348	-3.33647e-10	-1.05617
63117480	chr15:63117480:C:T	1.14438e-15	-0.231843	-0.889457	2.69152e-05	-1.97465	-0.70404
63117818	chr15:63117818:A:G	1.05298e-15	-3.33647e-10	-1.20454	0.000107987	-3.33647e-10	-1.28937
63117942	chr15:63117942:G:A	5.7927e-16	-0.981249	-0.820896	3.35113e-05	-1.60249	-0.857003
63118148	chr15:63118148:C:T	9.69194e-16	-3.33647e-10	-1.28745	0.000107138	-3.33647e-10	-1.29726
63118150	chr15:63118150:T:C	5.38374e-16	-1.0105	-0.864861	3.28408e-05	-1.58166	-0.898045
63118227	chr15:63118227:A:G	9.57602e-16	-3.33647e-10	-1.29948	0.000107013	-3.33647e-10	-1.29843
63118673	chr15:63118673:C:T	5.90379e-16	-0.970416	-0.812734	3.35423e-05	-1.6092	-0.849378
63118713	chr15:63118713:G:A	3.89963e-16	-0.987725	-1.21014	1.42628e-05	-2.07788	-1.23584
63118754	chr15:63118754:G:A	1.18938e-15	-3.33647e-10	-1.08273	0.000133546	-3.33647e-10	-1.07694
63119293	chr15:63119293:G:C	5.95554e-16	-0.952408	-0.822014	3.29556e-05	-1.61989	-0.856327
63119728	chr15:63119728:T:C	5.45974e-16	-0.91469	-0.946653	2.9519e-05	-1.61828	-0.968067
63119846	chr15:63119846:C:T	9.61219e-16	-3.33647e-10	-1.29571	0.000107606	-3.33647e-10	-1.2929
63119955	chr15:63119955:A:G	5.41131e-16	-1.00261	-0.867644	3.25666e-05	-1.58747	-0.900617
63120118	chr15:63120118:C:T	1.41606e-16	-1.91483	-1.29604	1.53821e-05	-1.99215	-1.24602
63120275	chr15:63120275:G:A	9.62506e-16	-3.33647e-10	-1.29437	0.000106859	-3.33647e-10	-1.29987
63120644	chr15:63120644:A:G	5.66847e-16	-1.00575	-0.818079	3.42423e-05	-1.58506	-0.852858
63120703	chr15:63120703:T:C	9.60195e-16	-3.33647e-10	-1.29678	0.000106847	-3.33647e-10	-1.29999
63120813	chr15:63120813:G:T	1.68039e-16	-1.78828	-1.25144	1.85105e-05	-1.90256	-1.15048
63121172	chr15:63121172:T:C	5.55763e-16	-0.853016	-0.990556	2.73463e-05	-1.65353	-1.00927
63121302	chr15:63121302:A:G	5.56838e-16	-0.854302	-0.987338	2.74232e-05	-1.65373	-1.00626
63121884	chr15:63121884:A:C	4.86402e-16	-1.04505	-0.931824	3.14929e-05	-1.55877	-0.962842
63121917	chr15:63121917:G:A	9.57234e-16	-3.33647e-10	-1.29987	0.000107128	-3.33647e-10	-1.29735
63121920	chr15:63121920:G:A	8.42424e-15	0.874954	-3.12094e-10	7.1986e-05	-1.69491	-3.12094e-10
63122614	chr15:63122614:G:T	9.57372e-16	-3.33647e-10	-1.29972	0.000107076	-3.33647e-10	-1.29784
63122866	chr15:63122866:G:A	5.32722e-16	-1.88591	-3.12094e-10	4.86195e-05	-2.08735	-3.12094e-10
63123056	chr15:63123056:T:A	5.76922e-16	-1.80621	-3.12094e-10	5.75572e-05	-1.9186	-3.12094e-10
63123227	chr15:63123227:TAACTGA:T	9.58905e-16	-3.33647e-10	-1.29812	0.000107469	-3.33647e-10	-1.29418
63123644	chr15:63123644:G:A	5.25363e-16	-1.027	-0.872825	3.30535e-05	-1.57062	-0.902636
63123650	chr15:63123650:C:T	5.38462e-16	-0.991583	-0.883615	3.18007e-05	-1.59759	-0.914298
63123994	chr15:63123994:A:G	5.00991e-16	-1.04551	-0.901812	3.24685e-05	-1.55796	-0.933154
63124282	chr15:63124282:A:G	3.87418e-16	-0.907149	-1.29726	1.35653e-05	-2.0752	-1.28866
63124301	chr15:63124301:TAA:T	5.39665e-16	-0.995194	-0.877772	3.24487e-05	-1.59172	-0.899995
63125989	chr15:63125989:C:T	5.42461e-16	-0.861799	-1.006	2.7094e-05	-1.64981	-1.02226
63126381	chr15:63126381:A:G	9.77603e-16	-3.33647e-10	-1.27881	0.000106846	-3.33647e-10	-1.29999
63126574	chr15:63126574:C:T	9.90133e-16	-3.33647e-10	-1.26608	0.000115671	-3.33647e-10	-1.22063
63126685	chr15:63126685:G:A	3.53881e-16	-2.02223	-0.272725	3.81883e-05	-2.07115	-0.257702
63127346	chr15:63127346:C:A	9.68573e-16	-3.33647e-10	-1.28809	0.000111821	-3.33647e-10	-1.25448
63127500	chr15:63127500:A:C	4.29654e-16	-2.10093	-3.12094e-10	8.7449e-05	-1.50032	-3.12094e-10
63127802	chr15:63127802:C:T	6.87919e-16	-0.82276	-0.807483	2.83808e-05	-1.70562	-0.920042
63128461	chr15:63128461:A:G	5.47351e-16	-0.98288	-0.875944	3.22707e-05	-1.59925	-0.89797
63128615	chr15:63128615:G:A	2.84674e-15	-3.33647e-10	-0.209986	0.000420635	-3.33647e-10	0.070387
63128870	chr15:63128870:A:G	1.3602e-15	-3.33647e-10	-0.948527	0.000155026	-3.33647e-10	-0.927787
63128911	chr15:63128911:T:A	7.37902e-15	1.09257	-0.35009	3.47501e-05	-1.9178	-0.505398
63129260	chr15:63129260:T:TA	5.34004e-15	0.89523	-0.476155	3.11443e-05	-1.87475	-0.657995
63129293	chr15:63129293:A:G	3.57896e-15	-3.33647e-10	0.0189141	0.000334691	-3.33647e-10	-0.158171
63130243	chr15:63130243:G:A	1.67128e-16	-1.75107	-1.29409	1.75778e-05	-1.86679	-1.23795
63130480	chr15:63130480:G:C	1.34274e-15	-3.33647e-10	-0.961448	0.000205705	-3.33647e-10	-0.644934
63130483	chr15:63130483:G:A	1.10144e-15	-3.33647e-10	-1.15955	0.000143215	-3.33647e-10	-1.00703
63130573	chr15:63130573:T:C	3.93422e-15	0.401213	-0.287659	4.73133e-05	-1.76043	-0.354162
63130618	chr15:63130618:G:A	2.28638e-16	-1.78329	-0.948491	4.33727e-05	-0.970446	-1.2311
63131068	chr15:63131068:G:A	9.77671e-16	-3.33647e-10	-1.27874	0.000116234	-3.33647e-10	-1.21578
63131957	chr15:63131957:A:C	1.80192e-16	-1.69418	-1.27571	2.0773e-05	-1.79222	-1.14551
63132333	chr15:63132333:C:T	3.74199e-16	-1.27892	-0.960209	2.51386e-05	-1.94542	-0.801551
63132537	chr15:63132537:G:A	1.90451e-16	-1.65735	-1.25718	4.3374e-05	-0.951559	-1.24996
63132646	chr15:63132646:C:T	9.64337e-16	-3.33647e-10	-1.29247	0.000106881	-3.33647e-10	-1.29967
63133138	chr15:63133138:A:G	4.26652e-16	-1.06406	-1.04388	3.0352e-05	-1.52117	-1.03734
63133413	chr15:63133413:G:C	2.97061e-15	-3.33647e-10	-0.167391	0.000562886	-3.33647e-10	0.361699
63134038	chr15:63134038:T:G	1.17765e-15	-1.09264	-3.12094e-10	6.72128e-05	-1.76352	-3.12094e-10
63134236	chr15:63134236:A:C	4.28363e-16	-0.985309	-1.11863	2.65338e-05	-1.57837	-1.11459
63135195	chr15:63135195:G:A	4.17374e-16	-1.00617	-1.12377	2.69495e-05	-1.56422	-1.11319
63135439	chr15:63135439:A:G	4.33678e-16	-0.98347	-1.10814	2.69167e-05	-1.58076	-1.09787
63136534	chr15:63136534:G:A	1.53507e-15	-3.33647e-10	-0.827585	0.000134528	-3.33647e-10	-1.06961
63136566	chr15:63136566:G:A	4.36684e-16	-0.993967	-1.09074	2.76003e-05	-1.57428	-1.07927
63136863	chr15:63136863:A:G	7.35613e-15	1.11817	-0.378798	2.3352e-05	-1.92889	-0.89181
63136927	chr15:63136927:A:G	9.714e-16	-3.33647e-10	-1.28518	0.000112407	-3.33647e-10	-1.24925
63136972	chr15:63136972:C:T	5.77658e-16	-1.80493	-3.12094e-10	4.9164e-05	-2.07622	-3.12094e-10
63137059	chr15:63137059:C:G	4.64672e-16	-0.968248	-1.05433	2.81544e-05	-1.59102	-1.04265
63138131	chr15:63138131:C:A	6.54742e-16	-0.783452	-0.896222	2.57573e-05	-1.72688	-0.995779
63138257	chr15:63138257:C:T	7.43252e-15	-3.33647e-10	0.749706	0.000739657	-3.33647e-10	0.634808
63138363	chr15:63138363:A:G	1.22604e-15	-3.33647e-10	-1.05237	0.000180392	-3.33647e-10	-0.776246
63138430	chr15:63138430:G:A	1.09785e-15	-3.33647e-10	-1.16281	0.000109766	-3.33647e-10	-1.27303
63138976	chr15:63138976:A:G	3.12407e-16	-1.38798	-1.03163	3.77888e-05	-1.29273	-1.04664
63139087	chr15:63139087:G:A	1.65326e-15	-1.37749	0.624081	0.000133359	-1.6127	0.534364
63139172	chr15:63139172:A:C	1.00578e-15	-3.33647e-10	-1.2504	0.000107201	-3.33647e-10	-1.29667
63139199	chr15:63139199:A:C	1.9776e-15	-3.33647e-10	-0.574275	0.000266939	-3.33647e-10	-0.384357
63139526	chr15:63139526:A:C	9.5757e-16	-3.33647e-10	-1.29952	0.000106965	-3.33647e-10	-1.29888
63139852	chr15:63139852:CT:C	7.07386e-15	0.681187	0.0190601	5.73725e-05	-1.83606	-0.0857521
63140059	chr15:63140059:A:G	9.59412e-16	-3.33647e-10	-1.29759	0.000106847	-3.33647e-10	-1.29998
63140066	chr15:63140066:C:T	6.08451e-16	-0.453449	-1.29955	0.000253184	0.862764	-1.30003
63140296	chr15:63140296:A:T	1.43262e-15	-1.46976	0.573109	0.000160384	-1.56163	0.66782
63140449	chr15:63140449:A:G	5.58908e-16	-1.83793	-3.12094e-10	0.000113987	-1.2353	-3.12094e-10
63140524	chr15:63140524:G:A	1.00354e-15	-3.33647e-10	-1.25263	0.000107105	-3.33647e-10	-1.29757
63141062	chr15:63141062:T:C	1.17043e-15	-3.33647e-10	-1.09879	0.000155019	-3.33647e-10	-0.927828
63141567	chr15:63141567:G:A	1.77895e-16	-1.70039	-1.28233	1.92256e-05	-1.74759	-1.26754
63141586	chr15:63141586:G:A	2.71272e-16	-1.34764	-1.21316	5.96254e-05	-0.600927	-1.28237
63141601	chr15:63141601:G:A	1.04078e-15	-3.33647e-10	-1.21618	0.000126809	-3.33647e-10	-1.1287
63141911	chr15:63141911:C:T	1.9834e-16	-1.84006	-1.03388	2.51334e-05	-1.59769	-1.14949
63142028	chr15:63142028:G:GT	1.12235e-15	-3.33647e-10	-1.14074	0.000147016	-3.33647e-10	-0.980837
63142564	chr15:63142564:A:G	1.57211e-16	-1.82001	-1.28632	2.17056e-05	-1.63219	-1.26162
63142818	chr15:63142818:G:A	6.45033e-16	-1.69461	-3.12094e-10	4.80773e-05	-2.09857	-3.12094e-10
63142930	chr15:63142930:G:A	2.08025e-15	-1.46174	0.938068	0.0001775	-1.57274	0.780326
63142971	chr15:63142971:A:G	1.06521e-15	-3.33647e-10	-1.19299	0.000109083	-3.33647e-10	-1.27927
63142997	chr15:63142997:T:C	2.38713e-15	-1.48672	1.10065	0.000262632	-1.55366	1.15304
63143232	chr15:63143232:G:A	1.0081e-15	-3.33647e-10	-1.24809	0.000107214	-3.33647e-10	-1.29655
63143715	chr15:63143715:G:A	2.19395e-16	-1.47362	-1.29942	1.39764e-05	-2.03449	-1.29952
63143756	chr15:63143756:A:C	1.30799e-15	-3.33647e-10	-0.987671	0.000118697	-3.33647e-10	-1.1948
63143890	chr15:63143890:G:A	1.67712e-15	-3.33647e-10	-0.739081	0.000159756	-3.33647e-10	-0.897734
63143923	chr15:63143923:G:A	1.62143e-16	-1.94491	-1.13053	2.80147e-05	-1.49646	-1.1422
63144319	chr15:63144319:A:T	1.25345e-15	-1.65206	0.621806	0.000177931	-1.34371	0.553727
63144440	chr15:63144440:T:G	1.5841e-16	-1.82503	-1.2737	1.60682e-05	-1.92817	-1.26636
63144463	chr15:63144463:A:G	7.00453e-15	0.635376	0.0550225	5.74108e-05	-1.82489	-0.0962608
63144609	chr15:63144609:C:T	1.52973e-16	-1.95786	-1.17579	2.63274e-05	-1.51953	-1.18124
63144694	chr15:63144694:G:A	2.7512e-16	-1.5154	-1.03131	6.33203e-05	-0.691542	-1.13163
63144764	chr15:63144764:A:C	2.88226e-16	-1.48709	-1.01308	1.74237e-05	-2.01798	-1.09557
63144855	chr15:63144855:G:C	9.97977e-16	-3.33647e-10	-1.25818	0.000106856	-3.33647e-10	-1.2999
63145116	chr15:63145116:T:C	1.00261e-15	-3.33647e-10	-1.25356	0.000106842	-3.33647e-10	-1.30002
63145340	chr15:63145340:CT:C	9.8221e-16	-1.66136	0.387247	0.000144391	-1.33287	0.334016
63145377	chr15:63145377:T:C	1.0088e-15	-3.33647e-10	-1.24739	0.000108067	-3.33647e-10	-1.28863
63145547	chr15:63145547:G:A	6.96837e-15	0.692596	-0.00737303	5.31069e-05	-1.84339	-0.155685
63145741	chr15:63145741:A:T	1.04252e-15	-3.33647e-10	-1.21451	0.000108099	-3.33647e-10	-1.28834
63146088	chr15:63146088:T:C	1.1149e-15	-3.33647e-10	-1.14739	0.000113765	-3.33647e-10	-1.23724
63146173	chr15:63146173:T:A	1.07227e-15	-1.59821	0.411828	0.000138003	-1.40259	0.358486
63146205	chr15:63146205:G:A	1.07515e-15	-1.71599	0.532292	0.000177837	-1.25703	0.466516
63146402	chr15:63146402:C:T	1.37449e-15	-1.42862	0.490547	9.88141e-05	-1.57008	0.191936
63146514	chr15:63146514:C:A	1.20235e-15	-3.33647e-10	-1.07188	0.000118303	-3.33647e-10	-1.19813
63146573	chr15:63146573:C:T	6.88213e-16	-1.59664	-0.0331723	8.88169e-05	-1.40459	-0.0802122
63146775	chr15:63146775:A:G	6.31397e-16	-1.31944	-0.396543	5.03266e-05	-1.63315	-0.4197
63147031	chr15:63147031:G:A	2.71369e-15	-3.33647e-10	-0.257851	0.000222514	-3.33647e-10	-0.566388
63147204	chr15:63147204:C:A	2.38243e-16	-1.83886	-0.851763	2.95895e-05	-1.60714	-0.976821
63147224	chr15:63147224:G:C	9.68858e-16	-3.33647e-10	-1.2878	0.000108619	-3.33647e-10	-1.28353
63147390	chr15:63147390:AT:A	3.75069e-16	-1.46674	-0.770069	2.83828e-05	-1.71875	-0.906841
63147464	chr15:63147464:G:A	1.1411e-15	-3.33647e-10	-1.12417	0.000114353	-3.33647e-10	-1.23209
63147467	chr15:63147467:C:A	4.78805e-16	-1.99262	-3.12094e-10	6.52228e-05	-1.79357	-3.12094e-10
63148284	chr15:63148284:C:A	9.10316e-16	-1.49975	0.149624	8.23065e-05	-1.50389	-0.0570407
63148316	chr15:63148316:A:C	5.87309e-15	-3.33647e-10	0.514222	0.00051053	-3.33647e-10	0.264071
63148367	chr15:63148367:AAC:A	3.99091e-16	-1.30186	-0.872864	9.93655e-05	-0.373652	-0.998922
63148413	chr15:63148413:CAT:C	2.80219e-15	-3.33647e-10	-0.225757	0.000228364	-3.33647e-10	-0.540439
63148530	chr15:63148530:T:C	1.11859e-15	-3.33647e-10	-1.14409	0.000112966	-3.33647e-10	-1.24429
63148538	chr15:63148538:G:A	1.10683e-15	-3.33647e-10	-1.15465	0.000112264	-3.33647e-10	-1.25053
63148728	chr15:63148728:G:A	2.10869e-16	-1.53452	-1.27816	2.25133e-05	-1.5951	-1.26217
63148739	chr15:63148739:A:G	1.46169e-16	-1.94395	-1.23521	2.52866e-05	-1.47726	-1.26384
63148860	chr15:63148860:T:C	4.84923e-15	0.352682	-0.0300214	5.74994e-05	-1.72778	-0.191828
63149043	chr15:63149043:G:A	5.50402e-15	-1.85428	2.3036	0.000369459	-1.4876	1.42826
63149101	chr15:63149101:G:A	9.95105e-16	-3.33647e-10	-1.26107	0.000107056	-3.33647e-10	-1.29803
63149346	chr15:63149346:G:A	1.37428e-15	-3.33647e-10	-0.938229	0.000209484	-3.33647e-10	-0.62673
63149728	chr15:63149728:T:C	1.38883e-15	-3.33647e-10	-0.927699	0.000212979	-3.33647e-10	-0.610185
63149794	chr15:63149794:C:T	2.31222e-15	-3.33647e-10	-0.41795	0.000193429	-3.33647e-10	-0.706468
63149966	chr15:63149966:C:T	1.37253e-15	-3.33647e-10	-0.939504	0.000142848	-3.33647e-10	-1.0096
63150161	chr15:63150161:T:C	2.4762e-15	-3.33647e-10	-0.349433	0.000238118	-3.33647e-10	-0.498614
63150272	chr15:63150272:C:T	1.10853e-15	-3.33647e-10	-1.15313	0.000112657	-3.33647e-10	-1.24703
63150574	chr15:63150574:A:G	1.55035e-15	-3.33647e-10	-0.817676	0.000140039	-3.33647e-10	-1.02946
63150875	chr15:63150875:C:T	1.46612e-15	-3.33647e-10	-0.873539	0.000229541	-3.33647e-10	-0.535298
63150990	chr15:63150990:C:T	4.7853e-16	-1.72318	-0.270012	5.90266e-05	-1.6579	-0.235492
63151002	chr15:63151002:T:C	1.11901e-15	-3.33647e-10	-1.14372	0.000110469	-3.33647e-10	-1.26664
63151266	chr15:63151266:C:T	1.32468e-16	-2.04414	-1.23343	1.41612e-05	-2.06324	-1.25763
63151511	chr15:63151511:G:T	1.26196e-15	-3.33647e-10	-1.02349	0.00011751	-3.33647e-10	-1.20485
63151769	chr15:63151769:A:C	1.95496e-15	-1.48182	0.896033	0.000126646	-1.52346	0.393481
63152150	chr15:63152150:G:A	1.04892e-15	-1.67091	0.46251	0.00013239	-1.31482	0.229196
63152166	chr15:63152166:C:T	4.48309e-16	-1.72041	-0.338025	5.45056e-05	-1.66323	-0.30985
63152535	chr15:63152535:C:T	3.69348e-16	-1.52047	-0.731704	8.02885e-05	-0.709392	-0.876361
63152544	chr15:63152544:A:C	1.05324e-15	-3.33647e-10	-1.20429	0.000111208	-3.33647e-10	-1.25997
63152730	chr15:63152730:G:C	8.03574e-16	-1.47485	-3.12094e-10	5.23999e-05	-2.01247	-3.12094e-10
63152971	chr15:63152971:A:G	1.10325e-15	-3.33647e-10	-1.15789	0.000112264	-3.33647e-10	-1.25053
63153094	chr15:63153094:A:G	9.61291e-16	-3.33647e-10	-1.29564	0.000108417	-3.33647e-10	-1.2854
63153235	chr15:63153235:G:C	1.05719e-15	-3.33647e-10	-1.20054	0.000111567	-3.33647e-10	-1.25675
63153259	chr15:63153259:C:T	1.02667e-15	-3.33647e-10	-1.22984	0.000109115	-3.33647e-10	-1.27898
63153565	chr15:63153565:T:C	9.46825e-16	-1.78373	0.472928	0.000149278	-1.1323	0.166738
63153673	chr15:63153673:C:T	8.72268e-16	-1.77942	0.386605	0.00013765	-1.14074	0.094073
63153810	chr15:63153810:T:C	2.08211e-15	-0.522778	-3.12094e-10	0.000715608	0.601754	-3.12094e-10
63153813	chr15:63153813:G:A	9.75812e-16	-1.77481	0.494163	0.000149721	-1.14907	0.186464
63154399	chr15:63154399:C:T	8.60485e-16	-1.76302	0.3566	0.000129394	-1.16808	0.0595621
63154735	chr15:63154735:A:G	8.88095e-16	-1.778	0.403161	0.000138683	-1.14182	0.102636
63155955	chr15:63155955:A:G	8.27116e-16	-1.73875	0.292784	0.000117414	-1.20833	0.00265586
63156212	chr15:63156212:T:C	1.24819e-15	-3.33647e-10	-1.03447	0.000182796	-3.33647e-10	-0.763009
63156272	chr15:63156272:T:C	8.24224e-16	-1.74432	0.294845	0.000118748	-1.1984	0.00402385
63156787	chr15:63156787:T:A	1.73433e-15	-3.33647e-10	-0.705539	0.000154602	-3.33647e-10	-0.930525
63156792	chr15:63156792:A:G	9.84605e-16	-3.33647e-10	-1.27167	0.00011538	-3.33647e-10	-1.22315
63157020	chr15:63157020:A:G	4.35769e-16	-1.40412	-0.682681	9.94841e-05	-0.536266	-0.835115
63157111	chr15:63157111:A:C	1.01497e-15	-3.33647e-10	-1.2413	0.000121123	-3.33647e-10	-1.17457
63157194	chr15:63157194:G:T	5.18149e-15	-3.33647e-10	0.388934	0.000626575	-3.33647e-10	0.468889
63157344	chr15:63157344:A:C	3.81846e-15	0.361903	-0.278216	4.36216e-05	-1.74435	-0.451473
63157537	chr15:63157537:G:A	3.67322e-16	-1.46371	-0.793962	8.27144e-05	-0.623373	-0.932612
63158028	chr15:63158028:A:C	1.2823e-15	-3.33647e-10	-1.00751	0.000152856	-3.33647e-10	-0.941884
63158127	chr15:63158127:G:A	4.29536e-16	-2.10121	-3.12094e-10	7.07168e-05	-1.7127	-3.12094e-10
63158154	chr15:63158154:T:C	2.30483e-15	-3.33647e-10	-0.421152	0.000304857	-3.33647e-10	-0.251536
63158257	chr15:63158257:A:C	1.36337e-15	-3.33647e-10	-0.946199	0.000135586	-3.33647e-10	-1.06178
63158414	chr15:63158414:T:C	2.19297e-15	-3.33647e-10	-0.470901	0.000288274	-3.33647e-10	-0.307468
63158723	chr15:63158723:C:T	1.92148e-15	-3.33647e-10	-0.603062	0.000250468	-3.33647e-10	-0.448049
63158988	chr15:63158988:A:G	1.49392e-16	-1.85827	-1.29907	1.3256e-05	-2.08803	-1.2989
63159323	chr15:63159323:A:G	1.07467e-15	-3.33647e-10	-1.18415	0.000111557	-3.33647e-10	-1.25684
63159334	chr15:63159334:A:G	1.35116e-15	-3.33647e-10	-0.955198	0.000128219	-3.33647e-10	-1.11764
63159364	chr15:63159364:C:T	1.02176e-15	-0.551512	-0.683118	2.89383e-05	-1.91654	-0.689668
63159933	chr15:63159933:C:T	1.13335e-15	-3.33647e-10	-1.13098	0.000159245	-3.33647e-10	-0.900938
63160110	chr15:63160110:C:T	1.41375e-15	-3.33647e-10	-0.909913	0.000132634	-3.33647e-10	-1.08379
63160146	chr15:63160146:T:C	7.30833e-16	-1.56973	-3.12094e-10	5.14423e-05	-2.03092	-3.12094e-10
63160354	chr15:63160354:T:C	1.81504e-15	-0.660051	-3.12094e-10	0.000598037	0.422274	-3.12094e-10
63161235	chr15:63161235:G:A	1.39084e-15	-3.33647e-10	-0.926248	0.000131035	-3.33647e-10	-1.09592
63162373	chr15:63162373:C:T	9.66078e-16	-3.33647e-10	-1.29067	0.000111895	-3.33647e-10	-1.25382
63162544	chr15:63162544:T:C	1.35225e-15	-3.33647e-10	-0.954386	0.000128388	-3.33647e-10	-1.11632
63162605	chr15:63162605:T:C	9.7928e-16	-3.33647e-10	-1.2771	0.000106843	-3.33647e-10	-1.30002
63163487	chr15:63163487:C:T	2.58379e-16	-1.85014	-0.759347	3.37171e-05	-1.58924	-0.864133
63164189	chr15:63164189:C:T	1.14997e-15	-1.11642	-3.12094e-10	5.35467e-05	-1.99082	-3.12094e-10
63164372	chr15:63164372:G:A	1.64974e-15	-3.33647e-10	-0.755543	0.000157173	-3.33647e-10	-0.914034
63164550	chr15:63164550:T:C	2.48114e-16	-1.9444	-0.705621	4.11409e-05	-1.44035	-0.814028
63164603	chr15:63164603:T:C	1.09511e-15	-3.33647e-10	-1.1653	0.000130614	-3.33647e-10	-1.09913
63165482	chr15:63165482:A:T	9.94207e-16	-3.33647e-10	-1.26197	0.000106887	-3.33647e-10	-1.2996
63166083	chr15:63166083:C:T	1.11326e-15	-1.39667	0.247807	0.000197599	-0.500192	-0.184948
63166776	chr15:63166776:C:T	8.47637e-16	-1.42146	-3.12094e-10	5.91737e-05	-1.8909	-3.12094e-10
63166968	chr15:63166968:T:C	1.36013e-15	-1.022	0.0734204	0.000366941	0.0672918	-0.133469
63166991	chr15:63166991:C:T	9.97586e-16	-3.33647e-10	-1.25858	0.000107139	-3.33647e-10	-1.29725
63167392	chr15:63167392:C:T	2.37822e-16	-2.00642	-0.685974	4.82113e-05	-1.29972	-0.796064
63167875	chr15:63167875:C:T	9.72033e-16	-3.33647e-10	-1.28452	0.000106903	-3.33647e-10	-1.29946
63168383	chr15:63168383:T:C	7.61669e-16	-1.5284	-3.12094e-10	0.000187646	-0.736824	-3.12094e-10
63168569	chr15:63168569:T:C	7.41032e-16	-1.55587	-3.12094e-10	0.00018005	-0.778142	-3.12094e-10
63168681	chr15:63168681:A:G	1.25377e-15	-3.33647e-10	-1.03001	0.00012861	-3.33647e-10	-1.11459
63168799	chr15:63168799:G:A	7.47434e-16	-1.54727	-3.12094e-10	0.000182362	-0.765384	-3.12094e-10
63168804	chr15:63168804:C:A	7.80274e-16	-1.50427	-3.12094e-10	5.27352e-05	-2.0061	-3.12094e-10
63168823	chr15:63168823:C:T	2.93473e-16	-1.20928	-1.27285	1.38282e-05	-2.08542	-1.25925
63169043	chr15:63169043:C:T	1.65503e-15	-3.33647e-10	-0.752338	0.000163131	-3.33647e-10	-0.876827
63169260	chr15:63169260:G:A	6.93003e-16	-1.62288	-3.12094e-10	0.000161852	-0.884699	-3.12094e-10
63169294	chr15:63169294:A:G	1.96969e-15	-3.33647e-10	-0.578285	0.00018677	-3.33647e-10	-0.741499
63169432	chr15:63169432:C:A	1.73188e-15	-3.33647e-10	-0.706952	0.00015339	-3.33647e-10	-0.938395
63169592	chr15:63169592:G:A	1.85944e-15	-3.33647e-10	-0.635882	0.000221939	-3.33647e-10	-0.568975
63170303	chr15:63170303:G:C	9.97641e-16	-3.33647e-10	-1.25852	0.000112335	-3.33647e-10	-1.2499
63170689	chr15:63170689:G:A	3.09638e-15	-0.125926	-3.12094e-10	0.000107572	-1.29322	-3.12094e-10
63170887	chr15:63170887:T:C	9.58877e-16	-3.33647e-10	-1.29815	0.000109663	-3.33647e-10	-1.27397
63170891	chr15:63170891:TA:T	2.68331e-16	-1.29287	-1.27883	1.36028e-05	-2.09456	-1.26654
63170982	chr15:63170982:A:T	1.4052e-15	-3.33647e-10	-0.915976	0.000172163	-3.33647e-10	-0.822935
63171260	chr15:63171260:A:C	1.42654e-15	-0.90091	-3.12094e-10	0.000510386	0.263789	-3.12094e-10
63171643	chr15:63171643:CAT:C	9.71938e-16	-3.33647e-10	-1.28462	0.000106901	-3.33647e-10	-1.29948
63172646	chr15:63172646:G:A	9.71938e-16	-3.33647e-10	-1.28462	0.000106901	-3.33647e-10	-1.29948
63172669	chr15:63172669:T:C	1.73123e-15	-0.707327	-3.12094e-10	0.000668576	0.533771	-3.12094e-10
63173605	chr15:63173605:G:A	9.7189e-16	-3.33647e-10	-1.28467	0.0001069	-3.33647e-10	-1.29948
63173965	chr15:63173965:C:A	1.18035e-15	-3.33647e-10	-1.09035	0.000186732	-3.33647e-10	-0.741703
63174027	chr15:63174027:C:T	1.21002e-16	-2.10073	-1.26738	3.80593e-05	-1.03672	-1.29551
63174228	chr15:63174228:T:C	3.45979e-16	-1.63733	-0.680203	2.10288e-05	-2.0707	-0.854783
63174259	chr15:63174259:C:T	9.77523e-16	-3.33647e-10	-1.27889	0.000107056	-3.33647e-10	-1.29802
63174387	chr15:63174387:C:T	6.99193e-16	-1.61399	-3.12094e-10	0.000182522	-0.764509	-3.12094e-10
63174388	chr15:63174388:G:A	4.96246e-16	-1.95684	-3.12094e-10	4.82003e-05	-2.09601	-3.12094e-10
63174664	chr15:63174664:G:A	1.18152e-16	-2.101	-1.29095	3.92337e-05	-1.10397	-1.19788
63175121	chr15:63175121:C:A	1.17115e-15	-1.09817	-3.12094e-10	0.000347532	-0.120524	-3.12094e-10
63175392	chr15:63175392:T:C	9.60185e-16	-3.33647e-10	-1.29679	0.00010897	-3.33647e-10	-1.28031
63175460	chr15:63175460:TC:T	9.87094e-16	-3.33647e-10	-1.26915	0.000106947	-3.33647e-10	-1.29905
63175682	chr15:63175682:G:A	1.04567e-15	-3.33647e-10	-1.2115	0.000110027	-3.33647e-10	-1.27066
63175688	chr15:63175688:G:C	2.87575e-16	-2.09245	-0.409979	9.49741e-05	-0.86854	-0.549235
63176557	chr15:63176557:C:A	1.6055e-15	-3.33647e-10	-0.782722	0.000162407	-3.33647e-10	-0.881273
63176765	chr15:63176765:T:C	1.44223e-16	-2.02421	-1.16834	2.51558e-05	-1.52809	-1.2182
63176837	chr15:63176837:G:A	1.57617e-15	-0.801162	-3.12094e-10	6.06003e-05	-1.86708	-3.12094e-10
63177417	chr15:63177417:G:T	3.17097e-16	-1.4704	-0.934305	3.14181e-05	-1.6498	-0.874197
63177647	chr15:63177647:A:T	1.38236e-16	-1.96863	-1.26632	6.74539e-05	-0.474542	-1.28539
63177746	chr15:63177746:A:G	1.05748e-15	-3.33647e-10	-1.20027	0.000119423	-3.33647e-10	-1.18871
63178929	chr15:63178929:T:A	2.72351e-16	-1.44133	-1.11549	6.81691e-05	-0.694083	-1.0553
63179134	chr15:63179134:G:C	1.46829e-16	-2.09117	-1.08347	5.6468e-05	-0.784619	-1.15309
63179168	chr15:63179168:C:G	9.84006e-16	-3.33647e-10	-1.27228	0.000121106	-3.33647e-10	-1.17472
63179217	chr15:63179217:C:T	9.6447e-16	-3.33647e-10	-1.29234	0.000106856	-3.33647e-10	-1.2999
63179491	chr15:63179491:C:A	9.59193e-16	-3.33647e-10	-1.29782	0.000108361	-3.33647e-10	-1.28591
63179503	chr15:63179503:A:ACCT	2.7826e-16	-1.49221	-1.04315	5.84388e-05	-0.775992	-1.12741
63180024	chr15:63180024:C:T	9.89033e-16	-3.33647e-10	-1.26719	0.000106952	-3.33647e-10	-1.299
63180057	chr15:63180057:T:C	1.05748e-15	-3.33647e-10	-1.20027	0.000119423	-3.33647e-10	-1.18871
63181272	chr15:63181272:T:C	9.73037e-16	-3.33647e-10	-1.28349	0.000107325	-3.33647e-10	-1.29552
63182192	chr15:63182192:G:T	1.58857e-16	-1.98197	-1.11394	7.70978e-05	-0.443449	-1.18286
63182568	chr15:63182568:C:T	1.3688e-15	-0.942225	-3.12094e-10	7.01424e-05	-1.72085	-3.12094e-10
63182606	chr15:63182606:G:A	5.16847e-16	-1.91617	-3.12094e-10	5.12506e-05	-2.03465	-3.12094e-10
63182784	chr15:63182784:G:A	2.09563e-16	-1.54599	-1.2729	4.63339e-05	-0.840008	-1.2955
63183578	chr15:63183578:C:T	9.57127e-16	-3.33647e-10	-1.29998	0.000107791	-3.33647e-10	-1.29119
63183579	chr15:63183579:G:A	1.94056e-16	-1.95607	-0.939704	1.81293e-05	-2.02452	-1.04934
63183740	chr15:63183740:C:T	4.331e-16	-2.09294	-3.12094e-10	5.97505e-05	-1.8812	-3.12094e-10
63183923	chr15:63183923:T:C	9.59293e-16	-3.33647e-10	-1.29772	0.000109193	-3.33647e-10	-1.27826
63184075	chr15:63184075:C:T	1.50208e-16	-1.89075	-1.26115	1.9193e-05	-1.76067	-1.25616
63184692	chr15:63184692:A:G	5.15526e-15	-3.33647e-10	0.383858	0.000733747	-3.33647e-10	0.626785
63185091	chr15:63185091:C:T	3.97825e-16	-1.40145	-0.77645	3.48159e-05	-1.70043	-0.720876
63185115	chr15:63185115:C:A	3.49415e-16	-2.08979	-0.217862	0.000105013	-0.944082	-0.373216
63185222	chr15:63185222:G:A	1.41313e-16	-1.94667	-1.26627	1.75799e-05	-1.82513	-1.27949
63185415	chr15:63185415:G:A	9.5712e-16	-3.33647e-10	-1.29998	0.000108022	-3.33647e-10	-1.28904
63185939	chr15:63185939:G:T	2.62349e-15	-3.33647e-10	-0.291655	0.000382545	-3.33647e-10	-0.0245326
63186077	chr15:63186077:C:G	5.27739e-15	-3.33647e-10	0.407272	0.000705646	-3.33647e-10	0.587734
63186089	chr15:63186089:T:C	1.0421e-15	-3.33647e-10	-1.21492	0.00010898	-3.33647e-10	-1.28021
63186374	chr15:63186374:G:A	7.71119e-16	-1.06312	-0.452957	3.48436e-05	-1.92259	-0.497915
63187763	chr15:63187763:C:T	1.19754e-16	-2.09964	-1.27884	4.72043e-05	-0.960369	-1.15653
63188566	chr15:63188566:A:G	1.00642e-15	-3.33647e-10	-1.24976	0.000107415	-3.33647e-10	-1.29468
63188717	chr15:63188717:T:G	2.49391e-16	-1.52621	-1.11868	5.26564e-05	-0.82153	-1.18606
63189000	chr15:63189000:A:T	1.05317e-15	-3.33647e-10	-1.20436	0.000118941	-3.33647e-10	-1.19275
63189396	chr15:63189396:G:A	6.32248e-15	-3.33647e-10	0.587953	0.000858537	-3.33647e-10	0.783851
63190314	chr15:63190314:G:T	4.83287e-16	-1.98628	0.00297372	0.000112639	-1.47023	0.223042
63190585	chr15:63190585:T:C	5.44961e-16	-1.2957	-0.567499	0.000132982	-0.487059	-0.594103
63190666	chr15:63190666:A:G	9.97732e-16	-3.33647e-10	-1.25843	0.000122682	-3.33647e-10	-1.16178
63190868	chr15:63190868:G:A	1.60708e-15	-2.04567	1.26393	0.000182441	-1.62623	0.861274
63191091	chr15:63191091:G:A	1.96115e-16	-2.01344	-0.871771	1.90685e-05	-2.10114	-0.922203
63191921	chr15:63191921:G:A	1.05254e-15	-3.33647e-10	-1.20495	0.000136878	-3.33647e-10	-1.05229
63192568	chr15:63192568:G:A	5.00649e-16	-1.94801	-3.12094e-10	9.34344e-05	-1.43412	-3.12094e-10
63192647	chr15:63192647:CT:C	9.64688e-16	-3.33647e-10	-1.29211	0.000113868	-3.33647e-10	-1.23634
63192750	chr15:63192750:A:G	9.68432e-16	-3.33647e-10	-1.28824	0.000115049	-3.33647e-10	-1.22602
63192837	chr15:63192837:T:C	9.64179e-16	-3.33647e-10	-1.29264	0.00010686	-3.33647e-10	-1.29986
63193003	chr15:63193003:AC:A	1.03097e-15	-3.33647e-10	-1.22566	0.000107465	-3.33647e-10	-1.29421
63193328	chr15:63193328:G:C	8.86052e-16	-1.15409	-0.223046	4.64502e-05	-1.8517	-0.281302
63193581	chr15:63193581:G:A	1.7311e-15	-3.33647e-10	-0.707403	0.00025616	-3.33647e-10	-0.425578
63193777	chr15:63193777:T:C	9.56469e-16	-1.7432	0.442538	0.000198385	-1.05411	0.372935
63193920	chr15:63193920:C:A	9.71178e-16	-3.33647e-10	-1.2854	0.000107001	-3.33647e-10	-1.29854
63193948	chr15:63193948:T:C	9.64688e-16	-3.33647e-10	-1.29211	0.000113868	-3.33647e-10	-1.23634
63194400	chr15:63194400:G:A	9.64333e-16	-3.33647e-10	-1.29248	0.000106858	-3.33647e-10	-1.29988
63195218	chr15:63195218:C:A	9.57898e-16	-3.33647e-10	-1.29917	0.000110847	-3.33647e-10	-1.26323
63195570	chr15:63195570:A:G	4.45485e-16	-1.51139	-0.553357	9.7472e-05	-0.811909	-0.579906
63195575	chr15:63195575:T:C	1.33085e-15	-0.970341	-3.12094e-10	0.00041835	0.0649384	-3.12094e-10
63196023	chr15:63196023:A:G	1.06967e-15	-3.33647e-10	-1.18881	0.000144952	-3.33647e-10	-0.994976
63196507	chr15:63196507:A:G	9.64282e-16	-3.33647e-10	-1.29253	0.000106859	-3.33647e-10	-1.29987
63196526	chr15:63196526:G:T	1.0562e-15	-3.33647e-10	-1.20148	0.000110764	-3.33647e-10	-1.26397
63197459	chr15:63197459:C:T	5.59716e-15	-3.33647e-10	0.4661	0.000699581	-3.33647e-10	0.579103
63197649	chr15:63197649:C:T	9.62108e-16	-3.33647e-10	-1.29479	0.000106914	-3.33647e-10	-1.29935
63197822	chr15:63197822:CA:C	1.70595e-15	-3.33647e-10	-0.722038	0.000147884	-3.33647e-10	-0.974948
63198348	chr15:63198348:C:T	3.63448e-16	-2.02605	-0.242228	7.45256e-05	-1.26494	-0.395295
63199375	chr15:63199375:A:T	1.10788e-15	-3.33647e-10	-1.15371	0.000148137	-3.33647e-10	-0.973241
63199609	chr15:63199609:A:G	1.76669e-15	-3.33647e-10	-0.687053	0.000222413	-3.33647e-10	-0.566845
63199675	chr15:63199675:C:T	1.911e-16	-1.83885	-1.07226	1.99805e-05	-1.8064	-1.17022
63199828	chr15:63199828:G:A	8.31736e-16	-1.7144	0.274002	0.000161836	-1.09414	0.20934
63200525	chr15:63200525:C:T	1.90665e-15	-3.33647e-10	-0.610813	0.000145719	-3.33647e-10	-0.989696
63200577	chr15:63200577:C:G	3.48908e-16	-2.06689	-0.242217	8.71702e-05	-1.10822	-0.395296
63201960	chr15:63201960:T:C	1.68426e-16	-1.74096	-1.29645	1.48626e-05	-1.97877	-1.29376
63201968	chr15:63201968:A:G	9.69496e-16	-3.33647e-10	-1.28714	0.000106867	-3.33647e-10	-1.29979
63202018	chr15:63202018:C:T	1.42103e-16	-1.98841	-1.21895	1.60877e-05	-1.98523	-1.20809
63202036	chr15:63202036:A:G	1.69227e-16	-1.73308	-1.29959	1.48904e-05	-1.98437	-1.28629
63203086	chr15:63203086:T:G	1.97673e-16	-1.81513	-1.06217	1.8825e-05	-1.81117	-1.22503
63203599	chr15:63203599:G:T	9.81488e-16	-3.33647e-10	-1.27484	0.000107261	-3.33647e-10	-1.29612
63203712	chr15:63203712:C:T	1.17403e-16	-2.10044	-1.29787	2.21989e-05	-1.62746	-1.24388
63203962	chr15:63203962:C:T	5.74331e-16	-1.81071	-3.12094e-10	5.15157e-05	-2.02949	-3.12094e-10
63203981	chr15:63203981:T:C	1.80673e-15	-3.33647e-10	-0.664638	0.000228639	-3.33647e-10	-0.539233
63204080	chr15:63204080:G:A	5.75964e-16	-1.38392	-0.423945	0.000135936	-0.604814	-0.454384
63204456	chr15:63204456:G:A	5.15088e-16	-1.45755	-0.462028	0.000117279	-0.714184	-0.492639
63205253	chr15:63205253:T:C	1.06539e-15	-3.33647e-10	-1.19282	0.000143913	-3.33647e-10	-1.00217
63205310	chr15:63205310:A:C	1.17711e-16	-2.10084	-1.29484	4.22154e-05	-0.954677	-1.27392
63205354	chr15:63205354:G:A	7.26902e-16	-1.30708	-0.268043	4.81782e-05	-1.76843	-0.328039
63205832	chr15:63205832:A:G	8.41762e-16	-1.42842	-3.12094e-10	5.82012e-05	-1.90747	-3.12094e-10
63206236	chr15:63206236:C:G	9.937e-16	-3.33647e-10	-1.26248	0.000107844	-3.33647e-10	-1.2907
63206286	chr15:63206286:A:G	1.11087e-15	-3.33647e-10	-1.15102	0.000153756	-3.33647e-10	-0.936013
63206619	chr15:63206619:C:T	5.06348e-16	-1.93669	-3.12094e-10	4.92236e-05	-2.07501	-3.12094e-10
63206637	chr15:63206637:C:T	2.14591e-15	-0.0447393	-0.447854	0.000106012	-1.08926	-0.218566
63206824	chr15:63206824:C:T	4.40553e-16	-2.07588	-3.12094e-10	4.99779e-05	-2.0598	-3.12094e-10
63207736	chr15:63207736:T:C	1.03849e-15	-3.33647e-10	-1.21839	0.000131185	-3.33647e-10	-1.09477
63207957	chr15:63207957:G:A	6.56188e-15	-3.33647e-10	0.625118	0.000990416	-3.33647e-10	0.926746
63207964	chr15:63207964:C:T	6.82487e-15	-3.33647e-10	0.664414	0.00103333	-3.33647e-10	0.969158
63207969	chr15:63207969:TC:T	3.77157e-16	-1.08794	-1.14331	1.68152e-05	-1.85987	-1.28922
63207996	chr15:63207996:G:A	1.99367e-16	-2.06412	-0.804641	2.04719e-05	-2.09261	-0.859719
63208033	chr15:63208033:G:A	9.73747e-16	-3.33647e-10	-1.28276	0.000106952	-3.33647e-10	-1.299
63208337	chr15:63208337:T:A	1.3791e-16	-2.05179	-1.18552	1.52771e-05	-2.02466	-1.22036
63208463	chr15:63208463:T:A	6.31169e-15	-3.33647e-10	0.586244	0.000994908	-3.33647e-10	0.931271
63208570	chr15:63208570:C:T	1.20817e-16	-2.10118	-1.26847	4.43219e-05	-1.00236	-1.17754
63208730	chr15:63208730:T:G	1.03663e-15	-3.33647e-10	-1.22018	0.000107319	-3.33647e-10	-1.29558
63208984	chr15:63208984:C:T	7.7892e-16	-1.20726	-0.298747	4.43931e-05	-1.82295	-0.355341
63209038	chr15:63209038:C:T	9.88351e-16	-3.33647e-10	-1.26788	0.000107568	-3.33647e-10	-1.29326
63209521	chr15:63209521:G:T	8.90254e-16	-1.02468	-0.347727	3.83548e-05	-1.91989	-0.404614
63209852	chr15:63209852:C:A	9.86262e-16	-3.33647e-10	-1.26999	0.000107469	-3.33647e-10	-1.29417
63209930	chr15:63209930:G:A	1.34047e-16	-2.10115	-1.16457	4.2788e-05	-1.01366	-1.20146
63211114	chr15:63211114:C:T	1.35237e-16	-2.10113	-1.15576	4.39431e-05	-0.995355	-1.19313
63211816	chr15:63211816:A:T	1.28617e-16	-2.10107	-1.20601	4.05226e-05	-1.05443	-1.21509
63212419	chr15:63212419:C:T	9.86201e-16	-3.33647e-10	-1.27005	0.000119298	-3.33647e-10	-1.18975
63212929	chr15:63212929:G:T	1.28169e-16	-2.07799	-1.23258	1.45725e-05	-2.05269	-1.23955
63213306	chr15:63213306:G:T	3.53529e-16	-2.04589	-0.250055	7.93734e-05	-1.19503	-0.402189
63213310	chr15:63213310:G:A	1.0957e-15	-3.33647e-10	-1.16477	0.000150837	-3.33647e-10	-0.955179
63213333	chr15:63213333:TA:T	6.40148e-15	-3.33647e-10	0.60037	0.000930282	-3.33647e-10	0.864109
63213450	chr15:63213450:G:A	6.71128e-16	-1.36027	-0.294684	4.95062e-05	-1.71944	-0.349838
63213714	chr15:63213714:A:G	2.12396e-15	-3.33647e-10	-0.502876	0.000171225	-3.33647e-10	-0.828401
63213759	chr15:63213759:C:T	4.35582e-16	-2.08723	-3.12094e-10	5.01169e-05	-2.05702	-3.12094e-10
63214246	chr15:63214246:A:G	1.62615e-16	-1.99979	-1.07274	1.677e-05	-1.98174	-1.17005
63214471	chr15:63214471:C:T	1.31192e-16	-2.02482	-1.26244	1.4903e-05	-1.98843	-1.28139
63214544	chr15:63214544:G:A	1.20069e-16	-2.07584	-1.30001	6.09775e-05	-0.611751	-1.24912
63214618	chr15:63214618:C:T	1.22214e-15	-1.05555	-3.12094e-10	0.000370352	-0.0569239	-3.12094e-10
63214962	chr15:63214962:C:T	1.05618e-15	-3.33647e-10	-1.2015	0.00014184	-3.33647e-10	-1.01668
63214990	chr15:63214990:A:G	1.06536e-15	-3.33647e-10	-1.19285	0.000108201	-3.33647e-10	-1.28739
63215008	chr15:63215008:T:G	9.81989e-16	-3.33647e-10	-1.27433	0.00010725	-3.33647e-10	-1.29621
63215223	chr15:63215223:C:T	6.64047e-16	-1.33989	-0.325675	4.72416e-05	-1.73445	-0.381651
63215268	chr15:63215268:T:C	1.3222e-16	-2.08523	-1.19422	5.55607e-05	-0.728614	-1.22529
63215551	chr15:63215551:A:G	1.32018e-16	-2.0858	-1.19518	5.51114e-05	-0.736657	-1.22536
63215742	chr15:63215742:A:C	1.60724e-15	-3.33647e-10	-0.781642	0.000166985	-3.33647e-10	-0.853476
63215892	chr15:63215892:G:A	1.0358e-15	-3.33647e-10	-1.22099	0.000107303	-3.33647e-10	-1.29573
63216086	chr15:63216086:G:A	1.40444e-16	-2.07159	-1.14752	6.42726e-05	-0.623193	-1.18505
63216232	chr15:63216232:TTA:T	3.66864e-16	-1.49609	-0.762834	8.31276e-05	-0.766993	-0.784009
63216295	chr15:63216295:C:G	1.98761e-15	-3.33647e-10	-0.569226	0.000169026	-3.33647e-10	-0.841327
63216983	chr15:63216983:C:T	1.35398e-16	-2.0845	-1.17119	5.65172e-05	-0.731635	-1.2052
63217141	chr15:63217141:T:C	2.29483e-15	-3.33647e-10	-0.425499	0.000162571	-3.33647e-10	-0.880262
63217269	chr15:63217269:A:G	1.02167e-15	-3.33647e-10	-1.23472	0.00011004	-3.33647e-10	-1.27054
63217385	chr15:63217385:C:T	2.06309e-15	-3.33647e-10	-0.531952	0.00020253	-3.33647e-10	-0.660492
63217731	chr15:63217731:T:C	3.50751e-16	-2.06907	-0.234765	8.98222e-05	-1.08552	-0.388024
63217915	chr15:63217915:A:G	6.5758e-16	-1.3595	-0.315845	4.83899e-05	-1.72314	-0.368945
63218029	chr15:63218029:T:G	1.26641e-16	-2.02283	-1.29973	8.73505e-05	-0.29015	-1.2113
63218046	chr15:63218046:C:T	6.72357e-16	-1.65313	-3.12094e-10	6.75361e-05	-1.75872	-3.12094e-10
63218052	chr15:63218052:C:G	1.30226e-16	-2.02819	-1.26646	1.69422e-05	-1.87744	-1.26413
63218095	chr15:63218095:C:G	9.82275e-16	-3.33647e-10	-1.27404	0.000107254	-3.33647e-10	-1.29618
63218103	chr15:63218103:T:C	5.73039e-16	-1.81296	-3.12094e-10	5.19536e-05	-2.02103	-3.12094e-10
63218125	chr15:63218125:A:T	9.8349e-16	-3.33647e-10	-1.27281	0.000107314	-3.33647e-10	-1.29562
63218556	chr15:63218556:C:T	9.8267e-16	-3.33647e-10	-1.27364	0.000106997	-3.33647e-10	-1.29857
63218630	chr15:63218630:T:G	9.82936e-16	-3.33647e-10	-1.27337	0.000107289	-3.33647e-10	-1.29585
63218839	chr15:63218839:T:C	9.83032e-16	-3.33647e-10	-1.27327	0.000107294	-3.33647e-10	-1.29581
63218918	chr15:63218918:G:A	1.00163e-15	-3.33647e-10	-1.25453	0.000108309	-3.33647e-10	-1.28639
63219254	chr15:63219254:C:T	1.06853e-15	-3.33647e-10	-1.18987	0.000144523	-3.33647e-10	-0.997943
63219255	chr15:63219255:G:A	9.5985e-16	-3.33647e-10	-1.29714	0.000107054	-3.33647e-10	-1.29805
63219498	chr15:63219498:C:A	9.96962e-16	-3.33647e-10	-1.2592	0.000108046	-3.33647e-10	-1.28882
63219501	chr15:63219501:C:T	1.15679e-15	-3.33647e-10	-1.11051	0.00011576	-3.33647e-10	-1.21986
63219767	chr15:63219767:T:C	1.06662e-15	-3.33647e-10	-1.19166	0.000144195	-3.33647e-10	-1.00021
63219791	chr15:63219791:A:G	2.07882e-16	-1.75171	-1.07523	1.98498e-05	-1.74974	-1.23345
63219855	chr15:63219855:T:A	2.05036e-16	-1.75029	-1.09044	1.96704e-05	-1.74897	-1.24329
63219971	chr15:63219971:A:C	1.73389e-16	-1.90308	-1.1053	1.80941e-05	-1.87841	-1.19738
63219995	chr15:63219995:G:A	4.37431e-16	-2.083	-3.12094e-10	6.00382e-05	-1.8764	-3.12094e-10
63220582	chr15:63220582:T:G	9.95622e-16	-3.33647e-10	-1.26055	0.000107974	-3.33647e-10	-1.28949
63221202	chr15:63221202:T:G	9.83773e-16	-3.33647e-10	-1.27252	0.000107326	-3.33647e-10	-1.29551
63221287	chr15:63221287:A:G	1.02118e-15	-3.33647e-10	-1.2352	0.000110005	-3.33647e-10	-1.27086
63221425	chr15:63221425:C:T	1.00585e-15	-3.33647e-10	-1.25033	0.000106925	-3.33647e-10	-1.29925
63222033	chr15:63222033:C:T	2.78657e-15	-3.33647e-10	-0.231347	0.0003726	-3.33647e-10	-0.0508742
63223120	chr15:63223120:G:GTTT	1.42018e-16	-1.96697	-1.24099	1.61489e-05	-1.98586	-1.20367
63223304	chr15:63223304:G:T	5.92877e-16	-1.31134	-0.467589	4.03562e-05	-1.75366	-0.519972
63223332	chr15:63223332:G:A	1.04106e-15	-3.33647e-10	-1.21592	0.000107441	-3.33647e-10	-1.29444
63223696	chr15:63223696:A:G	9.97835e-16	-3.33647e-10	-1.25833	0.000108098	-3.33647e-10	-1.28834
63223741	chr15:63223741:A:G	1.57985e-15	-3.33647e-10	-0.79883	0.000176074	-3.33647e-10	-0.800477
63223747	chr15:63223747:A:G	7.29677e-16	-1.17253	-0.398785	3.97255e-05	-1.83653	-0.452857
63223834	chr15:63223834:G:A	2.12064e-16	-1.97955	-0.827481	1.99224e-05	-2.09781	-0.881719
63224067	chr15:63224067:G:C	7.18313e-16	-1.21223	-0.374784	4.16315e-05	-1.81302	-0.4295
63224117	chr15:63224117:A:G	1.06218e-15	-3.33647e-10	-1.19584	0.000138627	-3.33647e-10	-1.03959
63224384	chr15:63224384:T:G	1.03162e-15	-3.33647e-10	-1.22503	0.000107518	-3.33647e-10	-1.29372
63224449	chr15:63224449:A:G	9.98192e-16	-3.33647e-10	-1.25797	0.000108118	-3.33647e-10	-1.28816
63224560	chr15:63224560:A:G	7.68305e-16	-1.14666	-0.373067	4.02125e-05	-1.84902	-0.428182
63224714	chr15:63224714:T:C	9.7782e-16	-3.33647e-10	-1.27859	0.000117653	-3.33647e-10	-1.20364
63225148	chr15:63225148:A:G	3.69026e-16	-1.1356	-1.11744	1.85728e-05	-2.05691	-0.992769
63225637	chr15:63225637:A:AG	6.16048e-15	-3.33647e-10	0.561995	0.000967277	-3.33647e-10	0.903106
63225746	chr15:63225746:G:A	1.07039e-15	-3.33647e-10	-1.18814	0.000144804	-3.33647e-10	-0.996001
63225825	chr15:63225825:T:C	2.89827e-15	-0.192044	-3.12094e-10	0.000105529	-1.3124	-3.12094e-10
63226020	chr15:63226020:C:T	1.73045e-16	-1.90742	-1.10295	1.75687e-05	-1.8827	-1.22256
63226030	chr15:63226030:G:A	1.90589e-15	-3.33647e-10	-0.611212	0.000238182	-3.33647e-10	-0.498346
63226643	chr15:63226643:T:A	1.02254e-15	-3.33647e-10	-1.23387	0.000107259	-3.33647e-10	-1.29613
63227163	chr15:63227163:T:C	1.44769e-16	-2.00206	-1.18672	1.6201e-05	-1.96536	-1.22094
63227432	chr15:63227432:GTTAGTAAC:G	1.36583e-16	-2.09409	-1.15289	5.24182e-05	-0.822119	-1.19001
63227786	chr15:63227786:C:T	1.02053e-15	-3.33647e-10	-1.23584	0.000108068	-3.33647e-10	-1.28862
63228587	chr15:63228587:C:T	1.53345e-15	-3.33647e-10	-0.828642	0.000191164	-3.33647e-10	-0.718245
63228995	chr15:63228995:T:C	9.57329e-16	-3.33647e-10	-1.29977	0.000108791	-3.33647e-10	-1.28195
63229270	chr15:63229270:C:T	4.30834e-16	-2.09819	-3.12094e-10	6.17246e-05	-1.8487	-3.12094e-10
63229574	chr15:63229574:G:C	1.2477e-15	-3.33647e-10	-1.03485	0.000117385	-3.33647e-10	-1.20592
63229687	chr15:63229687:A:G	2.83703e-15	-3.33647e-10	-0.213401	0.000221018	-3.33647e-10	-0.573136
63229773	chr15:63229773:G:T	3.21033e-16	-2.04248	-0.34989	2.98226e-05	-2.02679	-0.549319
63230397	chr15:63230397:G:T	1.39814e-15	-0.921019	-3.12094e-10	0.000516917	0.276504	-3.12094e-10
63230428	chr15:63230428:G:A	5.381e-16	-2.08239	0.206518	0.000151676	-1.38058	0.430947
63230483	chr15:63230483:G:A	1.06568e-15	-3.33647e-10	-1.19255	0.000143991	-3.33647e-10	-1.00163
63230492	chr15:63230492:C:G	1.7043e-16	-1.77622	-1.24937	1.60844e-05	-2.01344	-1.18009
63230994	chr15:63230994:A:G	1.09943e-15	-3.33647e-10	-1.16137	0.000112183	-3.33647e-10	-1.25125
63231387	chr15:63231387:T:A	1.93132e-16	-2.01102	-0.889518	1.87295e-05	-2.10105	-0.940227
63231498	chr15:63231498:TTG:T	9.64795e-16	-3.33647e-10	-1.292	0.000113986	-3.33647e-10	-1.2353
63231572	chr15:63231572:C:T	9.9586e-16	-3.33647e-10	-1.26031	0.000107998	-3.33647e-10	-1.28927
63232375	chr15:63232375:A:G	2.7867e-15	-3.33647e-10	-0.231302	0.000372719	-3.33647e-10	-0.0505543
63232613	chr15:63232613:G:A	6.36463e-16	-1.70799	-3.12094e-10	5.37527e-05	-1.98699	-3.12094e-10
63232846	chr15:63232846:AC:A	2.81545e-16	-2.07878	-0.444839	6.28353e-05	-1.23688	-0.593979
63232937	chr15:63232937:TTATAAA:T	2.15673e-16	-2.01946	-0.770685	2.0944e-05	-2.10121	-0.828317
63233050	chr15:63233050:G:A	2.77903e-16	-1.24787	-1.28877	1.33875e-05	-2.07994	-1.29711
63233164	chr15:63233164:A:G	2.72043e-15	-3.33647e-10	-0.255369	0.000335876	-3.33647e-10	-0.154638
63233753	chr15:63233753:A:C	3.48108e-16	-2.07859	-0.232815	9.37457e-05	-1.04463	-0.386167
63233769	chr15:63233769:C:T	1.00551e-15	-3.33647e-10	-1.25066	0.000119738	-3.33647e-10	-1.18608
63234963	chr15:63234963:A:G	6.80502e-16	-1.64984	0.00875655	4.93889e-05	-2.03617	-0.0354861
63235375	chr15:63235375:T:C	1.18181e-15	-1.08911	-3.12094e-10	6.84652e-05	-1.74505	-3.12094e-10
63235415	chr15:63235415:G:T	7.65701e-15	-3.33647e-10	0.779463	0.00123257	-3.33647e-10	1.14548
63235548	chr15:63235548:C:T	4.30506e-16	-2.09895	-3.12094e-10	5.2555e-05	-2.00952	-3.12094e-10
63236055	chr15:63236055:T:A	9.57366e-16	-3.33647e-10	-1.29973	0.000111496	-3.33647e-10	-1.25739
63236102	chr15:63236102:A:G	4.29537e-16	-2.10121	-3.12094e-10	7.50902e-05	-1.65269	-3.12094e-10
63236233	chr15:63236233:A:G	6.74248e-15	-3.33647e-10	0.652269	0.00107095	-3.33647e-10	1.00492
63236452	chr15:63236452:G:A	1.60373e-15	-3.33647e-10	-0.783827	0.000166646	-3.33647e-10	-0.855506
63236725	chr15:63236725:C:T	2.55558e-16	-2.0298	-0.590667	2.34866e-05	-2.10106	-0.71389
63237201	chr15:63237201:A:G	1.30591e-16	-2.06522	-1.22662	6.23606e-05	-0.565364	-1.27308
63237564	chr15:63237564:A:G	1.24568e-16	-2.05031	-1.28875	6.9151e-05	-0.450857	-1.28423
63237781	chr15:63237781:C:T	2.86029e-16	-1.90998	-0.597839	3.17238e-05	-1.51631	-0.998005
63237944	chr15:63237944:C:T	9.78826e-16	-3.33647e-10	-1.27756	0.000117867	-3.33647e-10	-1.20182
63238161	chr15:63238161:G:A	1.08885e-15	-3.33647e-10	-1.17103	0.000148967	-3.33647e-10	-0.967655
63238283	chr15:63238283:T:C	1.02143e-15	-3.33647e-10	-1.23496	0.000110537	-3.33647e-10	-1.26603
63238293	chr15:63238293:G:A	2.53453e-16	-2.02953	-0.599205	2.32765e-05	-2.10105	-0.722883
63238348	chr15:63238348:C:T	1.2871e-15	-1.00377	-3.12094e-10	0.000410472	0.045928	-3.12094e-10
63238766	chr15:63238766:A:C	2.37787e-15	-1.72291	1.33295	0.000171253	-1.97957	1.15134
63239716	chr15:63239716:A:G	1.93288e-16	-2.01554	-0.884195	1.88249e-05	-2.10118	-0.935016
63239776	chr15:63239776:G:A	5.69545e-16	-1.65112	-0.167954	0.00011448	-1.02165	-0.209323
63240120	chr15:63240120:G:A	5.97447e-16	-1.77125	-3.12094e-10	5.06104e-05	-2.04722	-3.12094e-10
63240376	chr15:63240376:G:A	1.56348e-15	-3.33647e-10	-0.809247	0.000207069	-3.33647e-10	-0.638325
63240896	chr15:63240896:G:T	1.78463e-15	-3.33647e-10	-0.676945	0.000162567	-3.33647e-10	-0.880287
63240979	chr15:63240979:C:T	1.03121e-15	-1.95148	0.726055	0.000155885	-1.85731	0.935053
63241080	chr15:63241080:C:T	1.2277e-15	-1.05101	-3.12094e-10	0.00012553	-1.13883	-3.12094e-10
63241943	chr15:63241943:G:T	1.01386e-15	-3.33647e-10	-1.24239	0.000109097	-3.33647e-10	-1.27914
63241982	chr15:63241982:T:C	4.04088e-16	-2.0695	-0.0927829	0.00010111	-1.10058	-0.254585
63242058	chr15:63242058:C:T	1.00573e-15	-3.33647e-10	-1.25045	0.000108583	-3.33647e-10	-1.28387
63242445	chr15:63242445:C:T	1.02162e-15	-3.33647e-10	-1.23476	0.000109586	-3.33647e-10	-1.27467
63242485	chr15:63242485:T:C	9.93041e-16	-3.33647e-10	-1.26314	0.000107626	-3.33647e-10	-1.29272
63242651	chr15:63242651:C:T	2.5397e-16	-1.85986	-0.766837	2.64263e-05	-1.58862	-1.1084
63243109	chr15:63243109:AC:A	9.97286e-16	-3.33647e-10	-1.25888	0.000107149	-3.33647e-10	-1.29716
63243706	chr15:63243706:G:C	1.10257e-15	-3.33647e-10	-1.15851	0.000110433	-3.33647e-10	-1.26697
63244031	chr15:63244031:C:A	1.10657e-15	-0.984215	-0.170679	3.46122e-05	-1.65278	-0.774395
63244076	chr15:63244076:T:A	3.26359e-16	-1.20867	-1.16724	1.315e-05	-2.09802	-1.29693
63245801	chr15:63245801:A:G	1.23889e-15	-3.33647e-10	-1.04195	0.000166264	-3.33647e-10	-0.857803
63245895	chr15:63245895:A:G	1.06222e-15	-3.33647e-10	-1.1958	0.00011311	-3.33647e-10	-1.24302
63246226	chr15:63246226:G:A	1.38259e-15	-3.33647e-10	-0.9322	0.000157709	-3.33647e-10	-0.910626
63246246	chr15:63246246:T:G	1.30355e-16	-2.00563	-1.28803	1.5204e-05	-1.95647	-1.29335
63246361	chr15:63246361:T:C	6.94376e-16	-1.25036	-0.37054	0.000168514	-0.442009	-0.402348
63246449	chr15:63246449:A:G	1.06979e-15	-3.33647e-10	-1.1887	0.000113802	-3.33647e-10	-1.23692
63246526	chr15:63246526:A:G	2.65385e-16	-1.31343	-1.2693	1.31912e-05	-2.09408	-1.29775
63246704	chr15:63246704:A:G	1.67092e-15	-3.33647e-10	-0.742783	0.000198073	-3.33647e-10	-0.682745
63247423	chr15:63247423:C:T	3.48571e-16	-1.87422	-0.435851	3.37124e-05	-1.56835	-0.885163
63247483	chr15:63247483:C:T	1.01354e-15	-3.33647e-10	-1.24271	0.000109963	-3.33647e-10	-1.27124
63248008	chr15:63248008:C:G	1.00869e-15	-3.33647e-10	-1.24751	0.000107599	-3.33647e-10	-1.29297
63248179	chr15:63248179:A:G	9.57683e-16	-3.33647e-10	-1.2994	0.000108786	-3.33647e-10	-1.282
63248183	chr15:63248183:C:A	1.08485e-15	-3.33647e-10	-1.17472	0.000109602	-3.33647e-10	-1.27452
63248373	chr15:63248373:G:A	1.36708e-16	-2.10069	-1.14538	4.62382e-05	-1.01309	-1.12448
63248629	chr15:63248629:A:C	1.24148e-15	-3.33647e-10	-1.03985	0.000130449	-3.33647e-10	-1.10039
63248713	chr15:63248713:A:G	4.39761e-16	-2.07768	-3.12094e-10	5.66539e-05	-1.93442	-3.12094e-10
63248812	chr15:63248812:A:C	1.58529e-15	-3.33647e-10	-0.795391	0.000165288	-3.33647e-10	-0.863688
63248972	chr15:63248972:A:G	1.33689e-16	-2.04334	-1.22506	7.13889e-05	-0.411842	-1.2914
63249247	chr15:63249247:A:C	4.05502e-16	-2.06112	-0.0976624	9.63436e-05	-1.14439	-0.259065
63249563	chr15:63249563:A:G	9.57094e-16	-3.33647e-10	-1.30001	0.000108334	-3.33647e-10	-1.28616
63250085	chr15:63250085:G:A	2.95287e-16	-1.30946	-1.16651	1.9117e-05	-1.72641	-1.2944
63250093	chr15:63250093:G:A	7.55804e-16	-1.53613	-3.12094e-10	4.89005e-05	-2.08159	-3.12094e-10
63250122	chr15:63250122:A:G	7.87416e-16	-1.97021	0.475052	9.38375e-05	-2.02376	0.593943
63250338	chr15:63250338:A:G	9.59768e-16	-3.33647e-10	-1.29722	0.000107557	-3.33647e-10	-1.29336
63250454	chr15:63250454:T:C	9.72762e-16	-3.33647e-10	-1.28377	0.000116259	-3.33647e-10	-1.21556
63250610	chr15:63250610:A:C	9.71902e-16	-3.33647e-10	-1.28466	0.000106858	-3.33647e-10	-1.29988
63250719	chr15:63250719:C:T	1.06138e-15	-3.33647e-10	-1.19658	0.000110085	-3.33647e-10	-1.27013
63251080	chr15:63251080:A:C	1.40965e-15	-3.33647e-10	-0.912814	0.000177704	-3.33647e-10	-0.791259
63251349	chr15:63251349:C:T	9.57252e-16	-3.33647e-10	-1.29985	0.000108776	-3.33647e-10	-1.28209
63251907	chr15:63251907:G:A	1.63346e-16	-1.96072	-1.10732	2.36468e-05	-1.7218	-1.08635
63252328	chr15:63252328:C:T	1.01572e-15	-3.33647e-10	-1.24056	0.000126009	-3.33647e-10	-1.13502
63252472	chr15:63252472:G:A	1.10413e-15	-3.33647e-10	-1.1571	0.000108099	-3.33647e-10	-1.28833
63252480	chr15:63252480:C:T	1.2184e-15	-3.33647e-10	-1.05862	0.000116669	-3.33647e-10	-1.21204
63252839	chr15:63252839:C:T	9.94367e-16	-3.33647e-10	-1.26181	0.000107468	-3.33647e-10	-1.29419
63252957	chr15:63252957:G:A	2.78695e-16	-1.81294	-0.720859	2.28038e-05	-2.03183	-0.812624
63253097	chr15:63253097:T:C	7.07384e-16	-1.60234	-3.12094e-10	4.79865e-05	-2.10046	-3.12094e-10
63253133	chr15:63253133:G:A	4.37048e-16	-2.08387	-3.12094e-10	0.000101223	-1.35406	-3.12094e-10
63253153	chr15:63253153:T:C	2.59392e-16	-1.84694	-0.758636	2.16508e-05	-2.04706	-0.849278
63253564	chr15:63253564:C:G	2.10394e-15	-3.33647e-10	-0.512348	0.000273309	-3.33647e-10	-0.360777
63253884	chr15:63253884:A:G	5.93714e-16	-1.4589	-0.318616	0.000129572	-0.748118	-0.359021
63254215	chr15:63254215:A:C	5.84393e-16	-1.48669	-0.306647	4.88993e-05	-1.65847	-0.423147
63254836	chr15:63254836:C:T	1.74579e-15	-0.698951	-3.12094e-10	0.000188796	-0.730713	-3.12094e-10
63255018	chr15:63255018:G:A	2.64593e-16	-1.88824	-0.697479	2.2536e-05	-2.06532	-0.790945
63255115	chr15:63255115:G:A	4.29812e-16	-2.10057	-3.12094e-10	5.32517e-05	-1.99635	-3.12094e-10
63255239	chr15:63255239:A:G	1.10608e-15	-3.33647e-10	-1.15533	0.000111525	-3.33647e-10	-1.25713
63255322	chr15:63255322:G:A	1.77621e-15	-3.33647e-10	-0.681677	0.000150752	-3.33647e-10	-0.95574
63255812	chr15:63255812:G:A	2.64658e-16	-2.06103	-0.524447	3.93086e-05	-2.04546	-0.254473
63255890	chr15:63255890:G:C	1.06765e-15	-1.1907	-3.12094e-10	0.000331961	-0.16636	-3.12094e-10
63256297	chr15:63256297:G:A	9.58475e-16	-3.33647e-10	-1.29857	0.000107937	-3.33647e-10	-1.28983
63256588	chr15:63256588:G:A	1.41688e-16	-1.93471	-1.27558	1.52325e-05	-1.94801	-1.29994
63256865	chr15:63256865:C:T	1.41962e-16	-1.91855	-1.28981	1.50639e-05	-1.96107	-1.29801
63257154	chr15:63257154:T:C	1.06812e-15	-3.33647e-10	-1.19026	0.000110649	-3.33647e-10	-1.26502
63257922	chr15:63257922:G:A	1.85238e-15	-3.33647e-10	-0.639686	0.000382281	-3.33647e-10	-0.0252235
63258158	chr15:63258158:A:G	4.65621e-16	-1.30466	-0.71588	3.15257e-05	-1.76742	-0.753152
63258786	chr15:63258786:A:G	8.78883e-15	-3.33647e-10	0.917322	0.00108456	-3.33647e-10	1.01755
63258843	chr15:63258843:G:A	4.37402e-16	-2.08306	-3.12094e-10	4.98745e-05	-2.06187	-3.12094e-10
63259609	chr15:63259609:T:C	3.80006e-16	-2.0793	-0.144424	0.00010298	-1.02614	-0.310705
63259742	chr15:63259742:G:T	1.45135e-15	-3.33647e-10	-0.883665	0.000128659	-3.33647e-10	-1.11421
63259992	chr15:63259992:G:A	1.1309e-15	-3.33647e-10	-1.13315	0.000114244	-3.33647e-10	-1.23304
63260693	chr15:63260693:AT:A	1.38969e-15	-3.33647e-10	-0.92708	0.000140444	-3.33647e-10	-1.02657
63261140	chr15:63261140:A:T	1.25555e-15	-3.33647e-10	-1.02858	0.000129295	-3.33647e-10	-1.10928
63261795	chr15:63261795:T:C	1.80528e-16	-1.88883	-1.0792	1.96344e-05	-1.93541	-1.05869
63261929	chr15:63261929:G:C	9.95608e-16	-3.33647e-10	-1.26056	0.000107355	-3.33647e-10	-1.29523
63262317	chr15:63262317:GATGA:G	1.00758e-15	-3.33647e-10	-1.24861	0.000124012	-3.33647e-10	-1.151
63262416	chr15:63262416:A:C	9.88755e-16	-3.33647e-10	-1.26747	0.000106898	-3.33647e-10	-1.29951
63263165	chr15:63263165:G:A	6.80892e-16	-2.0341	0.393587	0.000111951	-2.07274	0.819417
63263403	chr15:63263403:TGAATACACATTTCACTA:T	1.28706e-16	-2.01762	-1.28876	7.95691e-05	-0.309155	-1.2856
63263517	chr15:63263517:TA:T	1.86759e-15	-3.33647e-10	-0.631511	0.000264988	-3.33647e-10	-0.391696
63263610	chr15:63263610:G:A	1.14444e-15	-3.33647e-10	-1.12124	0.000152809	-3.33647e-10	-0.942191
63264263	chr15:63264263:G:T	4.09478e-16	-2.09946	-0.0495722	6.78821e-05	-2.093	0.339395
63265279	chr15:63265279:T:C	1.04419e-15	-3.33647e-10	-1.21292	0.000118422	-3.33647e-10	-1.19712
63266100	chr15:63266100:G:A	1.44497e-16	-2.09958	-1.09107	4.79661e-05	-1.00205	-1.09884
63267410	chr15:63267410:T:A	1.26223e-16	-2.02989	-1.29597	7.33318e-05	-0.393926	-1.28246
63267661	chr15:63267661:A:G	3.66916e-15	-3.33647e-10	0.0438029	0.00032059	-3.33647e-10	-0.201216
63267870	chr15:63267870:T:C	4.85055e-16	-1.97965	-3.12094e-10	8.06959e-05	-1.58069	-3.12094e-10
63268104	chr15:63268104:A:G	9.96517e-16	-3.33647e-10	-1.25965	0.000107496	-3.33647e-10	-1.29392
63269102	chr15:63269102:G:A	6.9946e-16	-1.99538	0.381772	0.000100014	-2.05247	0.686396
63269585	chr15:63269585:T:G	1.9245e-15	-3.33647e-10	-0.601493	0.000308206	-3.33647e-10	-0.240611
63270007	chr15:63270007:A:G	1.82206e-15	-3.33647e-10	-0.656189	0.000238778	-3.33647e-10	-0.495845
63270591	chr15:63270591:T:G	1.31265e-16	-2.07675	-1.20994	2.89683e-05	-1.30575	-1.29942
63270787	chr15:63270787:T:C	1.65358e-16	-1.86788	-1.18792	3.69649e-05	-1.12619	-1.23522
63270836	chr15:63270836:T:C	1.07095e-15	-3.33647e-10	-1.18762	0.000111346	-3.33647e-10	-1.25874
63271104	chr15:63271104:G:A	5.47026e-16	-0.718134	-1.14128	1.64724e-05	-1.87702	-1.29268
63271899	chr15:63271899:C:T	6.07594e-16	-1.75441	-3.12094e-10	5.69357e-05	-1.92946	-3.12094e-10
63272015	chr15:63272015:C:T	1.71185e-15	-3.33647e-10	-0.718581	0.000179347	-3.33647e-10	-0.782056
63272052	chr15:63272052:C:T	1.03462e-15	-3.33647e-10	-1.22213	0.000111015	-3.33647e-10	-1.26172
63272059	chr15:63272059:G:A	1.14958e-15	-3.33647e-10	-1.11677	0.000119379	-3.33647e-10	-1.18907
63272454	chr15:63272454:G:A	2.66863e-15	-3.33647e-10	-0.274593	0.00035032	-3.33647e-10	-0.112531
63272833	chr15:63272833:A:G	1.45781e-15	-3.33647e-10	-0.879223	0.000194249	-3.33647e-10	-0.702238
63273152	chr15:63273152:T:C	1.13176e-15	-3.33647e-10	-1.13239	0.000118113	-3.33647e-10	-1.19974
63273445	chr15:63273445:T:A	5.44464e-16	-1.86411	-3.12094e-10	5.93783e-05	-1.88745	-3.12094e-10
63273882	chr15:63273882:T:C	1.05648e-15	-3.33647e-10	-1.20122	0.00011286	-3.33647e-10	-1.24523
63274503	chr15:63274503:A:C	4.00183e-16	-0.948736	-1.22326	1.74826e-05	-1.82249	-1.28768
63274576	chr15:63274576:C:T	1.15928e-15	-3.33647e-10	-1.10836	0.00012402	-3.33647e-10	-1.15094
63274757	chr15:63274757:GAGA:G	1.01401e-15	-3.33647e-10	-1.24224	0.00011835	-3.33647e-10	-1.19773
63275039	chr15:63275039:A:T	1.67363e-16	-1.96985	-1.0739	1.6521e-05	-2.01331	-1.15344
63275378	chr15:63275378:A:G	1.68079e-16	-1.89537	-1.14411	3.64126e-05	-1.18218	-1.19429
63276267	chr15:63276267:T:C	9.69286e-16	-3.33647e-10	-1.28735	0.000108767	-3.33647e-10	-1.28217
63276881	chr15:63276881:C:T	8.74007e-16	-2.09639	0.705567	0.00022325	-1.0624	0.499317
63276928	chr15:63276928:C:T	4.89893e-16	-1.96973	-3.12094e-10	8.9725e-05	-1.47463	-3.12094e-10
63276985	chr15:63276985:C:A	3.02764e-16	-1.1563	-1.29466	1.84653e-05	-1.81862	-1.23686
63277319	chr15:63277319:C:T	1.05774e-15	-3.33647e-10	-1.20003	0.00011279	-3.33647e-10	-1.24585
63277518	chr15:63277518:C:T	6.20018e-16	-2.07719	0.34302	0.00013659	-1.21073	0.156328
63277614	chr15:63277614:C:T	1.06214e-15	-3.33647e-10	-1.19587	0.000113111	-3.33647e-10	-1.24301
63278141	chr15:63278141:T:A	2.56296e-16	-1.59438	-1.0232	2.5294e-05	-1.56071	-1.1801
63278922	chr15:63278922:T:C	1.59866e-16	-2.02348	-1.06609	7.48817e-05	-0.40384	-1.25163
63279010	chr15:63279010:C:T	2.08393e-16	-1.85004	-0.974451	1.99263e-05	-1.91556	-1.06378
63279035	chr15:63279035:C:T	1.59551e-16	-2.03458	-1.05696	7.95216e-05	-0.347917	-1.24743
63279610	chr15:63279610:G:A	1.21932e-16	-2.07729	-1.28316	2.99971e-05	-1.29367	-1.27661
63279621	chr15:63279621:C:T	2.20805e-15	-1.68573	1.22168	0.000100732	-1.92928	0.570359
63279701	chr15:63279701:A:G	1.24638e-15	-3.33647e-10	-1.03592	0.000154136	-3.33647e-10	-0.933544
63279764	chr15:63279764:A:G	1.49518e-16	-2.07689	-1.07961	0.00010583	-0.623442	-0.686098
63279998	chr15:63279998:A:T	4.71648e-16	-2.00768	-3.12094e-10	4.80671e-05	-2.09878	-3.12094e-10
63280451	chr15:63280451:G:A	4.7021e-16	-2.01074	-3.12094e-10	5.47599e-05	-1.96842	-3.12094e-10
63280482	chr15:63280482:CTT:C	5.96518e-16	-2.09364	0.320831	0.000147827	-1.11678	0.141448
63280672	chr15:63280672:C:A	1.50432e-15	-0.847821	-3.12094e-10	8.61164e-05	-1.51568	-3.12094e-10
63280725	chr15:63280725:C:T	1.71162e-15	-3.33647e-10	-0.71872	0.000199488	-3.33647e-10	-0.675625
63281359	chr15:63281359:T:TCAGCGCCTGGTTTTTGC	1.20876e-15	-3.33647e-10	-1.06656	0.00011526	-3.33647e-10	-1.22419
63281624	chr15:63281624:C:T	1.92204e-16	-1.61518	-1.29018	2.1705e-05	-1.59476	-1.29908
63281903	chr15:63281903:A:G	1.04528e-15	-3.33647e-10	-1.21188	0.000111845	-3.33647e-10	-1.25427
63282051	chr15:63282051:A:G	1.10165e-15	-3.33647e-10	-1.15935	0.000118497	-3.33647e-10	-1.19649
63282373	chr15:63282373:T:C	2.06612e-16	-2.06303	-0.770041	0.000111044	-0.0886021	-1.17285
63282442	chr15:63282442:G:A	1.54332e-16	-2.08906	-1.03575	0.000129989	0.156716	-1.26065
63282890	chr15:63282890:G:A	1.31842e-15	-3.33647e-10	-0.979727	0.000152016	-3.33647e-10	-0.947395
63283184	chr15:63283184:A:G	4.35889e-15	-3.33647e-10	0.216059	0.000324446	-3.33647e-10	-0.189259
63283731	chr15:63283731:T:C	1.03187e-15	-3.33647e-10	-1.22479	0.000109364	-3.33647e-10	-1.2767
63283789	chr15:63283789:AC:A	9.75647e-16	-3.33647e-10	-1.28081	0.000107207	-3.33647e-10	-1.29661
63284375	chr15:63284375:G:A	1.10839e-15	-3.33647e-10	-1.15325	0.000116702	-3.33647e-10	-1.21175
63284559	chr15:63284559:T:A	9.80516e-16	-3.33647e-10	-1.27584	0.000108691	-3.33647e-10	-1.28287
63285425	chr15:63285425:T:C	5.70078e-16	-2.09311	0.274973	0.000141569	-1.12435	0.105756
63285435	chr15:63285435:T:A	1.43683e-15	-3.33647e-10	-0.893723	0.00020423	-3.33647e-10	-0.652131
63285750	chr15:63285750:G:T	5.85495e-16	-2.08231	0.29085	0.000129573	-1.22665	0.119515
63286369	chr15:63286369:A:G	8.12405e-16	-1.46392	-3.12094e-10	0.000204391	-0.651344	-3.12094e-10
63287182	chr15:63287182:C:T	1.5818e-16	-2.09861	-1.00157	8.69611e-05	-0.938927	-0.56699
63287208	chr15:63287208:G:A	1.15244e-15	-3.33647e-10	-1.11428	0.000137992	-3.33647e-10	-1.04419
63287581	chr15:63287581:T:C	5.77476e-16	-2.09918	0.293934	0.000155991	-1.04407	0.122492
63287956	chr15:63287956:T:C	3.72162e-16	-0.987461	-1.25712	1.6143e-05	-1.89071	-1.29918
63288361	chr15:63288361:AT:A	2.69924e-15	-3.33647e-10	-0.263188	0.000362455	-3.33647e-10	-0.0784779
63288397	chr15:63288397:T:C	4.15497e-16	-0.865779	-1.26866	1.54825e-05	-1.93516	-1.29651
63289421	chr15:63289421:T:C	1.71391e-16	-1.92153	-1.09843	3.62089e-05	-1.22766	-1.15442
63289896	chr15:63289896:C:T	1.96405e-16	-1.79006	-1.09367	1.93047e-05	-1.85966	-1.15137
63289958	chr15:63289958:G:A	9.83516e-16	-3.33647e-10	-1.27278	0.000107546	-3.33647e-10	-1.29346
63290194	chr15:63290194:A:G	9.87478e-16	-3.33647e-10	-1.26876	0.00010782	-3.33647e-10	-1.29092
63290461	chr15:63290461:A:T	9.9889e-16	-3.33647e-10	-1.25727	0.000108537	-3.33647e-10	-1.28429
63290586	chr15:63290586:G:A	1.19559e-16	-2.09221	-1.28789	3.25022e-05	-1.22078	-1.26929
63291008	chr15:63291008:G:A	4.85065e-16	-1.97963	-3.12094e-10	8.78675e-05	-1.49555	-3.12094e-10
63291456	chr15:63291456:A:G	1.15252e-15	-3.33647e-10	-1.11421	0.000129228	-3.33647e-10	-1.1098
63291510	chr15:63291510:T:C	1.1538e-15	-3.33647e-10	-1.11309	0.000115409	-3.33647e-10	-1.2229
63291706	chr15:63291706:G:A	9.66189e-16	-3.33647e-10	-1.29055	0.00010871	-3.33647e-10	-1.2827
63291953	chr15:63291953:C:T	2.06336e-15	-3.33647e-10	-0.531825	0.000158336	-3.33647e-10	-0.906659
63292572	chr15:63292572:GGA:G	6.41623e-16	-1.69991	-3.12094e-10	6.74068e-05	-1.76063	-3.12094e-10
63292929	chr15:63292929:C:T	5.28334e-16	-2.086	0.191817	0.000123015	-1.18555	0.0264767
63293003	chr15:63293003:G:A	9.63304e-16	-3.33647e-10	-1.29355	0.000108424	-3.33647e-10	-1.28533
63293031	chr15:63293031:C:G	1.22426e-15	-3.33647e-10	-1.05382	0.000139581	-3.33647e-10	-1.03273
63293325	chr15:63293325:T:C	1.07824e-15	-3.33647e-10	-1.18083	0.000121173	-3.33647e-10	-1.17416
63293501	chr15:63293501:T:C	9.82284e-16	-3.33647e-10	-1.27403	0.000111016	-3.33647e-10	-1.2617
63293508	chr15:63293508:T:G	6.47471e-16	-2.08848	0.397637	0.000158913	-1.11779	0.21477
63293657	chr15:63293657:G:A	9.70881e-16	-3.33647e-10	-1.28571	0.000109562	-3.33647e-10	-1.27489
63293694	chr15:63293694:C:T	9.61129e-16	-3.33647e-10	-1.29581	0.000106919	-3.33647e-10	-1.2993
63294018	chr15:63294018:A:G	3.82793e-15	-3.33647e-10	0.0861657	0.000499067	-3.33647e-10	0.241361
63294346	chr15:63294346:A:G	2.84695e-15	-3.33647e-10	-0.209909	0.00022167	-3.33647e-10	-0.570191
63294711	chr15:63294711:G:A	1.17305e-15	-3.33647e-10	-1.09655	0.000113775	-3.33647e-10	-1.23716
63295321	chr15:63295321:C:G	1.09112e-15	-3.33647e-10	-1.16896	0.000122445	-3.33647e-10	-1.16372
63295444	chr15:63295444:T:C	2.97696e-16	-1.30158	-1.16626	2.55299e-05	-1.50101	-1.23052
63295522	chr15:63295522:C:T	9.61396e-16	-3.33647e-10	-1.29553	0.000107905	-3.33647e-10	-1.29013
63296097	chr15:63296097:G:A	1.38183e-15	-3.33647e-10	-0.932752	0.000153965	-3.33647e-10	-0.934651
63296250	chr15:63296250:T:C	1.48778e-16	-2.09978	-1.06168	1.76058e-05	-1.93346	-1.16969
63296463	chr15:63296463:G:A	8.68843e-16	-0.154576	-1.24218	3.01252e-05	-1.29522	-1.27079
63296783	chr15:63296783:G:A	9.69659e-16	-3.33647e-10	-1.28697	0.000108796	-3.33647e-10	-1.2819
63297485	chr15:63297485:G:A	2.68155e-15	-3.33647e-10	-0.269763	0.000220384	-3.33647e-10	-0.57601
63297490	chr15:63297490:A:T	8.27502e-16	-1.4455	-3.12094e-10	0.000255884	-0.426654	-3.12094e-10
63297773	chr15:63297773:T:C	4.36213e-16	-0.938752	-1.14703	1.71864e-05	-1.86842	-1.25884
63298378	chr15:63298378:T:C	1.68905e-16	-2.08627	-0.948313	0.000110544	-0.784189	-0.481774
63298794	chr15:63298794:C:T	5.07243e-16	-2.10122	0.166297	0.000146557	-0.996596	0.0126321
63298840	chr15:63298840:TAATATA:T	1.15433e-15	-3.33647e-10	-1.11264	0.00012331	-3.33647e-10	-1.15668
63299120	chr15:63299120:T:C	1.54017e-16	-2.0806	-1.04625	2.35534e-05	-1.81599	-0.996118
63299342	chr15:63299342:T:C	9.57186e-16	-3.33647e-10	-1.29992	0.00010687	-3.33647e-10	-1.29977
63299379	chr15:63299379:A:G	1.20646e-16	-2.0949	-1.27615	3.90882e-05	-1.03301	-1.27255
63300002	chr15:63300002:T:A	5.95325e-16	-0.565303	-1.2095	1.57887e-05	-1.9856	-1.22648
63300273	chr15:63300273:G:T	5.19003e-16	-2.08096	0.168958	0.000202186	-0.672219	0.0100306
63300372	chr15:63300372:C:T	1.29049e-14	-3.33647e-10	1.30145	0.000928284	-3.33647e-10	0.861959
63300599	chr15:63300599:G:A	2.36071e-16	-1.79906	-0.900723	2.00113e-05	-1.7711	-1.20398
63301414	chr15:63301414:A:G	1.12593e-15	-3.33647e-10	-1.13755	0.000143655	-3.33647e-10	-1.00397
63302032	chr15:63302032:C:T	1.21748e-16	-2.07651	-1.28545	2.67019e-05	-1.38668	-1.29997
63302265	chr15:63302265:C:T	2.37057e-16	-1.64086	-1.05476	1.98664e-05	-1.7672	-1.21515
63302576	chr15:63302576:G:A	9.75847e-16	-3.33647e-10	-1.28061	0.000114591	-3.33647e-10	-1.23001
63302675	chr15:63302675:T:G	1.27514e-15	-3.33647e-10	-1.0131	0.00013997	-3.33647e-10	-1.02995
63302898	chr15:63302898:A:G	2.29475e-15	-3.33647e-10	-0.425534	0.000187755	-3.33647e-10	-0.736239
63303345	chr15:63303345:TCA:T	1.32062e-16	-2.01309	-1.26755	1.57111e-05	-1.97073	-1.24628
63303373	chr15:63303373:T:C	1.36535e-16	-2.09075	-1.15659	6.2412e-05	-0.902701	-0.93492
63303452	chr15:63303452:A:G	3.13925e-16	-2.0904	-0.324363	3.23014e-05	-2.10121	-0.395058
63303679	chr15:63303679:T:C	1.94951e-15	-1.56015	0.97157	7.38333e-05	-2.04401	0.374437
63303782	chr15:63303782:C:A	1.52121e-16	-2.01087	-1.12837	1.96553e-05	-1.97866	-1.01438
63304165	chr15:63304165:G:A	4.86599e-16	-1.97647	-3.12094e-10	4.98833e-05	-2.06169	-3.12094e-10
63304559	chr15:63304559:C:T	7.81815e-16	-2.10122	0.598924	9.44494e-05	-2.07748	0.654162
63304923	chr15:63304923:T:G	6.54213e-15	-3.33647e-10	0.622103	0.000495257	-3.33647e-10	0.233698
63305287	chr15:63305287:T:C	1.19085e-15	-3.33647e-10	-1.08149	0.000121787	-3.33647e-10	-1.16911
63305440	chr15:63305440:C:T	3.47092e-16	-2.10103	-0.213293	5.45255e-05	-1.72585	-0.246859
63305474	chr15:63305474:A:G	1.01673e-15	-3.33647e-10	-1.23957	0.000108664	-3.33647e-10	-1.28312
63306906	chr15:63306906:T:C	4.44613e-16	-2.06671	-3.12094e-10	4.91612e-05	-2.07627	-3.12094e-10
63306996	chr15:63306996:T:C	9.57877e-16	-3.33647e-10	-1.29919	0.00011116	-3.33647e-10	-1.26041
63307436	chr15:63307436:C:T	1.82346e-16	-1.66453	-1.29348	1.66526e-05	-1.86018	-1.29863
63307738	chr15:63307738:G:A	9.89353e-16	-3.33647e-10	-1.26686	0.000112595	-3.33647e-10	-1.24758
63307789	chr15:63307789:C:T	1.28381e-16	-2.0875	-1.22142	1.61686e-05	-1.91266	-1.27565
63308229	chr15:63308229:G:T	2.52409e-15	-3.33647e-10	-0.330277	0.000375092	-3.33647e-10	-0.044208
63308325	chr15:63308325:C:T	1.14261e-15	-2.09471	0.971867	0.000402572	-0.730857	0.757352
63308404	chr15:63308404:G:A	3.07083e-16	-1.56844	-0.868355	2.49099e-05	-1.70318	-1.05293
63308524	chr15:63308524:A:G	5.7459e-15	-3.33647e-10	0.492328	0.000430282	-3.33647e-10	0.0930628
63308677	chr15:63308677:T:C	1.59417e-16	-1.94052	-1.15187	0.000109232	-0.345194	-0.932709
63308827	chr15:63308827:A:T	1.33961e-15	-2.08965	1.12587	0.000497735	-0.665277	0.903966
63308884	chr15:63308884:T:C	2.11381e-15	-3.33647e-10	-0.507665	0.00032678	-3.33647e-10	-0.182092
63309180	chr15:63309180:G:A	6.0287e-16	-2.0877	0.325492	0.000238863	-0.642106	0.146617
63309589	chr15:63309589:T:A	1.17707e-16	-2.09928	-1.29644	1.43874e-05	-2.02399	-1.28103
63309857	chr15:63309857:G:A	4.95706e-16	-2.068	0.110068	0.000401516	-0.40274	0.426609
63310210	chr15:63310210:T:G	4.29711e-16	-2.1008	-3.12094e-10	9.42707e-05	-1.42521	-3.12094e-10
63310466	chr15:63310466:A:G	2.04048e-15	-3.33647e-10	-0.542975	0.000315231	-3.33647e-10	-0.218072
63311012	chr15:63311012:T:C	2.15145e-15	-3.33647e-10	-0.490017	0.000251148	-3.33647e-10	-0.445338
63311026	chr15:63311026:C:A	1.34985e-15	-3.33647e-10	-0.956166	0.000174566	-3.33647e-10	-0.809074
63311054	chr15:63311054:C:T	2.20153e-15	-3.33647e-10	-0.467006	0.000351484	-3.33647e-10	-0.109216
63311287	chr15:63311287:G:T	3.05137e-16	-1.31994	-1.12322	2.33527e-05	-1.62124	-1.19942
63311416	chr15:63311416:C:T	1.93536e-16	-2.08623	-0.812224	5.97565e-05	-1.1997	-0.681402
63311422	chr15:63311422:G:A	1.18524e-16	-2.09694	-1.29186	1.43683e-05	-2.03428	-1.27207
63311499	chr15:63311499:G:T	1.65227e-15	-3.33647e-10	-0.754012	0.000241652	-3.33647e-10	-0.48388
63311549	chr15:63311549:T:G	1.22379e-15	-3.33647e-10	-1.0542	0.000137808	-3.33647e-10	-1.04552
63311603	chr15:63311603:C:T	1.39941e-15	0.36762	-1.28773	3.45169e-05	-1.13459	-1.29534
63311643	chr15:63311643:T:C	1.67573e-15	-3.33647e-10	-0.739909	0.000175792	-3.33647e-10	-0.802075
63311657	chr15:63311657:C:T	2.58901e-15	-3.33647e-10	-0.304884	0.000423291	-3.33647e-10	0.07668
63311824	chr15:63311824:C:T	1.075e-15	-3.33647e-10	-1.18384	0.000110195	-3.33647e-10	-1.26913
63311888	chr15:63311888:C:T	1.06142e-14	-3.33647e-10	1.10604	0.00105845	-3.33647e-10	0.993177
63312343	chr15:63312343:T:C	5.71183e-16	-1.8162	-3.12094e-10	0.000102609	-1.34046	-3.12094e-10
63312499	chr15:63312499:T:C	1.32352e-15	-3.33647e-10	-0.975867	0.000183029	-3.33647e-10	-0.761736
63312881	chr15:63312881:C:T	3.09762e-16	-1.5942	-0.833909	2.5546e-05	-2.10115	-0.62975
63313165	chr15:63313165:C:T	1.14592e-15	-2.09171	0.971763	0.000418079	-0.692824	0.757115
63313301	chr15:63313301:CTGTT:C	1.29035e-15	-3.33647e-10	-1.00124	0.000176178	-3.33647e-10	-0.799885
63313388	chr15:63313388:A:G	2.29147e-15	-3.33647e-10	-0.426965	0.000369324	-3.33647e-10	-0.0597044
63313556	chr15:63313556:A:G	3.4819e-15	1.26182	-1.2704	5.29061e-05	-0.749319	-1.25354
63313724	chr15:63313724:G:A	1.15362e-15	-2.08655	0.973299	0.000442249	-0.63743	0.757924
63314142	chr15:63314142:T:C	1.55898e-16	-2.04729	-1.06742	1.83973e-05	-1.94273	-1.11644
63314446	chr15:63314446:C:T	4.70959e-16	-2.00914	-3.12094e-10	5.57151e-05	-1.95113	-3.12094e-10
63314778	chr15:63314778:G:A	1.59571e-16	-1.90534	-1.18608	0.00011357	-0.252662	-0.9863
63314892	chr15:63314892:T:C	4.72868e-16	-2.08685	0.0817553	7.83211e-05	-2.01206	0.401502
63315048	chr15:63315048:C:G	1.03122e-15	-3.33647e-10	-1.22542	0.00011849	-3.33647e-10	-1.19655
63315589	chr15:63315589:G:A	3.65582e-16	-2.08683	-0.175589	5.8592e-05	-2.01275	0.111968
63315664	chr15:63315664:C:T	1.23486e-15	-3.33647e-10	-1.0452	0.000118877	-3.33647e-10	-1.19329
63315696	chr15:63315696:TA:T	2.34566e-16	-2.09724	-0.608943	9.36859e-05	-0.507836	-0.923595
63315787	chr15:63315787:G:C	8.65072e-16	-2.08113	0.68003	0.000368125	-0.554077	0.49112
63315832	chr15:63315832:C:T	4.3616e-16	-2.0859	-3.12094e-10	0.000214751	-0.6019	-3.12094e-10
63316071	chr15:63316071:G:A	1.23512e-15	-3.33647e-10	-1.04499	0.000133068	-3.33647e-10	-1.08052
63316212	chr15:63316212:C:T	1.00308e-15	-3.33647e-10	-1.25309	0.000114399	-3.33647e-10	-1.23169
63317014	chr15:63317014:A:G	2.17931e-16	-1.98298	-0.796762	3.0116e-05	-1.87212	-0.694198
63317216	chr15:63317216:G:A	1.89871e-15	-3.33647e-10	-0.614983	0.000286745	-3.33647e-10	-0.312785
63317350	chr15:63317350:G:T	1.2455e-15	-3.33647e-10	-1.03662	0.00013899	-3.33647e-10	-1.03698
63317560	chr15:63317560:A:G	2.71355e-16	-2.10122	-0.459266	4.04801e-05	-2.06939	-0.201175
63317829	chr15:63317829:C:T	1.05681e-15	-3.33647e-10	-1.20091	0.000109276	-3.33647e-10	-1.2775
63317846	chr15:63317846:G:A	1.20563e-16	-2.07194	-1.2998	1.68474e-05	-1.85908	-1.2881
63317927	chr15:63317927:C:T	1.8159e-15	-3.33647e-10	-0.659579	0.000270872	-3.33647e-10	-0.369734
63317964	chr15:63317964:C:T	9.8913e-16	-3.33647e-10	-1.26709	0.000107339	-3.33647e-10	-1.29539
63318173	chr15:63318173:G:T	1.23272e-16	-2.08637	-1.26315	1.72229e-05	-1.902	-1.22314
63318677	chr15:63318677:C:T	3.73206e-16	-2.09121	-0.15057	5.96385e-05	-2.02588	0.142799
63319263	chr15:63319263:G:A	1.74813e-15	-3.33647e-10	-0.697613	0.000258557	-3.33647e-10	-0.416261
63319629	chr15:63319629:G:A	8.80119e-16	-2.08378	0.699918	0.000350829	-0.610202	0.499123
63319813	chr15:63319813:T:C	1.34604e-16	-2.01839	-1.24319	5.68865e-05	-0.630322	-1.3
63320040	chr15:63320040:T:G	1.0105e-15	-3.33647e-10	-1.24572	0.000114954	-3.33647e-10	-1.22684
63320378	chr15:63320378:G:A	1.46038e-15	-3.33647e-10	-0.877464	0.00018335	-3.33647e-10	-0.75998
63320872	chr15:63320872:G:C	2.43774e-15	-3.33647e-10	-0.365086	0.000283581	-3.33647e-10	-0.323881
63321128	chr15:63321128:A:G	9.86662e-16	-3.33647e-10	-1.26959	0.000107561	-3.33647e-10	-1.29332
63321280	chr15:63321280:C:T	1.19553e-16	-2.09242	-1.28773	1.55665e-05	-1.92677	-1.29949
63321626	chr15:63321626:T:C	1.1186e-15	-3.33647e-10	-1.14408	0.000132255	-3.33647e-10	-1.08664
63321791	chr15:63321791:G:A	1.18454e-15	-3.33647e-10	-1.0868	0.000115993	-3.33647e-10	-1.21785
63323472	chr15:63323472:G:C	7.78227e-16	-2.08813	0.581236	0.00015378	-1.39857	0.46272
63323565	chr15:63323565:C:T	2.68632e-16	-2.09616	-0.474416	3.88068e-05	-1.99514	-0.317647
63323568	chr15:63323568:T:C	1.33248e-15	0.323411	-1.29253	2.74136e-05	-1.37785	-1.28249
63324362	chr15:63324362:A:T	1.41807e-15	-2.10122	1.19436	0.000228702	-1.59127	1.05231
63324474	chr15:63324474:G:A	1.87131e-16	-1.7107	-1.2214	1.62445e-05	-1.90542	-1.27821
63324985	chr15:63324985:G:A	9.86386e-16	-3.33647e-10	-1.26987	0.000107198	-3.33647e-10	-1.2967
63325020	chr15:63325020:G:A	1.43562e-15	0.400977	-1.29554	2.85021e-05	-1.33346	-1.28795
63325583	chr15:63325583:C:G	5.68564e-16	-1.8208	-3.12094e-10	6.28623e-05	-1.83043	-3.12094e-10
63325833	chr15:63325833:G:A	7.80198e-16	-2.08867	0.584301	0.00015381	-1.40126	0.465598
63325911	chr15:63325911:A:C	1.69649e-16	-1.77292	-1.25726	1.96457e-05	-1.81531	-1.17821
63326051	chr15:63326051:G:A	7.79302e-16	-2.08977	0.584255	0.000152607	-1.40907	0.46556
63326194	chr15:63326194:C:T	1.68912e-16	-2.09047	-0.944068	1.92479e-05	-2.09809	-0.915887
63326203	chr15:63326203:G:A	6.17651e-16	-1.73799	-3.12094e-10	4.79529e-05	-2.10116	-3.12094e-10
63326400	chr15:63326400:G:A	3.20292e-15	-3.33647e-10	-0.0920945	0.000314119	-3.33647e-10	-0.221606
63327300	chr15:63327300:G:A	1.12229e-15	-3.33647e-10	-1.14079	0.000112579	-3.33647e-10	-1.24772
63327418	chr15:63327418:C:T	9.6454e-16	-3.33647e-10	-1.29226	0.000107603	-3.33647e-10	-1.29293
63328185	chr15:63328185:T:C	1.83556e-16	-2.08389	-0.867499	2.07271e-05	-2.10057	-0.839361
63328506	chr15:63328506:T:C	7.63072e-16	-2.09457	0.56801	0.000143617	-1.45403	0.449798
63330467	chr15:63330467:C:T	1.89301e-16	-2.06699	-0.853583	2.11135e-05	-2.10056	-0.820905
63330970	chr15:63330970:C:T	1.09297e-15	-3.33647e-10	-1.16726	0.000110739	-3.33647e-10	-1.2642
63330971	chr15:63330971:G:A	9.68975e-16	-3.33647e-10	-1.28767	0.000107048	-3.33647e-10	-1.2981
63331048	chr15:63331048:C:A	1.69676e-16	-2.0917	-0.938328	1.93072e-05	-2.0977	-0.913208
63331319	chr15:63331319:G:A	1.02722e-15	-3.33647e-10	-1.2293	0.000107947	-3.33647e-10	-1.28974
63332327	chr15:63332327:C:T	2.13513e-16	-1.58342	-1.2168	1.47297e-05	-2.00318	-1.27834
63332892	chr15:63332892:C:T	1.30307e-15	-2.09626	1.10483	0.000234766	-1.47476	0.961975
63332944	chr15:63332944:C:T	1.06129e-15	-3.33647e-10	-1.19667	0.000108191	-3.33647e-10	-1.28749
63332977	chr15:63332977:T:G	2.01744e-16	-1.63737	-1.21954	1.5058e-05	-1.97784	-1.28163
63333245	chr15:63333245:A:G	2.31818e-15	-3.33647e-10	-0.415375	0.000361552	-3.33647e-10	-0.0809742
63334138	chr15:63334138:C:A	1.11292e-15	-3.33647e-10	-1.14917	0.000128132	-3.33647e-10	-1.11832
63334341	chr15:63334341:T:C	9.66431e-16	-3.33647e-10	-1.2903	0.000106863	-3.33647e-10	-1.29983
63334532	chr15:63334532:C:T	4.31575e-16	-2.09647	-3.12094e-10	6.60421e-05	-1.78109	-3.12094e-10
63335001	chr15:63335001:C:T	4.87686e-16	-1.97424	-3.12094e-10	4.79524e-05	-2.10117	-3.12094e-10
63335105	chr15:63335105:A:G	1.7405e-16	-2.00191	-1.00267	5.19602e-05	-0.81932	-1.20158
63335240	chr15:63335240:G:A	5.42858e-16	-2.0395	0.172433	5.23423e-05	-1.76354	-0.250037
63335411	chr15:63335411:T:A	1.26727e-15	-1.0193	-3.12094e-10	0.000153596	-0.937053	-3.12094e-10
63335473	chr15:63335473:ATTAT:A	9.67442e-16	-2.09704	0.807777	0.000175027	-1.48169	0.675252
63335626	chr15:63335626:G:A	3.10321e-15	-3.33647e-10	-0.123721	0.000254602	-3.33647e-10	-0.431678
63335921	chr15:63335921:A:G	2.18027e-15	-2.09862	1.62191	0.000373469	-1.50976	1.46122
63336090	chr15:63336090:A:G	1.45714e-15	-2.09355	1.21387	0.000271646	-1.44308	1.0762
63337007	chr15:63337007:G:A	1.77617e-15	-3.33647e-10	-0.681698	0.000179764	-3.33647e-10	-0.779736
63337699	chr15:63337699:C:T	1.52587e-16	-2.07751	-1.05867	1.6846e-05	-2.09973	-1.04753
63337717	chr15:63337717:A:AGG	1.17569e-15	-2.08052	0.986219	0.000156642	-1.77081	0.853395
63338114	chr15:63338114:G:A	1.45644e-16	-1.8846	-1.29815	1.46846e-05	-1.99047	-1.2941
63338377	chr15:63338377:G:T	1.46766e-16	-1.88599	-1.28908	1.45539e-05	-1.99376	-1.29976
63338395	chr15:63338395:T:C	1.46138e-15	-3.33647e-10	-0.876775	0.000147954	-3.33647e-10	-0.974478
63338594	chr15:63338594:T:C	9.86223e-16	-3.33647e-10	-1.27003	0.000114632	-3.33647e-10	-1.22965
63338692	chr15:63338692:C:T	9.22493e-16	-2.09463	0.757796	0.000133851	-1.70652	0.631864
63339266	chr15:63339266:T:TC	9.92972e-16	-3.33647e-10	-1.26321	0.000108757	-3.33647e-10	-1.28226
63339269	chr15:63339269:A:AT	1.07778e-15	-2.07653	0.895275	0.000141391	-1.77514	0.755288
63339889	chr15:63339889:T:G	9.84553e-16	-3.33647e-10	-1.27173	0.000111098	-3.33647e-10	-1.26096
63340048	chr15:63340048:A:G	1.02091e-15	-3.33647e-10	-1.23546	0.00011493	-3.33647e-10	-1.22706
63340835	chr15:63340835:C:T	1.52279e-16	-2.09323	-1.04497	1.68639e-05	-2.10069	-1.04551
63341039	chr15:63341039:T:C	9.91922e-16	-2.08205	0.81778	0.000132771	-1.76986	0.687105
63341086	chr15:63341086:A:G	9.60129e-16	-3.33647e-10	-1.29685	0.00010765	-3.33647e-10	-1.29249
63341218	chr15:63341218:T:C	1.09327e-15	-3.33647e-10	-1.16699	0.000124789	-3.33647e-10	-1.14476
63341289	chr15:63341289:C:G	8.17761e-16	-2.09891	0.641565	0.00012498	-1.65982	0.516591
63341344	chr15:63341344:G:A	1.00194e-15	-3.33647e-10	-1.25422	0.000111722	-3.33647e-10	-1.25537
63341436	chr15:63341436:C:T	1.3029e-15	-3.33647e-10	-0.991569	0.000134884	-3.33647e-10	-1.06697
63341470	chr15:63341470:G:A	1.4624e-16	-2.09846	-1.08021	1.6528e-05	-2.09703	-1.06929
63341534	chr15:63341534:T:C	1.52236e-15	-3.33647e-10	-0.835895	0.000153065	-3.33647e-10	-0.940516
63341780	chr15:63341780:G:A	9.71875e-16	-3.33647e-10	-1.28469	0.000107376	-3.33647e-10	-1.29504
63341886	chr15:63341886:C:T	2.03233e-15	-3.33647e-10	-0.546975	0.000311096	-3.33647e-10	-0.231276
63342229	chr15:63342229:C:T	9.94019e-16	-2.08306	0.820903	0.000133695	-1.76596	0.690138
63342276	chr15:63342276:G:A	1.14835e-15	-3.33647e-10	-1.11783	0.000128353	-3.33647e-10	-1.1166
63342288	chr15:63342288:T:C	1.01326e-15	-2.07161	0.828632	0.000129682	-1.80711	0.700817
63342476	chr15:63342476:G:A	9.58126e-16	-3.33647e-10	-1.29894	0.000107245	-3.33647e-10	-1.29626
63342714	chr15:63342714:G:C	1.25934e-16	-2.02871	-1.29945	1.3077e-05	-2.10094	-1.29958
63343913	chr15:63343913:TAAA:T	1.64255e-16	-1.77851	-1.28399	1.85502e-05	-1.77847	-1.27242
63343922	chr15:63343922:A:T	1.37808e-16	-2.06038	-1.17768	1.47423e-05	-2.02589	-1.25477
63344033	chr15:63344033:C:G	1.85261e-15	-3.33647e-10	-0.639565	0.000275669	-3.33647e-10	-0.352177
63344367	chr15:63344367:C:T	1.02736e-15	-3.33647e-10	-1.22917	0.000115597	-3.33647e-10	-1.22127
63344679	chr15:63344679:C:T	1.57842e-16	-1.95961	-1.14271	1.70676e-05	-1.96125	-1.17295
63345010	chr15:63345010:T:C	9.70795e-16	-3.33647e-10	-1.2858	0.000109134	-3.33647e-10	-1.2788
63345238	chr15:63345238:T:C	1.11994e-15	-3.33647e-10	-1.14288	0.000134566	-3.33647e-10	-1.06933
63345329	chr15:63345329:C:T	3.58718e-16	-2.09918	-0.182201	6.33257e-05	-1.56316	-0.259928
63346004	chr15:63346004:A:G	2.50683e-15	-3.33647e-10	-0.33714	0.000280814	-3.33647e-10	-0.333685
63346043	chr15:63346043:A:G	3.54126e-15	-3.33647e-10	0.00832362	0.000574727	-3.33647e-10	0.382516
63346279	chr15:63346279:G:A	2.1123e-16	-2.08815	-0.722813	3.04841e-05	-1.81493	-0.73924
63346438	chr15:63346438:C:T	3.6784e-16	-2.08941	-0.166855	5.25961e-05	-1.7566	-0.252133
63346588	chr15:63346588:G:A	1.50892e-15	-3.33647e-10	-0.844763	0.000192167	-3.33647e-10	-0.713016
63346817	chr15:63346817:A:G	1.49147e-16	-2.00916	-1.14983	1.75867e-05	-1.91849	-1.18575
63346822	chr15:63346822:C:T	1.88616e-16	-1.71516	-1.20904	1.66078e-05	-2.02275	-1.13875
63347029	chr15:63347029:T:A	1.44577e-16	-1.89095	-1.29915	1.39441e-05	-2.06198	-1.27434
63347115	chr15:63347115:C:A	9.71471e-16	-3.33647e-10	-1.2851	0.000106943	-3.33647e-10	-1.29908
63347217	chr15:63347217:T:C	2.56857e-16	-2.09306	-0.522334	2.7256e-05	-1.79254	-0.87357
63347285	chr15:63347285:A:C	2.24886e-15	-3.33647e-10	-0.445736	0.000225173	-3.33647e-10	-0.554512
63347337	chr15:63347337:C:A	1.54823e-16	-2.06966	-1.05198	1.78595e-05	-2.08103	-1.00782
63348297	chr15:63348297:A:G	4.39203e-16	-2.07895	-3.12094e-10	5.83184e-05	-1.90546	-3.12094e-10
63348398	chr15:63348398:A:G	1.12762e-15	-3.33647e-10	-1.13605	0.000118962	-3.33647e-10	-1.19257
63348593	chr15:63348593:C:G	9.99142e-16	-3.33647e-10	-1.25702	0.000107751	-3.33647e-10	-1.29155
63349077	chr15:63349077:A:G	4.93718e-16	-1.99233	0.0303792	6.98537e-05	-1.36513	-0.359849
63349228	chr15:63349228:C:T	2.1429e-16	-1.62596	-1.17063	1.57249e-05	-2.05763	-1.15851
63349297	chr15:63349297:A:G	5.16753e-16	-1.12911	-0.787238	0.000105183	-0.44607	-0.869603
63350085	chr15:63350085:C:T	2.22561e-16	-1.92525	-0.833467	2.38432e-05	-1.94142	-0.858462
63350379	chr15:63350379:C:T	1.53421e-15	-0.828144	-3.12094e-10	0.000120384	-1.18069	-3.12094e-10
63351052	chr15:63351052:T:C	1.05456e-15	-3.33647e-10	-1.20304	0.000111226	-3.33647e-10	-1.25982
63351327	chr15:63351327:C:T	1.55968e-15	-3.33647e-10	-0.811681	0.000197199	-3.33647e-10	-0.687168
63351342	chr15:63351342:G:T	4.30609e-16	-2.09871	-3.12094e-10	7.04213e-05	-1.71688	-3.12094e-10
63351376	chr15:63351376:C:T	9.86167e-16	-3.33647e-10	-1.27009	0.000107275	-3.33647e-10	-1.29599
63351419	chr15:63351419:C:T	1.77775e-15	-3.33647e-10	-0.680811	0.000158552	-3.33647e-10	-0.905299
63352112	chr15:63352112:G:A	1.87049e-15	-3.33647e-10	-0.629956	0.000162744	-3.33647e-10	-0.879198
63352245	chr15:63352245:T:C	2.03985e-16	-1.60339	-1.24247	5.08999e-05	-0.899515	-1.142
63352355	chr15:63352355:C:G	5.456e-16	-1.86203	-3.12094e-10	6.35537e-05	-1.81949	-3.12094e-10
63353049	chr15:63353049:G:A	9.68998e-16	-3.33647e-10	-1.28765	0.000109606	-3.33647e-10	-1.27449
63353203	chr15:63353203:C:A	4.8887e-16	-0.674763	-1.29706	3.37298e-05	-1.15464	-1.29836
63353259	chr15:63353259:A:G	9.72106e-16	-3.33647e-10	-1.28445	0.000110062	-3.33647e-10	-1.27033
63353361	chr15:63353361:G:A	1.06361e-15	-3.33647e-10	-1.19449	0.000126605	-3.33647e-10	-1.13031
63353366	chr15:63353366:C:T	1.07506e-15	-3.33647e-10	-1.18378	0.000114004	-3.33647e-10	-1.23515
63353378	chr15:63353378:G:C	9.57098e-16	-3.33647e-10	-1.30001	0.000110883	-3.33647e-10	-1.2629
63353444	chr15:63353444:C:T	1.07376e-15	-2.09936	0.914365	0.000167665	-1.74507	0.895653
63353678	chr15:63353678:G:A	9.79989e-16	-3.33647e-10	-1.27637	0.000113263	-3.33647e-10	-1.24167
63353714	chr15:63353714:A:G	6.46351e-16	-0.398764	-1.29381	0.000215208	0.693973	-1.29375
63354009	chr15:63354009:C:T	9.88548e-16	-3.33647e-10	-1.26768	0.000107321	-3.33647e-10	-1.29556
63354053	chr15:63354053:T:C	9.66052e-16	-3.33647e-10	-1.2907	0.000109167	-3.33647e-10	-1.2785
63354440	chr15:63354440:C:T	2.46298e-16	-2.07932	-0.578051	3.06343e-05	-1.79029	-0.758966
63354443	chr15:63354443:AG:A	9.58356e-16	-3.33647e-10	-1.29869	0.000109696	-3.33647e-10	-1.27367
63354483	chr15:63354483:C:T	1.57246e-15	-3.33647e-10	-0.803515	0.000180416	-3.33647e-10	-0.776115
63354872	chr15:63354872:C:A	9.57114e-16	-3.33647e-10	-1.29999	0.00011088	-3.33647e-10	-1.26293
63355087	chr15:63355087:ATGACCTG:A	4.36964e-16	-2.08406	-3.12094e-10	5.22312e-05	-2.0157	-3.12094e-10
63355091	chr15:63355091:C:A	1.56475e-16	-2.02817	-1.08285	1.68718e-05	-1.95668	-1.18905
63355115	chr15:63355115:C:T	1.00232e-15	-3.33647e-10	-1.25384	0.000117072	-3.33647e-10	-1.20859
63355355	chr15:63355355:G:T	1.53213e-15	-0.815268	-0.0142305	8.8484e-05	-1.23367	-0.254884
63355508	chr15:63355508:G:A	1.07065e-15	-3.33647e-10	-1.18789	0.000111691	-3.33647e-10	-1.25564
63355550	chr15:63355550:G:A	1.72511e-15	-3.33647e-10	-0.710868	0.00017129	-3.33647e-10	-0.82802
63355650	chr15:63355650:T:C	1.02187e-15	-3.33647e-10	-1.23452	0.000110213	-3.33647e-10	-1.26897
63356346	chr15:63356346:C:T	2.49784e-16	-1.49716	-1.14615	2.14575e-05	-1.78	-1.12531
63356479	chr15:63356479:C:T	4.80939e-16	-1.47395	-0.514219	2.04363e-05	-2.06238	-0.891684
63356999	chr15:63356999:G:A	2.68497e-16	-1.49913	-1.07194	1.41992e-05	-2.08234	-1.23586
63357000	chr15:63357000:C:T	4.33471e-15	-3.33647e-10	0.210496	0.000371224	-3.33647e-10	-0.054573
63357132	chr15:63357132:T:C	1.45225e-15	-3.33647e-10	-0.883042	0.000147181	-3.33647e-10	-0.979714
63357192	chr15:63357192:T:C	9.58055e-16	-3.33647e-10	-1.29901	0.000106853	-3.33647e-10	-1.29992
63357499	chr15:63357499:G:A	1.13349e-15	-3.33647e-10	-1.13085	0.000136861	-3.33647e-10	-1.05241
63357612	chr15:63357612:G:A	1.86949e-16	-1.79135	-1.14173	3.28461e-05	-1.2737	-1.20584
63358120	chr15:63358120:T:G	1.30369e-15	-3.33647e-10	-0.990963	0.000135372	-3.33647e-10	-1.06335
63358401	chr15:63358401:G:A	1.63701e-15	-3.33647e-10	-0.763289	0.000163689	-3.33647e-10	-0.873409
63358472	chr15:63358472:T:G	9.73042e-16	-3.33647e-10	-1.28349	0.000106871	-3.33647e-10	-1.29976
63358534	chr15:63358534:G:A	9.57366e-16	-3.33647e-10	-1.29973	0.000110374	-3.33647e-10	-1.26751
63358692	chr15:63358692:C:T	4.97536e-16	-1.95425	-3.12094e-10	0.000245577	-0.467768	-3.12094e-10
63358745	chr15:63358745:C:T	1.37595e-15	-2.10036	1.16335	0.000211016	-1.76042	1.14097
63358884	chr15:63358884:C:T	5.39756e-16	-1.8728	-3.12094e-10	9.63933e-05	-1.40294	-3.12094e-10
63359672	chr15:63359672:C:T	2.62216e-15	-3.33647e-10	-0.292162	0.000189749	-3.33647e-10	-0.725677
63359741	chr15:63359741:C:T	9.68088e-16	-3.33647e-10	-1.28859	0.000110685	-3.33647e-10	-1.26469
63360589	chr15:63360589:G:A	3.63966e-15	-3.33647e-10	0.0357304	0.000337225	-3.33647e-10	-0.150629
63360652	chr15:63360652:C:A	1.11339e-15	-3.33647e-10	-1.14875	0.000115819	-3.33647e-10	-1.21935
63360959	chr15:63360959:G:A	1.06355e-15	-3.33647e-10	-1.19455	0.000116499	-3.33647e-10	-1.2135
63361012	chr15:63361012:T:A	1.87814e-16	-1.74144	-1.18702	2.68889e-05	-1.41295	-1.26671
63361276	chr15:63361276:T:C	1.09405e-15	-3.33647e-10	-1.16627	0.000113649	-3.33647e-10	-1.23826
63361280	chr15:63361280:T:C	9.58291e-16	-3.33647e-10	-1.29876	0.000108223	-3.33647e-10	-1.28719
63361403	chr15:63361403:G:A	1.21674e-15	-3.33647e-10	-1.05998	0.000159638	-3.33647e-10	-0.898468
63361691	chr15:63361691:C:T	1.69467e-16	-1.73286	-1.29839	1.60188e-05	-1.89971	-1.2979
63362410	chr15:63362410:C:T	1.45549e-15	-3.33647e-10	-0.880819	0.000194957	-3.33647e-10	-0.698599
63362588	chr15:63362588:A:G	1.85197e-16	-1.65285	-1.28965	1.71538e-05	-1.84089	-1.28827
63362782	chr15:63362782:T:TA	1.18983e-15	-3.33647e-10	-1.08235	0.000127812	-3.33647e-10	-1.12082
63362992	chr15:63362992:G:T	9.57673e-16	-3.33647e-10	-1.29941	0.000107307	-3.33647e-10	-1.29569
63363104	chr15:63363104:T:C	4.82574e-16	-0.688758	-1.29602	2.96779e-05	-1.30105	-1.27993
63363128	chr15:63363128:G:C	2.68517e-15	-1.83787	1.56946	0.000246505	-2.10114	1.63714
63363469	chr15:63363469:A:G	2.32916e-16	-1.75883	-0.954409	2.2903e-05	-1.81734	-1.02278
63363481	chr15:63363481:C:T	3.10053e-16	-1.58697	-0.840201	0.000126297	-0.252884	-0.879862
63363526	chr15:63363526:G:T	9.57183e-16	-3.33647e-10	-1.29992	0.000106936	-3.33647e-10	-1.29915
63363784	chr15:63363784:G:A	6.03409e-16	-1.76132	-3.12094e-10	4.80551e-05	-2.09903	-3.12094e-10
63363909	chr15:63363909:C:T	1.16915e-15	-3.33647e-10	-1.09988	0.000120438	-3.33647e-10	-1.18024
63364536	chr15:63364536:A:G	2.34828e-16	-1.73444	-0.970623	2.3079e-05	-1.79458	-1.03788
63365059	chr15:63365059:C:T	4.91343e-16	-1.7313	-0.23547	6.30641e-05	-1.30566	-0.521571
63365366	chr15:63365366:C:T	3.69551e-15	-3.33647e-10	0.0509604	0.000517963	-3.33647e-10	0.278525
63365493	chr15:63365493:G:T	9.77422e-16	-3.33647e-10	-1.279	0.000106956	-3.33647e-10	-1.29896
63365538	chr15:63365538:C:T	2.12268e-16	-1.79718	-1.00888	7.55607e-05	-0.612211	-1.03423
63366437	chr15:63366437:T:C	2.06905e-16	-1.66752	-1.16414	1.76334e-05	-1.95638	-1.1452
63366902	chr15:63366902:A:T	4.29542e-16	-2.10119	-3.12094e-10	5.88768e-05	-1.89593	-3.12094e-10
63367884	chr15:63367884:CA:C	2.98886e-15	-3.33647e-10	-0.161268	0.000333688	-3.33647e-10	-0.161174
63367886	chr15:63367886:T:G	2.5664e-16	-1.31625	-1.29999	1.88248e-05	-1.7362	-1.3
63367973	chr15:63367973:C:G	2.59429e-16	-1.74924	-0.856189	2.5382e-05	-1.81015	-0.92719
63368369	chr15:63368369:C:T	1.7848e-16	-1.68927	-1.29017	1.54052e-05	-1.95805	-1.27862
63368420	chr15:63368420:A:G	2.27581e-16	-1.78996	-0.946446	2.23971e-05	-1.84675	-1.01569
63368485	chr15:63368485:C:T	2.56669e-16	-1.9197	-0.696431	2.61734e-05	-1.96082	-0.745816
63368847	chr15:63368847:G:GTCGC	1.52444e-16	-1.83997	-1.29715	1.46901e-05	-1.98794	-1.29627
63368951	chr15:63368951:AATTTGCCT:A	1.67801e-16	-2.02823	-1.0129	7.08855e-05	-0.728353	-0.98196
63369366	chr15:63369366:C:T	1.88997e-16	-1.64279	-1.27939	2.19833e-05	-1.62049	-1.2606
63369368	chr15:63369368:A:G	9.95012e-16	-3.33647e-10	-1.26116	0.000110391	-3.33647e-10	-1.26735
63369699	chr15:63369699:G:A	1.17449e-15	-3.33647e-10	-1.09533	0.000127968	-3.33647e-10	-1.1196
63369958	chr15:63369958:C:T	2.10442e-16	-1.52655	-1.28816	3.76979e-05	-1.10954	-1.23224
63370013	chr15:63370013:G:A	1.33216e-15	-3.33647e-10	-0.969358	0.000173186	-3.33647e-10	-0.817012
63370454	chr15:63370454:A:G	9.80951e-16	-3.33647e-10	-1.27539	0.000107061	-3.33647e-10	-1.29798
63370633	chr15:63370633:C:T	3.83797e-15	-3.33647e-10	0.0887834	0.000540133	-3.33647e-10	0.320437
63370948	chr15:63370948:G:A	1.32034e-15	-2.04171	1.06344	0.000146512	-2.02893	1.04466
63370949	chr15:63370949:G:T	1.19144e-15	-3.33647e-10	-1.081	0.000147909	-3.33647e-10	-0.974781
63371211	chr15:63371211:C:T	3.4486e-15	-3.33647e-10	-0.0181913	0.000296744	-3.33647e-10	-0.278509
63371212	chr15:63371212:G:A	1.41947e-16	-2.00791	-1.20055	1.42518e-05	-2.07947	-1.23502
63371380	chr15:63371380:A:G	2.29692e-16	-1.43103	-1.29615	0.000105114	-0.019013	-1.29732
63371418	chr15:63371418:C:A	1.06191e-15	-3.33647e-10	-1.19609	0.000112469	-3.33647e-10	-1.2487
63371634	chr15:63371634:G:A	2.00966e-16	-1.56194	-1.29884	1.36574e-05	-2.0629	-1.29419
63372374	chr15:63372374:G:A	1.16012e-15	-1.10764	-3.12094e-10	9.54705e-05	-1.41256	-3.12094e-10
63372732	chr15:63372732:G:A	4.05756e-15	-3.33647e-10	0.144423	0.000572077	-3.33647e-10	0.377894
63372942	chr15:63372942:G:T	1.70032e-15	-3.33647e-10	-0.725341	0.00015846	-3.33647e-10	-0.905877
63372956	chr15:63372956:A:G	2.24792e-16	-1.45439	-1.29435	1.75827e-05	-1.80597	-1.29849
63373566	chr15:63373566:T:C	2.05255e-16	-1.56904	-1.27062	8.47754e-05	-0.256486	-1.27489
63373648	chr15:63373648:C:T	1.61273e-16	-1.99128	-1.08953	4.61346e-05	-1.0049	-1.13492
63374002	chr15:63374002:C:T	9.57083e-16	-3.33647e-10	-1.30002	0.000107926	-3.33647e-10	-1.28993
63374098	chr15:63374098:A:T	9.86915e-16	-3.33647e-10	-1.26933	0.000107874	-3.33647e-10	-1.29042
63374221	chr15:63374221:C:A	3.27822e-16	-1.10017	-1.27127	2.36651e-05	-1.54878	-1.2586
63374395	chr15:63374395:C:T	1.18832e-15	-3.33647e-10	-1.08362	0.000136735	-3.33647e-10	-1.05333
63374400	chr15:63374400:G:A	1.04352e-15	-3.33647e-10	-1.21355	0.000116239	-3.33647e-10	-1.21573
63374401	chr15:63374401:C:T	9.96104e-16	-3.33647e-10	-1.26006	0.000113429	-3.33647e-10	-1.2402
63375091	chr15:63375091:C:T	4.29531e-16	-2.10122	-3.12094e-10	5.52069e-05	-1.96029	-3.12094e-10
63375207	chr15:63375207:A:C	2.19642e-16	-1.47677	-1.29514	8.08619e-05	-0.27889	-1.29975
63375486	chr15:63375486:C:T	1.6317e-15	-3.33647e-10	-0.766536	0.000154233	-3.33647e-10	-0.932916
63375972	chr15:63375972:GTTAATTTTGTA:G	9.69633e-16	-3.33647e-10	-1.287	0.000107371	-3.33647e-10	-1.29509
63376051	chr15:63376051:C:T	3.14506e-15	-3.33647e-10	-0.110327	0.000234606	-3.33647e-10	-0.513472
63377080	chr15:63377080:A:G	9.8303e-16	-3.33647e-10	-1.27327	0.000112992	-3.33647e-10	-1.24406
63377590	chr15:63377590:A:G	2.76755e-15	-3.33647e-10	-0.238196	0.000239012	-3.33647e-10	-0.494865
63378272	chr15:63378272:C:G	1.06836e-15	-3.33647e-10	-1.19003	0.000131531	-3.33647e-10	-1.09214
63378545	chr15:63378545:G:A	1.7416e-15	-0.701356	-3.12094e-10	0.000134372	-1.07076	-3.12094e-10
63379273	chr15:63379273:G:A	1.63733e-16	-1.80364	-1.26203	1.349e-05	-2.07179	-1.29764
63379957	chr15:63379957:A:G	9.58978e-16	-3.33647e-10	-1.29805	0.000109342	-3.33647e-10	-1.2769
63380214	chr15:63380214:A:G	4.182e-15	-3.33647e-10	0.17463	0.000458831	-3.33647e-10	0.157304
63380228	chr15:63380228:A:T	4.16901e-15	-3.33647e-10	0.17152	0.000457484	-3.33647e-10	0.154363
63380233	chr15:63380233:G:A	1.66385e-15	-3.33647e-10	-0.747022	0.000156381	-3.33647e-10	-0.919086
63380486	chr15:63380486:A:C	5.25303e-16	-0.68285	-1.21709	0.000108615	-0.111344	-1.17223
63380726	chr15:63380726:C:T	5.13229e-16	-1.72192	-0.201273	0.000138484	-1.10417	0.063549
63380958	chr15:63380958:C:T	4.41275e-16	-0.775645	-1.2986	6.05925e-05	-0.58684	-1.28037
63381212	chr15:63381212:C:T	1.04595e-15	-0.0261612	-1.18507	0.000107486	-0.189732	-1.10428
63381470	chr15:63381470:A:G	4.58308e-16	-2.03637	-3.12094e-10	4.92312e-05	-2.07485	-3.12094e-10
63381648	chr15:63381648:C:T	9.62977e-16	-3.33647e-10	-1.29388	0.000107848	-3.33647e-10	-1.29066
63381972	chr15:63381972:T:C	2.17553e-16	-1.57439	-1.20708	8.11236e-05	-0.385034	-1.19037
63382096	chr15:63382096:T:C	1.03742e-15	-3.33647e-10	-1.21942	0.000116864	-3.33647e-10	-1.21037
63382774	chr15:63382774:C:A	4.59208e-16	-2.03441	-3.12094e-10	6.05476e-05	-1.86795	-3.12094e-10
63382922	chr15:63382922:G:A	6.41529e-15	-3.33647e-10	0.602525	0.000727821	-3.33647e-10	0.618676
63383242	chr15:63383242:T:C	3.36846e-16	-1.19495	-1.14933	4.73991e-05	-1.08075	-1.03203
63383434	chr15:63383434:C:T	4.38563e-15	-3.33647e-10	0.222173	0.000351732	-3.33647e-10	-0.108509
63383793	chr15:63383793:GAGAAT:G	1.42484e-16	-1.94167	-1.26302	1.53204e-05	-2.06704	-1.17515
63383837	chr15:63383837:C:T	1.43273e-16	-1.92649	-1.27267	1.4961e-05	-2.0736	-1.19233
63383849	chr15:63383849:T:C	1.3507e-15	-3.33647e-10	-0.955534	0.000132226	-3.33647e-10	-1.08687
63383898	chr15:63383898:A:G	1.45359e-16	-1.90895	-1.27576	1.47869e-05	-2.08079	-1.19685
63383982	chr15:63383982:G:A	2.05744e-15	-3.33647e-10	-0.534695	0.000181176	-3.33647e-10	-0.77191
63384013	chr15:63384013:A:T	2.35354e-16	-1.7702	-0.932621	7.3861e-05	-0.69753	-0.971664
63384112	chr15:63384112:C:T	4.37041e-16	-2.08389	-3.12094e-10	4.79859e-05	-2.10047	-3.12094e-10
63384317	chr15:63384317:A:G	3.6278e-15	-3.33647e-10	0.0324669	0.000298075	-3.33647e-10	-0.274035
63384377	chr15:63384377:T:A	1.46148e-16	-1.91771	-1.26158	1.52327e-05	-2.07756	-1.17037
63384414	chr15:63384414:A:G	4.35051e-15	-3.33647e-10	0.214133	0.000472418	-3.33647e-10	0.186485
63384814	chr15:63384814:T:G	9.7724e-16	-3.33647e-10	-1.27918	0.000114552	-3.33647e-10	-1.23035
63385009	chr15:63385009:C:A	9.85286e-16	-3.33647e-10	-1.27098	0.000107306	-3.33647e-10	-1.2957
63385125	chr15:63385125:T:C	1.00228e-15	-3.33647e-10	-1.25388	0.000109933	-3.33647e-10	-1.27151
63385287	chr15:63385287:T:A	1.43698e-16	-1.91435	-1.28186	1.46823e-05	-2.07899	-1.20575
63385304	chr15:63385304:A:G	4.87412e-16	-2.0701	0.0952985	4.75152e-05	-2.08868	-0.0216513
63385535	chr15:63385535:A:C	1.90717e-16	-1.7918	-1.12132	3.20473e-05	-1.49364	-1.01052
63385736	chr15:63385736:T:C	2.44099e-15	-3.33647e-10	-0.363756	0.000270613	-3.33647e-10	-0.370689
63385767	chr15:63385767:A:G	3.00096e-16	-1.73196	-0.727851	1.81664e-05	-2.10071	-0.971096
63385825	chr15:63385825:CT:C	9.57649e-16	-3.33647e-10	-1.29943	0.000107606	-3.33647e-10	-1.29291
63386007	chr15:63386007:T:G	1.47622e-16	-2.09242	-1.07683	1.89377e-05	-1.94005	-1.09018
63386226	chr15:63386226:C:T	7.85689e-16	-0.59883	-0.898523	6.49776e-05	-0.691461	-1.10588
63386235	chr15:63386235:A:G	7.60947e-16	-1.98389	0.45454	6.38241e-05	-2.05341	0.238162
63386599	chr15:63386599:C:T	9.71947e-16	-3.33647e-10	-1.28461	0.000107591	-3.33647e-10	-1.29305
63386790	chr15:63386790:C:T	1.62468e-15	-3.33647e-10	-0.770849	0.000153896	-3.33647e-10	-0.935103
63387226	chr15:63387226:T:C	2.63338e-16	-1.7601	-0.830377	7.08322e-05	-0.722347	-0.988717
63387868	chr15:63387868:C:T	5.77446e-16	-1.8053	-3.12094e-10	6.11187e-05	-1.85856	-3.12094e-10
63387890	chr15:63387890:G:A	2.33768e-16	-1.41453	-1.29506	8.49209e-05	-0.243298	-1.28636
63388043	chr15:63388043:A:C	1.54697e-15	-3.33647e-10	-0.819863	0.000148038	-3.33647e-10	-0.973912
63388398	chr15:63388398:A:G	3.51368e-15	-3.33647e-10	0.000506172	0.000374027	-3.33647e-10	-0.0470499
63388537	chr15:63388537:T:C	1.59026e-15	-3.33647e-10	-0.792262	0.000154718	-3.33647e-10	-0.929776
63388661	chr15:63388661:C:A	1.101e-15	-1.15994	-3.12094e-10	8.01562e-05	-1.5874	-3.12094e-10
63388685	chr15:63388685:G:A	1.2064e-15	-1.06851	-3.12094e-10	8.52738e-05	-1.52551	-3.12094e-10
63388720	chr15:63388720:C:G	1.76287e-16	-2.04458	-0.947227	1.84218e-05	-1.92036	-1.13749
63389238	chr15:63389238:A:G	1.40406e-15	-3.33647e-10	-0.916793	0.000139186	-3.33647e-10	-1.03557
63389348	chr15:63389348:G:A	9.57273e-16	-3.33647e-10	-1.29983	0.000108368	-3.33647e-10	-1.28584
63389553	chr15:63389553:T:A	9.57096e-16	-3.33647e-10	-1.30001	0.000107108	-3.33647e-10	-1.29754
63389712	chr15:63389712:C:A	2.5028e-16	-1.34836	-1.29298	3.46887e-05	-1.17029	-1.25468
63389849	chr15:63389849:G:A	1.52257e-16	-2.06995	-1.06839	1.71649e-05	-2.05232	-1.07619
63390132	chr15:63390132:C:T	1.19796e-16	-2.09444	-1.28369	1.3074e-05	-2.10104	-1.29971
63390873	chr15:63390873:A:G	2.15453e-16	-2.09698	-0.694196	2.62532e-05	-2.10011	-0.603484
63390906	chr15:63390906:A:G	4.33563e-16	-2.09188	-3.12094e-10	4.90381e-05	-2.07878	-3.12094e-10
63391225	chr15:63391225:T:C	1.25735e-15	-3.33647e-10	-1.02715	0.000135082	-3.33647e-10	-1.0655
63391367	chr15:63391367:C:T	5.78423e-15	-3.33647e-10	0.498976	0.000405506	-3.33647e-10	0.0337572
63391385	chr15:63391385:C:G	1.31352e-15	-3.33647e-10	-0.983447	0.000180446	-3.33647e-10	-0.775946
63391905	chr15:63391905:C:T	3.16078e-15	-3.33647e-10	-0.10534	0.000291121	-3.33647e-10	-0.297642
63392104	chr15:63392104:G:A	9.68146e-16	-3.33647e-10	-1.28853	0.000107221	-3.33647e-10	-1.29648
63393262	chr15:63393262:G:A	9.85752e-16	-3.33647e-10	-1.27051	0.000114432	-3.33647e-10	-1.2314
63393544	chr15:63393544:A:G	1.43462e-15	-3.33647e-10	-0.895261	0.000135761	-3.33647e-10	-1.06048
63394128	chr15:63394128:G:A	2.79246e-16	-1.55263	-0.97919	8.91596e-05	-0.426433	-1.05452
63394165	chr15:63394165:C:T	1.43724e-15	-3.33647e-10	-0.893435	0.000140032	-3.33647e-10	-1.02951
63394204	chr15:63394204:A:G	1.91706e-16	-1.7221	-1.18586	6.25781e-05	-0.648851	-1.18611
63394234	chr15:63394234:A:T	1.30981e-15	-0.986274	-3.12094e-10	9.09287e-05	-1.4613	-3.12094e-10
63394334	chr15:63394334:A:T	1.16719e-15	-3.33647e-10	-1.10156	0.000125684	-3.33647e-10	-1.13761
63394536	chr15:63394536:T:A	1.27975e-15	-3.33647e-10	-1.0095	0.000169009	-3.33647e-10	-0.841426
63395095	chr15:63395095:T:C	3.28588e-16	-2.10055	-0.268563	3.28905e-05	-2.09164	-0.386558
63395367	chr15:63395367:C:T	2.68596e-16	-1.27217	-1.29854	3.477e-05	-1.13772	-1.28491
63395686	chr15:63395686:G:A	1.37703e-15	-3.33647e-10	-0.936233	0.000133078	-3.33647e-10	-1.08045
63395804	chr15:63395804:G:A	9.72489e-16	-3.33647e-10	-1.28406	0.000112487	-3.33647e-10	-1.24854
63396443	chr15:63396443:G:A	1.58153e-15	-3.33647e-10	-0.797763	0.000150168	-3.33647e-10	-0.959622
63396628	chr15:63396628:C:G	2.46549e-16	-1.66017	-0.996187	6.33989e-05	-0.807228	-1.0147
63397016	chr15:63397016:C:CT	2.90707e-16	-1.51262	-0.97898	8.06615e-05	-0.567065	-1.01405
63397609	chr15:63397609:G:A	1.66593e-16	-1.82148	-1.22688	4.49667e-05	-0.925541	-1.23992
63398257	chr15:63398257:G:A	2.12747e-16	-2.03717	-0.766639	2.36671e-05	-2.05763	-0.749667
63398302	chr15:63398302:T:C	2.43129e-15	-3.33647e-10	-0.367735	0.00020514	-3.33647e-10	-0.647684
63398319	chr15:63398319:T:G	1.03197e-15	-3.33647e-10	-1.22469	0.000116047	-3.33647e-10	-1.21738
63398345	chr15:63398345:T:C	1.2834e-16	-2.04186	-1.26737	1.5962e-05	-1.98952	-1.21165
63398895	chr15:63398895:T:C	2.40996e-15	-3.33647e-10	-0.37655	0.000216363	-3.33647e-10	-0.594423
63398904	chr15:63398904:C:T	5.56425e-16	-1.84238	-3.12094e-10	5.75352e-05	-1.91898	-3.12094e-10
63399186	chr15:63399186:T:C	7.70463e-16	-2.09783	0.580912	7.05834e-05	-2.10075	0.386166
63399303	chr15:63399303:A:G	2.13973e-16	-1.64459	-1.15348	6.34933e-05	-0.672825	-1.14762
63399634	chr15:63399634:A:C	1.75248e-15	-3.33647e-10	-0.695129	0.00017013	-3.33647e-10	-0.834816
63399781	chr15:63399781:T:A	1.2117e-16	-2.08456	-1.28216	1.60433e-05	-1.91864	-1.27744
63400129	chr15:63400129:C:T	2.09891e-15	-3.33647e-10	-0.51474	0.000191362	-3.33647e-10	-0.717214
63400182	chr15:63400182:C:T	5.86725e-16	-1.78936	-3.12094e-10	6.02814e-05	-1.87236	-3.12094e-10
63400344	chr15:63400344:G:T	2.40318e-15	-3.33647e-10	-0.379368	0.000186143	-3.33647e-10	-0.744863
63400384	chr15:63400384:G:A	1.32806e-16	-1.99687	-1.27816	1.34359e-05	-2.07354	-1.29991
63400698	chr15:63400698:C:T	2.60994e-16	-1.48224	-1.11717	7.58253e-05	-0.497558	-1.14539
63400907	chr15:63400907:C:T	2.21349e-16	-1.63866	-1.12552	6.2625e-05	-0.683179	-1.15104
63401104	chr15:63401104:A:T	3.59771e-15	-3.33647e-10	0.024139	0.000473817	-3.33647e-10	0.189443
63401295	chr15:63401295:A:G	4.24595e-16	-1.04847	-1.06431	5.4512e-05	-1.05568	-0.917279
63401327	chr15:63401327:T:G	7.35685e-16	-1.22845	-0.334664	4.34533e-05	-1.63578	-0.563918
63401574	chr15:63401574:G:A	7.26875e-16	-1.57516	-3.12094e-10	7.24208e-05	-1.68889	-3.12094e-10
63401906	chr15:63401906:C:G	8.78193e-16	-1.38605	-3.12094e-10	8.4297e-05	-1.53703	-3.12094e-10
63402085	chr15:63402085:C:G	2.13659e-16	-2.0533	-0.746231	2.08871e-05	-2.02963	-0.902621
63402101	chr15:63402101:T:A	2.55677e-16	-2.03597	-0.584029	2.80638e-05	-2.06072	-0.576178
63402189	chr15:63402189:G:A	2.76206e-16	-1.33361	-1.20916	5.279e-05	-0.905841	-1.09922
63402595	chr15:63402595:C:T	2.08568e-16	-1.71123	-1.11242	4.26989e-05	-1.10046	-1.11674
63402734	chr15:63402734:T:A	1.77493e-15	-3.33647e-10	-0.682396	0.000166068	-3.33647e-10	-0.858983
63402853	chr15:63402853:T:A	4.74575e-16	-2.00149	-3.12094e-10	5.0147e-05	-2.05642	-3.12094e-10
63402939	chr15:63402939:T:G	4.05911e-16	-0.902092	-1.25569	0.000134652	0.146095	-1.21478
63403100	chr15:63403100:A:G	2.93036e-15	-3.33647e-10	-0.181033	0.000239769	-3.33647e-10	-0.491704
63403237	chr15:63403237:C:T	9.80406e-16	-3.33647e-10	-1.27595	0.000108003	-3.33647e-10	-1.28922
63403257	chr15:63403257:C:G	1.792e-15	-3.33647e-10	-0.672827	0.000149479	-3.33647e-10	-0.964224
63403478	chr15:63403478:G:T	1.27024e-16	-2.03707	-1.28246	1.47167e-05	-2.02015	-1.26225
63403533	chr15:63403533:A:C	9.7342e-16	-3.33647e-10	-1.2831	0.00010889	-3.33647e-10	-1.28104
63403593	chr15:63403593:T:C	1.89599e-15	-3.33647e-10	-0.616419	0.000152287	-3.33647e-10	-0.945611
63403984	chr15:63403984:C:T	2.44035e-16	-1.98318	-0.683426	1.77109e-05	-2.06069	-1.03651
63404411	chr15:63404411:T:C	1.11335e-15	-3.33647e-10	-1.14878	0.000129011	-3.33647e-10	-1.11148
63404940	chr15:63404940:A:G	1.11259e-15	-0.171832	-0.977638	0.000113881	-0.143026	-1.0932
63405074	chr15:63405074:T:A	4.12818e-15	-3.33647e-10	0.161678	0.000325052	-3.33647e-10	-0.187394
63405165	chr15:63405165:C:A	6.00128e-16	-1.76677	-3.12094e-10	5.66217e-05	-1.93499	-3.12094e-10
63405366	chr15:63405366:G:A	5.15016e-16	-1.91972	-3.12094e-10	6.67683e-05	-1.77015	-3.12094e-10
63405660	chr15:63405660:T:C	2.85434e-15	-3.33647e-10	-0.207318	0.000384055	-3.33647e-10	-0.0205925
63405685	chr15:63405685:C:A	1.02842e-15	-3.33647e-10	-1.22813	0.00012317	-3.33647e-10	-1.15782
63405904	chr15:63405904:T:G	9.68855e-16	-3.33647e-10	-1.2878	0.0001119	-3.33647e-10	-1.25377
63405926	chr15:63405926:C:T	4.98918e-16	-1.95147	-3.12094e-10	6.53938e-05	-1.79095	-3.12094e-10
63406254	chr15:63406254:C:T	7.46477e-16	-1.54855	-3.12094e-10	6.79537e-05	-1.75255	-3.12094e-10
63406343	chr15:63406343:A:G	1.03189e-15	-3.33647e-10	-1.22476	0.000124058	-3.33647e-10	-1.15063
63406658	chr15:63406658:G:C	7.63452e-16	-1.52606	-3.12094e-10	0.000103826	-1.32866	-3.12094e-10
63406734	chr15:63406734:G:A	1.46661e-16	-1.92123	-1.25456	2.62696e-05	-1.46216	-1.2408
63407036	chr15:63407036:A:G	9.59961e-16	-3.33647e-10	-1.29702	0.000107356	-3.33647e-10	-1.29523
63407052	chr15:63407052:C:G	9.6256e-16	-3.33647e-10	-1.29432	0.000107863	-3.33647e-10	-1.29052
63407068	chr15:63407068:A:G	9.5747e-16	-3.33647e-10	-1.29962	0.000106965	-3.33647e-10	-1.29888
63407094	chr15:63407094:G:A	7.69563e-16	-1.51809	-3.12094e-10	7.07631e-05	-1.71204	-3.12094e-10
63407096	chr15:63407096:G:A	7.9141e-16	-1.4901	-3.12094e-10	7.32912e-05	-1.67694	-3.12094e-10
63407505	chr15:63407505:G:T	1.19854e-16	-2.08338	-1.29426	1.74146e-05	-1.82529	-1.28878
63408361	chr15:63408361:G:A	1.03161e-15	-3.33647e-10	-1.22504	0.000114631	-3.33647e-10	-1.22966
63408517	chr15:63408517:G:A	1.51427e-16	-2.00394	-1.13987	2.53895e-05	-1.63275	-1.1043
63408629	chr15:63408629:C:A	4.63531e-16	-2.02504	-3.12094e-10	4.85168e-05	-2.08947	-3.12094e-10
63408661	chr15:63408661:T:A	1.13569e-15	-3.33647e-10	-1.12892	0.000130011	-3.33647e-10	-1.10376
63408785	chr15:63408785:G:A	4.05927e-16	-0.857739	-1.3	2.17607e-05	-1.59274	-1.29854
63408972	chr15:63408972:A:T	1.90909e-15	-3.33647e-10	-0.609532	0.000204812	-3.33647e-10	-0.649287
63408983	chr15:63408983:A:T	1.61138e-15	-3.33647e-10	-0.779071	0.000221403	-3.33647e-10	-0.571394
63409304	chr15:63409304:G:A	2.75821e-15	0.250466	-0.492044	0.000111164	-0.873269	-0.387104
63409652	chr15:63409652:T:C	1.62067e-15	-3.33647e-10	-0.773317	0.000191146	-3.33647e-10	-0.718342
63410010	chr15:63410010:G:GT	1.09738e-15	-3.33647e-10	-1.16323	0.000141162	-3.33647e-10	-1.02147
63410011	chr15:63410011:GAC:G	1.0911e-15	-3.33647e-10	-1.16897	0.000140008	-3.33647e-10	-1.02968
63410065	chr15:63410065:G:A	1.42417e-16	-1.93708	-1.26808	2.5161e-05	-1.48965	-1.25643
63410068	chr15:63410068:G:A	1.04416e-15	-3.33647e-10	-1.21295	0.000113736	-3.33647e-10	-1.23749
63410167	chr15:63410167:C:T	1.47423e-16	-1.89734	-1.27327	1.31695e-05	-2.10021	-1.29327
63410480	chr15:63410480:A:G	1.16969e-15	-3.33647e-10	-1.09942	0.000144745	-3.33647e-10	-0.996405
63410495	chr15:63410495:C:T	1.48757e-16	-1.9423	-1.2193	2.63154e-05	-1.50022	-1.20101
63410647	chr15:63410647:A:T	9.86297e-16	-3.33647e-10	-1.26996	0.000107279	-3.33647e-10	-1.29594
63410790	chr15:63410790:C:T	1.2468e-15	-3.33647e-10	-1.03558	0.000150684	-3.33647e-10	-0.956197
63411197	chr15:63411197:G:C	7.32204e-16	-1.56785	-3.12094e-10	6.69903e-05	-1.76683	-3.12094e-10
63411720	chr15:63411720:G:A	7.84094e-16	-1.49939	-3.12094e-10	7.1167e-05	-1.70635	-3.12094e-10
63411826	chr15:63411826:C:T	2.81416e-16	-1.44064	-1.08344	2.33535e-05	-1.79944	-1.02119
63412188	chr15:63412188:G:C	9.79828e-16	-3.33647e-10	-1.27654	0.000106845	-3.33647e-10	-1.3
63412232	chr15:63412232:T:G	1.83269e-15	-3.33647e-10	-0.650373	0.000182221	-3.33647e-10	-0.766159
63412294	chr15:63412294:T:C	4.50627e-16	-2.05327	-3.12094e-10	5.04544e-05	-2.05031	-3.12094e-10
63412646	chr15:63412646:T:C	1.23345e-15	-3.33647e-10	-1.04635	0.000148709	-3.33647e-10	-0.96939
63412832	chr15:63412832:C:T	2.32994e-16	-1.50376	-1.20914	1.95511e-05	-1.84667	-1.15168
63412845	chr15:63412845:C:T	8.16218e-16	-1.45923	-3.12094e-10	0.0011597	1.08454	-3.12094e-10
63412865	chr15:63412865:T:C	4.51572e-16	-0.867959	-1.18322	3.10167e-05	-1.39927	-1.13758
63412872	chr15:63412872:G:A	4.74868e-16	-2.00088	-3.12094e-10	5.18077e-05	-2.02384	-3.12094e-10
63413067	chr15:63413067:C:A	7.88187e-16	-1.49418	-3.12094e-10	7.14824e-05	-1.70193	-3.12094e-10
63413244	chr15:63413244:G:A	1.24741e-15	-3.33647e-10	-1.03509	0.000121757	-3.33647e-10	-1.16936
63413813	chr15:63413813:A:C	7.92038e-16	-1.4893	-3.12094e-10	7.18134e-05	-1.69731	-3.12094e-10
63413874	chr15:63413874:A:G	1.92719e-15	-3.33647e-10	-0.600094	0.000181777	-3.33647e-10	-0.768598
63414026	chr15:63414026:G:A	2.87875e-16	-1.37738	-1.12401	2.37199e-05	-1.74436	-1.06071
63414134	chr15:63414134:TATACA:T	1.32303e-15	-0.0189904	-0.957241	5.78841e-05	-1.05338	-0.85956
63414421	chr15:63414421:A:G	1.39347e-15	-3.33647e-10	-0.924363	0.000138209	-3.33647e-10	-1.04261
63414527	chr15:63414527:A:G	1.20983e-15	-3.33647e-10	-1.06568	0.000126815	-3.33647e-10	-1.12865
63414804	chr15:63414804:C:A	1.30855e-15	-3.33647e-10	-0.987242	0.000140876	-3.33647e-10	-1.0235
63414875	chr15:63414875:A:T	3.58346e-16	-1.9073	-0.375118	2.72725e-05	-1.94924	-0.716254
63415338	chr15:63415338:G:A	9.85321e-16	-3.33647e-10	-1.27095	0.000109708	-3.33647e-10	-1.27356
63416034	chr15:63416034:C:A	3.29346e-15	1.11299	-1.17721	0.000104188	-0.219216	-1.10597
63416091	chr15:63416091:T:A	3.28834e-15	1.11628	-1.18206	0.000103863	-0.216695	-1.11161
63416501	chr15:63416501:C:T	6.22624e-16	-0.467175	-1.2628	2.97024e-05	-1.37403	-1.20612
63417131	chr15:63417131:AGAGAAGAAG:A	2.53464e-15	0.744744	-1.07085	8.72432e-05	-0.509025	-0.993655
63417365	chr15:63417365:AG:A	9.57205e-16	-3.33647e-10	-1.2999	0.000107465	-3.33647e-10	-1.29422
63418274	chr15:63418274:A:T	9.716e-16	-3.33647e-10	-1.28497	0.000106845	-3.33647e-10	-1.3
63418474	chr15:63418474:G:A	1.13821e-15	0.0848173	-1.21152	4.72203e-05	-0.965782	-1.15077
63418563	chr15:63418563:T:G	4.8621e-16	-0.904911	-1.07236	3.53691e-05	-1.41349	-0.99205
63418571	chr15:63418571:C:T	6.69238e-16	-1.65777	-3.12094e-10	6.13167e-05	-1.85533	-3.12094e-10
63418596	chr15:63418596:G:A	9.91277e-16	-3.33647e-10	-1.26492	0.000118542	-3.33647e-10	-1.19611
63418790	chr15:63418790:G:T	3.79677e-15	1.25046	-1.17247	0.00011605	-0.112676	-1.10468
63418792	chr15:63418792:T:G	3.56093e-15	1.18796	-1.1741	0.000110364	-0.160896	-1.10669
63418793	chr15:63418793:CCT:C	3.80919e-15	1.25153	-1.17028	0.000116457	-0.111886	-1.10197
63419180	chr15:63419180:G:A	5.17266e-16	-0.664249	-1.25111	3.27798e-05	-1.27037	-1.2112
63419257	chr15:63419257:G:C	1.19309e-15	-3.33647e-10	-1.07961	0.000132859	-3.33647e-10	-1.08209
63420242	chr15:63420242:C:T	5.62211e-15	1.68156	-1.21101	0.000162933	0.275703	-1.15374
63420622	chr15:63420622:A:AT	3.1466e-15	-3.33647e-10	-0.109837	0.000348775	-3.33647e-10	-0.116953
63421150	chr15:63421150:A:G	2.31798e-16	-1.4269	-1.29115	2.01629e-05	-1.69301	-1.27453
63421301	chr15:63421301:C:G	2.62509e-15	-0.291044	-3.12094e-10	0.000464115	0.168754	-3.12094e-10
63421829	chr15:63421829:A:G	1.32909e-15	-3.33647e-10	-0.971663	0.000169446	-3.33647e-10	-0.838842
63422117	chr15:63422117:G:T	1.25207e-15	-3.33647e-10	-1.03136	0.000157816	-3.33647e-10	-0.90995
63422136	chr15:63422136:A:G	9.83092e-16	-3.33647e-10	-1.27321	0.000116213	-3.33647e-10	-1.21595
63422272	chr15:63422272:A:G	1.20465e-16	-2.07505	-1.2975	1.34882e-05	-2.08439	-1.28518
63422293	chr15:63422293:T:C	2.66081e-16	-1.9456	-0.634515	2.52448e-05	-1.90752	-0.835235
63422404	chr15:63422404:G:A	4.85536e-16	-1.97866	-3.12094e-10	5.14324e-05	-2.03111	-3.12094e-10
63422522	chr15:63422522:A:T	3.24876e-16	-1.66066	-0.719804	2.85432e-05	-1.69361	-0.926356
63422638	chr15:63422638:C:T	1.44087e-15	-3.33647e-10	-0.890909	0.000167426	-3.33647e-10	-0.85084
63423017	chr15:63423017:C:T	9.60927e-16	-3.33647e-10	-1.29602	0.000107111	-3.33647e-10	-1.29752
63423233	chr15:63423233:T:C	3.82542e-16	-1.5463	-0.670778	3.30012e-05	-1.58662	-0.888219
63423271	chr15:63423271:A:G	2.82837e-16	-1.29877	-1.22027	1.95862e-05	-1.83908	-1.15747
63423344	chr15:63423344:C:T	9.71148e-16	-3.33647e-10	-1.28543	0.00010704	-3.33647e-10	-1.29818
63424102	chr15:63424102:G:A	1.19397e-16	-2.09741	-1.28404	1.32209e-05	-2.08956	-1.30002
63424515	chr15:63424515:T:C	1.82719e-15	-3.33647e-10	-0.653378	0.000210677	-3.33647e-10	-0.621054
63424631	chr15:63424631:G:A	9.57358e-16	-3.33647e-10	-1.29974	0.00010729	-3.33647e-10	-1.29584
63424704	chr15:63424704:T:C	4.39654e-16	-1.04165	-1.03628	3.0396e-05	-1.3504	-1.20667
63424855	chr15:63424855:G:A	1.21034e-15	-0.115021	-0.950239	5.79727e-05	-0.753997	-1.15741
63425281	chr15:63425281:C:T	9.61697e-16	-3.33647e-10	-1.29521	0.000107687	-3.33647e-10	-1.29215
63425305	chr15:63425305:T:G	1.35759e-15	-3.33647e-10	-0.95045	0.000168369	-3.33647e-10	-0.845224
63425462	chr15:63425462:GT:G	2.40709e-16	-1.46972	-1.2106	2.20411e-05	-1.71335	-1.16512
63425464	chr15:63425464:T:A	2.37392e-16	-1.47333	-1.22087	2.17042e-05	-1.71622	-1.17765
63425538	chr15:63425538:T:A	2.40435e-16	-1.47479	-1.20667	2.20412e-05	-1.71698	-1.16149
63425670	chr15:63425670:A:G	9.74502e-16	-3.33647e-10	-1.28199	0.000110503	-3.33647e-10	-1.26634
63426100	chr15:63426100:G:A	2.22968e-16	-1.65299	-1.1039	2.10933e-05	-1.833	-1.08943
63426124	chr15:63426124:C:T	4.39736e-16	-1.17326	-0.904483	3.38689e-05	-1.57366	-0.875217
63426563	chr15:63426563:G:C	9.78652e-16	-3.33647e-10	-1.27774	0.000108875	-3.33647e-10	-1.28117
63426780	chr15:63426780:T:C	9.84317e-16	-3.33647e-10	-1.27197	0.000117056	-3.33647e-10	-1.20873
63426950	chr15:63426950:C:T	5.33098e-16	-0.915301	-0.969907	3.52886e-05	-1.24402	-1.1638
63426979	chr15:63426979:C:T	1.35788e-16	-2.0333	-1.21951	1.41935e-05	-2.06523	-1.25336
63427406	chr15:63427406:C:A	6.80336e-16	-1.64133	-3.12094e-10	5.03519e-05	-2.05234	-3.12094e-10
63427438	chr15:63427438:C:T	1.24844e-15	-3.33647e-10	-1.03427	0.000146305	-3.33647e-10	-0.985683
63427441	chr15:63427441:C:T	9.67432e-16	-3.33647e-10	-1.28927	0.000110512	-3.33647e-10	-1.26625
63427691	chr15:63427691:G:A	7.02575e-16	-1.60916	-3.12094e-10	6.48014e-05	-1.80005	-3.12094e-10
63427738	chr15:63427738:G:A	5.28235e-16	-1.1842	-0.710175	3.31026e-05	-1.53143	-0.940333
63427758	chr15:63427758:C:G	6.97326e-16	-1.61666	-3.12094e-10	6.44229e-05	-1.80591	-3.12094e-10
63428446	chr15:63428446:A:G	1.01775e-15	-3.33647e-10	-1.23856	0.000108309	-3.33647e-10	-1.28639
63428641	chr15:63428641:C:T	9.7621e-16	-3.33647e-10	-1.28024	0.00010729	-3.33647e-10	-1.29585
63428863	chr15:63428863:T:G	2.55569e-16	-1.76993	-0.850488	2.31493e-05	-1.79601	-1.03341
63428867	chr15:63428867:A:G	2.44422e-16	-1.77149	-0.893524	2.23567e-05	-1.79742	-1.06683
63428886	chr15:63428886:AT:A	1.06236e-15	-3.33647e-10	-1.19566	0.000129579	-3.33647e-10	-1.10709
63428985	chr15:63428985:G:C	1.87967e-16	-2.08227	-0.84538	1.8887e-05	-2.09628	-0.936621
63429155	chr15:63429155:C:T	2.89062e-15	1.05541	-1.2501	0.000112021	0.0433441	-1.29604
63429277	chr15:63429277:G:A	3.11763e-15	-3.33647e-10	-0.119086	0.000262349	-3.33647e-10	-0.401704
63429618	chr15:63429618:A:T	2.47057e-16	-1.7563	-0.897994	2.26641e-05	-1.7817	-1.0689
63429620	chr15:63429620:G:T	4.03991e-15	1.21574	-1.07568	0.000123603	-0.108639	-1.04567
63429739	chr15:63429739:G:A	2.64824e-16	-1.40311	-1.18174	1.92317e-05	-1.77712	-1.2377
63430585	chr15:63430585:T:A	1.07502e-15	-3.33647e-10	-1.18382	0.000114478	-3.33647e-10	-1.231
63430716	chr15:63430716:G:A	1.67282e-15	0.0793247	-0.820974	7.67218e-05	-0.560259	-1.07093
63430754	chr15:63430754:A:G	7.27982e-16	-1.57364	-3.12094e-10	6.69831e-05	-1.76694	-3.12094e-10
63430805	chr15:63430805:T:C	6.50541e-16	-1.68611	-3.12094e-10	7.16328e-05	-1.69983	-3.12094e-10
63430833	chr15:63430833:T:A	1.43228e-15	-0.0544771	-0.842416	6.57799e-05	-0.698636	-1.08643
63431118	chr15:63431118:A:G	1.6626e-15	-0.747778	-3.12094e-10	0.000183797	-0.757545	-3.12094e-10
63431908	chr15:63431908:C:T	3.38755e-15	-3.33647e-10	-0.0360531	0.000377773	-3.33647e-10	-0.0370844
63432009	chr15:63432009:G:A	9.71307e-16	-3.33647e-10	-1.28527	0.000113868	-3.33647e-10	-1.23634
63432023	chr15:63432023:A:G	9.59687e-16	-1.29731	-3.12094e-10	6.19912e-05	-1.84439	-3.12094e-10
63432141	chr15:63432141:T:C	1.24896e-15	-3.33647e-10	-1.03385	0.000156301	-3.33647e-10	-0.919593
63432144	chr15:63432144:T:C	1.03821e-15	-3.33647e-10	-1.21866	0.000111815	-3.33647e-10	-1.25453
63432757	chr15:63432757:G:A	1.36826e-15	-3.33647e-10	-0.942617	0.000160514	-3.33647e-10	-0.892999
63432845	chr15:63432845:A:G	1.06117e-15	-3.33647e-10	-1.19679	0.000113621	-3.33647e-10	-1.23851
63432880	chr15:63432880:C:T	3.73623e-16	-1.67322	-0.567444	2.85526e-05	-1.81911	-0.800523
63432987	chr15:63432987:G:A	1.58804e-15	0.315237	-1.10889	9.47857e-05	-0.199099	-1.22066
63433388	chr15:63433388:C:T	4.2953e-16	-2.10122	-3.12094e-10	4.90312e-05	-2.07892	-3.12094e-10
63433697	chr15:63433697:G:T	5.83147e-15	-3.33647e-10	0.50711	0.000724555	-3.33647e-10	0.614179
63433800	chr15:63433800:T:C	9.59284e-16	-3.33647e-10	-1.29773	0.000107879	-3.33647e-10	-1.29037
63433824	chr15:63433824:A:C	9.66306e-16	-3.33647e-10	-1.29043	0.000111812	-3.33647e-10	-1.25456
63433907	chr15:63433907:A:G	1.44534e-15	-3.33647e-10	-0.887817	0.000174583	-3.33647e-10	-0.808978
63433941	chr15:63433941:T:C	1.25285e-15	-3.33647e-10	-1.03074	0.000156809	-3.33647e-10	-0.916348
63433962	chr15:63433962:C:T	2.61607e-16	-1.3224	-1.27468	1.66477e-05	-1.87627	-1.28284
63433968	chr15:63433968:T:C	1.12056e-15	-3.33647e-10	-1.14233	0.000119496	-3.33647e-10	-1.1881
63434389	chr15:63434389:C:T	1.70847e-15	-3.33647e-10	-0.720558	0.000173423	-3.33647e-10	-0.815648
63434638	chr15:63434638:G:A	1.12109e-15	-3.33647e-10	-1.14186	0.000119515	-3.33647e-10	-1.18794
63434913	chr15:63434913:G:A	2.35821e-15	-3.33647e-10	-0.398255	0.000297644	-3.33647e-10	-0.275482
63435022	chr15:63435022:T:C	1.08344e-15	-3.33647e-10	-1.17602	0.00011968	-3.33647e-10	-1.18656
63435799	chr15:63435799:T:G	9.74127e-16	-3.33647e-10	-1.28237	0.00010751	-3.33647e-10	-1.2938
63435929	chr15:63435929:T:C	7.00016e-16	-0.629555	-0.983257	3.32914e-05	-1.40754	-1.05854
63435995	chr15:63435995:G:A	4.80661e-16	-1.98875	-3.12094e-10	4.79613e-05	-2.10098	-3.12094e-10
63436357	chr15:63436357:T:C	2.32984e-16	-1.54324	-1.16971	1.61498e-05	-1.96145	-1.22802
63437663	chr15:63437663:A:G	4.79008e-16	-1.18536	-0.806837	3.32354e-05	-1.78629	-0.681472
63437877	chr15:63437877:T:C	1.01221e-15	-3.33647e-10	-1.24402	0.000120057	-3.33647e-10	-1.18341
63438565	chr15:63438565:A:G	1.03474e-15	-3.33647e-10	-1.22201	0.000110679	-3.33647e-10	-1.26474
63438661	chr15:63438661:T:A	1.63641e-16	-2.06398	-1.00226	1.67645e-05	-2.05085	-1.10127
63438667	chr15:63438667:G:C	1.79271e-16	-1.74033	-1.23469	2.30435e-05	-1.60316	-1.23084
63438702	chr15:63438702:G:A	2.10619e-15	-3.33647e-10	-0.511279	0.000263444	-3.33647e-10	-0.397537
63439063	chr15:63439063:A:G	1.25403e-16	-2.10099	-1.23139	1.36759e-05	-2.10115	-1.2546
63439355	chr15:63439355:T:C	1.74887e-16	-1.72798	-1.27179	2.42958e-05	-1.52247	-1.2586
63439358	chr15:63439358:A:G	1.58127e-16	-1.83573	-1.26479	2.17821e-05	-1.63216	-1.25813
63439443	chr15:63439443:T:G	9.57358e-16	-3.33647e-10	-1.29974	0.000108122	-3.33647e-10	-1.28812
63439829	chr15:63439829:G:C	1.21843e-15	-3.33647e-10	-1.0586	0.000143114	-3.33647e-10	-1.00774
63440045	chr15:63440045:C:T	4.75643e-16	-1.99925	-3.12094e-10	5.97437e-05	-1.88131	-3.12094e-10
63440326	chr15:63440326:T:G	9.57765e-16	-3.33647e-10	-1.29931	0.000107816	-3.33647e-10	-1.29095
63441105	chr15:63441105:G:A	2.65728e-15	-3.33647e-10	-0.278854	0.000268294	-3.33647e-10	-0.379294
63441491	chr15:63441491:A:C	5.72327e-16	-1.8142	-3.12094e-10	8.23732e-05	-1.56012	-3.12094e-10
63441551	chr15:63441551:G:A	4.41576e-16	-2.07356	-3.12094e-10	4.7961e-05	-2.10099	-3.12094e-10
63442192	chr15:63442192:G:A	1.13814e-15	-3.33647e-10	-1.12676	0.000139353	-3.33647e-10	-1.03437
63442991	chr15:63442991:C:T	1.0391e-15	-3.33647e-10	-1.21781	0.000128191	-3.33647e-10	-1.11786
63443328	chr15:63443328:C:T	2.81856e-15	-3.33647e-10	-0.219933	0.000318654	-3.33647e-10	-0.207272
63443762	chr15:63443762:C:T	1.12043e-15	-3.33647e-10	-1.14244	0.000120672	-3.33647e-10	-1.1783
63443763	chr15:63443763:G:A	6.41788e-16	-1.69966	-3.12094e-10	0.000137645	-1.0467	-3.12094e-10
63444150	chr15:63444150:G:C	7.53149e-16	-1.53965	-3.12094e-10	0.000136838	-1.05258	-3.12094e-10
63444186	chr15:63444186:G:A	4.44214e-16	-2.06761	-3.12094e-10	4.89636e-05	-2.0803	-3.12094e-10
63444436	chr15:63444436:A:G	2.37073e-15	-3.33647e-10	-0.39296	0.000267393	-3.33647e-10	-0.382661
63445282	chr15:63445282:T:TAC	2.39298e-15	-3.33647e-10	-0.383619	0.000291067	-3.33647e-10	-0.297825
63445323	chr15:63445323:T:G	9.97526e-16	-3.33647e-10	-1.25864	0.000111802	-3.33647e-10	-1.25465
63445334	chr15:63445334:AC:A	8.46439e-16	-1.42288	-3.12094e-10	8.86281e-05	-1.48693	-3.12094e-10
63445365	chr15:63445365:C:T	1.2536e-15	-3.33647e-10	-1.03014	0.000164901	-3.33647e-10	-0.866031
63445410	chr15:63445410:A:G	4.3906e-16	-0.787192	-1.29209	2.84942e-05	-1.32217	-1.29951
63445813	chr15:63445813:C:T	4.49036e-15	-3.33647e-10	0.245773	0.000473655	-3.33647e-10	0.189099
63445975	chr15:63445975:G:A	9.62145e-16	-3.33647e-10	-1.29475	0.000107293	-3.33647e-10	-1.29582
63446142	chr15:63446142:T:C	9.65021e-16	-3.33647e-10	-1.29176	0.000107064	-3.33647e-10	-1.29795
63446202	chr15:63446202:C:T	1.37445e-15	-3.33647e-10	-0.938105	0.000157967	-3.33647e-10	-0.908991
63446221	chr15:63446221:A:G	2.16163e-15	-3.33647e-10	-0.485295	0.000245384	-3.33647e-10	-0.468556
63446373	chr15:63446373:C:G	3.50355e-16	-1.02177	-1.28319	1.82965e-05	-1.76519	-1.29948
63446611	chr15:63446611:G:A	2.73999e-15	-3.33647e-10	-0.248205	0.000309341	-3.33647e-10	-0.236935
63447044	chr15:63447044:G:A	9.61017e-16	-3.33647e-10	-1.29592	0.000111095	-3.33647e-10	-1.26099
63447137	chr15:63447137:TC:T	1.30517e-15	-3.33647e-10	-0.989826	0.000154998	-3.33647e-10	-0.927969
63447587	chr15:63447587:A:C	1.06993e-14	-3.33647e-10	1.11402	0.00130493	-3.33647e-10	1.20252
63447793	chr15:63447793:A:T	1.17664e-16	-2.10122	-1.29486	1.3567e-05	-2.06734	-1.2964
63448056	chr15:63448056:T:C	3.19633e-15	-3.33647e-10	-0.0941572	0.000349635	-3.33647e-10	-0.114488
63448313	chr15:63448313:T:A	2.53977e-15	-3.33647e-10	-0.324084	0.000244303	-3.33647e-10	-0.47297
63448609	chr15:63448609:A:C	1.61331e-16	-1.87884	-1.20161	1.93165e-05	-1.79848	-1.21194
63448820	chr15:63448820:C:T	7.81437e-16	-2.07205	0.569269	7.3764e-05	-2.09771	0.427203
63448838	chr15:63448838:C:T	1.45269e-15	-3.33647e-10	-0.882741	0.00013739	-3.33647e-10	-1.04855
63448891	chr15:63448891:G:A	3.60066e-15	-3.33647e-10	0.0249574	0.000414601	-3.33647e-10	0.0559386
63448894	chr15:63448894:T:A	9.57118e-16	-3.33647e-10	-1.29999	0.000107172	-3.33647e-10	-1.29694
63449322	chr15:63449322:G:A	4.31045e-16	-2.0977	-3.12094e-10	4.81424e-05	-2.09722	-3.12094e-10
63449747	chr15:63449747:C:A	1.11208e-15	-3.33647e-10	-1.14992	0.000119458	-3.33647e-10	-1.18842
63450058	chr15:63450058:T:G	6.30101e-16	-1.04625	-0.671786	4.13816e-05	-1.58616	-0.662377
63450132	chr15:63450132:C:G	9.60737e-16	-3.33647e-10	-1.29621	0.000106853	-3.33647e-10	-1.29992
63450453	chr15:63450453:A:G	6.93797e-16	-2.01472	0.392986	5.91389e-05	-2.10108	0.20959
63450766	chr15:63450766:A:G	9.72168e-16	-1.98018	0.695797	7.91436e-05	-2.10001	0.499896
63450817	chr15:63450817:A:T	1.14475e-15	-3.33647e-10	-1.12097	0.000133536	-3.33647e-10	-1.07701
63450888	chr15:63450888:T:A	4.51747e-16	-2.05079	-3.12094e-10	4.87171e-05	-2.08535	-3.12094e-10
63450999	chr15:63450999:C:T	9.18545e-16	-1.98961	0.648481	7.62539e-05	-2.10055	0.463237
63451110	chr15:63451110:T:G	2.96108e-16	-1.36042	-1.11277	1.65066e-05	-1.95158	-1.21603
63451115	chr15:63451115:C:A	9.6784e-16	-3.33647e-10	-1.28885	0.000107036	-3.33647e-10	-1.29821
63451198	chr15:63451198:C:T	1.5643e-16	-1.82342	-1.28788	1.35677e-05	-2.07826	-1.28542
63451517	chr15:63451517:C:G	1.59945e-15	-3.33647e-10	-0.7865	0.000183027	-3.33647e-10	-0.761744
63451658	chr15:63451658:C:T	7.30237e-16	-1.57054	-3.12094e-10	4.80722e-05	-2.09868	-3.12094e-10
63451720	chr15:63451720:A:C	1.5932e-16	-1.94381	-1.1492	1.99356e-05	-1.7861	-1.19277
63451754	chr15:63451754:G:T	9.69691e-16	-3.33647e-10	-1.28694	0.000106974	-3.33647e-10	-1.2988
63451835	chr15:63451835:G:A	5.80612e-16	-1.79983	-3.12094e-10	0.000118726	-1.19456	-3.12094e-10
63452851	chr15:63452851:A:G	9.57099e-16	-3.33647e-10	-1.30001	0.000106844	-3.33647e-10	-1.30001
63452911	chr15:63452911:C:A	1.55215e-15	-3.33647e-10	-0.816516	0.000181022	-3.33647e-10	-0.77276
63452954	chr15:63452954:T:C	1.36948e-15	-3.33647e-10	-0.941728	0.000157074	-3.33647e-10	-0.914662
63453844	chr15:63453844:G:C	6.04314e-16	-1.75982	-3.12094e-10	7.62208e-05	-1.63774	-3.12094e-10
63454653	chr15:63454653:A:T	1.9249e-16	-1.90507	-0.998802	2.3939e-05	-1.75908	-1.03679
63454797	chr15:63454797:T:C	1.07013e-14	-3.33647e-10	1.11421	0.0013019	-3.33647e-10	1.2002
63454852	chr15:63454852:G:A	2.08229e-16	-1.80113	-1.02414	2.63913e-05	-1.63672	-1.06163
63455197	chr15:63455197:T:C	1.73435e-16	-1.92137	-1.08675	2.15216e-05	-1.7808	-1.12153
63455223	chr15:63455223:A:C	1.66076e-16	-1.94826	-1.10321	2.04197e-05	-1.81832	-1.13656
63455292	chr15:63455292:T:C	1.69567e-16	-1.91912	-1.11155	2.11019e-05	-1.77742	-1.1446
63455332	chr15:63455332:T:C	1.84291e-16	-1.89289	-1.05451	2.31644e-05	-1.74097	-1.08779
63455419	chr15:63455419:C:T	1.84352e-16	-1.91973	-1.02733	2.28517e-05	-1.78038	-1.06198
63455643	chr15:63455643:G:A	3.00169e-15	-3.33647e-10	-0.156983	0.000359743	-3.33647e-10	-0.0859889
63455888	chr15:63455888:G:A	9.71137e-16	-3.33647e-10	-1.28545	0.000107334	-3.33647e-10	-1.29543
63456146	chr15:63456146:A:G	3.55334e-16	-1.86125	-0.429603	3.35241e-05	-2.03001	-0.429104
63456188	chr15:63456188:T:G	1.00597e-15	-3.33647e-10	-1.25021	0.000117062	-3.33647e-10	-1.20868
63456418	chr15:63456418:C:A	2.34672e-16	-1.40736	-1.29837	1.48972e-05	-1.97334	-1.29687
63456557	chr15:63456557:C:G	1.68628e-15	-3.33647e-10	-0.733632	0.000209525	-3.33647e-10	-0.626535
63457070	chr15:63457070:T:A	3.00433e-16	-1.94996	-0.508731	3.02742e-05	-2.07503	-0.486056
63457248	chr15:63457248:A:AT	6.40945e-15	0.601615	-3.12094e-10	0.000724667	0.614333	-3.12094e-10
63457343	chr15:63457343:A:G	2.11687e-16	-1.8385	-0.9703	1.88877e-05	-2.01148	-1.02139
63457452	chr15:63457452:G:A	1.00859e-15	-1.90321	0.655602	8.24562e-05	-2.05962	0.500508
63457506	chr15:63457506:T:G	1.25888e-16	-2.07464	-1.25388	1.43337e-05	-2.09295	-1.21582
63457910	chr15:63457910:G:A	1.63197e-16	-1.91286	-1.15609	1.96104e-05	-1.81386	-1.18146
63458067	chr15:63458067:C:T	1.72211e-15	-3.33647e-10	-0.712609	0.000156741	-3.33647e-10	-0.916785
63458194	chr15:63458194:G:A	1.76338e-15	-3.33647e-10	-0.688927	0.000159894	-3.33647e-10	-0.896871
63458414	chr15:63458414:C:A	1.35559e-15	-3.33647e-10	-0.951923	0.000157053	-3.33647e-10	-0.914795
63458420	chr15:63458420:G:A	9.68174e-16	-3.33647e-10	-1.2885	0.000107141	-3.33647e-10	-1.29723
63458471	chr15:63458471:G:A	1.01017e-15	-3.33647e-10	-1.24604	0.000119503	-3.33647e-10	-1.18803
63458505	chr15:63458505:A:G	1.73888e-15	-3.33647e-10	-0.702917	0.000157981	-3.33647e-10	-0.908905
63458713	chr15:63458713:G:A	1.00607e-15	-3.33647e-10	-1.2501	0.000119761	-3.33647e-10	-1.18588
63458786	chr15:63458786:T:C	2.96901e-16	-1.19127	-1.27925	1.70532e-05	-1.87233	-1.26271
63458787	chr15:63458787:G:A	6.70002e-16	-1.65663	-3.12094e-10	0.000112363	-1.24964	-3.12094e-10
63458821	chr15:63458821:C:T	3.37586e-16	-1.04315	-1.29895	1.77715e-05	-1.80263	-1.29116
63458940	chr15:63458940:C:T	1.30352e-16	-1.99512	-1.29856	1.33123e-05	-2.09613	-1.28656
63458950	chr15:63458950:G:A	1.73888e-15	-3.33647e-10	-0.702917	0.000157981	-3.33647e-10	-0.908905
63459064	chr15:63459064:G:T	3.31066e-16	-1.0623	-1.2993	1.75862e-05	-1.81209	-1.29217
63459278	chr15:63459278:C:T	2.23183e-16	-1.82138	-0.934545	2.88041e-05	-1.63615	-0.974712
63459322	chr15:63459322:C:T	3.45261e-16	-1.02237	-1.29725	1.7799e-05	-1.79224	-1.29999
63459383	chr15:63459383:A:G	1.74586e-15	-3.33647e-10	-0.698913	0.00015849	-3.33647e-10	-0.905686
63459398	chr15:63459398:G:A	3.34936e-16	-1.05082	-1.29915	1.75431e-05	-1.80758	-1.29913
63459429	chr15:63459429:C:T	3.79292e-16	-1.5056	-0.720008	2.65404e-05	-1.99928	-0.693427
63459512	chr15:63459512:T:C	2.03888e-15	-3.33647e-10	-0.543757	0.000256095	-3.33647e-10	-0.425831
63459974	chr15:63459974:A:G	1.98972e-16	-2.02527	-0.845478	2.09249e-05	-2.09837	-0.83207
63460250	chr15:63460250:G:T	1.74312e-15	-3.33647e-10	-0.700481	0.000158297	-3.33647e-10	-0.906905
63460485	chr15:63460485:ACAGCCTAGAATGCAGGGGAAT:A	1.03743e-15	-3.33647e-10	-1.21941	0.000122236	-3.33647e-10	-1.16543
63460810	chr15:63460810:A:G	9.57105e-16	-3.33647e-10	-1.3	0.000107653	-3.33647e-10	-1.29246
63461178	chr15:63461178:A:G	2.96788e-16	-1.17145	-1.29944	1.64717e-05	-1.8701	-1.29963
63461262	chr15:63461262:A:G	8.93805e-15	-3.33647e-10	0.934158	0.0010924	-3.33647e-10	1.02476
63461273	chr15:63461273:G:A	3.07858e-16	-1.13432	-1.29995	1.67978e-05	-1.85145	-1.29868
63461530	chr15:63461530:G:A	3.0467e-16	-1.14466	-1.30002	1.67102e-05	-1.85737	-1.29799
63462275	chr15:63462275:C:G	5.46259e-16	-1.86082	-3.12094e-10	8.76685e-05	-1.49782	-3.12094e-10
63462574	chr15:63462574:C:A	2.89891e-16	-1.20878	-1.28563	1.6611e-05	-1.88921	-1.27211
63462656	chr15:63462656:A:G	1.13871e-15	-3.33647e-10	-1.12626	0.000132693	-3.33647e-10	-1.08334
63462713	chr15:63462713:A:G	9.6834e-16	-3.33647e-10	-1.28833	0.000106843	-3.33647e-10	-1.30002
63463036	chr15:63463036:T:C	2.70134e-16	-1.26646	-1.29853	1.59209e-05	-1.91062	-1.29313
63463386	chr15:63463386:A:G	7.90682e-16	-1.49102	-3.12094e-10	6.67284e-05	-1.77075	-3.12094e-10
63463696	chr15:63463696:C:T	2.79551e-16	-1.23071	-1.30001	1.60463e-05	-1.89775	-1.29815
63463799	chr15:63463799:C:T	9.63541e-16	-3.33647e-10	-1.2933	0.000106861	-3.33647e-10	-1.29985
63464029	chr15:63464029:G:A	2.01901e-16	-1.84784	-1.0083	1.83345e-05	-2.07258	-0.990017
63464116	chr15:63464116:C:T	9.57095e-16	-3.33647e-10	-1.30001	0.000106847	-3.33647e-10	-1.29998
63464177	chr15:63464177:T:C	1.15454e-15	-3.33647e-10	-1.11246	0.000122224	-3.33647e-10	-1.16553
63464226	chr15:63464226:A:C	1.66751e-16	-1.91829	-1.12912	2.1548e-05	-1.78987	-1.11122
63464426	chr15:63464426:C:T	9.76743e-16	-3.33647e-10	-1.27969	0.00010959	-3.33647e-10	-1.27464
63464477	chr15:63464477:A:G	3.54746e-15	0.0100739	-3.12094e-10	0.000130626	-1.09904	-3.12094e-10
63464480	chr15:63464480:C:T	2.07937e-16	-1.85448	-0.972197	1.92097e-05	-2.06946	-0.946499
63464513	chr15:63464513:G:A	9.70662e-16	-3.33647e-10	-1.28594	0.000110483	-3.33647e-10	-1.26652
63464661	chr15:63464661:TGAG:T	4.4187e-15	-3.33647e-10	0.229686	0.000515924	-3.33647e-10	0.274581
63465081	chr15:63465081:C:T	4.30227e-16	-1.67452	-0.425078	3.25761e-05	-2.10062	-0.38718
63465260	chr15:63465260:C:T	4.77449e-16	-1.41726	-0.5782	3.10573e-05	-1.96033	-0.575211
63465814	chr15:63465814:C:T	1.22057e-15	-3.33647e-10	-1.05684	0.000130167	-3.33647e-10	-1.10256
63465941	chr15:63465941:C:T	6.27788e-16	-1.68468	-0.0370342	4.8455e-05	-2.09986	0.0091211
63466021	chr15:63466021:A:AC	1.50091e-16	-1.99966	-1.15302	2.55893e-05	-1.56069	-1.16851
63466093	chr15:63466093:T:C	4.74639e-16	-1.73781	-0.263546	3.85243e-05	-2.09562	-0.224473
63466220	chr15:63466220:G:T	1.03551e-15	-3.33647e-10	-1.22127	0.000113783	-3.33647e-10	-1.23709
63466240	chr15:63466240:T:A	1.00319e-15	-1.92718	0.674207	7.98845e-05	-2.08243	0.491636
63466448	chr15:63466448:C:T	4.51292e-15	-3.33647e-10	0.250785	0.000526017	-3.33647e-10	0.293955
63466552	chr15:63466552:G:A	1.31084e-15	-3.33647e-10	-0.985491	0.00012685	-3.33647e-10	-1.12838
63466747	chr15:63466747:G:A	1.93065e-15	-3.33647e-10	-0.598305	0.000171268	-3.33647e-10	-0.828147
63467066	chr15:63467066:A:C	1.99746e-15	-3.33647e-10	-0.564281	0.0002492	-3.33647e-10	-0.453123
63467194	chr15:63467194:C:CT	1.89056e-15	-2.07024	1.45095	0.000171862	-2.09822	1.27353
63467582	chr15:63467582:G:A	3.02818e-15	-3.33647e-10	-0.148196	0.000345232	-3.33647e-10	-0.127162
63468214	chr15:63468214:C:G	2.13809e-15	-3.33647e-10	-0.496248	0.000213278	-3.33647e-10	-0.608782
63468316	chr15:63468316:G:A	2.35957e-16	-1.59219	-1.10808	2.9676e-05	-1.41593	-1.16511
63468563	chr15:63468563:A:G	1.24322e-15	-3.33647e-10	-1.03845	0.000131309	-3.33647e-10	-1.09382
63468657	chr15:63468657:CTG:C	3.78235e-15	-3.33647e-10	0.0741869	0.000488205	-3.33647e-10	0.219357
63469718	chr15:63469718:G:C	9.6652e-16	-3.33647e-10	-1.29021	0.000107229	-3.33647e-10	-1.29641
63469897	chr15:63469897:A:C	9.99402e-16	-3.33647e-10	-1.25676	0.000112442	-3.33647e-10	-1.24894
63470108	chr15:63470108:G:GT	5.62966e-16	-1.29531	-0.535387	4.75581e-05	-1.75711	-0.352313
63470200	chr15:63470200:T:C	6.48063e-15	-3.33647e-10	0.612658	0.00078428	-3.33647e-10	0.693388
63470410	chr15:63470410:T:C	5.95029e-16	-1.78591	0.0106047	3.97769e-05	-1.99546	-0.292635
63470474	chr15:63470474:C:T	1.0957e-15	-1.27373	0.108963	7.92398e-05	-1.75891	0.160008
63470520	chr15:63470520:G:A	1.24289e-15	-3.33647e-10	-1.03872	0.000127325	-3.33647e-10	-1.12463
63470590	chr15:63470590:T:C	2.22385e-16	-1.71427	-1.04523	2.77277e-05	-1.65671	-0.992233
63470871	chr15:63470871:G:GCCA	4.33288e-16	-2.09251	-3.12094e-10	4.89247e-05	-2.0811	-3.12094e-10
63471017	chr15:63471017:A:G	5.94243e-15	-3.33647e-10	0.525959	0.00071615	-3.33647e-10	0.602511
63471379	chr15:63471379:T:A	1.48561e-15	-3.33647e-10	-0.860334	0.000176284	-3.33647e-10	-0.799284
63472062	chr15:63472062:G:A	4.18061e-16	-1.61415	-0.514142	6.76169e-05	-1.41497	-0.342553
63472306	chr15:63472306:T:C	1.07659e-15	-1.36231	0.179942	7.77811e-05	-1.86093	0.243452
63472403	chr15:63472403:G:T	2.79152e-15	-2.09807	1.86849	0.000296897	-2.02802	1.75003
63472582	chr15:63472582:A:G	3.11414e-15	-2.09708	1.97688	0.000329063	-2.02937	1.85424
63472698	chr15:63472698:A:G	4.29737e-15	-2.09578	2.29763	0.000447611	-2.0361	2.16865
63473122	chr15:63473122:A:G	1.12414e-15	-3.33647e-10	-1.13914	0.000123536	-3.33647e-10	-1.15485
63474323	chr15:63474323:T:C	5.26785e-16	-1.89712	-3.12094e-10	7.142e-05	-1.7028	-3.12094e-10
63474477	chr15:63474477:C:T	3.8854e-15	-3.33647e-10	0.101068	0.000462779	-3.33647e-10	0.165871
63474553	chr15:63474553:G:A	1.4159e-15	-3.33647e-10	-0.908394	0.00016762	-3.33647e-10	-0.849678
63475385	chr15:63475385:C:T	1.3743e-15	-3.33647e-10	-0.938212	0.000168475	-3.33647e-10	-0.844591
63475583	chr15:63475583:C:T	3.35675e-16	-1.90159	-0.446181	3.17269e-05	-2.07578	-0.438434
63475656	chr15:63475656:G:C	3.5636e-16	-1.82627	-0.461698	3.23076e-05	-2.04298	-0.453093
63475673	chr15:63475673:A:G	3.73178e-16	-1.84076	-0.4011	3.39859e-05	-2.05166	-0.393773
63475834	chr15:63475834:T:G	9.76047e-16	-3.33647e-10	-1.2804	0.000107158	-3.33647e-10	-1.29708
63476121	chr15:63476121:C:T	3.84882e-16	-1.85947	-0.351509	3.54786e-05	-2.05907	-0.343383
63476714	chr15:63476714:G:A	4.8389e-15	-3.33647e-10	0.320528	0.000648569	-3.33647e-10	0.50339
63477282	chr15:63477282:G:A	4.33111e-16	-1.80905	-0.283868	3.92356e-05	-2.03504	-0.266757
63477932	chr15:63477932:G:C	3.35013e-16	-1.95044	-0.3993	3.29742e-05	-2.09018	-0.385477
63478027	chr15:63478027:T:C	1.31832e-16	-2.05502	-1.22736	1.47964e-05	-2.10002	-1.17697
63478915	chr15:63478915:T:C	1.44742e-15	-3.33647e-10	-0.886373	0.000192165	-3.33647e-10	-0.713024
63479183	chr15:63479183:G:A	1.19935e-15	-1.17688	0.102503	7.78237e-05	-1.69555	0.0786121
63479271	chr15:63479271:A:T	1.47005e-15	-0.87086	-3.12094e-10	0.000165995	-0.859419	-3.12094e-10
63479531	chr15:63479531:G:A	6.14423e-16	-1.7152	-0.0280288	4.42678e-05	-1.87823	-0.302888
63479634	chr15:63479634:C:T	9.57087e-16	-3.33647e-10	-1.30002	0.000106862	-3.33647e-10	-1.29984
63480267	chr15:63480267:C:T	1.27786e-16	-2.09657	-1.21698	1.44975e-05	-2.05225	-1.24516
63480366	chr15:63480366:C:T	6.23886e-16	-1.90653	0.178584	6.2384e-05	-2.08525	0.247178
63480549	chr15:63480549:A:G	1.3188e-15	-3.33647e-10	-0.979435	0.000149235	-3.33647e-10	-0.965858
63480877	chr15:63480877:A:G	1.31004e-16	-2.09894	-1.18975	1.49846e-05	-2.04212	-1.22224
63481500	chr15:63481500:G:T	5.55422e-16	-1.63	-0.214186	8.55476e-05	-1.42992	-0.092386
63482311	chr15:63482311:G:A	1.46403e-15	-3.33647e-10	-0.874966	0.000191834	-3.33647e-10	-0.714747
63482391	chr15:63482391:C:T	1.48866e-15	-3.33647e-10	-0.858285	0.000195797	-3.33647e-10	-0.694299
63482883	chr15:63482883:T:C	1.26183e-15	-1.37763	0.354027	8.20447e-05	-1.89784	0.333728
63483073	chr15:63483073:A:G	1.31314e-15	-3.33647e-10	-0.983735	0.00014314	-3.33647e-10	-1.00756
63483094	chr15:63483094:A:G	6.2998e-16	-1.97521	0.256981	6.77556e-05	-2.09914	0.343667
63483195	chr15:63483195:G:A	4.402e-16	-2.07668	-3.12094e-10	5.41063e-05	-1.98043	-3.12094e-10
63483306	chr15:63483306:C:T	1.06851e-15	-3.33647e-10	-1.18989	0.000115559	-3.33647e-10	-1.2216
63483579	chr15:63483579:C:G	1.07855e-15	-3.33647e-10	-1.18054	0.000116435	-3.33647e-10	-1.21405
63483593	chr15:63483593:C:T	1.88668e-16	-1.67408	-1.24985	1.4458e-05	-2.02553	-1.2746
63484035	chr15:63484035:T:C	9.60847e-16	-3.33647e-10	-1.2961	0.000107287	-3.33647e-10	-1.29587
63484157	chr15:63484157:T:C	1.37738e-15	-3.33647e-10	-0.935977	0.000180527	-3.33647e-10	-0.775499
63484261	chr15:63484261:G:A	4.29657e-16	-2.10093	-3.12094e-10	4.83909e-05	-2.09207	-3.12094e-10
63484488	chr15:63484488:A:G	2.21303e-15	-3.33647e-10	-0.461796	0.000221655	-3.33647e-10	-0.570257
63484495	chr15:63484495:G:A	9.57127e-16	-3.33647e-10	-1.29998	0.000107471	-3.33647e-10	-1.29416
63485412	chr15:63485412:T:C	1.66863e-15	-3.33647e-10	-0.744153	0.000196917	-3.33647e-10	-0.688598
63485415	chr15:63485415:A:G	2.85433e-15	-1.2641	1.05677	0.000220712	-1.77602	1.2015
63485463	chr15:63485463:C:T	1.53519e-15	-3.33647e-10	-0.827505	0.000166769	-3.33647e-10	-0.854772
63485660	chr15:63485660:T:C	1.87633e-15	-3.33647e-10	-0.626844	0.000196786	-3.33647e-10	-0.689262
63485762	chr15:63485762:G:A	1.76862e-15	-3.33647e-10	-0.685961	0.000191297	-3.33647e-10	-0.717554
63485818	chr15:63485818:G:A	5.4208e-16	-1.14947	-0.719029	9.12774e-05	-0.870192	-0.587284
63486160	chr15:63486160:C:T	1.30714e-15	-3.33647e-10	-0.98832	0.000167018	-3.33647e-10	-0.853277
63486310	chr15:63486310:G:A	1.64648e-16	-1.83673	-1.22338	2.4585e-05	-1.52674	-1.24251
63486557	chr15:63486557:A:C	1.19679e-15	-3.33647e-10	-1.07651	0.00013485	-3.33647e-10	-1.06722
63486733	chr15:63486733:G:T	1.5527e-16	-1.97717	-1.14158	2.14977e-05	-1.73766	-1.16578
63487074	chr15:63487074:G:A	1.21891e-16	-2.08215	-1.27864	1.37303e-05	-2.09168	-1.26009
63487238	chr15:63487238:A:G	1.74413e-15	-3.33647e-10	-0.699904	0.000181733	-3.33647e-10	-0.768838
63487614	chr15:63487614:GA:G	1.07628e-15	-3.33647e-10	-1.18265	0.000123567	-3.33647e-10	-1.1546
63487968	chr15:63487968:G:A	1.59213e-16	-1.80431	-1.28937	2.33294e-05	-1.52845	-1.29321
63488079	chr15:63488079:C:A	1.01845e-15	-3.33647e-10	-1.23788	0.000114598	-3.33647e-10	-1.22995
63488152	chr15:63488152:C:T	1.29471e-15	-3.33647e-10	-0.997872	0.000155749	-3.33647e-10	-0.923132
63488249	chr15:63488249:T:C	2.98479e-16	-1.74767	-0.717539	3.12764e-05	-1.86591	-0.662607
63488431	chr15:63488431:T:C	1.13173e-15	-0.954959	-0.177448	6.92722e-05	-1.6722	-0.0611319
63488519	chr15:63488519:G:A	4.71832e-16	-1.03408	-0.973215	7.0401e-05	-0.81123	-0.905942
63488533	chr15:63488533:A:G	9.73388e-16	-3.33647e-10	-1.28313	0.000108407	-3.33647e-10	-1.28548
63488617	chr15:63488617:G:T	4.58136e-16	-2.03675	-3.12094e-10	4.91949e-05	-2.07559	-3.12094e-10
63488692	chr15:63488692:A:G	9.6197e-16	-3.33647e-10	-1.29493	0.00010686	-3.33647e-10	-1.29986
63488853	chr15:63488853:A:G	3.0038e-16	-1.31903	-1.13983	2.30339e-05	-1.68358	-1.15083
63488944	chr15:63488944:G:A	6.83196e-16	-1.67674	0.039609	5.04241e-05	-1.80597	-0.244938
63489167	chr15:63489167:C:T	1.15252e-15	-3.33647e-10	-1.11421	0.000123064	-3.33647e-10	-1.15867
63489226	chr15:63489226:TGGCATGCGCCTGGAATCCCAGC:T	2.4309e-15	-3.33647e-10	-0.367896	0.000335767	-3.33647e-10	-0.154961
63489424	chr15:63489424:C:T	9.9349e-16	-0.624458	-0.638231	5.1315e-05	-1.45452	-0.578871
63489557	chr15:63489557:A:T	1.30704e-15	-0.718905	-0.269486	7.22482e-05	-1.51507	-0.176197
63489939	chr15:63489939:A:G	8.33276e-16	-0.666766	-0.771783	5.46958e-05	-1.27549	-0.694099
63490304	chr15:63490304:T:C	9.74275e-16	-3.33647e-10	-1.28222	0.000113849	-3.33647e-10	-1.23651
63490362	chr15:63490362:A:G	1.64759e-16	-1.96368	-1.09575	1.69217e-05	-2.0803	-1.06249
63491010	chr15:63491010:C:G	1.79746e-16	-1.93575	-1.03662	1.82174e-05	-2.06839	-1.00062
63491362	chr15:63491362:T:G	1.004e-15	-3.33647e-10	-1.25216	0.00011311	-3.33647e-10	-1.24302
63491659	chr15:63491659:C:G	9.57279e-16	-3.33647e-10	-1.29982	0.000107045	-3.33647e-10	-1.29813
63492456	chr15:63492456:T:G	3.22683e-16	-1.28987	-1.09737	4.61382e-05	-1.10309	-1.03665
63492594	chr15:63492594:T:C	9.92266e-16	-3.33647e-10	-1.26392	0.000110183	-3.33647e-10	-1.26923
63492741	chr15:63492741:C:T	1.15443e-15	-3.33647e-10	-1.11256	0.000119076	-3.33647e-10	-1.19161
63493222	chr15:63493222:A:G	2.1426e-16	-1.72767	-1.06905	2.43425e-05	-1.84761	-0.931546
63493980	chr15:63493980:C:G	9.57452e-16	-3.33647e-10	-1.29964	0.000107474	-3.33647e-10	-1.29413
63494379	chr15:63494379:C:T	9.794e-16	-3.33647e-10	-1.27697	0.000114129	-3.33647e-10	-1.23405
63495017	chr15:63495017:T:C	4.54869e-16	-2.0439	-3.12094e-10	5.17188e-05	-2.02556	-3.12094e-10
63495034	chr15:63495034:G:A	1.13402e-15	-0.60608	-0.524312	6.22955e-05	-1.44224	-0.397249
63495639	chr15:63495639:A:C	1.08398e-15	-3.33647e-10	-1.17552	0.000126106	-3.33647e-10	-1.13426
63496065	chr15:63496065:G:A	1.5738e-15	-3.33647e-10	-0.802669	0.000177281	-3.33647e-10	-0.79364
63496171	chr15:63496171:A:G	8.95993e-15	-3.33647e-10	0.936604	0.00140643	-3.33647e-10	1.27743
63496638	chr15:63496638:G:T	1.09349e-15	-3.33647e-10	-1.16679	0.000129804	-3.33647e-10	-1.10536
63497280	chr15:63497280:G:A	1.28313e-16	-2.0809	-1.22854	1.33707e-05	-2.09767	-1.28064
63497708	chr15:63497708:G:C	3.69735e-15	-3.33647e-10	0.0514574	0.000574867	-3.33647e-10	0.382759
63498026	chr15:63498026:C:A	9.65794e-16	-3.33647e-10	-1.29096	0.000109404	-3.33647e-10	-1.27633
63498443	chr15:63498443:T:C	1.28179e-16	-2.0865	-1.22399	1.33568e-05	-2.10019	-1.27916
63498463	chr15:63498463:C:T	1.17614e-16	-2.09656	-1.29995	1.45515e-05	-1.99758	-1.2961
63498792	chr15:63498792:T:C	1.73791e-15	-3.33647e-10	-0.703474	0.000194612	-3.33647e-10	-0.700373
63498864	chr15:63498864:T:C	1.30977e-16	-2.0988	-1.1901	1.36284e-05	-2.09801	-1.26121
63498926	chr15:63498926:G:A	1.91101e-16	-2.0965	-0.81461	1.78425e-05	-2.10003	-0.989769
63499029	chr15:63499029:A:G	1.34934e-16	-2.08117	-1.17796	1.37127e-05	-2.09933	-1.25373
63499443	chr15:63499443:G:A	9.61792e-16	-3.33647e-10	-1.29512	0.00010687	-3.33647e-10	-1.29976
63499646	chr15:63499646:T:G	1.01806e-15	-3.33647e-10	-1.23826	0.000113865	-3.33647e-10	-1.23637
63499824	chr15:63499824:T:C	1.09625e-15	-3.33647e-10	-1.16427	0.00012131	-3.33647e-10	-1.17303
63500058	chr15:63500058:T:C	1.31397e-16	-2.089	-1.19669	1.35082e-05	-2.1012	-1.26688
63500224	chr15:63500224:A:AT	1.31008e-16	-2.09191	-1.19674	1.35082e-05	-2.10114	-1.26694
63500267	chr15:63500267:T:A	1.21853e-16	-2.09936	-1.26174	1.38075e-05	-2.09174	-1.25443
63500559	chr15:63500559:G:GT	1.36202e-16	-2.05252	-1.19725	1.44677e-05	-2.03127	-1.26818
63501284	chr15:63501284:C:T	9.61466e-16	-3.33647e-10	-1.29546	0.000106926	-3.33647e-10	-1.29924
63501372	chr15:63501372:A:G	1.29629e-16	-2.08218	-1.21705	1.33776e-05	-2.10011	-1.27769
63501674	chr15:63501674:T:C	1.25331e-16	-2.07823	-1.25473	1.31798e-05	-2.09849	-1.2942
63501737	chr15:63501737:G:A	1.17282e-16	-2.09964	-1.2997	1.47732e-05	-1.97925	-1.29931
63502161	chr15:63502161:TTCATG:T	1.26091e-16	-2.08907	-1.23784	1.32301e-05	-2.10121	-1.28767
63502228	chr15:63502228:C:T	9.61638e-16	-3.33647e-10	-1.29528	0.000108634	-3.33647e-10	-1.28339
63502345	chr15:63502345:G:A	1.03089e-15	-3.33647e-10	-1.22574	0.000114019	-3.33647e-10	-1.23502
63502725	chr15:63502725:G:A	9.60143e-16	-3.33647e-10	-1.29683	0.000108304	-3.33647e-10	-1.28644
63503429	chr15:63503429:T:C	1.2673e-16	-2.06957	-1.25229	1.32301e-05	-2.09553	-1.29336
63503476	chr15:63503476:G:A	9.64833e-16	-3.33647e-10	-1.29196	0.000108349	-3.33647e-10	-1.28602
63503638	chr15:63503638:A:G	9.69082e-16	-3.33647e-10	-1.28757	0.000108973	-3.33647e-10	-1.28028
63504905	chr15:63504905:C:T	1.53923e-15	-3.33647e-10	-0.824877	0.000175959	-3.33647e-10	-0.801128
63505020	chr15:63505020:C:G	2.64205e-15	-3.33647e-10	-0.284605	0.000271368	-3.33647e-10	-0.367904
63505389	chr15:63505389:C:T	1.61956e-15	-3.33647e-10	-0.774002	0.000166061	-3.33647e-10	-0.859026
63505466	chr15:63505466:G:C	8.64639e-16	-0.376903	-1.0247	2.97523e-05	-1.68557	-0.892902
63506024	chr15:63506024:G:A	9.89124e-16	-3.33647e-10	-1.26709	0.000111234	-3.33647e-10	-1.25974
63506409	chr15:63506409:A:G	1.44286e-15	-3.33647e-10	-0.889533	0.000165636	-3.33647e-10	-0.861587
63507452	chr15:63507452:A:G	3.79281e-15	-3.33647e-10	0.0769479	0.000381152	-3.33647e-10	-0.0281817
63507866	chr15:63507866:T:C	1.41944e-16	-2.09869	-1.10979	1.80259e-05	-1.96223	-1.11734
63508038	chr15:63508038:T:C	1.17593e-16	-2.10075	-1.29593	1.42122e-05	-2.05865	-1.25863
63508068	chr15:63508068:A:G	9.61807e-16	-3.33647e-10	-1.2951	0.000108599	-3.33647e-10	-1.28372
63508191	chr15:63508191:A:G	9.57138e-16	-3.33647e-10	-1.29997	0.000107682	-3.33647e-10	-1.29219
63508436	chr15:63508436:G:A	2.70414e-15	-3.33647e-10	-0.261373	0.000277151	-3.33647e-10	-0.346817
63508494	chr15:63508494:A:G	3.83847e-15	-3.33647e-10	0.0889148	0.000594505	-3.33647e-10	0.41635
63508666	chr15:63508666:A:G	1.36049e-16	-2.07622	-1.17468	1.54327e-05	-2.02543	-1.20945
63510098	chr15:63510098:T:G	1.18902e-16	-2.09099	-1.29463	1.38869e-05	-2.08576	-1.25467
63510234	chr15:63510234:G:C	1.04482e-15	-3.33647e-10	-1.21232	0.000114559	-3.33647e-10	-1.23029
63510245	chr15:63510245:C:T	1.0081e-15	-3.33647e-10	-1.24809	0.000110972	-3.33647e-10	-1.26211
63510283	chr15:63510283:A:C	4.30099e-16	-2.0999	-3.12094e-10	4.9375e-05	-2.07194	-3.12094e-10
63510300	chr15:63510300:A:G	1.22514e-14	-3.33647e-10	1.24948	0.00172813	-3.33647e-10	1.48342
63511630	chr15:63511630:A:G	1.23938e-16	-2.06471	-1.27943	1.62816e-05	-1.89608	-1.28526
63512042	chr15:63512042:C:T	8.6919e-15	-3.33647e-10	0.906233	0.001445	-3.33647e-10	1.30449
63512049	chr15:63512049:C:T	1.36615e-16	-1.96075	-1.286	1.44193e-05	-2.05103	-1.25178
63512375	chr15:63512375:CTTCT:C	1.19411e-15	-3.33647e-10	-1.07876	0.000143548	-3.33647e-10	-1.00471
63512907	chr15:63512907:T:C	1.42449e-16	-2.07392	-1.13101	1.58378e-05	-2.03739	-1.1716
63513536	chr15:63513536:C:T	1.39659e-16	-1.94992	-1.27479	1.48558e-05	-2.04845	-1.22454
63513671	chr15:63513671:G:A	2.65369e-15	-3.33647e-10	-0.280207	0.00031298	-3.33647e-10	-0.225239
63514339	chr15:63514339:T:C	1.02786e-15	-3.33647e-10	-1.22868	0.000110213	-3.33647e-10	-1.26896
63515803	chr15:63515803:G:A	2.07967e-16	-1.97927	-0.847268	2.52637e-05	-2.0606	-0.681415
63516094	chr15:63516094:C:G	1.0349e-15	-3.33647e-10	-1.22185	0.000115202	-3.33647e-10	-1.22469
63516149	chr15:63516149:T:C	9.60117e-16	-3.33647e-10	-1.29686	0.000108223	-3.33647e-10	-1.28719
63517639	chr15:63517639:C:G	2.03341e-16	-2.01155	-0.837483	2.51009e-05	-2.07696	-0.671519
63517826	chr15:63517826:C:G	9.98664e-15	-3.33647e-10	1.04509	0.00161896	-3.33647e-10	1.41816
63518426	chr15:63518426:G:C	6.30579e-15	-1.45377	2.03908	0.000595141	-1.51816	1.93558
63518831	chr15:63518831:T:C	5.74287e-15	-3.33647e-10	0.4918	0.000699582	-3.33647e-10	0.579105
63518850	chr15:63518850:C:T	1.71466e-14	-3.33647e-10	1.58564	0.0028944	-3.33647e-10	1.99915
63519011	chr15:63519011:C:T	1.64028e-16	-1.87697	-1.18691	1.74895e-05	-2.00264	-1.10714
63519056	chr15:63519056:C:T	1.07112e-15	-3.33647e-10	-1.18746	0.000120826	-3.33647e-10	-1.17703
63519458	chr15:63519458:G:A	1.41536e-16	-1.94458	-1.26678	1.51033e-05	-2.04474	-1.21173
63519809	chr15:63519809:A:T	9.70509e-16	-3.33647e-10	-1.28609	0.00010833	-3.33647e-10	-1.2862
63520285	chr15:63520285:A:T	1.51267e-15	-3.33647e-10	-0.84228	0.000158948	-3.33647e-10	-0.902804
63521445	chr15:63521445:G:A	1.05196e-15	-3.33647e-10	-1.2055	0.000118631	-3.33647e-10	-1.19536
63521544	chr15:63521544:G:A	1.51006e-16	-1.88452	-1.26208	1.58493e-05	-2.00432	-1.20394
63521710	chr15:63521710:A:G	7.45491e-16	-1.54987	-3.12094e-10	0.000138061	-1.04368	-3.12094e-10
63521943	chr15:63521943:C:T	4.30391e-16	-2.09922	-3.12094e-10	4.95668e-05	-2.06806	-3.12094e-10
63521951	chr15:63521951:T:C	4.29686e-16	-2.10086	-3.12094e-10	4.90555e-05	-2.07843	-3.12094e-10
63522675	chr15:63522675:C:CA	2.24034e-16	-1.93127	-0.82085	2.67435e-05	-2.03366	-0.651425
63522848	chr15:63522848:A:G	9.58885e-16	-3.33647e-10	-1.29814	0.000107144	-3.33647e-10	-1.2972
63522984	chr15:63522984:G:A	2.09831e-16	-1.93358	-0.884032	2.4799e-05	-2.03532	-0.725253
63523126	chr15:63523126:G:A	9.59717e-16	-3.33647e-10	-1.29728	0.000107992	-3.33647e-10	-1.28932
63523228	chr15:63523228:G:A	9.81052e-16	-3.33647e-10	-1.27529	0.000107972	-3.33647e-10	-1.28951
63523280	chr15:63523280:T:C	2.11516e-16	-1.94041	-0.869204	2.51359e-05	-2.03925	-0.707832
63523305	chr15:63523305:G:A	3.66497e-15	-3.33647e-10	0.0426618	0.000376621	-3.33647e-10	-0.0401407
63524203	chr15:63524203:T:C	1.37154e-15	-3.33647e-10	-0.940222	0.000144552	-3.33647e-10	-0.99774
63524244	chr15:63524244:G:A	1.09906e-15	-3.33647e-10	-1.1617	0.000124183	-3.33647e-10	-1.14963
63524299	chr15:63524299:C:T	1.31861e-15	-3.33647e-10	-0.97958	0.000143757	-3.33647e-10	-1.00325
63524496	chr15:63524496:T:C	1.19018e-15	-3.33647e-10	-1.08206	0.000133869	-3.33647e-10	-1.07451
63524870	chr15:63524870:T:C	9.5799e-16	-3.33647e-10	-1.29908	0.000107225	-3.33647e-10	-1.29645
63525253	chr15:63525253:T:C	1.38124e-15	-3.33647e-10	-0.933178	0.0001501	-3.33647e-10	-0.96008
63525297	chr15:63525297:C:T	9.62406e-16	-3.33647e-10	-1.29448	0.000108695	-3.33647e-10	-1.28283
63525471	chr15:63525471:C:A	2.62542e-15	-3.33647e-10	-0.29092	0.000310338	-3.33647e-10	-0.233718
63525493	chr15:63525493:A:G	1.41558e-15	-3.33647e-10	-0.908617	0.000148805	-3.33647e-10	-0.968743
63525806	chr15:63525806:T:G	1.21194e-16	-2.10072	-1.2658	1.38222e-05	-2.08581	-1.25929
63525961	chr15:63525961:A:G	2.00439e-16	-2.00936	-0.854044	2.4668e-05	-2.0765	-0.689368
63526170	chr15:63526170:T:C	1.3374e-16	-1.9698	-1.29822	1.40085e-05	-2.05499	-1.27672
63526200	chr15:63526200:G:A	1.42421e-16	-1.95379	-1.25134	1.55003e-05	-2.04463	-1.18589
63526208	chr15:63526208:G:A	9.5711e-16	-3.33647e-10	-1.3	0.000106975	-3.33647e-10	-1.29879
63526359	chr15:63526359:G:T	9.82998e-16	-3.33647e-10	-1.27331	0.000111044	-3.33647e-10	-1.26145
63526414	chr15:63526414:T:C	4.36983e-16	-2.08402	-3.12094e-10	4.80638e-05	-2.09885	-3.12094e-10
63526430	chr15:63526430:A:G	4.38833e-16	-2.07979	-3.12094e-10	4.80303e-05	-2.09955	-3.12094e-10
63526453	chr15:63526453:A:G	1.17413e-16	-2.10089	-1.29733	1.33497e-05	-2.08499	-1.2949
63526533	chr15:63526533:A:G	1.97515e-16	-2.02029	-0.857807	2.44231e-05	-2.08218	-0.693672
63526651	chr15:63526651:T:C	4.82602e-16	-2.09541	0.110688	7.59408e-05	-1.85122	0.209795
63526878	chr15:63526878:TG:T	3.82582e-15	-3.33647e-10	0.0856137	0.00038604	-3.33647e-10	-0.0154382
63526927	chr15:63526927:C:T	1.30224e-15	-3.33647e-10	-0.992072	0.000145661	-3.33647e-10	-0.990099
63527228	chr15:63527228:G:A	9.58983e-16	-3.33647e-10	-1.29804	0.000106924	-3.33647e-10	-1.29927
63527746	chr15:63527746:C:T	2.27711e-15	-3.33647e-10	-0.43325	0.000229918	-3.33647e-10	-0.533657
63527785	chr15:63527785:C:T	1.17245e-16	-2.1011	-1.29855	1.33472e-05	-2.08352	-1.29655
63528459	chr15:63528459:CCAGCATTTAAGACTAAAAAAATAAACACTTTGGTTTAA:C	1.06943e-15	-3.33647e-10	-1.18903	0.000112902	-3.33647e-10	-1.24486
63528598	chr15:63528598:G:T	1.29223e-16	-2.09037	-1.212	1.55876e-05	-2.04756	-1.17734
63529244	chr15:63529244:G:T	9.82639e-16	-3.33647e-10	-1.27367	0.000109668	-3.33647e-10	-1.27392
63529322	chr15:63529322:A:G	3.61406e-15	-3.33647e-10	0.0286718	0.000368864	-3.33647e-10	-0.0609497
63529780	chr15:63529780:C:T	7.69744e-15	0.784728	-3.12094e-10	0.000602942	0.430443	-3.12094e-10
63530007	chr15:63530007:G:A	9.65015e-16	-3.33647e-10	-1.29177	0.000109176	-3.33647e-10	-1.27842
63530402	chr15:63530402:T:C	9.57173e-16	-3.33647e-10	-1.29993	0.000107343	-3.33647e-10	-1.29535
63530510	chr15:63530510:A:G	5.76737e-16	-1.80653	-3.12094e-10	6.05396e-05	-1.86808	-3.12094e-10
63530810	chr15:63530810:C:G	1.36478e-15	-0.945164	-3.12094e-10	0.000123214	-1.15746	-3.12094e-10
63530820	chr15:63530820:A:G	1.29718e-15	-3.33647e-10	-0.995966	0.000145708	-3.33647e-10	-0.989772
63531342	chr15:63531342:G:C	9.99747e-16	-3.33647e-10	-1.25641	0.000113298	-3.33647e-10	-1.24136
63531734	chr15:63531734:G:A	1.03312e-15	-3.33647e-10	-1.22357	0.00011028	-3.33647e-10	-1.26835
63531854	chr15:63531854:C:T	1.77084e-15	-3.33647e-10	-0.684706	0.000200682	-3.33647e-10	-0.669658
63531893	chr15:63531893:C:T	2.72469e-15	-3.33647e-10	-0.253803	0.000279802	-3.33647e-10	-0.337297
63532185	chr15:63532185:C:T	1.00249e-15	-3.33647e-10	-1.25367	0.000111971	-3.33647e-10	-1.25314
63532291	chr15:63532291:G:T	1.69282e-16	-2.08239	-0.949959	2.00952e-05	-2.01723	-0.953665
63533023	chr15:63533023:T:A	1.7539e-16	-2.07758	-0.919321	2.2355e-05	-2.10059	-0.76374
63533643	chr15:63533643:C:T	4.33125e-16	-2.09289	-3.12094e-10	5.04913e-05	-2.04958	-3.12094e-10
63534193	chr15:63534193:CAG:C	5.46765e-15	-3.33647e-10	0.44269	0.000847744	-3.33647e-10	0.7712
63534231	chr15:63534231:T:C	3.06952e-15	-3.33647e-10	-0.134638	0.000328037	-3.33647e-10	-0.178252
63534434	chr15:63534434:AT:A	6.18621e-16	-1.73642	-3.12094e-10	0.000411482	0.0483855	-3.12094e-10
63534534	chr15:63534534:C:T	9.57121e-16	-3.33647e-10	-1.29998	0.00010686	-3.33647e-10	-1.29986
63534595	chr15:63534595:G:A	9.6653e-16	-3.33647e-10	-1.2902	0.000107784	-3.33647e-10	-1.29125
63534912	chr15:63534912:ATTTG:A	1.89685e-16	-1.89735	-1.0212	1.73394e-05	-2.09961	-1.01879
63535700	chr15:63535700:G:A	5.12188e-16	-2.05281	0.127592	5.80954e-05	-1.95577	0.0464779
63535823	chr15:63535823:A:C	2.72147e-14	-3.33647e-10	2.0476	0.00433338	-3.33647e-10	2.40272
63536021	chr15:63536021:G:A	5.19339e-16	-2.06406	0.152702	5.83807e-05	-1.97526	0.0708667
63536059	chr15:63536059:T:C	4.30844e-16	-2.09817	-3.12094e-10	5.15943e-05	-2.02797	-3.12094e-10
63536097	chr15:63536097:C:T	5.16985e-16	-2.05815	0.14225	5.83638e-05	-1.96528	0.0605988
63536175	chr15:63536175:T:C	9.74941e-16	-3.33647e-10	-1.28154	0.000108661	-3.33647e-10	-1.28315
63536646	chr15:63536646:A:G	1.2841e-16	-2.03608	-1.27261	1.43009e-05	-2.09051	-1.22055
63537420	chr15:63537420:A:G	9.7751e-16	-3.33647e-10	-1.27891	0.000109323	-3.33647e-10	-1.27708
63537873	chr15:63537873:C:T	5.40109e-16	-2.06035	0.188208	6.09314e-05	-1.96622	0.104594
63538121	chr15:63538121:G:T	2.71782e-15	-3.33647e-10	-0.256329	0.000321631	-3.33647e-10	-0.197975
63538585	chr15:63538585:C:T	1.14846e-14	-3.33647e-10	1.18485	0.00192462	-3.33647e-10	1.5911
63539437	chr15:63539437:G:C	9.62028e-16	-3.33647e-10	-1.29487	0.000107992	-3.33647e-10	-1.28933
63539533	chr15:63539533:T:C	2.57575e-16	-2.04244	-0.570169	2.88374e-05	-2.10122	-0.50848
63539670	chr15:63539670:A:T	1.48282e-16	-2.0942	-1.0706	1.83225e-05	-1.98557	-1.07769
63539785	chr15:63539785:G:A	1.23949e-16	-2.10096	-1.24308	1.51539e-05	-2.01882	-1.2343
63540133	chr15:63540133:T:C	2.95822e-16	-2.0982	-0.37596	4.0354e-05	-1.96671	-0.30698
63540363	chr15:63540363:T:C	3.1771e-16	-2.09961	-0.303165	4.4005e-05	-1.95581	-0.231262
63540575	chr15:63540575:C:T	1.85804e-15	-3.33647e-10	-0.636635	0.000211957	-3.33647e-10	-0.614995
63540802	chr15:63540802:C:G	9.98228e-16	-3.33647e-10	-1.25793	0.000113134	-3.33647e-10	-1.24281
63541192	chr15:63541192:G:T	4.30405e-16	-2.09919	-3.12094e-10	4.82914e-05	-2.09413	-3.12094e-10
63541556	chr15:63541556:A:T	4.9921e-16	-2.06445	0.113561	5.6049e-05	-1.97805	0.0328959
63541950	chr15:63541950:G:A	1.365e-16	-1.99166	-1.25593	1.50182e-05	-2.06816	-1.19396
63542120	chr15:63542120:A:T	9.80444e-16	-3.33647e-10	-1.27591	0.000110721	-3.33647e-10	-1.26437
63542503	chr15:63542503:C:G	1.217e-16	-2.09099	-1.27137	1.3561e-05	-2.0992	-1.26498
63542598	chr15:63542598:C:T	1.16109e-14	-3.33647e-10	1.19578	0.0019232	-3.33647e-10	1.59037
63542779	chr15:63542779:C:T	1.21534e-16	-2.09909	-1.26463	1.37645e-05	-2.09145	-1.25784
63542878	chr15:63542878:C:G	4.17774e-16	-1.9966	-0.132372	5.35309e-05	-1.87232	-0.1188
63543068	chr15:63543068:TTGAAAA:T	5.21102e-16	-2.0585	0.150529	5.87278e-05	-1.96718	0.0687133
63543258	chr15:63543258:G:A	4.72551e-16	-2.07187	0.0660991	5.28253e-05	-1.99134	-0.0130448
63543662	chr15:63543662:C:T	9.57427e-16	-3.33647e-10	-1.29966	0.000106847	-3.33647e-10	-1.29998
63543693	chr15:63543693:C:T	9.58736e-16	-3.33647e-10	-1.2983	0.000109046	-3.33647e-10	-1.27961
63543890	chr15:63543890:A:T	3.03782e-15	-3.33647e-10	-0.145019	0.000329629	-3.33647e-10	-0.17341
63544162	chr15:63544162:AAT:A	9.61493e-16	-3.33647e-10	-1.29543	0.000108523	-3.33647e-10	-1.28442
63544249	chr15:63544249:G:T	9.57752e-16	-3.33647e-10	-1.29933	0.000106955	-3.33647e-10	-1.29897
63544612	chr15:63544612:G:A	4.64461e-16	-2.02304	-3.12094e-10	5.35272e-05	-1.99119	-3.12094e-10
63544859	chr15:63544859:G:A	1.34154e-16	-2.00625	-1.25868	1.48417e-05	-2.07567	-1.19827
63545005	chr15:63545005:T:C	1.38036e-14	-3.33647e-10	1.36877	0.00196229	-3.33647e-10	1.61049
63545069	chr15:63545069:T:TA	1.50654e-16	-2.10119	-1.04774	1.9922e-05	-1.92348	-1.05608
63545292	chr15:63545292:A:G	1.0182e-15	-1.78267	0.544548	0.000137374	-1.75958	0.710905
63545698	chr15:63545698:G:A	3.34528e-15	-3.33647e-10	-0.0486082	0.000500581	-3.33647e-10	0.244391
63545726	chr15:63545726:T:C	1.1892e-16	-2.08544	-1.30002	1.31731e-05	-2.10089	-1.29231
63545918	chr15:63545918:T:C	9.59856e-16	-3.33647e-10	-1.29713	0.000107601	-3.33647e-10	-1.29295
63546571	chr15:63546571:T:C	1.47178e-16	-2.09751	-1.07475	1.85863e-05	-1.96553	-1.08342
63546638	chr15:63546638:C:T	1.93418e-15	-3.33647e-10	-0.596477	0.000220179	-3.33647e-10	-0.576939
63546798	chr15:63546798:C:T	1.65343e-14	-3.33647e-10	1.54928	0.00203617	-3.33647e-10	1.64745
63546843	chr15:63546843:C:T	1.19462e-16	-2.08096	-1.29996	1.31476e-05	-2.10122	-1.29392
63546844	chr15:63546844:G:A	1.4168e-16	-2.01898	-1.19137	1.62078e-05	-2.08235	-1.10353
63546950	chr15:63546950:T:A	9.37397e-15	-3.33647e-10	0.981778	0.00157941	-3.33647e-10	1.39342
63547022	chr15:63547022:A:G	1.501e-15	-0.850024	-3.12094e-10	0.000104787	-1.31945	-3.12094e-10
63547252	chr15:63547252:A:G	7.66498e-16	-1.52208	-3.12094e-10	9.43885e-05	-1.42396	-3.12094e-10
63547294	chr15:63547294:G:A	9.69087e-16	-3.33647e-10	-1.28756	0.000109015	-3.33647e-10	-1.27989
63547298	chr15:63547298:G:A	1.51957e-16	-2.09776	-1.04256	1.95171e-05	-1.96436	-1.03573
63547309	chr15:63547309:G:A	9.59085e-16	-3.33647e-10	-1.29793	0.000107465	-3.33647e-10	-1.29421
63547375	chr15:63547375:T:G	4.74464e-15	-3.33647e-10	0.300857	0.000509397	-3.33647e-10	0.261849
63547480	chr15:63547480:A:G	1.11982e-14	-3.33647e-10	1.1596	0.0018621	-3.33647e-10	1.55808
63548258	chr15:63548258:G:T	9.58495e-16	-3.33647e-10	-1.29855	0.000106847	-3.33647e-10	-1.29998
63548429	chr15:63548429:G:A	9.57083e-16	-3.33647e-10	-1.30002	0.000107992	-3.33647e-10	-1.28932
63548955	chr15:63548955:C:T	9.5724e-16	-3.33647e-10	-1.29986	0.000106888	-3.33647e-10	-1.2996
63549476	chr15:63549476:G:A	2.30546e-16	-2.06104	-0.66242	2.56818e-05	-2.09938	-0.62622
63549694	chr15:63549694:C:G	7.44354e-16	-1.5514	-3.12094e-10	7.26392e-05	-1.68587	-3.12094e-10
63549781	chr15:63549781:A:G	1.19986e-16	-2.08734	-1.2892	1.30807e-05	-2.10046	-1.29978
63550165	chr15:63550165:G:A	1.87486e-15	-3.33647e-10	-0.627624	0.000212767	-3.33647e-10	-0.61118
63550590	chr15:63550590:A:G	1.18277e-15	-3.33647e-10	-1.0883	0.000131034	-3.33647e-10	-1.09592
63550995	chr15:63550995:A:T	2.04284e-16	-2.01224	-0.832158	2.52568e-05	-2.07846	-0.663823
63551161	chr15:63551161:T:C	4.29785e-15	-3.33647e-10	0.201957	0.000460723	-3.33647e-10	0.161418
63551246	chr15:63551246:C:T	1.37607e-15	-3.33647e-10	-0.936926	0.000152541	-3.33647e-10	-0.943944
63551264	chr15:63551264:A:G	1.53097e-16	-2.09894	-1.03391	1.96277e-05	-1.95933	-1.0351
63551469	chr15:63551469:T:C	1.40307e-16	-2.01815	-1.20193	1.60032e-05	-2.08177	-1.11682
63551704	chr15:63551704:G:A	4.31632e-16	-2.09634	-3.12094e-10	4.80774e-05	-2.09857	-3.12094e-10
63552546	chr15:63552546:A:G	1.98144e-16	-2.03932	-0.835598	2.48442e-05	-2.091	-0.667758
63552848	chr15:63552848:G:A	1.34677e-16	-2.00724	-1.2538	1.49465e-05	-2.07621	-1.19069
63553226	chr15:63553226:A:G	1.95583e-16	-2.02491	-0.863015	2.41933e-05	-2.08469	-0.700614
63553607	chr15:63553607:G:T	1.32168e-15	-3.33647e-10	-0.977257	0.000152322	-3.33647e-10	-0.94538
63553979	chr15:63553979:T:C	1.54078e-16	-1.86416	-1.26229	1.52055e-05	-2.00142	-1.24831
63554052	chr15:63554052:T:C	9.58624e-16	-3.33647e-10	-1.29842	0.000107834	-3.33647e-10	-1.29079
63554070	chr15:63554070:G:A	4.35665e-16	-2.08704	-3.12094e-10	4.79498e-05	-2.10122	-3.12094e-10
63554309	chr15:63554309:T:C	4.30611e-16	-2.09871	-3.12094e-10	4.81963e-05	-2.0961	-3.12094e-10
63555028	chr15:63555028:C:T	1.28998e-16	-2.01762	-1.28649	1.3325e-05	-2.09239	-1.28935
63555801	chr15:63555801:G:T	1.08339e-15	-3.33647e-10	-1.17606	0.000120263	-3.33647e-10	-1.1817
63555922	chr15:63555922:T:C	1.86395e-15	-3.33647e-10	-0.633463	0.000155638	-3.33647e-10	-0.923844
63556914	chr15:63556914:G:A	2.62876e-16	-1.89255	-0.699679	2.05014e-05	-2.04668	-0.9042
63557132	chr15:63557132:G:A	1.08535e-15	-3.33647e-10	-1.17426	0.000119446	-3.33647e-10	-1.18851
63557285	chr15:63557285:T:C	1.20368e-16	-2.07647	-1.29689	1.49253e-05	-1.97548	-1.29284
63557420	chr15:63557420:G:A	3.62349e-15	-3.33647e-10	0.0312777	0.00036925	-3.33647e-10	-0.0599046
63557430	chr15:63557430:C:T	1.35653e-16	-2.09197	-1.16184	1.86536e-05	-1.9123	-1.13304
63557463	chr15:63557463:G:A	6.50645e-16	-1.68595	-3.12094e-10	0.000107215	-1.29654	-3.12094e-10
63557786	chr15:63557786:T:A	1.76457e-15	-3.33647e-10	-0.688252	0.000180742	-3.33647e-10	-0.77431
63557868	chr15:63557868:A:G	1.62787e-16	-1.86034	-1.21113	1.74023e-05	-1.98626	-1.12852
63558576	chr15:63558576:AAAC:A	1.3374e-16	-2.00412	-1.2639	1.41471e-05	-2.09525	-1.22662
63560373	chr15:63560373:G:A	1.18158e-16	-2.09378	-1.29811	1.34868e-05	-2.0861	-1.28357
63560388	chr15:63560388:C:T	1.1944e-15	-3.33647e-10	-1.07852	0.000118897	-3.33647e-10	-1.19313
63560486	chr15:63560486:T:G	4.0208e-15	-3.33647e-10	0.135323	0.000448278	-3.33647e-10	0.134034
63560635	chr15:63560635:T:C	3.4635e-16	-1.91362	-0.402848	4.42256e-05	-2.02145	-0.16063
63560647	chr15:63560647:G:A	1.52273e-15	-3.33647e-10	-0.835653	0.000164391	-3.33647e-10	-0.869132
63560853	chr15:63560853:G:A	2.88351e-16	-2.08946	-0.41028	4.05913e-05	-2.07307	-0.194754
63561147	chr15:63561147:G:A	1.9901e-16	-2.02046	-0.850104	2.46537e-05	-2.08279	-0.683662
63561492	chr15:63561492:A:G	9.79431e-16	-3.33647e-10	-1.27694	0.000110726	-3.33647e-10	-1.26432
63561708	chr15:63561708:G:A	9.57879e-16	-3.33647e-10	-1.29919	0.000107341	-3.33647e-10	-1.29536
63562214	chr15:63562214:T:C	1.36907e-16	-1.98136	-1.26325	1.49661e-05	-2.06033	-1.20526
63562564	chr15:63562564:T:G	3.41214e-15	-3.33647e-10	-0.0288192	0.000381064	-3.33647e-10	-0.0284127
63562991	chr15:63562991:G:A	5.84086e-16	-1.79387	-3.12094e-10	6.62045e-05	-1.77863	-3.12094e-10
63563270	chr15:63563270:T:G	9.57083e-16	-3.33647e-10	-1.30002	0.000107176	-3.33647e-10	-1.29691
63563565	chr15:63563565:C:CT	5.61384e-15	-3.33647e-10	0.469077	0.000715783	-3.33647e-10	0.601998
63564324	chr15:63564324:CTTGT:C	8.87549e-15	-3.33647e-10	0.927134	0.00150644	-3.33647e-10	1.34612
63564354	chr15:63564354:A:G	3.47536e-15	-3.33647e-10	-0.0104599	0.000387329	-3.33647e-10	-0.0121036
63564443	chr15:63564443:G:A	9.73234e-16	-3.33647e-10	-1.28329	0.000109514	-3.33647e-10	-1.27533
63564562	chr15:63564562:T:C	1.89339e-16	-1.75202	-1.16836	1.90973e-05	-1.79245	-1.22938
63564759	chr15:63564759:A:G	1.27813e-14	-3.33647e-10	1.29182	0.00214568	-3.33647e-10	1.69983
63565159	chr15:63565159:A:G	3.22756e-15	-3.33647e-10	-0.0844328	0.000348081	-3.33647e-10	-0.118945
63565179	chr15:63565179:A:G	1.82386e-15	-3.33647e-10	-0.655204	0.000210154	-3.33647e-10	-0.623536
63565333	chr15:63565333:C:A	1.51423e-15	-3.33647e-10	-0.84125	0.000174838	-3.33647e-10	-0.807518
63565710	chr15:63565710:A:G	1.86637e-16	-2.02106	-0.913686	2.28998e-05	-2.08154	-0.75871
63566142	chr15:63566142:A:G	1.86549e-16	-2.03132	-0.903898	2.30502e-05	-2.08658	-0.747127
63566457	chr15:63566457:T:A	2.02909e-15	-3.33647e-10	-0.54857	0.000234915	-3.33647e-10	-0.512153
63566507	chr15:63566507:A:G	9.61692e-16	-3.33647e-10	-1.29522	0.000107873	-3.33647e-10	-1.29042
63566647	chr15:63566647:A:G	5.71259e-16	-1.81607	-3.12094e-10	8.8472e-05	-1.48869	-3.12094e-10
63567016	chr15:63567016:A:G	5.55537e-16	-1.84398	-3.12094e-10	6.84536e-05	-1.74522	-3.12094e-10
63567119	chr15:63567119:A:G	2.7786e-15	-3.33647e-10	-0.234213	0.000342973	-3.33647e-10	-0.133728
63567377	chr15:63567377:C:T	1.67629e-16	-2.06245	-0.979705	2.31011e-05	-1.92264	-0.908865
63567390	chr15:63567390:G:A	1.71749e-15	-3.33647e-10	-0.715298	0.000191251	-3.33647e-10	-0.717794
63567636	chr15:63567636:G:A	1.0707e-15	-3.33647e-10	-1.18785	0.000125052	-3.33647e-10	-1.14265
63567877	chr15:63567877:C:T	5.43916e-16	-1.86512	-3.12094e-10	5.7222e-05	-1.92444	-3.12094e-10
63568501	chr15:63568501:G:A	1.85283e-16	-2.10013	-0.841896	2.35422e-05	-2.05467	-0.75792
63568791	chr15:63568791:TC:T	5.17006e-15	-3.33647e-10	0.386726	0.000523363	-3.33647e-10	0.288897
63569005	chr15:63569005:G:A	9.96398e-16	-3.33647e-10	-1.25977	0.000109014	-3.33647e-10	-1.2799
63569531	chr15:63569531:A:G	4.25555e-16	-2.09378	-0.0167433	6.19483e-05	-1.85186	0.00677732
63570130	chr15:63570130:G:T	9.87581e-16	-3.33647e-10	-1.26866	0.000111248	-3.33647e-10	-1.25962
63571033	chr15:63571033:G:A	5.18606e-15	-3.33647e-10	0.389815	0.000548407	-3.33647e-10	0.335639
63571680	chr15:63571680:CTT:C	1.86278e-16	-2.04147	-0.895207	2.31994e-05	-2.09134	-0.735914
63572006	chr15:63572006:C:T	9.68115e-16	-3.33647e-10	-1.28856	0.000108505	-3.33647e-10	-1.28459
63572145	chr15:63572145:GAA:G	3.37083e-15	-3.33647e-10	-0.0409989	0.000348497	-3.33647e-10	-0.117751
63572234	chr15:63572234:C:T	1.42794e-16	-2.09884	-1.10366	2.0798e-05	-1.86785	-1.06867
63572592	chr15:63572592:T:A	1.04229e-15	-3.33647e-10	-1.21474	0.000115182	-3.33647e-10	-1.22487
63573345	chr15:63573345:G:A	2.00191e-16	-2.09861	-0.766036	2.59023e-05	-2.06199	-0.655059
63573438	chr15:63573438:A:G	1.02008e-15	-3.33647e-10	-1.23628	0.000112886	-3.33647e-10	-1.245
63574079	chr15:63574079:C:T	2.31784e-15	-0.415524	-3.12094e-10	0.000252914	-0.43833	-3.12094e-10
63574525	chr15:63574525:A:G	1.1825e-15	-3.33647e-10	-1.08853	0.000121555	-3.33647e-10	-1.17101
63574579	chr15:63574579:G:A	1.9928e-15	-3.33647e-10	-0.56662	0.000221391	-3.33647e-10	-0.571448
63574678	chr15:63574678:T:C	1.2443e-16	-2.05755	-1.28263	1.54088e-05	-1.99946	-1.23698
63574863	chr15:63574863:A:G	1.3428e-16	-2.05429	-1.2097	1.52044e-05	-2.09551	-1.15429
63575403	chr15:63575403:T:G	1.25652e-16	-2.05817	-1.27222	1.39059e-05	-2.10062	-1.23845
63576002	chr15:63576002:T:C	9.92393e-16	-3.33647e-10	-1.2638	0.000110663	-3.33647e-10	-1.26489
63576210	chr15:63576210:C:T	5.49149e-16	-2.05837	0.202824	7.07558e-05	-2.09899	0.386843
63576562	chr15:63576562:A:G	1.84102e-16	-2.03828	-0.910145	2.2829e-05	-2.08952	-0.753829
63577087	chr15:63577087:A:G	1.84942e-14	-3.33647e-10	1.6613	0.00325388	-3.33647e-10	2.11622
63577715	chr15:63577715:G:A	1.01908e-15	-3.33647e-10	-1.23725	0.000113996	-3.33647e-10	-1.23521
63577969	chr15:63577969:T:C	2.60498e-15	-3.33647e-10	-0.298734	0.000270464	-3.33647e-10	-0.371239
63578176	chr15:63578176:C:T	5.43206e-15	0.436159	-3.12094e-10	0.000447189	0.131603	-3.12094e-10
63578285	chr15:63578285:A:G	9.99477e-16	-3.33647e-10	-1.25668	0.000113162	-3.33647e-10	-1.24256
63579093	chr15:63579093:C:T	1.97928e-16	-1.99854	-0.87747	2.24591e-05	-2.09043	-0.769255
63580119	chr15:63580119:G:T	2.14784e-16	-2.10065	-0.693629	2.79505e-05	-2.05039	-0.59055
63580294	chr15:63580294:G:C	4.30394e-16	-2.09921	-3.12094e-10	5.86261e-05	-1.9002	-3.12094e-10
63580380	chr15:63580380:T:C	1.2096e-15	-3.33647e-10	-1.06587	0.000123842	-3.33647e-10	-1.15238
63580478	chr15:63580478:A:G	1.21708e-15	-3.33647e-10	-1.05971	0.000123982	-3.33647e-10	-1.15124
63581069	chr15:63581069:A:G	1.30728e-16	-2.1009	-1.1899	2.00225e-05	-1.80318	-1.17134
63581244	chr15:63581244:A:C	4.31411e-16	-2.09685	-3.12094e-10	4.88134e-05	-2.08337	-3.12094e-10
63581641	chr15:63581641:T:C	1.24048e-16	-2.07735	-1.2659	1.52363e-05	-1.97423	-1.27347
63581646	chr15:63581646:C:T	9.61865e-16	-3.33647e-10	-1.29504	0.000108784	-3.33647e-10	-1.28201
63581806	chr15:63581806:C:T	2.59984e-15	-3.33647e-10	-0.30071	0.000313579	-3.33647e-10	-0.223327
63582650	chr15:63582650:A:G	2.28957e-15	-3.33647e-10	-0.427797	0.000183545	-3.33647e-10	-0.758918
63582665	chr15:63582665:G:C	1.24474e-16	-2.06773	-1.27209	1.39385e-05	-2.09827	-1.23845
63582682	chr15:63582682:A:T	1.48876e-16	-2.08843	-1.07237	1.60378e-05	-2.10104	-1.09539
63583044	chr15:63583044:CTGAA:C	4.87296e-16	-1.97504	-3.12094e-10	5.0392e-05	-2.05155	-3.12094e-10
63583182	chr15:63583182:A:G	1.10944e-15	-3.33647e-10	-1.15231	0.000123566	-3.33647e-10	-1.1546
63583339	chr15:63583339:G:A	9.58924e-16	-3.33647e-10	-1.2981	0.000106856	-3.33647e-10	-1.2999
63583848	chr15:63583848:C:T	9.77852e-16	-3.33647e-10	-1.27856	0.000109054	-3.33647e-10	-1.27954
63584138	chr15:63584138:C:T	1.18554e-15	-3.33647e-10	-1.08596	0.000121278	-3.33647e-10	-1.17329
63584630	chr15:63584630:T:C	1.87767e-15	-3.33647e-10	-0.626126	0.000217414	-3.33647e-10	-0.589577
63584911	chr15:63584911:GATCT:G	4.89571e-16	-1.97038	-3.12094e-10	7.40931e-05	-1.66606	-3.12094e-10
63585708	chr15:63585708:T:C	9.57101e-16	-3.33647e-10	-1.30001	0.000107885	-3.33647e-10	-1.29032
63585999	chr15:63585999:A:G	1.81714e-16	-1.88993	-1.07154	1.64023e-05	-2.10103	-1.07293
63586183	chr15:63586183:G:T	9.81934e-16	-3.33647e-10	-1.27439	0.000108088	-3.33647e-10	-1.28844
63586493	chr15:63586493:G:C	3.04319e-16	-2.10118	-0.344656	4.32442e-05	-1.95579	-0.248729
63586733	chr15:63586733:C:T	1.02934e-15	-3.33647e-10	-1.22724	0.000115669	-3.33647e-10	-1.22065
63587036	chr15:63587036:T:C	1.31117e-16	-2.09695	-1.19087	1.82697e-05	-1.89081	-1.17532
63588106	chr15:63588106:A:G	2.24777e-16	-1.98632	-0.76249	2.79296e-05	-1.90198	-0.739708
63589099	chr15:63589099:T:C	3.35962e-15	-0.0443317	-3.12094e-10	0.000203235	-0.657016	-3.12094e-10
63589133	chr15:63589133:T:G	3.68818e-15	0.0489734	-3.12094e-10	0.000463237	0.16686	-3.12094e-10
63589732	chr15:63589732:T:C	1.63843e-16	-2.00012	-1.06488	1.6584e-05	-2.08449	-1.07845
63589846	chr15:63589846:T:TAGATGAAACCCAAATAAAAGATATTTGTA	8.76468e-15	-3.33647e-10	0.914571	0.000956009	-3.33647e-10	0.891388
63589953	chr15:63589953:TGCACTATCTTTTTGAAACTATTA:T	2.69657e-16	-1.28455	-1.28221	1.63953e-05	-1.87442	-1.29996
63590240	chr15:63590240:G:GGACT	1.20024e-15	-3.33647e-10	-1.07364	0.000122912	-3.33647e-10	-1.15991
63590452	chr15:63590452:C:T	3.21389e-15	-3.33647e-10	-0.0886763	0.000311929	-3.33647e-10	-0.228603
63590745	chr15:63590745:C:T	2.31002e-15	-3.33647e-10	-0.418904	0.000318054	-3.33647e-10	-0.209159
63591231	chr15:63591231:C:G	4.33387e-16	-2.09228	-3.12094e-10	4.84867e-05	-2.09009	-3.12094e-10
63592076	chr15:63592076:T:C	2.74669e-16	-2.10008	-0.448267	3.38896e-05	-2.07077	-0.377501
63592198	chr15:63592198:G:T	9.65566e-16	-3.33647e-10	-1.2912	0.000111026	-3.33647e-10	-1.26162
63592263	chr15:63592263:T:C	1.27276e-16	-2.02474	-1.29282	1.41791e-05	-2.02921	-1.29041
63592551	chr15:63592551:C:T	1.26421e-14	-3.33647e-10	1.28087	0.00136588	-3.33647e-10	1.24818
63592810	chr15:63592810:C:T	6.418e-15	-3.33647e-10	0.602947	0.000579163	-3.33647e-10	0.390205
63593038	chr15:63593038:T:G	3.82408e-14	2.38774	-3.12094e-10	0.000950182	0.885275	-3.12094e-10
63593266	chr15:63593266:C:T	1.45987e-15	-3.33647e-10	-0.877809	0.000165173	-3.33647e-10	-0.864385
63593294	chr15:63593294:T:C	3.34129e-15	-3.33647e-10	-0.0498011	0.000435623	-3.33647e-10	0.105398
63593393	chr15:63593393:T:C	1.1016e-14	-3.33647e-10	1.14319	0.00186819	-3.33647e-10	1.56134
63593500	chr15:63593500:C:T	1.2906e-16	-2.08646	-1.21718	1.93462e-05	-1.83455	-1.17434
63593611	chr15:63593611:T:C	4.70181e-16	-2.0966	0.0858076	6.55822e-05	-1.97952	0.191441
63593645	chr15:63593645:T:A	2.51937e-15	-3.33647e-10	-0.33215	0.00030134	-3.33647e-10	-0.26314
63594051	chr15:63594051:G:A	2.05499e-16	-1.77278	-1.06569	1.60077e-05	-2.087	-1.11131
63594180	chr15:63594180:G:C	1.39867e-16	-2.0942	-1.12902	1.71098e-05	-1.99044	-1.14128
63594394	chr15:63594394:C:T	1.24932e-16	-2.08437	-1.25177	1.45014e-05	-2.08974	-1.20739
63595196	chr15:63595196:A:G	3.37918e-15	-3.33647e-10	-0.0385262	0.000339765	-3.33647e-10	-0.143124
63595204	chr15:63595204:G:A	1.76832e-14	-3.33647e-10	1.61645	0.00311782	-3.33647e-10	2.07351
63595445	chr15:63595445:C:T	1.30889e-16	-2.04128	-1.24829	1.4849e-05	-2.0919	-1.18154
63595914	chr15:63595914:C:T	5.88893e-16	-2.00249	0.216819	7.61962e-05	-1.98773	0.349663
63596150	chr15:63596150:G:A	1.08642e-15	-3.33647e-10	-1.17327	0.000114012	-3.33647e-10	-1.23507
63596296	chr15:63596296:G:A	3.21683e-16	-1.31948	-1.07087	1.94434e-05	-1.87624	-1.12763
63596304	chr15:63596304:A:G	1.53811e-14	-3.33647e-10	1.47698	0.0026862	-3.33647e-10	1.9245
63596476	chr15:63596476:G:C	9.60898e-16	-3.33647e-10	-1.29605	0.000109744	-3.33647e-10	-1.27323
63596627	chr15:63596627:A:T	2.15969e-15	-3.33647e-10	-0.486194	0.000219241	-3.33647e-10	-0.581207
63596822	chr15:63596822:A:G	1.25737e-15	-3.33647e-10	-1.02714	0.000142336	-3.33647e-10	-1.01319
63596823	chr15:63596823:G:A	1.22478e-16	-2.09877	-1.25721	1.52519e-05	-1.98025	-1.26643
63596846	chr15:63596846:A:AT	1.25995e-16	-2.06026	-1.26742	1.39774e-05	-2.10045	-1.23348
63598477	chr15:63598477:T:C	1.44631e-15	-0.887141	-3.12094e-10	0.000108396	-1.28558	-3.12094e-10
63598486	chr15:63598486:A:G	1.14984e-15	-3.33647e-10	-1.11654	0.000127068	-3.33647e-10	-1.12666
63598787	chr15:63598787:G:C	1.53383e-15	-3.33647e-10	-0.828393	0.000171713	-3.33647e-10	-0.825555
63598790	chr15:63598790:T:C	9.68283e-16	-3.33647e-10	-1.28839	0.000107312	-3.33647e-10	-1.29564
63599149	chr15:63599149:A:G	9.585e-16	-3.33647e-10	-1.29854	0.000107349	-3.33647e-10	-1.29529
63599762	chr15:63599762:G:A	1.08168e-15	-3.33647e-10	-1.17765	0.000121974	-3.33647e-10	-1.16757
63600069	chr15:63600069:G:A	1.18314e-16	-2.0911	-1.29947	1.3496e-05	-2.08604	-1.28294
63600470	chr15:63600470:C:T	6.33249e-16	-1.71305	-3.12094e-10	0.000103227	-1.33445	-3.12094e-10
63601638	chr15:63601638:G:T	1.12556e-15	-3.33647e-10	-1.13788	0.000124031	-3.33647e-10	-1.15084
63601662	chr15:63601662:T:A	4.66372e-16	-2.01893	-3.12094e-10	4.86005e-05	-2.08775	-3.12094e-10
63602048	chr15:63602048:AGGCGAGGAGCACTGTGATG:A	6.57695e-16	-1.67517	-3.12094e-10	0.000114676	-1.22927	-3.12094e-10
63602201	chr15:63602201:T:G	4.05745e-16	-1.95815	-0.200043	4.1051e-05	-2.09406	-0.162501
63602210	chr15:63602210:G:A	9.64358e-16	-3.33647e-10	-1.29245	0.000107935	-3.33647e-10	-1.28985
63602511	chr15:63602511:C:T	1.80981e-15	-0.662935	-3.12094e-10	0.000128817	-1.11298	-3.12094e-10
63602654	chr15:63602654:T:C	1.42991e-15	-3.33647e-10	-0.898547	0.000159306	-3.33647e-10	-0.900554
63602951	chr15:63602951:G:C	1.62906e-16	-1.9219	-1.14884	1.47965e-05	-2.09922	-1.17777
63603106	chr15:63603106:T:G	3.68685e-16	-2.0552	-0.198769	4.20212e-05	-2.07865	-0.154558
63603163	chr15:63603163:C:T	4.68179e-16	-2.01506	-3.12094e-10	4.82926e-05	-2.0941	-3.12094e-10
63603487	chr15:63603487:G:A	4.81873e-15	-3.33647e-10	0.316351	0.00046922	-3.33647e-10	0.179694
63603619	chr15:63603619:T:C	1.44801e-16	-2.04242	-1.14614	1.44509e-05	-2.10118	-1.19944
63603841	chr15:63603841:GAC:G	4.45623e-16	-2.06444	-3.12094e-10	5.25668e-05	-2.00929	-3.12094e-10
63604176	chr15:63604176:T:C	1.46422e-16	-2.05081	-1.12661	1.47788e-05	-2.1007	-1.17748
63604725	chr15:63604725:G:A	1.23383e-16	-2.05694	-1.29168	1.38366e-05	-2.08226	-1.2618
63604902	chr15:63604902:A:T	1.66513e-15	-3.33647e-10	-0.746255	0.000161579	-3.33647e-10	-0.886385
63605437	chr15:63605437:C:T	1.68431e-15	-3.33647e-10	-0.734804	0.000162386	-3.33647e-10	-0.881406
63606414	chr15:63606414:C:T	1.24456e-16	-2.04929	-1.29067	1.39352e-05	-2.07726	-1.25969
63606510	chr15:63606510:T:G	1.50622e-16	-1.86153	-1.28761	1.35859e-05	-2.06443	-1.29792
63606728	chr15:63606728:A:ACT	1.00871e-15	-3.33647e-10	-1.24749	0.000113666	-3.33647e-10	-1.23812
63606987	chr15:63606987:C:T	2.89469e-15	-3.33647e-10	-0.193283	0.000280629	-3.33647e-10	-0.334345
63607448	chr15:63607448:G:A	4.90428e-16	-1.96864	-3.12094e-10	5.97805e-05	-1.8807	-3.12094e-10
63607773	chr15:63607773:C:A	1.26043e-16	-2.02795	-1.29934	1.38112e-05	-2.06271	-1.28319
63607948	chr15:63607948:G:A	2.16155e-15	-3.33647e-10	-0.485332	0.000289187	-3.33647e-10	-0.304307
63608083	chr15:63608083:T:C	1.37683e-15	-3.33647e-10	-0.936372	0.000150889	-3.33647e-10	-0.954834
63608148	chr15:63608148:C:T	1.73843e-15	-3.33647e-10	-0.703175	0.00019199	-3.33647e-10	-0.713938
63608566	chr15:63608566:G:A	4.23548e-15	-3.33647e-10	0.187338	0.000474413	-3.33647e-10	0.190699
63608628	chr15:63608628:G:C	2.13337e-15	-3.33647e-10	-0.498456	0.000285578	-3.33647e-10	-0.316863
63609108	chr15:63609108:G:A	9.60246e-16	-3.33647e-10	-1.29672	0.000106905	-3.33647e-10	-1.29944
63609286	chr15:63609286:G:A	2.18443e-15	-0.474802	-3.12094e-10	0.000269024	-0.376578	-3.12094e-10
63609447	chr15:63609447:G:A	9.57999e-16	-3.33647e-10	-1.29907	0.000106882	-3.33647e-10	-1.29965
63609577	chr15:63609577:A:G	4.33163e-16	-2.0928	-3.12094e-10	5.01943e-05	-2.05548	-3.12094e-10
63609806	chr15:63609806:C:T	2.37957e-15	-3.33647e-10	-0.389238	0.000188946	-3.33647e-10	-0.729919
63610406	chr15:63610406:G:T	1.87855e-15	-3.33647e-10	-0.625661	0.000247766	-3.33647e-10	-0.458893
63610753	chr15:63610753:G:A	1.20887e-15	-1.06647	-3.12094e-10	9.28673e-05	-1.44021	-3.12094e-10
63611128	chr15:63611128:G:A	3.49992e-15	-3.33647e-10	-0.00342023	0.000335571	-3.33647e-10	-0.155546
63611936	chr15:63611936:G:A	2.9408e-16	-2.03098	-0.449088	3.40448e-05	-2.06348	-0.380225
63613034	chr15:63613034:T:C	9.59192e-16	-3.33647e-10	-1.29782	0.000109394	-3.33647e-10	-1.27642
63613162	chr15:63613162:G:T	1.17891e-15	-1.09157	-3.12094e-10	9.74025e-05	-1.39253	-3.12094e-10
63613344	chr15:63613344:A:G	9.69617e-16	-3.33647e-10	-1.28701	0.000108493	-3.33647e-10	-1.28469
63613404	chr15:63613404:A:G	9.57149e-16	-3.33647e-10	-1.29995	0.000108184	-3.33647e-10	-1.28754
63614074	chr15:63614074:ACACT:A	1.33429e-16	-1.98673	-1.28362	1.33551e-05	-2.08127	-1.29821
63614363	chr15:63614363:A:G	1.55533e-15	-0.814473	-3.12094e-10	0.000114827	-1.22796	-3.12094e-10
63614410	chr15:63614410:T:C	4.70795e-16	-2.00949	-3.12094e-10	5.4139e-05	-1.97983	-3.12094e-10
63614471	chr15:63614471:T:A	1.36819e-15	-3.33647e-10	-0.94267	0.000150683	-3.33647e-10	-0.956203
63614698	chr15:63614698:G:A	9.58462e-16	-3.33647e-10	-1.29858	0.000107407	-3.33647e-10	-1.29475
63616034	chr15:63616034:C:A	1.02931e-15	-3.33647e-10	-1.22727	0.00011413	-3.33647e-10	-1.23404
63616129	chr15:63616129:C:T	5.30188e-16	-1.89068	-3.12094e-10	5.57349e-05	-1.95077	-3.12094e-10
63616250	chr15:63616250:C:CTCTA	1.00457e-15	-3.33647e-10	-1.2516	0.000112866	-3.33647e-10	-1.24518
63616388	chr15:63616388:G:T	1.30401e-16	-2.00817	-1.28514	1.44893e-05	-2.04953	-1.24844
63616448	chr15:63616448:G:A	2.07703e-15	-3.33647e-10	-0.52522	0.000285889	-3.33647e-10	-0.315776
63616496	chr15:63616496:G:A	2.11061e-15	-3.33647e-10	-0.50918	0.000291125	-3.33647e-10	-0.297626
63616985	chr15:63616985:C:T	2.55003e-16	-2.00075	-0.621889	2.69617e-05	-2.08311	-0.593851
63617185	chr15:63617185:A:G	1.04544e-15	-3.33647e-10	-1.21172	0.000115869	-3.33647e-10	-1.21892
63617378	chr15:63617378:A:T	1.41788e-16	-2.03518	-1.17441	1.41379e-05	-2.10122	-1.2213
63617949	chr15:63617949:G:GA	9.63884e-16	-3.33647e-10	-1.29294	0.000106885	-3.33647e-10	-1.29963
63618116	chr15:63618116:T:C	3.41733e-16	-2.0247	-0.305188	3.77428e-05	-2.07118	-0.269402
63618148	chr15:63618148:T:G	1.12858e-15	-3.33647e-10	-1.1352	0.000124554	-3.33647e-10	-1.14664
63618183	chr15:63618183:T:G	1.06875e-15	-3.33647e-10	-1.18967	0.000113141	-3.33647e-10	-1.24274
63618293	chr15:63618293:G:A	9.78282e-16	-3.33647e-10	-1.27812	0.000107072	-3.33647e-10	-1.29788
63618321	chr15:63618321:G:A	1.12342e-14	-3.33647e-10	1.1628	0.00121138	-3.33647e-10	1.12814
63618527	chr15:63618527:CA:C	1.66903e-16	-2.01803	-1.02847	2.25947e-05	-1.81433	-1.03934
63619319	chr15:63619319:ACCAG:A	1.39848e-15	-0.920772	-3.12094e-10	0.000111599	-1.25646	-3.12094e-10
63619557	chr15:63619557:T:C	9.65574e-16	-3.33647e-10	-1.29119	0.000106906	-3.33647e-10	-1.29943
63619684	chr15:63619684:T:C	1.23811e-15	-1.04257	-3.12094e-10	0.000100723	-1.35901	-3.12094e-10
63619726	chr15:63619726:A:G	2.40048e-15	-3.33647e-10	-0.380491	0.000237708	-3.33647e-10	-0.500336
63619829	chr15:63619829:T:A	1.32547e-15	-0.974388	-3.12094e-10	0.000106658	-1.30175	-3.12094e-10
63619853	chr15:63619853:T:C	3.19128e-15	-3.33647e-10	-0.0957354	0.000350739	-3.33647e-10	-0.111337
63620415	chr15:63620415:T:C	1.48877e-15	-0.858206	-3.12094e-10	0.000117358	-1.20615	-3.12094e-10
63621500	chr15:63621500:C:T	1.68716e-16	-2.02531	-1.01039	1.739e-05	-2.05661	-1.05887
63621611	chr15:63621611:C:CCAGT	3.84935e-16	-2.03069	-0.180149	4.39559e-05	-2.06185	-0.126343
63621620	chr15:63621620:G:A	1.76841e-16	-2.08255	-0.906111	1.82575e-05	-2.09817	-0.968638
63621783	chr15:63621783:G:A	1.88075e-15	-3.33647e-10	-0.624488	0.000250643	-3.33647e-10	-0.44735
63621826	chr15:63621826:G:A	1.14184e-15	-3.33647e-10	-1.12352	0.000125906	-3.33647e-10	-1.13584
63622389	chr15:63622389:C:G	9.57539e-16	-3.33647e-10	-1.29955	0.000106949	-3.33647e-10	-1.29903
63622494	chr15:63622494:G:A	9.6593e-16	-3.33647e-10	-1.29082	0.000107339	-3.33647e-10	-1.29539
63623025	chr15:63623025:T:C	1.03603e-15	-3.33647e-10	-1.22076	0.000120451	-3.33647e-10	-1.18013
63623180	chr15:63623180:G:A	9.68831e-16	-3.33647e-10	-1.28782	0.000108523	-3.33647e-10	-1.28441
63623346	chr15:63623346:C:T	1.95565e-16	-1.78678	-1.10125	1.61195e-05	-2.09892	-1.09243
63623587	chr15:63623587:C:T	2.72177e-16	-1.27061	-1.28685	1.40401e-05	-2.03068	-1.29878
63624024	chr15:63624024:C:T	2.32214e-15	-3.33647e-10	-0.413669	0.00025402	-3.33647e-10	-0.433965
63624423	chr15:63624423:G:A	1.04638e-15	-3.33647e-10	-1.21082	0.000116028	-3.33647e-10	-1.21755
63624773	chr15:63624773:A:G	1.05528e-15	-3.33647e-10	-1.20235	0.000117023	-3.33647e-10	-1.20901
63625030	chr15:63625030:T:C	7.88244e-16	-1.75495	0.260841	8.78293e-05	-1.81832	0.322339
63626080	chr15:63626080:T:C	9.61446e-16	-3.33647e-10	-1.29548	0.000107666	-3.33647e-10	-1.29234
63626348	chr15:63626348:G:A	1.08956e-15	-3.33647e-10	-1.17039	0.000119094	-3.33647e-10	-1.19146
63627188	chr15:63627188:T:C	1.05521e-15	-3.33647e-10	-1.20242	0.000114053	-3.33647e-10	-1.23472
63627462	chr15:63627462:T:G	1.45238e-16	-2.04499	-1.14055	1.45195e-05	-2.10098	-1.19491
63627495	chr15:63627495:G:A	1.1801e-15	-1.09056	-3.12094e-10	9.10678e-05	-1.45977	-3.12094e-10
63628001	chr15:63628001:A:C	1.9228e-16	-1.79843	-1.10653	2.02874e-05	-1.85633	-1.10505
63628189	chr15:63628189:G:C	1.06223e-15	-3.33647e-10	-1.19579	0.000117628	-3.33647e-10	-1.20386
63629682	chr15:63629682:C:T	4.40221e-16	-2.03516	-0.0414804	3.59432e-05	-2.08838	-0.301063
63629923	chr15:63629923:T:C	5.97846e-16	-1.75202	-0.0185564	6.64247e-05	-1.81467	0.0393643
63629934	chr15:63629934:CTT:C	2.27995e-15	-3.33647e-10	-0.432007	0.000226467	-3.33647e-10	-0.54878
63629971	chr15:63629971:A:T	2.27482e-15	-3.33647e-10	-0.434257	0.000254963	-3.33647e-10	-0.430262
63630275	chr15:63630275:T:C	1.56077e-16	-2.05937	-1.05419	1.76823e-05	-2.06839	-1.03042
63630311	chr15:63630311:T:C	6.44364e-16	-1.69565	-3.12094e-10	5.65105e-05	-1.93695	-3.12094e-10
63630397	chr15:63630397:T:C	1.48466e-15	-3.33647e-10	-0.86097	0.00016006	-3.33647e-10	-0.895833
63630553	chr15:63630553:T:A	9.78217e-16	-3.33647e-10	-1.27818	0.000109704	-3.33647e-10	-1.27359
63630774	chr15:63630774:A:G	1.01372e-15	-3.33647e-10	-1.24254	0.000111601	-3.33647e-10	-1.25645
63630863	chr15:63630863:T:C	1.68605e-15	-0.733771	-3.12094e-10	0.000124318	-1.14854	-3.12094e-10
63630894	chr15:63630894:T:C	1.42542e-16	-1.97512	-1.22916	1.40294e-05	-2.08264	-1.24759
63631661	chr15:63631661:G:A	9.65287e-16	-3.33647e-10	-1.29149	0.000110982	-3.33647e-10	-1.26201
63631685	chr15:63631685:C:T	4.47577e-16	-2.06007	-3.12094e-10	4.79946e-05	-2.10029	-3.12094e-10
63631740	chr15:63631740:C:T	1.42798e-15	-0.899901	-3.12094e-10	0.000113348	-1.24091	-3.12094e-10
63632111	chr15:63632111:A:G	3.05463e-16	-2.07434	-0.367742	3.63435e-05	-2.0384	-0.339968
63632138	chr15:63632138:G:A	1.38282e-15	-3.33647e-10	-0.932034	0.00015262	-3.33647e-10	-0.943425
63632862	chr15:63632862:T:C	1.8717e-16	-1.69537	-1.23653	2.04732e-05	-1.7731	-1.17916
63633346	chr15:63633346:T:C	1.0534e-15	-3.33647e-10	-1.20414	0.000111041	-3.33647e-10	-1.26148
63633432	chr15:63633432:G:A	2.34706e-16	-1.43952	-1.26606	1.73423e-05	-1.83146	-1.28677
63633442	chr15:63633442:C:T	9.97005e-16	-3.33647e-10	-1.25916	0.000112055	-3.33647e-10	-1.25239
63633519	chr15:63633519:A:G	9.00033e-16	-1.70138	0.339898	0.000100928	-1.76713	0.41016
63634090	chr15:63634090:A:G	1.42202e-15	-3.33647e-10	-0.90408	0.000155989	-3.33647e-10	-0.921592
63634672	chr15:63634672:C:T	6.38465e-15	-3.33647e-10	0.597738	0.000635258	-3.33647e-10	0.482653
63634956	chr15:63634956:T:G	1.24886e-15	-1.71753	0.683601	0.000142673	-1.78057	0.769751
63635890	chr15:63635890:A:G	9.64798e-16	-3.33647e-10	-1.292	0.000106851	-3.33647e-10	-1.29995
63636644	chr15:63636644:T:A	1.04276e-15	-1.70097	0.486687	0.000114266	-1.76662	0.53377
63636756	chr15:63636756:A:G	1.05937e-15	-1.67896	0.480478	0.000118867	-1.74602	0.552648
63637033	chr15:63637033:T:A	1.65601e-16	-1.99248	-1.06186	1.56206e-05	-2.09488	-1.1279
63637124	chr15:63637124:T:C	1.32636e-15	-3.33647e-10	-0.973724	0.000145756	-3.33647e-10	-0.989444
63637400	chr15:63637400:GAT:G	1.51868e-15	-1.36094	0.52262	0.000189902	-1.4519	0.727028
63638038	chr15:63638038:T:C	4.54257e-16	-2.04525	-3.12094e-10	5.3285e-05	-1.99572	-3.12094e-10
63638166	chr15:63638166:C:A	9.60615e-16	-3.33647e-10	-1.29634	0.000106843	-3.33647e-10	-1.30002
63638599	chr15:63638599:G:A	1.77757e-16	-2.06396	-0.919538	1.74725e-05	-2.10115	-1.0096
63638865	chr15:63638865:C:G	1.13169e-15	-3.33647e-10	-1.13245	0.000118133	-3.33647e-10	-1.19957
63638965	chr15:63638965:T:C	5.46939e-16	-1.71417	-0.145404	5.8863e-05	-1.77666	-0.119506
63639017	chr15:63639017:C:T	1.15525e-15	-1.11184	-3.12094e-10	9.59102e-05	-1.40797	-3.12094e-10
63639273	chr15:63639273:T:C	1.11971e-15	-3.33647e-10	-1.14309	0.000124228	-3.33647e-10	-1.14926
63639683	chr15:63639683:A:G	1.1915e-15	-3.33647e-10	-1.08094	0.00012403	-3.33647e-10	-1.15086
63639713	chr15:63639713:A:T	1.06106e-15	-1.72318	0.526289	0.00012013	-1.78309	0.600291
63639985	chr15:63639985:T:TG	8.42113e-16	-1.7528	0.324796	9.28388e-05	-1.80956	0.369045
63641097	chr15:63641097:C:T	1.11389e-15	-3.33647e-10	-1.1483	0.000123269	-3.33647e-10	-1.15701
63642020	chr15:63642020:G:A	9.99422e-16	-3.33647e-10	-1.25674	0.000112325	-3.33647e-10	-1.24998
63642024	chr15:63642024:T:C	9.88612e-16	-3.33647e-10	-1.26761	0.000111296	-3.33647e-10	-1.25918
63642093	chr15:63642093:A:G	2.035e-16	-1.70175	-1.1465	2.29274e-05	-1.78082	-1.05823
63642272	chr15:63642272:T:C	1.03739e-15	-3.33647e-10	-1.21945	0.000110499	-3.33647e-10	-1.26638
63642657	chr15:63642657:A:G	9.74196e-16	-1.72329	0.44099	0.000109903	-1.78846	0.51668
63642831	chr15:63642831:G:A	1.88214e-16	-2.0655	-0.860838	1.89879e-05	-2.10122	-0.926353
63642948	chr15:63642948:C:T	7.32883e-15	-3.33647e-10	0.735656	0.00081291	-3.33647e-10	0.729242
63642950	chr15:63642950:A:G	1.82402e-16	-2.09865	-0.859053	2.73541e-05	-1.83767	-0.824842
63643073	chr15:63643073:A:G	2.32712e-15	-0.411526	-3.12094e-10	0.00013361	-1.07645	-3.12094e-10
63643291	chr15:63643291:G:C	9.59453e-16	-3.33647e-10	-1.29755	0.000106859	-3.33647e-10	-1.29987
63643713	chr15:63643713:A:G	1.38268e-15	-3.33647e-10	-0.932136	0.000151385	-3.33647e-10	-0.95155
63643972	chr15:63643972:A:G	9.88069e-16	-3.33647e-10	-1.26816	0.00011087	-3.33647e-10	-1.26302
63644333	chr15:63644333:A:G	4.35906e-16	-2.08649	-3.12094e-10	4.93065e-05	-2.07332	-3.12094e-10
63644400	chr15:63644400:A:C	1.78896e-16	-2.08667	-0.890437	2.2025e-05	-2.03887	-0.840332
63644519	chr15:63644519:C:T	1.0145e-15	-3.33647e-10	-1.24176	0.000117398	-3.33647e-10	-1.20581
63644556	chr15:63644556:T:C	1.37186e-15	-0.939989	-3.12094e-10	0.000101379	-1.35252	-3.12094e-10
63644853	chr15:63644853:A:G	4.73388e-16	-2.004	-3.12094e-10	5.82423e-05	-1.90677	-3.12094e-10
63645278	chr15:63645278:C:A	3.13879e-15	-3.33647e-10	-0.112322	0.000305062	-3.33647e-10	-0.250865
63645525	chr15:63645525:C:T	2.02697e-15	-3.33647e-10	-0.549615	0.000198742	-3.33647e-10	-0.679372
63645922	chr15:63645922:C:T	5.87137e-16	-2.00441	0.21575	6.72729e-05	-2.04047	0.277849
63645962	chr15:63645962:T:C	1.59885e-15	-0.786873	-3.12094e-10	0.000124287	-1.14879	-3.12094e-10
63646066	chr15:63646066:C:T	1.41366e-15	-0.909976	-3.12094e-10	0.000111972	-1.25313	-3.12094e-10
63646127	chr15:63646127:T:G	1.01372e-15	-3.33647e-10	-1.24254	0.000112398	-3.33647e-10	-1.24933
63646607	chr15:63646607:C:G	4.91521e-16	-0.747135	-1.21928	1.94115e-05	-1.86668	-1.13883
63646644	chr15:63646644:AC:A	1.00795e-15	-3.33647e-10	-1.24824	0.000108584	-3.33647e-10	-1.28386
63646834	chr15:63646834:AC:A	1.20424e-16	-2.09989	-1.273	1.68032e-05	-1.89249	-1.25732
63646933	chr15:63646933:A:G	1.19369e-15	-3.33647e-10	-1.07911	0.000123849	-3.33647e-10	-1.15231
63647356	chr15:63647356:T:C	1.0213e-15	-3.33647e-10	-1.23508	0.000109425	-3.33647e-10	-1.27614
63647612	chr15:63647612:A:G	6.01262e-16	-1.7	-0.0648866	6.74037e-05	-1.76641	0.00572874
63647793	chr15:63647793:T:C	3.24158e-15	-0.0800972	-3.12094e-10	0.000405683	0.034194	-3.12094e-10
63647859	chr15:63647859:G:A	1.64752e-16	-2.09869	-0.96078	2.35861e-05	-1.88498	-0.925741
63648048	chr15:63648048:G:A	1.86792e-15	-3.33647e-10	-0.631335	0.0002393	-3.33647e-10	-0.493661
63648657	chr15:63648657:AT:A	1.81222e-16	-1.99997	-0.964228	1.77602e-05	-2.08922	-1.00519
63648917	chr15:63648917:A:G	1.22769e-15	-3.33647e-10	-1.05103	0.00012764	-3.33647e-10	-1.12217
63648930	chr15:63648930:T:A	9.63378e-16	-3.33647e-10	-1.29347	0.00010784	-3.33647e-10	-1.29073
63649097	chr15:63649097:G:A	4.47329e-16	-2.06062	-3.12094e-10	6.02387e-05	-1.87306	-3.12094e-10
63649107	chr15:63649107:G:C	9.48074e-16	-1.30948	-3.12094e-10	7.76858e-05	-1.61871	-3.12094e-10
63649213	chr15:63649213:C:T	1.06354e-15	-3.33647e-10	-1.19456	0.000114663	-3.33647e-10	-1.22938
63649655	chr15:63649655:A:C	1.45803e-15	-3.33647e-10	-0.879074	0.000161419	-3.33647e-10	-0.887375
63649749	chr15:63649749:A:G	1.50441e-14	-3.33647e-10	1.45483	0.00162568	-3.33647e-10	1.4223
63649959	chr15:63649959:T:G	1.14925e-15	-3.33647e-10	-1.11705	0.000120151	-3.33647e-10	-1.18263
63650186	chr15:63650186:T:A	3.67322e-15	-3.33647e-10	0.0449091	0.000355293	-3.33647e-10	-0.0984351
63650471	chr15:63650471:A:G	1.0115e-15	-3.33647e-10	-1.24472	0.000108805	-3.33647e-10	-1.28182
63650660	chr15:63650660:C:G	1.29768e-16	-2.00472	-1.29345	1.4285e-05	-2.04618	-1.26599
63651743	chr15:63651743:A:G	1.81613e-16	-1.954	-1.00804	1.67449e-05	-2.07382	-1.07947
63651756	chr15:63651756:C:T	2.64345e-15	-3.33647e-10	-0.284074	0.000261112	-3.33647e-10	-0.40643
63651924	chr15:63651924:T:C	2.87702e-15	-3.33647e-10	-0.199405	0.000282108	-3.33647e-10	-0.329091
63652313	chr15:63652313:A:C	1.16328e-15	-3.33647e-10	-1.10491	0.000121329	-3.33647e-10	-1.17287
63652715	chr15:63652715:C:T	6.64933e-16	-1.8051	0.140873	7.11417e-05	-1.86128	0.154576
63652870	chr15:63652870:G:A	9.79043e-16	-3.33647e-10	-1.27734	0.00010935	-3.33647e-10	-1.27682
63653216	chr15:63653216:G:A	1.78783e-16	-2.09377	-0.883971	2.21343e-05	-1.94463	-0.929617
63653333	chr15:63653333:T:C	9.84855e-16	-1.74069	0.469268	9.44294e-05	-1.79331	0.369788
63653445	chr15:63653445:T:A	1.09418e-15	-1.16616	-3.12094e-10	9.04797e-05	-1.46625	-3.12094e-10
63653637	chr15:63653637:A:G	9.63049e-16	-1.72197	0.428165	9.22337e-05	-1.7766	0.329551
63653976	chr15:63653976:T:C	1.17969e-15	-3.33647e-10	-1.09091	0.000122573	-3.33647e-10	-1.16267
63654004	chr15:63654004:G:A	1.05721e-15	-1.7075	0.506975	0.000100973	-1.76266	0.40613
63654809	chr15:63654809:C:T	2.03356e-16	-2.0945	-0.754457	2.65834e-05	-1.96308	-0.728009
63655119	chr15:63655119:C:T	1.23191e-16	-2.06238	-1.2878	1.35928e-05	-2.09899	-1.26285
63655147	chr15:63655147:A:G	1.93488e-16	-1.69987	-1.19883	2.15426e-05	-1.77566	-1.12568
63655157	chr15:63655157:A:G	9.03404e-16	-1.71332	0.355574	8.68671e-05	-1.7669	0.2599
63655228	chr15:63655228:C:T	1.83254e-15	-3.33647e-10	-0.650456	0.000202564	-3.33647e-10	-0.660321
63655259	chr15:63655259:CAG:C	2.03506e-15	-0.545631	-3.12094e-10	0.000154265	-0.932709	-3.12094e-10
63655335	chr15:63655335:C:A	1.35519e-15	-0.95222	-3.12094e-10	0.000106768	-1.30072	-3.12094e-10
63655472	chr15:63655472:T:C	9.62653e-16	-3.33647e-10	-1.29422	0.00010686	-3.33647e-10	-1.29986
63655528	chr15:63655528:GT:G	9.84102e-16	-3.33647e-10	-1.27218	0.000110501	-3.33647e-10	-1.26635
63656062	chr15:63656062:G:A	1.12427e-15	-3.33647e-10	-1.13903	0.0001232	-3.33647e-10	-1.15757
63656399	chr15:63656399:G:A	4.30817e-16	-2.09823	-3.12094e-10	5.00457e-05	-2.05844	-3.12094e-10
63656605	chr15:63656605:A:C	5.34417e-16	-1.88274	-3.12094e-10	8.6255e-05	-1.51407	-3.12094e-10
63656615	chr15:63656615:A:G	1.09327e-15	-3.33647e-10	-1.16699	0.000114105	-3.33647e-10	-1.23426
63656940	chr15:63656940:G:A	1.71351e-15	-3.33647e-10	-0.717615	0.000226156	-3.33647e-10	-0.550152
63656974	chr15:63656974:T:TATGAATAGTACTACC	9.99237e-16	-3.33647e-10	-1.25692	0.000110946	-3.33647e-10	-1.26234
63657309	chr15:63657309:T:C	2.46369e-16	-2.03052	-0.626557	2.75681e-05	-2.06408	-0.590642
63657395	chr15:63657395:C:T	4.93349e-16	-2.03464	0.0719426	4.90232e-05	-2.06	-0.0190833
63657402	chr15:63657402:T:C	1.39874e-16	-2.02712	-1.19606	1.3913e-05	-2.1009	-1.23766
63657609	chr15:63657609:C:T	1.76678e-16	-1.98739	-1.0022	1.70638e-05	-2.0851	-1.04931
63657649	chr15:63657649:AATCTTTTATGGCAG:A	3.77605e-15	-3.33647e-10	0.0725192	0.000373166	-3.33647e-10	-0.0493558
63657751	chr15:63657751:A:C	9.5846e-16	-3.33647e-10	-1.29859	0.00010691	-3.33647e-10	-1.2994
63657966	chr15:63657966:C:G	3.66071e-16	-2.0258	-0.235283	4.08749e-05	-2.05588	-0.204987
63658688	chr15:63658688:G:A	4.29534e-16	-2.10121	-3.12094e-10	4.86352e-05	-2.08703	-3.12094e-10
63659203	chr15:63659203:T:C	8.11892e-16	-1.76761	0.30306	8.59856e-05	-1.81692	0.299725
63659605	chr15:63659605:G:C	1.14157e-15	-3.33647e-10	-1.12375	0.000125939	-3.33647e-10	-1.13558
63660260	chr15:63660260:C:A	2.21495e-15	-3.33647e-10	-0.460928	0.000280244	-3.33647e-10	-0.335718
63660650	chr15:63660650:T:C	9.67104e-16	-3.33647e-10	-1.28961	0.000106905	-3.33647e-10	-1.29944
63660734	chr15:63660734:C:T	1.71918e-15	-3.33647e-10	-0.714309	0.000224739	-3.33647e-10	-0.556441
63660954	chr15:63660954:A:G	9.7994e-16	-3.33647e-10	-1.27642	0.000109939	-3.33647e-10	-1.27146
63661376	chr15:63661376:G:A	1.00537e-15	-3.33647e-10	-1.25081	0.000111598	-3.33647e-10	-1.25648
63661724	chr15:63661724:G:A	1.13515e-15	-3.33647e-10	-1.1294	0.000125201	-3.33647e-10	-1.14146
63661830	chr15:63661830:C:T	1.00289e-15	-3.33647e-10	-1.25327	0.000112686	-3.33647e-10	-1.24677
63662842	chr15:63662842:TA:T	4.04332e-16	-2.02341	-0.138269	4.32614e-05	-2.05139	-0.152724
63663532	chr15:63663532:T:G	2.71025e-15	-3.33647e-10	-0.259118	0.00026556	-3.33647e-10	-0.389539
63663571	chr15:63663571:T:A	1.3487e-15	-0.957016	-3.12094e-10	0.000106197	-1.30608	-3.12094e-10
63664147	chr15:63664147:T:C	1.46089e-15	-0.877113	-3.12094e-10	0.000113496	-1.23961	-3.12094e-10
63664218	chr15:63664218:A:G	4.09392e-15	-3.33647e-10	0.153344	0.00039983	-3.33647e-10	0.0196602
63664448	chr15:63664448:AG:A	7.44614e-16	-1.55105	-3.12094e-10	7.27872e-05	-1.68384	-3.12094e-10
63664726	chr15:63664726:C:T	2.26258e-15	-0.439651	-3.12094e-10	0.000168548	-0.844157	-3.12094e-10
63665486	chr15:63665486:T:C	1.02657e-15	-3.33647e-10	-1.22994	0.000110639	-3.33647e-10	-1.2651
63665686	chr15:63665686:C:T	1.0923e-15	-3.33647e-10	-1.16788	0.000120087	-3.33647e-10	-1.18317
63665710	chr15:63665710:G:A	4.65371e-16	-2.02108	-3.12094e-10	5.37257e-05	-1.98749	-3.12094e-10
63665906	chr15:63665906:A:G	7.4608e-16	-1.80886	0.259778	7.82105e-05	-1.85627	0.24429
63666005	chr15:63666005:C:T	2.88033e-15	-3.33647e-10	-0.198254	0.00028241	-3.33647e-10	-0.32802
63666028	chr15:63666028:C:T	1.00954e-15	-3.33647e-10	-1.24666	0.000108684	-3.33647e-10	-1.28293
63666563	chr15:63666563:T:C	9.8374e-16	-3.33647e-10	-1.27255	0.000110436	-3.33647e-10	-1.26694
63666659	chr15:63666659:T:A	9.62659e-16	-3.33647e-10	-1.29422	0.000106896	-3.33647e-10	-1.29952
63666723	chr15:63666723:T:C	1.26094e-16	-2.02694	-1.29994	1.36522e-05	-2.06118	-1.2963
63667112	chr15:63667112:T:C	1.26448e-16	-2.02543	-1.29866	1.36129e-05	-2.06143	-1.29893
63667247	chr15:63667247:C:T	3.44916e-16	-2.03453	-0.286085	3.80209e-05	-2.06213	-0.271118
63667418	chr15:63667418:A:T	1.11194e-15	-3.33647e-10	-1.15005	0.000122001	-3.33647e-10	-1.16735
63667536	chr15:63667536:T:C	1.43693e-15	-3.33647e-10	-0.893653	0.000159715	-3.33647e-10	-0.897989
63667580	chr15:63667580:C:T	1.11252e-15	-3.33647e-10	-1.14953	0.000122064	-3.33647e-10	-1.16683
63667765	chr15:63667765:C:T	1.50944e-15	-3.33647e-10	-0.844421	0.000166618	-3.33647e-10	-0.855675
63667946	chr15:63667946:T:C	4.3049e-16	-2.09899	-3.12094e-10	5.48482e-05	-1.96681	-3.12094e-10
63668025	chr15:63668025:T:C	9.84406e-16	-3.33647e-10	-1.27188	0.00011051	-3.33647e-10	-1.26628
63668335	chr15:63668335:T:A	3.91152e-16	-2.04816	-0.14666	3.89231e-05	-2.07067	-0.239117
63668348	chr15:63668348:C:T	1.39609e-15	-3.33647e-10	-0.922482	0.000156059	-3.33647e-10	-0.921145
63668407	chr15:63668407:T:C	1.05526e-15	-1.20237	-3.12094e-10	8.2255e-05	-1.56156	-3.12094e-10
63668596	chr15:63668596:C:T	9.73136e-16	-3.33647e-10	-1.28339	0.000108937	-3.33647e-10	-1.2806
63668667	chr15:63668667:A:C	1.92154e-16	-1.72979	-1.17583	2.15381e-05	-1.80487	-1.09669
63668837	chr15:63668837:C:T	2.5492e-15	-3.33647e-10	-0.32038	0.000282879	-3.33647e-10	-0.326359
63669807	chr15:63669807:T:C	6.27964e-16	-1.85922	0.137784	6.7751e-05	-1.91016	0.154624
63669822	chr15:63669822:G:A	1.39387e-16	-2.04345	-1.18321	1.40767e-05	-2.10099	-1.22586
63670053	chr15:63670053:A:G	1.20294e-15	-3.33647e-10	-1.07139	0.00012469	-3.33647e-10	-1.14555
63670091	chr15:63670091:A:G	4.19351e-16	-2.08241	-0.0427969	5.31294e-05	-1.98873	-0.00991606
63670175	chr15:63670175:AG:A	2.94453e-15	-3.33647e-10	-0.176211	0.000288572	-3.33647e-10	-0.306436
63670511	chr15:63670511:G:C	1.44785e-16	-2.02578	-1.16289	1.4312e-05	-2.10075	-1.20953
63670848	chr15:63670848:A:G	2.51258e-16	-2.10056	-0.536873	3.01626e-05	-2.07372	-0.491051
63671334	chr15:63671334:T:C	1.44305e-15	-3.33647e-10	-0.889398	0.000162021	-3.33647e-10	-0.883655
63672041	chr15:63672041:G:A	2.31842e-15	-3.33647e-10	-0.415273	0.00018487	-3.33647e-10	-0.751726
63672236	chr15:63672236:A:C	1.00832e-15	-3.33647e-10	-1.24787	0.00010861	-3.33647e-10	-1.28361
63672267	chr15:63672267:C:T	9.76575e-16	-3.33647e-10	-1.27986	0.000109566	-3.33647e-10	-1.27485
63672369	chr15:63672369:A:G	9.79587e-16	-3.33647e-10	-1.27678	0.000109945	-3.33647e-10	-1.2714
63672861	chr15:63672861:A:G	1.19618e-15	-3.33647e-10	-1.07703	0.000132542	-3.33647e-10	-1.08448
63673220	chr15:63673220:T:A	1.52269e-15	-3.33647e-10	-0.835683	0.000169723	-3.33647e-10	-0.83721
63673253	chr15:63673253:CA:C	1.8817e-16	-2.0971	-0.829473	2.46862e-05	-1.95091	-0.814222
63673265	chr15:63673265:A:G	3.19757e-15	-3.33647e-10	-0.0937679	0.000311624	-3.33647e-10	-0.22958
63673506	chr15:63673506:T:C	9.69848e-16	-3.33647e-10	-1.28677	0.000108705	-3.33647e-10	-1.28274
63673509	chr15:63673509:C:T	1.27837e-16	-2.01632	-1.29684	1.40247e-05	-2.05595	-1.27462
63673628	chr15:63673628:A:AG	9.75312e-16	-3.33647e-10	-1.28116	0.000109411	-3.33647e-10	-1.27626
63673687	chr15:63673687:A:C	7.83022e-16	-1.78344	0.282684	7.52658e-05	-1.83351	0.183161
63673750	chr15:63673750:A:G	9.75949e-16	-3.33647e-10	-1.2805	0.000109492	-3.33647e-10	-1.27553
63673810	chr15:63673810:C:T	9.7169e-16	-3.33647e-10	-1.28488	0.000107227	-3.33647e-10	-1.29643
63674182	chr15:63674182:AAAAG:A	1.44297e-15	-0.889455	-3.12094e-10	0.000112242	-1.25073	-3.12094e-10
63674373	chr15:63674373:C:T	1.43411e-15	-0.895613	-3.12094e-10	0.000111663	-1.2559	-3.12094e-10
63675307	chr15:63675307:A:G	1.02377e-15	-1.82484	0.592173	9.74042e-05	-1.87176	0.479254
63675377	chr15:63675377:A:G	9.67034e-16	-3.33647e-10	-1.28968	0.000107014	-3.33647e-10	-1.29842
63675416	chr15:63675416:G:C	1.37859e-16	-1.9631	-1.27459	1.35657e-05	-2.06949	-1.29434
63675782	chr15:63675782:T:C	9.85281e-16	-3.33647e-10	-1.27099	0.000110683	-3.33647e-10	-1.26471
63675786	chr15:63675786:A:G	1.32191e-15	-3.33647e-10	-0.977079	0.00014363	-3.33647e-10	-1.00414
63676271	chr15:63676271:G:A	1.28579e-16	-2.06558	-1.24178	1.44792e-05	-2.09875	-1.19991
63676483	chr15:63676483:G:A	2.76855e-15	-3.33647e-10	-0.237834	0.000272384	-3.33647e-10	-0.364168
63676747	chr15:63676747:T:C	9.96132e-16	-3.33647e-10	-1.26003	0.000112039	-3.33647e-10	-1.25253
63677353	chr15:63677353:T:C	1.69363e-16	-2.07001	-0.961859	1.97194e-05	-2.02989	-0.959884
63678257	chr15:63678257:T:C	3.40607e-16	-2.01584	-0.317339	3.57815e-05	-2.07561	-0.318335
63678923	chr15:63678923:T:C	1.27974e-15	-3.33647e-10	-1.0095	0.000141836	-3.33647e-10	-1.01671
63678969	chr15:63678969:C:A	7.60019e-16	-1.53057	-3.12094e-10	9.62e-05	-1.40495	-3.12094e-10
63679003	chr15:63679003:A:G	9.57475e-16	-3.33647e-10	-1.29961	0.000106958	-3.33647e-10	-1.29894
63680000	chr15:63680000:T:C	1.1443e-15	-3.33647e-10	-1.12136	0.000126239	-3.33647e-10	-1.1332
63680243	chr15:63680243:A:C	4.48905e-16	-2.0571	-3.12094e-10	7.87491e-05	-1.60511	-3.12094e-10
63681502	chr15:63681502:A:G	1.37971e-16	-1.95833	-1.27854	1.52542e-05	-2.00885	-1.23768
63682106	chr15:63682106:A:G	1.00413e-15	-3.33647e-10	-1.25204	0.000108361	-3.33647e-10	-1.28591
63682137	chr15:63682137:C:CTA	1.28202e-15	-1.00772	-3.12094e-10	9.50717e-05	-1.41675	-3.12094e-10
63682299	chr15:63682299:T:C	4.03137e-15	0.137948	-3.12094e-10	0.000233563	-0.517926	-3.12094e-10
63682596	chr15:63682596:A:G	1.34669e-16	-1.96965	-1.29144	1.47552e-05	-2.01783	-1.26196
63682615	chr15:63682615:T:A	8.29137e-16	-1.44353	-3.12094e-10	7.98679e-05	-1.591	-3.12094e-10
63682676	chr15:63682676:T:G	4.71162e-16	-1.99528	-0.0134349	5.08473e-05	-2.02963	-0.0129182
63682677	chr15:63682677:T:C	4.82604e-16	-1.98578	0.0010623	5.19997e-05	-2.02169	0.00155473
63683059	chr15:63683059:C:T	1.00695e-15	-3.33647e-10	-1.24923	0.000108522	-3.33647e-10	-1.28442
63683367	chr15:63683367:C:T	4.15641e-16	-1.95314	-0.180948	4.58665e-05	-1.99824	-0.147399
63683491	chr15:63683491:T:C	1.71121e-16	-2.08225	-0.939293	2.05893e-05	-2.00679	-0.939824
63683705	chr15:63683705:G:A	4.67784e-16	-2.01591	-3.12094e-10	4.83534e-05	-2.09284	-3.12094e-10
63683767	chr15:63683767:GC:G	1.1531e-15	-3.33647e-10	-1.11371	0.000127441	-3.33647e-10	-1.12373
63683797	chr15:63683797:A:T	1.30794e-15	-3.33647e-10	-0.987703	0.000145158	-3.33647e-10	-0.993559
63684060	chr15:63684060:G:C	1.93869e-15	-0.594147	-3.12094e-10	0.000134816	-1.06747	-3.12094e-10
63684424	chr15:63684424:G:C	9.62978e-16	-3.33647e-10	-1.29388	0.000106867	-3.33647e-10	-1.29979
63684495	chr15:63684495:C:T	1.16016e-15	-3.33647e-10	-1.1076	0.000128208	-3.33647e-10	-1.11773
63684523	chr15:63684523:A:T	1.16892e-15	-3.33647e-10	-1.10008	0.000127448	-3.33647e-10	-1.12367
63684934	chr15:63684934:A:G	9.60383e-16	-3.33647e-10	-1.29658	0.000107375	-3.33647e-10	-1.29505
63685325	chr15:63685325:T:C	2.34467e-16	-1.78133	-0.925265	2.71811e-05	-1.84752	-0.821336
63685505	chr15:63685505:T:C	1.84192e-15	-0.645353	-3.12094e-10	0.000129841	-1.10507	-3.12094e-10
63685551	chr15:63685551:T:C	1.63017e-15	-3.33647e-10	-0.767476	0.000166912	-3.33647e-10	-0.85391
63685881	chr15:63685881:C:G	3.44832e-16	-2.08666	-0.234198	3.99855e-05	-1.96794	-0.314924
63686266	chr15:63686266:T:TC	1.01166e-15	-3.33647e-10	-1.24457	0.000108744	-3.33647e-10	-1.28239
63686822	chr15:63686822:C:T	1.41107e-16	-2.00654	-1.20786	1.39515e-05	-2.08843	-1.24736
63687086	chr15:63687086:T:C	3.31007e-15	-3.33647e-10	-0.059189	0.000275843	-3.33647e-10	-0.351546
63687136	chr15:63687136:T:C	2.29013e-15	-0.427549	-3.12094e-10	0.000112464	-1.24875	-3.12094e-10
63687262	chr15:63687262:A:G	8.27364e-16	-1.77117	0.325501	9.03835e-05	-1.83037	0.363051
63687294	chr15:63687294:A:C	1.00928e-15	-1.7886	0.541674	0.000106668	-1.83903	0.537365
63687403	chr15:63687403:T:C	4.62906e-15	-3.33647e-10	0.276196	0.000452868	-3.33647e-10	0.144222
63687567	chr15:63687567:C:A	1.47309e-16	-2.03726	-1.13412	1.47604e-05	-2.10122	-1.1782
63688250	chr15:63688250:T:C	1.77592e-15	-3.33647e-10	-0.681838	0.00023517	-3.33647e-10	-0.511069
63688325	chr15:63688325:G:A	1.3681e-15	-3.33647e-10	-0.942737	0.000151304	-3.33647e-10	-0.952088
63688432	chr15:63688432:A:ATT	1.26206e-15	-1.02342	-3.12094e-10	9.39776e-05	-1.42832	-3.12094e-10
63688433	chr15:63688433:A:C	1.24417e-15	-1.03769	-3.12094e-10	9.29546e-05	-1.43927	-3.12094e-10
63689128	chr15:63689128:C:T	3.52312e-16	-1.99683	-0.302569	3.866e-05	-2.03032	-0.286255
63689310	chr15:63689310:G:C	1.95515e-15	-0.585691	-3.12094e-10	0.000135763	-1.06047	-3.12094e-10
63689685	chr15:63689685:T:C	9.68212e-16	-3.33647e-10	-1.28846	0.000107042	-3.33647e-10	-1.29816
63689819	chr15:63689819:T:C	3.93409e-16	-2.09887	-0.0901995	5.25616e-05	-1.91977	-0.0896201
63690353	chr15:63690353:C:T	1.47108e-16	-2.01961	-1.15314	1.45111e-05	-2.09933	-1.19714
63690546	chr15:63690546:C:A	1.33438e-15	-0.967693	-3.12094e-10	0.000105821	-1.30963	-3.12094e-10
63691232	chr15:63691232:G:C	1.20823e-15	-3.33647e-10	-1.067	0.00012476	-3.33647e-10	-1.14499
63691276	chr15:63691276:G:A	9.65536e-16	-3.33647e-10	-1.29123	0.000110986	-3.33647e-10	-1.26197
63691392	chr15:63691392:G:T	1.269e-15	-1.01793	-3.12094e-10	9.42128e-05	-1.42582	-3.12094e-10
63691419	chr15:63691419:T:C	9.57958e-16	-3.33647e-10	-1.29911	0.000107128	-3.33647e-10	-1.29735
63691538	chr15:63691538:A:T	6.04708e-16	-0.514922	-1.24425	1.89047e-05	-1.74745	-1.28451
63691612	chr15:63691612:A:C	1.24359e-15	-3.33647e-10	-1.03816	0.00012792	-3.33647e-10	-1.11997
63691879	chr15:63691879:C:T	9.57191e-16	-3.33647e-10	-1.29991	0.000106968	-3.33647e-10	-1.29885
63692102	chr15:63692102:G:A	1.27128e-15	-1.01613	-3.12094e-10	9.42185e-05	-1.42576	-3.12094e-10
63692573	chr15:63692573:T:C	1.7174e-16	-2.08215	-0.935779	2.08894e-05	-2.00062	-0.931513
63692902	chr15:63692902:C:T	2.61114e-15	-3.33647e-10	-0.296372	0.000288874	-3.33647e-10	-0.30539
63693379	chr15:63693379:C:T	1.29581e-15	-0.997026	-3.12094e-10	9.58835e-05	-1.40825	-3.12094e-10
63693398	chr15:63693398:C:G	1.17961e-15	-3.33647e-10	-1.09098	0.000130486	-3.33647e-10	-1.10011
63693784	chr15:63693784:T:A	1.64026e-15	-3.33647e-10	-0.761302	0.000153568	-3.33647e-10	-0.937236
63695025	chr15:63695025:A:AG	9.75563e-16	-3.33647e-10	-1.2809	0.000109441	-3.33647e-10	-1.27599
63695141	chr15:63695141:G:T	9.8745e-16	-3.33647e-10	-1.26879	0.000110147	-3.33647e-10	-1.26956
63695183	chr15:63695183:A:G	2.44981e-16	-1.48176	-1.18097	2.67229e-05	-1.57833	-1.10753
63695208	chr15:63695208:T:C	1.17097e-15	-3.33647e-10	-1.09833	0.000121956	-3.33647e-10	-1.16772
63695264	chr15:63695264:T:C	4.30751e-16	-2.09838	-3.12094e-10	5.07306e-05	-2.04485	-3.12094e-10
63695755	chr15:63695755:CA:C	1.51216e-16	-1.96568	-1.17953	1.43046e-05	-2.08596	-1.22484
63695926	chr15:63695926:T:G	1.46273e-16	-1.96919	-1.20926	1.3923e-05	-2.08804	-1.2498
63696201	chr15:63696201:G:C	4.56931e-16	-2.03938	-3.12094e-10	4.98122e-05	-2.06312	-3.12094e-10
63696566	chr15:63696566:A:T	7.42588e-16	-1.66141	0.107634	7.91493e-05	-1.73118	0.131134
63696771	chr15:63696771:C:T	2.2021e-16	-2.06932	-0.700016	2.49959e-05	-2.10122	-0.651447
63696797	chr15:63696797:T:C	3.94989e-16	-1.97586	-0.209197	4.33194e-05	-2.01856	-0.184213
63697105	chr15:63697105:C:T	9.83696e-16	-3.33647e-10	-1.2726	0.000110443	-3.33647e-10	-1.26688
63697125	chr15:63697125:T:C	1.88112e-15	-0.624291	-3.12094e-10	0.000205923	-0.643876	-3.12094e-10
63697371	chr15:63697371:G:A	3.63722e-15	0.03506	-3.12094e-10	0.000216034	-0.595943	-3.12094e-10
63698061	chr15:63698061:T:C	1.87824e-16	-2.08	-0.848411	2.14833e-05	-1.99175	-0.912352
63698919	chr15:63698919:A:C	9.87955e-16	-3.33647e-10	-1.26828	0.000109852	-3.33647e-10	-1.27225
63699289	chr15:63699289:C:T	1.90483e-16	-2.09953	-0.81482	2.80531e-05	-1.84487	-0.79241
63699311	chr15:63699311:G:T	2.49987e-14	-3.33647e-10	1.96266	0.00263218	-3.33647e-10	1.90419
63699526	chr15:63699526:C:G	9.93669e-16	-3.33647e-10	-1.26251	0.000111636	-3.33647e-10	-1.25614
63699770	chr15:63699770:TAGAC:T	1.84069e-16	-2.07473	-0.873879	2.1213e-05	-1.98102	-0.935749
63700492	chr15:63700492:G:C	7.82404e-16	-1.76609	0.264544	8.1006e-05	-1.81547	0.23862
63701264	chr15:63701264:C:T	1.36785e-16	-1.99071	-1.25479	1.55494e-05	-2.0221	-1.20525
63701756	chr15:63701756:C:T	1.65228e-15	-3.33647e-10	-0.754005	0.000216288	-3.33647e-10	-0.594768
63701905	chr15:63701905:A:AAT	9.57256e-16	-3.33647e-10	-1.29984	0.000108002	-3.33647e-10	-1.28923
63701923	chr15:63701923:T:C	2.14047e-15	-0.495135	-3.12094e-10	0.000146928	-0.981433	-3.12094e-10
63702719	chr15:63702719:T:C	1.31574e-15	-3.33647e-10	-0.981762	0.000142912	-3.33647e-10	-1.00915
63702833	chr15:63702833:T:C	9.771e-16	-3.33647e-10	-1.27933	0.000109716	-3.33647e-10	-1.27348
63702895	chr15:63702895:G:A	1.24981e-15	-3.33647e-10	-1.03317	0.000138689	-3.33647e-10	-1.03915
63702938	chr15:63702938:T:C	1.87254e-16	-1.94232	-0.989128	1.71244e-05	-2.0904	-1.04047
63702952	chr15:63702952:A:G	1.20245e-15	-3.33647e-10	-1.0718	0.000124603	-3.33647e-10	-1.14624
63703224	chr15:63703224:C:T	1.0025e-15	-3.33647e-10	-1.25366	0.000112868	-3.33647e-10	-1.24516
63703283	chr15:63703283:C:T	1.11703e-15	-3.33647e-10	-1.14549	0.000123464	-3.33647e-10	-1.15543
63703391	chr15:63703391:T:C	9.99074e-16	-3.33647e-10	-1.25709	0.000110876	-3.33647e-10	-1.26296
63703444	chr15:63703444:C:T	9.90344e-16	-3.33647e-10	-1.26586	0.000115947	-3.33647e-10	-1.21825
63703657	chr15:63703657:G:A	1.71007e-15	-3.33647e-10	-0.719622	0.00014726	-3.33647e-10	-0.979179
63704118	chr15:63704118:TAC:T	4.66842e-16	-2.01792	-3.12094e-10	4.86065e-05	-2.08762	-3.12094e-10
63704139	chr15:63704139:C:A	4.68784e-16	-0.754166	-1.25961	1.66321e-05	-1.86777	-1.29228
63704625	chr15:63704625:C:T	1.11578e-15	-3.33647e-10	-1.14661	0.000123331	-3.33647e-10	-1.15651
63704903	chr15:63704903:T:C	1.01013e-15	-3.33647e-10	-1.24608	0.000108699	-3.33647e-10	-1.2828
63705180	chr15:63705180:T:A	1.00796e-15	-3.33647e-10	-1.24823	0.000108567	-3.33647e-10	-1.28401
63705205	chr15:63705205:G:A	4.04152e-15	-3.33647e-10	0.140463	0.00039792	-3.33647e-10	0.0148723
63705336	chr15:63705336:C:T	2.254e-16	-2.05147	-0.694569	2.65028e-05	-2.09978	-0.594345
63705508	chr15:63705508:G:GA	4.82435e-15	-3.33647e-10	0.317517	0.000462898	-3.33647e-10	0.166127
63705516	chr15:63705516:T:C	3.7021e-15	-3.33647e-10	0.0527417	0.000407758	-3.33647e-10	0.0392957
63705931	chr15:63705931:G:A	1.14198e-15	-1.12339	-3.12094e-10	8.67497e-05	-1.50835	-3.12094e-10
63706116	chr15:63706116:C:T	9.84528e-16	-3.33647e-10	-1.27175	0.000110708	-3.33647e-10	-1.26449
63706560	chr15:63706560:C:T	1.34189e-16	-1.99838	-1.26629	1.34061e-05	-2.08543	-1.29023
63706575	chr15:63706575:G:A	2.36114e-15	-3.33647e-10	-0.397016	0.00021711	-3.33647e-10	-0.590976
63706664	chr15:63706664:T:G	1.93462e-16	-2.04398	-0.854852	2.24436e-05	-2.09826	-0.762108
63707060	chr15:63707060:T:C	1.27941e-16	-2.09117	-1.22118	1.40681e-05	-2.05486	-1.2726
63707548	chr15:63707548:G:A	3.87037e-15	-3.33647e-10	0.0971916	0.000379934	-3.33647e-10	-0.0313807
63707758	chr15:63707758:A:G	3.77674e-15	-3.33647e-10	0.0727019	0.000371016	-3.33647e-10	-0.0551351
63707826	chr15:63707826:G:C	1.22908e-15	-3.33647e-10	-1.04989	0.000126451	-3.33647e-10	-1.13152
63708623	chr15:63708623:T:C	1.59036e-16	-2.07215	-1.02263	1.99826e-05	-2.00387	-0.972642
63708850	chr15:63708850:C:T	7.70903e-16	-1.51635	-3.12094e-10	7.52308e-05	-1.65082	-3.12094e-10
63709146	chr15:63709146:C:T	1.13871e-15	-1.12627	-3.12094e-10	8.61915e-05	-1.51481	-3.12094e-10
63709302	chr15:63709302:G:A	1.33523e-16	-2.09566	-1.17398	1.43432e-05	-2.0665	-1.24161
63709437	chr15:63709437:G:T	2.64111e-15	-3.33647e-10	-0.284961	0.000291834	-3.33647e-10	-0.295193
63710067	chr15:63710067:A:G	6.48115e-16	-1.68985	-3.12094e-10	5.79479e-05	-1.91183	-3.12094e-10
63710137	chr15:63710137:C:T	1.18909e-15	-3.33647e-10	-1.08297	0.000119208	-3.33647e-10	-1.19051
63710783	chr15:63710783:T:C	3.05667e-15	-3.33647e-10	-0.138833	0.000298977	-3.33647e-10	-0.271014
63711117	chr15:63711117:T:G	1.19602e-15	-3.33647e-10	-1.07716	0.000123697	-3.33647e-10	-1.15355
63711427	chr15:63711427:A:G	1.38171e-15	-0.932835	-3.12094e-10	0.00010072	-1.35903	-3.12094e-10
63711531	chr15:63711531:A:C	5.53683e-16	-1.84732	-3.12094e-10	7.2771e-05	-1.68406	-3.12094e-10
63711963	chr15:63711963:G:A	1.66813e-16	-2.08368	-0.963356	2.11228e-05	-1.97699	-0.944037
63712048	chr15:63712048:C:T	1.60166e-16	-2.08083	-1.00687	1.96066e-05	-2.03582	-0.95969
63712197	chr15:63712197:C:T	9.58783e-16	-3.33647e-10	-1.29825	0.00010752	-3.33647e-10	-1.2937
63712307	chr15:63712307:G:A	1.19372e-15	-3.33647e-10	-1.07908	0.000123507	-3.33647e-10	-1.15508
63712354	chr15:63712354:G:A	9.58397e-16	-3.33647e-10	-1.29865	0.000107436	-3.33647e-10	-1.29448
63712639	chr15:63712639:G:A	3.19781e-16	-2.04607	-0.35021	3.69277e-05	-2.03475	-0.32767
63713134	chr15:63713134:C:T	4.4319e-16	-0.821759	-1.24816	1.64007e-05	-1.88705	-1.287
63713523	chr15:63713523:A:G	5.53587e-16	-1.8475	-3.12094e-10	7.26211e-05	-1.68612	-3.12094e-10
63713584	chr15:63713584:C:A	1.00821e-15	-3.33647e-10	-1.24799	0.000108584	-3.33647e-10	-1.28386
63714513	chr15:63714513:G:A	1.15569e-15	-3.33647e-10	-1.11146	0.000126204	-3.33647e-10	-1.13348
63714619	chr15:63714619:G:A	3.38294e-16	-1.54864	-0.79136	3.82439e-05	-1.53151	-0.79588
63714637	chr15:63714637:C:T	1.32879e-15	-3.33647e-10	-0.971888	0.00014382	-3.33647e-10	-1.00282
63714724	chr15:63714724:T:A	1.21912e-16	-2.06783	-1.29278	1.308e-05	-2.10114	-1.29915
63714737	chr15:63714737:T:C	4.46246e-15	-3.33647e-10	0.23954	0.000430015	-3.33647e-10	0.0924412
63715869	chr15:63715869:G:A	1.0053e-15	-3.33647e-10	-1.25087	0.00011624	-3.33647e-10	-1.21572
63715897	chr15:63715897:G:A	9.96208e-16	-3.33647e-10	-1.25996	0.000112094	-3.33647e-10	-1.25204
63715951	chr15:63715951:C:T	5.55372e-16	-2.07742	0.233147	6.3353e-05	-1.98889	0.166229
63716075	chr15:63716075:C:G	1.43537e-15	-3.33647e-10	-0.894734	0.000163585	-3.33647e-10	-0.874047
63716142	chr15:63716142:G:A	1.41634e-16	-2.09502	-1.11565	1.49775e-05	-2.06461	-1.20022
63716163	chr15:63716163:T:C	9.71441e-16	-1.28513	-3.12094e-10	5.88145e-05	-1.89699	-3.12094e-10
63716710	chr15:63716710:A:G	5.37305e-15	-3.33647e-10	0.425237	0.00051159	-3.33647e-10	0.266145
63716715	chr15:63716715:G:A	1.93526e-15	-3.33647e-10	-0.595917	0.000249132	-3.33647e-10	-0.453394
63716961	chr15:63716961:T:C	2.49182e-16	-2.08396	-0.561775	3.30137e-05	-2.04414	-0.430321
63717248	chr15:63717248:G:A	1.23729e-16	-2.08977	-1.25605	1.53534e-05	-2.05805	-1.18199
63717749	chr15:63717749:G:A	5.44175e-15	-3.33647e-10	0.437941	0.000527433	-3.33647e-10	0.296642
63718164	chr15:63718164:T:C	1.02343e-15	-3.33647e-10	-1.233	0.000109523	-3.33647e-10	-1.27525
63718289	chr15:63718289:C:G	4.33385e-16	-2.09229	-3.12094e-10	4.79895e-05	-2.1004	-3.12094e-10
63718523	chr15:63718523:G:C	1.06638e-15	-3.33647e-10	-1.19189	0.000115105	-3.33647e-10	-1.22554
63718543	chr15:63718543:A:C	1.32398e-15	-3.33647e-10	-0.97552	0.000147383	-3.33647e-10	-0.978343
63718905	chr15:63718905:T:C	1.32674e-16	-2.0947	-1.18132	1.43329e-05	-2.06271	-1.24611
63719569	chr15:63719569:C:G	1.90549e-15	-3.33647e-10	-0.611419	0.000257146	-3.33647e-10	-0.421736
63720007	chr15:63720007:T:C	1.00508e-15	-3.33647e-10	-1.25109	0.000108073	-3.33647e-10	-1.28857
63720268	chr15:63720268:C:T	4.74854e-16	-2.00091	-3.12094e-10	6.74459e-05	-1.76005	-3.12094e-10
63720329	chr15:63720329:T:C	1.00876e-15	-3.33647e-10	-1.24743	0.000108617	-3.33647e-10	-1.28355
63720806	chr15:63720806:A:C	1.00763e-15	-3.33647e-10	-1.24856	0.000108549	-3.33647e-10	-1.28418
63720975	chr15:63720975:A:C	1.28532e-16	-2.0097	-1.29804	1.41437e-05	-2.0432	-1.27891
63721005	chr15:63721005:C:T	3.29542e-15	-3.33647e-10	-0.0636245	0.000320984	-3.33647e-10	-0.199989
63722104	chr15:63722104:A:G	1.24325e-15	-3.33647e-10	-1.03843	0.00012769	-3.33647e-10	-1.12177
63722428	chr15:63722428:A:G	1.14299e-15	-3.33647e-10	-1.12251	0.000119341	-3.33647e-10	-1.1894
63722895	chr15:63722895:C:T	4.4598e-15	0.238944	-3.12094e-10	0.000254692	-0.431324	-3.12094e-10
63725295	chr15:63725295:A:G	9.75457e-16	-3.33647e-10	-1.28101	0.000108951	-3.33647e-10	-1.28048
63725599	chr15:63725599:A:G	1.71654e-16	-2.06384	-0.954594	2.11374e-05	-2.01658	-0.903756
63725601	chr15:63725601:A:G	1.14639e-15	-3.33647e-10	-1.11954	0.000126466	-3.33647e-10	-1.13141
63726315	chr15:63726315:T:C	1.34084e-16	-2.0932	-1.17225	1.44509e-05	-2.05884	-1.24178
63726466	chr15:63726466:CAAG:C	9.94922e-16	-3.33647e-10	-1.26125	0.000116958	-3.33647e-10	-1.20957
63726751	chr15:63726751:C:T	1.97311e-15	-0.576547	-3.12094e-10	0.000214153	-0.604688	-3.12094e-10
63726818	chr15:63726818:G:A	1.81572e-15	-3.33647e-10	-0.659677	0.000245389	-3.33647e-10	-0.468536
63726949	chr15:63726949:A:G	1.3666e-15	-0.94383	-3.12094e-10	9.99468e-05	-1.36674	-3.12094e-10
63727422	chr15:63727422:G:A	1.14527e-15	-3.33647e-10	-1.12052	0.000126345	-3.33647e-10	-1.13236
63727874	chr15:63727874:C:T	9.73479e-16	-3.33647e-10	-1.28304	0.000108648	-3.33647e-10	-1.28326
63728053	chr15:63728053:G:A	4.05465e-15	-3.33647e-10	0.143706	0.000399563	-3.33647e-10	0.0189914
63728437	chr15:63728437:T:C	1.31718e-16	-1.98694	-1.29631	1.44746e-05	-2.02513	-1.27386
63728735	chr15:63728735:T:C	1.10275e-15	-3.33647e-10	-1.15835	0.000126041	-3.33647e-10	-1.13477
63729277	chr15:63729277:T:G	5.30225e-16	-1.89061	-3.12094e-10	5.83889e-05	-1.90425	-3.12094e-10
63729897	chr15:63729897:T:C	1.0021e-15	-3.33647e-10	-1.25406	0.00011288	-3.33647e-10	-1.24505
63730297	chr15:63730297:T:A	1.02041e-15	-3.33647e-10	-1.23595	0.000109693	-3.33647e-10	-1.2737
63730727	chr15:63730727:C:T	1.17576e-15	-3.33647e-10	-1.09425	0.000122048	-3.33647e-10	-1.16697
63730738	chr15:63730738:C:T	9.90876e-16	-3.33647e-10	-1.26532	0.000116112	-3.33647e-10	-1.21683
63730769	chr15:63730769:A:G	1.21123e-15	-3.33647e-10	-1.06452	0.000124976	-3.33647e-10	-1.14326
63731128	chr15:63731128:T:C	4.45779e-15	-3.33647e-10	0.238494	0.000438188	-3.33647e-10	0.111268
63731277	chr15:63731277:A:G	1.24979e-16	-2.07976	-1.256	1.57098e-05	-2.03984	-1.17726
63731769	chr15:63731769:A:G	5.25752e-15	-3.33647e-10	0.4035	0.000454434	-3.33647e-10	0.147673
63732085	chr15:63732085:T:C	1.02513e-15	-3.33647e-10	-1.23134	0.00011266	-3.33647e-10	-1.24701
63732107	chr15:63732107:T:A	1.24897e-16	-2.06548	-1.27095	1.31125e-05	-2.10096	-1.29685
63732438	chr15:63732438:A:G	1.58275e-15	-3.33647e-10	-0.796997	0.000173135	-3.33647e-10	-0.817309
63732592	chr15:63732592:T:A	9.96515e-16	-3.33647e-10	-1.25965	0.000112164	-3.33647e-10	-1.25141
63732808	chr15:63732808:G:C	1.22465e-15	-3.33647e-10	-1.05351	0.000132757	-3.33647e-10	-1.08286
63733024	chr15:63733024:T:C	1.36787e-15	-0.942903	-3.12094e-10	0.000100134	-1.36487	-3.12094e-10
63733098	chr15:63733098:G:A	9.58441e-16	-3.33647e-10	-1.29861	0.000107168	-3.33647e-10	-1.29698
63733274	chr15:63733274:A:C	3.69855e-16	-2.08214	-0.168665	5.10867e-05	-2.03945	0.00159059
63733903	chr15:63733903:C:T	2.39736e-15	-3.33647e-10	-0.381789	0.000334342	-3.33647e-10	-0.159215
63734024	chr15:63734024:G:A	6.354e-16	-1.70966	-3.12094e-10	0.000161387	-0.887572	-3.12094e-10
63734869	chr15:63734869:G:A	1.1483e-15	-3.33647e-10	-1.11787	0.000126611	-3.33647e-10	-1.13026
63735174	chr15:63735174:G:T	7.33591e-15	-3.33647e-10	0.736622	0.000624881	-3.33647e-10	0.466183
63736685	chr15:63736685:G:A	1.32372e-16	-2.09577	-1.18253	1.43272e-05	-2.06408	-1.24514
63737299	chr15:63737299:G:A	1.28844e-16	-2.03771	-1.26761	1.32052e-05	-2.09572	-1.29505
63737623	chr15:63737623:G:A	3.92395e-15	-3.33647e-10	0.11094	0.000378807	-3.33647e-10	-0.0343511
63737678	chr15:63737678:C:T	1.99702e-15	-3.33647e-10	-0.564502	0.000272771	-3.33647e-10	-0.362747
63737830	chr15:63737830:A:G	9.95567e-16	-3.33647e-10	-1.2606	0.000112032	-3.33647e-10	-1.2526
63738412	chr15:63738412:G:C	1.23979e-15	-3.33647e-10	-1.04122	0.000127319	-3.33647e-10	-1.12468
63739072	chr15:63739072:G:C	9.96187e-16	-2.06017	0.800193	0.000113758	-2.10025	0.862949
63739230	chr15:63739230:T:C	4.98916e-16	-1.99985	0.0483791	5.31501e-05	-2.07288	0.074617
63739386	chr15:63739386:A:T	1.17948e-16	-2.09997	-1.29371	1.39487e-05	-2.08146	-1.25453
63739555	chr15:63739555:C:T	9.64837e-16	-3.33647e-10	-1.29195	0.000108064	-3.33647e-10	-1.28866
63739878	chr15:63739878:A:ACG	4.66387e-15	-0.87674	1.16043	0.000227738	-1.37653	0.833345
63739916	chr15:63739916:T:TTTTA	1.90467e-15	-0.611852	-3.12094e-10	0.000129244	-1.10967	-3.12094e-10
63739920	chr15:63739920:T:A	3.05878e-16	-2.10045	-0.34028	4.2566e-05	-1.90389	-0.316429
63739929	chr15:63739929:C:G	3.98174e-15	-0.910735	1.0363	0.000197122	-1.40514	0.717588
63740182	chr15:63740182:T:C	1.00953e-15	-3.33647e-10	-1.24668	0.000108644	-3.33647e-10	-1.2833
63740265	chr15:63740265:C:A	1.91397e-16	-2.07177	-0.837794	1.93829e-05	-2.10091	-0.906082
63740624	chr15:63740624:G:A	1.27137e-16	-2.01973	-1.29892	1.38828e-05	-2.05657	-1.28416
63740748	chr15:63740748:T:C	1.01696e-15	-3.33647e-10	-1.23935	0.000118063	-3.33647e-10	-1.20016
63740838	chr15:63740838:C:A	5.29364e-15	-3.33647e-10	0.410348	0.000448734	-3.33647e-10	0.13505
63740977	chr15:63740977:T:C	1.1638e-15	-3.33647e-10	-1.10447	0.000120958	-3.33647e-10	-1.17594
63741271	chr15:63741271:C:T	1.35511e-15	-3.33647e-10	-0.952274	0.000147883	-3.33647e-10	-0.974955
63741502	chr15:63741502:G:A	3.21422e-15	-3.33647e-10	-0.0885752	0.000313225	-3.33647e-10	-0.224456
63741514	chr15:63741514:T:C	1.24817e-16	-2.09498	-1.24209	1.55887e-05	-2.06746	-1.15737
63741603	chr15:63741603:GTTTTC:G	1.09279e-15	-3.33647e-10	-1.16742	0.000120756	-3.33647e-10	-1.17761
63741688	chr15:63741688:C:T	1.45665e-15	-3.33647e-10	-0.880022	0.000158854	-3.33647e-10	-0.903392
63741702	chr15:63741702:T:C	1.20564e-16	-2.0917	-1.28003	1.46913e-05	-2.06013	-1.22399
63742178	chr15:63742178:C:T	1.0031e-15	-3.33647e-10	-1.25306	0.000112924	-3.33647e-10	-1.24466
63742393	chr15:63742393:T:C	4.36621e-16	-2.08485	-3.12094e-10	5.00776e-05	-2.05781	-3.12094e-10
63742572	chr15:63742572:C:A	1.0101e-15	-3.33647e-10	-1.24611	0.000108679	-3.33647e-10	-1.28298
63742856	chr15:63742856:G:C	9.72134e-16	-3.33647e-10	-1.28442	0.000107241	-3.33647e-10	-1.2963
63744015	chr15:63744015:G:T	2.04453e-16	-1.91653	-0.927045	1.79988e-05	-2.09639	-0.984691
63744043	chr15:63744043:C:T	1.75576e-15	-3.33647e-10	-0.693256	0.000230432	-3.33647e-10	-0.531425
63744787	chr15:63744787:C:T	4.512e-15	-3.33647e-10	0.250581	0.000432392	-3.33647e-10	0.0979528
63745219	chr15:63745219:G:A	1.24742e-15	-3.33647e-10	-1.03508	0.000137479	-3.33647e-10	-1.0479
63745240	chr15:63745240:A:G	3.77782e-16	-2.10081	-0.128786	4.98002e-05	-2.08288	0.019524
63745276	chr15:63745276:G:A	1.15447e-15	-3.33647e-10	-1.11252	0.000120269	-3.33647e-10	-1.18165
63745319	chr15:63745319:C:T	1.2702e-15	-3.33647e-10	-1.01698	0.000139769	-3.33647e-10	-1.03139
63746014	chr15:63746014:GTTCT:G	1.01984e-15	-3.33647e-10	-1.23651	0.00010929	-3.33647e-10	-1.27737
63746141	chr15:63746141:T:A	4.84708e-16	-1.41094	-0.569424	5.35947e-05	-1.46385	-0.526082
63746333	chr15:63746333:T:G	1.10719e-15	-3.33647e-10	-1.15433	0.00012236	-3.33647e-10	-1.16441
63746412	chr15:63746412:T:C	1.2489e-16	-2.03808	-1.2984	1.37764e-05	-2.0655	-1.28292
63746671	chr15:63746671:T:C	2.54416e-16	-2.02788	-0.597067	2.80756e-05	-2.0533	-0.583174
63746754	chr15:63746754:G:A	5.25747e-15	-3.33647e-10	0.403491	0.000497625	-3.33647e-10	0.238468
63746806	chr15:63746806:G:A	1.90843e-16	-2.06523	-0.847237	1.92312e-05	-2.10121	-0.91364
63746851	chr15:63746851:T:C	2.56664e-16	-2.03239	-0.583751	2.85734e-05	-2.04981	-0.569094
63746879	chr15:63746879:G:A	1.00353e-15	-3.33647e-10	-1.25263	0.000108306	-3.33647e-10	-1.28642
63746900	chr15:63746900:C:T	1.13522e-15	-3.33647e-10	-1.12933	0.000118593	-3.33647e-10	-1.19568
63747375	chr15:63747375:A:G	9.74223e-16	-3.33647e-10	-1.28227	0.000109241	-3.33647e-10	-1.27782
63747893	chr15:63747893:T:C	1.1253e-15	-3.33647e-10	-1.13811	0.000117879	-3.33647e-10	-1.20172
63748241	chr15:63748241:A:T	4.30861e-15	-3.33647e-10	0.204455	0.000412248	-3.33647e-10	0.0502463
63748464	chr15:63748464:A:G	1.0098e-15	-3.33647e-10	-1.2464	0.000108662	-3.33647e-10	-1.28314
63748899	chr15:63748899:G:A	3.36026e-15	-3.33647e-10	-0.0441411	0.000322795	-3.33647e-10	-0.19436
63750430	chr15:63750430:T:C	1.1951e-16	-2.0988	-1.28172	1.44247e-05	-2.07845	-1.22399
63751306	chr15:63751306:T:C	2.82723e-16	-2.0513	-0.468145	3.24713e-05	-2.0314	-0.459621
63751733	chr15:63751733:G:A	1.00806e-15	-3.33647e-10	-1.24814	0.000112419	-3.33647e-10	-1.24915
63753308	chr15:63753308:A:G	1.13258e-15	-3.33647e-10	-1.13166	0.00011847	-3.33647e-10	-1.19672
63753381	chr15:63753381:A:G	6.96116e-16	-1.6184	-3.12094e-10	0.00011781	-1.20231	-3.12094e-10
63754424	chr15:63754424:T:C	9.57628e-16	-3.33647e-10	-1.29945	0.000106857	-3.33647e-10	-1.29989
63754785	chr15:63754785:C:T	1.01068e-15	-3.33647e-10	-1.24554	0.000108713	-3.33647e-10	-1.28267
63754800	chr15:63754800:T:C	3.58585e-15	-1.31059	1.33142	0.000236243	-1.68045	1.17393
63754921	chr15:63754921:T:C	5.88026e-16	-0.591735	-1.19541	2.22777e-05	-1.77131	-1.09648
63755086	chr15:63755086:T:C	4.01595e-15	-1.27645	1.41057	0.000261498	-1.65556	1.25061
63755979	chr15:63755979:A:T	2.16998e-15	-0.481443	-3.12094e-10	0.000262049	-0.402847	-3.12094e-10
63756268	chr15:63756268:CA:C	2.854e-16	-2.0231	-0.48692	3.10601e-05	-2.05703	-0.478425
63757480	chr15:63757480:T:C	2.80051e-16	-2.04813	-0.480809	3.2011e-05	-2.03485	-0.47045
63757510	chr15:63757510:A:T	9.19984e-16	-1.33956	-3.12094e-10	7.35081e-05	-1.67398	-3.12094e-10
63757835	chr15:63757835:G:A	3.47817e-15	-3.33647e-10	-0.00965361	0.000334068	-3.33647e-10	-0.160033
63758101	chr15:63758101:G:A	1.01299e-15	-3.33647e-10	-1.24325	0.000114258	-3.33647e-10	-1.23292
63758295	chr15:63758295:A:G	1.2788e-15	-3.33647e-10	-1.01024	0.000142658	-3.33647e-10	-1.01093
63758764	chr15:63758764:C:T	1.16648e-15	-3.33647e-10	-1.10217	0.000120793	-3.33647e-10	-1.1773
63759180	chr15:63759180:G:C	9.19322e-16	-1.34028	-3.12094e-10	7.33784e-05	-1.67575	-3.12094e-10
63759817	chr15:63759817:T:C	1.22255e-16	-2.09799	-1.25982	1.49281e-05	-2.07544	-1.19269
63760009	chr15:63760009:G:A	8.734e-16	-1.39152	-3.12094e-10	7.07134e-05	-1.71274	-3.12094e-10
63760244	chr15:63760244:G:C	1.65779e-15	-3.33647e-10	-0.750672	0.000215721	-3.33647e-10	-0.597394
63760320	chr15:63760320:G:A	1.03781e-15	-3.33647e-10	-1.21905	0.000110468	-3.33647e-10	-1.26665
63760469	chr15:63760469:A:AACAG	8.83663e-16	-1.37984	-3.12094e-10	7.13159e-05	-1.70426	-3.12094e-10
63761191	chr15:63761191:C:T	1.30355e-16	-2.09208	-1.20158	1.42508e-05	-2.05541	-1.25915
63761433	chr15:63761433:A:G	8.81179e-16	-1.38265	-3.12094e-10	7.10585e-05	-1.70788	-3.12094e-10
63761494	chr15:63761494:G:A	3.38184e-16	-2.06501	-0.275319	4.02596e-05	-2.01082	-0.265205
63761551	chr15:63761551:C:T	1.11909e-15	-3.33647e-10	-1.14364	0.000123633	-3.33647e-10	-1.15406
63761950	chr15:63761950:C:T	1.64442e-16	-2.09138	-0.969978	2.12913e-05	-1.95558	-0.957504
63762749	chr15:63762749:C:T	5.15468e-15	-3.33647e-10	0.383746	0.000496869	-3.33647e-10	0.236947
63762808	chr15:63762808:A:G	1.1881e-16	-2.09165	-1.29474	1.41956e-05	-2.05996	-1.25848
63763230	chr15:63763230:T:C	1.35426e-15	-3.33647e-10	-0.952902	0.000149641	-3.33647e-10	-0.963137
63763605	chr15:63763605:T:G	3.78236e-15	-3.33647e-10	0.0741887	0.000368782	-3.33647e-10	-0.0611744
63763771	chr15:63763771:G:C	1.74809e-15	-3.33647e-10	-0.697637	0.000232238	-3.33647e-10	-0.523617
63763865	chr15:63763865:C:G	1.10006e-15	-3.33647e-10	-1.16079	0.000115614	-3.33647e-10	-1.22112
63763874	chr15:63763874:A:T	1.10959e-15	-3.33647e-10	-1.15216	0.000116442	-3.33647e-10	-1.21399
63764216	chr15:63764216:C:T	1.45093e-15	-3.33647e-10	-0.883955	0.000159562	-3.33647e-10	-0.898946
63764307	chr15:63764307:T:C	1.13804e-15	-3.33647e-10	-1.12685	0.000118624	-3.33647e-10	-1.19542
63764564	chr15:63764564:G:A	1.15025e-15	-3.33647e-10	-1.11618	0.000119621	-3.33647e-10	-1.18705
63764750	chr15:63764750:TCTCTA:T	1.6241e-15	-3.33647e-10	-0.771207	0.000213411	-3.33647e-10	-0.608158
63764773	chr15:63764773:A:T	9.9489e-16	-1.26128	-3.12094e-10	7.76325e-05	-1.61939	-3.12094e-10
63765056	chr15:63765056:T:C	1.06887e-15	-3.33647e-10	-1.18956	0.000117877	-3.33647e-10	-1.20174
63765134	chr15:63765134:C:T	4.32717e-16	-2.09383	-3.12094e-10	4.79507e-05	-2.10121	-3.12094e-10
63765688	chr15:63765688:C:T	1.69085e-16	-2.09228	-0.941235	2.20515e-05	-1.9501	-0.927896
63766250	chr15:63766250:TTA:T	1.29413e-16	-2.008	-1.29291	1.42262e-05	-2.04717	-1.26912
63766722	chr15:63766722:G:C	4.85869e-16	-1.97798	-3.12094e-10	6.99604e-05	-1.72345	-3.12094e-10
63766735	chr15:63766735:T:C	1.48977e-15	-3.33647e-10	-0.857539	0.000149266	-3.33647e-10	-0.965649
63766747	chr15:63766747:G:A	3.24994e-16	-2.04994	-0.330168	3.7368e-05	-2.02992	-0.320646
63766998	chr15:63766998:TTTTCA:T	3.5299e-15	-3.33647e-10	0.0051101	0.000340573	-3.33647e-10	-0.14075
63767150	chr15:63767150:G:A	1.51108e-15	-3.33647e-10	-0.843333	0.000196182	-3.33647e-10	-0.692338
63767161	chr15:63767161:T:C	2.48698e-15	-1.46752	1.12243	0.000146398	-1.80942	0.824371
63767586	chr15:63767586:C:T	1.01025e-15	-3.33647e-10	-1.24596	0.000113944	-3.33647e-10	-1.23567
63767693	chr15:63767693:C:T	1.81852e-16	-2.078	-0.88272	2.23699e-05	-1.99118	-0.87248
63768024	chr15:63768024:TATTCTTA:T	1.34289e-15	-3.33647e-10	-0.961334	0.000146524	-3.33647e-10	-0.984191
63768688	chr15:63768688:C:CA	3.24544e-15	-3.33647e-10	-0.0789094	0.000315985	-3.33647e-10	-0.215684
63768819	chr15:63768819:T:G	1.33639e-16	-2.09478	-1.17399	1.7192e-05	-2.06652	-1.06041
63769326	chr15:63769326:G:A	1.8272e-16	-1.98689	-0.969068	1.76783e-05	-2.07352	-1.02552
63769463	chr15:63769463:A:G	9.84574e-16	-3.33647e-10	-1.27171	0.000107653	-3.33647e-10	-1.29247
63769956	chr15:63769956:C:G	1.62003e-15	-3.33647e-10	-0.773713	0.000210389	-3.33647e-10	-0.622422
63770043	chr15:63770043:T:C	9.85051e-16	-3.33647e-10	-1.27122	0.000109875	-3.33647e-10	-1.27204
63770884	chr15:63770884:A:G	9.61286e-16	-3.33647e-10	-1.29564	0.000106848	-3.33647e-10	-1.29998
63770929	chr15:63770929:C:T	1.29163e-16	-2.00322	-1.29961	1.40147e-05	-2.0439	-1.28737
63771150	chr15:63771150:T:C	1.267e-15	-3.33647e-10	-1.01951	0.00013178	-3.33647e-10	-1.09025
63771680	chr15:63771680:G:A	1.11017e-15	-3.33647e-10	-1.15164	0.000122604	-3.33647e-10	-1.16242
63771991	chr15:63771991:A:G	2.03543e-16	-2.0291	-0.818941	2.19322e-05	-2.09521	-0.78821
63772605	chr15:63772605:A:C	6.34897e-16	-0.915753	-0.794698	4.43255e-05	-1.34151	-0.838305
63772617	chr15:63772617:A:C	1.15853e-15	-3.33647e-10	-1.10901	0.00012008	-3.33647e-10	-1.18322
63773065	chr15:63773065:A:G	1.01074e-15	-3.33647e-10	-1.24548	0.00010872	-3.33647e-10	-1.2826
63773123	chr15:63773123:T:C	1.87562e-15	-3.33647e-10	-0.627221	0.000189825	-3.33647e-10	-0.725279
63773366	chr15:63773366:C:T	1.33874e-16	-2.0259	-1.24112	2.4178e-05	-1.54631	-1.23963
63773380	chr15:63773380:G:A	9.79264e-16	-3.33647e-10	-1.27711	0.000107603	-3.33647e-10	-1.29293
63773580	chr15:63773580:C:A	1.58272e-15	-0.797012	-3.12094e-10	0.000114288	-1.23266	-3.12094e-10
63773598	chr15:63773598:T:C	9.98641e-16	-3.33647e-10	-1.25752	0.000112425	-3.33647e-10	-1.24909
63774313	chr15:63774313:A:G	9.72475e-16	-3.33647e-10	-1.28407	0.000106877	-3.33647e-10	-1.2997
63774314	chr15:63774314:T:C	2.9473e-16	-2.09313	-0.384726	3.89074e-05	-1.93068	-0.379518
63774328	chr15:63774328:C:T	9.67029e-16	-3.33647e-10	-1.28969	0.000106935	-3.33647e-10	-1.29916
63774838	chr15:63774838:T:C	4.68121e-15	-0.979016	1.26641	0.00028303	-1.42711	1.10128
63774937	chr15:63774937:A:T	1.2708e-15	-3.33647e-10	-1.01652	0.000141215	-3.33647e-10	-1.0211
63775054	chr15:63775054:G:A	1.05911e-15	-3.33647e-10	-1.19873	0.000116664	-3.33647e-10	-1.21208
63775766	chr15:63775766:G:A	4.14723e-15	-3.33647e-10	0.166281	0.000406602	-3.33647e-10	0.0364557
63776425	chr15:63776425:C:G	1.22135e-15	-3.33647e-10	-1.0562	0.000135072	-3.33647e-10	-1.06557
63776760	chr15:63776760:G:A	1.06072e-15	-3.33647e-10	-1.19721	0.00011683	-3.33647e-10	-1.21066
63776771	chr15:63776771:G:A	2.42339e-16	-1.91002	-0.763556	2.06869e-05	-2.09643	-0.845452
63776937	chr15:63776937:C:T	1.50551e-15	-3.33647e-10	-0.847027	0.000195864	-3.33647e-10	-0.693961
63776999	chr15:63776999:C:T	9.61227e-16	-3.33647e-10	-1.2957	0.000107533	-3.33647e-10	-1.29358
63777303	chr15:63777303:G:A	3.72944e-15	-3.33647e-10	0.0600991	0.000360407	-3.33647e-10	-0.0841442
63778180	chr15:63778180:C:A	7.54655e-16	-1.66706	0.129406	9.83234e-05	-1.68654	0.303418
63778320	chr15:63778320:G:A	1.01742e-15	-3.33647e-10	-1.23888	0.000109112	-3.33647e-10	-1.279
63778682	chr15:63778682:C:T	2.88857e-16	-2.02668	-0.471306	3.16931e-05	-2.05108	-0.464204
63779122	chr15:63779122:A:G	1.48596e-15	-3.33647e-10	-0.860098	0.000148882	-3.33647e-10	-0.968223
63779357	chr15:63779357:A:G	5.96853e-15	-0.881176	1.41152	0.000341599	-1.3468	1.20906
63779395	chr15:63779395:T:C	5.00944e-15	-3.33647e-10	0.355166	0.000571623	-3.33647e-10	0.377101
63779884	chr15:63779884:C:T	2.91281e-16	-2.01638	-0.473248	3.15184e-05	-2.05941	-0.4614
63780751	chr15:63780751:G:C	1.10434e-15	-3.33647e-10	-1.15691	0.000121988	-3.33647e-10	-1.16745
63780776	chr15:63780776:T:C	4.20666e-15	-3.33647e-10	0.180509	0.000404689	-3.33647e-10	0.0317395
63781006	chr15:63781006:T:C	9.87991e-16	-3.33647e-10	-1.26824	0.000107403	-3.33647e-10	-1.29479
63781821	chr15:63781821:A:G	3.07742e-15	-1.16907	1.037	0.000166211	-1.59083	0.732706
63782344	chr15:63782344:T:A	1.56204e-15	-3.33647e-10	-0.810168	0.000201914	-3.33647e-10	-0.663536
63782458	chr15:63782458:C:A	4.29645e-16	-2.10095	-3.12094e-10	5.0766e-05	-2.04415	-3.12094e-10
63782837	chr15:63782837:C:A	9.58811e-16	-3.33647e-10	-1.29822	0.000106844	-3.33647e-10	-1.30001
63782966	chr15:63782966:T:C	1.12628e-15	-1.13724	-3.12094e-10	8.58639e-05	-1.51862	-3.12094e-10
63783312	chr15:63783312:C:T	1.00498e-15	-3.33647e-10	-1.25119	0.000112653	-3.33647e-10	-1.24707
63783526	chr15:63783526:C:CA	1.20672e-15	-3.33647e-10	-1.06826	0.000133552	-3.33647e-10	-1.07689
63783806	chr15:63783806:A:G	9.95377e-16	-3.33647e-10	-1.26079	0.000112011	-3.33647e-10	-1.25279
63783874	chr15:63783874:T:C	6.81516e-16	-1.63959	-3.12094e-10	8.45372e-05	-1.53419	-3.12094e-10
63784008	chr15:63784008:G:A	1.21056e-15	-1.06508	-3.12094e-10	9.07774e-05	-1.46297	-3.12094e-10
63784114	chr15:63784114:C:A	9.64094e-16	-3.33647e-10	-1.29273	0.000108168	-3.33647e-10	-1.2877
63784252	chr15:63784252:T:C	1.13402e-15	-3.33647e-10	-1.13039	0.000125082	-3.33647e-10	-1.14241
63784406	chr15:63784406:T:C	1.30707e-16	-2.10095	-1.19	1.39496e-05	-2.08323	-1.2527
63784987	chr15:63784987:T:G	3.33417e-15	-1.06233	1.0104	0.000171032	-1.51384	0.684316
63785008	chr15:63785008:G:A	2.66066e-15	-3.33647e-10	-0.277585	0.000293097	-3.33647e-10	-0.290876
63785198	chr15:63785198:G:A	3.70444e-15	-3.33647e-10	0.0533732	0.000354667	-3.33647e-10	-0.1002
63786218	chr15:63786218:T:A	1.29562e-16	-2.09959	-1.20016	1.41733e-05	-2.07553	-1.24448
63786239	chr15:63786239:C:T	1.72711e-16	-1.92348	-1.08882	1.55997e-05	-2.09484	-1.12929
63786454	chr15:63786454:C:G	2.94402e-16	-2.03897	-0.440001	3.31129e-05	-2.04157	-0.429887
63786620	chr15:63786620:C:T	1.10091e-15	-3.33647e-10	-1.16002	0.000120306	-3.33647e-10	-1.18134
63786687	chr15:63786687:G:A	1.42267e-16	-1.94804	-1.25817	1.37691e-05	-2.06283	-1.28613
63786711	chr15:63786711:T:A	9.8547e-16	-3.33647e-10	-1.2708	0.000110778	-3.33647e-10	-1.26385
63786919	chr15:63786919:TA:T	7.10103e-16	-1.28676	-0.311742	4.46403e-05	-1.80584	-0.366904
63786935	chr15:63786935:A:T	1.47799e-16	-1.93135	-1.23671	1.38544e-05	-2.09479	-1.24798
63787154	chr15:63787154:T:G	1.09412e-15	-3.33647e-10	-1.16621	0.000119622	-3.33647e-10	-1.18704
63787444	chr15:63787444:G:A	2.83597e-16	-2.04472	-0.471638	3.22428e-05	-2.03511	-0.462978
63787518	chr15:63787518:G:C	1.76916e-15	-3.33647e-10	-0.685656	0.000237244	-3.33647e-10	-0.502288
63787582	chr15:63787582:C:T	2.17082e-15	-3.33647e-10	-0.481056	0.00024169	-3.33647e-10	-0.483722
63787598	chr15:63787598:G:C	1.29617e-16	-2.10114	-1.19819	1.37908e-05	-2.08974	-1.25764
63787601	chr15:63787601:G:A	9.66153e-16	-3.33647e-10	-1.29059	0.000106844	-3.33647e-10	-1.30001
63788422	chr15:63788422:T:C	1.74057e-15	-3.33647e-10	-0.701949	0.000232421	-3.33647e-10	-0.522828
63788547	chr15:63788547:G:A	1.24678e-15	-3.33647e-10	-1.03559	0.000137992	-3.33647e-10	-1.04418
63788759	chr15:63788759:A:C	4.51674e-15	-0.945666	1.1973	0.000249827	-1.42415	0.973538
63788778	chr15:63788778:G:A	5.12423e-15	-0.988015	1.36584	0.000295566	-1.436	1.15351
63788843	chr15:63788843:C:T	2.54686e-15	-0.321298	-3.12094e-10	0.000142941	-1.00895	-3.12094e-10
63788939	chr15:63788939:G:A	1.11425e-15	-3.33647e-10	-1.14798	0.000123098	-3.33647e-10	-1.1584
63789557	chr15:63789557:G:A	1.2326e-16	-2.05259	-1.29702	1.36504e-05	-2.07958	-1.27803
63789667	chr15:63789667:G:A	1.20768e-15	-1.06746	-3.12094e-10	9.0883e-05	-1.46181	-3.12094e-10
63790210	chr15:63790210:C:CTA	4.29766e-16	-2.10067	-3.12094e-10	4.89736e-05	-2.0801	-3.12094e-10
63790621	chr15:63790621:AT:A	3.06153e-16	-2.05126	-0.388573	3.48488e-05	-2.02821	-0.392147
63790624	chr15:63790624:A:G	3.03129e-16	-2.05616	-0.393599	3.49043e-05	-2.02168	-0.397093
63790711	chr15:63790711:C:T	1.00971e-15	-3.33647e-10	-1.2465	0.00011395	-3.33647e-10	-1.23562
63790806	chr15:63790806:T:A	1.11746e-15	-3.33647e-10	-1.1451	0.000121963	-3.33647e-10	-1.16766
63791012	chr15:63791012:T:C	1.17986e-15	-3.33647e-10	-1.09076	0.00012823	-3.33647e-10	-1.11755
63791016	chr15:63791016:A:G	1.17445e-15	-3.33647e-10	-1.09536	0.000127681	-3.33647e-10	-1.12184
63791401	chr15:63791401:A:G	1.92334e-15	-3.33647e-10	-0.602095	0.000214254	-3.33647e-10	-0.604218
63791947	chr15:63791947:T:C	1.95793e-15	-1.84254	1.25826	0.000201221	-1.74728	1.08031
63792168	chr15:63792168:A:C	1.00009e-15	-3.33647e-10	-1.25607	0.000111117	-3.33647e-10	-1.26079
63792443	chr15:63792443:AAC:A	1.09574e-15	-1.16473	-3.12094e-10	0.000198879	-0.67868	-3.12094e-10
63792458	chr15:63792458:C:T	1.04585e-15	-3.33647e-10	-1.21133	0.000118547	-3.33647e-10	-1.19607
63792706	chr15:63792706:G:A	1.45421e-15	-3.33647e-10	-0.881699	0.000166285	-3.33647e-10	-0.857675
63793145	chr15:63793145:A:C	9.96867e-16	-3.33647e-10	-1.2593	0.000117979	-3.33647e-10	-1.20087
63793315	chr15:63793315:A:C	6.33731e-15	-0.798399	1.38869	0.00034981	-1.28889	1.1749
63793407	chr15:63793407:C:G	1.02621e-15	-3.33647e-10	-1.23029	0.000116094	-3.33647e-10	-1.21698
63793524	chr15:63793524:A:G	9.76671e-16	-3.33647e-10	-1.27976	0.000108999	-3.33647e-10	-1.28004
63793691	chr15:63793691:G:A	4.33618e-15	-1.00914	1.21997	0.000261985	-1.44766	1.04457
63793709	chr15:63793709:G:C	1.35608e-16	-1.98473	-1.26942	1.34598e-05	-2.07948	-1.2922
63793842	chr15:63793842:G:A	1.26221e-16	-2.10036	-1.22552	1.37417e-05	-2.07976	-1.27118
63793959	chr15:63793959:C:T	3.32415e-15	-3.33647e-10	-0.0549436	0.000320025	-3.33647e-10	-0.20298
63794267	chr15:63794267:T:C	1.26341e-15	-3.33647e-10	-1.02235	0.000139703	-3.33647e-10	-1.03186
63794387	chr15:63794387:T:C	1.06016e-15	-3.33647e-10	-1.19774	0.00011739	-3.33647e-10	-1.20588
63794704	chr15:63794704:G:A	1.01048e-15	-3.33647e-10	-1.24573	0.000112069	-3.33647e-10	-1.25227
63795686	chr15:63795686:G:A	1.09175e-15	-3.33647e-10	-1.16838	0.000120646	-3.33647e-10	-1.17852
63795716	chr15:63795716:C:T	9.78118e-16	-3.33647e-10	-1.27828	0.000107216	-3.33647e-10	-1.29653
63795763	chr15:63795763:G:A	9.9245e-16	-3.33647e-10	-1.26374	0.000107718	-3.33647e-10	-1.29186
63795855	chr15:63795855:A:T	2.44193e-16	-1.92857	-0.737392	2.11932e-05	-2.09359	-0.824103
63795943	chr15:63795943:G:T	1.11622e-15	-3.33647e-10	-1.14621	0.000121843	-3.33647e-10	-1.16865
63795952	chr15:63795952:G:A	9.91896e-16	-3.33647e-10	-1.2643	0.000115759	-3.33647e-10	-1.21987
63796142	chr15:63796142:G:C	1.24739e-15	-3.33647e-10	-1.0351	0.000127499	-3.33647e-10	-1.12327
63796290	chr15:63796290:A:T	3.13266e-15	-3.33647e-10	-0.114277	0.000303143	-3.33647e-10	-0.257173
63796689	chr15:63796689:T:C	2.53624e-16	-2.01765	-0.610411	2.55872e-05	-2.09228	-0.637007
63796724	chr15:63796724:A:G	3.39472e-15	-3.33647e-10	-0.0339382	0.000329581	-3.33647e-10	-0.173557
63796748	chr15:63796748:T:C	1.21996e-15	-3.33647e-10	-1.05734	0.000135029	-3.33647e-10	-1.06589
63797310	chr15:63797310:T:C	1.10826e-15	-3.33647e-10	-1.15337	0.000122395	-3.33647e-10	-1.16413
63797512	chr15:63797512:T:G	1.22047e-15	-3.33647e-10	-1.05692	0.000135055	-3.33647e-10	-1.0657
63797840	chr15:63797840:T:C	5.04617e-16	-1.94011	-3.12094e-10	7.80439e-05	-1.61411	-3.12094e-10
63798286	chr15:63798286:T:C	3.20843e-15	-3.33647e-10	-0.090378	0.000312581	-3.33647e-10	-0.226515
63798299	chr15:63798299:A:G	2.50938e-16	-2.03651	-0.602203	2.76682e-05	-2.09734	-0.553756
63798416	chr15:63798416:A:G	1.94366e-15	-3.33647e-10	-0.591588	0.000250649	-3.33647e-10	-0.447324
63798659	chr15:63798659:C:T	1.32764e-16	-2.10012	-1.17521	1.4185e-05	-2.07851	-1.24068
63798826	chr15:63798826:G:T	1.69224e-16	-1.9459	-1.08679	1.56121e-05	-2.08938	-1.13396
63799105	chr15:63799105:C:T	1.01655e-15	-3.33647e-10	-1.23974	0.000114949	-3.33647e-10	-1.22689
63799204	chr15:63799204:CA:C	1.38623e-15	-0.929569	-3.12094e-10	0.00010099	-1.35636	-3.12094e-10
63799389	chr15:63799389:A:G	1.22204e-15	-3.33647e-10	-1.05564	0.000135169	-3.33647e-10	-1.06485
63799401	chr15:63799401:A:G	2.43642e-16	-2.03179	-0.636427	2.67454e-05	-2.09627	-0.588743
63799473	chr15:63799473:C:T	1.66808e-15	-3.33647e-10	-0.744486	0.000197245	-3.33647e-10	-0.686934
63799501	chr15:63799501:A:G	1.19927e-15	-3.33647e-10	-1.07445	0.000123975	-3.33647e-10	-1.1513
63799557	chr15:63799557:C:A	1.34933e-15	-3.33647e-10	-0.956547	0.000148999	-3.33647e-10	-0.96744
63799651	chr15:63799651:G:A	1.04491e-15	-3.33647e-10	-1.21223	0.000112206	-3.33647e-10	-1.25104
63800025	chr15:63800025:T:C	5.37829e-16	-1.87637	-3.12094e-10	5.07008e-05	-2.04544	-3.12094e-10
63800325	chr15:63800325:C:T	5.09171e-15	-0.907954	1.27941	0.000302802	-1.3715	1.11321
63800591	chr15:63800591:A:G	2.46119e-16	-2.02823	-0.629866	2.69759e-05	-2.09515	-0.581284
63800671	chr15:63800671:G:C	2.62959e-16	-1.91161	-0.680303	2.24496e-05	-2.09659	-0.76352
63800882	chr15:63800882:AAACC:A	1.28142e-15	-3.33647e-10	-1.00819	0.000133342	-3.33647e-10	-1.07846
63800975	chr15:63800975:T:C	1.50147e-15	-3.33647e-10	-0.849714	0.000190482	-3.33647e-10	-0.72182
63801003	chr15:63801003:C:T	5.14405e-16	-1.9209	-3.12094e-10	0.00024787	-0.458473	-3.12094e-10
63801266	chr15:63801266:G:T	3.99451e-16	-0.920032	-1.25379	1.58483e-05	-1.91713	-1.29118
63801285	chr15:63801285:T:C	1.61164e-15	-3.33647e-10	-0.778909	0.000163464	-3.33647e-10	-0.874788
63801713	chr15:63801713:T:C	5.0864e-15	-0.924704	1.29512	0.000303095	-1.3847	1.12736
63801827	chr15:63801827:T:A	9.57588e-16	-3.33647e-10	-1.2995	0.000107593	-3.33647e-10	-1.29302
63801860	chr15:63801860:T:C	1.20895e-15	-3.33647e-10	-1.06641	0.000124788	-3.33647e-10	-1.14477
63802069	chr15:63802069:A:G	1.25143e-15	-3.33647e-10	-1.03187	0.000128359	-3.33647e-10	-1.11655
63802180	chr15:63802180:G:A	1.1405e-15	-3.33647e-10	-1.12469	0.000119193	-3.33647e-10	-1.19064
63802269	chr15:63802269:T:G	4.77763e-15	-0.946794	1.25458	0.00028324	-1.40247	1.07738
63802601	chr15:63802601:T:TC	3.36899e-15	-1.12907	1.08753	0.000178697	-1.56431	0.778618
63802818	chr15:63802818:A:G	1.19825e-15	-3.33647e-10	-1.07529	0.000123965	-3.33647e-10	-1.15138
63802964	chr15:63802964:C:G	1.27609e-16	-2.09835	-1.21659	1.35717e-05	-2.09742	-1.26598
63802980	chr15:63802980:T:C	3.43211e-16	-2.0113	-0.314271	3.62141e-05	-2.06447	-0.317464
63803120	chr15:63803120:G:A	1.02264e-15	-3.33647e-10	-1.23378	0.00010951	-3.33647e-10	-1.27537
63803563	chr15:63803563:T:C	3.45056e-16	-2.00252	-0.317686	3.59073e-05	-2.06958	-0.320863
63803645	chr15:63803645:T:A	5.4288e-15	-0.905033	1.34059	0.000321751	-1.36909	1.17149
63804054	chr15:63804054:A:G	1.27404e-16	-2.02428	-1.29228	1.40479e-05	-2.0619	-1.26701
63804304	chr15:63804304:A:G	3.93477e-15	-1.10426	1.21795	0.00020782	-1.54456	0.909853
63804535	chr15:63804535:G:A	1.11106e-15	-3.33647e-10	-1.15085	0.000122635	-3.33647e-10	-1.16217
63804764	chr15:63804764:A:G	1.86106e-16	-2.10101	-0.836584	2.19535e-05	-2.07826	-0.80419
63805739	chr15:63805739:C:T	1.22927e-16	-2.10023	-1.2521	1.62968e-05	-1.90188	-1.27852
63806358	chr15:63806358:T:C	9.50853e-16	-0.0368162	-1.26974	2.47775e-05	-1.46579	-1.29566
63806394	chr15:63806394:C:T	2.0735e-15	-3.33647e-10	-0.526922	0.000248937	-3.33647e-10	-0.454181
63806414	chr15:63806414:C:A	9.84899e-16	-3.33647e-10	-1.27138	0.00011086	-3.33647e-10	-1.26311
63806495	chr15:63806495:G:A	1.30047e-16	-1.99785	-1.29816	1.40973e-05	-2.04433	-1.28107
63806592	chr15:63806592:C:T	1.11274e-15	-3.33647e-10	-1.14933	0.000116552	-3.33647e-10	-1.21304
63806630	chr15:63806630:T:C	5.01231e-16	-1.94685	-3.12094e-10	6.48938e-05	-1.79863	-3.12094e-10
63806901	chr15:63806901:C:T	1.46467e-14	-3.33647e-10	1.42806	0.00160101	-3.33647e-10	1.40701
63807436	chr15:63807436:T:C	1.041e-15	-3.33647e-10	-1.21598	0.000119845	-3.33647e-10	-1.18518
63807564	chr15:63807564:T:A	1.01498e-15	-3.33647e-10	-1.24129	0.000114702	-3.33647e-10	-1.22904
63808593	chr15:63808593:A:G	1.02031e-15	-3.33647e-10	-1.23605	0.000115459	-3.33647e-10	-1.22247
63809009	chr15:63809009:GAAGA:G	9.99954e-16	-3.33647e-10	-1.2562	0.000111106	-3.33647e-10	-1.26089
63809230	chr15:63809230:TAAAC:T	2.30307e-15	-0.421916	-3.12094e-10	0.000157221	-0.913728	-3.12094e-10
63809523	chr15:63809523:A:T	1.5258e-15	-3.33647e-10	-0.833643	0.000195647	-3.33647e-10	-0.695065
63809913	chr15:63809913:T:C	2.16443e-15	-1.11231	0.628315	0.000133647	-1.54632	0.470141
63810313	chr15:63810313:C:T	9.81803e-16	-3.33647e-10	-1.27452	0.000110533	-3.33647e-10	-1.26607
63810319	chr15:63810319:C:T	1.06518e-15	-3.33647e-10	-1.19302	0.000113891	-3.33647e-10	-1.23614
63810367	chr15:63810367:C:T	5.09285e-15	-3.33647e-10	0.371679	0.000494752	-3.33647e-10	0.232678
63810621	chr15:63810621:T:C	2.32721e-15	-1.06661	0.655121	0.000141496	-1.51477	0.495665
63810893	chr15:63810893:C:A	9.78587e-16	-3.33647e-10	-1.2778	0.000108905	-3.33647e-10	-1.2809
63811414	chr15:63811414:T:C	9.67146e-16	-3.33647e-10	-1.28956	0.000108316	-3.33647e-10	-1.28632
63811578	chr15:63811578:G:A	1.31883e-16	-2.09572	-1.18628	1.37822e-05	-2.10083	-1.24717
63811650	chr15:63811650:T:A	9.99234e-16	-3.33647e-10	-1.25693	0.000112758	-3.33647e-10	-1.24613
63811741	chr15:63811741:G:A	1.68093e-15	-3.33647e-10	-0.73681	0.000221248	-3.33647e-10	-0.572095
63812047	chr15:63812047:T:G	1.48698e-15	-3.33647e-10	-0.859409	0.000148942	-3.33647e-10	-0.96782
63812069	chr15:63812069:C:T	2.92809e-16	-1.75649	-0.727899	2.16492e-05	-2.09103	-0.80538
63812180	chr15:63812180:T:C	1.25143e-15	-3.33647e-10	-1.03187	0.000128359	-3.33647e-10	-1.11655
63812184	chr15:63812184:G:C	2.05214e-15	-1.13067	0.593397	0.000114189	-1.56443	0.330908
63812621	chr15:63812621:C:T	1.04174e-15	-3.33647e-10	-1.21527	0.000112772	-3.33647e-10	-1.24601
63813024	chr15:63813024:C:T	3.0901e-15	-1.03441	0.906453	0.000190997	-1.46639	0.747265
63813049	chr15:63813049:A:C	1.00824e-15	-3.33647e-10	-1.24795	0.000111118	-3.33647e-10	-1.26079
63813051	chr15:63813051:C:T	3.22357e-16	-2.0009	-0.387352	3.40515e-05	-2.07176	-0.371744
63813266	chr15:63813266:T:C	3.07136e-15	-1.10387	0.969826	0.000193832	-1.52018	0.815792
63813431	chr15:63813431:A:G	1.0914e-15	-3.33647e-10	-1.1687	0.000119157	-3.33647e-10	-1.19093
63813543	chr15:63813543:A:G	1.35215e-15	-3.33647e-10	-0.95446	0.000149116	-3.33647e-10	-0.966654
63813862	chr15:63813862:G:GT	5.16216e-16	-1.91739	-3.12094e-10	5.68415e-05	-1.93111	-3.12094e-10
63813895	chr15:63813895:C:T	9.98079e-16	-3.33647e-10	-1.25808	0.000108218	-3.33647e-10	-1.28723
63814108	chr15:63814108:T:C	1.26531e-16	-2.10068	-1.22275	1.36994e-05	-2.08308	-1.27095
63814119	chr15:63814119:T:C	1.17233e-16	-2.10107	-1.29868	1.32264e-05	-2.09085	-1.29832
63814282	chr15:63814282:T:C	1.24083e-15	-3.33647e-10	-1.04038	0.000155793	-3.33647e-10	-0.922853
63814673	chr15:63814673:T:C	1.2576e-15	-3.33647e-10	-1.02696	0.000123591	-3.33647e-10	-1.1544
63815472	chr15:63815472:G:C	1.22545e-15	-3.33647e-10	-1.05285	0.000125776	-3.33647e-10	-1.13687
63815507	chr15:63815507:C:T	9.74354e-16	-3.33647e-10	-1.28214	0.000107058	-3.33647e-10	-1.29801
63816096	chr15:63816096:T:TC	9.9265e-16	-3.33647e-10	-1.26354	0.000111931	-3.33647e-10	-1.2535
63816358	chr15:63816358:T:C	1.29948e-15	-3.33647e-10	-0.994198	0.000134315	-3.33647e-10	-1.07119
63816601	chr15:63816601:A:T	9.64562e-16	-3.33647e-10	-1.29224	0.000107077	-3.33647e-10	-1.29783
63816635	chr15:63816635:T:C	2.2686e-15	-0.436998	-3.12094e-10	0.000110967	-1.26215	-3.12094e-10
63816933	chr15:63816933:G:A	4.54662e-16	-2.04436	-3.12094e-10	4.80796e-05	-2.09852	-3.12094e-10
63817140	chr15:63817140:TAA:T	1.49969e-16	-2.08455	-1.06894	1.7846e-05	-1.92173	-1.16787
63817321	chr15:63817321:T:C	4.37697e-16	-2.08239	-3.12094e-10	8.29376e-05	-1.55329	-3.12094e-10
63817395	chr15:63817395:A:G	1.09522e-15	-3.33647e-10	-1.16521	0.000115391	-3.33647e-10	-1.22306
63817400	chr15:63817400:G:A	4.88951e-16	-1.97165	-3.12094e-10	0.000212141	-0.61413	-3.12094e-10
63818322	chr15:63818322:T:C	2.77306e-16	-2.02485	-0.513947	2.96093e-05	-2.05557	-0.527722
63818370	chr15:63818370:C:T	1.40552e-15	-0.915754	-3.12094e-10	0.000102625	-1.34029	-3.12094e-10
63818767	chr15:63818767:C:T	1.43204e-15	-3.33647e-10	-0.897058	0.00015779	-3.33647e-10	-0.910115
63819086	chr15:63819086:A:C	1.17063e-16	-2.10119	-1.30001	1.33333e-05	-2.08576	-1.29536
63820435	chr15:63820435:T:A	1.22519e-16	-2.06026	-1.29539	1.39352e-05	-2.04426	-1.2927
63820533	chr15:63820533:A:C	1.21221e-16	-2.07029	-1.29602	1.40941e-05	-2.03199	-1.29364
63820781	chr15:63820781:T:C	9.93424e-16	-3.33647e-10	-1.26276	0.000107741	-3.33647e-10	-1.29165
63820807	chr15:63820807:T:C	1.27469e-15	-3.33647e-10	-1.01346	0.000130516	-3.33647e-10	-1.09989
63820825	chr15:63820825:C:T	1.62291e-16	-1.87631	-1.19822	1.40087e-05	-2.10051	-1.23119
63820924	chr15:63820924:A:AC	1.53211e-15	-1.0582	0.228693	9.36015e-05	-1.48768	0.0553507
63820976	chr15:63820976:G:C	1.24087e-16	-2.10111	-1.24182	1.34546e-05	-2.09005	-1.282
63822164	chr15:63822164:G:A	1.75699e-16	-2.03954	-0.955596	1.97997e-05	-2.09713	-0.888579
63822167	chr15:63822167:A:C	1.72709e-15	-0.985878	0.276158	0.000107723	-1.43333	0.141513
63822709	chr15:63822709:T:C	1.00022e-15	-3.33647e-10	-1.25594	0.000111133	-3.33647e-10	-1.26065
63822789	chr15:63822789:A:G	5.45312e-16	-1.86256	-3.12094e-10	5.11059e-05	-2.03748	-3.12094e-10
63822829	chr15:63822829:T:G	1.21716e-14	-3.33647e-10	1.24295	0.00130764	-3.33647e-10	1.2046
63822894	chr15:63822894:T:C	2.2256e-15	-3.33647e-10	-0.456133	0.000246779	-3.33647e-10	-0.462888
63823405	chr15:63823405:G:A	1.34094e-15	-3.33647e-10	-0.962791	0.000148127	-3.33647e-10	-0.973307
```
