## Supplementary material for "Characterization of shared and ancestry-specific signals driving complex traits using multi-ancestry fine-mapping": susiex_nc2.cs80.summary

```
# chr15:62549796-63823567
CS_ID	CS_LENGTH	CS_PURITY	MAX_PIP_SNP	BP	REF_ALLELE	ALT_ALLELE	REF_FRQ	BETA	SE	-LOG10P	MAX_PIP	POST-HOC_PROB_POP1	POST-HOC_PROB_POP2
1	1	1	chr15:63048028:G:A	63048028	A,A	G,G	1,1	-inf,-inf	inf,inf	15.31,2.66623	0.991013	1	0.950477
2	2051	0	chr15:62978891:G:C	62978891	NA,C	NA,G	NA,1	NA,-inf	NA,inf	NA,3.18491	0.0146293	0.383012	0.437247
```
