## Supplementary material for "Characterization of shared and ancestry-specific signals driving complex traits using multi-ancestry fine-mapping": susiex_nc3.cs80.cs

```
CS_ID	SNP	BP	REF_ALLELE	ALT_ALLELE	REF_FRQ	BETA	SE	-LOG10P	CS_PIP	OVRL_PIP
1	chr15:63048028:G:A	63048028	A,A	G,G	1,1	-inf,-inf	inf,inf	15.31,2.66623	0.99111	0.99111
2	chr15:62978891:G:C	62978891	NA,C	NA,G	NA,1	NA,-inf	NA,inf	NA,3.18491	0.01039	0.0205379
2	chr15:62976495:A:G	62976495	NA,G	NA,A	NA,1	NA,-inf	NA,inf	NA,3.02665	0.00788875	0.0156171
2	chr15:62963817:T:C	62963817	C,C	T,T	1,1	inf,inf	inf,inf	3.03401,1.80197	0.00721261	0.0143725
2	chr15:62851052:G:A	62851052	A,A	G,G	1,1	inf,-inf	inf,inf	2.70512,1.10976	0.00717905	0.0142952
2	chr15:62986305:T:C	62986305	NA,C	NA,T	NA,1	NA,-inf	NA,inf	NA,2.91665	0.00650381	0.0128863
2	chr15:62932377:G:A	62932377	NA,A	NA,G	NA,1	NA,-inf	NA,inf	NA,2.57247	0.00640874	0.0127486
2	chr15:62990733:A:G	62990733	NA,G	NA,A	NA,1	NA,-inf	NA,inf	NA,3.14001	0.00611681	0.0120967
2	chr15:62991179:A:G	62991179	NA,G	NA,A	NA,1	NA,-inf	NA,inf	NA,3.12735	0.00598355	0.0118342
2	chr15:62980305:G:A	62980305	NA,A	NA,G	NA,1	NA,-inf	NA,inf	NA,3.01214	0.00486934	0.00963795
2	chr15:62987156:C:T	62987156	NA,T	NA,C	NA,1	NA,-inf	NA,inf	NA,2.95004	0.00440521	0.00872248
2	chr15:63535823:A:C	63535823	NA,C	NA,A	NA,1	NA,inf	NA,inf	NA,2.19234	0.00439689	0.00878232
2	chr15:62708048:A:G	62708048	G,G	A,A	1,1	-inf,-inf	inf,inf	1.93501,2.57647	0.00435425	0.00870308
2	chr15:62619030:C:T	62619030	T,NA	C,NA	1,NA	-inf,NA	inf,NA	2.66551,NA	0.00424367	0.00847582
2	chr15:62987723:T:C	62987723	NA,C	NA,T	NA,1	NA,-inf	NA,inf	NA,2.92375	0.00421517	0.00834742
2	chr15:62942847:C:T	62942847	T,NA	C,NA	1,NA	inf,NA	inf,NA	3.86579,NA	0.00418357	0.00835662
2	chr15:62691409:T:C	62691409	C,C	T,T	1,1	-inf,-inf	inf,inf	1.89037,2.53247	0.00379888	0.00760143
2	chr15:62827359:A:T	62827359	NA,T	NA,A	NA,1	NA,inf	NA,inf	NA,2.23385	0.00358454	0.00716234
2	chr15:63008880:T:C	63008880	C,C	T,T	1,1	inf,inf	inf,inf	2.84399,0.58033	0.00357811	0.00714707
2	chr15:62828700:G:A	62828700	A,A	G,G	1,1	inf,inf	inf,inf	2.85927,1.17591	0.00347054	0.00693972
2	chr15:62966357:C:T	62966357	NA,T	NA,C	NA,1	NA,-inf	NA,inf	NA,2.53672	0.00341583	0.00678403
2	chr15:62984213:A:G	62984213	NA,G	NA,A	NA,1	NA,-inf	NA,inf	NA,2.80312	0.00341499	0.00676696
2	chr15:62994236:A:G	62994236	NA,G	NA,A	NA,1	NA,-inf	NA,inf	NA,2.78422	0.00327945	0.00650065
2	chr15:62995454:G:A	62995454	NA,A	NA,G	NA,1	NA,-inf	NA,inf	NA,2.73342	0.00318607	0.00631606
2	chr15:63577087:A:G	63577087	NA,G	NA,A	NA,1	NA,-inf	NA,inf	NA,2.03054	0.00306406	0.00612599
2	chr15:63595204:G:A	63595204	NA,A	NA,G	NA,1	NA,-inf	NA,inf	NA,2.01101	0.00291165	0.00582195
2	chr15:62960775:A:G	62960775	G,G	A,A	1,1	inf,inf	inf,inf	3.19752,1.08873	0.0028809	0.00575458
2	chr15:63699311:G:T	63699311	NA,T	NA,G	NA,1	NA,-inf	NA,inf	NA,2.12515	0.00279982	0.00559549
2	chr15:62924647:A:T	62924647	NA,T	NA,A	NA,1	NA,-inf	NA,inf	NA,2.34776	0.00279329	0.00555399
2	chr15:63518850:C:T	63518850	NA,T	NA,C	NA,1	NA,-inf	NA,inf	NA,1.99365	0.00271011	0.00541974
2	chr15:63596304:A:G	63596304	NA,G	NA,A	NA,1	NA,-inf	NA,inf	NA,1.93534	0.00251909	0.00503786
2	chr15:62934403:C:A	62934403	NA,A	NA,C	NA,1	NA,-inf	NA,inf	NA,2.0809	0.00251266	0.00500957
2	chr15:62934913:A:G	62934913	NA,G	NA,A	NA,1	NA,-inf	NA,inf	NA,2.07844	0.00250157	0.00498749
2	chr15:62720569:A:G	62720569	G,G	A,A	1,1	-inf,-inf	inf,inf	2.04153,1.97507	0.00248099	0.00496696
2	chr15:62744164:A:G	62744164	G,G	A,A	1,1	-inf,-inf	inf,inf	0.0786848,3.38073	0.0024794	0.00495718
2	chr15:62991192:G:A	62991192	NA,A	NA,G	NA,1	NA,-inf	NA,inf	NA,2.51736	0.00247234	0.00490484
2	chr15:62935396:G:A	62935396	NA,A	NA,G	NA,1	NA,-inf	NA,inf	NA,2.05441	0.00240223	0.0047898
2	chr15:62666115:T:G	62666115	NA,G	NA,T	NA,1	NA,inf	NA,inf	NA,2.16098	0.00215862	0.00431711
2	chr15:62859384:C:T	62859384	NA,T	NA,C	NA,1	NA,inf	NA,inf	NA,1.95803	0.00215168	0.00430232
2	chr15:62711088:T:G	62711088	G,G	T,T	1,1	-inf,-inf	inf,inf	1.84231,2.24962	0.00207273	0.00415039
2	chr15:62724101:G:C	62724101	C,C	G,G	1,1	-inf,inf	inf,inf	0.0998304,3.01704	0.00204933	0.00409575
2	chr15:63564759:A:G	63564759	NA,G	NA,A	NA,1	NA,-inf	NA,inf	NA,1.83348	0.00202491	0.00405077
2	chr15:63546798:C:T	63546798	NA,T	NA,C	NA,1	NA,inf	NA,inf	NA,1.94961	0.00201645	0.0040321
2	chr15:62941799:A:C	62941799	C,NA	A,NA	1,NA	inf,NA	inf,NA	3.42244,NA	0.00200919	0.00401766
2	chr15:63545005:T:C	63545005	NA,C	NA,T	NA,1	NA,inf	NA,inf	NA,1.83164	0.00200645	0.00401248
2	chr15:62711138:G:A	62711138	A,A	G,G	1,1	-inf,-inf	inf,inf	2.02308,2.04856	0.00199539	0.00399546
2	chr15:62651825:A:G	62651825	NA,G	NA,A	NA,1	NA,inf	NA,inf	NA,1.8964	0.00197275	0.00394604
2	chr15:62683339:G:A	62683339	A,A	G,G	1,1	-inf,-inf	inf,inf	1.36206,2.56765	0.00191802	0.00383723
2	chr15:63082095:T:C	63082095	NA,C	NA,T	NA,1	NA,inf	NA,inf	NA,1.72633	0.00191293	0.00382448
2	chr15:62650680:T:C	62650680	NA,C	NA,T	NA,1	NA,inf	NA,inf	NA,1.86835	0.00186341	0.00372737
2	chr15:63538585:C:T	63538585	NA,T	NA,C	NA,1	NA,-inf	NA,inf	NA,1.77375	0.00182607	0.00365312
2	chr15:62683882:C:T	62683882	T,T	C,C	1,1	-inf,-inf	inf,inf	1.45578,2.46319	0.00182605	0.00365396
2	chr15:63542598:C:T	63542598	NA,T	NA,C	NA,1	NA,-inf	NA,inf	NA,1.7794	0.00182429	0.00364979
2	chr15:62940377:C:T	62940377	NA,T	NA,C	NA,1	NA,-inf	NA,inf	NA,2.14649	0.00178961	0.00356013
2	chr15:62937320:T:C	62937320	NA,C	NA,T	NA,1	NA,inf	NA,inf	NA,1.86648	0.00177867	0.00355619
2	chr15:63593393:T:C	63593393	NA,C	NA,T	NA,1	NA,-inf	NA,inf	NA,1.75182	0.0017708	0.00354264
2	chr15:63510300:A:G	63510300	NA,G	NA,A	NA,1	NA,inf	NA,inf	NA,1.76726	0.00176986	0.00353973
2	chr15:63547480:A:G	63547480	NA,G	NA,A	NA,1	NA,-inf	NA,inf	NA,1.76078	0.00176425	0.00352973
2	chr15:62937574:T:C	62937574	NA,C	NA,T	NA,1	NA,-inf	NA,inf	NA,1.82549	0.00174999	0.00348534
2	chr15:62928290:C:T	62928290	NA,T	NA,C	NA,1	NA,-inf	NA,inf	NA,1.89291	0.00174711	0.00348508
2	chr15:62925230:C:T	62925230	NA,T	NA,C	NA,1	NA,-inf	NA,inf	NA,1.89257	0.00174617	0.0034832
2	chr15:62940690:C:T	62940690	NA,T	NA,C	NA,1	NA,-inf	NA,inf	NA,2.12876	0.00173594	0.00345355
2	chr15:62987598:A:G	62987598	NA,G	NA,A	NA,1	NA,-inf	NA,inf	NA,2.30619	0.0017293	0.00343355
2	chr15:63806901:C:T	63806901	NA,T	NA,C	NA,1	NA,-inf	NA,inf	NA,1.84167	0.00170721	0.00341384
2	chr15:62964159:C:T	62964159	T,T	C,C	1,1	-inf,-inf	inf,inf	0.251542,2.86477	0.00168481	0.00334999
2	chr15:62717605:C:T	62717605	T,T	C,C	1,1	-inf,-inf	inf,inf	1.93169,1.90558	0.00167499	0.00335476
2	chr15:62987596:T:C	62987596	NA,C	NA,T	NA,1	NA,-inf	NA,inf	NA,2.2832	0.00166502	0.00330619
2	chr15:62665362:T:G	62665362	NA,G	NA,T	NA,1	NA,inf	NA,inf	NA,1.91237	0.00166229	0.00332479
2	chr15:63649749:A:G	63649749	NA,G	NA,A	NA,1	NA,inf	NA,inf	NA,1.89298	0.00163119	0.00326257
2	chr15:62964585:T:A	62964585	A,A	T,T	1,1	-inf,-inf	inf,inf	0.241205,2.85105	0.00161829	0.00321791
2	chr15:62784816:A:C	62784816	NA,C	NA,A	NA,1	NA,inf	NA,inf	NA,1.87353	0.00161305	0.00322575
2	chr15:62710215:T:C	62710215	C,C	T,T	1,1	-inf,-inf	inf,inf	1.5171,2.39394	0.00157795	0.00315807
2	chr15:62686526:C:CCA	62686526	NA,CCA	NA,C	NA,1	NA,inf	NA,inf	NA,1.97346	0.00157455	0.00315016
2	chr15:62688153:A:C	62688153	NA,C	NA,A	NA,1	NA,inf	NA,inf	NA,1.96799	0.00156801	0.0031371
2	chr15:63517826:C:G	63517826	NA,G	NA,C	NA,1	NA,-inf	NA,inf	NA,1.68808	0.00156606	0.00313327
2	chr15:62908759:C:T	62908759	NA,T	NA,C	NA,1	NA,-inf	NA,inf	NA,1.94516	0.00156422	0.00312031
2	chr15:62664024:G:T	62664024	T,T	G,G	1,1	-inf,-inf	inf,inf	1.74562,2.20053	0.00154654	0.00309753
2	chr15:62904831:A:T	62904831	NA,T	NA,A	NA,1	NA,-inf	NA,inf	NA,1.93148	0.00153026	0.00305263
2	chr15:62686529:C:CA	62686529	NA,CA	NA,C	NA,1	NA,inf	NA,inf	NA,1.95624	0.00152783	0.00305675
2	chr15:62709873:T:A	62709873	A,A	T,T	1,1	-inf,-inf	inf,inf	1.53336,2.35866	0.00151583	0.00303383
2	chr15:62674070:A:G	62674070	NA,G	NA,A	NA,1	NA,inf	NA,inf	NA,1.86932	0.00151162	0.00302364
2	chr15:63546950:T:A	63546950	NA,A	NA,T	NA,1	NA,-inf	NA,inf	NA,1.66217	0.00150395	0.00300923
2	chr15:62927829:G:A	62927829	NA,A	NA,G	NA,1	NA,-inf	NA,inf	NA,1.73337	0.00147562	0.00293964
2	chr15:63564324:CTTGT:C	63564324	NA,C	NA,CTTGT	NA,1	NA,-inf	NA,inf	NA,1.62808	0.00144685	0.00289493
2	chr15:62955132:C:A	62955132	A,A	C,C	1,1	-inf,-inf	inf,inf	2.18198,2.24578	0.0013898	0.00277753
2	chr15:63496171:A:G	63496171	NA,G	NA,A	NA,1	NA,-inf	NA,inf	NA,1.61916	0.00138488	0.00277094
2	chr15:63512042:C:T	63512042	NA,T	NA,C	NA,1	NA,-inf	NA,inf	NA,1.61988	0.00138004	0.00276146
2	chr15:63592551:C:T	63592551	NA,T	NA,C	NA,1	NA,inf	NA,inf	NA,1.80062	0.00137157	0.00274357
2	chr15:62905302:G:A	62905302	A,A	G,G	1,1	inf,-inf	inf,inf	1.46791,2.42111	0.00136039	0.00271382
2	chr15:62667384:A:T	62667384	T,T	A,A	1,1	-inf,-inf	inf,inf	1.52611,2.15527	0.00135457	0.00271224
2	chr15:62905487:C:G	62905487	NA,G	NA,C	NA,1	NA,-inf	NA,inf	NA,1.86222	0.00135451	0.00270244
2	chr15:62925903:C:T	62925903	T,NA	C,NA	1,NA	inf,NA	inf,NA	3.40905,NA	0.00134312	0.00268662
2	chr15:62676349:T:C	62676349	NA,C	NA,T	NA,1	NA,inf	NA,inf	NA,1.86642	0.00132145	0.00264409
2	chr15:63822829:T:G	63822829	NA,G	NA,T	NA,1	NA,inf	NA,inf	NA,1.77826	0.00131735	0.00263521
2	chr15:62746919:C:T	62746919	T,T	C,C	1,1	inf,-inf	inf,inf	0.00138522,2.94142	0.00130517	0.00261101
2	chr15:63447587:A:C	63447587	NA,C	NA,A	NA,1	NA,inf	NA,inf	NA,1.71296	0.00130489	0.00261013
2	chr15:63454797:T:C	63454797	NA,C	NA,T	NA,1	NA,inf	NA,inf	NA,1.71318	0.00130181	0.00260398
2	chr15:62840101:G:A	62840101	NA,A	NA,G	NA,1	NA,inf	NA,inf	NA,1.64661	0.00129393	0.00258805
2	chr15:62929146:A:G	62929146	NA,G	NA,A	NA,1	NA,-inf	NA,inf	NA,1.65633	0.00127573	0.002542
2	chr15:62662783:G:A	62662783	NA,A	NA,G	NA,1	NA,inf	NA,inf	NA,1.75243	0.00126116	0.00252296
2	chr15:63235415:G:T	63235415	NA,T	NA,G	NA,1	NA,inf	NA,inf	NA,1.5136	0.00125241	0.00250623
2	chr15:62675806:A:G	62675806	NA,G	NA,A	NA,1	NA,inf	NA,inf	NA,1.62468	0.00125052	0.00250161
2	chr15:62717534:A:G	62717534	G,G	A,A	1,1	-inf,-inf	inf,inf	1.91592,1.64908	0.00124321	0.00248829
2	chr15:63412845:C:T	63412845	T,NA	C,NA	1,NA	-inf,NA	inf,NA	0.608433,NA	0.00123771	0.00247579
2	chr15:62901405:C:G	62901405	NA,G	NA,C	NA,1	NA,-inf	NA,inf	NA,1.8058	0.00123671	0.00246768
2	chr15:62684532:C:T	62684532	NA,T	NA,C	NA,1	NA,inf	NA,inf	NA,1.83939	0.00123475	0.00247072
2	chr15:62676676:G:A	62676676	NA,A	NA,G	NA,1	NA,inf	NA,inf	NA,1.83367	0.0012313	0.00246379
2	chr15:62905319:GC:G	62905319	G,G	GC,GC	1,1	inf,-inf	inf,inf	1.44323,2.38471	0.0012304	0.00245474
2	chr15:63007794:G:C	63007794	C,C	G,G	1,1	inf,inf	inf,inf	2.01778,0.307603	0.00122627	0.00245236
2	chr15:63618321:G:A	63618321	NA,A	NA,G	NA,1	NA,inf	NA,inf	NA,1.73456	0.0012221	0.00244479
2	chr15:62901612:C:T	62901612	NA,T	NA,C	NA,1	NA,-inf	NA,inf	NA,1.80567	0.00122172	0.0024378
2	chr15:62925159:C:T	62925159	NA,T	NA,C	NA,1	NA,-inf	NA,inf	NA,1.62019	0.00120079	0.00239291
2	chr15:63258786:A:G	63258786	NA,G	NA,A	NA,1	NA,-inf	NA,inf	NA,1.54586	0.00119657	0.00239356
2	chr15:62924545:CT:C	62924545	NA,C	NA,CT	NA,1	NA,-inf	NA,inf	NA,1.61139	0.00118704	0.00236556
2	chr15:62677976:A:G	62677976	NA,G	NA,A	NA,1	NA,inf	NA,inf	NA,1.81159	0.00118665	0.0023745
2	chr15:62743249:C:A	62743249	NA,A	NA,C	NA,1	NA,inf	NA,inf	NA,1.56218	0.00118183	0.00236288
2	chr15:62932891:GTTTAT:G	62932891	NA,G	NA,GTTTAT	NA,1	NA,-inf	NA,inf	NA,1.61274	0.00117683	0.00234519
2	chr15:63311888:C:T	63311888	NA,T	NA,C	NA,1	NA,inf	NA,inf	NA,1.66384	0.00114349	0.00228708
2	chr15:62678188:C:T	62678188	NA,T	NA,C	NA,1	NA,inf	NA,inf	NA,1.78537	0.00113383	0.00226886
2	chr15:62677662:G:A	62677662	NA,A	NA,G	NA,1	NA,inf	NA,inf	NA,1.77664	0.00111327	0.00222774
2	chr15:62959414:TTTTTA:T	62959414	T,T	TTTTTA,TTTTTA	1,1	-inf,-inf	inf,inf	1.99327,2.45204	0.00111148	0.0022213
2	chr15:62661015:G:A	62661015	A,A	G,G	1,1	-inf,-inf	inf,inf	1.40362,2.22132	0.00111108	0.00222635
2	chr15:63461262:A:G	63461262	NA,G	NA,A	NA,1	NA,inf	NA,inf	NA,1.61465	0.00109526	0.00219101
2	chr15:63236233:A:G	63236233	NA,G	NA,A	NA,1	NA,inf	NA,inf	NA,1.44213	0.0010918	0.00218497
2	chr15:62811066:C:G	62811066	NA,G	NA,C	NA,1	NA,-inf	NA,inf	NA,1.54081	0.00109123	0.00217904
2	chr15:62686825:A:G	62686825	NA,G	NA,A	NA,1	NA,inf	NA,inf	NA,1.72872	0.001076	0.00215308
2	chr15:62665700:AAACTCAAGAT:A	62665700	A,A	AAACTCAAGAT,AAACTCAAGAT	1,1	-inf,-inf	inf,inf	0.579949,2.97348	0.00105884	0.00211989
2	chr15:63207964:C:T	63207964	NA,T	NA,C	NA,1	NA,inf	NA,inf	NA,1.44936	0.00105356	0.00210845
2	chr15:63593038:T:G	63593038	G,NA	T,NA	1,NA	-inf,NA	inf,NA	2.60416,NA	0.00104349	0.00208736
2	chr15:62927679:T:C	62927679	NA,C	NA,T	NA,1	NA,inf	NA,inf	NA,1.57769	0.00103462	0.00206935
2	chr15:63300372:C:T	63300372	NA,T	NA,C	NA,1	NA,inf	NA,inf	NA,1.75485	0.00103258	0.00206537
2	chr15:62678547:C:T	62678547	NA,T	NA,C	NA,1	NA,inf	NA,inf	NA,1.72906	0.00102879	0.00205876
2	chr15:62743873:A:G	62743873	NA,G	NA,A	NA,1	NA,inf	NA,inf	NA,1.45356	0.00102614	0.00205203
2	chr15:62955028:C:A	62955028	A,A	C,C	1,1	-inf,-inf	inf,inf	2.13112,2.37404	0.00102141	0.00204131
2	chr15:63208463:T:A	63208463	NA,A	NA,T	NA,1	NA,inf	NA,inf	NA,1.40497	0.00101573	0.0020328
2	chr15:63207957:G:A	63207957	NA,A	NA,G	NA,1	NA,inf	NA,inf	NA,1.42726	0.00101072	0.00202275
2	chr15:63049703:C:T	63049703	NA,T	NA,C	NA,1	NA,inf	NA,inf	NA,0.696563	0.00100215	0.00200417
2	chr15:62583656:G:T	62583656	NA,T	NA,G	NA,1	NA,inf	NA,inf	NA,1.53844	0.00100051	0.00200135
2	chr15:62789977:G:A	62789977	NA,A	NA,G	NA,1	NA,inf	NA,inf	NA,1.51502	0.000998168	0.00199663
2	chr15:62775339:T:C	62775339	C,C	T,T	1,1	-inf,-inf	inf,inf	0.119941,2.8865	0.00099421	0.00198883
2	chr15:63225637:A:AG	63225637	NA,AG	NA,A	NA,1	NA,inf	NA,inf	NA,1.3913	0.000988088	0.0019775
2	chr15:62901415:C:T	62901415	NA,T	NA,C	NA,1	NA,-inf	NA,inf	NA,1.67218	0.000981526	0.00195898
2	chr15:63005337:C:T	63005337	NA,T	NA,C	NA,1	NA,-inf	NA,inf	NA,1.52576	0.000980736	0.0019556
2	chr15:63049550:G:T	63049550	NA,T	NA,G	NA,1	NA,inf	NA,inf	NA,0.690384	0.000978277	0.00195644
2	chr15:62906949:C:CTG	62906949	CTG,CTG	C,C	1,1	inf,-inf	inf,inf	1.72477,1.53883	0.000976899	0.0019548
2	chr15:62831143:G:A	62831143	NA,A	NA,G	NA,1	NA,-inf	NA,inf	NA,1.50577	0.000973808	0.00194464
2	chr15:62759546:C:T	62759546	T,T	C,C	1,1	-inf,-inf	inf,inf	0.458222,2.61717	0.000969639	0.00193979
2	chr15:63589846:T:TAGATGAAACCCAAATAAAAGATATTTGTA	63589846	NA,TAGATGAAACCCAAATAAAAGATATTTGTA	NA,T	NA,1	NA,inf	NA,inf	NA,1.59938	0.000967391	0.00193544
2	chr15:63213333:TA:T	63213333	NA,T	NA,TA	NA,1	NA,inf	NA,inf	NA,1.41277	0.000951328	0.00190399
2	chr15:62651052:T:C	62651052	NA,C	NA,T	NA,1	NA,inf	NA,inf	NA,1.47436	0.000940573	0.00188224
2	chr15:62907076:G:A	62907076	A,A	G,G	1,1	inf,-inf	inf,inf	1.73519,1.50239	0.000926359	0.00185371
2	chr15:62694104:A:G	62694104	NA,G	NA,A	NA,1	NA,inf	NA,inf	NA,1.58859	0.000924545	0.00184985
2	chr15:62776189:C:T	62776189	T,T	C,C	1,1	-inf,-inf	inf,inf	0.0654493,2.79091	0.000912178	0.00182469
2	chr15:62550321:A:T	62550321	NA,T	NA,A	NA,1	NA,inf	NA,inf	NA,1.55452	0.000899311	0.00179926
2	chr15:62900533:T:C	62900533	NA,C	NA,T	NA,1	NA,-inf	NA,inf	NA,1.61079	0.000886417	0.00176934
2	chr15:63189396:G:A	63189396	NA,A	NA,G	NA,1	NA,inf	NA,inf	NA,1.41376	0.000871858	0.00174458
2	chr15:62668161:C:G	62668161	G,G	C,C	1,1	-inf,-inf	inf,inf	0.686695,2.74568	0.000867454	0.00173771
2	chr15:62925268:G:C	62925268	NA,C	NA,G	NA,1	NA,inf	NA,inf	NA,1.4492	0.000858698	0.00171761
2	chr15:62669519:G:A	62669519	A,A	G,G	1,1	-inf,-inf	inf,inf	0.758727,2.62463	0.000844147	0.00169107
2	chr15:62997730:C:T	62997730	NA,T	NA,C	NA,1	NA,-inf	NA,inf	NA,1.42687	0.000838931	0.00167294
2	chr15:62834607:G:T	62834607	T,T	G,G	1,1	inf,-inf	inf,inf	2.64716,0.0317328	0.000837133	0.00167474
2	chr15:62658034:G:A	62658034	NA,A	NA,G	NA,1	NA,inf	NA,inf	NA,1.51772	0.000837057	0.00167487
2	chr15:62645901:A:T	62645901	T,NA	A,NA	1,NA	inf,NA	inf,NA	1.77694,NA	0.000831195	0.00166285
2	chr15:62937003:A:G	62937003	NA,G	NA,A	NA,1	NA,inf	NA,inf	NA,1.40365	0.000831063	0.00166252
2	chr15:62768013:A:G	62768013	NA,G	NA,A	NA,1	NA,inf	NA,inf	NA,1.42244	0.000827373	0.00165499
2	chr15:63642948:C:T	63642948	NA,T	NA,C	NA,1	NA,inf	NA,inf	NA,1.50041	0.00082559	0.0016518
2	chr15:63534193:CAG:C	63534193	NA,C	NA,CAG	NA,1	NA,-inf	NA,inf	NA,1.3561	0.000825378	0.00165186
2	chr15:62686000:ATCTGTC:A	62686000	NA,A	NA,ATCTGTC	NA,1	NA,inf	NA,inf	NA,1.57102	0.000819692	0.00164038
2	chr15:63470200:T:C	63470200	NA,C	NA,T	NA,1	NA,-inf	NA,inf	NA,1.42062	0.000812937	0.00162615
2	chr15:63138257:C:T	63138257	NA,T	NA,C	NA,1	NA,inf	NA,inf	NA,1.46138	0.000805832	0.00161256
2	chr15:63457248:A:AT	63457248	AT,NA	A,NA	1,NA	inf,NA	inf,NA	1.71979,NA	0.000802235	0.00160492
2	chr15:62713335:C:T	62713335	NA,T	NA,C	NA,1	NA,inf	NA,inf	NA,1.59182	0.00079877	0.00159866
2	chr15:63433697:G:T	63433697	NA,T	NA,G	NA,1	NA,-inf	NA,inf	NA,1.32692	0.000790768	0.00158208
2	chr15:63033168:C:T	63033168	NA,T	NA,C	NA,1	NA,inf	NA,inf	NA,0.636348	0.000787182	0.00157445
2	chr15:62639895:C:T	62639895	NA,T	NA,C	NA,1	NA,-inf	NA,inf	NA,1.40968	0.000783667	0.00156619
2	chr15:63382922:G:A	63382922	NA,A	NA,G	NA,1	NA,inf	NA,inf	NA,1.39239	0.000782831	0.00156607
2	chr15:62708367:A:G	62708367	NA,G	NA,A	NA,1	NA,inf	NA,inf	NA,1.48758	0.000781807	0.00156433
2	chr15:62958112:T:C	62958112	C,C	T,T	1,1	inf,inf	inf,inf	2.39964,1.74146	0.00078119	0.00156215
2	chr15:62708286:C:A	62708286	NA,A	NA,C	NA,1	NA,inf	NA,inf	NA,1.4841	0.00077731	0.00155534
2	chr15:62900327:A:G	62900327	NA,G	NA,A	NA,1	NA,-inf	NA,inf	NA,1.49041	0.000773736	0.00154482
2	chr15:63197459:C:T	63197459	NA,T	NA,C	NA,1	NA,-inf	NA,inf	NA,1.29602	0.000773386	0.00154737
2	chr15:63153810:T:C	63153810	C,NA	T,NA	1,NA	inf,NA	inf,NA	1.14736,NA	0.000769669	0.00153988
2	chr15:63041526:G:T	63041526	NA,T	NA,G	NA,1	NA,inf	NA,inf	NA,0.628688	0.000765923	0.00153193
2	chr15:62905756:T:C	62905756	C,C	T,T	1,1	inf,-inf	inf,inf	1.83343,1.31193	0.000762156	0.0015252
2	chr15:62935890:G:T	62935890	NA,T	NA,G	NA,1	NA,inf	NA,inf	NA,1.35381	0.000761566	0.00152355
2	chr15:62712983:AAGGC:A	62712983	NA,A	NA,AAGGC	NA,1	NA,inf	NA,inf	NA,1.55581	0.000751467	0.00150402
2	chr15:63184692:A:G	63184692	NA,G	NA,A	NA,1	NA,inf	NA,inf	NA,1.29451	0.000751417	0.00150369
2	chr15:62660897:C:T	62660897	T,T	C,C	1,1	-inf,-inf	inf,inf	0.433911,2.77837	0.000746606	0.00149485
2	chr15:63036909:G:A	63036909	NA,A	NA,G	NA,1	NA,inf	NA,inf	NA,0.492823	0.000746411	0.00149292
2	chr15:63471017:A:G	63471017	NA,G	NA,A	NA,1	NA,-inf	NA,inf	NA,1.37182	0.000743406	0.00148712
2	chr15:62942235:T:A	62942235	NA,A	NA,T	NA,1	NA,inf	NA,inf	NA,1.21856	0.000739814	0.00147971
2	chr15:62941747:G:A	62941747	NA,A	NA,G	NA,1	NA,inf	NA,inf	NA,1.33589	0.000731866	0.00146408
2	chr15:62901667:G:A	62901667	NA,A	NA,G	NA,1	NA,-inf	NA,inf	NA,1.5423	0.000730634	0.00145854
2	chr15:62665914:C:T	62665914	T,T	C,C	1,1	-inf,-inf	inf,inf	1.59962,1.75305	0.000728928	0.00146053
2	chr15:63563565:C:CT	63563565	NA,CT	NA,C	NA,1	NA,inf	NA,inf	NA,1.35271	0.000724908	0.0014504
2	chr15:62857308:TG:T	62857308	NA,T	NA,TG	NA,1	NA,inf	NA,inf	NA,1.48169	0.000723497	0.0014472
2	chr15:63186077:C:G	63186077	NA,G	NA,C	NA,1	NA,inf	NA,inf	NA,1.31047	0.000720385	0.00144159
2	chr15:63172669:T:C	63172669	C,NA	T,NA	1,NA	inf,NA	inf,NA	1.04719,NA	0.000718278	0.0014371
2	chr15:62706188:A:G	62706188	NA,G	NA,A	NA,1	NA,inf	NA,inf	NA,1.43508	0.000713917	0.00142853
2	chr15:63518831:T:C	63518831	NA,C	NA,T	NA,1	NA,inf	NA,inf	NA,1.36543	0.000709142	0.00141888
2	chr15:63157194:G:T	63157194	NA,T	NA,G	NA,1	NA,-inf	NA,inf	NA,1.2524	0.000693349	0.00138727
2	chr15:62701463:C:T	62701463	NA,T	NA,C	NA,1	NA,inf	NA,inf	NA,1.41438	0.000688308	0.0013773
2	chr15:62771413:T:C	62771413	C,C	T,T	1,1	-inf,-inf	inf,inf	0.078807,2.63239	0.000682872	0.00136601
2	chr15:62889665:AT:A	62889665	NA,A	NA,AT	NA,1	NA,-inf	NA,inf	NA,1.52405	0.000676948	0.00135169
2	chr15:62889670:T:G	62889670	NA,G	NA,T	NA,1	NA,-inf	NA,inf	NA,1.51974	0.000673573	0.00134496
2	chr15:62854337:C:T	62854337	NA,T	NA,C	NA,1	NA,-inf	NA,inf	NA,1.28453	0.000668927	0.00133596
2	chr15:63529780:C:T	63529780	T,NA	C,NA	1,NA	inf,NA	inf,NA	1.81291,NA	0.000666496	0.00133346
2	chr15:63476714:G:A	63476714	NA,A	NA,G	NA,1	NA,-inf	NA,inf	NA,1.26264	0.000662524	0.00132568
2	chr15:62668181:G:A	62668181	A,A	G,G	1,1	-inf,-inf	inf,inf	0.683759,2.59589	0.00066047	0.00132317
2	chr15:62649491:T:C	62649491	NA,C	NA,T	NA,1	NA,inf	NA,inf	NA,1.33576	0.000658642	0.00131816
2	chr15:62736607:G:A	62736607	NA,A	NA,G	NA,1	NA,inf	NA,inf	NA,1.26	0.000656651	0.00131401
2	chr15:63518426:G:C	63518426	C,C	G,G	1,1	-inf,-inf	inf,inf	0.599206,2.15037	0.000648423	0.00129801
2	chr15:62938263:C:T	62938263	NA,T	NA,C	NA,1	NA,inf	NA,inf	NA,1.2627	0.000646277	0.00129298
2	chr15:63160354:T:C	63160354	C,NA	T,NA	1,NA	inf,NA	inf,NA	1.07266,NA	0.000643771	0.00128807
2	chr15:62702133:G:C	62702133	NA,C	NA,G	NA,1	NA,inf	NA,inf	NA,1.37399	0.000643044	0.00128675
2	chr15:63779395:T:C	63779395	NA,C	NA,T	NA,1	NA,inf	NA,inf	NA,1.22529	0.000641085	0.0012829
2	chr15:63735174:G:T	63735174	NA,T	NA,G	NA,1	NA,inf	NA,inf	NA,1.49788	0.000638534	0.00127813
2	chr15:63346043:A:G	63346043	NA,G	NA,A	NA,1	NA,-inf	NA,inf	NA,1.03157	0.00063811	0.00127677
2	chr15:63634672:C:T	63634672	NA,T	NA,C	NA,1	NA,inf	NA,inf	NA,1.43165	0.000637556	0.00127603
2	chr15:62956746:C:T	62956746	T,T	C,C	1,1	inf,inf	inf,inf	1.71937,1.70693	0.000636688	0.00127147
2	chr15:62757288:T:A	62757288	NA,A	NA,T	NA,1	NA,inf	NA,inf	NA,1.23495	0.000631367	0.0012634
2	chr15:63003922:C:T	63003922	NA,T	NA,C	NA,1	NA,-inf	NA,inf	NA,1.24321	0.000630726	0.00125841
2	chr15:62676076:A:G	62676076	NA,G	NA,A	NA,1	NA,inf	NA,inf	NA,1.38205	0.000624933	0.00125143
2	chr15:62736358:C:T	62736358	NA,T	NA,C	NA,1	NA,inf	NA,inf	NA,1.22593	0.000622159	0.00124498
2	chr15:62603817:A:T	62603817	NA,T	NA,A	NA,1	NA,-inf	NA,inf	NA,1.30459	0.000621566	0.00124236
2	chr15:62726645:G:A	62726645	A,A	G,G	1,1	inf,inf	inf,inf	0.0418752,2.48746	0.000619537	0.00123969
2	chr15:62590446:C:A	62590446	NA,A	NA,C	NA,1	NA,-inf	NA,inf	NA,1.1935	0.000619391	0.00123842
2	chr15:62704709:A:G	62704709	NA,G	NA,A	NA,1	NA,inf	NA,inf	NA,1.34874	0.000617037	0.00123473
2	chr15:62692306:G:A	62692306	NA,A	NA,G	NA,1	NA,inf	NA,inf	NA,1.36455	0.000614153	0.00122914
2	chr15:62602542:C:T	62602542	NA,T	NA,C	NA,1	NA,-inf	NA,inf	NA,1.29479	0.000612513	0.00122427
2	chr15:63592810:C:T	63592810	NA,T	NA,C	NA,1	NA,inf	NA,inf	NA,1.40769	0.000609794	0.00122013
2	chr15:62831746:G:C	62831746	C,C	G,G	1,1	-inf,-inf	inf,inf	2.14999,0.773817	0.00060852	0.00121743
2	chr15:63372732:G:A	63372732	NA,A	NA,G	NA,1	NA,inf	NA,inf	NA,1.13801	0.000607777	0.00121611
2	chr15:62840930:G:A	62840930	NA,A	NA,G	NA,1	NA,-inf	NA,inf	NA,1.22518	0.000604219	0.001207
2	chr15:62700421:G:A	62700421	NA,A	NA,G	NA,1	NA,inf	NA,inf	NA,1.42871	0.000596921	0.00119483
2	chr15:62803845:T:C	62803845	NA,C	NA,T	NA,1	NA,-inf	NA,inf	NA,1.18525	0.000596154	0.00119092
2	chr15:63508494:A:G	63508494	NA,G	NA,A	NA,1	NA,-inf	NA,inf	NA,1.14317	0.00059053	0.001182
2	chr15:63133413:G:C	63133413	NA,C	NA,G	NA,1	NA,inf	NA,inf	NA,0.966704	0.000583636	0.00116775
2	chr15:63370633:C:T	63370633	NA,T	NA,C	NA,1	NA,inf	NA,inf	NA,1.10589	0.000574053	0.00114864
2	chr15:62733011:T:C	62733011	C,C	T,T	1,1	inf,inf	inf,inf	0.317519,2.42844	0.000573179	0.0011466
2	chr15:63717749:G:A	63717749	NA,A	NA,G	NA,1	NA,-inf	NA,inf	NA,1.29388	0.000573027	0.00114645
2	chr15:62612688:T:C	62612688	NA,C	NA,T	NA,1	NA,-inf	NA,inf	NA,1.26709	0.000572674	0.00114472
2	chr15:63497708:G:C	63497708	NA,C	NA,G	NA,1	NA,-inf	NA,inf	NA,1.12103	0.000571541	0.00114399
2	chr15:63464661:TGAG:T	63464661	NA,T	NA,TGAG	NA,1	NA,inf	NA,inf	NA,1.16703	0.000569553	0.00113949
2	chr15:62900552:T:C	62900552	NA,C	NA,T	NA,1	NA,-inf	NA,inf	NA,1.28791	0.000560096	0.00111919
2	chr15:62641403:G:A	62641403	A,NA	G,NA	1,NA	inf,NA	inf,NA	1.5845,NA	0.000559471	0.0011194
2	chr15:62956712:C:A	62956712	A,A	C,C	1,1	inf,inf	inf,inf	1.69919,1.64373	0.000557334	0.0011131
2	chr15:63230397:G:T	63230397	T,NA	G,NA	1,NA	inf,NA	inf,NA	0.927518,NA	0.000556579	0.00111366
2	chr15:63090314:A:G	63090314	NA,G	NA,A	NA,1	NA,inf	NA,inf	NA,0.975396	0.000555759	0.00111158
2	chr15:63466448:C:T	63466448	NA,T	NA,C	NA,1	NA,-inf	NA,inf	NA,1.20903	0.000554319	0.00110894
2	chr15:63304923:T:G	63304923	NA,G	NA,T	NA,1	NA,inf	NA,inf	NA,1.3808	0.00055391	0.00110828
2	chr15:62668726:A:G	62668726	G,G	A,A	1,1	-inf,-inf	inf,inf	0.798486,2.47178	0.000553817	0.00110859
2	chr15:63571033:G:A	63571033	NA,A	NA,G	NA,1	NA,inf	NA,inf	NA,1.31384	0.000551693	0.00110422
2	chr15:62852883:AAG:A	62852883	NA,A	NA,AAG	NA,1	NA,-inf	NA,inf	NA,1.18292	0.000551684	0.00110204
2	chr15:63365366:C:T	63365366	NA,T	NA,C	NA,1	NA,inf	NA,inf	NA,1.0832	0.000551349	0.00110322
2	chr15:62744378:A:G	62744378	NA,G	NA,A	NA,1	NA,inf	NA,inf	NA,1.15736	0.000550251	0.00110114
2	chr15:62616293:T:C	62616293	NA,C	NA,T	NA,1	NA,-inf	NA,inf	NA,1.13911	0.000549478	0.00109937
2	chr15:63171260:A:C	63171260	C,NA	A,NA	1,NA	inf,NA	inf,NA	0.939074,NA	0.000549406	0.00109932
2	chr15:62940704:A:C	62940704	NA,C	NA,A	NA,1	NA,inf	NA,inf	NA,1.26733	0.000548487	0.00109703
2	chr15:62930627:T:G	62930627	NA,G	NA,T	NA,1	NA,inf	NA,inf	NA,1.26976	0.000538895	0.00107783
2	chr15:63294018:A:G	63294018	NA,G	NA,A	NA,1	NA,-inf	NA,inf	NA,1.10153	0.000538157	0.00107623
2	chr15:63810367:C:T	63810367	NA,T	NA,C	NA,1	NA,-inf	NA,inf	NA,1.25602	0.000538058	0.00107651
2	chr15:62724370:C:T	62724370	NA,T	NA,C	NA,1	NA,-inf	NA,inf	NA,1.08344	0.000536079	0.0010727
2	chr15:62734022:G:A	62734022	NA,A	NA,G	NA,1	NA,inf	NA,inf	NA,1.14106	0.000534933	0.00107049
2	chr15:63308827:A:T	63308827	T,T	A,A	1,1	-inf,inf	inf,inf	0.0656328,1.65604	0.000532272	0.00106473
2	chr15:63148316:A:C	63148316	NA,C	NA,A	NA,1	NA,inf	NA,inf	NA,1.36724	0.000532261	0.0010648
2	chr15:62747083:T:C	62747083	NA,C	NA,T	NA,1	NA,inf	NA,inf	NA,1.16072	0.000532043	0.0010646
2	chr15:63041804:C:A	63041804	NA,A	NA,C	NA,1	NA,inf	NA,inf	NA,0.490193	0.000529136	0.00105848
2	chr15:62566114:G:A	62566114	NA,A	NA,G	NA,1	NA,inf	NA,inf	NA,1.11324	0.000528921	0.00105828
2	chr15:63401104:A:T	63401104	NA,T	NA,A	NA,1	NA,-inf	NA,inf	NA,1.03986	0.00052819	0.00105689
2	chr15:63568791:TC:T	63568791	NA,T	NA,TC	NA,1	NA,inf	NA,inf	NA,1.3125	0.000526996	0.0010548
2	chr15:63716710:A:G	63716710	NA,G	NA,A	NA,1	NA,inf	NA,inf	NA,1.3243	0.000522631	0.00104621
2	chr15:63445813:C:T	63445813	NA,T	NA,C	NA,1	NA,-inf	NA,inf	NA,1.18184	0.000520404	0.00104095
2	chr15:62661909:T:C	62661909	C,C	T,T	1,1	-inf,-inf	inf,inf	0.755138,2.37803	0.000520242	0.00104176
2	chr15:63384414:A:G	63384414	NA,G	NA,A	NA,1	NA,inf	NA,inf	NA,1.16278	0.000517875	0.00103616
2	chr15:62757818:C:T	62757818	NA,T	NA,C	NA,1	NA,inf	NA,inf	NA,1.12301	0.000515644	0.00103188
2	chr15:62646355:G:A	62646355	NA,A	NA,G	NA,1	NA,inf	NA,inf	NA,1.14262	0.000515605	0.00103197
2	chr15:63468657:CTG:C	63468657	NA,C	NA,CTG	NA,1	NA,-inf	NA,inf	NA,1.1056	0.000513715	0.00102786
2	chr15:62645498:C:A	62645498	NA,A	NA,C	NA,1	NA,inf	NA,inf	NA,1.16525	0.00051367	0.00102804
2	chr15:63589133:T:G	63589133	G,NA	T,NA	1,NA	inf,NA	inf,NA	1.43782,NA	0.000513277	0.00102698
2	chr15:63547375:T:G	63547375	NA,G	NA,T	NA,1	NA,inf	NA,inf	NA,1.26288	0.000513275	0.00102734
2	chr15:62766347:G:C	62766347	NA,C	NA,G	NA,1	NA,inf	NA,inf	NA,1.19869	0.000511928	0.00102432
2	chr15:62566780:C:G	62566780	NA,G	NA,C	NA,1	NA,inf	NA,inf	NA,1.23333	0.000510731	0.001022
2	chr15:62702281:C:T	62702281	NA,T	NA,C	NA,1	NA,inf	NA,inf	NA,1.22733	0.000510436	0.00102145
2	chr15:63421301:C:G	63421301	G,NA	C,NA	1,NA	inf,NA	inf,NA	1.26587,NA	0.000507708	0.00101587
2	chr15:62600357:C:T	62600357	NA,T	NA,C	NA,1	NA,-inf	NA,inf	NA,1.18381	0.000507399	0.00101429
2	chr15:63545698:G:A	63545698	NA,A	NA,G	NA,1	NA,-inf	NA,inf	NA,1.0536	0.00050636	0.00101352
2	chr15:63746754:G:A	63746754	NA,A	NA,G	NA,1	NA,inf	NA,inf	NA,1.31723	0.000505547	0.00101192
2	chr15:62984085:C:T	62984085	NA,T	NA,C	NA,1	NA,-inf	NA,inf	NA,0.847169	0.000504157	0.00100892
2	chr15:63762749:C:T	63762749	NA,T	NA,C	NA,1	NA,inf	NA,inf	NA,1.30734	0.000503958	0.00100871
2	chr15:63380214:A:G	63380214	NA,G	NA,A	NA,1	NA,inf	NA,inf	NA,1.13892	0.00050377	0.00100796
2	chr15:63380228:A:T	63380228	NA,T	NA,A	NA,1	NA,inf	NA,inf	NA,1.13713	0.000502296	0.00100501
2	chr15:62619023:C:G	62619023	NA,G	NA,C	NA,1	NA,-inf	NA,inf	NA,1.16444	0.000500812	0.00100135
2	chr15:62854803:C:T	62854803	T,NA	C,NA	1,NA	inf,NA	inf,NA	1.36864,NA	0.00049897	0.000998371
2	chr15:62762540:T:A	62762540	NA,A	NA,T	NA,1	NA,inf	NA,inf	NA,1.12895	0.000497189	0.000994715
2	chr15:63578176:C:T	63578176	T,NA	C,NA	1,NA	inf,NA	inf,NA	1.6371,NA	0.000494584	0.000989601
2	chr15:62765614:A:G	62765614	NA,G	NA,A	NA,1	NA,inf	NA,inf	NA,1.1701	0.000494083	0.000988646
2	chr15:63687403:T:C	63687403	NA,C	NA,T	NA,1	NA,-inf	NA,inf	NA,1.20184	0.000492748	0.00098588
2	chr15:62746205:T:C	62746205	NA,C	NA,T	NA,1	NA,inf	NA,inf	NA,1.09262	0.000492601	0.000985796
2	chr15:63608566:G:A	63608566	NA,A	NA,G	NA,1	NA,inf	NA,inf	NA,1.18605	0.000488331	0.000977218
2	chr15:63080758:A:G	63080758	NA,G	NA,A	NA,1	NA,inf	NA,inf	NA,0.977004	0.000487736	0.000976161
2	chr15:63474477:C:T	63474477	NA,T	NA,C	NA,1	NA,-inf	NA,inf	NA,1.12824	0.000483761	0.000967856
2	chr15:62835806:T:A	62835806	A,A	T,T	1,1	inf,-inf	inf,inf	2.03712,0.653232	0.000483096	0.000965802
2	chr15:62609402:C:T	62609402	NA,T	NA,C	NA,1	NA,-inf	NA,inf	NA,1.16433	0.000483069	0.000965699
2	chr15:63308524:A:G	63308524	NA,G	NA,A	NA,1	NA,inf	NA,inf	NA,1.307	0.000482366	0.000965168
2	chr15:62863648:C:G	62863648	G,NA	C,NA	1,NA	inf,NA	inf,NA	1.35187,NA	0.000481773	0.000963967
2	chr15:63603487:G:A	63603487	NA,A	NA,G	NA,1	NA,inf	NA,inf	NA,1.26729	0.00047747	0.000955688
2	chr15:62822417:C:T	62822417	T,NA	C,NA	1,NA	inf,NA	inf,NA	1.47664,NA	0.000475151	0.000950738
2	chr15:63705508:G:GA	63705508	NA,GA	NA,G	NA,1	NA,inf	NA,inf	NA,1.2624	0.00047421	0.000949283
2	chr15:63313724:G:A	63313724	A,A	G,G	1,1	-inf,inf	inf,inf	0.073351,1.5735	0.000472811	0.000945822
2	chr15:63086675:G:A	63086675	NA,A	NA,G	NA,1	NA,inf	NA,inf	NA,0.784427	0.000470761	0.00094195
2	chr15:62947752:A:G	62947752	G,NA	A,NA	1,NA	inf,NA	inf,NA	2.00066,NA	0.000470093	0.00094066
2	chr15:63731769:A:G	63731769	NA,G	NA,A	NA,1	NA,inf	NA,inf	NA,1.30956	0.000468131	0.000937078
2	chr15:62968972:T:G	62968972	NA,G	NA,T	NA,1	NA,-inf	NA,inf	NA,0.817664	0.000467903	0.000936382
2	chr15:62613970:C:G	62613970	NA,G	NA,C	NA,1	NA,-inf	NA,inf	NA,1.14703	0.000467417	0.000934421
2	chr15:63311657:C:T	63311657	NA,T	NA,C	NA,1	NA,inf	NA,inf	NA,0.849735	0.000467374	0.000935249
2	chr15:63551161:T:C	63551161	NA,C	NA,T	NA,1	NA,inf	NA,inf	NA,1.20515	0.00046583	0.000932388
2	chr15:62653534:G:A	62653534	NA,A	NA,G	NA,1	NA,inf	NA,inf	NA,1.21481	0.000464391	0.000929381
2	chr15:63740838:C:A	63740838	NA,A	NA,C	NA,1	NA,inf	NA,inf	NA,1.31181	0.000463452	0.000927724
2	chr15:63560486:T:G	63560486	NA,G	NA,T	NA,1	NA,inf	NA,inf	NA,1.1557	0.000462749	0.000925992
2	chr15:62764256:C:T	62764256	NA,T	NA,C	NA,1	NA,inf	NA,inf	NA,1.05859	0.000460338	0.000921228
2	chr15:62676728:C:T	62676728	T,T	C,C	1,1	-inf,-inf	inf,inf	1.0074,1.67362	0.00045967	0.000920699
2	chr15:62861609:A:G	62861609	G,NA	A,NA	1,NA	inf,NA	inf,NA	1.32459,NA	0.000459597	0.000919608
2	chr15:62901864:G:A	62901864	NA,A	NA,G	NA,1	NA,-inf	NA,inf	NA,1.20735	0.000459345	0.00091808
2	chr15:63448891:G:A	63448891	NA,A	NA,G	NA,1	NA,inf	NA,inf	NA,1.04844	0.000458194	0.00091675
2	chr15:63391367:C:T	63391367	NA,T	NA,C	NA,1	NA,-inf	NA,inf	NA,1.30313	0.000457602	0.000915728
2	chr15:62859620:G:A	62859620	A,NA	G,NA	1,NA	inf,NA	inf,NA	1.32392,NA	0.000456705	0.000913823
2	chr15:62653807:A:G	62653807	NA,G	NA,A	NA,1	NA,inf	NA,inf	NA,1.20186	0.000453395	0.000907375
2	chr15:62818862:T:G	62818862	G,G	T,T	1,1	inf,inf	inf,inf	1.46346,1.21276	0.000453305	0.000906768
2	chr15:62732903:G:A	62732903	A,A	G,G	1,1	inf,inf	inf,inf	0.0232264,2.35354	0.000453099	0.000906368
2	chr15:63195575:T:C	63195575	C,NA	T,NA	1,NA	inf,NA	inf,NA	0.899883,NA	0.000450836	0.000902128
2	chr15:62656981:C:T	62656981	NA,T	NA,C	NA,1	NA,inf	NA,inf	NA,1.03472	0.000449757	0.000900078
2	chr15:63647793:T:C	63647793	C,NA	T,NA	1,NA	inf,NA	inf,NA	1.37076,NA	0.000449592	0.000899587
2	chr15:62769176:A:G	62769176	NA,G	NA,A	NA,1	NA,inf	NA,inf	NA,1.16576	0.000448146	0.000896539
2	chr15:63534434:AT:A	63534434	A,NA	AT,NA	1,NA	-inf,NA	inf,NA	0.416716,NA	0.000448004	0.000896454
2	chr15:63472698:A:G	63472698	G,G	A,A	1,1	inf,-inf	inf,inf	0.0343448,2.33594	0.000447664	0.000896067
2	chr15:63313165:C:T	63313165	T,T	C,C	1,1	-inf,inf	inf,inf	0.0599862,1.57266	0.000447313	0.000894828
2	chr15:63731128:T:C	63731128	NA,C	NA,T	NA,1	NA,inf	NA,inf	NA,1.22241	0.000446547	0.000893821
2	chr15:62641393:G:T	62641393	NA,T	NA,G	NA,1	NA,inf	NA,inf	NA,1.02663	0.000444769	0.000890118
2	chr15:62933972:C:G	62933972	NA,G	NA,C	NA,1	NA,inf	NA,inf	NA,1.13955	0.000444421	0.000888955
2	chr15:62763414:G:A	62763414	NA,A	NA,G	NA,1	NA,inf	NA,inf	NA,1.06236	0.000443622	0.000887591
2	chr15:63593294:T:C	63593294	NA,C	NA,T	NA,1	NA,-inf	NA,inf	NA,1.05421	0.000443544	0.000887665
2	chr15:62941270:A:G	62941270	NA,G	NA,A	NA,1	NA,inf	NA,inf	NA,1.04987	0.000443209	0.000886737
2	chr15:63775766:G:A	63775766	NA,A	NA,G	NA,1	NA,-inf	NA,inf	NA,1.13868	0.000442849	0.000886065
2	chr15:63238348:C:T	63238348	T,NA	C,NA	1,NA	inf,NA	inf,NA	0.880786,NA	0.000442349	0.000885149
2	chr15:63714737:T:C	63714737	NA,C	NA,T	NA,1	NA,inf	NA,inf	NA,1.21715	0.000441501	0.000883808
2	chr15:63744787:C:T	63744787	NA,T	NA,C	NA,1	NA,inf	NA,inf	NA,1.22878	0.000441212	0.000883137
2	chr15:62926110:C:A	62926110	NA,A	NA,C	NA,1	NA,inf	NA,inf	NA,1.04714	0.000441085	0.00088248
2	chr15:62572394:C:T	62572394	NA,T	NA,C	NA,1	NA,inf	NA,inf	NA,1.0002	0.000438724	0.000877847
2	chr15:63664218:A:G	63664218	NA,G	NA,A	NA,1	NA,-inf	NA,inf	NA,1.13121	0.000435549	0.000871463
2	chr15:63128615:G:A	63128615	NA,A	NA,G	NA,1	NA,inf	NA,inf	NA,0.94726	0.000435197	0.000870802
2	chr15:63308325:C:T	63308325	T,T	C,C	1,1	-inf,inf	inf,inf	0.0506697,1.57272	0.000430953	0.000862107
2	chr15:62907330:G:T	62907330	T,T	G,G	1,1	inf,-inf	inf,inf	1.75229,1.12776	0.000425719	0.000852083
2	chr15:63309857:G:A	63309857	A,A	G,G	1,1	-inf,-inf	inf,inf	0.107412,1.10004	0.00042535	0.000851395
2	chr15:62735079:T:C	62735079	C,C	T,T	1,1	inf,inf	inf,inf	0.039424,2.29946	0.000425347	0.000851259
2	chr15:62843118:G:A	62843118	NA,A	NA,G	NA,1	NA,inf	NA,inf	NA,0.994205	0.000422677	0.000845787
2	chr15:62907826:G:A	62907826	A,A	G,G	1,1	inf,-inf	inf,inf	1.05976,2.05069	0.000422653	0.000843868
2	chr15:62825050:T:A	62825050	NA,A	NA,T	NA,1	NA,-inf	NA,inf	NA,1.08491	0.000422469	0.000844899
2	chr15:63705516:T:C	63705516	NA,C	NA,T	NA,1	NA,inf	NA,inf	NA,1.10694	0.000421869	0.000844219
2	chr15:62862571:G:A	62862571	NA,A	NA,G	NA,1	NA,inf	NA,inf	NA,1.05516	0.000421533	0.000843378
2	chr15:63748241:A:T	63748241	NA,T	NA,A	NA,1	NA,inf	NA,inf	NA,1.20177	0.000421368	0.000843437
2	chr15:62684637:T:TG	62684637	NA,TG	NA,T	NA,1	NA,inf	NA,inf	NA,1.18733	0.000421062	0.0008427
2	chr15:63431908:C:T	63431908	NA,T	NA,C	NA,1	NA,inf	NA,inf	NA,1.00849	0.00042002	0.000840481
2	chr15:62671057:G:A	62671057	NA,A	NA,G	NA,1	NA,inf	NA,inf	NA,1.08022	0.000419836	0.000840145
2	chr15:62906738:G:A	62906738	A,A	G,G	1,1	inf,-inf	inf,inf	1.2227,1.51832	0.000419029	0.000837324
2	chr15:63405660:T:C	63405660	NA,C	NA,T	NA,1	NA,-inf	NA,inf	NA,0.920233	0.000416747	0.000833963
2	chr15:63308229:G:T	63308229	NA,T	NA,G	NA,1	NA,-inf	NA,inf	NA,0.830404	0.000416252	0.000832938
2	chr15:63257922:G:A	63257922	NA,A	NA,G	NA,1	NA,-inf	NA,inf	NA,0.645221	0.000414986	0.000830279
2	chr15:63780776:T:C	63780776	NA,C	NA,T	NA,1	NA,inf	NA,inf	NA,1.1878	0.000413848	0.000828367
2	chr15:62600762:C:T	62600762	NA,T	NA,C	NA,1	NA,-inf	NA,inf	NA,0.991452	0.0004137	0.000827782
2	chr15:62675138:C:T	62675138	NA,T	NA,C	NA,1	NA,-inf	NA,inf	NA,0.991379	0.000413294	0.000826929
2	chr15:62699169:A:T	62699169	NA,T	NA,A	NA,1	NA,-inf	NA,inf	NA,1.1496	0.000412423	0.000825334
2	chr15:62769429:C:T	62769429	NA,T	NA,C	NA,1	NA,-inf	NA,inf	NA,1.08703	0.000412142	0.000823897
2	chr15:63388398:A:G	63388398	NA,G	NA,A	NA,1	NA,inf	NA,inf	NA,1.03704	0.000411681	0.000823743
2	chr15:63066188:G:C	63066188	NA,C	NA,G	NA,1	NA,inf	NA,inf	NA,1.34752	0.000411354	0.000823062
2	chr15:62848363:A:G	62848363	NA,G	NA,A	NA,1	NA,-inf	NA,inf	NA,0.996875	0.000410578	0.000820331
2	chr15:62858586:C:A	62858586	NA,A	NA,C	NA,1	NA,inf	NA,inf	NA,1.03761	0.000409414	0.000819137
2	chr15:63728053:G:A	63728053	NA,A	NA,G	NA,1	NA,inf	NA,inf	NA,1.16701	0.000408326	0.000817323
2	chr15:63313388:A:G	63313388	NA,G	NA,A	NA,1	NA,inf	NA,inf	NA,0.773976	0.000408113	0.00081668
2	chr15:63657649:AATCTTTTATGGCAG:A	63657649	NA,A	NA,AATCTTTTATGGCAG	NA,1	NA,-inf	NA,inf	NA,1.08417	0.00040677	0.000813893
2	chr15:63705205:G:A	63705205	NA,A	NA,G	NA,1	NA,inf	NA,inf	NA,1.16505	0.000406725	0.000814119
2	chr15:62916920:A:G	62916920	NA,G	NA,A	NA,1	NA,inf	NA,inf	NA,0.934515	0.000406542	0.00081338
2	chr15:63232375:A:G	63232375	NA,G	NA,A	NA,1	NA,inf	NA,inf	NA,0.899836	0.000405924	0.000812585
2	chr15:63222033:C:T	63222033	NA,T	NA,C	NA,1	NA,inf	NA,inf	NA,0.899836	0.000405776	0.00081229
2	chr15:62834263:A:G	62834263	G,G	A,A	1,1	-inf,-inf	inf,inf	2.26909,0.144904	0.000405289	0.00081115
2	chr15:63335921:A:G	63335921	G,G	A,A	1,1	-inf,inf	inf,inf	0.0331146,1.92532	0.000403834	0.000807841
2	chr15:63185939:G:T	63185939	NA,T	NA,G	NA,1	NA,inf	NA,inf	NA,0.884544	0.00040326	0.000807076
2	chr15:62933989:G:A	62933989	NA,A	NA,G	NA,1	NA,-inf	NA,inf	NA,0.989967	0.000402297	0.000802915
2	chr15:63149043:G:A	63149043	A,A	G,G	1,1	-inf,-inf	inf,inf	0.321003,2.29347	0.000402286	0.000805419
2	chr15:63064331:C:G	63064331	NA,G	NA,C	NA,1	NA,inf	NA,inf	NA,1.25824	0.000402245	0.000804763
2	chr15:62825108:T:A	62825108	NA,A	NA,T	NA,1	NA,-inf	NA,inf	NA,0.977598	0.000402207	0.000804822
2	chr15:63214618:C:T	63214618	T,NA	C,NA	1,NA	inf,NA	inf,NA	0.848641,NA	0.000401702	0.000803817
2	chr15:63564354:A:G	63564354	NA,G	NA,A	NA,1	NA,inf	NA,inf	NA,1.06955	0.000401342	0.000803129
2	chr15:63557420:G:A	63557420	NA,A	NA,G	NA,1	NA,-inf	NA,inf	NA,1.06264	0.000401203	0.000802738
2	chr15:62744027:G:C	62744027	C,C	G,G	1,1	-inf,-inf	inf,inf	0.608357,2.20886	0.000399818	0.000799773
2	chr15:62826045:A:G	62826045	NA,G	NA,A	NA,1	NA,inf	NA,inf	NA,0.969506	0.000399432	0.000799131
2	chr15:63166968:T:C	63166968	C,C	T,T	1,1	inf,-inf	inf,inf	0.867515,1.06842	0.000398581	0.000797723
2	chr15:62778875:C:T	62778875	NA,T	NA,C	NA,1	NA,inf	NA,inf	NA,0.989201	0.000396561	0.000793416
2	chr15:62682842:C:T	62682842	NA,T	NA,C	NA,1	NA,-inf	NA,inf	NA,1.12721	0.000396402	0.000793261
2	chr15:62667850:G:A	62667850	A,A	G,G	1,1	-inf,-inf	inf,inf	0.594023,2.36263	0.000396196	0.00079376
2	chr15:62829618:A:C	62829618	C,NA	A,NA	1,NA	inf,NA	inf,NA	1.39114,NA	0.000395914	0.000792224
2	chr15:62730231:G:A	62730231	A,A	G,G	1,1	-inf,-inf	inf,inf	0.1424,2.40362	0.000395609	0.000791688
2	chr15:63562564:T:G	63562564	NA,G	NA,T	NA,1	NA,inf	NA,inf	NA,1.05846	0.000395129	0.000790693
2	chr15:62863887:T:C	62863887	NA,C	NA,T	NA,1	NA,inf	NA,inf	NA,1.01611	0.000394414	0.000789132
2	chr15:63455643:G:A	63455643	NA,A	NA,G	NA,1	NA,inf	NA,inf	NA,0.947142	0.000394112	0.000788544
2	chr15:62710909:G:A	62710909	NA,A	NA,G	NA,1	NA,inf	NA,inf	NA,1.09966	0.000394107	0.000788776
2	chr15:63333245:A:G	63333245	NA,G	NA,A	NA,1	NA,-inf	NA,inf	NA,0.792305	0.000393208	0.000786588
2	chr15:63315787:G:C	63315787	C,C	G,G	1,1	-inf,inf	inf,inf	0.0853181,1.41327	0.000393046	0.000786297
2	chr15:63526878:TG:T	63526878	NA,T	NA,TG	NA,1	NA,inf	NA,inf	NA,1.13707	0.000392427	0.000785491
2	chr15:63707548:G:A	63707548	NA,A	NA,G	NA,1	NA,inf	NA,inf	NA,1.13485	0.000391048	0.000782803
2	chr15:62807891:C:T	62807891	T,T	C,C	1,1	inf,-inf	inf,inf	1.31815,1.21369	0.000390643	0.000780553
2	chr15:62684060:G:C	62684060	NA,C	NA,G	NA,1	NA,-inf	NA,inf	NA,1.11814	0.000390421	0.000781294
2	chr15:63383434:C:T	63383434	NA,T	NA,C	NA,1	NA,inf	NA,inf	NA,1.16403	0.000388747	0.000777842
2	chr15:63737623:G:A	63737623	NA,A	NA,G	NA,1	NA,inf	NA,inf	NA,1.14643	0.00038845	0.000777529
2	chr15:63311054:C:T	63311054	NA,T	NA,C	NA,1	NA,inf	NA,inf	NA,0.748846	0.000388399	0.00077724
2	chr15:63071551:T:A	63071551	NA,A	NA,T	NA,1	NA,inf	NA,inf	NA,1.31777	0.000388074	0.000776488
2	chr15:63507452:A:G	63507452	NA,G	NA,A	NA,1	NA,inf	NA,inf	NA,1.13118	0.000388055	0.000776741
2	chr15:63420622:A:AT	63420622	NA,AT	NA,A	NA,1	NA,inf	NA,inf	NA,0.964535	0.000388042	0.000776503
2	chr15:62982186:T:A	62982186	NA,A	NA,T	NA,1	NA,inf	NA,inf	NA,1.1213	0.000387745	0.000775672
2	chr15:62617700:A:T	62617700	NA,T	NA,A	NA,1	NA,-inf	NA,inf	NA,1.03176	0.000386888	0.000773622
2	chr15:62712935:C:T	62712935	NA,T	NA,C	NA,1	NA,inf	NA,inf	NA,1.08623	0.000385417	0.000771384
2	chr15:62620525:C:T	62620525	NA,T	NA,C	NA,1	NA,-inf	NA,inf	NA,0.979382	0.000384906	0.000769578
2	chr15:63357000:C:T	63357000	NA,T	NA,C	NA,1	NA,-inf	NA,inf	NA,1.21723	0.000384564	0.00076867
2	chr15:63448056:T:C	63448056	NA,C	NA,T	NA,1	NA,-inf	NA,inf	NA,0.984415	0.000384157	0.000768514
2	chr15:63523305:G:A	63523305	NA,A	NA,G	NA,1	NA,inf	NA,inf	NA,1.11134	0.000383311	0.000767244
2	chr15:63707758:A:G	63707758	NA,G	NA,A	NA,1	NA,inf	NA,inf	NA,1.12032	0.000382172	0.000765036
2	chr15:62975336:T:C	62975336	NA,C	NA,T	NA,1	NA,-inf	NA,inf	NA,1.30104	0.000381672	0.000761116
2	chr15:62956427:T:G	62956427	NA,G	NA,T	NA,1	NA,-inf	NA,inf	NA,1.27844	0.00038011	0.000758041
2	chr15:62825563:T:C	62825563	NA,C	NA,T	NA,1	NA,-inf	NA,inf	NA,0.941872	0.000379908	0.000760213
2	chr15:62558626:T:A	62558626	NA,A	NA,T	NA,1	NA,inf	NA,inf	NA,0.921767	0.000379558	0.000759491
2	chr15:62712965:A:G	62712965	NA,G	NA,A	NA,1	NA,inf	NA,inf	NA,1.0748	0.000378252	0.000757047
2	chr15:63763605:T:G	63763605	NA,G	NA,T	NA,1	NA,inf	NA,inf	NA,1.12529	0.000378164	0.000756945
2	chr15:63175121:C:A	63175121	A,NA	C,NA	1,NA	inf,NA	inf,NA	0.823849,NA	0.000377154	0.000754704
2	chr15:62974515:G:A	62974515	NA,A	NA,G	NA,1	NA,-inf	NA,inf	NA,1.27534	0.000377013	0.00075185
2	chr15:62986484:C:T	62986484	NA,T	NA,C	NA,1	NA,-inf	NA,inf	NA,0.696118	0.000376871	0.000754226
2	chr15:62997656:A:G	62997656	NA,G	NA,A	NA,1	NA,-inf	NA,inf	NA,1.26633	0.000376795	0.000751457
2	chr15:63288361:AT:A	63288361	NA,A	NA,AT	NA,1	NA,inf	NA,inf	NA,0.915354	0.000376338	0.000753033
2	chr15:63529322:A:G	63529322	NA,G	NA,A	NA,1	NA,inf	NA,inf	NA,1.10259	0.000375911	0.000752426
2	chr15:62741101:A:G	62741101	NA,G	NA,A	NA,1	NA,inf	NA,inf	NA,0.98326	0.000375429	0.000751263
2	chr15:63319629:G:A	63319629	A,A	G,G	1,1	-inf,inf	inf,inf	0.0796773,1.42399	0.000374991	0.000750191
2	chr15:62733643:A:G	62733643	G,NA	A,NA	1,NA	inf,NA	inf,NA	1.75151,NA	0.000374813	0.000750003
2	chr15:62901518:G:T	62901518	T,T	G,G	1,1	inf,-inf	inf,inf	1.42987,1.72483	0.000373838	0.000746602
2	chr15:62994355:C:G	62994355	NA,G	NA,C	NA,1	NA,-inf	NA,inf	NA,1.26954	0.000372434	0.000742702
2	chr15:63360589:G:A	63360589	NA,A	NA,G	NA,1	NA,inf	NA,inf	NA,1.05693	0.000372287	0.000744898
2	chr15:62720302:G:A	62720302	NA,A	NA,G	NA,1	NA,inf	NA,inf	NA,0.973497	0.000371434	0.000743149
2	chr15:63777303:G:A	63777303	NA,A	NA,G	NA,1	NA,inf	NA,inf	NA,1.1173	0.000369697	0.00074
2	chr15:63367884:CA:C	63367884	NA,C	NA,CA	NA,1	NA,-inf	NA,inf	NA,0.935918	0.000369581	0.00073954
2	chr15:63129293:A:G	63129293	NA,G	NA,A	NA,1	NA,-inf	NA,inf	NA,1.04884	0.000369118	0.000738504
2	chr15:62935629:G:T	62935629	NA,T	NA,G	NA,1	NA,inf	NA,inf	NA,1.03193	0.000368999	0.000738138
2	chr15:62608616:T:A	62608616	NA,A	NA,T	NA,1	NA,-inf	NA,inf	NA,0.92219	0.000368635	0.000737625
2	chr15:62973480:G:T	62973480	NA,T	NA,G	NA,1	NA,inf	NA,inf	NA,1.01982	0.000368514	0.000737299
2	chr15:63068448:C:T	63068448	T,NA	C,NA	1,NA	inf,NA	inf,NA	0.721342,NA	0.000368115	0.000736622
2	chr15:62696587:A:G	62696587	NA,G	NA,A	NA,1	NA,-inf	NA,inf	NA,0.852276	0.000367822	0.000736005
2	chr15:63233164:A:G	63233164	NA,G	NA,A	NA,1	NA,inf	NA,inf	NA,0.884616	0.000366455	0.000733595
2	chr15:63467582:G:A	63467582	NA,A	NA,G	NA,1	NA,-inf	NA,inf	NA,0.975049	0.000366002	0.00073228
2	chr15:62651641:T:C	62651641	NA,C	NA,T	NA,1	NA,inf	NA,inf	NA,0.882687	0.000365997	0.000732641
2	chr15:62753009:C:T	62753009	T,T	C,C	1,1	-inf,-inf	inf,inf	0.565999,2.07527	0.00036535	0.000731322
2	chr15:62827528:A:T	62827528	T,NA	A,NA	1,NA	inf,NA	inf,NA	1.33963,NA	0.000365204	0.000730785
2	chr15:62973136:G:C	62973136	NA,C	NA,G	NA,1	NA,inf	NA,inf	NA,1.01284	0.000365164	0.000730596
2	chr15:63650186:T:A	63650186	NA,A	NA,T	NA,1	NA,inf	NA,inf	NA,1.10778	0.000364899	0.000730394
2	chr15:63619853:T:C	63619853	NA,C	NA,T	NA,1	NA,inf	NA,inf	NA,1.01724	0.00036486	0.000730155
2	chr15:62977252:G:A	62977252	NA,A	NA,G	NA,1	NA,-inf	NA,inf	NA,1.31189	0.000364575	0.000727856
2	chr15:63283184:A:G	63283184	NA,G	NA,A	NA,1	NA,inf	NA,inf	NA,1.14995	0.000364204	0.000728775
2	chr15:63272454:G:A	63272454	NA,A	NA,G	NA,1	NA,inf	NA,inf	NA,0.908282	0.000364047	0.000728447
2	chr15:63785198:G:A	63785198	NA,A	NA,G	NA,1	NA,inf	NA,inf	NA,1.11378	0.000363895	0.000728375
2	chr15:63042271:C:T	63042271	NA,T	NA,C	NA,1	NA,-inf	NA,inf	NA,0.551981	0.000362861	0.000725822
2	chr15:63081370:G:A	63081370	NA,A	NA,G	NA,1	NA,-inf	NA,inf	NA,0.779045	0.000362414	0.000725159
2	chr15:62752164:C:T	62752164	NA,T	NA,C	NA,1	NA,-inf	NA,inf	NA,0.896142	0.000362036	0.000724438
2	chr15:62705358:A:G	62705358	NA,G	NA,A	NA,1	NA,-inf	NA,inf	NA,1.07442	0.000361288	0.000723018
2	chr15:62865180:G:A	62865180	A,NA	G,NA	1,NA	-inf,NA	inf,NA	1.21752,NA	0.000361203	0.000722757
2	chr15:62639126:G:C	62639126	NA,C	NA,G	NA,1	NA,-inf	NA,inf	NA,0.950435	0.000360251	0.000720314
2	chr15:62705088:T:C	62705088	C,C	T,T	1,1	-inf,-inf	inf,inf	0.5662,2.34521	0.000359699	0.000720213
2	chr15:63255890:G:C	63255890	C,NA	G,NA	1,NA	inf,NA	inf,NA	0.771118,NA	0.000358815	0.000718021
2	chr15:63405074:T:A	63405074	NA,A	NA,T	NA,1	NA,inf	NA,inf	NA,1.13313	0.000357747	0.000715816
2	chr15:63308884:T:C	63308884	NA,C	NA,T	NA,1	NA,-inf	NA,inf	NA,0.733814	0.00035571	0.000711593
2	chr15:63572145:GAA:G	63572145	NA,G	NA,GAA	NA,1	NA,inf	NA,inf	NA,1.06145	0.000355596	0.000711766
2	chr15:63565159:A:G	63565159	NA,G	NA,A	NA,1	NA,inf	NA,inf	NA,1.03454	0.000355492	0.000711549
2	chr15:63567119:A:G	63567119	NA,G	NA,A	NA,1	NA,inf	NA,inf	NA,0.935772	0.000355176	0.000710765
2	chr15:62608035:A:C	62608035	NA,C	NA,A	NA,1	NA,-inf	NA,inf	NA,0.886955	0.000354024	0.000708386
2	chr15:62979649:A:T	62979649	NA,T	NA,A	NA,1	NA,-inf	NA,inf	NA,1.22963	0.000353169	0.000704332
2	chr15:63443328:C:T	63443328	NA,T	NA,C	NA,1	NA,inf	NA,inf	NA,0.902754	0.000352746	0.000705804
2	chr15:62691258:A:G	62691258	G,G	A,A	1,1	inf,inf	inf,inf	1.53878,1.20886	0.000352291	0.000705731
2	chr15:62686425:T:C	62686425	C,C	T,T	1,1	-inf,-inf	inf,inf	1.01709,2.02165	0.000350139	0.000701063
2	chr15:63766998:TTTTCA:T	63766998	NA,T	NA,TTTTCA	NA,1	NA,inf	NA,inf	NA,1.08521	0.000349711	0.0007
2	chr15:63733903:C:T	63733903	NA,T	NA,C	NA,1	NA,-inf	NA,inf	NA,0.836073	0.000349709	0.000699869
2	chr15:62610838:C:T	62610838	NA,T	NA,C	NA,1	NA,-inf	NA,inf	NA,0.889067	0.000349554	0.000699452
2	chr15:63002852:T:G	63002852	NA,G	NA,T	NA,1	NA,inf	NA,inf	NA,1.06293	0.000348839	0.0006979
2	chr15:63595196:A:G	63595196	NA,G	NA,A	NA,1	NA,inf	NA,inf	NA,1.0604	0.000348392	0.000697338
2	chr15:62989321:A:C	62989321	C,C	A,A	1,1	-inf,-inf	inf,inf	2.14379,0.00619618	0.000348042	0.000696439
2	chr15:63326400:G:A	63326400	NA,A	NA,G	NA,1	NA,inf	NA,inf	NA,0.977305	0.000347974	0.000696372
2	chr15:62634528:C:A	62634528	NA,A	NA,C	NA,1	NA,-inf	NA,inf	NA,0.927025	0.000346594	0.000693018
2	chr15:63611128:G:A	63611128	NA,A	NA,G	NA,1	NA,inf	NA,inf	NA,1.07835	0.000345636	0.000691837
2	chr15:63310466:A:G	63310466	NA,G	NA,A	NA,1	NA,-inf	NA,inf	NA,0.710016	0.000343735	0.000687657
2	chr15:63489226:TGGCATGCGCCTGGAATCCCAGC:T	63489226	NA,T	NA,TGGCATGCGCCTGGAATCCCAGC	NA,1	NA,-inf	NA,inf	NA,0.857878	0.000343704	0.000687947
2	chr15:63757835:G:A	63757835	NA,A	NA,G	NA,1	NA,inf	NA,inf	NA,1.07619	0.000343477	0.000687506
2	chr15:63269585:T:G	63269585	NA,G	NA,T	NA,1	NA,inf	NA,inf	NA,0.657974	0.000343223	0.000686822
2	chr15:63446611:G:A	63446611	NA,A	NA,G	NA,1	NA,inf	NA,inf	NA,0.885842	0.000342388	0.00068508
2	chr15:63064267:A:T	63064267	NA,T	NA,A	NA,1	NA,inf	NA,inf	NA,0.694866	0.000339937	0.00068022
2	chr15:63341886:C:T	63341886	NA,T	NA,C	NA,1	NA,-inf	NA,inf	NA,0.706665	0.000339615	0.000679425
2	chr15:63267661:A:G	63267661	NA,G	NA,A	NA,1	NA,-inf	NA,inf	NA,1.10121	0.000339438	0.000678695
2	chr15:63796724:A:G	63796724	NA,G	NA,A	NA,1	NA,inf	NA,inf	NA,1.06091	0.000339235	0.000679027
2	chr15:63793315:A:C	63793315	C,C	A,A	1,1	inf,inf	inf,inf	1.00075,1.86526	0.000338914	0.000678519
2	chr15:63543890:A:T	63543890	NA,T	NA,A	NA,1	NA,inf	NA,inf	NA,0.997381	0.000337468	0.000675475
2	chr15:62638234:T:C	62638234	NA,C	NA,T	NA,1	NA,-inf	NA,inf	NA,0.911254	0.000337351	0.000674548
2	chr15:63534231:T:C	63534231	NA,C	NA,T	NA,1	NA,inf	NA,inf	NA,1.00385	0.000335841	0.000672215
2	chr15:62712165:C:T	62712165	NA,T	NA,C	NA,1	NA,inf	NA,inf	NA,0.894364	0.000334582	0.000669443
2	chr15:62987498:C:T	62987498	NA,T	NA,C	NA,1	NA,-inf	NA,inf	NA,0.634889	0.000334053	0.000668548
2	chr15:63538121:G:T	63538121	NA,T	NA,G	NA,1	NA,inf	NA,inf	NA,0.922098	0.000333798	0.000667992
2	chr15:62571577:C:T	62571577	NA,T	NA,C	NA,1	NA,-inf	NA,inf	NA,0.846256	0.00033338	0.000667041
2	chr15:63005742:T:C	63005742	NA,C	NA,T	NA,1	NA,inf	NA,inf	NA,1.10643	0.000332688	0.000665665
2	chr15:63748899:G:A	63748899	NA,A	NA,G	NA,1	NA,inf	NA,inf	NA,1.05544	0.000332324	0.000665184
2	chr15:63590745:C:T	63590745	NA,T	NA,C	NA,1	NA,-inf	NA,inf	NA,0.815864	0.000332178	0.000664756
2	chr15:62876906:C:T	62876906	NA,T	NA,C	NA,1	NA,inf	NA,inf	NA,0.826	0.000331075	0.000662459
2	chr15:63779357:A:G	63779357	G,G	A,A	1,1	inf,inf	inf,inf	0.954241,1.8773	0.000331024	0.000662738
2	chr15:63721005:C:T	63721005	NA,T	NA,C	NA,1	NA,inf	NA,inf	NA,1.04323	0.000330603	0.00066175
2	chr15:63472582:A:G	63472582	G,G	A,A	1,1	inf,-inf	inf,inf	0.0293474,2.16675	0.000330537	0.000661645
2	chr15:62699171:T:A	62699171	A,A	T,T	1,1	inf,inf	inf,inf	1.71068,0.933228	0.000330246	0.00066152
2	chr15:63384317:A:G	63384317	NA,G	NA,A	NA,1	NA,inf	NA,inf	NA,1.05428	0.000329664	0.000659644
2	chr15:63793959:C:T	63793959	NA,T	NA,C	NA,1	NA,inf	NA,inf	NA,1.0489	0.000329585	0.000659701
2	chr15:62981484:G:C	62981484	NA,C	NA,G	NA,1	NA,inf	NA,inf	NA,1.00527	0.000329249	0.000658686
2	chr15:63371211:C:T	63371211	NA,T	NA,C	NA,1	NA,inf	NA,inf	NA,1.02301	0.000329012	0.000658304
2	chr15:62821218:G:A	62821218	A,A	G,G	1,1	inf,inf	inf,inf	1.22854,1.20443	0.000328664	0.000657682
2	chr15:63709437:G:T	63709437	NA,T	NA,G	NA,1	NA,inf	NA,inf	NA,0.851814	0.000327457	0.000655348
2	chr15:62973865:G:A	62973865	NA,A	NA,G	NA,1	NA,-inf	NA,inf	NA,1.17868	0.000326683	0.000651631
2	chr15:63581806:C:T	63581806	NA,T	NA,C	NA,1	NA,inf	NA,inf	NA,0.894348	0.00032564	0.000651674
2	chr15:63768688:C:CA	63768688	NA,CA	NA,C	NA,1	NA,inf	NA,inf	NA,1.03422	0.000325582	0.000651696
2	chr15:63513671:G:A	63513671	NA,A	NA,G	NA,1	NA,inf	NA,inf	NA,0.908194	0.000324773	0.000649924
2	chr15:63445282:T:TAC	63445282	NA,TAC	NA,T	NA,1	NA,-inf	NA,inf	NA,0.795747	0.000324772	0.000649887
2	chr15:63434913:G:A	63434913	NA,A	NA,G	NA,1	NA,inf	NA,inf	NA,0.803606	0.000324713	0.000649687
2	chr15:63692902:C:T	63692902	NA,T	NA,C	NA,1	NA,inf	NA,inf	NA,0.844798	0.00032415	0.000648731
2	chr15:62779726:A:G	62779726	NA,G	NA,A	NA,1	NA,inf	NA,inf	NA,0.861906	0.000323233	0.000646738
2	chr15:63741502:G:A	63741502	NA,A	NA,G	NA,1	NA,inf	NA,inf	NA,1.02807	0.000322955	0.000646441
2	chr15:63525471:C:A	63525471	NA,A	NA,C	NA,1	NA,inf	NA,inf	NA,0.900348	0.000322532	0.000645452
2	chr15:62704099:C:G	62704099	NA,G	NA,C	NA,1	NA,-inf	NA,inf	NA,0.993963	0.000322387	0.000645182
2	chr15:63798286:T:C	63798286	NA,C	NA,T	NA,1	NA,inf	NA,inf	NA,1.02722	0.000322224	0.000644975
2	chr15:63391905:C:T	63391905	NA,T	NA,C	NA,1	NA,inf	NA,inf	NA,0.971963	0.00032209	0.000644538
2	chr15:63590452:C:T	63590452	NA,T	NA,C	NA,1	NA,inf	NA,inf	NA,1.02785	0.000321847	0.000644213
2	chr15:63080932:A:T	63080932	NA,T	NA,A	NA,1	NA,-inf	NA,inf	NA,0.71197	0.000321558	0.00064342
2	chr15:63673265:A:G	63673265	NA,G	NA,A	NA,1	NA,inf	NA,inf	NA,1.02506	0.000321304	0.000643136
2	chr15:63002860:T:G	63002860	NA,G	NA,T	NA,1	NA,inf	NA,inf	NA,1.00741	0.000320877	0.000641971
2	chr15:62652184:C:T	62652184	NA,T	NA,C	NA,1	NA,-inf	NA,inf	NA,0.96157	0.000319692	0.000639187
2	chr15:63004089:C:T	63004089	NA,T	NA,C	NA,1	NA,inf	NA,inf	NA,1.00343	0.00031949	0.000639196
2	chr15:62672373:T:C	62672373	NA,C	NA,T	NA,1	NA,-inf	NA,inf	NA,0.98994	0.000319288	0.000638963
2	chr15:63158154:T:C	63158154	NA,C	NA,T	NA,1	NA,inf	NA,inf	NA,0.813877	0.000319008	0.000638361
2	chr15:63320872:G:C	63320872	NA,C	NA,G	NA,1	NA,-inf	NA,inf	NA,0.804036	0.000318432	0.000637166
2	chr15:62929315:G:C	62929315	NA,C	NA,G	NA,1	NA,inf	NA,inf	NA,1.00665	0.000315541	0.000631248
2	chr15:63645278:C:A	63645278	NA,A	NA,C	NA,1	NA,inf	NA,inf	NA,1.01287	0.000315188	0.000630893
2	chr15:62691604:G:A	62691604	NA,A	NA,G	NA,1	NA,-inf	NA,inf	NA,0.984974	0.000314762	0.000629905
2	chr15:62696505:A:G	62696505	NA,G	NA,A	NA,1	NA,-inf	NA,inf	NA,0.983163	0.000314104	0.000628602
2	chr15:62851913:C:A	62851913	A,NA	C,NA	1,NA	inf,NA	inf,NA	1.08785,NA	0.000313987	0.000628303
2	chr15:62980722:C:CCCA	62980722	NA,CCCA	NA,C	NA,1	NA,-inf	NA,inf	NA,1.14976	0.000313841	0.000626024
2	chr15:63593645:T:A	63593645	NA,A	NA,T	NA,1	NA,inf	NA,inf	NA,0.874947	0.000313299	0.000626973
2	chr15:63796290:A:T	63796290	NA,T	NA,A	NA,1	NA,inf	NA,inf	NA,1.01308	0.000312793	0.000626089
2	chr15:63317216:G:A	63317216	NA,A	NA,G	NA,1	NA,-inf	NA,inf	NA,0.663944	0.000312577	0.000625326
2	chr15:63002856:T:G	63002856	NA,G	NA,T	NA,1	NA,inf	NA,inf	NA,0.989481	0.000312523	0.000625263
2	chr15:63803645:T:A	63803645	A,A	T,T	1,1	inf,inf	inf,inf	0.940872,1.84005	0.000311549	0.000623742
2	chr15:63668837:C:T	63668837	NA,T	NA,C	NA,1	NA,-inf	NA,inf	NA,0.844432	0.000311079	0.000622526
2	chr15:63346004:A:G	63346004	NA,G	NA,A	NA,1	NA,-inf	NA,inf	NA,0.835215	0.000310993	0.000622031
2	chr15:62901014:G:A	62901014	NA,A	NA,G	NA,1	NA,inf	NA,inf	NA,0.773167	0.000310561	0.000621393
2	chr15:63039889:C:T	63039889	NA,T	NA,C	NA,1	NA,-inf	NA,inf	NA,0.454954	0.000310221	0.000620688
2	chr15:63710783:T:C	63710783	NA,C	NA,T	NA,1	NA,inf	NA,inf	NA,0.997573	0.00030877	0.000618049
2	chr15:63785008:G:A	63785008	NA,A	NA,G	NA,1	NA,inf	NA,inf	NA,0.905908	0.000306597	0.000613569
2	chr15:62575463:G:C	62575463	NA,C	NA,G	NA,1	NA,-inf	NA,inf	NA,0.782872	0.000304872	0.000610015
2	chr15:63687086:T:C	63687086	NA,C	NA,T	NA,1	NA,inf	NA,inf	NA,1.00213	0.000304567	0.000609436
2	chr15:63616496:G:A	63616496	NA,A	NA,G	NA,1	NA,-inf	NA,inf	NA,0.757198	0.000304464	0.000609333
2	chr15:63607948:G:A	63607948	NA,A	NA,G	NA,1	NA,-inf	NA,inf	NA,0.768596	0.000304311	0.000609035
2	chr15:62669862:T:G	62669862	G,NA	T,NA	1,NA	inf,NA	inf,NA	1.2777,NA	0.000304264	0.000608988
2	chr15:62934163:T:G	62934163	NA,G	NA,T	NA,1	NA,inf	NA,inf	NA,1.04523	0.000304063	0.000608307
2	chr15:62710100:A:T	62710100	NA,T	NA,A	NA,1	NA,-inf	NA,inf	NA,0.955943	0.000303565	0.000607519
2	chr15:63099136:C:T	63099136	NA,T	NA,C	NA,1	NA,inf	NA,inf	NA,0.969339	0.000302628	0.000605519
2	chr15:62642469:C:G	62642469	NA,G	NA,C	NA,1	NA,inf	NA,inf	NA,0.807854	0.000302354	0.000605093
2	chr15:62980723:T:TTCA	62980723	NA,TTCA	NA,T	NA,1	NA,-inf	NA,inf	NA,1.12274	0.000302272	0.000602987
2	chr15:63158414:T:C	63158414	NA,C	NA,T	NA,1	NA,inf	NA,inf	NA,0.782108	0.000302112	0.000604554
2	chr15:62698707:G:A	62698707	A,A	G,G	1,1	inf,inf	inf,inf	1.30784,1.28954	0.000301745	0.000604205
2	chr15:63344033:C:G	63344033	NA,G	NA,C	NA,1	NA,-inf	NA,inf	NA,0.646153	0.000301201	0.000602589
2	chr15:63060759:T:C	63060759	NA,C	NA,T	NA,1	NA,inf	NA,inf	NA,1.13833	0.000300812	0.000601915
2	chr15:63608628:G:C	63608628	NA,C	NA,G	NA,1	NA,-inf	NA,inf	NA,0.759982	0.00030066	0.000601729
2	chr15:62981687:G:A	62981687	NA,A	NA,G	NA,1	NA,inf	NA,inf	NA,0.941703	0.000300089	0.000600365
2	chr15:62572010:T:C	62572010	NA,C	NA,T	NA,1	NA,inf	NA,inf	NA,0.786703	0.000299634	0.000599571
2	chr15:62816569:T:C	62816569	NA,C	NA,T	NA,1	NA,inf	NA,inf	NA,0.827228	0.000299398	0.000599117
2	chr15:62567592:T:C	62567592	NA,C	NA,T	NA,1	NA,-inf	NA,inf	NA,0.738361	0.000299264	0.000598732
2	chr15:62832797:C:T	62832797	T,NA	C,NA	1,NA	inf,NA	inf,NA	1.23617,NA	0.000299229	0.000598782
2	chr15:63616448:G:A	63616448	NA,A	NA,G	NA,1	NA,-inf	NA,inf	NA,0.746763	0.000299149	0.000598697
2	chr15:62723498:C:T	62723498	NA,T	NA,C	NA,1	NA,inf	NA,inf	NA,0.777206	0.000299082	0.000598431
2	chr15:63002880:T:G	63002880	NA,G	NA,T	NA,1	NA,inf	NA,inf	NA,0.959506	0.00029881	0.000597851
2	chr15:63472403:G:T	63472403	T,T	G,G	1,1	inf,-inf	inf,inf	0.0250709,2.109	0.000298777	0.000598079
2	chr15:62603831:T:A	62603831	NA,A	NA,T	NA,1	NA,inf	NA,inf	NA,0.830499	0.000298654	0.000597637
2	chr15:62807056:GGT:G	62807056	G,NA	GGT,NA	1,NA	inf,NA	inf,NA	1.27188,NA	0.00029845	0.000597225
2	chr15:63670175:AG:A	63670175	NA,A	NA,AG	NA,1	NA,inf	NA,inf	NA,0.974704	0.000298438	0.000597368
2	chr15:63609286:G:A	63609286	A,NA	G,NA	1,NA	inf,NA	inf,NA	1.16193,NA	0.000298396	0.000597105
2	chr15:62995934:A:G	62995934	NA,G	NA,A	NA,1	NA,inf	NA,inf	NA,0.997521	0.000298242	0.000596589
2	chr15:63385736:T:C	63385736	NA,C	NA,T	NA,1	NA,inf	NA,inf	NA,0.820343	0.000297674	0.000595645
2	chr15:62568051:A:G	62568051	NA,G	NA,A	NA,1	NA,-inf	NA,inf	NA,0.779078	0.000297576	0.000595433
2	chr15:62707044:T:C	62707044	NA,C	NA,T	NA,1	NA,inf	NA,inf	NA,0.803258	0.00029754	0.000595345
2	chr15:62756108:A:C	62756108	NA,C	NA,A	NA,1	NA,-inf	NA,inf	NA,0.715914	0.000297232	0.000594796
2	chr15:63444436:A:G	63444436	NA,G	NA,A	NA,1	NA,inf	NA,inf	NA,0.796823	0.000296151	0.000592582
2	chr15:62997241:G:A	62997241	NA,A	NA,G	NA,1	NA,inf	NA,inf	NA,0.992235	0.000296093	0.000592291
2	chr15:63317927:C:T	63317927	NA,T	NA,C	NA,1	NA,-inf	NA,inf	NA,0.634413	0.000295397	0.000590966
2	chr15:62833784:T:G	62833784	G,NA	T,NA	1,NA	inf,NA	inf,NA	1.22838,NA	0.000294526	0.000589375
2	chr15:63336090:A:G	63336090	G,G	A,A	1,1	-inf,inf	inf,inf	0.0529238,1.70593	0.000294333	0.000588837
2	chr15:62815252:C:T	62815252	T,NA	C,NA	1,NA	inf,NA	inf,NA	1.25309,NA	0.000294183	0.000588687
2	chr15:62729116:T:C	62729116	NA,C	NA,T	NA,1	NA,inf	NA,inf	NA,0.820161	0.000293968	0.000588174
2	chr15:63801713:T:C	63801713	C,C	T,T	1,1	inf,inf	inf,inf	0.929697,1.81525	0.000293879	0.000588367
2	chr15:62901688:A:G	62901688	G,G	A,A	1,1	inf,-inf	inf,inf	1.15113,1.76672	0.000293772	0.000586744
2	chr15:63800325:C:T	63800325	T,T	C,C	1,1	inf,inf	inf,inf	0.939205,1.80664	0.000293643	0.000587896
2	chr15:63094424:G:C	63094424	NA,C	NA,G	NA,1	NA,inf	NA,inf	NA,0.523112	0.000293273	0.00058689
2	chr15:62715707:A:G	62715707	NA,G	NA,A	NA,1	NA,inf	NA,inf	NA,0.887488	0.000292734	0.000586176
2	chr15:62848107:T:C	62848107	C,NA	T,NA	1,NA	inf,NA	inf,NA	1.04998,NA	0.0002927	0.000585713
2	chr15:63002864:T:G	63002864	NA,G	NA,T	NA,1	NA,inf	NA,inf	NA,0.944622	0.000292356	0.000584923
2	chr15:63438702:G:A	63438702	NA,A	NA,G	NA,1	NA,-inf	NA,inf	NA,0.72014	0.000292348	0.000584992
2	chr15:63666005:C:T	63666005	NA,T	NA,C	NA,1	NA,inf	NA,inf	NA,0.961185	0.000292303	0.000585087
2	chr15:63651924:T:C	63651924	NA,C	NA,T	NA,1	NA,inf	NA,inf	NA,0.960481	0.000292001	0.000584482
2	chr15:62850513:A:G	62850513	G,NA	A,NA	1,NA	inf,NA	inf,NA	1.0487,NA	0.000291757	0.000583827
2	chr15:62998099:G:C	62998099	NA,C	NA,G	NA,1	NA,inf	NA,inf	NA,0.898967	0.000291562	0.000583264
2	chr15:63660260:C:A	63660260	NA,A	NA,C	NA,1	NA,-inf	NA,inf	NA,0.795552	0.000290828	0.000582065
2	chr15:63606987:C:T	63606987	NA,T	NA,C	NA,1	NA,inf	NA,inf	NA,0.964047	0.000290653	0.00058178
2	chr15:63755979:A:T	63755979	T,NA	A,NA	1,NA	inf,NA	inf,NA	1.15863,NA	0.000290506	0.00058132
2	chr15:63064183:A:T	63064183	NA,T	NA,A	NA,1	NA,inf	NA,inf	NA,1.12527	0.000289911	0.000580108
2	chr15:63441105:G:A	63441105	NA,A	NA,G	NA,1	NA,-inf	NA,inf	NA,0.886406	0.000289565	0.000579493
2	chr15:62914172:T:G	62914172	NA,G	NA,T	NA,1	NA,-inf	NA,inf	NA,0.910686	0.000289495	0.000578465
2	chr15:63429277:G:A	63429277	NA,A	NA,G	NA,1	NA,inf	NA,inf	NA,0.967382	0.000289463	0.000579214
2	chr15:63531893:C:T	63531893	NA,T	NA,C	NA,1	NA,inf	NA,inf	NA,0.93086	0.000288141	0.000576749
2	chr15:63253564:C:G	63253564	NA,G	NA,C	NA,1	NA,inf	NA,inf	NA,0.754406	0.000287413	0.000575132
2	chr15:63737678:C:T	63737678	NA,T	NA,C	NA,1	NA,-inf	NA,inf	NA,0.717375	0.000287274	0.000574937
2	chr15:63788778:G:A	63788778	A,A	G,G	1,1	inf,inf	inf,inf	0.893384,1.85288	0.000287139	0.000574874
2	chr15:62706162:G:A	62706162	NA,A	NA,G	NA,1	NA,-inf	NA,inf	NA,0.911662	0.000286619	0.000573602
2	chr15:62815080:G:A	62815080	A,A	G,G	1,1	inf,-inf	inf,inf	1.99965,0.103529	0.000286533	0.000573384
2	chr15:62570064:C:T	62570064	NA,T	NA,C	NA,1	NA,-inf	NA,inf	NA,0.749709	0.000285736	0.000571743
2	chr15:63508436:G:A	63508436	NA,A	NA,G	NA,1	NA,inf	NA,inf	NA,0.926055	0.000285588	0.000571637
2	chr15:63093359:G:A	63093359	NA,A	NA,G	NA,1	NA,inf	NA,inf	NA,0.934613	0.000284953	0.000570159
2	chr15:63459512:T:C	63459512	NA,C	NA,T	NA,1	NA,-inf	NA,inf	NA,0.699398	0.000284437	0.000569124
2	chr15:63002184:T:C	63002184	NA,C	NA,T	NA,1	NA,inf	NA,inf	NA,0.92597	0.000284434	0.000569075
2	chr15:63088224:T:TG	63088224	NA,TG	NA,T	NA,1	NA,inf	NA,inf	NA,0.984588	0.00028431	0.000568883
2	chr15:62966409:C:G	62966409	NA,G	NA,C	NA,1	NA,-inf	NA,inf	NA,1.0814	0.000284221	0.000567078
2	chr15:63097776:G:A	63097776	NA,A	NA,G	NA,1	NA,inf	NA,inf	NA,0.932943	0.000283772	0.000567797
2	chr15:63063272:T:C	63063272	NA,C	NA,T	NA,1	NA,inf	NA,inf	NA,1.10868	0.000283306	0.000566897
2	chr15:63629971:A:T	63629971	NA,T	NA,A	NA,1	NA,-inf	NA,inf	NA,0.769318	0.000283152	0.000566536
2	chr15:62622982:T:A	62622982	A,NA	T,NA	1,NA	-inf,NA	inf,NA	1.35456,NA	0.000283071	0.000566468
2	chr15:63068844:C:T	63068844	NA,T	NA,C	NA,1	NA,inf	NA,inf	NA,1.10621	0.000282938	0.000566159
2	chr15:63000012:A:G	63000012	NA,G	NA,A	NA,1	NA,inf	NA,inf	NA,0.934995	0.000282887	0.000565993
2	chr15:62662706:A:G	62662706	G,NA	A,NA	1,NA	inf,NA	inf,NA	1.24075,NA	0.000282623	0.000565675
2	chr15:63722895:C:T	63722895	T,NA	C,NA	1,NA	-inf,NA	inf,NA	1.53681,NA	0.000282413	0.000565126
2	chr15:63676483:G:A	63676483	NA,A	NA,G	NA,1	NA,inf	NA,inf	NA,0.936831	0.000282298	0.00056506
2	chr15:63319263:G:A	63319263	NA,A	NA,G	NA,1	NA,-inf	NA,inf	NA,0.608343	0.000282263	0.000564701
2	chr15:63042591:C:T	63042591	NA,T	NA,C	NA,1	NA,-inf	NA,inf	NA,0.430773	0.000282055	0.000564232
2	chr15:63311012:T:C	63311012	NA,C	NA,T	NA,1	NA,-inf	NA,inf	NA,0.726286	0.00028174	0.000563763
2	chr15:62842918:C:T	62842918	NA,T	NA,C	NA,1	NA,inf	NA,inf	NA,0.914116	0.0002815	0.000563268
2	chr15:62832720:G:C	62832720	C,NA	G,NA	1,NA	inf,NA	inf,NA	1.20118,NA	0.00028149	0.000563291
2	chr15:63263517:TA:T	63263517	NA,T	NA,TA	NA,1	NA,inf	NA,inf	NA,0.666951	0.000281439	0.000563292
2	chr15:62832446:AC:A	62832446	NA,A	NA,AC	NA,1	NA,-inf	NA,inf	NA,0.914581	0.000281321	0.000562987
2	chr15:62562699:C:T	62562699	NA,T	NA,C	NA,1	NA,-inf	NA,inf	NA,0.744976	0.000280774	0.000561804
2	chr15:63139199:A:C	63139199	NA,C	NA,A	NA,1	NA,inf	NA,inf	NA,0.714545	0.000280487	0.000561274
2	chr15:63574079:C:T	63574079	T,NA	C,NA	1,NA	inf,NA	inf,NA	1.19439,NA	0.000280209	0.000560719
2	chr15:63505020:C:G	63505020	NA,G	NA,C	NA,1	NA,inf	NA,inf	NA,0.911544	0.00027987	0.000560192
2	chr15:62713673:T:C	62713673	C,C	T,T	1,1	-inf,-inf	inf,inf	1.97181,0.617336	0.00027889	0.000558471
2	chr15:63577969:T:C	63577969	NA,C	NA,T	NA,1	NA,inf	NA,inf	NA,0.902998	0.000278867	0.000558186
2	chr15:62668836:G:C	62668836	C,NA	G,NA	1,NA	inf,NA	inf,NA	1.23014,NA	0.000278705	0.000557835
2	chr15:63115413:CCT:C	63115413	NA,C	NA,CCT	NA,1	NA,-inf	NA,inf	NA,0.77243	0.000278527	0.000557398
2	chr15:62667158:G:A	62667158	NA,A	NA,G	NA,1	NA,inf	NA,inf	NA,0.766479	0.000278521	0.000557299
2	chr15:62843070:A:G	62843070	G,NA	A,NA	1,NA	inf,NA	inf,NA	1.18935,NA	0.000278358	0.000557023
2	chr15:63297490:A:T	63297490	T,NA	A,NA	1,NA	inf,NA	inf,NA	0.614182,NA	0.000277803	0.000555927
2	chr15:62826995:G:C	62826995	C,C	G,G	1,1	-inf,-inf	inf,inf	1.98276,0.365962	0.00027769	0.000555903
2	chr15:62910284:A:G	62910284	NA,G	NA,A	NA,1	NA,inf	NA,inf	NA,0.728947	0.000277681	0.000555625
2	chr15:63001409:T:C	63001409	NA,C	NA,T	NA,1	NA,inf	NA,inf	NA,0.909984	0.000277564	0.000555335
2	chr15:63806394:C:T	63806394	NA,T	NA,C	NA,1	NA,-inf	NA,inf	NA,0.707154	0.000277203	0.000554703
2	chr15:62691151:G:A	62691151	NA,A	NA,G	NA,1	NA,inf	NA,inf	NA,0.823502	0.000277193	0.00055507
2	chr15:63663532:T:G	63663532	NA,G	NA,T	NA,1	NA,inf	NA,inf	NA,0.923203	0.000275647	0.000551749
2	chr15:62685111:C:T	62685111	T,T	C,C	1,1	-inf,-inf	inf,inf	1.35513,0.949016	0.000275471	0.000551683
2	chr15:63063648:T:C	63063648	NA,C	NA,T	NA,1	NA,inf	NA,inf	NA,1.09192	0.000275297	0.000550865
2	chr15:63802269:T:G	63802269	G,G	T,T	1,1	inf,inf	inf,inf	0.917112,1.79361	0.000274951	0.000550464
2	chr15:63103396:T:C	63103396	NA,C	NA,T	NA,1	NA,inf	NA,inf	NA,0.888127	0.000274914	0.000550159
2	chr15:63774838:T:C	63774838	C,C	T,T	1,1	inf,inf	inf,inf	0.898675,1.79942	0.000274848	0.000550271
2	chr15:62711826:A:G	62711826	G,G	A,A	1,1	inf,-inf	inf,inf	0.133289,2.00777	0.000274848	0.000550335
2	chr15:62675196:C:T	62675196	T,T	C,C	1,1	-inf,-inf	inf,inf	1.69311,1.20577	0.000274769	0.000550302
2	chr15:63363128:G:C	63363128	C,C	G,G	1,1	inf,inf	inf,inf	0.324094,1.89265	0.000274685	0.000549528
2	chr15:63467066:A:C	63467066	NA,C	NA,A	NA,1	NA,inf	NA,inf	NA,0.691494	0.000274631	0.000549524
2	chr15:63798416:A:G	63798416	NA,G	NA,A	NA,1	NA,inf	NA,inf	NA,0.678473	0.000274147	0.000548553
2	chr15:62728332:G:A	62728332	A,NA	G,NA	1,NA	-inf,NA	inf,NA	1.22033,NA	0.000274032	0.000548351
2	chr15:62643527:T:G	62643527	NA,G	NA,T	NA,1	NA,inf	NA,inf	NA,0.736628	0.00027356	0.000547447
2	chr15:62812531:G:T	62812531	T,NA	G,NA	1,NA	inf,NA	inf,NA	1.21143,NA	0.000273258	0.000546818
2	chr15:62805272:T:C	62805272	C,NA	T,NA	1,NA	inf,NA	inf,NA	1.21825,NA	0.000272886	0.000546076
2	chr15:62980384:G:A	62980384	NA,A	NA,G	NA,1	NA,inf	NA,inf	NA,0.704937	0.000272658	0.000545499
2	chr15:62952630:G:T	62952630	NA,T	NA,G	NA,1	NA,-inf	NA,inf	NA,0.642966	0.00027261	0.000545555
2	chr15:63716715:G:A	63716715	NA,A	NA,G	NA,1	NA,inf	NA,inf	NA,0.675611	0.000272513	0.000545286
2	chr15:63335626:G:A	63335626	NA,A	NA,G	NA,1	NA,inf	NA,inf	NA,0.987961	0.000272511	0.000545318
2	chr15:63193581:G:A	63193581	NA,A	NA,G	NA,1	NA,inf	NA,inf	NA,0.615625	0.000272189	0.000544772
2	chr15:63448313:T:A	63448313	NA,A	NA,T	NA,1	NA,-inf	NA,inf	NA,0.835307	0.000272084	0.000544416
2	chr15:62890383:A:G	62890383	NA,G	NA,A	NA,1	NA,inf	NA,inf	NA,0.794175	0.000271804	0.000543853
2	chr15:63446221:A:G	63446221	NA,G	NA,A	NA,1	NA,inf	NA,inf	NA,0.73917	0.000271729	0.00054372
2	chr15:63822894:T:C	63822894	NA,C	NA,T	NA,1	NA,-inf	NA,inf	NA,0.759863	0.000271639	0.000543609
2	chr15:63719569:C:G	63719569	NA,G	NA,C	NA,1	NA,-inf	NA,inf	NA,0.686243	0.000271307	0.000542985
2	chr15:62914489:G:A	62914489	NA,A	NA,G	NA,1	NA,inf	NA,inf	NA,0.723058	0.000271184	0.000542653
2	chr15:62670469:G:A	62670469	NA,A	NA,G	NA,1	NA,-inf	NA,inf	NA,0.888162	0.000271074	0.000542489
2	chr15:63651756:C:T	63651756	NA,T	NA,C	NA,1	NA,inf	NA,inf	NA,0.908117	0.000271071	0.000542586
2	chr15:62699561:G:A	62699561	A,A	G,G	1,1	inf,inf	inf,inf	1.27016,1.26318	0.000271049	0.000542743
2	chr15:62890162:A:G	62890162	NA,G	NA,A	NA,1	NA,inf	NA,inf	NA,0.791808	0.000270832	0.00054191
2	chr15:63140066:C:T	63140066	T,T	C,C	1,1	inf,inf	inf,inf	1.18692,0.010316	0.000270783	0.000541896
2	chr15:63801003:C:T	63801003	T,NA	C,NA	1,NA	-inf,NA	inf,NA	0.269686,NA	0.000270758	0.000541829
2	chr15:62999565:C:T	62999565	NA,T	NA,C	NA,1	NA,inf	NA,inf	NA,0.848298	0.000269117	0.000538371
2	chr15:62903050:C:T	62903050	NA,T	NA,C	NA,1	NA,inf	NA,inf	NA,0.698133	0.000268833	0.000537907
2	chr15:63787582:C:T	63787582	NA,T	NA,C	NA,1	NA,-inf	NA,inf	NA,0.739876	0.000268466	0.000537153
2	chr15:63358692:C:T	63358692	T,NA	C,NA	1,NA	-inf,NA	inf,NA	0.2389,NA	0.000268334	0.00053698
2	chr15:63142997:T:C	63142997	C,C	T,T	1,1	inf,inf	inf,inf	0.570604,1.68972	0.000267127	0.000534478
2	chr15:63624024:C:T	63624024	NA,T	NA,C	NA,1	NA,inf	NA,inf	NA,0.821456	0.000266566	0.000533468
2	chr15:63107236:G:A	63107236	NA,A	NA,G	NA,1	NA,inf	NA,inf	NA,0.865938	0.000266214	0.000532748
2	chr15:63086147:T:A	63086147	NA,A	NA,T	NA,1	NA,inf	NA,inf	NA,1.02568	0.000265189	0.000530607
2	chr15:62574359:T:G	62574359	NA,G	NA,T	NA,1	NA,-inf	NA,inf	NA,0.696456	0.000264869	0.000529992
2	chr15:63107514:G:T	63107514	NA,T	NA,G	NA,1	NA,inf	NA,inf	NA,0.784015	0.000264706	0.000529676
2	chr15:63377590:A:G	63377590	NA,G	NA,A	NA,1	NA,inf	NA,inf	NA,0.892993	0.000264697	0.000529664
2	chr15:63403100:A:G	63403100	NA,G	NA,A	NA,1	NA,inf	NA,inf	NA,0.930493	0.000264678	0.000529626
2	chr15:63621783:G:A	63621783	NA,A	NA,G	NA,1	NA,-inf	NA,inf	NA,0.67798	0.000264519	0.000529401
2	chr15:62663486:G:T	62663486	T,T	G,G	1,1	-inf,-inf	inf,inf	1.59766,1.00454	0.0002642	0.000529212
2	chr15:62926650:C:T	62926650	NA,T	NA,C	NA,1	NA,inf	NA,inf	NA,0.794084	0.000264184	0.000528483
2	chr15:63311499:G:T	63311499	NA,T	NA,G	NA,1	NA,-inf	NA,inf	NA,0.569849	0.000263952	0.000528073
2	chr15:62911172:T:C	62911172	NA,C	NA,T	NA,1	NA,-inf	NA,inf	NA,0.845404	0.000263455	0.000526478
2	chr15:63158723:C:T	63158723	NA,T	NA,C	NA,1	NA,inf	NA,inf	NA,0.695994	0.000263447	0.000527188
2	chr15:63150161:T:C	63150161	NA,C	NA,T	NA,1	NA,-inf	NA,inf	NA,0.827454	0.000263117	0.000526462
2	chr15:63094581:A:G	63094581	NA,G	NA,A	NA,1	NA,inf	NA,inf	NA,0.855986	0.000262528	0.000525372
2	chr15:62838310:G:A	62838310	NA,A	NA,G	NA,1	NA,-inf	NA,inf	NA,0.700727	0.000262472	0.000524773
2	chr15:62713227:T:C	62713227	C,C	T,T	1,1	-inf,-inf	inf,inf	1.8905,0.678178	0.000262172	0.000525004
2	chr15:63610406:G:T	63610406	NA,T	NA,G	NA,1	NA,-inf	NA,inf	NA,0.675911	0.00026207	0.000524498
2	chr15:63648048:G:A	63648048	NA,A	NA,G	NA,1	NA,inf	NA,inf	NA,0.651891	0.000261975	0.000524206
2	chr15:63052708:A:G	63052708	NA,G	NA,A	NA,1	NA,inf	NA,inf	NA,1.05526	0.000261826	0.000523915
2	chr15:62812366:G:A	62812366	A,NA	G,NA	1,NA	inf,NA	inf,NA	1.19284,NA	0.000261696	0.000523685
2	chr15:62850295:G:A	62850295	A,NA	G,NA	1,NA	inf,NA	inf,NA	0.995795,NA	0.000261586	0.00052346
2	chr15:62812270:C:A	62812270	NA,A	NA,C	NA,1	NA,inf	NA,inf	NA,0.783885	0.000260651	0.000521548
2	chr15:62838042:A:G	62838042	G,NA	A,NA	1,NA	inf,NA	inf,NA	1.15481,NA	0.000260482	0.000521257
2	chr15:62640947:G:A	62640947	NA,A	NA,G	NA,1	NA,inf	NA,inf	NA,0.724771	0.000260408	0.000521197
2	chr15:63096367:G:A	63096367	NA,A	NA,G	NA,1	NA,inf	NA,inf	NA,0.870483	0.000259582	0.000519405
2	chr15:63566457:T:A	63566457	NA,A	NA,T	NA,1	NA,-inf	NA,inf	NA,0.699939	0.000259517	0.000519233
2	chr15:63682299:T:C	63682299	C,NA	T,NA	1,NA	-inf,NA	inf,NA	1.48488,NA	0.000259036	0.000518354
2	chr15:62871828:T:C	62871828	NA,C	NA,T	NA,1	NA,-inf	NA,inf	NA,0.701046	0.000258798	0.000517939
2	chr15:62871588:T:C	62871588	NA,C	NA,T	NA,1	NA,-inf	NA,inf	NA,0.701046	0.000258798	0.000517939
2	chr15:63726818:G:A	63726818	NA,A	NA,G	NA,1	NA,-inf	NA,inf	NA,0.655776	0.00025859	0.000517528
2	chr15:62978551:GC:G	62978551	NA,G	NA,GC	NA,1	NA,-inf	NA,inf	NA,1.00691	0.000258075	0.000514981
2	chr15:62991001:A:G	62991001	NA,G	NA,A	NA,1	NA,inf	NA,inf	NA,0.669218	0.000258016	0.000516213
2	chr15:62999431:G:A	62999431	NA,A	NA,G	NA,1	NA,inf	NA,inf	NA,0.856622	0.000257749	0.000515697
2	chr15:63226030:G:A	63226030	NA,A	NA,G	NA,1	NA,inf	NA,inf	NA,0.672516	0.000257512	0.000515314
2	chr15:62663259:A:T	62663259	T,NA	A,NA	1,NA	inf,NA	inf,NA	1.18921,NA	0.00025733	0.000515054
2	chr15:62568702:G:A	62568702	NA,A	NA,G	NA,1	NA,-inf	NA,inf	NA,0.682225	0.000256269	0.000512791
2	chr15:62756403:C:G	62756403	NA,G	NA,C	NA,1	NA,inf	NA,inf	NA,0.698153	0.00025621	0.00051267
2	chr15:62822429:C:T	62822429	T,T	C,C	1,1	inf,inf	inf,inf	1.75475,0.660221	0.0002562	0.000512949
2	chr15:63150875:C:T	63150875	NA,T	NA,C	NA,1	NA,inf	NA,inf	NA,0.471325	0.000255868	0.000512013
2	chr15:63376051:C:T	63376051	NA,T	NA,C	NA,1	NA,-inf	NA,inf	NA,0.988857	0.000255758	0.000511572
2	chr15:63270007:A:G	63270007	NA,G	NA,A	NA,1	NA,inf	NA,inf	NA,0.648279	0.000255332	0.000511037
2	chr15:62826562:C:G	62826562	G,G	C,C	1,1	-inf,-inf	inf,inf	1.91906,0.403403	0.000255242	0.000510994
2	chr15:63793691:G:A	63793691	A,A	G,G	1,1	inf,inf	inf,inf	0.881408,1.77373	0.000255014	0.000510559
2	chr15:63332892:C:T	63332892	T,T	C,C	1,1	-inf,inf	inf,inf	0.0435668,1.64694	0.000254628	0.000509418
2	chr15:62725811:A:G	62725811	NA,G	NA,A	NA,1	NA,-inf	NA,inf	NA,0.78367	0.000254387	0.000509036
2	chr15:63755086:T:C	63755086	C,C	T,T	1,1	inf,inf	inf,inf	0.72347,1.87759	0.000254269	0.000509074
2	chr15:62580039:A:G	62580039	NA,G	NA,A	NA,1	NA,inf	NA,inf	NA,0.708219	0.000254113	0.000508532
2	chr15:63309180:G:A	63309180	A,A	G,G	1,1	-inf,inf	inf,inf	0.0705362,1.21958	0.000253988	0.000508152
2	chr15:62599972:A:G	62599972	NA,G	NA,A	NA,1	NA,inf	NA,inf	NA,0.726871	0.000252406	0.000505108
2	chr15:63527746:C:T	63527746	NA,T	NA,C	NA,1	NA,-inf	NA,inf	NA,0.782725	0.000252345	0.000504812
2	chr15:62604773:A:G	62604773	NA,G	NA,A	NA,1	NA,inf	NA,inf	NA,0.721384	0.000251688	0.000503669
2	chr15:63148413:CAT:C	63148413	NA,C	NA,CAT	NA,1	NA,inf	NA,inf	NA,0.906925	0.000251499	0.000503243
2	chr15:62838063:A:G	62838063	NA,G	NA,A	NA,1	NA,inf	NA,inf	NA,0.862322	0.000251485	0.000503305
2	chr15:63347285:A:C	63347285	NA,C	NA,A	NA,1	NA,inf	NA,inf	NA,0.759153	0.000251196	0.000502679
2	chr15:63787518:G:C	63787518	NA,C	NA,G	NA,1	NA,-inf	NA,inf	NA,0.635274	0.00025118	0.000502708
2	chr15:62916294:G:T	62916294	NA,T	NA,G	NA,1	NA,-inf	NA,inf	NA,0.566838	0.000250943	0.000502193
2	chr15:62827807:A:G	62827807	G,G	A,A	1,1	-inf,-inf	inf,inf	1.8936,0.527426	0.000250718	0.000501932
2	chr15:62818806:G:A	62818806	A,NA	G,NA	1,NA	inf,NA	inf,NA	1.17189,NA	0.000250564	0.000501409
2	chr15:62576440:A:C	62576440	NA,C	NA,A	NA,1	NA,-inf	NA,inf	NA,0.705487	0.000250492	0.000501023
2	chr15:62849507:C:T	62849507	T,NA	C,NA	1,NA	inf,NA	inf,NA	0.971798,NA	0.000250422	0.000501122
2	chr15:62656298:A:G	62656298	NA,G	NA,A	NA,1	NA,inf	NA,inf	NA,0.681196	0.00024967	0.000499591
2	chr15:62903573:C:T	62903573	T,T	C,C	1,1	inf,-inf	inf,inf	1.26664,1.15059	0.000249393	0.000498506
2	chr15:63294346:A:G	63294346	NA,G	NA,A	NA,1	NA,-inf	NA,inf	NA,0.896974	0.000248677	0.000497689
2	chr15:63324362:A:T	63324362	T,T	A,A	1,1	-inf,inf	inf,inf	0.00662016,1.69518	0.000248521	0.000497197
2	chr15:63688250:T:C	63688250	NA,C	NA,T	NA,1	NA,-inf	NA,inf	NA,0.639907	0.00024846	0.000497257
2	chr15:63619726:A:G	63619726	NA,G	NA,A	NA,1	NA,inf	NA,inf	NA,0.847148	0.000247824	0.000496052
2	chr15:62556719:G:A	62556719	NA,A	NA,G	NA,1	NA,-inf	NA,inf	NA,0.603383	0.000247587	0.000495388
2	chr15:62669641:T:C	62669641	NA,C	NA,T	NA,1	NA,-inf	NA,inf	NA,0.817279	0.000247359	0.000495035
2	chr15:62982347:C:T	62982347	NA,T	NA,C	NA,1	NA,inf	NA,inf	NA,0.64274	0.000247343	0.000494864
2	chr15:63229687:A:G	63229687	NA,G	NA,A	NA,1	NA,inf	NA,inf	NA,0.903014	0.000246905	0.000494073
2	chr15:62647738:C:G	62647738	NA,G	NA,C	NA,1	NA,inf	NA,inf	NA,0.688765	0.00024664	0.000493664
2	chr15:62574827:A:C	62574827	NA,C	NA,A	NA,1	NA,inf	NA,inf	NA,0.770332	0.000246594	0.000493493
2	chr15:62812397:T:C	62812397	C,C	T,T	1,1	inf,inf	inf,inf	1.01194,1.27173	0.000246385	0.000492893
2	chr15:63788422:T:C	63788422	NA,C	NA,T	NA,1	NA,-inf	NA,inf	NA,0.624057	0.000246254	0.000492848
2	chr15:63574579:G:A	63574579	NA,A	NA,G	NA,1	NA,-inf	NA,inf	NA,0.685274	0.000245883	0.000491979
2	chr15:63763771:G:C	63763771	NA,C	NA,G	NA,1	NA,-inf	NA,inf	NA,0.627742	0.000245862	0.000492064
2	chr15:63788759:A:C	63788759	C,C	A,A	1,1	inf,inf	inf,inf	0.918615,1.75382	0.000245646	0.000491869
2	chr15:63147031:G:A	63147031	NA,A	NA,G	NA,1	NA,inf	NA,inf	NA,0.887501	0.000245089	0.000490418
2	chr15:62815193:A:T	62815193	NA,T	NA,A	NA,1	NA,inf	NA,inf	NA,0.734424	0.000244342	0.000489044
2	chr15:63744043:C:T	63744043	NA,T	NA,C	NA,1	NA,-inf	NA,inf	NA,0.630048	0.000244318	0.000488968
2	chr15:62798364:C:T	62798364	NA,T	NA,C	NA,1	NA,inf	NA,inf	NA,0.68232	0.000244299	0.000488868
2	chr15:62999324:G:C	62999324	NA,C	NA,G	NA,1	NA,inf	NA,inf	NA,0.781987	0.000244274	0.000488687
2	chr15:63297485:G:A	63297485	NA,A	NA,G	NA,1	NA,inf	NA,inf	NA,0.87502	0.000244138	0.000488506
2	chr15:63546638:C:T	63546638	NA,T	NA,C	NA,1	NA,-inf	NA,inf	NA,0.668679	0.000243462	0.000487114
2	chr15:62834058:C:T	62834058	NA,T	NA,C	NA,1	NA,inf	NA,inf	NA,0.710311	0.000243381	0.00048701
2	chr15:63169592:G:A	63169592	NA,A	NA,G	NA,1	NA,inf	NA,inf	NA,0.646896	0.00024328	0.000486897
2	chr15:62841674:CACATAAG:C	62841674	NA,C	NA,CACATAAG	NA,1	NA,-inf	NA,inf	NA,0.699778	0.000242944	0.000485678
2	chr15:62995099:C:T	62995099	NA,T	NA,C	NA,1	NA,-inf	NA,inf	NA,0.457317	0.000242679	0.000485688
2	chr15:62976352:G:A	62976352	NA,A	NA,G	NA,1	NA,inf	NA,inf	NA,0.817389	0.000242611	0.000485363
2	chr15:62887409:G:C	62887409	C,NA	G,NA	1,NA	inf,NA	inf,NA	0.913184,NA	0.000242561	0.000485386
2	chr15:62752438:A:G	62752438	G,G	A,A	1,1	-inf,-inf	inf,inf	0.3853,2.04326	0.00024221	0.000484641
2	chr15:63408983:A:T	63408983	NA,T	NA,A	NA,1	NA,-inf	NA,inf	NA,0.551048	0.000242065	0.000484391
2	chr15:63203981:T:C	63203981	NA,C	NA,T	NA,1	NA,inf	NA,inf	NA,0.653268	0.000241804	0.000483872
2	chr15:63485415:A:G	63485415	G,G	A,A	1,1	inf,-inf	inf,inf	0.715786,1.6219	0.000241615	0.000483778
2	chr15:62808624:T:C	62808624	NA,C	NA,T	NA,1	NA,inf	NA,inf	NA,0.684301	0.000241611	0.000483513
2	chr15:62772018:C:T	62772018	T,T	C,C	1,1	-inf,inf	inf,inf	1.29066,1.00893	0.000241548	0.000483246
2	chr15:63706575:G:A	63706575	NA,A	NA,G	NA,1	NA,-inf	NA,inf	NA,0.792248	0.000241367	0.000482989
2	chr15:62552962:A:G	62552962	NA,G	NA,A	NA,1	NA,-inf	NA,inf	NA,0.582456	0.000241093	0.0004824
2	chr15:63484488:A:G	63484488	NA,G	NA,A	NA,1	NA,-inf	NA,inf	NA,0.76793	0.000240804	0.000481944
2	chr15:63276881:C:T	63276881	T,T	C,C	1,1	inf,inf	inf,inf	0.0271963,1.42663	0.00024077	0.000481688
2	chr15:62814711:A:C	62814711	NA,C	NA,A	NA,1	NA,-inf	NA,inf	NA,0.624764	0.000240719	0.000481731
2	chr15:63584630:T:C	63584630	NA,C	NA,T	NA,1	NA,-inf	NA,inf	NA,0.649665	0.000240201	0.00048059
2	chr15:63697371:G:A	63697371	A,NA	G,NA	1,NA	-inf,NA	inf,NA	1.43168,NA	0.000239639	0.000479544
2	chr15:63656940:G:A	63656940	NA,A	NA,G	NA,1	NA,-inf	NA,inf	NA,0.614462	0.000239465	0.000479261
2	chr15:62595941:A:C	62595941	NA,C	NA,A	NA,1	NA,inf	NA,inf	NA,0.690259	0.000238356	0.000476991
2	chr15:63660734:C:T	63660734	NA,T	NA,C	NA,1	NA,-inf	NA,inf	NA,0.616178	0.000238267	0.000476859
2	chr15:63791401:A:G	63791401	NA,G	NA,A	NA,1	NA,-inf	NA,inf	NA,0.66175	0.000238123	0.000476455
2	chr15:63726751:C:T	63726751	T,NA	C,NA	1,NA	inf,NA	inf,NA	1.10585,NA	0.000238097	0.00047646
2	chr15:63149728:T:C	63149728	NA,C	NA,T	NA,1	NA,inf	NA,inf	NA,0.429554	0.000237965	0.000476198
2	chr15:63398895:T:C	63398895	NA,C	NA,T	NA,1	NA,-inf	NA,inf	NA,0.818453	0.000237902	0.00047587
2	chr15:63100458:G:T	63100458	NA,T	NA,G	NA,1	NA,inf	NA,inf	NA,0.803172	0.00023756	0.000475346
2	chr15:62842168:TTTATAAGTTAC:T	62842168	NA,T	NA,TTTATAAGTTAC	NA,1	NA,inf	NA,inf	NA,0.78361	0.000237371	0.000475073
2	chr15:63468214:C:G	63468214	NA,G	NA,C	NA,1	NA,-inf	NA,inf	NA,0.730586	0.000236826	0.000473894
2	chr15:63629934:CTT:C	63629934	NA,C	NA,CTT	NA,1	NA,inf	NA,inf	NA,0.81409	0.000236641	0.000473666
2	chr15:62751348:T:C	62751348	C,C	T,T	1,1	inf,-inf	inf,inf	0.0592718,1.98989	0.000236504	0.000473389
2	chr15:62921307:G:C	62921307	NA,C	NA,G	NA,1	NA,-inf	NA,inf	NA,0.782324	0.000236399	0.000472475
2	chr15:62725704:A:G	62725704	NA,G	NA,A	NA,1	NA,-inf	NA,inf	NA,0.755028	0.000235901	0.00047209
2	chr15:63199609:A:G	63199609	NA,G	NA,A	NA,1	NA,inf	NA,inf	NA,0.638105	0.0002354	0.000471059
2	chr15:63811741:G:A	63811741	NA,A	NA,G	NA,1	NA,-inf	NA,inf	NA,0.598625	0.000235332	0.000470978
2	chr15:63550165:G:A	63550165	NA,A	NA,G	NA,1	NA,-inf	NA,inf	NA,0.648384	0.0002353	0.000470783
2	chr15:62557214:G:A	62557214	NA,A	NA,G	NA,1	NA,-inf	NA,inf	NA,0.570894	0.000234938	0.000470083
2	chr15:63540575:C:T	63540575	NA,T	NA,C	NA,1	NA,-inf	NA,inf	NA,0.642465	0.000234351	0.000468889
2	chr15:62715304:T:TCCAC	62715304	NA,TCCAC	NA,T	NA,1	NA,-inf	NA,inf	NA,0.537565	0.000234158	0.00046855
2	chr15:63022106:C:T	63022106	NA,T	NA,C	NA,1	NA,-inf	NA,inf	NA,0.89992	0.000233826	0.000467948
2	chr15:62763960:A:T	62763960	T,T	A,A	1,1	-inf,-inf	inf,inf	0.0971501,2.07743	0.00023369	0.000467632
2	chr15:63149346:G:A	63149346	NA,A	NA,G	NA,1	NA,inf	NA,inf	NA,0.422906	0.000233632	0.000467524
2	chr15:62903201:G:A	62903201	A,A	G,G	1,1	inf,-inf	inf,inf	1.17425,1.65383	0.000233579	0.00046654
2	chr15:63424515:T:C	63424515	NA,C	NA,T	NA,1	NA,-inf	NA,inf	NA,0.632804	0.000233225	0.000466619
2	chr15:62910313:C:T	62910313	NA,T	NA,C	NA,1	NA,inf	NA,inf	NA,0.62197	0.000233023	0.00046628
2	chr15:62829490:CCAGGTCCCTCCCAT:C	62829490	C,C	CCAGGTCCCTCCCAT,CCAGGTCCCTCCCAT	1,1	inf,-inf	inf,inf	1.7694,0.486086	0.000233006	0.000465979
2	chr15:62842988:T:C	62842988	NA,C	NA,T	NA,1	NA,inf	NA,inf	NA,0.721322	0.000232673	0.000465732
2	chr15:62695188:C:T	62695188	T,NA	C,NA	1,NA	inf,NA	inf,NA	1.1296,NA	0.000232613	0.000465585
2	chr15:62796814:C:T	62796814	NA,T	NA,C	NA,1	NA,inf	NA,inf	NA,0.596802	0.000232394	0.000465062
2	chr15:62768127:C:G	62768127	G,G	C,C	1,1	-inf,inf	inf,inf	0.936555,1.238	0.000232369	0.000464972
2	chr15:63565179:A:G	63565179	NA,G	NA,A	NA,1	NA,-inf	NA,inf	NA,0.629941	0.000232354	0.000464897
2	chr15:62744831:T:C	62744831	NA,C	NA,T	NA,1	NA,-inf	NA,inf	NA,0.71931	0.000232276	0.000464817
2	chr15:63456557:C:G	63456557	NA,G	NA,C	NA,1	NA,inf	NA,inf	NA,0.576468	0.000232088	0.000464422
2	chr15:63817400:G:A	63817400	A,NA	G,NA	1,NA	-inf,NA	inf,NA	0.221925,NA	0.000231984	0.000464244
2	chr15:63048093:C:T	63048093	T,T	C,C	1,1	-inf,-inf	inf,inf	8.07656,3.19822	0.000231694	0.000463731
2	chr15:62742712:G:A	62742712	NA,A	NA,G	NA,1	NA,-inf	NA,inf	NA,0.731003	0.000231033	0.000462344
2	chr15:62966634:A:G	62966634	NA,G	NA,A	NA,1	NA,-inf	NA,inf	NA,0.799894	0.000230911	0.000461033
2	chr15:62963495:T:A	62963495	A,A	T,T	1,1	-inf,-inf	inf,inf	0.243414,1.76017	0.000230589	0.000459786
2	chr15:62828075:A:T	62828075	T,T	A,A	1,1	inf,inf	inf,inf	1.43792,0.906652	0.000230298	0.00046077
2	chr15:63754800:T:C	63754800	C,C	T,T	1,1	inf,inf	inf,inf	0.702667,1.83456	0.000230251	0.000460989
2	chr15:63358745:C:T	63358745	T,T	C,C	1,1	-inf,inf	inf,inf	0.0204999,1.68016	0.000230225	0.000460601
2	chr15:63315832:C:T	63315832	T,NA	C,NA	1,NA	-inf,NA	inf,NA	0.0749138,NA	0.000230167	0.000460606
2	chr15:63353714:A:G	63353714	G,G	A,A	1,1	inf,inf	inf,inf	1.21948,0.0459246	0.000229873	0.000460028
2	chr15:63130480:G:C	63130480	NA,C	NA,G	NA,1	NA,inf	NA,inf	NA,0.404017	0.000229776	0.000459806
2	chr15:63701756:C:T	63701756	NA,T	NA,C	NA,1	NA,-inf	NA,inf	NA,0.588104	0.000229736	0.000459783
2	chr15:62828807:A:G	62828807	NA,G	NA,A	NA,1	NA,inf	NA,inf	NA,0.706241	0.000229727	0.000459683
2	chr15:62757599:T:G	62757599	NA,G	NA,T	NA,1	NA,inf	NA,inf	NA,0.654291	0.000229701	0.000459646
2	chr15:63596627:A:T	63596627	NA,T	NA,A	NA,1	NA,inf	NA,inf	NA,0.779322	0.000229404	0.000459173
2	chr15:63408972:A:T	63408972	NA,T	NA,A	NA,1	NA,-inf	NA,inf	NA,0.650656	0.000229363	0.000458991
2	chr15:62692312:G:C	62692312	NA,C	NA,G	NA,1	NA,inf	NA,inf	NA,0.707505	0.000229129	0.000458562
2	chr15:63760244:G:C	63760244	NA,C	NA,G	NA,1	NA,-inf	NA,inf	NA,0.590578	0.000229096	0.000458505
2	chr15:62809020:G:A	62809020	NA,A	NA,G	NA,1	NA,-inf	NA,inf	NA,0.594557	0.000229014	0.000458328
2	chr15:63697125:T:C	63697125	C,NA	T,NA	1,NA	inf,NA	inf,NA	1.07989,NA	0.000228977	0.00045821
2	chr15:63052495:C:T	63052495	NA,T	NA,C	NA,1	NA,inf	NA,inf	NA,0.951647	0.000228779	0.000457797
2	chr15:63051432:T:C	63051432	C,C	T,T	1,1	-inf,inf	inf,inf	0.017902,0.458163	0.000228548	0.000457284
2	chr15:62657517:G:A	62657517	NA,A	NA,G	NA,1	NA,-inf	NA,inf	NA,0.676025	0.000228418	0.000457118
2	chr15:62830057:T:C	62830057	NA,C	NA,T	NA,1	NA,inf	NA,inf	NA,0.657514	0.000228417	0.000457089
2	chr15:63240376:G:A	63240376	NA,A	NA,G	NA,1	NA,inf	NA,inf	NA,0.529036	0.000227494	0.000455209
2	chr15:62992718:C:T	62992718	T,T	C,C	1,1	inf,-inf	inf,inf	1.96618,0.172449	0.000227338	0.000455001
2	chr15:62741565:T:C	62741565	NA,C	NA,T	NA,1	NA,-inf	NA,inf	NA,0.701245	0.000227217	0.000454695
2	chr15:63285435:T:A	63285435	NA,A	NA,T	NA,1	NA,inf	NA,inf	NA,0.458142	0.000227159	0.000454579
2	chr15:63398302:T:C	63398302	NA,C	NA,T	NA,1	NA,inf	NA,inf	NA,0.815734	0.000226801	0.000453851
2	chr15:63764750:TCTCTA:T	63764750	NA,T	NA,TCTCTA	NA,1	NA,-inf	NA,inf	NA,0.576189	0.000226644	0.000453602
2	chr15:63217385:C:T	63217385	NA,T	NA,C	NA,1	NA,inf	NA,inf	NA,0.698935	0.000226459	0.000453282
2	chr15:63739878:A:ACG	63739878	ACG,ACG	A,A	1,1	inf,inf	inf,inf	0.958652,1.73054	0.000225692	0.000451897
2	chr15:62572626:C:T	62572626	NA,T	NA,C	NA,1	NA,-inf	NA,inf	NA,0.606168	0.000225194	0.000450619
2	chr15:62835094:C:T	62835094	T,T	C,C	1,1	inf,-inf	inf,inf	1.91063,0.0875584	0.000225073	0.000450364
2	chr15:62693689:C:G	62693689	G,NA	C,NA	1,NA	inf,NA	inf,NA	1.11096,NA	0.000224895	0.000450139
2	chr15:62706312:C:T	62706312	T,NA	C,NA	1,NA	inf,NA	inf,NA	1.11309,NA	0.000224811	0.00044997
2	chr15:62663585:A:G	62663585	G,NA	A,NA	1,NA	inf,NA	inf,NA	1.11303,NA	0.000224522	0.000449391
2	chr15:62648668:C:T	62648668	NA,T	NA,C	NA,1	NA,inf	NA,inf	NA,0.694658	0.000224064	0.00044844
2	chr15:63769956:C:G	63769956	NA,G	NA,C	NA,1	NA,-inf	NA,inf	NA,0.573751	0.000223803	0.000447911
2	chr15:63001481:T:A	63001481	NA,A	NA,T	NA,1	NA,-inf	NA,inf	NA,0.608777	0.000223435	0.000447145
2	chr15:63092743:C:T	63092743	NA,T	NA,C	NA,1	NA,inf	NA,inf	NA,0.761153	0.000223123	0.000446465
2	chr15:63280725:C:T	63280725	NA,T	NA,C	NA,1	NA,-inf	NA,inf	NA,0.578364	0.000223096	0.000446459
2	chr15:63070441:A:G	63070441	NA,G	NA,A	NA,1	NA,inf	NA,inf	NA,0.356608	0.000223059	0.000446373
2	chr15:62657277:T:C	62657277	NA,C	NA,T	NA,1	NA,inf	NA,inf	NA,0.662442	0.000222808	0.000445888
2	chr15:63066363:G:A	63066363	NA,A	NA,G	NA,1	NA,inf	NA,inf	NA,0.407543	0.000222288	0.000444833
2	chr15:63100579:A:T	63100579	NA,T	NA,A	NA,1	NA,inf	NA,inf	NA,0.364573	0.000222194	0.000444626
2	chr15:63531854:C:T	63531854	NA,T	NA,C	NA,1	NA,-inf	NA,inf	NA,0.609894	0.00022208	0.000444346
2	chr15:63286369:A:G	63286369	G,NA	A,NA	1,NA	inf,NA	inf,NA	0.60306,NA	0.000222023	0.000444316
2	chr15:63792443:AAC:A	63792443	A,NA	AAC,NA	1,NA	-inf,NA	inf,NA	0.774894,NA	0.000221904	0.000444052
2	chr15:63791947:T:C	63791947	C,C	T,T	1,1	inf,-inf	inf,inf	0.328246,1.73278	0.000221885	0.000444208
2	chr15:62660753:G:A	62660753	A,NA	G,NA	1,NA	inf,NA	inf,NA	1.09817,NA	0.000221496	0.000443334
2	chr15:63589099:T:C	63589099	C,NA	T,NA	1,NA	inf,NA	inf,NA	1.40161,NA	0.000221234	0.00044274
2	chr15:62553463:C:T	62553463	NA,T	NA,C	NA,1	NA,inf	NA,inf	NA,0.611365	0.0002204	0.000441071
2	chr15:62664601:G:A	62664601	A,NA	G,NA	1,NA	inf,NA	inf,NA	1.10178,NA	0.00022035	0.00044104
2	chr15:63351327:C:T	63351327	NA,T	NA,C	NA,1	NA,inf	NA,inf	NA,0.515218	0.000219873	0.000440037
2	chr15:63485660:T:C	63485660	NA,C	NA,T	NA,1	NA,-inf	NA,inf	NA,0.63972	0.000219829	0.000439947
2	chr15:63057256:A:C	63057256	NA,C	NA,A	NA,1	NA,inf	NA,inf	NA,0.341926	0.00021954	0.000439331
2	chr15:62955736:G:A	62955736	A,A	G,G	1,1	inf,inf	inf,inf	1.50182,1.2682	0.000219537	0.000438701
2	chr15:62799878:G:A	62799878	A,NA	G,NA	1,NA	inf,NA	inf,NA	1.0927,NA	0.000219473	0.000439199
2	chr15:62862407:C:T	62862407	NA,T	NA,C	NA,1	NA,inf	NA,inf	NA,0.706803	0.000219321	0.000438857
2	chr15:63478915:T:C	63478915	NA,C	NA,T	NA,1	NA,inf	NA,inf	NA,0.440104	0.00021914	0.000438792
2	chr15:62830574:C:G	62830574	NA,G	NA,C	NA,1	NA,inf	NA,inf	NA,0.644606	0.000218649	0.000437522
2	chr15:62638190:C:T	62638190	NA,T	NA,C	NA,1	NA,inf	NA,inf	NA,0.596785	0.000218317	0.000436921
2	chr15:63799473:C:T	63799473	NA,T	NA,C	NA,1	NA,inf	NA,inf	NA,0.570094	0.000218166	0.000436557
2	chr15:62830687:G:A	62830687	NA,A	NA,G	NA,1	NA,inf	NA,inf	NA,0.642839	0.000218105	0.000436434
2	chr15:62592386:G:C	62592386	NA,C	NA,G	NA,1	NA,inf	NA,inf	NA,0.685702	0.00021803	0.000436332
2	chr15:62704198:C:T	62704198	T,NA	C,NA	1,NA	inf,NA	inf,NA	1.09491,NA	0.000218028	0.000436393
2	chr15:62830274:G:T	62830274	NA,T	NA,G	NA,1	NA,inf	NA,inf	NA,0.641894	0.000217825	0.000435873
2	chr15:63362410:C:T	63362410	NA,T	NA,C	NA,1	NA,-inf	NA,inf	NA,0.464449	0.000217504	0.000435263
2	chr15:63485412:T:C	63485412	NA,C	NA,T	NA,1	NA,inf	NA,inf	NA,0.571476	0.000217411	0.000435058
2	chr15:62604150:A:C	62604150	NA,C	NA,A	NA,1	NA,-inf	NA,inf	NA,0.621907	0.000217295	0.000434798
2	chr15:62738199:T:C	62738199	NA,C	NA,T	NA,1	NA,-inf	NA,inf	NA,0.670543	0.000217258	0.000434771
2	chr15:62672732:T:A	62672732	A,NA	T,NA	1,NA	inf,NA	inf,NA	1.08978,NA	0.000217044	0.000434425
2	chr15:63300273:G:T	63300273	T,T	G,G	1,1	-inf,inf	inf,inf	0.0857235,1.12483	0.000216652	0.00043347
2	chr15:62833682:G:A	62833682	NA,A	NA,G	NA,1	NA,inf	NA,inf	NA,0.635716	0.000216135	0.000432493
2	chr15:63166083:C:T	63166083	T,T	C,C	1,1	inf,-inf	inf,inf	0.643586,1.16709	0.00021612	0.000432599
2	chr15:63272833:A:G	63272833	NA,G	NA,A	NA,1	NA,inf	NA,inf	NA,0.469748	0.000215882	0.000432021
2	chr15:63498792:T:C	63498792	NA,C	NA,T	NA,1	NA,inf	NA,inf	NA,0.59584	0.00021576	0.000431709
2	chr15:62841948:A:G	62841948	G,NA	A,NA	1,NA	inf,NA	inf,NA	1.06114,NA	0.000215682	0.000431614
2	chr15:63782344:T:A	63782344	NA,A	NA,T	NA,1	NA,-inf	NA,inf	NA,0.547602	0.00021513	0.000430554
2	chr15:63246704:A:G	63246704	NA,G	NA,A	NA,1	NA,inf	NA,inf	NA,0.584758	0.000215121	0.000430464
2	chr15:62657328:A:G	62657328	NA,G	NA,A	NA,1	NA,inf	NA,inf	NA,0.612242	0.000214584	0.000429383
2	chr15:63655228:C:T	63655228	NA,T	NA,C	NA,1	NA,inf	NA,inf	NA,0.665308	0.000214567	0.000429403
2	chr15:63346588:G:A	63346588	NA,A	NA,G	NA,1	NA,inf	NA,inf	NA,0.492013	0.000214184	0.000428649
2	chr15:62909793:C:T	62909793	NA,T	NA,C	NA,1	NA,inf	NA,inf	NA,0.55264	0.000214165	0.000428574
2	chr15:63645525:C:T	63645525	NA,T	NA,C	NA,1	NA,inf	NA,inf	NA,0.721137	0.000213741	0.000427771
2	chr15:62675355:T:C	62675355	NA,C	NA,T	NA,1	NA,-inf	NA,inf	NA,0.707718	0.00021358	0.000427428
2	chr15:62592443:A:G	62592443	NA,G	NA,A	NA,1	NA,-inf	NA,inf	NA,0.624486	0.000213515	0.000427295
2	chr15:62948794:G:C	62948794	C,C	G,G	1,1	inf,-inf	inf,inf	1.66449,0.321714	0.000213455	0.000427243
2	chr15:63149794:C:T	63149794	NA,T	NA,C	NA,1	NA,inf	NA,inf	NA,0.788336	0.000213357	0.000426932
2	chr15:63086275:T:C	63086275	NA,C	NA,T	NA,1	NA,inf	NA,inf	NA,0.84958	0.000213246	0.000426696
2	chr15:62723045:C:T	62723045	NA,T	NA,C	NA,1	NA,-inf	NA,inf	NA,0.579	0.000213219	0.000426676
2	chr15:63100925:C:T	63100925	NA,T	NA,C	NA,1	NA,inf	NA,inf	NA,0.728689	0.000212981	0.000426172
2	chr15:63359672:C:T	63359672	NA,T	NA,C	NA,1	NA,inf	NA,inf	NA,0.85091	0.000212823	0.000425879
2	chr15:63567390:G:A	63567390	NA,A	NA,G	NA,1	NA,-inf	NA,inf	NA,0.586222	0.000212625	0.000425448
2	chr15:63485762:G:A	63485762	NA,A	NA,G	NA,1	NA,inf	NA,inf	NA,0.604459	0.000212599	0.000425456
2	chr15:62901400:C:T	62901400	NA,T	NA,C	NA,1	NA,-inf	NA,inf	NA,0.686836	0.000212012	0.00042397
2	chr15:62917421:T:A	62917421	NA,A	NA,T	NA,1	NA,-inf	NA,inf	NA,0.705094	0.000211983	0.000423731
2	chr15:63609806:C:T	63609806	NA,T	NA,C	NA,1	NA,inf	NA,inf	NA,0.792753	0.000211546	0.000423321
2	chr15:63409652:T:C	63409652	NA,C	NA,T	NA,1	NA,inf	NA,inf	NA,0.551359	0.000211064	0.000422351
2	chr15:63400129:C:T	63400129	NA,T	NA,C	NA,1	NA,-inf	NA,inf	NA,0.730596	0.00021076	0.000421599
2	chr15:63074940:A:G	63074940	NA,G	NA,A	NA,1	NA,inf	NA,inf	NA,0.397365	0.00021065	0.000421545
2	chr15:63228587:C:T	63228587	NA,T	NA,C	NA,1	NA,inf	NA,inf	NA,0.511389	0.000210596	0.000421467
2	chr15:63302898:A:G	63302898	NA,G	NA,A	NA,1	NA,-inf	NA,inf	NA,0.765154	0.000210515	0.000421314
2	chr15:63193777:T:C	63193777	C,C	T,T	1,1	-inf,-inf	inf,inf	0.400271,1.30349	0.000210215	0.000420792
2	chr15:63254836:C:T	63254836	T,NA	C,NA	1,NA	inf,NA	inf,NA	1.04097,NA	0.000209403	0.000419043
2	chr15:62849887:G:C	62849887	NA,C	NA,G	NA,1	NA,inf	NA,inf	NA,0.668992	0.00020932	0.000418855
2	chr15:62695605:G:A	62695605	A,A	G,G	1,1	inf,inf	inf,inf	1.3743,0.993723	0.000209302	0.000419285
2	chr15:63173965:C:A	63173965	NA,A	NA,C	NA,1	NA,inf	NA,inf	NA,0.29355	0.000209275	0.000418887
2	chr15:63767150:G:A	63767150	NA,A	NA,G	NA,1	NA,-inf	NA,inf	NA,0.52423	0.000208982	0.000418254
2	chr15:63776937:C:T	63776937	NA,T	NA,C	NA,1	NA,-inf	NA,inf	NA,0.520762	0.000208859	0.000418005
2	chr15:62795582:C:G	62795582	NA,G	NA,C	NA,1	NA,-inf	NA,inf	NA,0.540694	0.000208754	0.000417757
2	chr15:62903621:A:G	62903621	G,G	A,A	1,1	inf,-inf	inf,inf	1.09217,1.6422	0.000208619	0.000416697
2	chr15:62896636:A:G	62896636	NA,G	NA,A	NA,1	NA,inf	NA,inf	NA,0.494767	0.000208544	0.000417391
2	chr15:63809523:A:T	63809523	NA,T	NA,A	NA,1	NA,-inf	NA,inf	NA,0.531359	0.000208467	0.00041722
2	chr15:63400344:G:T	63400344	NA,T	NA,G	NA,1	NA,inf	NA,inf	NA,0.799571	0.000208224	0.000416676
2	chr15:63413874:A:G	63413874	NA,G	NA,A	NA,1	NA,-inf	NA,inf	NA,0.640936	0.000208157	0.000416524
2	chr15:62676414:T:C	62676414	C,NA	T,NA	1,NA	inf,NA	inf,NA	1.07043,NA	0.000208155	0.000416632
2	chr15:62986459:G:T	62986459	T,T	G,G	1,1	-inf,-inf	inf,inf	0.0922347,2.14305	0.000208111	0.000414166
2	chr15:62695081:T:A	62695081	A,A	T,T	1,1	inf,inf	inf,inf	1.37081,0.994025	0.000207972	0.000416622
2	chr15:62692338:A:C	62692338	C,NA	A,NA	1,NA	inf,NA	inf,NA	1.05998,NA	0.000207224	0.000414769
2	chr15:62662888:ATCTCG:A	62662888	A,A	ATCTCG,ATCTCG	1,1	-inf,-inf	inf,inf	1.60506,0.872166	0.000207172	0.000414962
2	chr15:62992225:C:G	62992225	NA,G	NA,C	NA,1	NA,inf	NA,inf	NA,0.693199	0.00020709	0.000414344
2	chr15:63672041:G:A	63672041	NA,A	NA,G	NA,1	NA,inf	NA,inf	NA,0.776482	0.000206983	0.000414192
2	chr15:63482391:C:T	63482391	NA,T	NA,C	NA,1	NA,-inf	NA,inf	NA,0.520521	0.000206307	0.000412928
2	chr15:63637400:GAT:G	63637400	G,G	GAT,GAT	1,1	inf,-inf	inf,inf	0.658004,1.33565	0.000206189	0.000412839
2	chr15:62702615:G:A	62702615	A,A	G,G	1,1	-inf,-inf	inf,inf	0.61839,1.50259	0.000205794	0.000411967
2	chr15:63804304:A:G	63804304	G,G	A,A	1,1	inf,inf	inf,inf	0.827847,1.76354	0.000205763	0.000411997
2	chr15:62770703:T:C	62770703	C,C	T,T	1,1	-inf,-inf	inf,inf	0.209554,1.97225	0.000205695	0.000411588
2	chr15:63484157:T:C	63484157	NA,C	NA,T	NA,1	NA,inf	NA,inf	NA,0.404019	0.000205572	0.000411612
2	chr15:63582650:A:G	63582650	NA,G	NA,A	NA,1	NA,inf	NA,inf	NA,0.769585	0.0002053	0.000410821
2	chr15:62870202:A:T	62870202	NA,T	NA,A	NA,1	NA,-inf	NA,inf	NA,0.544993	0.000205261	0.000410798
2	chr15:62678250:T:C	62678250	C,NA	T,NA	1,NA	inf,NA	inf,NA	1.06096,NA	0.000205006	0.000410331
2	chr15:63168383:T:C	63168383	C,NA	T,NA	1,NA	inf,NA	inf,NA	0.559482,NA	0.00020495	0.000410145
2	chr15:62712582:G:A	62712582	A,NA	G,NA	1,NA	inf,NA	inf,NA	1.06219,NA	0.000204893	0.000410104
2	chr15:62968418:T:C	62968418	NA,C	NA,T	NA,1	NA,inf	NA,inf	NA,0.532932	0.000204633	0.00040943
2	chr15:62650932:T:C	62650932	NA,C	NA,T	NA,1	NA,inf	NA,inf	NA,0.549805	0.000204549	0.000409363
2	chr15:63169294:A:G	63169294	NA,G	NA,A	NA,1	NA,inf	NA,inf	NA,0.688816	0.000204455	0.00040919
2	chr15:62695101:A:C	62695101	C,C	A,A	1,1	inf,inf	inf,inf	1.36095,0.993856	0.000204398	0.000409462
2	chr15:62920495:G:A	62920495	A,NA	G,NA	1,NA	inf,NA	inf,NA	0.863231,NA	0.000204384	0.000408995
2	chr15:63431118:A:G	63431118	G,NA	A,NA	1,NA	inf,NA	inf,NA	1.0131,NA	0.000204032	0.0004083
2	chr15:63608148:C:T	63608148	NA,T	NA,C	NA,1	NA,inf	NA,inf	NA,0.628976	0.00020386	0.000407977
2	chr15:63773123:T:C	63773123	NA,C	NA,T	NA,1	NA,inf	NA,inf	NA,0.670508	0.000203855	0.000408018
2	chr15:63156212:T:C	63156212	NA,C	NA,T	NA,1	NA,inf	NA,inf	NA,0.347081	0.000203828	0.000407888
2	chr15:63311643:T:C	63311643	NA,C	NA,T	NA,1	NA,-inf	NA,inf	NA,0.537359	0.000203664	0.000407559
2	chr15:62695556:C:T	62695556	T,T	C,C	1,1	inf,inf	inf,inf	1.3729,0.976571	0.000203604	0.000407867
2	chr15:62654063:C:G	62654063	NA,G	NA,C	NA,1	NA,-inf	NA,inf	NA,0.632509	0.00020358	0.000407455
2	chr15:62674725:C:T	62674725	NA,T	NA,C	NA,1	NA,inf	NA,inf	NA,0.580111	0.000203557	0.00040732
2	chr15:62640751:G:A	62640751	A,A	G,G	1,1	-inf,inf	inf,inf	1.80803,0.146863	0.000203416	0.000407071
2	chr15:63800975:T:C	63800975	NA,C	NA,T	NA,1	NA,-inf	NA,inf	NA,0.518932	0.00020339	0.000407054
2	chr15:62745898:T:C	62745898	NA,C	NA,T	NA,1	NA,inf	NA,inf	NA,0.57321	0.000203383	0.000407023
2	chr15:63412232:T:G	63412232	NA,G	NA,T	NA,1	NA,inf	NA,inf	NA,0.629046	0.000202891	0.000406016
2	chr15:63451517:C:G	63451517	NA,G	NA,C	NA,1	NA,inf	NA,inf	NA,0.539105	0.00020262	0.000405507
2	chr15:62952186:G:A	62952186	NA,A	NA,G	NA,1	NA,inf	NA,inf	NA,0.658003	0.000202593	0.000405377
2	chr15:63174387:C:T	63174387	T,NA	C,NA	1,NA	inf,NA	inf,NA	0.496833,NA	0.000202588	0.000405404
2	chr15:62707429:A:G	62707429	G,NA	A,NA	1,NA	inf,NA	inf,NA	1.05607,NA	0.000202385	0.000405085
2	chr15:63482311:G:A	63482311	NA,A	NA,G	NA,1	NA,-inf	NA,inf	NA,0.507981	0.000202348	0.000405003
2	chr15:62825624:C:T	62825624	NA,T	NA,C	NA,1	NA,inf	NA,inf	NA,0.610397	0.00020232	0.000404859
2	chr15:63337007:G:A	63337007	NA,A	NA,G	NA,1	NA,-inf	NA,inf	NA,0.599859	0.000202083	0.000404403
2	chr15:62744566:A:G	62744566	NA,G	NA,A	NA,1	NA,-inf	NA,inf	NA,0.634256	0.000202025	0.000404296
2	chr15:63452911:C:A	63452911	NA,A	NA,C	NA,1	NA,-inf	NA,inf	NA,0.513591	0.000201871	0.000403947
2	chr15:63391385:C:G	63391385	NA,G	NA,C	NA,1	NA,-inf	NA,inf	NA,0.385701	0.000201841	0.000403879
2	chr15:63001946:C:T	63001946	NA,T	NA,C	NA,1	NA,inf	NA,inf	NA,0.642133	0.000201759	0.000403656
2	chr15:63138363:A:G	63138363	NA,G	NA,A	NA,1	NA,inf	NA,inf	NA,0.3321	0.000201174	0.000402573
2	chr15:63383982:G:A	63383982	NA,A	NA,G	NA,1	NA,inf	NA,inf	NA,0.707551	0.000201128	0.000402475
2	chr15:63272015:C:T	63272015	NA,T	NA,C	NA,1	NA,-inf	NA,inf	NA,0.575482	0.000201066	0.000402382
2	chr15:63312499:T:C	63312499	NA,C	NA,T	NA,1	NA,-inf	NA,inf	NA,0.405649	0.00020094	0.000402042
2	chr15:63086994:G:A	63086994	NA,A	NA,G	NA,1	NA,inf	NA,inf	NA,0.736242	0.000200934	0.000402069
2	chr15:63084168:G:A	63084168	NA,A	NA,G	NA,1	NA,-inf	NA,inf	NA,0.394346	0.000200616	0.000401461
2	chr15:63251080:A:C	63251080	NA,C	NA,A	NA,1	NA,-inf	NA,inf	NA,0.434072	0.000200513	0.00040123
2	chr15:62721626:A:G	62721626	NA,G	NA,A	NA,1	NA,inf	NA,inf	NA,0.630745	0.000200475	0.000401154
2	chr15:63105278:T:C	63105278	NA,C	NA,T	NA,1	NA,inf	NA,inf	NA,0.67639	0.000200293	0.000400793
2	chr15:63354483:C:T	63354483	NA,T	NA,C	NA,1	NA,inf	NA,inf	NA,0.526288	0.000200089	0.00040038
2	chr15:62616947:C:T	62616947	T,NA	C,NA	1,NA	-inf,NA	inf,NA	0.986246,NA	0.000200014	0.000400234
2	chr15:62870367:A:G	62870367	NA,G	NA,A	NA,1	NA,-inf	NA,inf	NA,0.527123	0.000200006	0.000400281
2	chr15:63091537:A:C	63091537	NA,C	NA,A	NA,1	NA,inf	NA,inf	NA,0.773262	0.000199803	0.000399827
2	chr15:62713058:AGGAGTTC:A	62713058	A,NA	AGGAGTTC,NA	1,NA	inf,NA	inf,NA	1.04675,NA	0.000199739	0.000399788
2	chr15:63168799:G:A	63168799	A,NA	G,NA	1,NA	inf,NA	inf,NA	0.547121,NA	0.000199223	0.000398685
2	chr15:63320378:G:A	63320378	NA,A	NA,G	NA,1	NA,inf	NA,inf	NA,0.487403	0.000199126	0.000398489
2	chr15:62565977:A:G	62565977	NA,G	NA,A	NA,1	NA,inf	NA,inf	NA,0.608677	0.000198849	0.000397927
2	chr15:62697092:G:A	62697092	A,A	G,G	1,1	inf,inf	inf,inf	1.30397,1.03796	0.000198662	0.000397978
2	chr15:63026593:G:A	63026593	NA,A	NA,G	NA,1	NA,-inf	NA,inf	NA,0.267052	0.000198369	0.00039686
2	chr15:62967763:AG:A	62967763	NA,A	NA,AG	NA,1	NA,inf	NA,inf	NA,0.380418	0.000198364	0.000396911
2	chr15:63106815:G:A	63106815	NA,A	NA,G	NA,1	NA,inf	NA,inf	NA,0.668436	0.000198317	0.000396841
2	chr15:62948356:A:G	62948356	NA,G	NA,A	NA,1	NA,inf	NA,inf	NA,0.583201	0.000197971	0.000396121
2	chr15:63073483:G:T	63073483	NA,T	NA,G	NA,1	NA,-inf	NA,inf	NA,0.878723	0.000197932	0.00039574
2	chr15:62726912:G:A	62726912	A,A	G,G	1,1	inf,inf	inf,inf	0.390844,1.8455	0.000197833	0.000395765
2	chr15:62697590:A:G	62697590	G,G	A,A	1,1	inf,-inf	inf,inf	1.55551,0.27022	0.000197746	0.000395741
2	chr15:63106694:C:T	63106694	NA,T	NA,C	NA,1	NA,inf	NA,inf	NA,0.667819	0.000197674	0.000395553
2	chr15:63002123:C:T	63002123	NA,T	NA,C	NA,1	NA,-inf	NA,inf	NA,0.618524	0.000197574	0.000394762
2	chr15:62834585:C:T	62834585	T,T	C,C	1,1	inf,inf	inf,inf	1.43054,0.757093	0.000197436	0.000395039
2	chr15:63023982:A:G	63023982	NA,G	NA,A	NA,1	NA,-inf	NA,inf	NA,0.262864	0.000197338	0.0003948
2	chr15:62715811:T:G	62715811	NA,G	NA,T	NA,1	NA,inf	NA,inf	NA,0.616894	0.000197176	0.000394627
2	chr15:62717170:C:G	62717170	NA,G	NA,C	NA,1	NA,-inf	NA,inf	NA,0.542555	0.000197064	0.000394313
2	chr15:62826024:T:C	62826024	NA,C	NA,T	NA,1	NA,inf	NA,inf	NA,0.594714	0.000196928	0.000394059
2	chr15:63496065:G:A	63496065	NA,A	NA,G	NA,1	NA,inf	NA,inf	NA,0.525906	0.000196763	0.000393751
2	chr15:63168569:T:C	63168569	C,NA	T,NA	1,NA	inf,NA	inf,NA	0.541449,NA	0.000196719	0.000393675
2	chr15:62848639:G:A	62848639	NA,A	NA,G	NA,1	NA,inf	NA,inf	NA,0.500344	0.000196675	0.000393561
2	chr15:63487238:A:G	63487238	NA,G	NA,A	NA,1	NA,inf	NA,inf	NA,0.619829	0.000195976	0.000392228
2	chr15:63370013:G:A	63370013	NA,A	NA,G	NA,1	NA,-inf	NA,inf	NA,0.388482	0.000195961	0.00039214
2	chr15:62935314:T:G	62935314	NA,G	NA,T	NA,1	NA,inf	NA,inf	NA,0.557271	0.000195941	0.000392094
2	chr15:63739929:C:G	63739929	G,G	C,C	1,1	inf,inf	inf,inf	0.9394,1.66259	0.000195906	0.000392256
2	chr15:63001840:G:A	63001840	NA,A	NA,G	NA,1	NA,inf	NA,inf	NA,0.618992	0.000195799	0.000391736
2	chr15:63106914:C:T	63106914	NA,T	NA,C	NA,1	NA,inf	NA,inf	NA,0.659618	0.000195752	0.000391708
2	chr15:63002195:T:C	63002195	NA,C	NA,T	NA,1	NA,inf	NA,inf	NA,0.616639	0.000195418	0.000390974
2	chr15:62854661:A:G	62854661	NA,G	NA,A	NA,1	NA,inf	NA,inf	NA,0.571349	0.000195104	0.000390411
2	chr15:63471379:T:A	63471379	NA,A	NA,T	NA,1	NA,inf	NA,inf	NA,0.488507	0.000194961	0.000390143
2	chr15:62997314:T:C	62997314	NA,C	NA,T	NA,1	NA,-inf	NA,inf	NA,0.330426	0.000194883	0.000390031
2	chr15:63504905:C:T	63504905	NA,T	NA,C	NA,1	NA,-inf	NA,inf	NA,0.512882	0.000194864	0.000389905
2	chr15:62686622:T:A	62686622	A,NA	T,NA	1,NA	inf,NA	inf,NA	1.02977,NA	0.000194864	0.00039003
2	chr15:62998565:G:A	62998565	NA,A	NA,G	NA,1	NA,-inf	NA,inf	NA,0.581879	0.000194787	0.000389828
2	chr15:63029494:G:A	63029494	NA,A	NA,G	NA,1	NA,-inf	NA,inf	NA,0.832843	0.000194767	0.000389809
2	chr15:62730132:A:G	62730132	NA,G	NA,A	NA,1	NA,-inf	NA,inf	NA,0.587645	0.000194765	0.000389761
2	chr15:62710877:C:G	62710877	G,NA	C,NA	1,NA	inf,NA	inf,NA	1.03234,NA	0.000194481	0.000389264
2	chr15:63557786:T:A	63557786	NA,A	NA,T	NA,1	NA,inf	NA,inf	NA,0.629597	0.000194352	0.000388994
2	chr15:63433907:A:G	63433907	NA,G	NA,A	NA,1	NA,-inf	NA,inf	NA,0.463597	0.000194254	0.000388715
2	chr15:62979664:T:C	62979664	NA,C	NA,T	NA,1	NA,inf	NA,inf	NA,0.618835	0.000193912	0.000387985
2	chr15:62615642:T:G	62615642	NA,G	NA,T	NA,1	NA,-inf	NA,inf	NA,0.526423	0.000193873	0.000387935
2	chr15:63565333:C:A	63565333	NA,A	NA,C	NA,1	NA,-inf	NA,inf	NA,0.501469	0.000193561	0.000387293
2	chr15:63311026:C:A	63311026	NA,A	NA,C	NA,1	NA,inf	NA,inf	NA,0.414736	0.000193532	0.000387274
2	chr15:62851339:A:G	62851339	G,G	A,A	1,1	inf,-inf	inf,inf	1.51271,0.30049	0.000193511	0.000387027
2	chr15:63313301:CTGTT:C	63313301	NA,C	NA,CTGTT	NA,1	NA,-inf	NA,inf	NA,0.385499	0.00019351	0.000387179
2	chr15:62735754:C:T	62735754	T,T	C,C	1,1	inf,inf	inf,inf	0.45551,1.8061	0.000193312	0.000386812
2	chr15:62993106:C:T	62993106	NA,T	NA,C	NA,1	NA,-inf	NA,inf	NA,0.321767	0.000193241	0.000386737
2	chr15:62709810:C:G	62709810	G,NA	C,NA	1,NA	inf,NA	inf,NA	1.02903,NA	0.000193051	0.000386402
2	chr15:63002786:G:A	63002786	NA,A	NA,G	NA,1	NA,inf	NA,inf	NA,0.607649	0.000193035	0.000386208
2	chr15:63060452:A:C	63060452	NA,C	NA,A	NA,1	NA,-inf	NA,inf	NA,0.875241	0.000192472	0.000384828
2	chr15:62949259:A:G	62949259	NA,G	NA,A	NA,1	NA,-inf	NA,inf	NA,0.674378	0.000192464	0.000385057
2	chr15:63223741:A:G	63223741	NA,G	NA,A	NA,1	NA,inf	NA,inf	NA,0.543019	0.000192307	0.000384823
2	chr15:62607234:C:T	62607234	NA,T	NA,C	NA,1	NA,-inf	NA,inf	NA,0.535196	0.00019213	0.000384452
2	chr15:62569587:G:A	62569587	NA,A	NA,G	NA,1	NA,-inf	NA,inf	NA,0.564207	0.000191768	0.000383546
2	chr15:63213714:A:G	63213714	NA,G	NA,A	NA,1	NA,-inf	NA,inf	NA,0.717153	0.000191765	0.000383793
2	chr15:63466747:G:A	63466747	NA,A	NA,G	NA,1	NA,-inf	NA,inf	NA,0.656496	0.000191671	0.000383597
2	chr15:62662543:A:G	62662543	NA,G	NA,A	NA,1	NA,-inf	NA,inf	NA,0.636827	0.000191669	0.000383579
2	chr15:62949203:G:A	62949203	NA,A	NA,G	NA,1	NA,-inf	NA,inf	NA,0.670779	0.000191584	0.000383298
2	chr15:62735852:T:C	62735852	C,C	T,T	1,1	-inf,inf	inf,inf	0.259377,1.61988	0.000191495	0.000383077
2	chr15:63355550:G:A	63355550	NA,A	NA,G	NA,1	NA,inf	NA,inf	NA,0.58763	0.000191148	0.000382443
2	chr15:62949205:G:A	62949205	NA,A	NA,G	NA,1	NA,inf	NA,inf	NA,0.558056	0.000190975	0.000382127
2	chr15:63434389:C:T	63434389	NA,T	NA,C	NA,1	NA,inf	NA,inf	NA,0.591509	0.000190681	0.000381602
2	chr15:62614754:G:A	62614754	NA,A	NA,G	NA,1	NA,inf	NA,inf	NA,0.531812	0.000190635	0.000381507
2	chr15:62681827:G:A	62681827	NA,A	NA,G	NA,1	NA,-inf	NA,inf	NA,0.632988	0.000190384	0.000381003
2	chr15:62987267:C:T	62987267	NA,T	NA,C	NA,1	NA,inf	NA,inf	NA,0.618796	0.000190049	0.000380255
2	chr15:63813266:T:C	63813266	C,C	T,T	1,1	inf,inf	inf,inf	0.825668,1.6365	0.000190009	0.000380405
2	chr15:62584739:C:G	62584739	NA,G	NA,C	NA,1	NA,inf	NA,inf	NA,0.51431	0.000189984	0.000380222
2	chr15:63022024:C:T	63022024	NA,T	NA,C	NA,1	NA,-inf	NA,inf	NA,0.798102	0.000189953	0.000380171
2	chr15:63335473:ATTAT:A	63335473	A,A	ATTAT,ATTAT	1,1	-inf,inf	inf,inf	0.0404799,1.48535	0.000189929	0.000379999
2	chr15:63399634:A:C	63399634	NA,C	NA,A	NA,1	NA,inf	NA,inf	NA,0.597353	0.000189902	0.000380025
2	chr15:63394536:T:A	63394536	NA,A	NA,T	NA,1	NA,-inf	NA,inf	NA,0.362752	0.00018975	0.000379705
2	chr15:63190868:G:A	63190868	A,A	G,G	1,1	-inf,-inf	inf,inf	0.130978,1.77494	0.000189403	0.000379045
2	chr15:62696888:A:G	62696888	G,G	A,A	1,1	inf,-inf	inf,inf	0.0965045,1.84373	0.000189219	0.000378895
2	chr15:62749667:A:G	62749667	NA,G	NA,A	NA,1	NA,inf	NA,inf	NA,0.531408	0.000189179	0.000378586
2	chr15:62698772:C:T	62698772	T,T	C,C	1,1	inf,-inf	inf,inf	0.0201802,1.87457	0.000189148	0.000378721
2	chr15:62808085:C:CT	62808085	CT,NA	C,NA	1,NA	inf,NA	inf,NA	1.00387,NA	0.000189064	0.000378353
2	chr15:62834173:GTGTTTTT:G	62834173	G,G	GTGTTTTT,GTGTTTTT	1,1	inf,inf	inf,inf	1.40161,0.761245	0.000188924	0.000378009
2	chr15:62695280:C:T	62695280	T,T	C,C	1,1	inf,inf	inf,inf	1.31861,0.989636	0.000188922	0.000378458
2	chr15:62556599:A:G	62556599	NA,G	NA,A	NA,1	NA,-inf	NA,inf	NA,0.50149	0.000188339	0.00037689
2	chr15:63112548:T:A	63112548	NA,A	NA,T	NA,1	NA,-inf	NA,inf	NA,0.407696	0.000188135	0.000376495
2	chr15:63425305:T:G	63425305	NA,G	NA,T	NA,1	NA,-inf	NA,inf	NA,0.414499	0.00018791	0.000376017
2	chr15:62706035:C:T	62706035	T,NA	C,NA	1,NA	-inf,NA	inf,NA	0.863453,NA	0.000187722	0.000375665
2	chr15:62745691:T:C	62745691	NA,C	NA,T	NA,1	NA,-inf	NA,inf	NA,0.516764	0.000187722	0.00037551
2	chr15:63059404:C:T	63059404	NA,T	NA,C	NA,1	NA,-inf	NA,inf	NA,0.853139	0.000187714	0.000375324
2	chr15:62834295:G:C	62834295	NA,C	NA,G	NA,1	NA,-inf	NA,inf	NA,0.609031	0.000187639	0.000375527
2	chr15:63813024:C:T	63813024	T,T	C,C	1,1	inf,inf	inf,inf	0.866051,1.60111	0.000187474	0.000375326
2	chr15:63216295:C:G	63216295	NA,G	NA,C	NA,1	NA,inf	NA,inf	NA,0.687398	0.00018747	0.000375129
2	chr15:62750062:C:T	62750062	NA,T	NA,C	NA,1	NA,-inf	NA,inf	NA,0.509837	0.000186758	0.000373584
2	chr15:62614856:T:C	62614856	NA,C	NA,T	NA,1	NA,-inf	NA,inf	NA,0.497634	0.000186571	0.000373328
2	chr15:62748160:G:A	62748160	NA,A	NA,G	NA,1	NA,inf	NA,inf	NA,0.521542	0.000186495	0.000373216
2	chr15:63485463:C:T	63485463	NA,T	NA,C	NA,1	NA,-inf	NA,inf	NA,0.502446	0.000186322	0.000372884
2	chr15:62697556:C:T	62697556	T,T	C,C	1,1	inf,inf	inf,inf	1.3709,0.91959	0.000186243	0.000373082
2	chr15:62864895:A:C	62864895	C,NA	A,NA	1,NA	inf,NA	inf,NA	0.842748,NA	0.000186237	0.000372691
2	chr15:63422638:C:T	63422638	NA,T	NA,C	NA,1	NA,-inf	NA,inf	NA,0.46664	0.00018561	0.000371375
2	chr15:63474553:G:A	63474553	NA,A	NA,G	NA,1	NA,inf	NA,inf	NA,0.453078	0.000185455	0.000371121
2	chr15:62994799:C:T	62994799	NA,T	NA,C	NA,1	NA,-inf	NA,inf	NA,0.293668	0.000185426	0.000371092
2	chr15:63245801:A:G	63245801	NA,G	NA,A	NA,1	NA,-inf	NA,inf	NA,0.340005	0.000185399	0.000371024
2	chr15:63215742:A:C	63215742	NA,C	NA,A	NA,1	NA,inf	NA,inf	NA,0.543325	0.00018536	0.000370923
2	chr15:63475385:C:T	63475385	NA,T	NA,C	NA,1	NA,inf	NA,inf	NA,0.435391	0.000185287	0.000370741
2	chr15:63100848:G:A	63100848	NA,A	NA,G	NA,1	NA,-inf	NA,inf	NA,0.325496	0.000185227	0.000370688
2	chr15:62695596:T:C	62695596	C,C	T,T	1,1	inf,inf	inf,inf	1.34066,0.953973	0.000185137	0.00037087
2	chr15:63593266:C:T	63593266	NA,T	NA,C	NA,1	NA,inf	NA,inf	NA,0.463918	0.000185096	0.000370444
2	chr15:62549957:G:A	62549957	NA,A	NA,G	NA,1	NA,-inf	NA,inf	NA,0.424085	0.000185018	0.000370256
2	chr15:63236452:G:A	63236452	NA,A	NA,G	NA,1	NA,inf	NA,inf	NA,0.541794	0.000184986	0.000370176
2	chr15:63732438:A:G	63732438	NA,G	NA,A	NA,1	NA,inf	NA,inf	NA,0.561779	0.000184887	0.000370012
2	chr15:63792706:G:A	63792706	NA,A	NA,G	NA,1	NA,-inf	NA,inf	NA,0.470593	0.000184536	0.000369238
2	chr15:63018009:C:T	63018009	NA,T	NA,C	NA,1	NA,-inf	NA,inf	NA,0.960598	0.000184517	0.000368755
2	chr15:63402734:T:A	63402734	NA,A	NA,T	NA,1	NA,inf	NA,inf	NA,0.609911	0.000184517	0.000369242
2	chr15:62577801:G:A	62577801	NA,A	NA,G	NA,1	NA,-inf	NA,inf	NA,0.501171	0.000184456	0.000369106
2	chr15:63082866:C:T	63082866	NA,T	NA,C	NA,1	NA,inf	NA,inf	NA,0.278123	0.000184342	0.000369167
2	chr15:63142930:G:A	63142930	A,A	G,G	1,1	inf,inf	inf,inf	0.588674,1.58882	0.000184274	0.0003689
2	chr15:62984017:T:C	62984017	NA,C	NA,T	NA,1	NA,inf	NA,inf	NA,0.593595	0.000184113	0.00036838
2	chr15:63170982:A:T	63170982	NA,T	NA,A	NA,1	NA,inf	NA,inf	NA,0.472394	0.000184092	0.000368403
2	chr15:63664726:C:T	63664726	T,NA	C,NA	1,NA	inf,NA	inf,NA	1.19169,NA	0.000183879	0.00036799
2	chr15:63506409:A:G	63506409	NA,G	NA,A	NA,1	NA,-inf	NA,inf	NA,0.465489	0.000183616	0.000367402
2	chr15:62817804:T:G	62817804	NA,G	NA,T	NA,1	NA,inf	NA,inf	NA,0.480002	0.000183483	0.000367196
2	chr15:63248812:A:C	63248812	NA,C	NA,A	NA,1	NA,inf	NA,inf	NA,0.53371	0.000183482	0.000367165
2	chr15:63065145:A:T	63065145	NA,T	NA,A	NA,1	NA,inf	NA,inf	NA,0.628408	0.000183234	0.000366699
2	chr15:63479271:A:T	63479271	T,NA	A,NA	1,NA	-inf,NA	inf,NA	0.949075,NA	0.000183222	0.00036666
2	chr15:63421829:A:G	63421829	NA,G	NA,A	NA,1	NA,-inf	NA,inf	NA,0.419406	0.000183222	0.000366695
2	chr15:63598787:G:C	63598787	NA,C	NA,G	NA,1	NA,inf	NA,inf	NA,0.54	0.000183222	0.000366679
2	chr15:63560647:G:A	63560647	NA,A	NA,G	NA,1	NA,-inf	NA,inf	NA,0.502051	0.000183146	0.000366496
2	chr15:63003449:A:G	63003449	NA,G	NA,A	NA,1	NA,inf	NA,inf	NA,0.593742	0.00018314	0.000366459
2	chr15:62797458:T:C	62797458	NA,C	NA,T	NA,1	NA,-inf	NA,inf	NA,0.442897	0.000183059	0.000366358
2	chr15:63144319:A:T	63144319	T,T	A,A	1,1	inf,inf	inf,inf	0.461663,1.42018	0.000183051	0.000366359
2	chr15:62561185:G:A	62561185	NA,A	NA,G	NA,1	NA,-inf	NA,inf	NA,0.472538	0.000183011	0.00036623
2	chr15:63146205:G:A	63146205	A,A	G,G	1,1	inf,inf	inf,inf	0.417209,1.36999	0.000183002	0.000366265
2	chr15:63353444:C:T	63353444	T,T	C,C	1,1	-inf,inf	inf,inf	0.0277217,1.54513	0.000182985	0.000366104
2	chr15:62800448:G:A	62800448	NA,A	NA,G	NA,1	NA,-inf	NA,inf	NA,0.429214	0.000182961	0.000366164
2	chr15:62696910:A:G	62696910	G,G	A,A	1,1	inf,inf	inf,inf	1.29333,0.994965	0.000182803	0.000366202
2	chr15:63445365:C:T	63445365	NA,T	NA,C	NA,1	NA,inf	NA,inf	NA,0.356069	0.000182739	0.000365703
2	chr15:63358401:G:A	63358401	NA,A	NA,G	NA,1	NA,inf	NA,inf	NA,0.551685	0.000182685	0.000365514
2	chr15:63090174:C:T	63090174	NA,T	NA,C	NA,1	NA,inf	NA,inf	NA,0.334331	0.00018241	0.000365021
2	chr15:63217141:T:C	63217141	NA,C	NA,T	NA,1	NA,inf	NA,inf	NA,0.768848	0.000182307	0.000364811
2	chr15:62754239:T:A	62754239	NA,A	NA,T	NA,1	NA,-inf	NA,inf	NA,0.373364	0.000182183	0.000364581
2	chr15:63068907:G:A	63068907	NA,A	NA,G	NA,1	NA,-inf	NA,inf	NA,0.804436	0.000182153	0.000364223
2	chr15:63000920:C:A	63000920	NA,A	NA,C	NA,1	NA,inf	NA,inf	NA,0.502093	0.000182145	0.00036443
2	chr15:62627862:A:G	62627862	NA,G	NA,A	NA,1	NA,inf	NA,inf	NA,0.574336	0.000182038	0.000364305
2	chr15:62603654:A:G	62603654	G,G	A,A	1,1	inf,-inf	inf,inf	0.15283,1.63272	0.000181915	0.000363788
2	chr15:63176557:C:A	63176557	NA,A	NA,C	NA,1	NA,inf	NA,inf	NA,0.531978	0.000181581	0.00036345
2	chr15:63716075:C:G	63716075	NA,G	NA,C	NA,1	NA,-inf	NA,inf	NA,0.460946	0.000181552	0.00036327
2	chr15:62864330:CT:C	62864330	NA,C	NA,CT	NA,1	NA,-inf	NA,inf	NA,0.452375	0.000181189	0.000362621
2	chr15:62709691:C:T	62709691	T,T	C,C	1,1	-inf,-inf	inf,inf	0.679306,1.33147	0.000181155	0.000362654
2	chr15:62748570:C:T	62748570	NA,T	NA,C	NA,1	NA,inf	NA,inf	NA,0.500159	0.000181043	0.000362305
2	chr15:63065544:A:G	63065544	NA,G	NA,A	NA,1	NA,inf	NA,inf	NA,0.241612	0.000181033	0.000362281
2	chr15:63673220:T:A	63673220	NA,A	NA,T	NA,1	NA,inf	NA,inf	NA,0.536155	0.000180963	0.000362151
2	chr15:62601684:C:A	62601684	NA,A	NA,C	NA,1	NA,-inf	NA,inf	NA,0.491125	0.00018093	0.000362046
2	chr15:62687922:T:C	62687922	C,C	T,T	1,1	-inf,-inf	inf,inf	1.0927,1.0612	0.000180881	0.000362255
2	chr15:62767432:C:G	62767432	G,G	C,C	1,1	-inf,-inf	inf,inf	0.0749869,1.93221	0.000180821	0.000361846
2	chr15:62948912:G:A	62948912	NA,A	NA,G	NA,1	NA,inf	NA,inf	NA,0.50613	0.00018079	0.000361748
2	chr15:63068098:C:T	63068098	NA,T	NA,C	NA,1	NA,-inf	NA,inf	NA,0.796045	0.000180662	0.000361244
2	chr15:62906476:C:T	62906476	NA,T	NA,C	NA,1	NA,inf	NA,inf	NA,0.513294	0.000180658	0.00036151
2	chr15:63605437:C:T	63605437	NA,T	NA,C	NA,1	NA,-inf	NA,inf	NA,0.572923	0.000180635	0.000361476
2	chr15:63361403:G:A	63361403	NA,A	NA,G	NA,1	NA,-inf	NA,inf	NA,0.316273	0.000180282	0.000360763
2	chr15:63685551:T:C	63685551	NA,C	NA,T	NA,1	NA,inf	NA,inf	NA,0.574015	0.000180099	0.000360467
2	chr15:62617440:G:A	62617440	NA,A	NA,G	NA,1	NA,inf	NA,inf	NA,0.484915	0.000179991	0.000360212
2	chr15:62944677:C:T	62944677	NA,T	NA,C	NA,1	NA,inf	NA,inf	NA,0.510478	0.000179832	0.000359835
2	chr15:63604902:A:T	63604902	NA,T	NA,A	NA,1	NA,-inf	NA,inf	NA,0.565212	0.000179711	0.000359627
2	chr15:62695051:A:G	62695051	NA,G	NA,A	NA,1	NA,inf	NA,inf	NA,0.42153	0.000179578	0.000359356
2	chr15:62794757:G:A	62794757	NA,A	NA,G	NA,1	NA,-inf	NA,inf	NA,0.435769	0.000179397	0.000359016
2	chr15:62615058:G:A	62615058	NA,A	NA,G	NA,1	NA,-inf	NA,inf	NA,0.467457	0.000179288	0.000358757
2	chr15:63505389:C:T	63505389	NA,T	NA,C	NA,1	NA,inf	NA,inf	NA,0.569593	0.000179195	0.000358655
2	chr15:63003864:G:C	63003864	NA,C	NA,G	NA,1	NA,inf	NA,inf	NA,0.574833	0.000179129	0.000358393
2	chr15:63352112:G:A	63352112	NA,A	NA,G	NA,1	NA,inf	NA,inf	NA,0.657579	0.000179062	0.000358271
2	chr15:63169043:C:T	63169043	NA,T	NA,C	NA,1	NA,inf	NA,inf	NA,0.571162	0.000179044	0.000358335
2	chr15:63458194:G:A	63458194	NA,A	NA,G	NA,1	NA,-inf	NA,inf	NA,0.596316	0.000179	0.000358237
2	chr15:62745765:T:C	62745765	NA,C	NA,T	NA,1	NA,inf	NA,inf	NA,0.491819	0.000178951	0.000358121
2	chr15:63246361:T:C	63246361	C,C	T,T	1,1	inf,-inf	inf,inf	0.73445,0.826004	0.000178903	0.000357907
2	chr15:62818262:C:T	62818262	NA,T	NA,C	NA,1	NA,inf	NA,inf	NA,0.461528	0.000178747	0.000357718
2	chr15:62906989:T:C	62906989	C,C	T,T	1,1	inf,-inf	inf,inf	0.983446,1.60944	0.000178508	0.000356601
2	chr15:62699044:T:C	62699044	NA,C	NA,T	NA,1	NA,inf	NA,inf	NA,0.540109	0.000178463	0.000357173
2	chr15:63432757:G:A	63432757	NA,A	NA,G	NA,1	NA,-inf	NA,inf	NA,0.422306	0.000178459	0.000357121
2	chr15:62697247:A:G	62697247	G,G	A,A	1,1	inf,inf	inf,inf	1.26987,1.00455	0.000178235	0.000357053
2	chr15:62560681:T:C	62560681	NA,C	NA,T	NA,1	NA,-inf	NA,inf	NA,0.503972	0.000178182	0.000356394
2	chr15:63667765:C:T	63667765	NA,T	NA,C	NA,1	NA,inf	NA,inf	NA,0.527673	0.000178165	0.000356559
2	chr15:63630397:T:C	63630397	NA,C	NA,T	NA,1	NA,-inf	NA,inf	NA,0.483007	0.000178147	0.000356467
2	chr15:63734024:G:A	63734024	A,NA	G,NA	1,NA	-inf,NA	inf,NA	0.433173,NA	0.000178071	0.000356356
2	chr15:62745164:A:G	62745164	NA,G	NA,A	NA,1	NA,inf	NA,inf	NA,0.486529	0.000177712	0.000355642
2	chr15:63143890:G:A	63143890	NA,A	NA,G	NA,1	NA,-inf	NA,inf	NA,0.571442	0.000177612	0.000355404
2	chr15:63159933:C:T	63159933	NA,T	NA,C	NA,1	NA,inf	NA,inf	NA,0.262377	0.000177564	0.000355335
2	chr15:62651706:G:T	62651706	T,T	G,G	1,1	inf,inf	inf,inf	0.574135,1.72028	0.000177552	0.000355559
2	chr15:63802601:T:TC	63802601	TC,TC	T,T	1,1	inf,inf	inf,inf	0.813277,1.69248	0.000177495	0.000355389
2	chr15:63459383:A:G	63459383	NA,G	NA,A	NA,1	NA,-inf	NA,inf	NA,0.589616	0.000177425	0.000355083
2	chr15:63486160:C:T	63486160	NA,T	NA,C	NA,1	NA,-inf	NA,inf	NA,0.419747	0.000177394	0.000355053
2	chr15:63291953:C:T	63291953	NA,T	NA,C	NA,1	NA,inf	NA,inf	NA,0.703229	0.000177252	0.000354694
2	chr15:62648941:G:A	62648941	NA,A	NA,G	NA,1	NA,inf	NA,inf	NA,0.498445	0.000177221	0.000354681
2	chr15:63460250:G:T	63460250	NA,T	NA,G	NA,1	NA,-inf	NA,inf	NA,0.588565	0.000177208	0.000354649
2	chr15:63246226:G:A	63246226	NA,A	NA,G	NA,1	NA,-inf	NA,inf	NA,0.421901	0.00017718	0.000354574
2	chr15:62646465:T:C	62646465	NA,C	NA,T	NA,1	NA,inf	NA,inf	NA,0.486798	0.000177001	0.000354246
2	chr15:63169260:G:A	63169260	A,NA	G,NA	1,NA	inf,NA	inf,NA	0.496518,NA	0.000176998	0.000354211
2	chr15:63458950:G:A	63458950	NA,A	NA,G	NA,1	NA,-inf	NA,inf	NA,0.586921	0.000176853	0.000353939
2	chr15:63458505:A:G	63458505	NA,G	NA,A	NA,1	NA,-inf	NA,inf	NA,0.586921	0.000176853	0.000353939
2	chr15:63467194:C:CT	63467194	CT,CT	C,C	1,1	inf,-inf	inf,inf	0.0916041,1.87908	0.00017678	0.000353858
2	chr15:63801285:T:C	63801285	NA,C	NA,T	NA,1	NA,inf	NA,inf	NA,0.565231	0.000176696	0.000353651
2	chr15:62829336:C:T	62829336	T,NA	C,NA	1,NA	-inf,NA	inf,NA	1.12321,NA	0.000176367	0.00035295
2	chr15:63420242:C:T	63420242	T,T	C,C	1,1	inf,-inf	inf,inf	2.27585,0.176692	0.0001763	0.000352825
2	chr15:63240896:G:T	63240896	NA,T	NA,G	NA,1	NA,inf	NA,inf	NA,0.636223	0.000176299	0.000352802
2	chr15:62595074:A:C	62595074	C,NA	A,NA	1,NA	-inf,NA	inf,NA	0.993103,NA	0.000176226	0.000352658
2	chr15:63602654:T:C	63602654	NA,C	NA,T	NA,1	NA,-inf	NA,inf	NA,0.459907	0.000176128	0.000352479
2	chr15:62853214:C:T	62853214	NA,T	NA,C	NA,1	NA,-inf	NA,inf	NA,0.437564	0.000175991	0.000352217
2	chr15:63458067:C:T	63458067	NA,T	NA,C	NA,1	NA,-inf	NA,inf	NA,0.580388	0.00017546	0.000351151
2	chr15:63238766:A:C	63238766	C,C	A,A	1,1	-inf,-inf	inf,inf	0.412647,1.81423	0.000175351	0.000350996
2	chr15:63741688:C:T	63741688	NA,T	NA,C	NA,1	NA,inf	NA,inf	NA,0.476151	0.000175283	0.000350794
2	chr15:62963850:C:T	62963850	T,NA	C,NA	1,NA	inf,NA	inf,NA	2.16184,NA	0.000175227	0.000350648
2	chr15:63452954:T:C	63452954	NA,C	NA,T	NA,1	NA,-inf	NA,inf	NA,0.419207	0.000174994	0.000350293
2	chr15:62766708:TCGACCTTTGCTGA:T	62766708	T,NA	TCGACCTTTGCTGA,NA	1,NA	inf,NA	inf,NA	0.820337,NA	0.000174968	0.000350139
2	chr15:62560011:C:T	62560011	T,T	C,C	1,1	-inf,inf	inf,inf	0.586742,1.44761	0.000174965	0.00035016
2	chr15:63005982:G:A	63005982	NA,A	NA,G	NA,1	NA,-inf	NA,inf	NA,0.275047	0.000174945	0.000350126
2	chr15:63072110:A:T	63072110	NA,T	NA,A	NA,1	NA,-inf	NA,inf	NA,0.473659	0.000174862	0.000349941
2	chr15:63067959:G:T	63067959	NA,T	NA,G	NA,1	NA,-inf	NA,inf	NA,0.230668	0.000174781	0.000349678
2	chr15:63351419:C:T	63351419	NA,T	NA,C	NA,1	NA,inf	NA,inf	NA,0.622988	0.000174552	0.000349254
2	chr15:62812250:G:A	62812250	A,NA	G,NA	1,NA	-inf,NA	inf,NA	1.193,NA	0.000174462	0.00034913
2	chr15:63054177:T:A	63054177	NA,A	NA,T	NA,1	NA,-inf	NA,inf	NA,0.470076	0.000174407	0.000349032
2	chr15:63073303:G:A	63073303	NA,A	NA,G	NA,1	NA,-inf	NA,inf	NA,0.471446	0.000174355	0.000348927
2	chr15:63002673:G:A	63002673	NA,A	NA,G	NA,1	NA,-inf	NA,inf	NA,0.24886	0.000174328	0.000348878
2	chr15:63027568:G:A	63027568	NA,A	NA,G	NA,1	NA,inf	NA,inf	NA,0.290301	0.0001742	0.000348591
2	chr15:63555922:T:C	63555922	NA,C	NA,T	NA,1	NA,inf	NA,inf	NA,0.638435	0.000173902	0.000347999
2	chr15:63141062:T:C	63141062	NA,C	NA,T	NA,1	NA,inf	NA,inf	NA,0.285464	0.000173707	0.000347711
2	chr15:63279701:A:G	63279701	NA,G	NA,A	NA,1	NA,-inf	NA,inf	NA,0.338184	0.000173675	0.000347535
2	chr15:62664980:A:T	62664980	NA,T	NA,A	NA,1	NA,inf	NA,inf	NA,0.461734	0.000173644	0.000347476
2	chr15:63054788:G:C	63054788	NA,C	NA,G	NA,1	NA,-inf	NA,inf	NA,0.223888	0.00017342	0.000346955
2	chr15:63446202:C:T	63446202	NA,T	NA,C	NA,1	NA,-inf	NA,inf	NA,0.436445	0.000173351	0.000346921
2	chr15:62970637:G:A	62970637	NA,A	NA,G	NA,1	NA,inf	NA,inf	NA,0.582248	0.000173206	0.000346548
2	chr15:63671334:T:C	63671334	NA,C	NA,T	NA,1	NA,inf	NA,inf	NA,0.495598	0.000173203	0.000346627
2	chr15:62778733:A:G	62778733	NA,G	NA,A	NA,1	NA,inf	NA,inf	NA,0.446897	0.00017317	0.000346525
2	chr15:62986201:G:T	62986201	NA,T	NA,G	NA,1	NA,-inf	NA,inf	NA,0.472658	0.00017306	0.000346347
2	chr15:63164372:G:A	63164372	NA,A	NA,G	NA,1	NA,inf	NA,inf	NA,0.56618	0.000173015	0.000346287
2	chr15:62853240:C:T	62853240	NA,T	NA,C	NA,1	NA,-inf	NA,inf	NA,0.445979	0.000172948	0.000346063
2	chr15:63128870:A:G	63128870	NA,G	NA,A	NA,1	NA,-inf	NA,inf	NA,0.414635	0.00017292	0.000346058
2	chr15:62940556:T:C	62940556	NA,C	NA,T	NA,1	NA,inf	NA,inf	NA,0.46419	0.000172766	0.000345682
2	chr15:63649655:A:C	63649655	NA,C	NA,A	NA,1	NA,inf	NA,inf	NA,0.502686	0.000172744	0.000345708
2	chr15:63520285:A:T	63520285	NA,T	NA,A	NA,1	NA,-inf	NA,inf	NA,0.518795	0.00017257	0.000345337
2	chr15:62816334:T:G	62816334	G,G	T,T	1,1	inf,-inf	inf,inf	1.03261,1.11926	0.000172525	0.000344804
2	chr15:63296097:G:A	63296097	NA,A	NA,G	NA,1	NA,inf	NA,inf	NA,0.424158	0.000172433	0.000345097
2	chr15:63199828:G:A	63199828	A,A	G,G	1,1	-inf,-inf	inf,inf	0.420937,1.20638	0.000172193	0.000344681
2	chr15:62757302:T:C	62757302	NA,C	NA,T	NA,1	NA,-inf	NA,inf	NA,0.479005	0.000171866	0.00034393
2	chr15:63206286:A:G	63206286	NA,G	NA,A	NA,1	NA,inf	NA,inf	NA,0.241371	0.000171822	0.000343849
2	chr15:63293508:T:G	63293508	G,G	T,T	1,1	inf,inf	inf,inf	0.0502902,1.25494	0.000171524	0.000343173
2	chr15:63693784:T:A	63693784	NA,A	NA,T	NA,1	NA,-inf	NA,inf	NA,0.550095	0.000171482	0.000343178
2	chr15:62971605:C:T	62971605	NA,T	NA,C	NA,1	NA,inf	NA,inf	NA,0.574242	0.000171412	0.000342959
2	chr15:63809230:TAAAC:T	63809230	T,NA	TAAAC,NA	1,NA	inf,NA	inf,NA	1.20255,NA	0.000171304	0.000342826
2	chr15:62779346:C:T	62779346	NA,T	NA,C	NA,1	NA,-inf	NA,inf	NA,0.406213	0.000171168	0.00034254
2	chr15:63764216:C:T	63764216	NA,T	NA,C	NA,1	NA,inf	NA,inf	NA,0.497466	0.000171129	0.000342479
2	chr15:63422117:G:T	63422117	NA,T	NA,G	NA,1	NA,-inf	NA,inf	NA,0.370661	0.000171079	0.000342392
2	chr15:62969688:A:G	62969688	NA,G	NA,A	NA,1	NA,inf	NA,inf	NA,0.564763	0.000171023	0.00034218
2	chr15:63667536:T:C	63667536	NA,C	NA,T	NA,1	NA,inf	NA,inf	NA,0.491713	0.000171003	0.000342224
2	chr15:63156787:T:A	63156787	NA,A	NA,T	NA,1	NA,inf	NA,inf	NA,0.600684	0.000170966	0.000342118
2	chr15:63447137:TC:T	63447137	NA,T	NA,TC	NA,1	NA,-inf	NA,inf	NA,0.39217	0.000170951	0.000342145
2	chr15:63337717:A:AGG	63337717	AGG,AGG	A,A	1,1	inf,inf	inf,inf	0.0691324,1.58277	0.000170932	0.000341988
2	chr15:63335411:T:A	63335411	A,NA	T,NA	1,NA	inf,NA	inf,NA	0.859484,NA	0.000170926	0.000342054
2	chr15:62642648:G:A	62642648	NA,A	NA,G	NA,1	NA,inf	NA,inf	NA,0.469411	0.000170692	0.000341634
2	chr15:63372942:G:T	63372942	NA,T	NA,G	NA,1	NA,-inf	NA,inf	NA,0.618972	0.000170681	0.000341387
2	chr15:62640327:AG:A	62640327	NA,A	NA,AG	NA,1	NA,inf	NA,inf	NA,0.408899	0.000170679	0.000341592
2	chr15:63458414:C:A	63458414	NA,A	NA,C	NA,1	NA,-inf	NA,inf	NA,0.436705	0.000170517	0.000341218
2	chr15:62971550:T:C	62971550	NA,C	NA,T	NA,1	NA,inf	NA,inf	NA,0.56881	0.000170509	0.000341154
2	chr15:63784987:T:G	63784987	G,G	T,T	1,1	inf,inf	inf,inf	0.852226,1.64843	0.000170496	0.000341377
2	chr15:63158028:A:C	63158028	NA,C	NA,A	NA,1	NA,inf	NA,inf	NA,0.371652	0.000170339	0.000340868
2	chr15:62738860:G:T	62738860	NA,T	NA,G	NA,1	NA,-inf	NA,inf	NA,0.494458	0.000170124	0.000340456
2	chr15:63070027:T:C	63070027	NA,C	NA,T	NA,1	NA,-inf	NA,inf	NA,0.2154	0.000170088	0.000340292
2	chr15:62572856:G:A	62572856	NA,A	NA,G	NA,1	NA,-inf	NA,inf	NA,0.422446	0.000169956	0.000340102
2	chr15:63282890:G:A	63282890	NA,A	NA,G	NA,1	NA,-inf	NA,inf	NA,0.389827	0.000169917	0.000340042
2	chr15:63433941:T:C	63433941	NA,C	NA,T	NA,1	NA,-inf	NA,inf	NA,0.371905	0.000169894	0.000340019
2	chr15:63380233:G:A	63380233	NA,A	NA,G	NA,1	NA,-inf	NA,inf	NA,0.595469	0.000169776	0.000339597
2	chr15:63341534:T:C	63341534	NA,C	NA,T	NA,1	NA,inf	NA,inf	NA,0.504585	0.000169708	0.000339629
2	chr15:63169432:C:A	63169432	NA,A	NA,C	NA,1	NA,inf	NA,inf	NA,0.599303	0.000169702	0.00033959
2	chr15:62998859:G:A	62998859	NA,A	NA,G	NA,1	NA,inf	NA,inf	NA,0.447686	0.000169585	0.000339308
2	chr15:63055431:T:G	63055431	NA,G	NA,T	NA,1	NA,-inf	NA,inf	NA,0.211785	0.000169401	0.000338917
2	chr15:63432141:T:C	63432141	NA,C	NA,T	NA,1	NA,-inf	NA,inf	NA,0.369148	0.000169395	0.000339021
2	chr15:63553607:G:T	63553607	NA,T	NA,G	NA,1	NA,-inf	NA,inf	NA,0.397413	0.000169254	0.000338669
2	chr15:63057478:A:T	63057478	NA,T	NA,A	NA,1	NA,-inf	NA,inf	NA,0.211076	0.000169222	0.000338559
2	chr15:63818767:C:T	63818767	NA,T	NA,C	NA,1	NA,inf	NA,inf	NA,0.488669	0.000169133	0.000338482
2	chr15:62970918:T:C	62970918	NA,C	NA,T	NA,1	NA,inf	NA,inf	NA,0.561379	0.000169054	0.000338244
2	chr15:62696816:G:A	62696816	A,A	G,G	1,1	inf,inf	inf,inf	1.2119,1.03418	0.000168993	0.000338543
2	chr15:63055663:C:G	63055663	NA,G	NA,C	NA,1	NA,-inf	NA,inf	NA,0.209804	0.000168862	0.00033784
2	chr15:63255322:G:A	63255322	NA,A	NA,G	NA,1	NA,-inf	NA,inf	NA,0.601116	0.000168716	0.000337662
2	chr15:63213310:G:A	63213310	NA,A	NA,G	NA,1	NA,inf	NA,inf	NA,0.227802	0.000168516	0.000337232
2	chr15:62630990:T:G	62630990	NA,G	NA,T	NA,1	NA,-inf	NA,inf	NA,0.457275	0.000168466	0.000337171
2	chr15:63655259:CAG:C	63655259	C,NA	CAG,NA	1,NA	inf,NA	inf,NA	1.13442,NA	0.000168438	0.000337091
2	chr15:63287581:T:C	63287581	C,C	T,T	1,1	inf,inf	inf,inf	0.0144956,1.19653	0.000168136	0.000336399
2	chr15:63814282:T:C	63814282	NA,C	NA,T	NA,1	NA,-inf	NA,inf	NA,0.367132	0.000168114	0.000336455
2	chr15:62777922:A:G	62777922	NA,G	NA,A	NA,1	NA,-inf	NA,inf	NA,0.416767	0.000168084	0.000336396
2	chr15:62602889:T:A	62602889	NA,A	NA,T	NA,1	NA,-inf	NA,inf	NA,0.432809	0.000167968	0.000336109
2	chr15:63064622:A:G	63064622	NA,G	NA,A	NA,1	NA,inf	NA,inf	NA,0.784569	0.000167934	0.000336055
2	chr15:62607643:C:T	62607643	NA,T	NA,C	NA,1	NA,-inf	NA,inf	NA,0.438593	0.000167924	0.000336007
2	chr15:63388537:T:C	63388537	NA,C	NA,T	NA,1	NA,-inf	NA,inf	NA,0.564689	0.000167808	0.000335662
2	chr15:62704331:A:G	62704331	G,G	A,A	1,1	-inf,-inf	inf,inf	0.939056,1.20854	0.000167663	0.000335794
2	chr15:63140296:A:T	63140296	T,T	A,A	1,1	inf,inf	inf,inf	0.581954,1.38375	0.000167581	0.000335394
2	chr15:63074162:C:G	63074162	NA,G	NA,C	NA,1	NA,-inf	NA,inf	NA,0.204207	0.000167496	0.000335109
2	chr15:63375486:C:T	63375486	NA,T	NA,C	NA,1	NA,-inf	NA,inf	NA,0.582141	0.000167456	0.000334961
2	chr15:63015184:G:A	63015184	NA,A	NA,G	NA,1	NA,-inf	NA,inf	NA,0.682384	0.000167338	0.000334908
2	chr15:63386790:C:T	63386790	NA,T	NA,C	NA,1	NA,-inf	NA,inf	NA,0.578237	0.000167223	0.000334496
2	chr15:63072843:T:A	63072843	NA,A	NA,T	NA,1	NA,-inf	NA,inf	NA,0.203108	0.000167178	0.000334473
2	chr15:63668348:C:T	63668348	NA,T	NA,C	NA,1	NA,inf	NA,inf	NA,0.470433	0.000167166	0.000334542
2	chr15:63634090:A:G	63634090	NA,G	NA,A	NA,1	NA,inf	NA,inf	NA,0.484069	0.000167164	0.000334544
2	chr15:63403257:C:G	63403257	NA,G	NA,C	NA,1	NA,inf	NA,inf	NA,0.612194	0.000167021	0.000334232
2	chr15:62865757:A:C	62865757	C,C	A,A	1,1	inf,inf	inf,inf	1.5218,0.864777	0.000166912	0.000333976
2	chr15:63488152:C:T	63488152	NA,T	NA,C	NA,1	NA,-inf	NA,inf	NA,0.408644	0.000166889	0.000334017
2	chr15:62579972:A:T	62579972	NA,T	NA,A	NA,1	NA,-inf	NA,inf	NA,0.385862	0.000166761	0.000333689
2	chr15:63325833:G:A	63325833	A,A	G,G	1,1	-inf,inf	inf,inf	0.0666489,1.3623	0.000166662	0.000333455
2	chr15:63323472:G:C	63323472	C,C	G,G	1,1	-inf,inf	inf,inf	0.0680035,1.3606	0.000166614	0.00033336
2	chr15:63066990:G:A	63066990	NA,A	NA,G	NA,1	NA,inf	NA,inf	NA,0.776653	0.00016661	0.000333406
2	chr15:63480549:A:G	63480549	NA,G	NA,A	NA,1	NA,inf	NA,inf	NA,0.390287	0.000166549	0.000333334
2	chr15:62719039:C:G	62719039	NA,G	NA,C	NA,1	NA,-inf	NA,inf	NA,0.416978	0.000166469	0.000333108
2	chr15:63238161:G:A	63238161	NA,A	NA,G	NA,1	NA,inf	NA,inf	NA,0.221351	0.000166441	0.00033308
2	chr15:62860707:C:T	62860707	T,NA	C,NA	1,NA	inf,NA	inf,NA	0.862805,NA	0.000166397	0.00033299
2	chr15:62722607:C:G	62722607	NA,G	NA,C	NA,1	NA,-inf	NA,inf	NA,0.400433	0.000166352	0.000332899
2	chr15:62966128:G:A	62966128	NA,A	NA,G	NA,1	NA,inf	NA,inf	NA,0.525058	0.00016626	0.00033268
2	chr15:62970841:A:G	62970841	NA,G	NA,A	NA,1	NA,inf	NA,inf	NA,0.54717	0.000166255	0.000332646
2	chr15:62863783:CCAG:C	62863783	NA,C	NA,CCAG	NA,1	NA,-inf	NA,inf	NA,0.367074	0.000166248	0.000332693
2	chr15:63263610:G:A	63263610	NA,A	NA,G	NA,1	NA,inf	NA,inf	NA,0.290088	0.000166165	0.000332527
2	chr15:62863787:A:T	62863787	NA,T	NA,A	NA,1	NA,-inf	NA,inf	NA,0.366193	0.000166054	0.000332304
2	chr15:62848889:C:G	62848889	NA,G	NA,C	NA,1	NA,-inf	NA,inf	NA,0.374141	0.000166002	0.000332199
2	chr15:63199375:A:T	63199375	NA,T	NA,A	NA,1	NA,inf	NA,inf	NA,0.234111	0.000165954	0.000332188
2	chr15:63410790:C:T	63410790	NA,T	NA,C	NA,1	NA,inf	NA,inf	NA,0.357788	0.000165932	0.000332051
2	chr15:62834630:C:T	62834630	NA,T	NA,C	NA,1	NA,-inf	NA,inf	NA,0.503942	0.000165878	0.000331964
2	chr15:63551246:C:T	63551246	NA,T	NA,C	NA,1	NA,-inf	NA,inf	NA,0.447171	0.000165853	0.000331913
2	chr15:63370949:G:T	63370949	NA,T	NA,G	NA,1	NA,-inf	NA,inf	NA,0.30339	0.00016556	0.000331326
2	chr15:63781821:A:G	63781821	G,G	A,A	1,1	inf,inf	inf,inf	0.78967,1.6639	0.00016551	0.000331396
2	chr15:63326051:G:A	63326051	A,A	G,G	1,1	-inf,inf	inf,inf	0.0638032,1.36228	0.000165379	0.000330889
2	chr15:62858280:T:C	62858280	NA,C	NA,T	NA,1	NA,inf	NA,inf	NA,0.467552	0.000165278	0.000330734
2	chr15:62663161:T:C	62663161	C,C	T,T	1,1	-inf,-inf	inf,inf	0.512968,1.80412	0.000165211	0.000330793
2	chr15:63197822:CA:C	63197822	NA,C	NA,CA	NA,1	NA,inf	NA,inf	NA,0.579882	0.000165193	0.000330575
2	chr15:62769717:G:A	62769717	NA,A	NA,G	NA,1	NA,-inf	NA,inf	NA,0.36463	0.000164945	0.000330073
2	chr15:63142028:G:GT	63142028	NA,GT	NA,G	NA,1	NA,-inf	NA,inf	NA,0.247909	0.000164922	0.000330046
2	chr15:63703657:G:A	63703657	NA,A	NA,G	NA,1	NA,inf	NA,inf	NA,0.579007	0.000164783	0.000329753
2	chr15:63741271:C:T	63741271	NA,T	NA,C	NA,1	NA,-inf	NA,inf	NA,0.415704	0.000164487	0.000329139
2	chr15:62863353:C:G	62863353	G,NA	C,NA	1,NA	inf,NA	inf,NA	0.768524,NA	0.00016447	0.000329134
2	chr15:62901252:C:T	62901252	NA,T	NA,C	NA,1	NA,-inf	NA,inf	NA,0.318565	0.000164432	0.000329065
2	chr15:63053781:A:G	63053781	NA,G	NA,A	NA,1	NA,-inf	NA,inf	NA,0.19053	0.000164411	0.000328939
2	chr15:63403593:T:C	63403593	NA,C	NA,T	NA,1	NA,-inf	NA,inf	NA,0.68631	0.000164342	0.000328919
2	chr15:63357132:T:C	63357132	NA,C	NA,T	NA,1	NA,inf	NA,inf	NA,0.466638	0.000164232	0.000328604
2	chr15:63338395:T:C	63338395	NA,C	NA,T	NA,1	NA,inf	NA,inf	NA,0.474964	0.000164084	0.000328375
2	chr15:62805632:A:G	62805632	NA,G	NA,A	NA,1	NA,inf	NA,inf	NA,0.397769	0.000164067	0.00032829
2	chr15:63396443:G:A	63396443	NA,A	NA,G	NA,1	NA,-inf	NA,inf	NA,0.553064	0.000163959	0.000328002
2	chr15:63412646:T:C	63412646	NA,C	NA,T	NA,1	NA,inf	NA,inf	NA,0.34875	0.000163798	0.000327782
2	chr15:63632138:G:A	63632138	NA,A	NA,G	NA,1	NA,inf	NA,inf	NA,0.462986	0.000163678	0.000327566
2	chr15:62737856:T:C	62737856	NA,C	NA,T	NA,1	NA,inf	NA,inf	NA,0.403108	0.00016365	0.000327502
2	chr15:62937017:G:T	62937017	NA,T	NA,G	NA,1	NA,-inf	NA,inf	NA,0.408062	0.000163645	0.000327505
2	chr15:62954013:G:A	62954013	NA,A	NA,G	NA,1	NA,-inf	NA,inf	NA,0.437447	0.000163612	0.000327437
2	chr15:62648800:C:T	62648800	NA,T	NA,C	NA,1	NA,inf	NA,inf	NA,0.376945	0.000163552	0.000327341
2	chr15:63525253:T:C	63525253	NA,C	NA,T	NA,1	NA,-inf	NA,inf	NA,0.450463	0.000163378	0.000326944
2	chr15:63768024:TATTCTTA:T	63768024	NA,T	NA,TATTCTTA	NA,1	NA,-inf	NA,inf	NA,0.407713	0.000163173	0.00032651
2	chr15:62583928:A:T	62583928	NA,T	NA,A	NA,1	NA,-inf	NA,inf	NA,0.391928	0.000163102	0.000326393
2	chr15:63075491:C:T	63075491	NA,T	NA,C	NA,1	NA,-inf	NA,inf	NA,0.188458	0.000162981	0.000326084
2	chr15:62739895:A:G	62739895	NA,G	NA,A	NA,1	NA,-inf	NA,inf	NA,0.396374	0.000162964	0.000326009
2	chr15:63643713:A:G	63643713	NA,G	NA,A	NA,1	NA,inf	NA,inf	NA,0.462085	0.00016255	0.000325313
2	chr15:62585006:C:T	62585006	NA,T	NA,C	NA,1	NA,-inf	NA,inf	NA,0.387815	0.000162518	0.000325226
2	chr15:62718169:CT:C	62718169	NA,C	NA,CT	NA,1	NA,inf	NA,inf	NA,0.420346	0.000162463	0.000325126
2	chr15:63688325:G:A	63688325	NA,A	NA,G	NA,1	NA,inf	NA,inf	NA,0.454209	0.000162424	0.000325055
2	chr15:62841003:A:C	62841003	C,NA	A,NA	1,NA	inf,NA	inf,NA	0.619495,NA	0.000162389	0.000324965
2	chr15:62920478:G:A	62920478	NA,A	NA,G	NA,1	NA,-inf	NA,inf	NA,0.487108	0.000162101	0.000324373
2	chr15:63427438:C:T	63427438	NA,T	NA,C	NA,1	NA,inf	NA,inf	NA,0.354298	0.000162092	0.000324367
2	chr15:62839477:G:C	62839477	NA,C	NA,G	NA,1	NA,inf	NA,inf	NA,0.49138	0.000162088	0.000324397
2	chr15:62639610:C:G	62639610	NA,G	NA,C	NA,1	NA,-inf	NA,inf	NA,0.407327	0.000162047	0.000324298
2	chr15:63525493:A:G	63525493	NA,G	NA,A	NA,1	NA,-inf	NA,inf	NA,0.468941	0.000162029	0.000324243
2	chr15:63196023:A:G	63196023	NA,G	NA,A	NA,1	NA,inf	NA,inf	NA,0.202543	0.000161961	0.000324116
2	chr15:63530820:A:G	63530820	NA,G	NA,A	NA,1	NA,-inf	NA,inf	NA,0.382724	0.000161925	0.000324008
2	chr15:63608083:T:C	63608083	NA,C	NA,T	NA,1	NA,inf	NA,inf	NA,0.46009	0.000161863	0.000323934
2	chr15:63526927:C:T	63526927	NA,T	NA,C	NA,1	NA,-inf	NA,inf	NA,0.38628	0.000161795	0.000323748
2	chr15:63225746:G:A	63225746	NA,A	NA,G	NA,1	NA,inf	NA,inf	NA,0.20329	0.000161785	0.000323763
2	chr15:63614471:T:A	63614471	NA,A	NA,T	NA,1	NA,inf	NA,inf	NA,0.454501	0.000161738	0.000323685
2	chr15:62682429:T:C	62682429	NA,C	NA,T	NA,1	NA,inf	NA,inf	NA,0.459199	0.00016163	0.000323482
2	chr15:62767626:A:G	62767626	G,G	A,A	1,1	-inf,-inf	inf,inf	0.28541,1.75147	0.000161624	0.000323418
2	chr15:63200525:C:T	63200525	NA,T	NA,C	NA,1	NA,inf	NA,inf	NA,0.663094	0.000161613	0.000323396
2	chr15:63410480:A:G	63410480	NA,G	NA,A	NA,1	NA,-inf	NA,inf	NA,0.291521	0.000161503	0.000323182
2	chr15:62952077:G:A	62952077	NA,A	NA,G	NA,1	NA,-inf	NA,inf	NA,0.429824	0.000161485	0.000323179
2	chr15:63219254:C:T	63219254	NA,T	NA,C	NA,1	NA,inf	NA,inf	NA,0.201374	0.00016148	0.000323154
2	chr15:62878677:A:C	62878677	NA,C	NA,A	NA,1	NA,-inf	NA,inf	NA,0.338319	0.000161355	0.000322898
2	chr15:62664509:C:G	62664509	G,G	C,C	1,1	-inf,-inf	inf,inf	1.17555,1.33148	0.000161311	0.000322977
2	chr15:62964810:A:G	62964810	NA,G	NA,A	NA,1	NA,-inf	NA,inf	NA,0.418076	0.000161196	0.0003226
2	chr15:63219767:T:C	63219767	NA,C	NA,T	NA,1	NA,inf	NA,inf	NA,0.199468	0.000161107	0.000322407
2	chr15:63388043:A:C	63388043	NA,C	NA,A	NA,1	NA,-inf	NA,inf	NA,0.543059	0.000161086	0.00032223
2	chr15:63370948:G:A	63370948	A,A	G,G	1,1	inf,inf	inf,inf	0.130736,1.62627	0.000161059	0.000322234
2	chr15:63763230:T:C	63763230	NA,C	NA,T	NA,1	NA,inf	NA,inf	NA,0.444948	0.000160943	0.000322091
2	chr15:63230483:G:A	63230483	NA,A	NA,G	NA,1	NA,inf	NA,inf	NA,0.198515	0.000160874	0.000321941
2	chr15:63205253:T:C	63205253	NA,C	NA,T	NA,1	NA,inf	NA,inf	NA,0.198201	0.000160793	0.000321778
2	chr15:63788843:C:T	63788843	T,NA	C,NA	1,NA	-inf,NA	inf,NA	1.23587,NA	0.000160662	0.000321512
2	chr15:63766735:T:C	63766735	NA,C	NA,T	NA,1	NA,inf	NA,inf	NA,0.516209	0.000160656	0.000321548
2	chr15:63075267:G:C	63075267	NA,C	NA,G	NA,1	NA,inf	NA,inf	NA,0.569153	0.000160617	0.000321408
2	chr15:63130483:G:A	63130483	NA,A	NA,G	NA,1	NA,-inf	NA,inf	NA,0.229573	0.00016061	0.000321419
2	chr15:63512375:CTTCT:C	63512375	NA,C	NA,CTTCT	NA,1	NA,-inf	NA,inf	NA,0.308165	0.000160489	0.000321159
2	chr15:63813543:A:G	63813543	NA,G	NA,A	NA,1	NA,inf	NA,inf	NA,0.444022	0.000160352	0.00032091
2	chr15:63812047:T:G	63812047	NA,G	NA,T	NA,1	NA,inf	NA,inf	NA,0.514905	0.000160317	0.000320869
2	chr15:63779122:A:G	63779122	NA,G	NA,A	NA,1	NA,inf	NA,inf	NA,0.514365	0.000160258	0.000320752
2	chr15:63799557:C:A	63799557	NA,A	NA,C	NA,1	NA,inf	NA,inf	NA,0.442632	0.000160198	0.000320601
2	chr15:63701923:T:C	63701923	C,NA	T,NA	1,NA	inf,NA	inf,NA	1.16316,NA	0.000160186	0.000320578
2	chr15:62850245:C:T	62850245	NA,T	NA,C	NA,1	NA,-inf	NA,inf	NA,0.383006	0.000160182	0.000320353
2	chr15:62578499:G:T	62578499	NA,T	NA,G	NA,1	NA,inf	NA,inf	NA,0.426511	0.000160171	0.000320519
2	chr15:63301414:A:G	63301414	NA,G	NA,A	NA,1	NA,inf	NA,inf	NA,0.257473	0.000159994	0.000320179
2	chr15:63675786:A:G	63675786	NA,G	NA,A	NA,1	NA,-inf	NA,inf	NA,0.395861	0.000159882	0.000319927
2	chr15:63483073:A:G	63483073	NA,G	NA,A	NA,1	NA,-inf	NA,inf	NA,0.386581	0.000159846	0.000319895
2	chr15:62600779:C:G	62600779	NA,G	NA,C	NA,1	NA,-inf	NA,inf	NA,0.392303	0.000159635	0.000319442
2	chr15:63714637:C:T	63714637	NA,T	NA,C	NA,1	NA,inf	NA,inf	NA,0.400959	0.000159634	0.000319497
2	chr15:63280482:CTT:C	63280482	C,C	CTT,CTT	1,1	inf,inf	inf,inf	0.0363412,1.21191	0.000159489	0.000319098
2	chr15:63240979:C:T	63240979	T,T	C,C	1,1	-inf,-inf	inf,inf	0.240733,1.48078	0.000159486	0.000319297
2	chr15:62970226:T:A	62970226	NA,A	NA,T	NA,1	NA,inf	NA,inf	NA,0.427557	0.000159408	0.00031896
2	chr15:62732679:A:G	62732679	NA,G	NA,A	NA,1	NA,-inf	NA,inf	NA,0.384788	0.000159381	0.000318842
2	chr15:63823405:G:A	63823405	NA,A	NA,G	NA,1	NA,inf	NA,inf	NA,0.437522	0.000159334	0.000318873
2	chr15:63702719:T:C	63702719	NA,C	NA,T	NA,1	NA,-inf	NA,inf	NA,0.392305	0.000159079	0.000318318
2	chr15:62876408:C:T	62876408	NA,T	NA,C	NA,1	NA,-inf	NA,inf	NA,0.329467	0.000159038	0.000318263
2	chr15:62837468:T:G	62837468	NA,G	NA,T	NA,1	NA,inf	NA,inf	NA,0.435224	0.000158997	0.000318177
2	chr15:62970426:C:T	62970426	NA,T	NA,C	NA,1	NA,-inf	NA,inf	NA,0.420413	0.000158985	0.000317858
2	chr15:62606599:C:T	62606599	NA,T	NA,C	NA,1	NA,inf	NA,inf	NA,0.38065	0.000158958	0.000318115
2	chr15:63149966:C:T	63149966	NA,T	NA,C	NA,1	NA,inf	NA,inf	NA,0.427598	0.000158835	0.000317851
2	chr15:63439829:G:C	63439829	NA,C	NA,G	NA,1	NA,inf	NA,inf	NA,0.332873	0.000158751	0.000317684
2	chr15:62833734:A:G	62833734	G,G	A,A	1,1	-inf,-inf	inf,inf	1.60946,0.552184	0.000158584	0.000317486
2	chr15:63214962:C:T	63214962	NA,T	NA,C	NA,1	NA,inf	NA,inf	NA,0.18848	0.000158484	0.000317158
2	chr15:62572958:G:C	62572958	NA,C	NA,G	NA,1	NA,inf	NA,inf	NA,0.40506	0.000158474	0.000317175
2	chr15:63718543:A:C	63718543	NA,C	NA,A	NA,1	NA,inf	NA,inf	NA,0.428167	0.000158439	0.00031708
2	chr15:62646035:G:A	62646035	NA,A	NA,G	NA,1	NA,inf	NA,inf	NA,0.393722	0.000158306	0.000316802
2	chr15:62654680:G:A	62654680	NA,A	NA,G	NA,1	NA,-inf	NA,inf	NA,0.439521	0.000158289	0.00031664
2	chr15:62712505:G:A	62712505	A,A	G,G	1,1	-inf,-inf	inf,inf	1.69268,0.610033	0.000158259	0.000316926
2	chr15:63015118:G:A	63015118	NA,A	NA,G	NA,1	NA,-inf	NA,inf	NA,0.547463	0.00015815	0.000316503
2	chr15:62724884:T:C	62724884	NA,C	NA,T	NA,1	NA,-inf	NA,inf	NA,0.378174	0.000158044	0.00031617
2	chr15:62661950:T:C	62661950	NA,C	NA,T	NA,1	NA,inf	NA,inf	NA,0.405798	0.000157854	0.000315901
2	chr15:62590071:A:G	62590071	NA,G	NA,A	NA,1	NA,-inf	NA,inf	NA,0.335156	0.000157782	0.000315757
2	chr15:63414804:C:A	63414804	NA,A	NA,C	NA,1	NA,-inf	NA,inf	NA,0.38235	0.000157766	0.000315725
2	chr15:63298794:C:T	63298794	T,T	C,C	1,1	-inf,inf	inf,inf	0.00723555,1.12361	0.000157747	0.000315623
2	chr15:63524203:T:C	63524203	NA,C	NA,T	NA,1	NA,-inf	NA,inf	NA,0.444702	0.000157572	0.000315326
2	chr15:63230428:G:A	63230428	A,A	G,G	1,1	inf,inf	inf,inf	0.0704856,1.18052	0.000157525	0.000315303
2	chr15:63758295:A:G	63758295	NA,G	NA,A	NA,1	NA,inf	NA,inf	NA,0.377558	0.000157353	0.000314906
2	chr15:62669390:T:G	62669390	NA,G	NA,T	NA,1	NA,-inf	NA,inf	NA,0.367907	0.000157193	0.000314538
2	chr15:62971594:T:C	62971594	NA,C	NA,T	NA,1	NA,inf	NA,inf	NA,0.41518	0.000156982	0.000314107
2	chr15:62863137:C:T	62863137	T,NA	C,NA	1,NA	inf,NA	inf,NA	0.743263,NA	0.000156898	0.000313983
2	chr15:62714726:G:A	62714726	NA,A	NA,G	NA,1	NA,inf	NA,inf	NA,0.377892	0.000156848	0.000313897
2	chr15:62849994:C:T	62849994	NA,T	NA,C	NA,1	NA,inf	NA,inf	NA,0.333526	0.000156829	0.000313836
2	chr15:62950671:C:A	62950671	NA,A	NA,C	NA,1	NA,inf	NA,inf	NA,0.370745	0.000156807	0.000313751
2	chr15:63637124:T:C	63637124	NA,C	NA,T	NA,1	NA,inf	NA,inf	NA,0.429518	0.000156806	0.000313815
2	chr15:62576837:A:T	62576837	NA,T	NA,A	NA,1	NA,inf	NA,inf	NA,0.355492	0.000156792	0.000313766
2	chr15:62581719:T:C	62581719	NA,C	NA,T	NA,1	NA,inf	NA,inf	NA,0.355553	0.000156771	0.000313738
2	chr15:63293031:C:G	63293031	NA,G	NA,C	NA,1	NA,-inf	NA,inf	NA,0.324987	0.000156752	0.000313693
2	chr15:63062742:TC:T	63062742	NA,T	NA,TC	NA,1	NA,inf	NA,inf	NA,0.496364	0.000156746	0.000313689
2	chr15:63524299:C:T	63524299	NA,T	NA,C	NA,1	NA,-inf	NA,inf	NA,0.41435	0.000156669	0.00031352
2	chr15:62580701:G:C	62580701	NA,C	NA,G	NA,1	NA,inf	NA,inf	NA,0.412506	0.000156574	0.00031332
2	chr15:63062744:C:T	63062744	NA,T	NA,C	NA,1	NA,inf	NA,inf	NA,0.495248	0.000156563	0.000313321
2	chr15:62632210:G:A	62632210	NA,A	NA,G	NA,1	NA,inf	NA,inf	NA,0.469784	0.000156435	0.000313064
2	chr15:63260693:AT:A	63260693	NA,A	NA,AT	NA,1	NA,inf	NA,inf	NA,0.433867	0.000156256	0.000312732
2	chr15:63683797:A:T	63683797	NA,T	NA,A	NA,1	NA,inf	NA,inf	NA,0.418138	0.00015623	0.000312658
2	chr15:62992932:C:T	62992932	NA,T	NA,C	NA,1	NA,-inf	NA,inf	NA,0.396595	0.000155999	0.000312163
2	chr15:62626103:A:G	62626103	NA,G	NA,A	NA,1	NA,inf	NA,inf	NA,0.445294	0.00015596	0.000312118
2	chr15:62837830:T:C	62837830	NA,C	NA,T	NA,1	NA,inf	NA,inf	NA,0.432755	0.000155841	0.0003119
2	chr15:62751013:A:G	62751013	NA,G	NA,A	NA,1	NA,-inf	NA,inf	NA,0.383839	0.00015581	0.000311791
2	chr15:63328506:T:C	63328506	C,C	T,T	1,1	-inf,inf	inf,inf	0.0496377,1.35324	0.000155768	0.000311661
2	chr15:63394165:C:T	63394165	NA,T	NA,C	NA,1	NA,-inf	NA,inf	NA,0.461514	0.000155749	0.000311672
2	chr15:62762956:A:G	62762956	G,NA	A,NA	1,NA	-inf,NA	inf,NA	0.651501,NA	0.000155684	0.000311553
2	chr15:63380726:C:T	63380726	T,T	C,C	1,1	inf,inf	inf,inf	0.420055,0.904226	0.000155647	0.000311371
2	chr15:62874826:C:T	62874826	NA,T	NA,C	NA,1	NA,-inf	NA,inf	NA,0.312249	0.000155596	0.000311378
2	chr15:63150574:A:G	63150574	NA,G	NA,A	NA,1	NA,inf	NA,inf	NA,0.51878	0.000155559	0.000311286
2	chr15:63745319:C:T	63745319	NA,T	NA,C	NA,1	NA,-inf	NA,inf	NA,0.364364	0.000155538	0.000311236
2	chr15:62605752:A:G	62605752	NA,G	NA,A	NA,1	NA,inf	NA,inf	NA,0.365269	0.00015536	0.000310915
2	chr15:63224117:A:G	63224117	NA,G	NA,A	NA,1	NA,inf	NA,inf	NA,0.189879	0.000155339	0.000310934
2	chr15:62747962:G:T	62747962	NA,T	NA,G	NA,1	NA,-inf	NA,inf	NA,0.340311	0.000155289	0.000310757
2	chr15:62855409:C:T	62855409	T,NA	C,NA	1,NA	inf,NA	inf,NA	0.742654,NA	0.000155264	0.000310713
2	chr15:62965002:C:T	62965002	NA,T	NA,C	NA,1	NA,-inf	NA,inf	NA,0.20947	0.000155263	0.000310729
2	chr15:62583672:A:G	62583672	NA,G	NA,A	NA,1	NA,inf	NA,inf	NA,0.355721	0.000155172	0.000310534
2	chr15:62613665:G:A	62613665	NA,A	NA,G	NA,1	NA,inf	NA,inf	NA,0.362303	0.000155156	0.0003105
2	chr15:63410010:G:GT	63410010	NA,GT	NA,G	NA,1	NA,-inf	NA,inf	NA,0.242313	0.000155059	0.000310309
2	chr15:62744616:G:A	62744616	NA,A	NA,G	NA,1	NA,-inf	NA,inf	NA,0.329782	0.000155022	0.000310227
2	chr15:62855408:G:T	62855408	T,NA	G,NA	1,NA	inf,NA	inf,NA	0.741793,NA	0.000154915	0.000310016
2	chr15:62580907:G:T	62580907	NA,T	NA,G	NA,1	NA,inf	NA,inf	NA,0.40321	0.000154886	0.000309943
2	chr15:62909072:C:A	62909072	NA,A	NA,C	NA,1	NA,inf	NA,inf	NA,0.312404	0.000154814	0.000309791
2	chr15:62973133:G:A	62973133	NA,A	NA,G	NA,1	NA,inf	NA,inf	NA,0.40309	0.00015481	0.000309763
2	chr15:63357499:G:A	63357499	NA,A	NA,G	NA,1	NA,-inf	NA,inf	NA,0.250401	0.000154777	0.000309738
2	chr15:62909283:C:T	62909283	NA,T	NA,C	NA,1	NA,inf	NA,inf	NA,0.33088	0.000154537	0.000309242
2	chr15:62970941:C:T	62970941	NA,T	NA,C	NA,1	NA,inf	NA,inf	NA,0.400353	0.000154417	0.000308976
2	chr15:62605518:A:G	62605518	NA,G	NA,A	NA,1	NA,inf	NA,inf	NA,0.360112	0.000154416	0.000309024
2	chr15:63339269:A:AT	63339269	AT,AT	A,A	1,1	inf,inf	inf,inf	0.0765975,1.53308	0.000154354	0.000308822
2	chr15:63311549:T:G	63311549	NA,G	NA,T	NA,1	NA,-inf	NA,inf	NA,0.327843	0.000154292	0.000308762
2	chr15:63317350:G:T	63317350	NA,T	NA,G	NA,1	NA,inf	NA,inf	NA,0.351673	0.000154276	0.000308725
2	chr15:62742403:G:A	62742403	NA,A	NA,G	NA,1	NA,-inf	NA,inf	NA,0.33472	0.00015423	0.000308636
2	chr15:63153813:G:A	63153813	A,A	G,G	1,1	inf,inf	inf,inf	0.373849,1.35308	0.000154217	0.000308594
2	chr15:62806545:C:G	62806545	NA,G	NA,C	NA,1	NA,-inf	NA,inf	NA,0.388601	0.000154078	0.000308323
2	chr15:62760684:T:G	62760684	NA,G	NA,T	NA,1	NA,-inf	NA,inf	NA,0.380505	0.000154028	0.000308231
2	chr15:62707776:G:A	62707776	NA,A	NA,G	NA,1	NA,inf	NA,inf	NA,0.365101	0.000153935	0.000308066
2	chr15:63521710:A:G	63521710	G,NA	A,NA	1,NA	inf,NA	inf,NA	0.537864,NA	0.000153841	0.00030786
2	chr15:63410011:GAC:G	63410011	NA,G	NA,GAC	NA,1	NA,-inf	NA,inf	NA,0.236388	0.000153829	0.000307846
2	chr15:63153565:T:C	63153565	C,C	T,T	1,1	inf,inf	inf,inf	0.367218,1.34093	0.000153815	0.000307791
2	chr15:63448838:C:T	63448838	NA,T	NA,C	NA,1	NA,-inf	NA,inf	NA,0.461307	0.000153696	0.000307594
2	chr15:63414421:A:G	63414421	NA,G	NA,A	NA,1	NA,-inf	NA,inf	NA,0.439815	0.000153542	0.000307254
2	chr15:62640958:T:C	62640958	NA,C	NA,T	NA,1	NA,inf	NA,inf	NA,0.356455	0.000153477	0.000307138
2	chr15:63596822:A:G	63596822	NA,G	NA,A	NA,1	NA,inf	NA,inf	NA,0.384584	0.000153467	0.000307129
2	chr15:62855385:C:T	62855385	T,NA	C,NA	1,NA	inf,NA	inf,NA	0.736736,NA	0.000153446	0.000307076
2	chr15:62576290:A:C	62576290	NA,C	NA,A	NA,1	NA,-inf	NA,inf	NA,0.34784	0.000153405	0.000306984
2	chr15:62718925:C:A	62718925	NA,A	NA,C	NA,1	NA,-inf	NA,inf	NA,0.344212	0.000153289	0.000306741
2	chr15:62931861:T:C	62931861	NA,C	NA,T	NA,1	NA,inf	NA,inf	NA,0.465906	0.000153281	0.000306687
2	chr15:63191921:G:A	63191921	NA,A	NA,G	NA,1	NA,inf	NA,inf	NA,0.180239	0.000153276	0.000306801
2	chr15:63443763:G:A	63443763	A,NA	G,NA	1,NA	inf,NA	inf,NA	0.436517,NA	0.000153251	0.000306681
2	chr15:63302675:T:G	63302675	NA,G	NA,T	NA,1	NA,-inf	NA,inf	NA,0.386994	0.000153247	0.000306595
2	chr15:63374395:C:T	63374395	NA,T	NA,C	NA,1	NA,-inf	NA,inf	NA,0.301163	0.000153225	0.000306632
2	chr15:62771458:A:C	62771458	NA,C	NA,A	NA,1	NA,-inf	NA,inf	NA,0.270416	0.000153039	0.000306244
2	chr15:63745219:G:A	63745219	NA,A	NA,G	NA,1	NA,-inf	NA,inf	NA,0.349387	0.000153017	0.000306193
2	chr15:63678923:T:C	63678923	NA,C	NA,T	NA,1	NA,inf	NA,inf	NA,0.399401	0.000152976	0.000306148
2	chr15:62830387:C:G	62830387	G,G	C,C	1,1	inf,inf	inf,inf	1.57408,0.405121	0.000152946	0.00030605
2	chr15:62930364:G:A	62930364	NA,A	NA,G	NA,1	NA,inf	NA,inf	NA,0.457034	0.000152869	0.000305863
2	chr15:63444150:G:C	63444150	C,NA	G,NA	1,NA	inf,NA	inf,NA	0.543532,NA	0.00015281	0.000305798
2	chr15:63285425:T:C	63285425	C,C	T,T	1,1	inf,inf	inf,inf	0.0379276,1.18563	0.000152809	0.000305737
2	chr15:63287208:G:A	63287208	NA,A	NA,G	NA,1	NA,inf	NA,inf	NA,0.286173	0.000152648	0.000305471
2	chr15:62577384:T:C	62577384	NA,C	NA,T	NA,1	NA,inf	NA,inf	NA,0.268375	0.000152418	0.000304993
2	chr15:63774937:A:T	63774937	NA,T	NA,A	NA,1	NA,inf	NA,inf	NA,0.393338	0.000152386	0.000304967
2	chr15:63158257:A:C	63158257	NA,C	NA,A	NA,1	NA,inf	NA,inf	NA,0.406759	0.000152351	0.000304956
2	chr15:62950851:T:C	62950851	NA,C	NA,T	NA,1	NA,inf	NA,inf	NA,0.348351	0.000152306	0.000304749
2	chr15:62578019:G:T	62578019	NA,T	NA,G	NA,1	NA,-inf	NA,inf	NA,0.350563	0.000152251	0.00030467
2	chr15:62982198:T:G	62982198	NA,G	NA,T	NA,1	NA,-inf	NA,inf	NA,0.484957	0.00015225	0.000304726
2	chr15:63316071:G:A	63316071	NA,A	NA,G	NA,1	NA,-inf	NA,inf	NA,0.315579	0.0001522	0.000304581
2	chr15:63391225:T:C	63391225	NA,C	NA,T	NA,1	NA,-inf	NA,inf	NA,0.344158	0.000151988	0.000304168
2	chr15:63096687:T:C	63096687	NA,C	NA,T	NA,1	NA,-inf	NA,inf	NA,0.381652	0.000151985	0.000304165
2	chr15:62580914:G:A	62580914	NA,A	NA,G	NA,1	NA,inf	NA,inf	NA,0.342822	0.00015195	0.000304105
2	chr15:63389238:A:G	63389238	NA,G	NA,A	NA,1	NA,-inf	NA,inf	NA,0.472027	0.00015168	0.000303425
2	chr15:62997498:A:T	62997498	NA,T	NA,A	NA,1	NA,-inf	NA,inf	NA,0.355986	0.000151633	0.000303464
2	chr15:62595386:C:T	62595386	T,NA	C,NA	1,NA	-inf,NA	inf,NA	1.02952,NA	0.000151602	0.000303385
2	chr15:63117194:T:C	63117194	NA,C	NA,T	NA,1	NA,inf	NA,inf	NA,0.49432	0.000151505	0.000303176
2	chr15:63358120:T:G	63358120	NA,G	NA,T	NA,1	NA,inf	NA,inf	NA,0.382668	0.000151447	0.000303053
2	chr15:63014260:G:A	63014260	NA,A	NA,G	NA,1	NA,-inf	NA,inf	NA,0.614098	0.000151224	0.00030264
2	chr15:63794267:T:C	63794267	NA,C	NA,T	NA,1	NA,inf	NA,inf	NA,0.38875	0.000150817	0.000301828
2	chr15:62612097:G:C	62612097	NA,C	NA,G	NA,1	NA,inf	NA,inf	NA,0.318187	0.000150736	0.00030166
2	chr15:63442192:G:A	63442192	NA,A	NA,G	NA,1	NA,-inf	NA,inf	NA,0.292521	0.000150689	0.000301582
2	chr15:63341436:C:T	63341436	NA,T	NA,C	NA,1	NA,inf	NA,inf	NA,0.382413	0.000150594	0.000301368
2	chr15:62992109:A:G	62992109	NA,G	NA,A	NA,1	NA,-inf	NA,inf	NA,0.35632	0.00015036	0.000300881
2	chr15:63486557:A:C	63486557	NA,C	NA,A	NA,1	NA,-inf	NA,inf	NA,0.312098	0.000150332	0.000300841
2	chr15:63118754:G:A	63118754	NA,A	NA,G	NA,1	NA,inf	NA,inf	NA,0.294289	0.000150214	0.000300695
2	chr15:63643073:A:G	63643073	G,NA	A,NA	1,NA	-inf,NA	inf,NA	1.18804,NA	0.000150135	0.000300446
2	chr15:62910757:G:A	62910757	NA,A	NA,G	NA,1	NA,inf	NA,inf	NA,0.295857	0.000150094	0.000300352
2	chr15:63087801:A:G	63087801	NA,G	NA,A	NA,1	NA,inf	NA,inf	NA,0.114064	0.000150086	0.000300342
2	chr15:62618853:G:T	62618853	NA,T	NA,G	NA,1	NA,inf	NA,inf	NA,0.326118	0.000149994	0.000300187
2	chr15:63345238:T:C	63345238	NA,C	NA,T	NA,1	NA,-inf	NA,inf	NA,0.251815	0.000149969	0.000300118
2	chr15:62922565:A:T	62922565	NA,T	NA,A	NA,1	NA,inf	NA,inf	NA,0.363271	0.000149898	0.000299959
2	chr15:62729826:T:C	62729826	NA,C	NA,T	NA,1	NA,inf	NA,inf	NA,0.295793	0.000149764	0.000299676
2	chr15:62901015:G:T	62901015	NA,T	NA,G	NA,1	NA,inf	NA,inf	NA,0.274655	0.000149735	0.00029959
2	chr15:63702895:G:A	63702895	NA,A	NA,G	NA,1	NA,inf	NA,inf	NA,0.380169	0.000149716	0.000299622
2	chr15:62902859:T:C	62902859	NA,C	NA,T	NA,1	NA,inf	NA,inf	NA,0.328163	0.000149564	0.00029929
2	chr15:63378545:G:A	63378545	A,NA	G,NA	1,NA	inf,NA	inf,NA	1.03854,NA	0.000149475	0.000299128
2	chr15:62998573:T:C	62998573	NA,C	NA,T	NA,1	NA,-inf	NA,inf	NA,0.345758	0.000149468	0.00029913
2	chr15:63816358:T:C	63816358	NA,C	NA,T	NA,1	NA,inf	NA,inf	NA,0.385147	0.000149306	0.000298787
2	chr15:63003775:G:A	63003775	NA,A	NA,G	NA,1	NA,inf	NA,inf	NA,0.396678	0.000149248	0.000298631
2	chr15:63145340:CT:C	63145340	C,C	CT,CT	1,1	inf,inf	inf,inf	0.455314,1.28753	0.000149117	0.000298446
2	chr15:63091887:C:A	63091887	NA,A	NA,C	NA,1	NA,-inf	NA,inf	NA,0.474092	0.000149109	0.000298373
2	chr15:63545292:A:G	63545292	G,G	A,A	1,1	inf,-inf	inf,inf	0.377726,1.34668	0.000149096	0.00029856
2	chr15:63393544:A:G	63393544	NA,G	NA,A	NA,1	NA,-inf	NA,inf	NA,0.479084	0.000149063	0.000298222
2	chr15:63788547:G:A	63788547	NA,A	NA,G	NA,1	NA,inf	NA,inf	NA,0.377786	0.000149061	0.000298311
2	chr15:62928387:G:A	62928387	NA,A	NA,G	NA,1	NA,inf	NA,inf	NA,0.437004	0.000149049	0.000298224
2	chr15:62942616:GAA:G	62942616	NA,G	NA,GAA	NA,1	NA,inf	NA,inf	NA,0.357909	0.000148928	0.000298036
2	chr15:63524496:T:C	63524496	NA,C	NA,T	NA,1	NA,-inf	NA,inf	NA,0.310899	0.000148852	0.000297855
2	chr15:63450817:A:T	63450817	NA,T	NA,A	NA,1	NA,inf	NA,inf	NA,0.274216	0.000148513	0.000297225
2	chr15:63053896:G:A	63053896	NA,A	NA,G	NA,1	NA,-inf	NA,inf	NA,0.126565	0.000148436	0.000296991
2	chr15:63378272:C:G	63378272	NA,G	NA,C	NA,1	NA,-inf	NA,inf	NA,0.192728	0.000148351	0.000296874
2	chr15:63036078:T:C	63036078	NA,C	NA,T	NA,1	NA,inf	NA,inf	NA,0.486254	0.000148258	0.000296682
2	chr15:62929062:G:A	62929062	NA,A	NA,G	NA,1	NA,inf	NA,inf	NA,0.426805	0.000148151	0.000296426
2	chr15:63689310:G:C	63689310	C,NA	G,NA	1,NA	inf,NA	inf,NA	1.11396,NA	0.000148141	0.000296472
2	chr15:63419257:G:C	63419257	NA,C	NA,G	NA,1	NA,inf	NA,inf	NA,0.312442	0.000147981	0.000296125
2	chr15:62653098:T:C	62653098	NA,C	NA,T	NA,1	NA,inf	NA,inf	NA,0.313112	0.000147975	0.000296159
2	chr15:62912137:G:A	62912137	A,NA	G,NA	1,NA	inf,NA	inf,NA	0.655003,NA	0.000147963	0.000296107
2	chr15:62844412:G:A	62844412	NA,A	NA,G	NA,1	NA,inf	NA,inf	NA,0.368792	0.000147922	0.000296018
2	chr15:63277518:C:T	63277518	T,T	C,C	1,1	inf,inf	inf,inf	0.0741178,1.22423	0.000147728	0.000295567
2	chr15:62967032:C:A	62967032	NA,A	NA,C	NA,1	NA,-inf	NA,inf	NA,0.480054	0.000147711	0.000295297
2	chr15:62923863:T:G	62923863	NA,G	NA,T	NA,1	NA,inf	NA,inf	NA,0.315854	0.000147479	0.000295157
2	chr15:63732808:G:C	63732808	NA,C	NA,G	NA,1	NA,inf	NA,inf	NA,0.334762	0.000147477	0.000295159
2	chr15:62717741:C:A	62717741	NA,A	NA,C	NA,1	NA,inf	NA,inf	NA,0.320746	0.000147469	0.000295106
2	chr15:62945227:G:A	62945227	NA,A	NA,G	NA,1	NA,inf	NA,inf	NA,0.326739	0.00014744	0.000295018
2	chr15:63800882:AAACC:A	63800882	NA,A	NA,AAACC	NA,1	NA,-inf	NA,inf	NA,0.377986	0.00014741	0.000295045
2	chr15:63672861:A:G	63672861	NA,G	NA,A	NA,1	NA,inf	NA,inf	NA,0.313219	0.000147385	0.00029498
2	chr15:62814508:T:C	62814508	NA,C	NA,T	NA,1	NA,inf	NA,inf	NA,0.323044	0.000147323	0.000294821
2	chr15:62729529:G:GT	62729529	NA,GT	NA,G	NA,1	NA,inf	NA,inf	NA,0.339825	0.000147311	0.000294785
2	chr15:63462656:A:G	63462656	NA,G	NA,A	NA,1	NA,inf	NA,inf	NA,0.272197	0.000147304	0.000294785
2	chr15:62909143:G:A	62909143	NA,A	NA,G	NA,1	NA,-inf	NA,inf	NA,0.234116	0.000147163	0.000294509
2	chr15:63684060:G:C	63684060	C,NA	G,NA	1,NA	inf,NA	inf,NA	1.10935,NA	0.000147118	0.000294426
2	chr15:62984775:A:G	62984775	NA,G	NA,A	NA,1	NA,-inf	NA,inf	NA,0.175408	0.00014707	0.000294337
2	chr15:62899745:C:A	62899745	NA,A	NA,C	NA,1	NA,-inf	NA,inf	NA,0.417853	0.000147048	0.000294136
2	chr15:62615866:C:T	62615866	NA,T	NA,C	NA,1	NA,-inf	NA,inf	NA,0.304593	0.000147045	0.000294252
2	chr15:63160110:C:T	63160110	NA,T	NA,C	NA,1	NA,inf	NA,inf	NA,0.454686	0.000147027	0.000294221
2	chr15:62903940:T:C	62903940	NA,C	NA,T	NA,1	NA,inf	NA,inf	NA,0.267876	0.000147025	0.000294208
2	chr15:63059898:G:A	63059898	NA,A	NA,G	NA,1	NA,-inf	NA,inf	NA,0.120508	0.00014702	0.000294159
2	chr15:62645221:T:C	62645221	NA,C	NA,T	NA,1	NA,inf	NA,inf	NA,0.332345	0.000147017	0.00029423
2	chr15:62967014:C:T	62967014	NA,T	NA,C	NA,1	NA,-inf	NA,inf	NA,0.339862	0.000146975	0.000294137
2	chr15:62958082:C:T	62958082	NA,T	NA,C	NA,1	NA,inf	NA,inf	NA,0.383474	0.000146818	0.000293786
2	chr15:62837501:C:A	62837501	NA,A	NA,C	NA,1	NA,-inf	NA,inf	NA,0.285392	0.000146789	0.000293628
2	chr15:62626436:T:C	62626436	C,C	T,T	1,1	-inf,-inf	inf,inf	0.880384,1.07226	0.00014659	0.000293367
2	chr15:62933024:G:T	62933024	NA,T	NA,G	NA,1	NA,-inf	NA,inf	NA,0.177157	0.000146571	0.000293347
2	chr15:62767673:C:T	62767673	NA,T	NA,C	NA,1	NA,inf	NA,inf	NA,0.302382	0.00014638	0.00029294
2	chr15:63767161:T:C	63767161	C,C	T,T	1,1	inf,inf	inf,inf	0.605956,1.71082	0.000146261	0.000292855
2	chr15:63799389:A:G	63799389	NA,G	NA,A	NA,1	NA,inf	NA,inf	NA,0.360245	0.000146243	0.000292673
2	chr15:63776425:C:G	63776425	NA,G	NA,C	NA,1	NA,inf	NA,inf	NA,0.359335	0.000146203	0.000292593
2	chr15:62968229:G:A	62968229	NA,A	NA,G	NA,1	NA,-inf	NA,inf	NA,0.291922	0.000146126	0.000292453
2	chr15:62578727:TATTGC:T	62578727	NA,T	NA,TATTGC	NA,1	NA,-inf	NA,inf	NA,0.303752	0.000146121	0.000292412
2	chr15:63797512:T:G	63797512	NA,G	NA,T	NA,1	NA,inf	NA,inf	NA,0.359221	0.000146116	0.000292419
2	chr15:63796748:T:C	63796748	NA,C	NA,T	NA,1	NA,inf	NA,inf	NA,0.358877	0.000146088	0.000292362
2	chr15:62634182:T:C	62634182	NA,C	NA,T	NA,1	NA,-inf	NA,inf	NA,0.328813	0.000146084	0.000292369
2	chr15:63550590:A:G	63550590	NA,G	NA,A	NA,1	NA,-inf	NA,inf	NA,0.304696	0.000145996	0.000292158
2	chr15:63342229:C:T	63342229	T,T	C,C	1,1	inf,inf	inf,inf	0.0640371,1.49268	0.000145919	0.000291951
2	chr15:63338692:C:T	63338692	T,T	C,C	1,1	inf,inf	inf,inf	0.0346369,1.45801	0.0001459	0.000291913
2	chr15:63634956:T:G	63634956	G,G	T,T	1,1	-inf,inf	inf,inf	0.425404,1.46329	0.00014586	0.000291889
2	chr15:63771150:T:C	63771150	NA,C	NA,T	NA,1	NA,-inf	NA,inf	NA,0.368943	0.000145688	0.000291598
2	chr15:62940448:C:T	62940448	NA,T	NA,C	NA,1	NA,-inf	NA,inf	NA,0.175756	0.000145673	0.000291549
2	chr15:63408661:T:A	63408661	NA,A	NA,T	NA,1	NA,-inf	NA,inf	NA,0.261155	0.000145603	0.000291369
2	chr15:62759608:A:G	62759608	NA,G	NA,A	NA,1	NA,inf	NA,inf	NA,0.327538	0.000145549	0.00029127
2	chr15:62892609:C:T	62892609	NA,T	NA,C	NA,1	NA,-inf	NA,inf	NA,0.258449	0.000145522	0.00029123
2	chr15:62948479:C:T	62948479	NA,T	NA,C	NA,1	NA,inf	NA,inf	NA,0.309161	0.000145471	0.000291079
2	chr15:63321626:T:C	63321626	NA,C	NA,T	NA,1	NA,inf	NA,inf	NA,0.263157	0.000145396	0.000290976
2	chr15:62903176:A:T	62903176	NA,T	NA,A	NA,1	NA,inf	NA,inf	NA,0.275302	0.000145309	0.000290777
2	chr15:63161235:G:A	63161235	NA,A	NA,G	NA,1	NA,inf	NA,inf	NA,0.442416	0.000145275	0.000290715
2	chr15:63496638:G:T	63496638	NA,T	NA,G	NA,1	NA,-inf	NA,inf	NA,0.224553	0.000145264	0.000290699
2	chr15:62644686:C:G	62644686	NA,G	NA,C	NA,1	NA,inf	NA,inf	NA,0.320329	0.000145158	0.00029049
2	chr15:63465814:C:T	63465814	NA,T	NA,C	NA,1	NA,-inf	NA,inf	NA,0.330024	0.000145137	0.00029044
2	chr15:63693398:C:G	63693398	NA,G	NA,C	NA,1	NA,inf	NA,inf	NA,0.301165	0.000145094	0.000290394
2	chr15:63402939:T:G	63402939	G,G	T,T	1,1	-inf,inf	inf,inf	0.941533,0.117725	0.000145046	0.000290257
2	chr15:63248629:A:C	63248629	NA,C	NA,A	NA,1	NA,-inf	NA,inf	NA,0.349055	0.00014493	0.000290019
2	chr15:63341039:T:C	63341039	C,C	T,T	1,1	inf,inf	inf,inf	0.0660656,1.49097	0.00014491	0.000289932
2	chr15:62644807:C:G	62644807	NA,G	NA,C	NA,1	NA,inf	NA,inf	NA,0.318522	0.00014488	0.000289934
2	chr15:63136534:G:A	63136534	NA,A	NA,G	NA,1	NA,-inf	NA,inf	NA,0.563712	0.000144684	0.000289376
2	chr15:63783526:C:CA	63783526	NA,CA	NA,C	NA,1	NA,inf	NA,inf	NA,0.349243	0.000144604	0.000289392
2	chr15:63259742:G:T	63259742	NA,T	NA,G	NA,1	NA,inf	NA,inf	NA,0.458065	0.000144599	0.000289363
2	chr15:62921175:G:A	62921175	NA,A	NA,G	NA,1	NA,-inf	NA,inf	NA,0.202176	0.000144594	0.00028937
2	chr15:62721780:A:G	62721780	NA,G	NA,A	NA,1	NA,-inf	NA,inf	NA,0.297723	0.000144584	0.00028932
2	chr15:63095465:G:T	63095465	NA,T	NA,G	NA,1	NA,-inf	NA,inf	NA,0.508737	0.000144582	0.00028931
2	chr15:63383849:T:C	63383849	NA,C	NA,T	NA,1	NA,-inf	NA,inf	NA,0.440718	0.000144575	0.000289228
2	chr15:63395686:G:A	63395686	NA,A	NA,G	NA,1	NA,-inf	NA,inf	NA,0.464819	0.000144571	0.000289198
2	chr15:63468563:A:G	63468563	NA,G	NA,A	NA,1	NA,-inf	NA,inf	NA,0.358159	0.000144565	0.000289327
2	chr15:63204080:G:A	63204080	A,A	G,G	1,1	inf,-inf	inf,inf	0.652789,0.792701	0.000144554	0.000289196
2	chr15:62637461:C:G	62637461	NA,G	NA,C	NA,1	NA,-inf	NA,inf	NA,0.310402	0.000144546	0.000289272
2	chr15:62768726:A:C	62768726	NA,C	NA,A	NA,1	NA,-inf	NA,inf	NA,0.323972	0.00014452	0.000289206
2	chr15:62582646:A:G	62582646	NA,G	NA,A	NA,1	NA,-inf	NA,inf	NA,0.286087	0.000144513	0.000289199
2	chr15:62792024:T:C	62792024	NA,C	NA,T	NA,1	NA,inf	NA,inf	NA,0.31386	0.000144382	0.000288934
2	chr15:62723324:G:C	62723324	NA,C	NA,G	NA,1	NA,-inf	NA,inf	NA,0.276612	0.000144118	0.000288403
2	chr15:62973090:T:C	62973090	NA,C	NA,T	NA,1	NA,-inf	NA,inf	NA,0.3204	0.000144019	0.000288224
2	chr15:63039948:A:G	63039948	NA,G	NA,A	NA,1	NA,inf	NA,inf	NA,0.088961	0.000144	0.000288164
2	chr15:63261140:A:T	63261140	NA,T	NA,A	NA,1	NA,inf	NA,inf	NA,0.353463	0.000143981	0.000288163
2	chr15:63334138:C:A	63334138	NA,A	NA,C	NA,1	NA,-inf	NA,inf	NA,0.23808	0.000143972	0.00028812
2	chr15:63342276:G:A	63342276	NA,A	NA,G	NA,1	NA,-inf	NA,inf	NA,0.269543	0.000143947	0.000288065
2	chr15:62835784:G:A	62835784	A,A	G,G	1,1	inf,inf	inf,inf	1.57234,0.330278	0.000143884	0.000287928
2	chr15:62717100:A:G	62717100	NA,G	NA,A	NA,1	NA,inf	NA,inf	NA,0.316691	0.000143881	0.00028794
2	chr15:62932692:C:G	62932692	NA,G	NA,C	NA,1	NA,-inf	NA,inf	NA,0.164187	0.000143872	0.000287936
2	chr15:63055780:C:T	63055780	NA,T	NA,C	NA,1	NA,-inf	NA,inf	NA,0.118909	0.000143796	0.000287773
2	chr15:62870373:TTTTTATGA:T	62870373	NA,T	NA,TTTTTATGA	NA,1	NA,inf	NA,inf	NA,0.279641	0.000143609	0.000287398
2	chr15:63464477:A:G	63464477	G,NA	A,NA	1,NA	inf,NA	inf,NA	1.42567,NA	0.000143597	0.000287375
2	chr15:63087099:G:A	63087099	NA,A	NA,G	NA,1	NA,inf	NA,inf	NA,0.459538	0.000143551	0.000287262
2	chr15:63207736:T:C	63207736	NA,C	NA,T	NA,1	NA,inf	NA,inf	NA,0.186849	0.000143546	0.000287265
2	chr15:63164603:T:C	63164603	NA,C	NA,T	NA,1	NA,inf	NA,inf	NA,0.243016	0.000143519	0.00028721
2	chr15:63404411:T:C	63404411	NA,C	NA,T	NA,1	NA,inf	NA,inf	NA,0.251713	0.000143139	0.000286443
2	chr15:63154735:A:G	63154735	G,G	A,A	1,1	inf,inf	inf,inf	0.371481,1.30124	0.000143097	0.000286347
2	chr15:62899301:A:G	62899301	NA,G	NA,A	NA,1	NA,inf	NA,inf	NA,0.259446	0.00014309	0.000286337
2	chr15:62659230:A:G	62659230	NA,G	NA,A	NA,1	NA,inf	NA,inf	NA,0.338836	0.000143026	0.000286233
2	chr15:63353361:G:A	63353361	NA,A	NA,G	NA,1	NA,-inf	NA,inf	NA,0.185706	0.000142997	0.000286164
2	chr15:62733264:A:G	62733264	NA,G	NA,A	NA,1	NA,-inf	NA,inf	NA,0.269358	0.000142939	0.000286047
2	chr15:62597310:G:A	62597310	NA,A	NA,G	NA,1	NA,inf	NA,inf	NA,0.309074	0.000142884	0.000285944
2	chr15:62805232:G:GA	62805232	NA,GA	NA,G	NA,1	NA,-inf	NA,inf	NA,0.321543	0.000142879	0.000285918
2	chr15:63059301:G:A	63059301	NA,A	NA,G	NA,1	NA,-inf	NA,inf	NA,0.304545	0.000142841	0.000285861
2	chr15:62968420:A:G	62968420	NA,G	NA,A	NA,1	NA,inf	NA,inf	NA,0.412373	0.000142835	0.000285817
2	chr15:63291456:A:G	63291456	NA,G	NA,A	NA,1	NA,inf	NA,inf	NA,0.288194	0.000142815	0.000285801
2	chr15:62827388:G:A	62827388	NA,A	NA,G	NA,1	NA,inf	NA,inf	NA,0.302916	0.000142653	0.000285466
2	chr15:62751207:C:T	62751207	NA,T	NA,C	NA,1	NA,-inf	NA,inf	NA,0.265763	0.000142606	0.000285378
2	chr15:63684495:C:T	63684495	NA,T	NA,C	NA,1	NA,inf	NA,inf	NA,0.286089	0.000142603	0.000285408
2	chr15:62576140:C:A	62576140	NA,A	NA,C	NA,1	NA,-inf	NA,inf	NA,0.22976	0.000142585	0.000285324
2	chr15:63146173:T:A	63146173	A,A	T,T	1,1	inf,inf	inf,inf	0.497975,1.30143	0.000142578	0.00028536
2	chr15:63369699:G:A	63369699	NA,A	NA,G	NA,1	NA,inf	NA,inf	NA,0.29704	0.000142536	0.000285252
2	chr15:63791012:T:C	63791012	NA,C	NA,T	NA,1	NA,inf	NA,inf	NA,0.302344	0.000142518	0.000285234
2	chr15:63442991:C:T	63442991	NA,T	NA,C	NA,1	NA,inf	NA,inf	NA,0.174802	0.000142506	0.000285189
2	chr15:63162544:T:C	63162544	NA,C	NA,T	NA,1	NA,inf	NA,inf	NA,0.420859	0.000142382	0.000284926
2	chr15:63159334:A:G	63159334	NA,G	NA,A	NA,1	NA,inf	NA,inf	NA,0.42014	0.000142209	0.00028458
2	chr15:63691612:A:C	63691612	NA,C	NA,A	NA,1	NA,inf	NA,inf	NA,0.348373	0.000142188	0.000284567
2	chr15:63168681:A:G	63168681	NA,G	NA,A	NA,1	NA,inf	NA,inf	NA,0.361925	0.000142064	0.000284317
2	chr15:62850446:G:A	62850446	NA,A	NA,G	NA,1	NA,inf	NA,inf	NA,0.371448	0.000142057	0.000284278
2	chr15:63153673:C:T	63153673	T,T	C,C	1,1	inf,inf	inf,inf	0.370425,1.29182	0.000142038	0.000284228
2	chr15:62923500:T:G	62923500	NA,G	NA,T	NA,1	NA,-inf	NA,inf	NA,0.352662	0.000141954	0.000283878
2	chr15:63362782:T:TA	63362782	NA,TA	NA,T	NA,1	NA,-inf	NA,inf	NA,0.314838	0.000141954	0.000284044
2	chr15:63091591:A:G	63091591	NA,G	NA,A	NA,1	NA,inf	NA,inf	NA,0.377997	0.000141946	0.000284049
2	chr15:63005926:G:A	63005926	A,NA	G,NA	1,NA	-inf,NA	inf,NA	1.6582,NA	0.000141935	0.000284043
2	chr15:63791016:A:G	63791016	NA,G	NA,A	NA,1	NA,inf	NA,inf	NA,0.298245	0.000141915	0.000284027
2	chr15:63466552:G:A	63466552	NA,A	NA,G	NA,1	NA,-inf	NA,inf	NA,0.383488	0.00014185	0.000283884
2	chr15:62765405:C:T	62765405	NA,T	NA,C	NA,1	NA,inf	NA,inf	NA,0.310991	0.00014182	0.000283806
2	chr15:63428886:AT:A	63428886	NA,A	NA,AT	NA,1	NA,-inf	NA,inf	NA,0.21368	0.00014181	0.000283806
2	chr15:63683767:GC:G	63683767	NA,G	NA,GC	NA,1	NA,inf	NA,inf	NA,0.280499	0.000141759	0.000283717
2	chr15:63685505:T:C	63685505	C,NA	T,NA	1,NA	inf,NA	inf,NA	1.08131,NA	0.000141757	0.000283698
2	chr15:62819040:A:G	62819040	NA,G	NA,A	NA,1	NA,inf	NA,inf	NA,0.324229	0.000141717	0.000283603
2	chr15:63470520:G:A	63470520	NA,A	NA,G	NA,1	NA,-inf	NA,inf	NA,0.347743	0.000141695	0.000283556
2	chr15:63342288:T:C	63342288	C,C	T,T	1,1	inf,inf	inf,inf	0.085485,1.49701	0.000141662	0.000283434
2	chr15:63684523:A:T	63684523	NA,T	NA,A	NA,1	NA,inf	NA,inf	NA,0.294015	0.000141655	0.000283505
2	chr15:62568796:A:G	62568796	NA,G	NA,A	NA,1	NA,-inf	NA,inf	NA,0.223558	0.000141626	0.0002834
2	chr15:63820807:T:C	63820807	NA,C	NA,T	NA,1	NA,inf	NA,inf	NA,0.39478	0.000141608	0.000283417
2	chr15:63103497:T:G	63103497	NA,G	NA,T	NA,1	NA,inf	NA,inf	NA,0.426415	0.000141562	0.000283282
2	chr15:63738412:G:C	63738412	NA,C	NA,G	NA,1	NA,inf	NA,inf	NA,0.345863	0.000141524	0.000283239
2	chr15:63190585:T:C	63190585	C,C	T,T	1,1	inf,-inf	inf,inf	0.706994,0.700759	0.000141513	0.00028312
2	chr15:63394334:A:T	63394334	NA,T	NA,A	NA,1	NA,-inf	NA,inf	NA,0.280297	0.00014151	0.000283184
2	chr15:62966405:C:A	62966405	NA,A	NA,C	NA,1	NA,inf	NA,inf	NA,0.383452	0.000141478	0.000283104
2	chr15:63141601:G:A	63141601	NA,A	NA,G	NA,1	NA,inf	NA,inf	NA,0.173405	0.000141448	0.000283068
2	chr15:63055888:A:G	63055888	G,G	A,A	1,1	-inf,-inf	inf,inf	0.785062,0.0973828	0.000141425	0.000283043
2	chr15:63598486:A:G	63598486	NA,G	NA,A	NA,1	NA,inf	NA,inf	NA,0.27752	0.000141407	0.000283012
2	chr15:62727176:C:T	62727176	NA,T	NA,C	NA,1	NA,inf	NA,inf	NA,0.303204	0.0001414	0.000282965
2	chr15:63096166:T:C	63096166	NA,C	NA,T	NA,1	NA,inf	NA,inf	NA,0.425054	0.000141391	0.000282941
2	chr15:62826374:C:T	62826374	T,T	C,C	1,1	inf,inf	inf,inf	1.48107,0.239415	0.000141384	0.000282938
2	chr15:63648917:A:G	63648917	NA,G	NA,A	NA,1	NA,-inf	NA,inf	NA,0.342335	0.000141269	0.000282749
2	chr15:63810621:T:C	63810621	C,C	T,T	1,1	inf,inf	inf,inf	0.848327,1.45258	0.000141218	0.000282756
2	chr15:63414527:A:G	63414527	NA,G	NA,A	NA,1	NA,-inf	NA,inf	NA,0.321928	0.000141161	0.00028254
2	chr15:63728735:T:C	63728735	NA,C	NA,T	NA,1	NA,-inf	NA,inf	NA,0.233104	0.000141137	0.000282434
2	chr15:63567636:G:A	63567636	NA,A	NA,G	NA,1	NA,inf	NA,inf	NA,0.191449	0.000141109	0.000282441
2	chr15:62874027:C:T	62874027	NA,T	NA,C	NA,1	NA,-inf	NA,inf	NA,0.245288	0.000140954	0.000282093
2	chr15:63739916:T:TTTTA	63739916	TTTTA,NA	T,NA	1,NA	inf,NA	inf,NA	1.10057,NA	0.000140953	0.00028209
2	chr15:62617601:C:G	62617601	NA,G	NA,C	NA,1	NA,-inf	NA,inf	NA,0.268431	0.000140931	0.000282016
2	chr15:63112707:T:C	63112707	NA,C	NA,T	NA,1	NA,inf	NA,inf	NA,0.375857	0.000140905	0.000281973
2	chr15:62823111:T:C	62823111	NA,C	NA,T	NA,1	NA,-inf	NA,inf	NA,0.270321	0.000140892	0.000281945
2	chr15:62884080:G:A	62884080	NA,A	NA,G	NA,1	NA,inf	NA,inf	NA,0.289118	0.000140882	0.000281915
2	chr15:63734869:G:A	63734869	NA,A	NA,G	NA,1	NA,inf	NA,inf	NA,0.276788	0.000140832	0.000281862
2	chr15:62571030:G:A	62571030	NA,A	NA,G	NA,1	NA,-inf	NA,inf	NA,0.220116	0.000140813	0.000281773
2	chr15:62611658:C:T	62611658	NA,T	NA,C	NA,1	NA,-inf	NA,inf	NA,0.262471	0.000140768	0.000281693
2	chr15:62900793:G:A	62900793	NA,A	NA,G	NA,1	NA,inf	NA,inf	NA,0.237745	0.000140685	0.000281498
2	chr15:63725601:A:G	63725601	NA,G	NA,A	NA,1	NA,inf	NA,inf	NA,0.275166	0.00014068	0.000281557
2	chr15:63602511:C:T	63602511	T,NA	C,NA	1,NA	inf,NA	inf,NA	1.07163,NA	0.000140654	0.00028149
2	chr15:62851954:C:G	62851954	NA,G	NA,C	NA,1	NA,-inf	NA,inf	NA,0.223593	0.000140594	0.000281354
2	chr15:63052395:T:G	63052395	NA,G	NA,T	NA,1	NA,-inf	NA,inf	NA,0.460978	0.000140565	0.000281233
2	chr15:63067365:A:C	63067365	C,C	A,A	1,1	-inf,inf	inf,inf	0.393779,0.114156	0.000140556	0.000281291
2	chr15:63727422:G:A	63727422	NA,A	NA,G	NA,1	NA,inf	NA,inf	NA,0.274251	0.000140548	0.000281293
2	chr15:62884121:T:A	62884121	NA,A	NA,T	NA,1	NA,inf	NA,inf	NA,0.286732	0.000140542	0.000281234
2	chr15:62978781:C:G	62978781	NA,G	NA,C	NA,1	NA,-inf	NA,inf	NA,0.0889063	0.000140524	0.000281231
2	chr15:62597107:C:T	62597107	NA,T	NA,C	NA,1	NA,-inf	NA,inf	NA,0.225511	0.000140508	0.000281178
2	chr15:63252328:C:T	63252328	NA,T	NA,C	NA,1	NA,inf	NA,inf	NA,0.142649	0.000140499	0.00028117
2	chr15:63680000:T:C	63680000	NA,C	NA,T	NA,1	NA,inf	NA,inf	NA,0.273463	0.000140431	0.000281058
2	chr15:62757461:A:G	62757461	NA,G	NA,A	NA,1	NA,-inf	NA,inf	NA,0.200551	0.000140339	0.000280856
2	chr15:63714513:G:A	63714513	NA,A	NA,G	NA,1	NA,inf	NA,inf	NA,0.283629	0.000140289	0.000280772
2	chr15:62819201:G:T	62819201	NA,T	NA,G	NA,1	NA,-inf	NA,inf	NA,0.220268	0.000140233	0.000280628
2	chr15:63495639:A:C	63495639	NA,C	NA,A	NA,1	NA,inf	NA,inf	NA,0.223827	0.000140117	0.000280399
2	chr15:63659605:G:C	63659605	NA,C	NA,G	NA,1	NA,inf	NA,inf	NA,0.271094	0.000140114	0.000280424
2	chr15:62916421:C:T	62916421	NA,T	NA,C	NA,1	NA,inf	NA,inf	NA,0.237682	0.000140103	0.000280367
2	chr15:63285750:G:T	63285750	T,T	G,G	1,1	inf,inf	inf,inf	0.0640568,1.19478	0.000140093	0.000280296
2	chr15:63621826:G:A	63621826	NA,A	NA,G	NA,1	NA,inf	NA,inf	NA,0.27142	0.000140073	0.000280341
2	chr15:62643843:C:A	62643843	NA,A	NA,C	NA,1	NA,inf	NA,inf	NA,0.279949	0.000140043	0.000280271
2	chr15:62913533:G:T	62913533	NA,T	NA,G	NA,1	NA,-inf	NA,inf	NA,0.320446	0.000139986	0.000279991
2	chr15:62843132:G:A	62843132	NA,A	NA,G	NA,1	NA,inf	NA,inf	NA,0.244336	0.000139936	0.000280023
2	chr15:62768281:A:G	62768281	NA,G	NA,A	NA,1	NA,-inf	NA,inf	NA,0.291641	0.000139854	0.000279872
2	chr15:62662749:C:A	62662749	A,A	C,C	1,1	-inf,-inf	inf,inf	0.828741,1.43475	0.000139636	0.000279736
2	chr15:63812180:T:C	63812180	NA,C	NA,T	NA,1	NA,inf	NA,inf	NA,0.379285	0.000139442	0.000279082
2	chr15:63802069:A:G	63802069	NA,G	NA,A	NA,1	NA,inf	NA,inf	NA,0.379285	0.000139442	0.000279082
2	chr15:62769469:T:C	62769469	NA,C	NA,T	NA,1	NA,-inf	NA,inf	NA,0.289774	0.000139428	0.000279017
2	chr15:63274576:C:T	63274576	NA,T	NA,C	NA,1	NA,-inf	NA,inf	NA,0.275858	0.000139408	0.000278975
2	chr15:62972436:A:G	62972436	NA,G	NA,A	NA,1	NA,inf	NA,inf	NA,0.369132	0.000139371	0.000278888
2	chr15:62581011:G:C	62581011	NA,C	NA,G	NA,1	NA,inf	NA,inf	NA,0.264938	0.000139346	0.000278879
2	chr15:63661724:G:A	63661724	NA,A	NA,G	NA,1	NA,inf	NA,inf	NA,0.265935	0.000139287	0.000278768
2	chr15:62555039:C:G	62555039	NA,G	NA,C	NA,1	NA,-inf	NA,inf	NA,0.270972	0.000139261	0.000278683
2	chr15:62876391:G:C	62876391	NA,C	NA,G	NA,1	NA,inf	NA,inf	NA,0.31709	0.000139194	0.000278597
2	chr15:62937215:T:C	62937215	NA,C	NA,T	NA,1	NA,inf	NA,inf	NA,0.295247	0.000139175	0.00027848
2	chr15:63139087:G:A	63139087	A,A	G,G	1,1	inf,inf	inf,inf	0.640118,1.41717	0.000139172	0.000278526
2	chr15:63784252:T:C	63784252	NA,C	NA,T	NA,1	NA,inf	NA,inf	NA,0.264967	0.000139161	0.000278517
2	chr15:62917854:G:A	62917854	NA,A	NA,G	NA,1	NA,-inf	NA,inf	NA,0.216859	0.000139148	0.000278483
2	chr15:62788243:G:A	62788243	A,A	G,G	1,1	-inf,-inf	inf,inf	0.170098,1.83269	0.000139081	0.000278323
2	chr15:62768589:G:A	62768589	NA,A	NA,G	NA,1	NA,-inf	NA,inf	NA,0.287509	0.000139063	0.000278288
2	chr15:63730769:A:G	63730769	NA,G	NA,A	NA,1	NA,inf	NA,inf	NA,0.326125	0.000138949	0.000278083
2	chr15:63031084:T:C	63031084	NA,C	NA,T	NA,1	NA,-inf	NA,inf	NA,0.0213492	0.000138807	0.00027779
2	chr15:63722104:A:G	63722104	NA,G	NA,A	NA,1	NA,inf	NA,inf	NA,0.373619	0.000138777	0.000277751
2	chr15:63691232:G:C	63691232	NA,C	NA,G	NA,1	NA,inf	NA,inf	NA,0.323937	0.000138718	0.000277621
2	chr15:63000272:C:A	63000272	NA,A	NA,C	NA,1	NA,-inf	NA,inf	NA,0.294815	0.000138718	0.000277614
2	chr15:63670053:A:G	63670053	NA,G	NA,A	NA,1	NA,inf	NA,inf	NA,0.319477	0.000138702	0.00027759
2	chr15:62952521:A:G	62952521	NA,G	NA,A	NA,1	NA,-inf	NA,inf	NA,0.343778	0.000138621	0.000277368
2	chr15:62758211:TCA:T	62758211	NA,T	NA,TCA	NA,1	NA,inf	NA,inf	NA,0.259699	0.000138581	0.000277317
2	chr15:63618148:T:G	63618148	NA,G	NA,T	NA,1	NA,inf	NA,inf	NA,0.260387	0.000138577	0.000277347
2	chr15:63796142:G:C	63796142	NA,C	NA,G	NA,1	NA,inf	NA,inf	NA,0.376829	0.000138566	0.000277325
2	chr15:63702952:A:G	63702952	NA,G	NA,A	NA,1	NA,inf	NA,inf	NA,0.319983	0.000138524	0.000277234
2	chr15:62972733:A:G	62972733	NA,G	NA,A	NA,1	NA,inf	NA,inf	NA,0.362325	0.000138522	0.00027719
2	chr15:62972751:A:C	62972751	NA,C	NA,A	NA,1	NA,inf	NA,inf	NA,0.362294	0.000138518	0.000277183
2	chr15:62937741:T:C	62937741	NA,C	NA,T	NA,1	NA,inf	NA,inf	NA,0.288794	0.000138484	0.000277098
2	chr15:63656062:G:A	63656062	NA,A	NA,G	NA,1	NA,-inf	NA,inf	NA,0.248802	0.000138359	0.000276878
2	chr15:63262317:GATGA:G	63262317	NA,G	NA,GATGA	NA,1	NA,inf	NA,inf	NA,0.131311	0.000138292	0.000276752
2	chr15:62797903:A:T	62797903	NA,T	NA,A	NA,1	NA,-inf	NA,inf	NA,0.199135	0.000138237	0.000276638
2	chr15:62933106:G:A	62933106	NA,A	NA,G	NA,1	NA,inf	NA,inf	NA,0.215069	0.000138215	0.000276577
2	chr15:63580478:A:G	63580478	NA,G	NA,A	NA,1	NA,inf	NA,inf	NA,0.328992	0.000138188	0.000276541
2	chr15:63639273:T:C	63639273	NA,C	NA,T	NA,1	NA,inf	NA,inf	NA,0.253063	0.000138186	0.000276565
2	chr15:62719720:G:A	62719720	NA,A	NA,G	NA,1	NA,inf	NA,inf	NA,0.276106	0.000138153	0.000276477
2	chr15:63241080:C:T	63241080	T,NA	C,NA	1,NA	-inf,NA	inf,NA	0.849319,NA	0.000138122	0.000276415
2	chr15:62769468:T:C	62769468	NA,C	NA,T	NA,1	NA,-inf	NA,inf	NA,0.28013	0.000138119	0.0002764
2	chr15:62681009:T:G	62681009	NA,G	NA,T	NA,1	NA,inf	NA,inf	NA,0.264863	0.000138064	0.000276293
2	chr15:63814673:T:C	63814673	NA,C	NA,T	NA,1	NA,-inf	NA,inf	NA,0.351814	0.00013805	0.000276275
2	chr15:63601638:G:T	63601638	NA,T	NA,G	NA,1	NA,inf	NA,inf	NA,0.25785	0.000138011	0.000276214
2	chr15:63580380:T:C	63580380	NA,C	NA,T	NA,1	NA,inf	NA,inf	NA,0.323984	0.000138005	0.000276174
2	chr15:62665987:A:C	62665987	NA,C	NA,A	NA,1	NA,inf	NA,inf	NA,0.239656	0.000137993	0.000276152
2	chr15:62976465:G:T	62976465	NA,T	NA,G	NA,1	NA,inf	NA,inf	NA,0.224162	0.000137974	0.000276082
2	chr15:63282442:G:A	63282442	A,A	G,G	1,1	inf,inf	inf,inf	0.0488588,0.345488	0.00013797	0.000276121
2	chr15:63639683:A:G	63639683	NA,G	NA,A	NA,1	NA,inf	NA,inf	NA,0.31187	0.000137905	0.000275994
2	chr15:63253884:A:G	63253884	G,G	A,A	1,1	inf,-inf	inf,inf	0.605491,0.858251	0.000137893	0.000275866
2	chr15:63799501:A:G	63799501	NA,G	NA,A	NA,1	NA,inf	NA,inf	NA,0.31741	0.000137864	0.000275911
2	chr15:63341218:T:C	63341218	NA,C	NA,T	NA,1	NA,-inf	NA,inf	NA,0.242406	0.000137862	0.000275826
2	chr15:63802818:A:G	63802818	NA,G	NA,A	NA,1	NA,inf	NA,inf	NA,0.316726	0.000137848	0.000275879
2	chr15:62714493:C:T	62714493	T,T	C,C	1,1	inf,-inf	inf,inf	0.314906,1.49299	0.000137741	0.000275776
2	chr15:63646933:A:G	63646933	NA,G	NA,A	NA,1	NA,inf	NA,inf	NA,0.313439	0.000137713	0.000275609
2	chr15:63583182:A:G	63583182	NA,G	NA,A	NA,1	NA,-inf	NA,inf	NA,0.245059	0.000137706	0.000275572
2	chr15:62970159:A:C	62970159	NA,C	NA,A	NA,1	NA,inf	NA,inf	NA,0.354376	0.000137686	0.000275518
2	chr15:62571543:A:G	62571543	NA,G	NA,A	NA,1	NA,-inf	NA,inf	NA,0.226056	0.000137683	0.000275536
2	chr15:62922858:G:A	62922858	NA,A	NA,G	NA,1	NA,-inf	NA,inf	NA,0.208213	0.000137667	0.000275503
2	chr15:63761551:C:T	63761551	NA,T	NA,C	NA,1	NA,inf	NA,inf	NA,0.252358	0.000137554	0.000275299
2	chr15:62609098:C:T	62609098	NA,T	NA,C	NA,1	NA,-inf	NA,inf	NA,0.23936	0.000137552	0.00027526
2	chr15:63707826:G:C	63707826	NA,C	NA,G	NA,1	NA,inf	NA,inf	NA,0.363871	0.000137522	0.000275238
2	chr15:62881066:T:G	62881066	NA,G	NA,T	NA,1	NA,-inf	NA,inf	NA,0.199544	0.000137384	0.000274938
2	chr15:63703283:C:T	63703283	NA,T	NA,C	NA,1	NA,inf	NA,inf	NA,0.250545	0.000137369	0.000274928
2	chr15:62938489:G:A	62938489	NA,A	NA,G	NA,1	NA,-inf	NA,inf	NA,0.130133	0.000137357	0.000274897
2	chr15:62770098:A:G	62770098	NA,G	NA,A	NA,1	NA,-inf	NA,inf	NA,0.275289	0.000137328	0.000274816
2	chr15:63044972:A:G	63044972	NA,G	NA,A	NA,1	NA,inf	NA,inf	NA,0.0560788	0.000137318	0.000274794
2	chr15:63530810:C:G	63530810	G,NA	C,NA	1,NA	inf,NA	inf,NA	0.901939,NA	0.000137293	0.000274749
2	chr15:63704625:C:T	63704625	NA,T	NA,C	NA,1	NA,inf	NA,inf	NA,0.249457	0.000137222	0.000274634
2	chr15:63487614:GA:G	63487614	NA,G	NA,GA	NA,1	NA,inf	NA,inf	NA,0.216746	0.000137212	0.000274587
2	chr15:63641097:C:T	63641097	NA,T	NA,C	NA,1	NA,inf	NA,inf	NA,0.247887	0.000137144	0.000274479
2	chr15:62904931:T:C	62904931	NA,C	NA,T	NA,1	NA,inf	NA,inf	NA,0.201366	0.000137144	0.000274413
2	chr15:62767983:A:G	62767983	NA,G	NA,A	NA,1	NA,-inf	NA,inf	NA,0.270675	0.000137136	0.000274433
2	chr15:63298840:TAATATA:T	63298840	NA,T	NA,TAATATA	NA,1	NA,-inf	NA,inf	NA,0.285634	0.000137074	0.000274301
2	chr15:63788939:G:A	63788939	NA,A	NA,G	NA,1	NA,inf	NA,inf	NA,0.248046	0.00013697	0.000274131
2	chr15:62881073:C:T	62881073	NA,T	NA,C	NA,1	NA,-inf	NA,inf	NA,0.163536	0.000136958	0.000274085
2	chr15:63590240:G:GGACT	63590240	NA,GGACT	NA,G	NA,1	NA,inf	NA,inf	NA,0.31754	0.000136951	0.000274064
2	chr15:63086803:T:C	63086803	NA,C	NA,T	NA,1	NA,inf	NA,inf	NA,0.171931	0.000136927	0.000274133
2	chr15:63046926:C:A	63046926	NA,A	NA,C	NA,1	NA,-inf	NA,inf	NA,0.39715	0.000136873	0.000273916
2	chr15:63295321:C:G	63295321	NA,G	NA,C	NA,1	NA,inf	NA,inf	NA,0.223389	0.000136843	0.000273862
2	chr15:62970992:C:T	62970992	NA,T	NA,C	NA,1	NA,inf	NA,inf	NA,0.347869	0.000136841	0.000273828
2	chr15:62961814:A:G	62961814	NA,G	NA,A	NA,1	NA,inf	NA,inf	NA,0.247692	0.000136838	0.000273829
2	chr15:63815472:G:C	63815472	NA,C	NA,G	NA,1	NA,inf	NA,inf	NA,0.361744	0.000136831	0.000273851
2	chr15:62839776:C:T	62839776	T,T	C,C	1,1	inf,-inf	inf,inf	1.5926,0.195647	0.000136822	0.000273743
2	chr15:63190666:A:G	63190666	NA,G	NA,A	NA,1	NA,inf	NA,inf	NA,0.117064	0.000136756	0.000273678
2	chr15:62775914:A:G	62775914	NA,G	NA,A	NA,1	NA,-inf	NA,inf	NA,0.187233	0.000136615	0.000273394
2	chr15:62953269:G:A	62953269	NA,A	NA,G	NA,1	NA,-inf	NA,inf	NA,0.324897	0.000136566	0.000273255
2	chr15:62768620:G:A	62768620	NA,A	NA,G	NA,1	NA,-inf	NA,inf	NA,0.268233	0.000136513	0.000273186
2	chr15:63111696:C:T	63111696	NA,T	NA,C	NA,1	NA,inf	NA,inf	NA,0.33874	0.000136493	0.000273143
2	chr15:62944613:G:A	62944613	NA,A	NA,G	NA,1	NA,-inf	NA,inf	NA,0.189823	0.000136488	0.000273146
2	chr15:62798475:G:A	62798475	NA,A	NA,G	NA,1	NA,inf	NA,inf	NA,0.232503	0.000136478	0.000273116
2	chr15:63804535:G:A	63804535	NA,A	NA,G	NA,1	NA,inf	NA,inf	NA,0.245308	0.000136453	0.000273096
2	chr15:63771680:G:A	63771680	NA,A	NA,G	NA,1	NA,inf	NA,inf	NA,0.244428	0.000136433	0.000273054
2	chr15:63653976:T:C	63653976	NA,C	NA,T	NA,1	NA,inf	NA,inf	NA,0.30306	0.000136308	0.000272799
2	chr15:63460485:ACAGCCTAGAATGCAGGGGAAT:A	63460485	NA,A	NA,ACAGCCTAGAATGCAGGGGAAT	NA,1	NA,inf	NA,inf	NA,0.17105	0.000136254	0.000272671
2	chr15:62596625:C:T	62596625	NA,T	NA,C	NA,1	NA,-inf	NA,inf	NA,0.196418	0.000136227	0.000272612
2	chr15:63473122:A:G	63473122	NA,G	NA,A	NA,1	NA,-inf	NA,inf	NA,0.268969	0.000136224	0.000272625
2	chr15:63413244:G:A	63413244	NA,A	NA,G	NA,1	NA,-inf	NA,inf	NA,0.342414	0.000136204	0.000272589
2	chr15:63797310:T:C	63797310	NA,C	NA,T	NA,1	NA,inf	NA,inf	NA,0.242741	0.000136197	0.000272583
2	chr15:62827711:A:G	62827711	NA,G	NA,A	NA,1	NA,-inf	NA,inf	NA,0.2153	0.000136188	0.000272539
2	chr15:63524244:G:A	63524244	NA,A	NA,G	NA,1	NA,inf	NA,inf	NA,0.251082	0.000136169	0.00027253
2	chr15:63746333:T:G	63746333	NA,G	NA,T	NA,1	NA,inf	NA,inf	NA,0.241822	0.000136158	0.000272505
2	chr15:63341289:C:G	63341289	G,G	C,C	1,1	inf,inf	inf,inf	0.0173574,1.39394	0.000136113	0.000272336
2	chr15:63363481:C:T	63363481	T,T	C,C	1,1	-inf,-inf	inf,inf	0.523579,0.497932	0.000136092	0.000272435
2	chr15:62973650:G:A	62973650	NA,A	NA,G	NA,1	NA,inf	NA,inf	NA,0.34117	0.000136016	0.000272177
2	chr15:63049055:G:C	63049055	NA,C	NA,G	NA,1	NA,-inf	NA,inf	NA,0.0851234	0.000135958	0.000272068
2	chr15:63645962:T:C	63645962	C,NA	T,NA	1,NA	inf,NA	inf,NA	1.00209,NA	0.000135956	0.000272088
2	chr15:63152150:G:A	63152150	A,A	G,G	1,1	inf,inf	inf,inf	0.448235,1.33797	0.000135943	0.000272026
2	chr15:63406343:A:G	63406343	NA,G	NA,A	NA,1	NA,-inf	NA,inf	NA,0.180086	0.000135881	0.000271944
2	chr15:63801860:T:C	63801860	NA,C	NA,T	NA,1	NA,inf	NA,inf	NA,0.349437	0.000135867	0.000271924
2	chr15:62614648:T:C	62614648	NA,C	NA,T	NA,1	NA,-inf	NA,inf	NA,0.230185	0.00013586	0.000271874
2	chr15:62967727:C:A	62967727	A,A	C,C	1,1	inf,inf	inf,inf	2.10675,0.101207	0.000135858	0.000271874
2	chr15:63630863:T:C	63630863	C,NA	T,NA	1,NA	inf,NA	inf,NA	1.03257,NA	0.000135806	0.000271789
2	chr15:63464177:T:C	63464177	NA,C	NA,T	NA,1	NA,-inf	NA,inf	NA,0.28507	0.000135793	0.000271747
2	chr15:63667580:C:T	63667580	NA,T	NA,C	NA,1	NA,inf	NA,inf	NA,0.247085	0.000135782	0.000271752
2	chr15:63599762:G:A	63599762	NA,A	NA,G	NA,1	NA,-inf	NA,inf	NA,0.219798	0.000135761	0.000271672
2	chr15:63780751:G:C	63780751	NA,C	NA,G	NA,1	NA,inf	NA,inf	NA,0.239233	0.000135748	0.000271684
2	chr15:62920863:T:C	62920863	NA,C	NA,T	NA,1	NA,inf	NA,inf	NA,0.208604	0.000135744	0.000271645
2	chr15:63730727:C:T	63730727	NA,T	NA,C	NA,1	NA,inf	NA,inf	NA,0.300124	0.000135733	0.000271646
2	chr15:62665579:T:C	62665579	C,C	T,T	1,1	-inf,-inf	inf,inf	1.11192,1.31042	0.000135731	0.000271761
2	chr15:63667418:A:T	63667418	NA,T	NA,A	NA,1	NA,inf	NA,inf	NA,0.24656	0.000135713	0.000271613
2	chr15:63623025:T:C	63623025	NA,C	NA,T	NA,1	NA,inf	NA,inf	NA,0.155183	0.000135641	0.000271489
2	chr15:63790806:T:A	63790806	NA,A	NA,T	NA,1	NA,inf	NA,inf	NA,0.251942	0.000135628	0.000271442
2	chr15:63695208:T:C	63695208	NA,C	NA,T	NA,1	NA,inf	NA,inf	NA,0.296579	0.000135619	0.000271418
2	chr15:62715283:A:G	62715283	NA,G	NA,A	NA,1	NA,inf	NA,inf	NA,0.249436	0.00013554	0.000271252
2	chr15:63179168:C:G	63179168	NA,G	NA,C	NA,1	NA,inf	NA,inf	NA,0.0872105	0.000135533	0.000271272
2	chr15:63795943:G:T	63795943	NA,T	NA,G	NA,1	NA,inf	NA,inf	NA,0.250853	0.000135497	0.00027118
2	chr15:63574525:A:G	63574525	NA,G	NA,A	NA,1	NA,inf	NA,inf	NA,0.304291	0.000135461	0.000271084
2	chr15:63293325:T:C	63293325	NA,C	NA,T	NA,1	NA,inf	NA,inf	NA,0.210958	0.000135422	0.000271018
2	chr15:63157111:A:C	63157111	NA,C	NA,A	NA,1	NA,inf	NA,inf	NA,0.137254	0.000135357	0.000270912
2	chr15:62718769:A:G	62718769	NA,G	NA,A	NA,1	NA,inf	NA,inf	NA,0.25294	0.000135267	0.000270702
2	chr15:62944994:G:A	62944994	NA,A	NA,G	NA,1	NA,-inf	NA,inf	NA,0.18385	0.000135261	0.00027069
2	chr15:63584138:C:T	63584138	NA,T	NA,C	NA,1	NA,inf	NA,inf	NA,0.306681	0.00013516	0.00027048
2	chr15:62768277:CTA:C	62768277	NA,C	NA,CTA	NA,1	NA,-inf	NA,inf	NA,0.255972	0.000135153	0.000270465
2	chr15:62904613:G:A	62904613	NA,A	NA,G	NA,1	NA,inf	NA,inf	NA,0.187339	0.000135146	0.000270419
2	chr15:63305287:T:C	63305287	NA,C	NA,T	NA,1	NA,-inf	NA,inf	NA,0.319924	0.000135132	0.000270368
2	chr15:62923962:T:C	62923962	NA,C	NA,T	NA,1	NA,inf	NA,inf	NA,0.160614	0.00013507	0.000270284
2	chr15:62854569:A:G	62854569	NA,G	NA,A	NA,1	NA,inf	NA,inf	NA,0.24365	0.000135029	0.000270221
2	chr15:63405685:C:A	63405685	NA,A	NA,C	NA,1	NA,-inf	NA,inf	NA,0.175495	0.00013502	0.000270219
2	chr15:63652313:A:C	63652313	NA,C	NA,A	NA,1	NA,inf	NA,inf	NA,0.290514	0.00013494	0.000270059
2	chr15:62892067:C:T	62892067	NA,T	NA,C	NA,1	NA,inf	NA,inf	NA,0.19685	0.000134881	0.000269917
2	chr15:63711117:T:G	63711117	NA,G	NA,T	NA,1	NA,inf	NA,inf	NA,0.339767	0.000134785	0.000269758
2	chr15:63429620:G:T	63429620	T,T	G,G	1,1	inf,-inf	inf,inf	2.04078,0.312165	0.000134751	0.000269675
2	chr15:62662800:G:A	62662800	NA,A	NA,G	NA,1	NA,-inf	NA,inf	NA,0.28039	0.00013473	0.000269561
2	chr15:63712307:G:A	63712307	NA,A	NA,G	NA,1	NA,inf	NA,inf	NA,0.338044	0.000134596	0.000269379
2	chr15:62654613:G:A	62654613	NA,A	NA,G	NA,1	NA,-inf	NA,inf	NA,0.204009	0.000134596	0.000269351
2	chr15:62970975:T:C	62970975	NA,C	NA,T	NA,1	NA,inf	NA,inf	NA,0.327161	0.000134551	0.000269247
2	chr15:63489167:C:T	63489167	NA,T	NA,C	NA,1	NA,inf	NA,inf	NA,0.301831	0.000134547	0.000269279
2	chr15:63740977:T:C	63740977	NA,C	NA,T	NA,1	NA,inf	NA,inf	NA,0.290931	0.000134536	0.00026925
2	chr15:63086578:C:T	63086578	NA,T	NA,C	NA,1	NA,inf	NA,inf	NA,0.152028	0.000134456	0.000269178
2	chr15:63741603:GTTTTC:G	63741603	NA,G	NA,GTTTTC	NA,1	NA,inf	NA,inf	NA,0.228599	0.000134392	0.000268969
2	chr15:62970404:G:A	62970404	NA,A	NA,G	NA,1	NA,inf	NA,inf	NA,0.196744	0.000134291	0.000268714
2	chr15:63555801:G:T	63555801	NA,T	NA,G	NA,1	NA,-inf	NA,inf	NA,0.219911	0.000134279	0.00026869
2	chr15:63807436:T:C	63807436	NA,C	NA,T	NA,1	NA,-inf	NA,inf	NA,0.16969	0.000134275	0.000268699
2	chr15:63795686:G:A	63795686	NA,A	NA,G	NA,1	NA,inf	NA,inf	NA,0.227623	0.00013427	0.000268725
2	chr15:63443762:C:T	63443762	NA,T	NA,C	NA,1	NA,-inf	NA,inf	NA,0.255653	0.00013426	0.000268682
2	chr15:63350379:C:T	63350379	T,NA	C,NA	1,NA	inf,NA	inf,NA	0.967231,NA	0.000134188	0.000268539
2	chr15:62969637:G:A	62969637	NA,A	NA,G	NA,1	NA,inf	NA,inf	NA,0.324032	0.000134185	0.000268514
2	chr15:63272059:G:A	63272059	NA,A	NA,G	NA,1	NA,-inf	NA,inf	NA,0.267518	0.000134129	0.000268416
2	chr15:62800901:T:C	62800901	NA,C	NA,T	NA,1	NA,inf	NA,inf	NA,0.219096	0.000134118	0.000268395
2	chr15:62688204:A:G	62688204	G,G	A,A	1,1	inf,inf	inf,inf	0.720951,1.3843	0.00013397	0.000268232
2	chr15:63437877:T:C	63437877	NA,C	NA,T	NA,1	NA,-inf	NA,inf	NA,0.136804	0.000133942	0.000268046
2	chr15:63435022:T:C	63435022	NA,C	NA,T	NA,1	NA,-inf	NA,inf	NA,0.215266	0.00013391	0.000267969
2	chr15:62844304:G:T	62844304	NA,T	NA,G	NA,1	NA,inf	NA,inf	NA,0.293782	0.000133908	0.000267975
2	chr15:63028090:A:G	63028090	G,NA	A,NA	1,NA	inf,NA	inf,NA	1.78912,NA	0.00013387	0.000267899
2	chr15:63103921:G:A	63103921	NA,A	NA,G	NA,1	NA,-inf	NA,inf	NA,0.126857	0.00013382	0.000267807
2	chr15:63786620:C:T	63786620	NA,T	NA,C	NA,1	NA,inf	NA,inf	NA,0.237167	0.000133811	0.000267804
2	chr15:63458713:G:A	63458713	NA,A	NA,G	NA,1	NA,-inf	NA,inf	NA,0.127098	0.000133798	0.000267756
2	chr15:62940156:AATG:A	62940156	NA,A	NA,AATG	NA,1	NA,-inf	NA,inf	NA,0.256122	0.000133793	0.000267759
2	chr15:63745276:G:A	63745276	NA,A	NA,G	NA,1	NA,inf	NA,inf	NA,0.283598	0.000133778	0.000267732
2	chr15:63177746:A:G	63177746	NA,G	NA,A	NA,1	NA,-inf	NA,inf	NA,0.186811	0.000133775	0.000267712
2	chr15:63180057:T:C	63180057	NA,C	NA,T	NA,1	NA,-inf	NA,inf	NA,0.186811	0.000133775	0.000267712
2	chr15:63005856:A:G	63005856	NA,G	NA,A	NA,1	NA,-inf	NA,inf	NA,0.204276	0.000133687	0.000267547
2	chr15:63233769:C:T	63233769	NA,T	NA,C	NA,1	NA,inf	NA,inf	NA,0.125083	0.000133677	0.000267548
2	chr15:63154399:C:T	63154399	T,T	C,C	1,1	inf,inf	inf,inf	0.382548,1.27456	0.000133675	0.000267493
2	chr15:63649959:T:G	63649959	NA,G	NA,T	NA,1	NA,inf	NA,inf	NA,0.279386	0.000133647	0.000267471
2	chr15:63772617:A:C	63772617	NA,C	NA,A	NA,1	NA,inf	NA,inf	NA,0.286497	0.000133607	0.000267391
2	chr15:63665686:C:T	63665686	NA,T	NA,C	NA,1	NA,inf	NA,inf	NA,0.228705	0.000133606	0.000267394
2	chr15:62966336:T:C	62966336	NA,C	NA,T	NA,1	NA,inf	NA,inf	NA,0.228948	0.000133568	0.000267275
2	chr15:63046174:A:G	63046174	NA,G	NA,A	NA,1	NA,inf	NA,inf	NA,0.0642009	0.000133555	0.000267258
2	chr15:63809913:T:C	63809913	C,C	T,T	1,1	inf,inf	inf,inf	0.821671,1.43755	0.000133532	0.000267366
2	chr15:63499824:T:C	63499824	NA,C	NA,T	NA,1	NA,inf	NA,inf	NA,0.246813	0.000133515	0.000267188
2	chr15:63097431:T:C	63097431	NA,C	NA,T	NA,1	NA,inf	NA,inf	NA,0.114776	0.000133493	0.000267158
2	chr15:63064406:A:G	63064406	NA,G	NA,A	NA,1	NA,-inf	NA,inf	NA,0.0766468	0.000133382	0.000266927
2	chr15:62749327:C:T	62749327	NA,T	NA,C	NA,1	NA,-inf	NA,inf	NA,0.190504	0.000133344	0.000266845
2	chr15:62713921:G:A	62713921	A,A	G,G	1,1	-inf,-inf	inf,inf	0.855096,1.12821	0.000133323	0.000267015
2	chr15:63458471:G:A	63458471	NA,A	NA,G	NA,1	NA,-inf	NA,inf	NA,0.134557	0.000133299	0.000266759
2	chr15:63189000:A:T	63189000	NA,T	NA,A	NA,1	NA,-inf	NA,inf	NA,0.182008	0.000133244	0.00026665
2	chr15:63315664:C:T	63315664	NA,T	NA,C	NA,1	NA,inf	NA,inf	NA,0.334469	0.000133224	0.000266602
2	chr15:62969369:C:T	62969369	NA,T	NA,C	NA,1	NA,inf	NA,inf	NA,0.314568	0.000133148	0.00026644
2	chr15:63557132:G:A	63557132	NA,A	NA,G	NA,1	NA,-inf	NA,inf	NA,0.224369	0.000133109	0.000266347
2	chr15:63710137:C:T	63710137	NA,T	NA,C	NA,1	NA,-inf	NA,inf	NA,0.304981	0.000133103	0.000266375
2	chr15:63764564:G:A	63764564	NA,A	NA,G	NA,1	NA,inf	NA,inf	NA,0.279985	0.000133096	0.000266367
2	chr15:63027407:A:G	63027407	NA,G	NA,A	NA,1	NA,-inf	NA,inf	NA,0.0274508	0.000133086	0.000266346
2	chr15:63363909:C:T	63363909	NA,T	NA,C	NA,1	NA,-inf	NA,inf	NA,0.31098	0.000133068	0.000266234
2	chr15:63787154:T:G	63787154	NA,G	NA,T	NA,1	NA,inf	NA,inf	NA,0.230848	0.000133063	0.000266307
2	chr15:63212419:C:T	63212419	NA,T	NA,C	NA,1	NA,inf	NA,inf	NA,0.0973602	0.000133041	0.000266245
2	chr15:63282051:A:G	63282051	NA,G	NA,A	NA,1	NA,-inf	NA,inf	NA,0.227856	0.000133032	0.000266217
2	chr15:63016390:C:A	63016390	NA,A	NA,C	NA,1	NA,inf	NA,inf	NA,0.159812	0.000132993	0.000266134
2	chr15:63434638:G:A	63434638	NA,A	NA,G	NA,1	NA,inf	NA,inf	NA,0.257114	0.000132958	0.000266065
2	chr15:62615048:C:T	62615048	NA,T	NA,C	NA,1	NA,-inf	NA,inf	NA,0.205916	0.000132945	0.000266042
2	chr15:63433968:T:C	63433968	NA,C	NA,T	NA,1	NA,inf	NA,inf	NA,0.256646	0.000132937	0.000266022
2	chr15:63014134:T:C	63014134	NA,C	NA,T	NA,1	NA,-inf	NA,inf	NA,0.404476	0.000132886	0.000265829
2	chr15:63292929:C:T	63292929	T,T	C,C	1,1	inf,inf	inf,inf	0.056106,1.13846	0.000132875	0.000265857
2	chr15:63740748:T:C	63740748	NA,C	NA,T	NA,1	NA,inf	NA,inf	NA,0.131483	0.000132872	0.000265946
2	chr15:63722428:A:G	63722428	NA,G	NA,A	NA,1	NA,inf	NA,inf	NA,0.274348	0.00013276	0.000265695
2	chr15:63746900:C:T	63746900	NA,T	NA,C	NA,1	NA,inf	NA,inf	NA,0.260964	0.000132724	0.000265619
2	chr15:63519056:C:T	63519056	NA,T	NA,C	NA,1	NA,inf	NA,inf	NA,0.223711	0.00013272	0.000265624
2	chr15:62767570:C:T	62767570	NA,T	NA,C	NA,1	NA,-inf	NA,inf	NA,0.234133	0.000132718	0.000265594
2	chr15:63273152:T:C	63273152	NA,C	NA,T	NA,1	NA,-inf	NA,inf	NA,0.252997	0.000132672	0.0002655
2	chr15:63348398:A:G	63348398	NA,G	NA,A	NA,1	NA,inf	NA,inf	NA,0.258954	0.000132662	0.000265491
2	chr15:63265279:T:C	63265279	NA,C	NA,T	NA,1	NA,-inf	NA,inf	NA,0.17201	0.000132655	0.000265472
2	chr15:63492741:C:T	63492741	NA,T	NA,C	NA,1	NA,-inf	NA,inf	NA,0.282968	0.000132612	0.000265384
2	chr15:63802180:G:A	63802180	NA,A	NA,G	NA,1	NA,inf	NA,inf	NA,0.272317	0.000132595	0.000265364
2	chr15:62963664:G:A	62963664	NA,A	NA,G	NA,1	NA,inf	NA,inf	NA,0.265488	0.000132516	0.000265154
2	chr15:63560388:C:T	63560388	NA,T	NA,C	NA,1	NA,inf	NA,inf	NA,0.314068	0.000132512	0.000265176
2	chr15:63626348:G:A	63626348	NA,A	NA,G	NA,1	NA,inf	NA,inf	NA,0.226426	0.0001325	0.000265179
2	chr15:62576528:G:C	62576528	NA,C	NA,G	NA,1	NA,inf	NA,inf	NA,0.211038	0.000132498	0.000265161
2	chr15:62812477:G:A	62812477	NA,A	NA,G	NA,1	NA,-inf	NA,inf	NA,0.191412	0.00013243	0.000265028
2	chr15:62833667:G:A	62833667	NA,A	NA,G	NA,1	NA,-inf	NA,inf	NA,0.207237	0.000132419	0.000264992
2	chr15:62560878:A:C	62560878	NA,C	NA,A	NA,1	NA,inf	NA,inf	NA,0.245163	0.000132393	0.000264939
2	chr15:63449747:C:A	63449747	NA,A	NA,C	NA,1	NA,-inf	NA,inf	NA,0.254438	0.000132228	0.000264635
2	chr15:62877470:CT:C	62877470	NA,C	NA,CT	NA,1	NA,-inf	NA,inf	NA,0.157395	0.000132173	0.000264509
2	chr15:63451835:G:A	63451835	A,NA	G,NA	1,NA	inf,NA	inf,NA	0.363122,NA	0.000132131	0.00026442
2	chr15:62557344:G:A	62557344	NA,A	NA,G	NA,1	NA,-inf	NA,inf	NA,0.206866	0.000132125	0.000264404
2	chr15:63644519:C:T	63644519	NA,T	NA,C	NA,1	NA,inf	NA,inf	NA,0.12817	0.000132112	0.000264423
2	chr15:63143756:A:C	63143756	NA,C	NA,A	NA,1	NA,inf	NA,inf	NA,0.389633	0.000132085	0.000264348
2	chr15:63792458:C:T	63792458	NA,T	NA,C	NA,1	NA,inf	NA,inf	NA,0.179927	0.000132073	0.000264319
2	chr15:63001945:T:G	63001945	NA,G	NA,T	NA,1	NA,inf	NA,inf	NA,0.238145	0.000132065	0.000264268
2	chr15:63764307:T:C	63764307	NA,C	NA,T	NA,1	NA,inf	NA,inf	NA,0.270022	0.000132002	0.000264177
2	chr15:63089407:A:G	63089407	NA,G	NA,A	NA,1	NA,inf	NA,inf	NA,0.241967	0.000131974	0.000264096
2	chr15:62559422:C:T	62559422	NA,T	NA,C	NA,1	NA,-inf	NA,inf	NA,0.205715	0.000131967	0.000264088
2	chr15:63005440:G:A	63005440	NA,A	NA,G	NA,1	NA,inf	NA,inf	NA,0.289551	0.000131908	0.000263949
2	chr15:63793145:A:C	63793145	NA,C	NA,A	NA,1	NA,-inf	NA,inf	NA,0.113179	0.000131855	0.000263865
2	chr15:63758764:C:T	63758764	NA,T	NA,C	NA,1	NA,inf	NA,inf	NA,0.317805	0.000131839	0.000263858
2	chr15:63315048:C:G	63315048	NA,G	NA,C	NA,1	NA,inf	NA,inf	NA,0.165355	0.000131823	0.000263797
2	chr15:62807818:T:G	62807818	NA,G	NA,T	NA,1	NA,inf	NA,inf	NA,0.234482	0.000131816	0.00026379
2	chr15:63146514:C:A	63146514	NA,A	NA,C	NA,1	NA,inf	NA,inf	NA,0.317136	0.000131809	0.000263799
2	chr15:63753308:A:G	63753308	NA,G	NA,A	NA,1	NA,inf	NA,inf	NA,0.265724	0.000131804	0.000263781
2	chr15:62771682:G:A	62771682	NA,A	NA,G	NA,1	NA,-inf	NA,inf	NA,0.185995	0.0001318	0.000263761
2	chr15:62639810:A:G	62639810	NA,G	NA,A	NA,1	NA,inf	NA,inf	NA,0.176875	0.000131755	0.000263682
2	chr15:63103684:GAT:G	63103684	NA,G	NA,GAT	NA,1	NA,inf	NA,inf	NA,0.355	0.000131736	0.000263638
2	chr15:63151511:G:T	63151511	NA,T	NA,G	NA,1	NA,inf	NA,inf	NA,0.351923	0.000131733	0.000263618
2	chr15:62571627:TC:T	62571627	NA,T	NA,TC	NA,1	NA,inf	NA,inf	NA,0.208734	0.000131707	0.000263582
2	chr15:62669305:T:C	62669305	NA,C	NA,T	NA,1	NA,inf	NA,inf	NA,0.187833	0.00013158	0.000263318
2	chr15:63229574:G:C	63229574	NA,C	NA,G	NA,1	NA,inf	NA,inf	NA,0.342704	0.000131575	0.000263303
2	chr15:63456188:T:G	63456188	NA,G	NA,T	NA,1	NA,inf	NA,inf	NA,0.121935	0.000131523	0.000263182
2	chr15:63753381:A:G	63753381	G,NA	A,NA	1,NA	inf,NA	inf,NA	0.491448,NA	0.000131487	0.000263133
2	chr15:63237944:C:T	63237944	NA,T	NA,C	NA,1	NA,inf	NA,inf	NA,0.0834518	0.000131421	0.000263003
2	chr15:62553290:C:T	62553290	NA,T	NA,C	NA,1	NA,-inf	NA,inf	NA,0.200249	0.000131415	0.000262983
2	chr15:62772671:T:A	62772671	NA,A	NA,T	NA,1	NA,inf	NA,inf	NA,0.223158	0.000131399	0.000262946
2	chr15:62662940:C:T	62662940	NA,T	NA,C	NA,1	NA,-inf	NA,inf	NA,0.247973	0.000131336	0.000262779
2	chr15:62667255:C:T	62667255	NA,T	NA,C	NA,1	NA,inf	NA,inf	NA,0.168323	0.000131278	0.000262777
2	chr15:63058982:A:G	63058982	NA,G	NA,A	NA,1	NA,-inf	NA,inf	NA,0.0576345	0.000131268	0.000262697
2	chr15:63765056:T:C	63765056	NA,C	NA,T	NA,1	NA,inf	NA,inf	NA,0.204984	0.000131259	0.000262695
2	chr15:62724040:C:T	62724040	NA,T	NA,C	NA,1	NA,-inf	NA,inf	NA,0.185184	0.000131205	0.000262578
2	chr15:63224714:T:C	63224714	NA,C	NA,T	NA,1	NA,inf	NA,inf	NA,0.081304	0.000131192	0.000262544
2	chr15:63747893:T:C	63747893	NA,C	NA,T	NA,1	NA,inf	NA,inf	NA,0.259568	0.000131156	0.000262485
2	chr15:63151769:A:C	63151769	C,C	A,A	1,1	inf,inf	inf,inf	0.57472,1.57431	0.000131085	0.000262373
2	chr15:62814579:C:T	62814579	NA,T	NA,C	NA,1	NA,-inf	NA,inf	NA,0.248223	0.000131078	0.000262317
2	chr15:63813431:A:G	63813431	NA,G	NA,A	NA,1	NA,-inf	NA,inf	NA,0.244853	0.000131065	0.000262288
2	chr15:63284375:G:A	63284375	NA,A	NA,G	NA,1	NA,-inf	NA,inf	NA,0.23292	0.000131033	0.000262221
2	chr15:62769930:G:C	62769930	NA,C	NA,G	NA,1	NA,-inf	NA,inf	NA,0.221302	0.000131029	0.000262214
2	chr15:63628189:G:C	63628189	NA,C	NA,G	NA,1	NA,inf	NA,inf	NA,0.198532	0.00013094	0.000262058
2	chr15:62769047:C:T	62769047	NA,T	NA,C	NA,1	NA,-inf	NA,inf	NA,0.104955	0.000130914	0.000261985
2	chr15:63795952:G:A	63795952	NA,A	NA,G	NA,1	NA,inf	NA,inf	NA,0.0869176	0.000130896	0.000262012
2	chr15:63014357:A:T	63014357	NA,T	NA,A	NA,1	NA,inf	NA,inf	NA,0.0118132	0.000130873	0.000261915
2	chr15:63274757:GAGA:G	63274757	NA,G	NA,GAGA	NA,1	NA,inf	NA,inf	NA,0.151373	0.000130803	0.000261761
2	chr15:63483579:C:G	63483579	NA,G	NA,C	NA,1	NA,-inf	NA,inf	NA,0.202777	0.000130791	0.000261774
2	chr15:63715869:G:A	63715869	NA,A	NA,G	NA,1	NA,inf	NA,inf	NA,0.115647	0.000130731	0.000261656
2	chr15:62963822:C:T	62963822	NA,T	NA,C	NA,1	NA,inf	NA,inf	NA,0.248985	0.000130728	0.00026158
2	chr15:63794387:T:C	63794387	NA,C	NA,T	NA,1	NA,inf	NA,inf	NA,0.196238	0.000130686	0.00026155
2	chr15:63726466:CAAG:C	63726466	NA,C	NA,CAAG	NA,1	NA,-inf	NA,inf	NA,0.110069	0.000130682	0.000261517
2	chr15:62835351:C:A	62835351	NA,A	NA,C	NA,1	NA,inf	NA,inf	NA,0.238844	0.000130611	0.000261374
2	chr15:63360652:C:A	63360652	NA,A	NA,C	NA,1	NA,-inf	NA,inf	NA,0.231794	0.000130563	0.000261285
2	chr15:62569221:A:C	62569221	NA,C	NA,A	NA,1	NA,inf	NA,inf	NA,0.19528	0.000130558	0.00026128
2	chr15:62931143:A:G	62931143	NA,G	NA,A	NA,1	NA,inf	NA,inf	NA,0.292555	0.000130557	0.000261252
2	chr15:63521445:G:A	63521445	NA,A	NA,G	NA,1	NA,inf	NA,inf	NA,0.203236	0.000130463	0.000261104
2	chr15:63068020:A:AT	63068020	NA,AT	NA,A	NA,1	NA,-inf	NA,inf	NA,0.0539261	0.000130447	0.000261051
2	chr15:63806592:C:T	63806592	NA,T	NA,C	NA,1	NA,inf	NA,inf	NA,0.241835	0.000130406	0.00026098
2	chr15:63054076:TA:T	63054076	NA,T	NA,TA	NA,1	NA,-inf	NA,inf	NA,0.468694	0.000130359	0.000260771
2	chr15:63763874:A:T	63763874	NA,T	NA,A	NA,1	NA,inf	NA,inf	NA,0.238829	0.000130298	0.000260764
2	chr15:63355115:C:T	63355115	NA,T	NA,C	NA,1	NA,inf	NA,inf	NA,0.126642	0.000130285	0.000260726
2	chr15:63374400:G:A	63374400	NA,A	NA,G	NA,1	NA,-inf	NA,inf	NA,0.169789	0.000130282	0.000260724
2	chr15:62968348:G:A	62968348	NA,A	NA,G	NA,1	NA,inf	NA,inf	NA,0.300844	0.000130281	0.000260706
2	chr15:63624773:A:G	63624773	NA,G	NA,A	NA,1	NA,inf	NA,inf	NA,0.191104	0.000130278	0.000260732
2	chr15:62617338:G:T	62617338	NA,T	NA,G	NA,1	NA,inf	NA,inf	NA,0.190802	0.000130275	0.00026071
2	chr15:62828054:T:G	62828054	NA,G	NA,T	NA,1	NA,-inf	NA,inf	NA,0.129377	0.000130271	0.000260684
2	chr15:63418596:G:A	63418596	NA,A	NA,G	NA,1	NA,-inf	NA,inf	NA,0.122213	0.000130193	0.000260557
2	chr15:62772438:C:G	62772438	NA,G	NA,C	NA,1	NA,-inf	NA,inf	NA,0.217451	0.000130159	0.000260471
2	chr15:62936457:T:G	62936457	NA,G	NA,T	NA,1	NA,inf	NA,inf	NA,0.319285	0.000130155	0.000260456
2	chr15:62835108:C:G	62835108	NA,G	NA,C	NA,1	NA,-inf	NA,inf	NA,0.233851	0.000130151	0.000260455
2	chr15:62683192:T:G	62683192	G,G	T,T	1,1	inf,inf	inf,inf	0.35618,1.63171	0.000130119	0.000260467
2	chr15:63776760:G:A	63776760	NA,A	NA,G	NA,1	NA,inf	NA,inf	NA,0.196479	0.000130109	0.000260395
2	chr15:63009341:C:A	63009341	NA,A	NA,C	NA,1	NA,-inf	NA,inf	NA,0.35722	0.000129941	0.000260043
2	chr15:63321791:G:A	63321791	NA,A	NA,G	NA,1	NA,inf	NA,inf	NA,0.298778	0.000129939	0.00026003
2	chr15:62723163:A:G	62723163	NA,G	NA,A	NA,1	NA,inf	NA,inf	NA,0.199679	0.000129935	0.000260028
2	chr15:63775054:G:A	63775054	NA,A	NA,G	NA,1	NA,inf	NA,inf	NA,0.194776	0.000129927	0.00026003
2	chr15:63131068:G:A	63131068	NA,A	NA,G	NA,1	NA,-inf	NA,inf	NA,0.0779092	0.000129848	0.000259857
2	chr15:63398319:T:G	63398319	NA,G	NA,T	NA,1	NA,-inf	NA,inf	NA,0.158996	0.000129842	0.000259846
2	chr15:63252480:C:T	63252480	NA,T	NA,C	NA,1	NA,inf	NA,inf	NA,0.333826	0.000129809	0.000259773
2	chr15:62576258:C:T	62576258	NA,T	NA,C	NA,1	NA,inf	NA,inf	NA,0.132873	0.000129788	0.000259718
2	chr15:63009828:A:C	63009828	NA,C	NA,A	NA,1	NA,inf	NA,inf	NA,0.234171	0.000129778	0.000259711
2	chr15:62748534:T:C	62748534	NA,C	NA,T	NA,1	NA,-inf	NA,inf	NA,0.162998	0.000129775	0.000259708
2	chr15:63483306:C:T	63483306	NA,T	NA,C	NA,1	NA,-inf	NA,inf	NA,0.192847	0.00012977	0.000259729
2	chr15:63730738:C:T	63730738	NA,T	NA,C	NA,1	NA,-inf	NA,inf	NA,0.103569	0.000129714	0.000259582
2	chr15:63105330:G:A	63105330	NA,A	NA,G	NA,1	NA,-inf	NA,inf	NA,0.0540143	0.000129706	0.00025957
2	chr15:63126574:C:T	63126574	NA,T	NA,C	NA,1	NA,-inf	NA,inf	NA,0.097641	0.000129703	0.000259556
2	chr15:63250454:T:C	63250454	NA,C	NA,T	NA,1	NA,inf	NA,inf	NA,0.0705992	0.000129585	0.000259327
2	chr15:63422136:A:G	63422136	NA,G	NA,A	NA,1	NA,-inf	NA,inf	NA,0.0916716	0.000129582	0.000259319
2	chr15:62716290:T:C	62716290	NA,C	NA,T	NA,1	NA,inf	NA,inf	NA,0.183073	0.000129582	0.00025937
2	chr15:63624423:G:A	63624423	NA,A	NA,G	NA,1	NA,-inf	NA,inf	NA,0.181097	0.000129566	0.000259266
2	chr15:63703444:C:T	63703444	NA,T	NA,C	NA,1	NA,-inf	NA,inf	NA,0.102581	0.000129539	0.000259231
2	chr15:62758254:T:G	62758254	NA,G	NA,T	NA,1	NA,-inf	NA,inf	NA,0.156533	0.000129538	0.000259233
2	chr15:63219501:C:T	63219501	NA,T	NA,C	NA,1	NA,-inf	NA,inf	NA,0.280455	0.000129395	0.000258952
2	chr15:62763459:T:A	62763459	NA,A	NA,T	NA,1	NA,-inf	NA,inf	NA,0.207257	0.00012938	0.000258913
2	chr15:63793407:C:G	63793407	NA,G	NA,C	NA,1	NA,inf	NA,inf	NA,0.15657	0.000129371	0.000258912
2	chr15:63617185:A:G	63617185	NA,G	NA,A	NA,1	NA,inf	NA,inf	NA,0.179495	0.000129284	0.000258727
2	chr15:63638865:C:G	63638865	NA,G	NA,C	NA,1	NA,inf	NA,inf	NA,0.288096	0.000129283	0.000258742
2	chr15:62660410:A:C	62660410	NA,C	NA,A	NA,1	NA,inf	NA,inf	NA,0.140646	0.000129279	0.000258733
2	chr15:62732424:T:C	62732424	NA,C	NA,T	NA,1	NA,-inf	NA,inf	NA,0.15533	0.000129159	0.000258474
2	chr15:62730724:C:T	62730724	NA,T	NA,C	NA,1	NA,inf	NA,inf	NA,0.188808	0.000129111	0.000258378
2	chr15:63281359:T:TCAGCGCCTGGTTTTTGC	63281359	NA,TCAGCGCCTGGTTTTTGC	NA,T	NA,1	NA,inf	NA,inf	NA,0.31705	0.000129065	0.00025828
2	chr15:62781686:T:C	62781686	NA,C	NA,T	NA,1	NA,inf	NA,inf	NA,0.182115	0.000129042	0.000258235
2	chr15:62942668:A:G	62942668	NA,G	NA,A	NA,1	NA,-inf	NA,inf	NA,0.0706219	0.000129011	0.000258191
2	chr15:63382096:T:C	63382096	NA,C	NA,T	NA,1	NA,inf	NA,inf	NA,0.184646	0.00012901	0.000258169
2	chr15:62557438:C:T	62557438	NA,T	NA,C	NA,1	NA,inf	NA,inf	NA,0.202987	0.000128978	0.000258114
2	chr15:63041340:TA:T	63041340	NA,T	NA,TA	NA,1	NA,-inf	NA,inf	NA,0.0240189	0.000128952	0.000258059
2	chr15:63516094:C:G	63516094	NA,G	NA,C	NA,1	NA,-inf	NA,inf	NA,0.162465	0.000128915	0.000257984
2	chr15:63156792:A:G	63156792	NA,G	NA,A	NA,1	NA,inf	NA,inf	NA,0.0904379	0.000128897	0.000257975
2	chr15:63344367:C:T	63344367	NA,T	NA,C	NA,1	NA,-inf	NA,inf	NA,0.157769	0.000128851	0.000257862
2	chr15:63360959:G:A	63360959	NA,A	NA,G	NA,1	NA,inf	NA,inf	NA,0.211884	0.000128838	0.000257833
2	chr15:63763865:C:G	63763865	NA,G	NA,C	NA,1	NA,inf	NA,inf	NA,0.236986	0.000128697	0.000257563
2	chr15:62556488:T:A	62556488	NA,A	NA,T	NA,1	NA,-inf	NA,inf	NA,0.137718	0.000128696	0.000257537
2	chr15:63808593:A:G	63808593	NA,G	NA,A	NA,1	NA,inf	NA,inf	NA,0.149032	0.000128672	0.000257511
2	chr15:62732470:G:A	62732470	NA,A	NA,G	NA,1	NA,-inf	NA,inf	NA,0.161531	0.000128631	0.000257412
2	chr15:63426780:T:C	63426780	NA,C	NA,T	NA,1	NA,-inf	NA,inf	NA,0.111089	0.000128565	0.000257297
2	chr15:63718523:G:C	63718523	NA,C	NA,G	NA,1	NA,-inf	NA,inf	NA,0.19964	0.000128561	0.000257277
2	chr15:63572592:T:A	63572592	NA,A	NA,T	NA,1	NA,-inf	NA,inf	NA,0.17714	0.000128557	0.000257248
2	chr15:62823866:T:C	62823866	NA,C	NA,T	NA,1	NA,-inf	NA,inf	NA,0.15427	0.000128498	0.000257155
2	chr15:62840906:ATTATGTTGTTCTCAGACACTTTGGC:A	62840906	NA,A	NA,ATTATGTTGTTCTCAGACACTTTGGC	NA,1	NA,inf	NA,inf	NA,0.222676	0.000128479	0.000257113
2	chr15:63076202:C:T	63076202	NA,T	NA,C	NA,1	NA,-inf	NA,inf	NA,0.426885	0.00012847	0.000257003
2	chr15:63620415:T:C	63620415	C,NA	T,NA	1,NA	inf,NA	inf,NA	0.962155,NA	0.000128465	0.000257097
2	chr15:63586733:C:T	63586733	NA,T	NA,C	NA,1	NA,inf	NA,inf	NA,0.166884	0.000128455	0.000257061
2	chr15:63106276:G:A	63106276	NA,A	NA,G	NA,1	NA,inf	NA,inf	NA,0.296616	0.000128434	0.000257018
2	chr15:63291510:T:C	63291510	NA,C	NA,T	NA,1	NA,inf	NA,inf	NA,0.285886	0.00012839	0.000256928
2	chr15:63192750:A:G	63192750	NA,G	NA,A	NA,1	NA,inf	NA,inf	NA,0.0591805	0.00012829	0.000256737
2	chr15:63488079:C:A	63488079	NA,A	NA,C	NA,1	NA,-inf	NA,inf	NA,0.142547	0.000128216	0.000256584
2	chr15:62916219:T:C	62916219	NA,C	NA,T	NA,1	NA,inf	NA,inf	NA,0.18687	0.000128168	0.00025648
2	chr15:62664938:A:G	62664938	NA,G	NA,A	NA,1	NA,-inf	NA,inf	NA,0.214604	0.000128165	0.000256442
2	chr15:63408361:G:A	63408361	NA,A	NA,G	NA,1	NA,-inf	NA,inf	NA,0.160017	0.000128121	0.000256401
2	chr15:62832310:A:C	62832310	C,C	A,A	1,1	inf,inf	inf,inf	1.41024,0.369333	0.000128111	0.000256357
2	chr15:62775300:C:T	62775300	NA,T	NA,C	NA,1	NA,inf	NA,inf	NA,0.188804	0.000128108	0.000256366
2	chr15:62764276:C:T	62764276	NA,T	NA,C	NA,1	NA,-inf	NA,inf	NA,0.192103	0.000128103	0.000256359
2	chr15:63799105:C:T	63799105	NA,T	NA,C	NA,1	NA,inf	NA,inf	NA,0.144174	0.000128102	0.000256371
2	chr15:62561189:A:G	62561189	NA,G	NA,A	NA,1	NA,inf	NA,inf	NA,0.145519	0.000128076	0.000256321
2	chr15:63320040:T:G	63320040	NA,G	NA,T	NA,1	NA,inf	NA,inf	NA,0.137545	0.000128072	0.0002563
2	chr15:62807271:G:A	62807271	NA,A	NA,G	NA,1	NA,inf	NA,inf	NA,0.214473	0.000128045	0.000256245
2	chr15:63649213:C:T	63649213	NA,T	NA,C	NA,1	NA,-inf	NA,inf	NA,0.19716	0.00012803	0.000256214
2	chr15:62761255:G:A	62761255	NA,A	NA,G	NA,1	NA,inf	NA,inf	NA,0.185785	0.000128009	0.000256174
2	chr15:62572985:C:T	62572985	NA,T	NA,C	NA,1	NA,inf	NA,inf	NA,0.16314	0.000127941	0.000256079
2	chr15:62734186:T:G	62734186	NA,G	NA,T	NA,1	NA,-inf	NA,inf	NA,0.145022	0.000127939	0.000256034
2	chr15:63140449:A:G	63140449	G,NA	A,NA	1,NA	-inf,NA	inf,NA	0.330061,NA	0.000127936	0.000256024
2	chr15:62777517:C:T	62777517	NA,T	NA,C	NA,1	NA,inf	NA,inf	NA,0.188581	0.000127922	0.000255992
2	chr15:62915492:A:C	62915492	NA,C	NA,A	NA,1	NA,inf	NA,inf	NA,0.184168	0.000127909	0.000255961
2	chr15:63092534:G:C	63092534	NA,C	NA,G	NA,1	NA,inf	NA,inf	NA,0.118336	0.000127879	0.00025591
2	chr15:62930454:A:G	62930454	NA,G	NA,A	NA,1	NA,inf	NA,inf	NA,0.122792	0.000127867	0.000255871
2	chr15:62910124:G:A	62910124	NA,A	NA,G	NA,1	NA,inf	NA,inf	NA,0.101665	0.000127858	0.000255866
2	chr15:63602048:AGGCGAGGAGCACTGTGATG:A	63602048	A,NA	AGGCGAGGAGCACTGTGATG,NA	1,NA	inf,NA	inf,NA	0.453205,NA	0.000127843	0.000255839
2	chr15:63807564:T:A	63807564	NA,A	NA,T	NA,1	NA,inf	NA,inf	NA,0.142077	0.00012783	0.000255826
2	chr15:62749711:A:G	62749711	NA,G	NA,A	NA,1	NA,-inf	NA,inf	NA,0.142993	0.000127828	0.000255808
2	chr15:62560374:A:G	62560374	NA,G	NA,A	NA,1	NA,-inf	NA,inf	NA,0.173696	0.00012778	0.00025571
2	chr15:63510234:G:C	63510234	NA,C	NA,G	NA,1	NA,inf	NA,inf	NA,0.18005	0.000127745	0.000255646
2	chr15:62715896:G:T	62715896	NA,T	NA,G	NA,1	NA,-inf	NA,inf	NA,0.167383	0.000127715	0.000255583
2	chr15:62676359:C:G	62676359	NA,G	NA,C	NA,1	NA,-inf	NA,inf	NA,0.119854	0.000127648	0.000255449
2	chr15:63048448:A:G	63048448	NA,G	NA,A	NA,1	NA,-inf	NA,inf	NA,0.00507287	0.000127643	0.000255436
2	chr15:63340048:A:G	63340048	NA,G	NA,A	NA,1	NA,inf	NA,inf	NA,0.156086	0.000127637	0.000255428
2	chr15:62567626:G:C	62567626	NA,C	NA,G	NA,1	NA,inf	NA,inf	NA,0.166777	0.000127614	0.000255389
2	chr15:63430585:T:A	63430585	NA,A	NA,T	NA,1	NA,inf	NA,inf	NA,0.213133	0.00012755	0.00025526
2	chr15:63494379:C:T	63494379	NA,T	NA,C	NA,1	NA,-inf	NA,inf	NA,0.0819595	0.000127528	0.000255208
2	chr15:63338594:T:C	63338594	NA,C	NA,T	NA,1	NA,inf	NA,inf	NA,0.1011	0.000127523	0.000255199
2	chr15:62963955:G:A	62963955	NA,A	NA,G	NA,1	NA,inf	NA,inf	NA,0.215159	0.000127485	0.000255097
2	chr15:63147464:G:A	63147464	NA,A	NA,G	NA,1	NA,inf	NA,inf	NA,0.270215	0.000127446	0.000255064
2	chr15:63294711:G:A	63294711	NA,A	NA,G	NA,1	NA,inf	NA,inf	NA,0.289753	0.000127433	0.000255016
2	chr15:63384814:T:G	63384814	NA,G	NA,T	NA,1	NA,-inf	NA,inf	NA,0.0832762	0.000127425	0.000255005
2	chr15:62910784:C:T	62910784	NA,T	NA,C	NA,1	NA,-inf	NA,inf	NA,0.130632	0.000127424	0.000255003
2	chr15:62774307:T:A	62774307	NA,A	NA,T	NA,1	NA,inf	NA,inf	NA,0.182956	0.00012742	0.000254989
2	chr15:63627188:T:C	63627188	NA,C	NA,T	NA,1	NA,-inf	NA,inf	NA,0.187893	0.000127378	0.000254909
2	chr15:63758101:G:A	63758101	NA,A	NA,G	NA,1	NA,inf	NA,inf	NA,0.139235	0.000127361	0.000254886
2	chr15:63616034:C:A	63616034	NA,A	NA,C	NA,1	NA,inf	NA,inf	NA,0.160676	0.000127336	0.000254828
2	chr15:63316212:C:T	63316212	NA,T	NA,C	NA,1	NA,inf	NA,inf	NA,0.127969	0.000127325	0.000254796
2	chr15:63499646:T:G	63499646	NA,G	NA,T	NA,1	NA,-inf	NA,inf	NA,0.14451	0.00012731	0.000254756
2	chr15:63353366:C:T	63353366	NA,T	NA,C	NA,1	NA,-inf	NA,inf	NA,0.209797	0.0001273	0.000254758
2	chr15:63361276:T:C	63361276	NA,C	NA,T	NA,1	NA,-inf	NA,inf	NA,0.222856	0.000127288	0.000254731
2	chr15:63490304:T:C	63490304	NA,C	NA,T	NA,1	NA,-inf	NA,inf	NA,0.0704678	0.000127283	0.000254715
2	chr15:63393262:G:A	63393262	NA,A	NA,G	NA,1	NA,-inf	NA,inf	NA,0.100703	0.000127259	0.00025467
2	chr15:63502345:G:A	63502345	NA,A	NA,G	NA,1	NA,-inf	NA,inf	NA,0.163881	0.000127243	0.00025462
2	chr15:62676243:G:A	62676243	NA,A	NA,G	NA,1	NA,inf	NA,inf	NA,0.140559	0.000127182	0.000254516
2	chr15:63596150:G:A	63596150	NA,A	NA,G	NA,1	NA,inf	NA,inf	NA,0.223221	0.000127132	0.000254418
2	chr15:63086170:C:T	63086170	NA,T	NA,C	NA,1	NA,-inf	NA,inf	NA,0.319647	0.000127132	0.000254331
2	chr15:63353678:G:A	63353678	NA,A	NA,G	NA,1	NA,-inf	NA,inf	NA,0.0769617	0.000127115	0.000254381
2	chr15:62782028:A:G	62782028	NA,G	NA,A	NA,1	NA,-inf	NA,inf	NA,0.185203	0.000127082	0.000254315
2	chr15:63656615:A:G	63656615	NA,G	NA,A	NA,1	NA,inf	NA,inf	NA,0.230179	0.000127078	0.000254322
2	chr15:62921825:G:C	62921825	NA,C	NA,G	NA,1	NA,inf	NA,inf	NA,0.135878	0.000127063	0.000254276
2	chr15:63259992:G:A	63259992	NA,A	NA,G	NA,1	NA,inf	NA,inf	NA,0.268411	0.000127035	0.00025422
2	chr15:63084553:A:G	63084553	NA,G	NA,A	NA,1	NA,-inf	NA,inf	NA,0.317729	0.000127024	0.000254116
2	chr15:63767586:C:T	63767586	NA,T	NA,C	NA,1	NA,inf	NA,inf	NA,0.135319	0.000127021	0.000254206
2	chr15:63790711:C:T	63790711	NA,T	NA,C	NA,1	NA,inf	NA,inf	NA,0.134726	0.000127007	0.000254178
2	chr15:62669322:T:A	62669322	NA,A	NA,T	NA,1	NA,inf	NA,inf	NA,0.137442	0.000126984	0.00025412
2	chr15:63193948:T:C	63193948	NA,C	NA,T	NA,1	NA,inf	NA,inf	NA,0.0480201	0.000126979	0.000254112
2	chr15:63192647:CT:C	63192647	NA,C	NA,CT	NA,1	NA,inf	NA,inf	NA,0.0480201	0.000126979	0.000254112
2	chr15:63246449:A:G	63246449	NA,G	NA,A	NA,1	NA,-inf	NA,inf	NA,0.206192	0.000126929	0.000254006
2	chr15:63606728:A:ACT	63606728	NA,ACT	NA,A	NA,1	NA,inf	NA,inf	NA,0.131769	0.0001269	0.00025395
2	chr15:62901674:G:A	62901674	NA,A	NA,G	NA,1	NA,inf	NA,inf	NA,0.121292	0.000126843	0.000253832
2	chr15:63466220:G:T	63466220	NA,T	NA,G	NA,1	NA,inf	NA,inf	NA,0.170084	0.000126819	0.000253791
2	chr15:63032099:C:T	63032099	NA,T	NA,C	NA,1	NA,-inf	NA,inf	NA,0.00308785	0.000126788	0.000253736
2	chr15:63231498:TTG:T	63231498	NA,T	NA,TTG	NA,1	NA,inf	NA,inf	NA,0.0516506	0.000126787	0.000253722
2	chr15:63302576:G:A	63302576	NA,A	NA,G	NA,1	NA,inf	NA,inf	NA,0.0873802	0.000126778	0.000253708
2	chr15:63810319:C:T	63810319	NA,T	NA,C	NA,1	NA,inf	NA,inf	NA,0.204937	0.000126763	0.000253678
2	chr15:62666055:C:T	62666055	NA,T	NA,C	NA,1	NA,inf	NA,inf	NA,0.159386	0.000126755	0.00025366
2	chr15:63577715:G:A	63577715	NA,A	NA,G	NA,1	NA,-inf	NA,inf	NA,0.151337	0.000126747	0.000253652
2	chr15:62669401:AC:A	62669401	NA,A	NA,AC	NA,1	NA,inf	NA,inf	NA,0.134958	0.000126743	0.000253637
2	chr15:62609425:C:G	62609425	NA,G	NA,C	NA,1	NA,inf	NA,inf	NA,0.16212	0.000126713	0.000253581
2	chr15:63817395:A:G	63817395	NA,G	NA,A	NA,1	NA,inf	NA,inf	NA,0.254814	0.000126623	0.000253416
2	chr15:62611231:G:A	62611231	NA,A	NA,G	NA,1	NA,-inf	NA,inf	NA,0.149703	0.000126518	0.000253178
2	chr15:62641085:A:G	62641085	NA,G	NA,A	NA,1	NA,inf	NA,inf	NA,0.149328	0.000126507	0.000253176
2	chr15:62881111:G:A	62881111	NA,A	NA,G	NA,1	NA,-inf	NA,inf	NA,0.0836227	0.000126492	0.000253141
2	chr15:63432845:A:G	63432845	NA,G	NA,A	NA,1	NA,inf	NA,inf	NA,0.200088	0.000126484	0.000253125
2	chr15:63024298:T:C	63024298	NA,C	NA,T	NA,1	NA,inf	NA,inf	NA,0.340626	0.000126459	0.000253069
2	chr15:63277614:C:T	63277614	NA,T	NA,C	NA,1	NA,-inf	NA,inf	NA,0.192777	0.000126445	0.00025305
2	chr15:62863492:C:T	62863492	T,T	C,C	1,1	-inf,inf	inf,inf	0.497279,1.24654	0.00012637	0.000252761
2	chr15:63531342:G:C	63531342	NA,C	NA,G	NA,1	NA,inf	NA,inf	NA,0.119284	0.000126364	0.000252891
2	chr15:63418793:CCT:C	63418793	C,C	CCT,CCT	1,1	inf,-inf	inf,inf	2.06383,0.221151	0.000126353	0.000252872
2	chr15:63146088:T:C	63146088	NA,C	NA,T	NA,1	NA,-inf	NA,inf	NA,0.26086	0.000126337	0.000252789
2	chr15:62773541:C:T	62773541	NA,T	NA,C	NA,1	NA,inf	NA,inf	NA,0.169839	0.000126277	0.000252702
2	chr15:63190314:G:T	63190314	T,T	G,G	1,1	inf,inf	inf,inf	0.201134,1.0274	0.000126256	0.000252579
2	chr15:63491362:T:G	63491362	NA,G	NA,T	NA,1	NA,-inf	NA,inf	NA,0.125741	0.000126245	0.000252638
2	chr15:63109790:A:C	63109790	NA,C	NA,A	NA,1	NA,inf	NA,inf	NA,0.101898	0.000126239	0.000252628
2	chr15:63578285:A:G	63578285	NA,G	NA,A	NA,1	NA,inf	NA,inf	NA,0.118842	0.000126214	0.000252591
2	chr15:62772191:G:A	62772191	NA,A	NA,G	NA,1	NA,-inf	NA,inf	NA,0.176836	0.000126204	0.000252557
2	chr15:63540802:C:G	63540802	NA,G	NA,C	NA,1	NA,inf	NA,inf	NA,0.116882	0.000126185	0.000252533
2	chr15:63245895:A:G	63245895	NA,G	NA,A	NA,1	NA,-inf	NA,inf	NA,0.198463	0.000126156	0.000252459
2	chr15:62635187:T:C	62635187	NA,C	NA,T	NA,1	NA,inf	NA,inf	NA,0.145885	0.000126148	0.000252457
2	chr15:63751733:G:A	63751733	NA,A	NA,G	NA,1	NA,inf	NA,inf	NA,0.119739	0.000126134	0.000252458
2	chr15:62983398:T:C	62983398	NA,C	NA,T	NA,1	NA,inf	NA,inf	NA,0.213073	0.000126121	0.000252392
2	chr15:62782641:T:C	62782641	NA,C	NA,T	NA,1	NA,-inf	NA,inf	NA,0.17514	0.000126092	0.000252335
2	chr15:62785520:T:C	62785520	NA,C	NA,T	NA,1	NA,-inf	NA,inf	NA,0.173607	0.000126087	0.000252323
2	chr15:63032104:A:G	63032104	NA,G	NA,A	NA,1	NA,inf	NA,inf	NA,0.00265829	0.000126082	0.000252322
2	chr15:63277319:C:T	63277319	NA,T	NA,C	NA,1	NA,-inf	NA,inf	NA,0.188238	0.000126076	0.000252309
2	chr15:62707885:A:T	62707885	NA,T	NA,A	NA,1	NA,inf	NA,inf	NA,0.128816	0.000126039	0.00025223
2	chr15:63327300:G:A	63327300	NA,A	NA,G	NA,1	NA,inf	NA,inf	NA,0.249547	0.000126009	0.000252167
2	chr15:63573438:A:G	63573438	NA,G	NA,A	NA,1	NA,-inf	NA,inf	NA,0.150081	0.000125993	0.000252119
2	chr15:63618183:T:G	63618183	NA,G	NA,T	NA,1	NA,inf	NA,inf	NA,0.206782	0.000125983	0.000252129
2	chr15:63410068:G:A	63410068	NA,A	NA,G	NA,1	NA,-inf	NA,inf	NA,0.194156	0.000125935	0.000251987
2	chr15:63812621:C:T	63812621	NA,T	NA,C	NA,1	NA,-inf	NA,inf	NA,0.173065	0.000125933	0.000252018
2	chr15:62628215:T:A	62628215	NA,A	NA,T	NA,1	NA,-inf	NA,inf	NA,0.15906	0.000125931	0.000252007
2	chr15:63148530:T:C	63148530	NA,C	NA,T	NA,1	NA,inf	NA,inf	NA,0.251207	0.000125918	0.000252005
2	chr15:63418790:G:T	63418790	T,T	G,G	1,1	inf,-inf	inf,inf	2.0633,0.218893	0.000125911	0.000251986
2	chr15:63742178:C:T	63742178	NA,T	NA,C	NA,1	NA,inf	NA,inf	NA,0.125101	0.000125892	0.000251946
2	chr15:63528459:CCAGCATTTAAGACTAAAAAAATAAACACTTTGGTTTAA:C	63528459	NA,C	NA,CCAGCATTTAAGACTAAAAAAATAAACACTTTGGTTTAA	NA,1	NA,inf	NA,inf	NA,0.206584	0.000125892	0.000251935
2	chr15:63371418:C:A	63371418	NA,A	NA,C	NA,1	NA,-inf	NA,inf	NA,0.192121	0.000125867	0.000251887
2	chr15:62781440:T:A	62781440	NA,A	NA,T	NA,1	NA,-inf	NA,inf	NA,0.169738	0.000125858	0.000251866
2	chr15:63729897:T:C	63729897	NA,C	NA,T	NA,1	NA,inf	NA,inf	NA,0.123594	0.000125842	0.000251846
2	chr15:63616250:C:CTCTA	63616250	NA,CTCTA	NA,C	NA,1	NA,inf	NA,inf	NA,0.127091	0.000125842	0.000251846
2	chr15:63703224:C:T	63703224	NA,T	NA,C	NA,1	NA,inf	NA,inf	NA,0.124043	0.000125839	0.00025184
2	chr15:62851911:G:A	62851911	NA,A	NA,G	NA,1	NA,inf	NA,inf	NA,0.195624	0.000125769	0.000251685
2	chr15:63811650:T:A	63811650	NA,A	NA,T	NA,1	NA,inf	NA,inf	NA,0.119393	0.000125687	0.000251536
2	chr15:63170303:G:C	63170303	NA,C	NA,G	NA,1	NA,-inf	NA,inf	NA,0.112138	0.000125655	0.000251462
2	chr15:63661830:C:T	63661830	NA,T	NA,C	NA,1	NA,inf	NA,inf	NA,0.124586	0.000125646	0.000251453
2	chr15:62966917:G:A	62966917	NA,A	NA,G	NA,1	NA,-inf	NA,inf	NA,0.178958	0.000125627	0.000251304
2	chr15:63783312:C:T	63783312	NA,T	NA,C	NA,1	NA,inf	NA,inf	NA,0.127406	0.000125615	0.000251393
2	chr15:62694818:C:T	62694818	NA,T	NA,C	NA,1	NA,inf	NA,inf	NA,0.125658	0.000125608	0.000251409
2	chr15:63732085:T:C	63732085	NA,C	NA,T	NA,1	NA,inf	NA,inf	NA,0.155792	0.000125598	0.000251353
2	chr15:63136927:A:G	63136927	NA,G	NA,A	NA,1	NA,inf	NA,inf	NA,0.0625454	0.000125574	0.000251321
2	chr15:63150272:C:T	63150272	NA,T	NA,C	NA,1	NA,inf	NA,inf	NA,0.242423	0.000125569	0.000251305
3	chr15:62978891:G:C	62978891	NA,C	NA,G	NA,1	NA,-inf	NA,inf	NA,3.18491	0.0102545	0.0205379
3	chr15:62976495:A:G	62976495	NA,G	NA,A	NA,1	NA,-inf	NA,inf	NA,3.02665	0.00778984	0.0156171
3	chr15:62963817:T:C	62963817	C,C	T,T	1,1	inf,inf	inf,inf	3.03401,1.80197	0.0072119	0.0143725
3	chr15:62851052:G:A	62851052	A,A	G,G	1,1	inf,-inf	inf,inf	2.70512,1.10976	0.00716764	0.0142952
3	chr15:62986305:T:C	62986305	NA,C	NA,T	NA,1	NA,-inf	NA,inf	NA,2.91665	0.00642429	0.0128863
3	chr15:62932377:G:A	62932377	NA,A	NA,G	NA,1	NA,-inf	NA,inf	NA,2.57247	0.00638072	0.0127486
3	chr15:62990733:A:G	62990733	NA,G	NA,A	NA,1	NA,-inf	NA,inf	NA,3.14001	0.00601664	0.0120967
3	chr15:62991179:A:G	62991179	NA,G	NA,A	NA,1	NA,-inf	NA,inf	NA,3.12735	0.00588585	0.0118342
3	chr15:62980305:G:A	62980305	NA,A	NA,G	NA,1	NA,-inf	NA,inf	NA,3.01214	0.00479194	0.00963795
3	chr15:63535823:A:C	63535823	NA,C	NA,A	NA,1	NA,inf	NA,inf	NA,2.19234	0.0044048	0.00878232
3	chr15:62708048:A:G	62708048	G,G	A,A	1,1	-inf,-inf	inf,inf	1.93501,2.57647	0.00436785	0.00870308
3	chr15:62987156:C:T	62987156	NA,T	NA,C	NA,1	NA,-inf	NA,inf	NA,2.95004	0.00433637	0.00872248
3	chr15:62619030:C:T	62619030	T,NA	C,NA	1,NA	-inf,NA	inf,NA	2.66551,NA	0.00425018	0.00847582
3	chr15:62942847:C:T	62942847	T,NA	C,NA	1,NA	inf,NA	inf,NA	3.86579,NA	0.00419059	0.00835662
3	chr15:62987723:T:C	62987723	NA,C	NA,T	NA,1	NA,-inf	NA,inf	NA,2.92375	0.00414975	0.00834742
3	chr15:62691409:T:C	62691409	C,C	T,T	1,1	-inf,-inf	inf,inf	1.89037,2.53247	0.00381705	0.00760143
3	chr15:62827359:A:T	62827359	NA,T	NA,A	NA,1	NA,inf	NA,inf	NA,2.23385	0.00359067	0.00716234
3	chr15:63008880:T:C	63008880	C,C	T,T	1,1	inf,inf	inf,inf	2.84399,0.58033	0.00358178	0.00714707
3	chr15:62828700:G:A	62828700	A,A	G,G	1,1	inf,inf	inf,inf	2.85927,1.17591	0.00348127	0.00693972
3	chr15:62966357:C:T	62966357	NA,T	NA,C	NA,1	NA,-inf	NA,inf	NA,2.53672	0.00337975	0.00678403
3	chr15:62984213:A:G	62984213	NA,G	NA,A	NA,1	NA,-inf	NA,inf	NA,2.80312	0.00336346	0.00676696
3	chr15:62994236:A:G	62994236	NA,G	NA,A	NA,1	NA,-inf	NA,inf	NA,2.78422	0.0032318	0.00650065
3	chr15:62995454:G:A	62995454	NA,A	NA,G	NA,1	NA,-inf	NA,inf	NA,2.73342	0.00313999	0.00631606
3	chr15:63577087:A:G	63577087	NA,G	NA,A	NA,1	NA,-inf	NA,inf	NA,2.03054	0.00307133	0.00612599
3	chr15:63595204:G:A	63595204	NA,A	NA,G	NA,1	NA,-inf	NA,inf	NA,2.01101	0.00291881	0.00582195
3	chr15:62960775:A:G	62960775	G,G	A,A	1,1	inf,inf	inf,inf	3.19752,1.08873	0.00288198	0.00575458
3	chr15:63699311:G:T	63699311	NA,T	NA,G	NA,1	NA,-inf	NA,inf	NA,2.12515	0.00280352	0.00559549
3	chr15:62924647:A:T	62924647	NA,T	NA,A	NA,1	NA,-inf	NA,inf	NA,2.34776	0.00276844	0.00555399
3	chr15:63518850:C:T	63518850	NA,T	NA,C	NA,1	NA,-inf	NA,inf	NA,1.99365	0.00271699	0.00541974
3	chr15:63596304:A:G	63596304	NA,G	NA,A	NA,1	NA,-inf	NA,inf	NA,1.93534	0.00252513	0.00503786
3	chr15:62934403:C:A	62934403	NA,A	NA,C	NA,1	NA,-inf	NA,inf	NA,2.0809	0.0025032	0.00500957
3	chr15:62720569:A:G	62720569	G,G	A,A	1,1	-inf,-inf	inf,inf	2.04153,1.97507	0.00249216	0.00496696
3	chr15:62934913:A:G	62934913	NA,G	NA,A	NA,1	NA,-inf	NA,inf	NA,2.07844	0.00249216	0.00498749
3	chr15:62744164:A:G	62744164	G,G	A,A	1,1	-inf,-inf	inf,inf	0.0786848,3.38073	0.00248394	0.00495718
3	chr15:62991192:G:A	62991192	NA,A	NA,G	NA,1	NA,-inf	NA,inf	NA,2.51736	0.00243852	0.00490484
3	chr15:62935396:G:A	62935396	NA,A	NA,G	NA,1	NA,-inf	NA,inf	NA,2.05441	0.00239332	0.0047898
3	chr15:62666115:T:G	62666115	NA,G	NA,T	NA,1	NA,inf	NA,inf	NA,2.16098	0.00216316	0.00431711
3	chr15:62859384:C:T	62859384	NA,T	NA,C	NA,1	NA,inf	NA,inf	NA,1.95803	0.00215527	0.00430232
3	chr15:62711088:T:G	62711088	G,G	T,T	1,1	-inf,-inf	inf,inf	1.84231,2.24962	0.00208197	0.00415039
3	chr15:62724101:G:C	62724101	C,C	G,G	1,1	-inf,inf	inf,inf	0.0998304,3.01704	0.00205062	0.00409575
3	chr15:63564759:A:G	63564759	NA,G	NA,A	NA,1	NA,-inf	NA,inf	NA,1.83348	0.00202997	0.00405077
3	chr15:63546798:C:T	63546798	NA,T	NA,C	NA,1	NA,inf	NA,inf	NA,1.94961	0.00201972	0.0040321
3	chr15:62941799:A:C	62941799	C,NA	A,NA	1,NA	inf,NA	inf,NA	3.42244,NA	0.00201251	0.00401766
3	chr15:63545005:T:C	63545005	NA,C	NA,T	NA,1	NA,inf	NA,inf	NA,1.83164	0.00201006	0.00401248
3	chr15:62711138:G:A	62711138	A,A	G,G	1,1	-inf,-inf	inf,inf	2.02308,2.04856	0.00200407	0.00399546
3	chr15:62651825:A:G	62651825	NA,G	NA,A	NA,1	NA,inf	NA,inf	NA,1.8964	0.00197719	0.00394604
3	chr15:62683339:G:A	62683339	A,A	G,G	1,1	-inf,-inf	inf,inf	1.36206,2.56765	0.0019229	0.00383723
3	chr15:63082095:T:C	63082095	NA,C	NA,T	NA,1	NA,inf	NA,inf	NA,1.72633	0.00191521	0.00382448
3	chr15:62650680:T:C	62650680	NA,C	NA,T	NA,1	NA,inf	NA,inf	NA,1.86835	0.00186743	0.00372737
3	chr15:62683882:C:T	62683882	T,T	C,C	1,1	-inf,-inf	inf,inf	1.45578,2.46319	0.00183125	0.00365396
3	chr15:63538585:C:T	63538585	NA,T	NA,C	NA,1	NA,-inf	NA,inf	NA,1.77375	0.00183039	0.00365312
3	chr15:63542598:C:T	63542598	NA,T	NA,C	NA,1	NA,-inf	NA,inf	NA,1.7794	0.00182883	0.00364979
3	chr15:62937320:T:C	62937320	NA,C	NA,T	NA,1	NA,inf	NA,inf	NA,1.86648	0.00178068	0.00355619
3	chr15:63593393:T:C	63593393	NA,C	NA,T	NA,1	NA,-inf	NA,inf	NA,1.75182	0.00177499	0.00354264
3	chr15:62940377:C:T	62940377	NA,T	NA,C	NA,1	NA,-inf	NA,inf	NA,2.14649	0.00177369	0.00356013
3	chr15:63510300:A:G	63510300	NA,G	NA,A	NA,1	NA,inf	NA,inf	NA,1.76726	0.00177302	0.00353973
3	chr15:63547480:A:G	63547480	NA,G	NA,A	NA,1	NA,-inf	NA,inf	NA,1.76078	0.0017686	0.00352973
3	chr15:62928290:C:T	62928290	NA,T	NA,C	NA,1	NA,-inf	NA,inf	NA,1.89291	0.00174101	0.00348508
3	chr15:62925230:C:T	62925230	NA,T	NA,C	NA,1	NA,-inf	NA,inf	NA,1.89257	0.00174007	0.0034832
3	chr15:62937574:T:C	62937574	NA,C	NA,T	NA,1	NA,-inf	NA,inf	NA,1.82549	0.0017384	0.00348534
3	chr15:62940690:C:T	62940690	NA,T	NA,C	NA,1	NA,-inf	NA,inf	NA,2.12876	0.0017206	0.00345355
3	chr15:63806901:C:T	63806901	NA,T	NA,C	NA,1	NA,-inf	NA,inf	NA,1.84167	0.00170955	0.00341384
3	chr15:62987598:A:G	62987598	NA,G	NA,A	NA,1	NA,-inf	NA,inf	NA,2.30619	0.0017072	0.00343355
3	chr15:62717605:C:T	62717605	T,T	C,C	1,1	-inf,-inf	inf,inf	1.93169,1.90558	0.00168259	0.00335476
3	chr15:62964159:C:T	62964159	T,T	C,C	1,1	-inf,-inf	inf,inf	0.251542,2.86477	0.00166799	0.00334999
3	chr15:62665362:T:G	62665362	NA,G	NA,T	NA,1	NA,inf	NA,inf	NA,1.91237	0.00166526	0.00332479
3	chr15:62987596:T:C	62987596	NA,C	NA,T	NA,1	NA,-inf	NA,inf	NA,2.2832	0.00164391	0.00330619
3	chr15:63649749:A:G	63649749	NA,G	NA,A	NA,1	NA,inf	NA,inf	NA,1.89298	0.00163404	0.00326257
3	chr15:62784816:A:C	62784816	NA,C	NA,A	NA,1	NA,inf	NA,inf	NA,1.87353	0.0016153	0.00322575
3	chr15:62964585:T:A	62964585	A,A	T,T	1,1	-inf,-inf	inf,inf	0.241205,2.85105	0.00160221	0.00321791
3	chr15:62710215:T:C	62710215	C,C	T,T	1,1	-inf,-inf	inf,inf	1.5171,2.39394	0.00158262	0.00315807
3	chr15:62686526:C:CCA	62686526	NA,CCA	NA,C	NA,1	NA,inf	NA,inf	NA,1.97346	0.00157809	0.00315016
3	chr15:62688153:A:C	62688153	NA,C	NA,A	NA,1	NA,inf	NA,inf	NA,1.96799	0.00157156	0.0031371
3	chr15:63517826:C:G	63517826	NA,G	NA,C	NA,1	NA,-inf	NA,inf	NA,1.68808	0.00156967	0.00313327
3	chr15:62908759:C:T	62908759	NA,T	NA,C	NA,1	NA,-inf	NA,inf	NA,1.94516	0.00155853	0.00312031
3	chr15:62664024:G:T	62664024	T,T	G,G	1,1	-inf,-inf	inf,inf	1.74562,2.20053	0.00155339	0.00309753
3	chr15:62686529:C:CA	62686529	NA,CA	NA,C	NA,1	NA,inf	NA,inf	NA,1.95624	0.00153126	0.00305675
3	chr15:62904831:A:T	62904831	NA,T	NA,A	NA,1	NA,-inf	NA,inf	NA,1.93148	0.0015247	0.00305263
3	chr15:62709873:T:A	62709873	A,A	T,T	1,1	-inf,-inf	inf,inf	1.53336,2.35866	0.00152031	0.00303383
3	chr15:62674070:A:G	62674070	NA,G	NA,A	NA,1	NA,inf	NA,inf	NA,1.86932	0.00151431	0.00302364
3	chr15:63546950:T:A	63546950	NA,A	NA,T	NA,1	NA,-inf	NA,inf	NA,1.66217	0.00150755	0.00300923
3	chr15:62927829:G:A	62927829	NA,A	NA,G	NA,1	NA,-inf	NA,inf	NA,1.73337	0.00146618	0.00293964
3	chr15:63564324:CTTGT:C	63564324	NA,C	NA,CTTGT	NA,1	NA,-inf	NA,inf	NA,1.62808	0.00145018	0.00289493
3	chr15:62955132:C:A	62955132	A,A	C,C	1,1	-inf,-inf	inf,inf	2.18198,2.24578	0.00138966	0.00277753
3	chr15:63496171:A:G	63496171	NA,G	NA,A	NA,1	NA,-inf	NA,inf	NA,1.61916	0.00138798	0.00277094
3	chr15:63512042:C:T	63512042	NA,T	NA,C	NA,1	NA,-inf	NA,inf	NA,1.61988	0.00138332	0.00276146
3	chr15:63592551:C:T	63592551	NA,T	NA,C	NA,1	NA,inf	NA,inf	NA,1.80062	0.00137388	0.00274357
3	chr15:62667384:A:T	62667384	T,T	A,A	1,1	-inf,-inf	inf,inf	1.52611,2.15527	0.00135952	0.00271224
3	chr15:62905302:G:A	62905302	A,A	G,G	1,1	inf,-inf	inf,inf	1.46791,2.42111	0.00135527	0.00271382
3	chr15:62905487:C:G	62905487	NA,G	NA,C	NA,1	NA,-inf	NA,inf	NA,1.86222	0.00134976	0.00270244
3	chr15:62925903:C:T	62925903	T,NA	C,NA	1,NA	inf,NA	inf,NA	3.40905,NA	0.0013453	0.00268662
3	chr15:62676349:T:C	62676349	NA,C	NA,T	NA,1	NA,inf	NA,inf	NA,1.86642	0.00132439	0.00264409
3	chr15:63822829:T:G	63822829	NA,G	NA,T	NA,1	NA,inf	NA,inf	NA,1.77826	0.0013196	0.00263521
3	chr15:62746919:C:T	62746919	T,T	C,C	1,1	inf,-inf	inf,inf	0.00138522,2.94142	0.00130755	0.00261101
3	chr15:63447587:A:C	63447587	NA,C	NA,A	NA,1	NA,inf	NA,inf	NA,1.71296	0.00130695	0.00261013
3	chr15:63454797:T:C	63454797	NA,C	NA,T	NA,1	NA,inf	NA,inf	NA,1.71318	0.00130386	0.00260398
3	chr15:62840101:G:A	62840101	NA,A	NA,G	NA,1	NA,inf	NA,inf	NA,1.64661	0.00129579	0.00258805
3	chr15:62929146:A:G	62929146	NA,G	NA,A	NA,1	NA,-inf	NA,inf	NA,1.65633	0.00126789	0.002542
3	chr15:62662783:G:A	62662783	NA,A	NA,G	NA,1	NA,inf	NA,inf	NA,1.75243	0.0012634	0.00252296
3	chr15:63235415:G:T	63235415	NA,T	NA,G	NA,1	NA,inf	NA,inf	NA,1.5136	0.00125539	0.00250623
3	chr15:62675806:A:G	62675806	NA,G	NA,A	NA,1	NA,inf	NA,inf	NA,1.62468	0.00125265	0.00250161
3	chr15:62717534:A:G	62717534	G,G	A,A	1,1	-inf,-inf	inf,inf	1.91592,1.64908	0.00124663	0.00248829
3	chr15:63412845:C:T	63412845	T,NA	C,NA	1,NA	-inf,NA	inf,NA	0.608433,NA	0.00123961	0.00247579
3	chr15:62684532:C:T	62684532	NA,T	NA,C	NA,1	NA,inf	NA,inf	NA,1.83939	0.0012375	0.00247072
3	chr15:62676676:G:A	62676676	NA,A	NA,G	NA,1	NA,inf	NA,inf	NA,1.83367	0.00123402	0.00246379
3	chr15:62901405:C:G	62901405	NA,G	NA,C	NA,1	NA,-inf	NA,inf	NA,1.8058	0.00123249	0.00246768
3	chr15:63007794:G:C	63007794	C,C	G,G	1,1	inf,inf	inf,inf	2.01778,0.307603	0.00122759	0.00245236
3	chr15:62905319:GC:G	62905319	G,G	GC,GC	1,1	inf,-inf	inf,inf	1.44323,2.38471	0.00122585	0.00245474
3	chr15:63618321:G:A	63618321	NA,A	NA,G	NA,1	NA,inf	NA,inf	NA,1.73456	0.00122418	0.00244479
3	chr15:62901612:C:T	62901612	NA,T	NA,C	NA,1	NA,-inf	NA,inf	NA,1.80567	0.00121756	0.0024378
3	chr15:63258786:A:G	63258786	NA,G	NA,A	NA,1	NA,-inf	NA,inf	NA,1.54586	0.00119842	0.00239356
3	chr15:62925159:C:T	62925159	NA,T	NA,C	NA,1	NA,-inf	NA,inf	NA,1.62019	0.00119355	0.00239291
3	chr15:62677976:A:G	62677976	NA,G	NA,A	NA,1	NA,inf	NA,inf	NA,1.81159	0.00118926	0.0023745
3	chr15:62743249:C:A	62743249	NA,A	NA,C	NA,1	NA,inf	NA,inf	NA,1.56218	0.00118245	0.00236288
3	chr15:62924545:CT:C	62924545	NA,C	NA,CT	NA,1	NA,-inf	NA,inf	NA,1.61139	0.00117992	0.00236556
3	chr15:62932891:GTTTAT:G	62932891	NA,G	NA,GTTTAT	NA,1	NA,-inf	NA,inf	NA,1.61274	0.00116974	0.00234519
3	chr15:63311888:C:T	63311888	NA,T	NA,C	NA,1	NA,inf	NA,inf	NA,1.66384	0.0011449	0.00228708
3	chr15:62678188:C:T	62678188	NA,T	NA,C	NA,1	NA,inf	NA,inf	NA,1.78537	0.00113632	0.00226886
3	chr15:62661015:G:A	62661015	A,A	G,G	1,1	-inf,-inf	inf,inf	1.40362,2.22132	0.00111651	0.00222635
3	chr15:62677662:G:A	62677662	NA,A	NA,G	NA,1	NA,inf	NA,inf	NA,1.77664	0.00111571	0.00222774
3	chr15:62959414:TTTTTA:T	62959414	T,T	TTTTTA,TTTTTA	1,1	-inf,-inf	inf,inf	1.99327,2.45204	0.00111106	0.0022213
3	chr15:63461262:A:G	63461262	NA,G	NA,A	NA,1	NA,inf	NA,inf	NA,1.61465	0.00109695	0.00219101
3	chr15:63236233:A:G	63236233	NA,G	NA,A	NA,1	NA,inf	NA,inf	NA,1.44213	0.00109436	0.00218497
3	chr15:62811066:C:G	62811066	NA,G	NA,C	NA,1	NA,-inf	NA,inf	NA,1.54081	0.00108899	0.00217904
3	chr15:62686825:A:G	62686825	NA,G	NA,A	NA,1	NA,inf	NA,inf	NA,1.72872	0.00107824	0.00215308
3	chr15:62665700:AAACTCAAGAT:A	62665700	A,A	AAACTCAAGAT,AAACTCAAGAT	1,1	-inf,-inf	inf,inf	0.579949,2.97348	0.00106217	0.00211989
3	chr15:63207964:C:T	63207964	NA,T	NA,C	NA,1	NA,inf	NA,inf	NA,1.44936	0.001056	0.00210845
3	chr15:63593038:T:G	63593038	G,NA	T,NA	1,NA	-inf,NA	inf,NA	2.60416,NA	0.00104496	0.00208736
3	chr15:62927679:T:C	62927679	NA,C	NA,T	NA,1	NA,inf	NA,inf	NA,1.57769	0.0010358	0.00206935
3	chr15:63300372:C:T	63300372	NA,T	NA,C	NA,1	NA,inf	NA,inf	NA,1.75485	0.00103385	0.00206537
3	chr15:62678547:C:T	62678547	NA,T	NA,C	NA,1	NA,inf	NA,inf	NA,1.72906	0.00103103	0.00205876
3	chr15:62743873:A:G	62743873	NA,G	NA,A	NA,1	NA,inf	NA,inf	NA,1.45356	0.00102694	0.00205203
3	chr15:62955028:C:A	62955028	A,A	C,C	1,1	-inf,-inf	inf,inf	2.13112,2.37404	0.00102094	0.00204131
3	chr15:63208463:T:A	63208463	NA,A	NA,T	NA,1	NA,inf	NA,inf	NA,1.40497	0.00101811	0.0020328
3	chr15:63207957:G:A	63207957	NA,A	NA,G	NA,1	NA,inf	NA,inf	NA,1.42726	0.00101305	0.00202275
3	chr15:63049703:C:T	63049703	NA,T	NA,C	NA,1	NA,inf	NA,inf	NA,0.696563	0.00100302	0.00200417
3	chr15:62583656:G:T	62583656	NA,T	NA,G	NA,1	NA,inf	NA,inf	NA,1.53844	0.00100184	0.00200135
3	chr15:62789977:G:A	62789977	NA,A	NA,G	NA,1	NA,inf	NA,inf	NA,1.51502	0.000999455	0.00199663
3	chr15:62775339:T:C	62775339	C,C	T,T	1,1	-inf,-inf	inf,inf	0.119941,2.8865	0.000995607	0.00198883
3	chr15:63225637:A:AG	63225637	NA,AG	NA,A	NA,1	NA,inf	NA,inf	NA,1.3913	0.00099039	0.0019775
3	chr15:63049550:G:T	63049550	NA,T	NA,G	NA,1	NA,inf	NA,inf	NA,0.690384	0.000979123	0.00195644
3	chr15:62906949:C:CTG	62906949	CTG,CTG	C,C	1,1	inf,-inf	inf,inf	1.72477,1.53883	0.000978861	0.0019548
3	chr15:62901415:C:T	62901415	NA,T	NA,C	NA,1	NA,-inf	NA,inf	NA,1.67218	0.000978418	0.00195898
3	chr15:63005337:C:T	63005337	NA,T	NA,C	NA,1	NA,-inf	NA,inf	NA,1.52576	0.000975823	0.0019556
3	chr15:62831143:G:A	62831143	NA,A	NA,G	NA,1	NA,-inf	NA,inf	NA,1.50577	0.000971776	0.00194464
3	chr15:62759546:C:T	62759546	T,T	C,C	1,1	-inf,-inf	inf,inf	0.458222,2.61717	0.000971089	0.00193979
3	chr15:63589846:T:TAGATGAAACCCAAATAAAAGATATTTGTA	63589846	NA,TAGATGAAACCCAAATAAAAGATATTTGTA	NA,T	NA,1	NA,inf	NA,inf	NA,1.59938	0.000968984	0.00193544
3	chr15:63213333:TA:T	63213333	NA,T	NA,TA	NA,1	NA,inf	NA,inf	NA,1.41277	0.000953565	0.00190399
3	chr15:62651052:T:C	62651052	NA,C	NA,T	NA,1	NA,inf	NA,inf	NA,1.47436	0.000942555	0.00188224
3	chr15:62907076:G:A	62907076	A,A	G,G	1,1	inf,-inf	inf,inf	1.73519,1.50239	0.000928211	0.00185371
3	chr15:62694104:A:G	62694104	NA,G	NA,A	NA,1	NA,inf	NA,inf	NA,1.58859	0.000926161	0.00184985
3	chr15:62776189:C:T	62776189	T,T	C,C	1,1	-inf,-inf	inf,inf	0.0654493,2.79091	0.000913346	0.00182469
3	chr15:62550321:A:T	62550321	NA,T	NA,A	NA,1	NA,inf	NA,inf	NA,1.55452	0.000900754	0.00179926
3	chr15:62900533:T:C	62900533	NA,C	NA,T	NA,1	NA,-inf	NA,inf	NA,1.61079	0.000883704	0.00176934
3	chr15:63189396:G:A	63189396	NA,A	NA,G	NA,1	NA,inf	NA,inf	NA,1.41376	0.000873487	0.00174458
3	chr15:62668161:C:G	62668161	G,G	C,C	1,1	-inf,-inf	inf,inf	0.686695,2.74568	0.000871015	0.00173771
3	chr15:62925268:G:C	62925268	NA,C	NA,G	NA,1	NA,inf	NA,inf	NA,1.4492	0.000859652	0.00171761
3	chr15:62669519:G:A	62669519	A,A	G,G	1,1	-inf,-inf	inf,inf	0.758727,2.62463	0.000847639	0.00169107
3	chr15:62658034:G:A	62658034	NA,A	NA,G	NA,1	NA,inf	NA,inf	NA,1.51772	0.000838519	0.00167487
3	chr15:62834607:G:T	62834607	T,T	G,G	1,1	inf,-inf	inf,inf	2.64716,0.0317328	0.000838304	0.00167474
3	chr15:62997730:C:T	62997730	NA,T	NA,C	NA,1	NA,-inf	NA,inf	NA,1.42687	0.000834711	0.00167294
3	chr15:62645901:A:T	62645901	T,NA	A,NA	1,NA	inf,NA	inf,NA	1.77694,NA	0.000832342	0.00166285
3	chr15:62937003:A:G	62937003	NA,G	NA,A	NA,1	NA,inf	NA,inf	NA,1.40365	0.000832146	0.00166252
3	chr15:62768013:A:G	62768013	NA,G	NA,A	NA,1	NA,inf	NA,inf	NA,1.42244	0.000828299	0.00165499
3	chr15:63534193:CAG:C	63534193	NA,C	NA,CAG	NA,1	NA,-inf	NA,inf	NA,1.3561	0.000827169	0.00165186
3	chr15:63642948:C:T	63642948	NA,T	NA,C	NA,1	NA,inf	NA,inf	NA,1.50041	0.000826888	0.0016518
3	chr15:62686000:ATCTGTC:A	62686000	NA,A	NA,ATCTGTC	NA,1	NA,inf	NA,inf	NA,1.57102	0.00082136	0.00164038
3	chr15:63470200:T:C	63470200	NA,C	NA,T	NA,1	NA,-inf	NA,inf	NA,1.42062	0.000813875	0.00162615
3	chr15:63138257:C:T	63138257	NA,T	NA,C	NA,1	NA,inf	NA,inf	NA,1.46138	0.000807383	0.00161256
3	chr15:63457248:A:AT	63457248	AT,NA	A,NA	1,NA	inf,NA	inf,NA	1.71979,NA	0.000803334	0.00160492
3	chr15:62713335:C:T	62713335	NA,T	NA,C	NA,1	NA,inf	NA,inf	NA,1.59182	0.000800533	0.00159866
3	chr15:63433697:G:T	63433697	NA,T	NA,G	NA,1	NA,-inf	NA,inf	NA,1.32692	0.000791942	0.00158208
3	chr15:63033168:C:T	63033168	NA,T	NA,C	NA,1	NA,inf	NA,inf	NA,0.636348	0.000787887	0.00157445
3	chr15:63382922:G:A	63382922	NA,A	NA,G	NA,1	NA,inf	NA,inf	NA,1.39239	0.000783855	0.00156607
3	chr15:62708367:A:G	62708367	NA,G	NA,A	NA,1	NA,inf	NA,inf	NA,1.48758	0.000783137	0.00156433
3	chr15:62639895:C:T	62639895	NA,T	NA,C	NA,1	NA,-inf	NA,inf	NA,1.40968	0.000783133	0.00156619
3	chr15:62958112:T:C	62958112	C,C	T,T	1,1	inf,inf	inf,inf	2.39964,1.74146	0.000781571	0.00156215
3	chr15:62708286:C:A	62708286	NA,A	NA,C	NA,1	NA,inf	NA,inf	NA,1.4841	0.000778632	0.00155534
3	chr15:63197459:C:T	63197459	NA,T	NA,C	NA,1	NA,-inf	NA,inf	NA,1.29602	0.00077458	0.00154737
3	chr15:62900327:A:G	62900327	NA,G	NA,A	NA,1	NA,-inf	NA,inf	NA,1.49041	0.000771676	0.00154482
3	chr15:63153810:T:C	63153810	C,NA	T,NA	1,NA	inf,NA	inf,NA	1.14736,NA	0.000770804	0.00153988
3	chr15:63041526:G:T	63041526	NA,T	NA,G	NA,1	NA,inf	NA,inf	NA,0.628688	0.00076659	0.00153193
3	chr15:62905756:T:C	62905756	C,C	T,T	1,1	inf,-inf	inf,inf	1.83343,1.31193	0.000763627	0.0015252
3	chr15:62935890:G:T	62935890	NA,T	NA,G	NA,1	NA,inf	NA,inf	NA,1.35381	0.00076256	0.00152355
3	chr15:62712983:AAGGC:A	62712983	NA,A	NA,AAGGC	NA,1	NA,inf	NA,inf	NA,1.55581	0.000753117	0.00150402
3	chr15:63184692:A:G	63184692	NA,G	NA,A	NA,1	NA,inf	NA,inf	NA,1.29451	0.000752841	0.00150369
3	chr15:62660897:C:T	62660897	T,T	C,C	1,1	-inf,-inf	inf,inf	0.433911,2.77837	0.000748801	0.00149485
3	chr15:63036909:G:A	63036909	NA,A	NA,G	NA,1	NA,inf	NA,inf	NA,0.492823	0.000747062	0.00149292
3	chr15:63471017:A:G	63471017	NA,G	NA,A	NA,1	NA,-inf	NA,inf	NA,1.37182	0.000744268	0.00148712
3	chr15:62942235:T:A	62942235	NA,A	NA,T	NA,1	NA,inf	NA,inf	NA,1.21856	0.000740446	0.00147971
3	chr15:62941747:G:A	62941747	NA,A	NA,G	NA,1	NA,inf	NA,inf	NA,1.33589	0.000732754	0.00146408
3	chr15:62665914:C:T	62665914	T,T	C,C	1,1	-inf,-inf	inf,inf	1.59962,1.75305	0.000732141	0.00146053
3	chr15:62901667:G:A	62901667	NA,A	NA,G	NA,1	NA,-inf	NA,inf	NA,1.5423	0.000728434	0.00145854
3	chr15:63563565:C:CT	63563565	NA,CT	NA,C	NA,1	NA,inf	NA,inf	NA,1.35271	0.000726021	0.0014504
3	chr15:62857308:TG:T	62857308	NA,T	NA,TG	NA,1	NA,inf	NA,inf	NA,1.48169	0.000724223	0.0014472
3	chr15:63186077:C:G	63186077	NA,G	NA,C	NA,1	NA,inf	NA,inf	NA,1.31047	0.000721722	0.00144159
3	chr15:63172669:T:C	63172669	C,NA	T,NA	1,NA	inf,NA	inf,NA	1.04719,NA	0.000719339	0.0014371
3	chr15:62706188:A:G	62706188	NA,G	NA,A	NA,1	NA,inf	NA,inf	NA,1.43508	0.000715127	0.00142853
3	chr15:63518831:T:C	63518831	NA,C	NA,T	NA,1	NA,inf	NA,inf	NA,1.36543	0.000710246	0.00141888
3	chr15:63157194:G:T	63157194	NA,T	NA,G	NA,1	NA,-inf	NA,inf	NA,1.2524	0.000694404	0.00138727
3	chr15:62701463:C:T	62701463	NA,T	NA,C	NA,1	NA,inf	NA,inf	NA,1.41438	0.000689464	0.0013773
3	chr15:62771413:T:C	62771413	C,C	T,T	1,1	-inf,-inf	inf,inf	0.078807,2.63239	0.000683603	0.00136601
3	chr15:62889665:AT:A	62889665	NA,A	NA,AT	NA,1	NA,-inf	NA,inf	NA,1.52405	0.000675196	0.00135169
3	chr15:62889670:T:G	62889670	NA,G	NA,T	NA,1	NA,-inf	NA,inf	NA,1.51974	0.000671835	0.00134496
3	chr15:62854337:C:T	62854337	NA,T	NA,C	NA,1	NA,-inf	NA,inf	NA,1.28453	0.000667478	0.00133596
3	chr15:63529780:C:T	63529780	T,NA	C,NA	1,NA	inf,NA	inf,NA	1.81291,NA	0.000667411	0.00133346
3	chr15:63476714:G:A	63476714	NA,A	NA,G	NA,1	NA,-inf	NA,inf	NA,1.26264	0.000663593	0.00132568
3	chr15:62668181:G:A	62668181	A,A	G,G	1,1	-inf,-inf	inf,inf	0.683759,2.59589	0.000663137	0.00132317
3	chr15:62649491:T:C	62649491	NA,C	NA,T	NA,1	NA,inf	NA,inf	NA,1.33576	0.00065995	0.00131816
3	chr15:62736607:G:A	62736607	NA,A	NA,G	NA,1	NA,inf	NA,inf	NA,1.26	0.000657786	0.00131401
3	chr15:63518426:G:C	63518426	C,C	G,G	1,1	-inf,-inf	inf,inf	0.599206,2.15037	0.000650013	0.00129801
3	chr15:62938263:C:T	62938263	NA,T	NA,C	NA,1	NA,inf	NA,inf	NA,1.2627	0.000647121	0.00129298
3	chr15:63160354:T:C	63160354	C,NA	T,NA	1,NA	inf,NA	inf,NA	1.07266,NA	0.000644719	0.00128807
3	chr15:62702133:G:C	62702133	NA,C	NA,G	NA,1	NA,inf	NA,inf	NA,1.37399	0.00064412	0.00128675
3	chr15:63779395:T:C	63779395	NA,C	NA,T	NA,1	NA,inf	NA,inf	NA,1.22529	0.000642223	0.0012829
3	chr15:63735174:G:T	63735174	NA,T	NA,G	NA,1	NA,inf	NA,inf	NA,1.49788	0.000640006	0.00127813
3	chr15:63346043:A:G	63346043	NA,G	NA,A	NA,1	NA,-inf	NA,inf	NA,1.03157	0.000639067	0.00127677
3	chr15:63634672:C:T	63634672	NA,T	NA,C	NA,1	NA,inf	NA,inf	NA,1.43165	0.000638886	0.00127603
3	chr15:62956746:C:T	62956746	T,T	C,C	1,1	inf,inf	inf,inf	1.71937,1.70693	0.000635188	0.00127147
3	chr15:62757288:T:A	62757288	NA,A	NA,T	NA,1	NA,inf	NA,inf	NA,1.23495	0.000632435	0.0012634
3	chr15:63003922:C:T	63003922	NA,T	NA,C	NA,1	NA,-inf	NA,inf	NA,1.24321	0.000628076	0.00125841
3	chr15:62676076:A:G	62676076	NA,G	NA,A	NA,1	NA,inf	NA,inf	NA,1.38205	0.000626893	0.00125143
3	chr15:62736358:C:T	62736358	NA,T	NA,C	NA,1	NA,inf	NA,inf	NA,1.22593	0.000623212	0.00124498
3	chr15:62603817:A:T	62603817	NA,T	NA,A	NA,1	NA,-inf	NA,inf	NA,1.30459	0.000621178	0.00124236
3	chr15:62726645:G:A	62726645	A,A	G,G	1,1	inf,inf	inf,inf	0.0418752,2.48746	0.000620541	0.00123969
3	chr15:62590446:C:A	62590446	NA,A	NA,C	NA,1	NA,-inf	NA,inf	NA,1.1935	0.000619416	0.00123842
3	chr15:62704709:A:G	62704709	NA,G	NA,A	NA,1	NA,inf	NA,inf	NA,1.34874	0.00061807	0.00123473
3	chr15:62692306:G:A	62692306	NA,A	NA,G	NA,1	NA,inf	NA,inf	NA,1.36455	0.000615367	0.00122914
3	chr15:62602542:C:T	62602542	NA,T	NA,C	NA,1	NA,-inf	NA,inf	NA,1.29479	0.000612133	0.00122427
3	chr15:63592810:C:T	63592810	NA,T	NA,C	NA,1	NA,inf	NA,inf	NA,1.40769	0.000610708	0.00122013
3	chr15:62831746:G:C	62831746	C,C	G,G	1,1	-inf,-inf	inf,inf	2.14999,0.773817	0.000609284	0.00121743
3	chr15:63372732:G:A	63372732	NA,A	NA,G	NA,1	NA,inf	NA,inf	NA,1.13801	0.000608702	0.00121611
3	chr15:62840930:G:A	62840930	NA,A	NA,G	NA,1	NA,-inf	NA,inf	NA,1.22518	0.000603142	0.001207
3	chr15:62700421:G:A	62700421	NA,A	NA,G	NA,1	NA,inf	NA,inf	NA,1.42871	0.000598262	0.00119483
3	chr15:62803845:T:C	62803845	NA,C	NA,T	NA,1	NA,-inf	NA,inf	NA,1.18525	0.000595122	0.00119092
3	chr15:63508494:A:G	63508494	NA,G	NA,A	NA,1	NA,-inf	NA,inf	NA,1.14317	0.000591817	0.001182
3	chr15:63133413:G:C	63133413	NA,C	NA,G	NA,1	NA,inf	NA,inf	NA,0.966704	0.000584453	0.00116775
3	chr15:63370633:C:T	63370633	NA,T	NA,C	NA,1	NA,inf	NA,inf	NA,1.10589	0.000574917	0.00114864
3	chr15:63717749:G:A	63717749	NA,A	NA,G	NA,1	NA,-inf	NA,inf	NA,1.29388	0.000573755	0.00114645
3	chr15:62733011:T:C	62733011	C,C	T,T	1,1	inf,inf	inf,inf	0.317519,2.42844	0.000573745	0.0011466
3	chr15:63497708:G:C	63497708	NA,C	NA,G	NA,1	NA,-inf	NA,inf	NA,1.12103	0.000572773	0.00114399
3	chr15:62612688:T:C	62612688	NA,C	NA,T	NA,1	NA,-inf	NA,inf	NA,1.26709	0.000572368	0.00114472
3	chr15:63464661:TGAG:T	63464661	NA,T	NA,TGAG	NA,1	NA,inf	NA,inf	NA,1.16703	0.000570258	0.00113949
3	chr15:62641403:G:A	62641403	A,NA	G,NA	1,NA	inf,NA	inf,NA	1.5845,NA	0.000560241	0.0011194
3	chr15:62900552:T:C	62900552	NA,C	NA,T	NA,1	NA,-inf	NA,inf	NA,1.28791	0.000559403	0.00111919
3	chr15:63230397:G:T	63230397	T,NA	G,NA	1,NA	inf,NA	inf,NA	0.927518,NA	0.000557395	0.00111366
3	chr15:63090314:A:G	63090314	NA,G	NA,A	NA,1	NA,inf	NA,inf	NA,0.975396	0.000556132	0.00111158
3	chr15:62956712:C:A	62956712	A,A	C,C	1,1	inf,inf	inf,inf	1.69919,1.64373	0.000556079	0.0011131
3	chr15:62668726:A:G	62668726	G,G	A,A	1,1	-inf,-inf	inf,inf	0.798486,2.47178	0.000555082	0.00110859
3	chr15:63466448:C:T	63466448	NA,T	NA,C	NA,1	NA,-inf	NA,inf	NA,1.20903	0.000554929	0.00110894
3	chr15:63304923:T:G	63304923	NA,G	NA,T	NA,1	NA,inf	NA,inf	NA,1.3808	0.000554678	0.00110828
3	chr15:63571033:G:A	63571033	NA,A	NA,G	NA,1	NA,inf	NA,inf	NA,1.31384	0.000552829	0.00110422
3	chr15:63365366:C:T	63365366	NA,T	NA,C	NA,1	NA,inf	NA,inf	NA,1.0832	0.000552172	0.00110322
3	chr15:62744378:A:G	62744378	NA,G	NA,A	NA,1	NA,inf	NA,inf	NA,1.15736	0.000551192	0.00110114
3	chr15:62852883:AAG:A	62852883	NA,A	NA,AAG	NA,1	NA,-inf	NA,inf	NA,1.18292	0.000550659	0.00110204
3	chr15:63171260:A:C	63171260	C,NA	A,NA	1,NA	inf,NA	inf,NA	0.939074,NA	0.000550213	0.00109932
3	chr15:62616293:T:C	62616293	NA,C	NA,T	NA,1	NA,-inf	NA,inf	NA,1.13911	0.000550196	0.00109937
3	chr15:62940704:A:C	62940704	NA,C	NA,A	NA,1	NA,inf	NA,inf	NA,1.26733	0.000548842	0.00109703
3	chr15:62930627:T:G	62930627	NA,G	NA,T	NA,1	NA,inf	NA,inf	NA,1.26976	0.000539226	0.00107783
3	chr15:63810367:C:T	63810367	NA,T	NA,C	NA,1	NA,-inf	NA,inf	NA,1.25602	0.000538744	0.00107651
3	chr15:63294018:A:G	63294018	NA,G	NA,A	NA,1	NA,-inf	NA,inf	NA,1.10153	0.000538363	0.00107623
3	chr15:62724370:C:T	62724370	NA,T	NA,C	NA,1	NA,-inf	NA,inf	NA,1.08344	0.000536909	0.0010727
3	chr15:62734022:G:A	62734022	NA,A	NA,G	NA,1	NA,inf	NA,inf	NA,1.14106	0.000535847	0.00107049
3	chr15:62747083:T:C	62747083	NA,C	NA,T	NA,1	NA,inf	NA,inf	NA,1.16072	0.000532843	0.0010646
3	chr15:63148316:A:C	63148316	NA,C	NA,A	NA,1	NA,inf	NA,inf	NA,1.36724	0.000532823	0.0010648
3	chr15:63308827:A:T	63308827	T,T	A,A	1,1	-inf,inf	inf,inf	0.0656328,1.65604	0.000532741	0.00106473
3	chr15:62566114:G:A	62566114	NA,A	NA,G	NA,1	NA,inf	NA,inf	NA,1.11324	0.000529641	0.00105828
3	chr15:63041804:C:A	63041804	NA,A	NA,C	NA,1	NA,inf	NA,inf	NA,0.490193	0.000529625	0.00105848
3	chr15:63401104:A:T	63401104	NA,T	NA,A	NA,1	NA,-inf	NA,inf	NA,1.03986	0.000528974	0.00105689
3	chr15:63568791:TC:T	63568791	NA,T	NA,TC	NA,1	NA,inf	NA,inf	NA,1.3125	0.000528085	0.0010548
3	chr15:63716710:A:G	63716710	NA,G	NA,A	NA,1	NA,inf	NA,inf	NA,1.3243	0.000523849	0.00104621
3	chr15:62661909:T:C	62661909	C,C	T,T	1,1	-inf,-inf	inf,inf	0.755138,2.37803	0.000521793	0.00104176
3	chr15:63445813:C:T	63445813	NA,T	NA,C	NA,1	NA,-inf	NA,inf	NA,1.18184	0.000520821	0.00104095
3	chr15:63384414:A:G	63384414	NA,G	NA,A	NA,1	NA,inf	NA,inf	NA,1.16278	0.000518551	0.00103616
3	chr15:62646355:G:A	62646355	NA,A	NA,G	NA,1	NA,inf	NA,inf	NA,1.14262	0.000516632	0.00103197
3	chr15:62757818:C:T	62757818	NA,T	NA,C	NA,1	NA,inf	NA,inf	NA,1.12301	0.000516502	0.00103188
3	chr15:62645498:C:A	62645498	NA,A	NA,C	NA,1	NA,inf	NA,inf	NA,1.16525	0.000514638	0.00102804
3	chr15:63468657:CTG:C	63468657	NA,C	NA,CTG	NA,1	NA,-inf	NA,inf	NA,1.1056	0.000514413	0.00102786
3	chr15:63547375:T:G	63547375	NA,G	NA,T	NA,1	NA,inf	NA,inf	NA,1.26288	0.000514331	0.00102734
3	chr15:63589133:T:G	63589133	G,NA	T,NA	1,NA	inf,NA	inf,NA	1.43782,NA	0.000513968	0.00102698
3	chr15:62766347:G:C	62766347	NA,C	NA,G	NA,1	NA,inf	NA,inf	NA,1.19869	0.000512653	0.00102432
3	chr15:62566780:C:G	62566780	NA,G	NA,C	NA,1	NA,inf	NA,inf	NA,1.23333	0.000511531	0.001022
3	chr15:62702281:C:T	62702281	NA,T	NA,C	NA,1	NA,inf	NA,inf	NA,1.22733	0.000511272	0.00102145
3	chr15:63421301:C:G	63421301	G,NA	C,NA	1,NA	inf,NA	inf,NA	1.26587,NA	0.000508419	0.00101587
3	chr15:63545698:G:A	63545698	NA,A	NA,G	NA,1	NA,-inf	NA,inf	NA,1.0536	0.00050742	0.00101352
3	chr15:62600357:C:T	62600357	NA,T	NA,C	NA,1	NA,-inf	NA,inf	NA,1.18381	0.000507147	0.00101429
3	chr15:63746754:G:A	63746754	NA,A	NA,G	NA,1	NA,inf	NA,inf	NA,1.31723	0.000506631	0.00101192
3	chr15:62984085:C:T	62984085	NA,T	NA,C	NA,1	NA,-inf	NA,inf	NA,0.847169	0.000505016	0.00100892
3	chr15:63762749:C:T	63762749	NA,T	NA,C	NA,1	NA,inf	NA,inf	NA,1.30734	0.000505007	0.00100871
3	chr15:63380214:A:G	63380214	NA,G	NA,A	NA,1	NA,inf	NA,inf	NA,1.13892	0.000504446	0.00100796
3	chr15:63380228:A:T	63380228	NA,T	NA,A	NA,1	NA,inf	NA,inf	NA,1.13713	0.00050297	0.00100501
3	chr15:62619023:C:G	62619023	NA,G	NA,C	NA,1	NA,-inf	NA,inf	NA,1.16444	0.000500793	0.00100135
3	chr15:62854803:C:T	62854803	T,NA	C,NA	1,NA	inf,NA	inf,NA	1.36864,NA	0.00049965	0.000998371
3	chr15:62762540:T:A	62762540	NA,A	NA,T	NA,1	NA,inf	NA,inf	NA,1.12895	0.000497774	0.000994715
3	chr15:63578176:C:T	63578176	T,NA	C,NA	1,NA	inf,NA	inf,NA	1.6371,NA	0.000495261	0.000989601
3	chr15:62765614:A:G	62765614	NA,G	NA,A	NA,1	NA,inf	NA,inf	NA,1.1701	0.000494807	0.000988646
3	chr15:62746205:T:C	62746205	NA,C	NA,T	NA,1	NA,inf	NA,inf	NA,1.09262	0.000493439	0.000985796
3	chr15:63687403:T:C	63687403	NA,C	NA,T	NA,1	NA,-inf	NA,inf	NA,1.20184	0.000493375	0.00098588
3	chr15:63608566:G:A	63608566	NA,A	NA,G	NA,1	NA,inf	NA,inf	NA,1.18605	0.000489125	0.000977218
3	chr15:63080758:A:G	63080758	NA,G	NA,A	NA,1	NA,inf	NA,inf	NA,0.977004	0.000488664	0.000976161
3	chr15:63474477:C:T	63474477	NA,T	NA,C	NA,1	NA,-inf	NA,inf	NA,1.12824	0.00048433	0.000967856
3	chr15:63308524:A:G	63308524	NA,G	NA,A	NA,1	NA,inf	NA,inf	NA,1.307	0.000483036	0.000965168
3	chr15:62835806:T:A	62835806	A,A	T,T	1,1	inf,-inf	inf,inf	2.03712,0.653232	0.00048294	0.000965802
3	chr15:62609402:C:T	62609402	NA,T	NA,C	NA,1	NA,-inf	NA,inf	NA,1.16433	0.000482863	0.000965699
3	chr15:62863648:C:G	62863648	G,NA	C,NA	1,NA	inf,NA	inf,NA	1.35187,NA	0.000482426	0.000963967
3	chr15:63603487:G:A	63603487	NA,A	NA,G	NA,1	NA,inf	NA,inf	NA,1.26729	0.000478446	0.000955688
3	chr15:62822417:C:T	62822417	T,NA	C,NA	1,NA	inf,NA	inf,NA	1.47664,NA	0.000475813	0.000950738
3	chr15:63705508:G:GA	63705508	NA,GA	NA,G	NA,1	NA,inf	NA,inf	NA,1.2624	0.000475299	0.000949283
3	chr15:63313724:G:A	63313724	A,A	G,G	1,1	-inf,inf	inf,inf	0.073351,1.5735	0.000473235	0.000945822
3	chr15:63086675:G:A	63086675	NA,A	NA,G	NA,1	NA,inf	NA,inf	NA,0.784427	0.00047141	0.00094195
3	chr15:62947752:A:G	62947752	G,NA	A,NA	1,NA	inf,NA	inf,NA	2.00066,NA	0.000470788	0.00094066
3	chr15:63731769:A:G	63731769	NA,G	NA,A	NA,1	NA,inf	NA,inf	NA,1.30956	0.000469166	0.000937078
3	chr15:62968972:T:G	62968972	NA,G	NA,T	NA,1	NA,-inf	NA,inf	NA,0.817664	0.000468698	0.000936382
3	chr15:63311657:C:T	63311657	NA,T	NA,C	NA,1	NA,inf	NA,inf	NA,0.849735	0.000468094	0.000935249
3	chr15:62613970:C:G	62613970	NA,G	NA,C	NA,1	NA,-inf	NA,inf	NA,1.14703	0.000467223	0.000934421
3	chr15:63551161:T:C	63551161	NA,C	NA,T	NA,1	NA,inf	NA,inf	NA,1.20515	0.000466775	0.000932388
3	chr15:62653534:G:A	62653534	NA,A	NA,G	NA,1	NA,inf	NA,inf	NA,1.21481	0.000465207	0.000929381
3	chr15:63740838:C:A	63740838	NA,A	NA,C	NA,1	NA,inf	NA,inf	NA,1.31181	0.000464487	0.000927724
3	chr15:63560486:T:G	63560486	NA,G	NA,T	NA,1	NA,inf	NA,inf	NA,1.1557	0.000463457	0.000925992
3	chr15:62676728:C:T	62676728	T,T	C,C	1,1	-inf,-inf	inf,inf	1.0074,1.67362	0.000461241	0.000920699
3	chr15:62764256:C:T	62764256	NA,T	NA,C	NA,1	NA,inf	NA,inf	NA,1.05859	0.000461102	0.000921228
3	chr15:62861609:A:G	62861609	G,NA	A,NA	1,NA	inf,NA	inf,NA	1.32459,NA	0.000460223	0.000919608
3	chr15:62901864:G:A	62901864	NA,A	NA,G	NA,1	NA,-inf	NA,inf	NA,1.20735	0.000458946	0.00091808
3	chr15:63448891:G:A	63448891	NA,A	NA,G	NA,1	NA,inf	NA,inf	NA,1.04844	0.000458766	0.00091675
3	chr15:63391367:C:T	63391367	NA,T	NA,C	NA,1	NA,-inf	NA,inf	NA,1.30313	0.000458335	0.000915728
3	chr15:62859620:G:A	62859620	A,NA	G,NA	1,NA	inf,NA	inf,NA	1.32392,NA	0.000457327	0.000913823
3	chr15:62653807:A:G	62653807	NA,G	NA,A	NA,1	NA,inf	NA,inf	NA,1.20186	0.000454185	0.000907375
3	chr15:62818862:T:G	62818862	G,G	T,T	1,1	inf,inf	inf,inf	1.46346,1.21276	0.000453668	0.000906768
3	chr15:62732903:G:A	62732903	A,A	G,G	1,1	inf,inf	inf,inf	0.0232264,2.35354	0.000453475	0.000906368
3	chr15:63195575:T:C	63195575	C,NA	T,NA	1,NA	inf,NA	inf,NA	0.899883,NA	0.000451496	0.000902128
3	chr15:62656981:C:T	62656981	NA,T	NA,C	NA,1	NA,inf	NA,inf	NA,1.03472	0.000450524	0.000900078
3	chr15:63647793:T:C	63647793	C,NA	T,NA	1,NA	inf,NA	inf,NA	1.37076,NA	0.000450197	0.000899587
3	chr15:63534434:AT:A	63534434	A,NA	AT,NA	1,NA	-inf,NA	inf,NA	0.416716,NA	0.000448651	0.000896454
3	chr15:63472698:A:G	63472698	G,G	A,A	1,1	inf,-inf	inf,inf	0.0343448,2.33594	0.000448604	0.000896067
3	chr15:62769176:A:G	62769176	NA,G	NA,A	NA,1	NA,inf	NA,inf	NA,1.16576	0.000448594	0.000896539
3	chr15:63313165:C:T	63313165	T,T	C,C	1,1	-inf,inf	inf,inf	0.0599862,1.57266	0.000447715	0.000894828
3	chr15:63731128:T:C	63731128	NA,C	NA,T	NA,1	NA,inf	NA,inf	NA,1.22241	0.000447474	0.000893821
3	chr15:62641393:G:T	62641393	NA,T	NA,G	NA,1	NA,inf	NA,inf	NA,1.02663	0.000445547	0.000890118
3	chr15:62933972:C:G	62933972	NA,G	NA,C	NA,1	NA,inf	NA,inf	NA,1.13955	0.000444731	0.000888955
3	chr15:63593294:T:C	63593294	NA,C	NA,T	NA,1	NA,-inf	NA,inf	NA,1.05421	0.000444317	0.000887665
3	chr15:62763414:G:A	62763414	NA,A	NA,G	NA,1	NA,inf	NA,inf	NA,1.06236	0.000444166	0.000887591
3	chr15:62941270:A:G	62941270	NA,G	NA,A	NA,1	NA,inf	NA,inf	NA,1.04987	0.000443725	0.000886737
3	chr15:63775766:G:A	63775766	NA,A	NA,G	NA,1	NA,-inf	NA,inf	NA,1.13868	0.000443412	0.000886065
3	chr15:63238348:C:T	63238348	T,NA	C,NA	1,NA	inf,NA	inf,NA	0.880786,NA	0.000442996	0.000885149
3	chr15:63714737:T:C	63714737	NA,C	NA,T	NA,1	NA,inf	NA,inf	NA,1.21715	0.000442503	0.000883808
3	chr15:63744787:C:T	63744787	NA,T	NA,C	NA,1	NA,inf	NA,inf	NA,1.22878	0.000442119	0.000883137
3	chr15:62926110:C:A	62926110	NA,A	NA,C	NA,1	NA,inf	NA,inf	NA,1.04714	0.00044159	0.00088248
3	chr15:62572394:C:T	62572394	NA,T	NA,C	NA,1	NA,inf	NA,inf	NA,1.0002	0.000439315	0.000877847
3	chr15:63664218:A:G	63664218	NA,G	NA,A	NA,1	NA,-inf	NA,inf	NA,1.13121	0.000436104	0.000871463
3	chr15:63128615:G:A	63128615	NA,A	NA,G	NA,1	NA,inf	NA,inf	NA,0.94726	0.000435795	0.000870802
3	chr15:63308325:C:T	63308325	T,T	C,C	1,1	-inf,inf	inf,inf	0.0506697,1.57272	0.000431339	0.000862107
3	chr15:62907330:G:T	62907330	T,T	G,G	1,1	inf,-inf	inf,inf	1.75229,1.12776	0.000426546	0.000852083
3	chr15:63309857:G:A	63309857	A,A	G,G	1,1	-inf,-inf	inf,inf	0.107412,1.10004	0.000426226	0.000851395
3	chr15:62735079:T:C	62735079	C,C	T,T	1,1	inf,inf	inf,inf	0.039424,2.29946	0.000426093	0.000851259
3	chr15:62843118:G:A	62843118	NA,A	NA,G	NA,1	NA,inf	NA,inf	NA,0.994205	0.000423288	0.000845787
3	chr15:62825050:T:A	62825050	NA,A	NA,T	NA,1	NA,-inf	NA,inf	NA,1.08491	0.000422608	0.000844899
3	chr15:63705516:T:C	63705516	NA,C	NA,T	NA,1	NA,inf	NA,inf	NA,1.10694	0.000422528	0.000844219
3	chr15:63748241:A:T	63748241	NA,T	NA,A	NA,1	NA,inf	NA,inf	NA,1.20177	0.000422247	0.000843437
3	chr15:62862571:G:A	62862571	NA,A	NA,G	NA,1	NA,inf	NA,inf	NA,1.05516	0.000422023	0.000843378
3	chr15:62684637:T:TG	62684637	NA,TG	NA,T	NA,1	NA,inf	NA,inf	NA,1.18733	0.000421815	0.0008427
3	chr15:62907826:G:A	62907826	A,A	G,G	1,1	inf,-inf	inf,inf	1.05976,2.05069	0.000421393	0.000843868
3	chr15:63431908:C:T	63431908	NA,T	NA,C	NA,1	NA,inf	NA,inf	NA,1.00849	0.000420638	0.000840481
3	chr15:62671057:G:A	62671057	NA,A	NA,G	NA,1	NA,inf	NA,inf	NA,1.08022	0.000420486	0.000840145
3	chr15:62906738:G:A	62906738	A,A	G,G	1,1	inf,-inf	inf,inf	1.2227,1.51832	0.00041847	0.000837324
3	chr15:63405660:T:C	63405660	NA,C	NA,T	NA,1	NA,-inf	NA,inf	NA,0.920233	0.00041739	0.000833963
3	chr15:63308229:G:T	63308229	NA,T	NA,G	NA,1	NA,-inf	NA,inf	NA,0.830404	0.000416859	0.000832938
3	chr15:63257922:G:A	63257922	NA,A	NA,G	NA,1	NA,-inf	NA,inf	NA,0.645221	0.000415465	0.000830279
3	chr15:63780776:T:C	63780776	NA,C	NA,T	NA,1	NA,inf	NA,inf	NA,1.1878	0.00041469	0.000828367
3	chr15:62600762:C:T	62600762	NA,T	NA,C	NA,1	NA,-inf	NA,inf	NA,0.991452	0.000414254	0.000827782
3	chr15:62675138:C:T	62675138	NA,T	NA,C	NA,1	NA,-inf	NA,inf	NA,0.991379	0.000413807	0.000826929
3	chr15:62699169:A:T	62699169	NA,T	NA,A	NA,1	NA,-inf	NA,inf	NA,1.1496	0.000413081	0.000825334
3	chr15:63388398:A:G	63388398	NA,G	NA,A	NA,1	NA,inf	NA,inf	NA,1.03704	0.000412231	0.000823743
3	chr15:62769429:C:T	62769429	NA,T	NA,C	NA,1	NA,-inf	NA,inf	NA,1.08703	0.000411924	0.000823897
3	chr15:63066188:G:C	63066188	NA,C	NA,G	NA,1	NA,inf	NA,inf	NA,1.34752	0.000411877	0.000823062
3	chr15:62848363:A:G	62848363	NA,G	NA,A	NA,1	NA,-inf	NA,inf	NA,0.996875	0.000409921	0.000820331
3	chr15:62858586:C:A	62858586	NA,A	NA,C	NA,1	NA,inf	NA,inf	NA,1.03761	0.000409891	0.000819137
3	chr15:63728053:G:A	63728053	NA,A	NA,G	NA,1	NA,inf	NA,inf	NA,1.16701	0.000409164	0.000817323
3	chr15:63313388:A:G	63313388	NA,G	NA,A	NA,1	NA,inf	NA,inf	NA,0.773976	0.000408734	0.00081668
3	chr15:63705205:G:A	63705205	NA,A	NA,G	NA,1	NA,inf	NA,inf	NA,1.16505	0.00040756	0.000814119
3	chr15:63657649:AATCTTTTATGGCAG:A	63657649	NA,A	NA,AATCTTTTATGGCAG	NA,1	NA,-inf	NA,inf	NA,1.08417	0.000407289	0.000813893
3	chr15:62916920:A:G	62916920	NA,G	NA,A	NA,1	NA,inf	NA,inf	NA,0.934515	0.000407004	0.00081338
3	chr15:63232375:A:G	63232375	NA,G	NA,A	NA,1	NA,inf	NA,inf	NA,0.899836	0.000406827	0.000812585
3	chr15:63222033:C:T	63222033	NA,T	NA,C	NA,1	NA,inf	NA,inf	NA,0.899836	0.000406679	0.00081229
3	chr15:62834263:A:G	62834263	G,G	A,A	1,1	-inf,-inf	inf,inf	2.26909,0.144904	0.000406026	0.00081115
3	chr15:63335921:A:G	63335921	G,G	A,A	1,1	-inf,inf	inf,inf	0.0331146,1.92532	0.00040417	0.000807841
3	chr15:63185939:G:T	63185939	NA,T	NA,G	NA,1	NA,inf	NA,inf	NA,0.884544	0.000403978	0.000807076
3	chr15:63149043:G:A	63149043	A,A	G,G	1,1	-inf,-inf	inf,inf	0.321003,2.29347	0.000403295	0.000805419
3	chr15:62825108:T:A	62825108	NA,A	NA,T	NA,1	NA,-inf	NA,inf	NA,0.977598	0.000402777	0.000804822
3	chr15:63064331:C:G	63064331	NA,G	NA,C	NA,1	NA,inf	NA,inf	NA,1.25824	0.00040268	0.000804763
3	chr15:63214618:C:T	63214618	T,NA	C,NA	1,NA	inf,NA	inf,NA	0.848641,NA	0.000402277	0.000803817
3	chr15:63564354:A:G	63564354	NA,G	NA,A	NA,1	NA,inf	NA,inf	NA,1.06955	0.000401948	0.000803129
3	chr15:63557420:G:A	63557420	NA,A	NA,G	NA,1	NA,-inf	NA,inf	NA,1.06264	0.000401696	0.000802738
3	chr15:62933989:G:A	62933989	NA,A	NA,G	NA,1	NA,-inf	NA,inf	NA,0.989967	0.000400779	0.000802915
3	chr15:62744027:G:C	62744027	C,C	G,G	1,1	-inf,-inf	inf,inf	0.608357,2.20886	0.000400115	0.000799773
3	chr15:62826045:A:G	62826045	NA,G	NA,A	NA,1	NA,inf	NA,inf	NA,0.969506	0.000399859	0.000799131
3	chr15:63166968:T:C	63166968	C,C	T,T	1,1	inf,-inf	inf,inf	0.867515,1.06842	0.000399301	0.000797723
3	chr15:62667850:G:A	62667850	A,A	G,G	1,1	-inf,-inf	inf,inf	0.594023,2.36263	0.000397721	0.00079376
3	chr15:62682842:C:T	62682842	NA,T	NA,C	NA,1	NA,-inf	NA,inf	NA,1.12721	0.000397017	0.000793261
3	chr15:62778875:C:T	62778875	NA,T	NA,C	NA,1	NA,inf	NA,inf	NA,0.989201	0.000397012	0.000793416
3	chr15:62829618:A:C	62829618	C,NA	A,NA	1,NA	inf,NA	inf,NA	1.39114,NA	0.000396467	0.000792224
3	chr15:62730231:G:A	62730231	A,A	G,G	1,1	-inf,-inf	inf,inf	0.1424,2.40362	0.000396235	0.000791688
3	chr15:63562564:T:G	63562564	NA,G	NA,T	NA,1	NA,inf	NA,inf	NA,1.05846	0.000395721	0.000790693
3	chr15:62863887:T:C	62863887	NA,C	NA,T	NA,1	NA,inf	NA,inf	NA,1.01611	0.000394874	0.000789132
3	chr15:62710909:G:A	62710909	NA,A	NA,G	NA,1	NA,inf	NA,inf	NA,1.09966	0.000394824	0.000788776
3	chr15:63455643:G:A	63455643	NA,A	NA,G	NA,1	NA,inf	NA,inf	NA,0.947142	0.000394587	0.000788544
3	chr15:63333245:A:G	63333245	NA,G	NA,A	NA,1	NA,-inf	NA,inf	NA,0.792305	0.000393535	0.000786588
3	chr15:63315787:G:C	63315787	C,C	G,G	1,1	-inf,inf	inf,inf	0.0853181,1.41327	0.000393406	0.000786297
3	chr15:63526878:TG:T	63526878	NA,T	NA,TG	NA,1	NA,inf	NA,inf	NA,1.13707	0.000393218	0.000785491
3	chr15:63707548:G:A	63707548	NA,A	NA,G	NA,1	NA,inf	NA,inf	NA,1.13485	0.000391908	0.000782803
3	chr15:62684060:G:C	62684060	NA,C	NA,G	NA,1	NA,-inf	NA,inf	NA,1.11814	0.000391026	0.000781294
3	chr15:62807891:C:T	62807891	T,T	C,C	1,1	inf,-inf	inf,inf	1.31815,1.21369	0.000390063	0.000780553
3	chr15:63383434:C:T	63383434	NA,T	NA,C	NA,1	NA,inf	NA,inf	NA,1.16403	0.000389247	0.000777842
3	chr15:63737623:G:A	63737623	NA,A	NA,G	NA,1	NA,inf	NA,inf	NA,1.14643	0.000389231	0.000777529
3	chr15:63311054:C:T	63311054	NA,T	NA,C	NA,1	NA,inf	NA,inf	NA,0.748846	0.000388992	0.00077724
3	chr15:63507452:A:G	63507452	NA,G	NA,A	NA,1	NA,inf	NA,inf	NA,1.13118	0.000388837	0.000776741
3	chr15:63420622:A:AT	63420622	NA,AT	NA,A	NA,1	NA,inf	NA,inf	NA,0.964535	0.000388612	0.000776503
3	chr15:63071551:T:A	63071551	NA,A	NA,T	NA,1	NA,inf	NA,inf	NA,1.31777	0.000388565	0.000776488
3	chr15:62982186:T:A	62982186	NA,A	NA,T	NA,1	NA,inf	NA,inf	NA,1.1213	0.000388077	0.000775672
3	chr15:62617700:A:T	62617700	NA,T	NA,A	NA,1	NA,-inf	NA,inf	NA,1.03176	0.000386884	0.000773622
3	chr15:62712935:C:T	62712935	NA,T	NA,C	NA,1	NA,inf	NA,inf	NA,1.08623	0.000386116	0.000771384
3	chr15:62620525:C:T	62620525	NA,T	NA,C	NA,1	NA,-inf	NA,inf	NA,0.979382	0.00038482	0.000769578
3	chr15:63448056:T:C	63448056	NA,C	NA,T	NA,1	NA,-inf	NA,inf	NA,0.984415	0.000384505	0.000768514
3	chr15:63357000:C:T	63357000	NA,T	NA,C	NA,1	NA,-inf	NA,inf	NA,1.21723	0.000384254	0.00076867
3	chr15:63523305:G:A	63523305	NA,A	NA,G	NA,1	NA,inf	NA,inf	NA,1.11134	0.000384081	0.000767244
3	chr15:63707758:A:G	63707758	NA,G	NA,A	NA,1	NA,inf	NA,inf	NA,1.12032	0.000383011	0.000765036
3	chr15:62825563:T:C	62825563	NA,C	NA,T	NA,1	NA,-inf	NA,inf	NA,0.941872	0.00038045	0.000760213
3	chr15:62558626:T:A	62558626	NA,A	NA,T	NA,1	NA,inf	NA,inf	NA,0.921767	0.000380077	0.000759491
3	chr15:62975336:T:C	62975336	NA,C	NA,T	NA,1	NA,-inf	NA,inf	NA,1.30104	0.000379589	0.000761116
3	chr15:62712965:A:G	62712965	NA,G	NA,A	NA,1	NA,inf	NA,inf	NA,1.0748	0.000378938	0.000757047
3	chr15:63763605:T:G	63763605	NA,G	NA,T	NA,1	NA,inf	NA,inf	NA,1.12529	0.000378924	0.000756945
3	chr15:62956427:T:G	62956427	NA,G	NA,T	NA,1	NA,-inf	NA,inf	NA,1.27844	0.000378075	0.000758041
3	chr15:63175121:C:A	63175121	A,NA	C,NA	1,NA	inf,NA	inf,NA	0.823849,NA	0.000377693	0.000754704
3	chr15:62986484:C:T	62986484	NA,T	NA,C	NA,1	NA,-inf	NA,inf	NA,0.696118	0.000377497	0.000754226
3	chr15:63288361:AT:A	63288361	NA,A	NA,AT	NA,1	NA,inf	NA,inf	NA,0.915354	0.000376837	0.000753033
3	chr15:63529322:A:G	63529322	NA,G	NA,A	NA,1	NA,inf	NA,inf	NA,1.10259	0.000376657	0.000752426
3	chr15:62741101:A:G	62741101	NA,G	NA,A	NA,1	NA,inf	NA,inf	NA,0.98326	0.000375975	0.000751263
3	chr15:63319629:G:A	63319629	A,A	G,G	1,1	-inf,inf	inf,inf	0.0796773,1.42399	0.000375341	0.000750191
3	chr15:62733643:A:G	62733643	G,NA	A,NA	1,NA	inf,NA	inf,NA	1.75151,NA	0.00037533	0.000750003
3	chr15:62974515:G:A	62974515	NA,A	NA,G	NA,1	NA,-inf	NA,inf	NA,1.27534	0.000374978	0.00075185
3	chr15:62997656:A:G	62997656	NA,G	NA,A	NA,1	NA,-inf	NA,inf	NA,1.26633	0.000374803	0.000751457
3	chr15:62901518:G:T	62901518	T,T	G,G	1,1	inf,-inf	inf,inf	1.42987,1.72483	0.000372904	0.000746602
3	chr15:63360589:G:A	63360589	NA,A	NA,G	NA,1	NA,inf	NA,inf	NA,1.05693	0.000372749	0.000744898
3	chr15:62720302:G:A	62720302	NA,A	NA,G	NA,1	NA,inf	NA,inf	NA,0.973497	0.000371853	0.000743149
3	chr15:63777303:G:A	63777303	NA,A	NA,G	NA,1	NA,inf	NA,inf	NA,1.1173	0.00037044	0.00074
3	chr15:62994355:C:G	62994355	NA,G	NA,C	NA,1	NA,-inf	NA,inf	NA,1.26954	0.000370407	0.000742702
3	chr15:63367884:CA:C	63367884	NA,C	NA,CA	NA,1	NA,-inf	NA,inf	NA,0.935918	0.000370095	0.00073954
3	chr15:63129293:A:G	63129293	NA,G	NA,A	NA,1	NA,-inf	NA,inf	NA,1.04884	0.000369522	0.000738504
3	chr15:62935629:G:T	62935629	NA,T	NA,G	NA,1	NA,inf	NA,inf	NA,1.03193	0.000369276	0.000738138
3	chr15:62608616:T:A	62608616	NA,A	NA,T	NA,1	NA,-inf	NA,inf	NA,0.92219	0.000369127	0.000737625
3	chr15:62973480:G:T	62973480	NA,T	NA,G	NA,1	NA,inf	NA,inf	NA,1.01982	0.00036892	0.000737299
3	chr15:63068448:C:T	63068448	T,NA	C,NA	1,NA	inf,NA	inf,NA	0.721342,NA	0.000368642	0.000736622
3	chr15:62696587:A:G	62696587	NA,G	NA,A	NA,1	NA,-inf	NA,inf	NA,0.852276	0.000368318	0.000736005
3	chr15:63233164:A:G	63233164	NA,G	NA,A	NA,1	NA,inf	NA,inf	NA,0.884616	0.000367275	0.000733595
3	chr15:62651641:T:C	62651641	NA,C	NA,T	NA,1	NA,inf	NA,inf	NA,0.882687	0.000366778	0.000732641
3	chr15:63467582:G:A	63467582	NA,A	NA,G	NA,1	NA,-inf	NA,inf	NA,0.975049	0.000366412	0.00073228
3	chr15:62753009:C:T	62753009	T,T	C,C	1,1	-inf,-inf	inf,inf	0.565999,2.07527	0.000366106	0.000731322
3	chr15:62827528:A:T	62827528	T,NA	A,NA	1,NA	inf,NA	inf,NA	1.33963,NA	0.000365714	0.000730785
3	chr15:63650186:T:A	63650186	NA,A	NA,T	NA,1	NA,inf	NA,inf	NA,1.10778	0.000365629	0.000730394
3	chr15:62973136:G:C	62973136	NA,C	NA,G	NA,1	NA,inf	NA,inf	NA,1.01284	0.000365566	0.000730596
3	chr15:63619853:T:C	63619853	NA,C	NA,T	NA,1	NA,inf	NA,inf	NA,1.01724	0.000365428	0.000730155
3	chr15:63283184:A:G	63283184	NA,G	NA,A	NA,1	NA,inf	NA,inf	NA,1.14995	0.000364704	0.000728775
3	chr15:63785198:G:A	63785198	NA,A	NA,G	NA,1	NA,inf	NA,inf	NA,1.11378	0.000364613	0.000728375
3	chr15:63272454:G:A	63272454	NA,A	NA,G	NA,1	NA,inf	NA,inf	NA,0.908282	0.000364533	0.000728447
3	chr15:62977252:G:A	62977252	NA,A	NA,G	NA,1	NA,-inf	NA,inf	NA,1.31189	0.000363414	0.000727856
3	chr15:63042271:C:T	63042271	NA,T	NA,C	NA,1	NA,-inf	NA,inf	NA,0.551981	0.000363092	0.000725822
3	chr15:63081370:G:A	63081370	NA,A	NA,G	NA,1	NA,-inf	NA,inf	NA,0.779045	0.000362876	0.000725159
3	chr15:62752164:C:T	62752164	NA,T	NA,C	NA,1	NA,-inf	NA,inf	NA,0.896142	0.000362533	0.000724438
3	chr15:62705358:A:G	62705358	NA,G	NA,A	NA,1	NA,-inf	NA,inf	NA,1.07442	0.000361861	0.000723018
3	chr15:62865180:G:A	62865180	A,NA	G,NA	1,NA	-inf,NA	inf,NA	1.21752,NA	0.000361685	0.000722757
3	chr15:62705088:T:C	62705088	C,C	T,T	1,1	-inf,-inf	inf,inf	0.5662,2.34521	0.000360643	0.000720213
3	chr15:62639126:G:C	62639126	NA,C	NA,G	NA,1	NA,-inf	NA,inf	NA,0.950435	0.000360193	0.000720314
3	chr15:63255890:G:C	63255890	C,NA	G,NA	1,NA	inf,NA	inf,NA	0.771118,NA	0.000359335	0.000718021
3	chr15:63405074:T:A	63405074	NA,A	NA,T	NA,1	NA,inf	NA,inf	NA,1.13313	0.000358197	0.000715816
3	chr15:63572145:GAA:G	63572145	NA,G	NA,GAA	NA,1	NA,inf	NA,inf	NA,1.06145	0.000356297	0.000711766
3	chr15:63565159:A:G	63565159	NA,G	NA,A	NA,1	NA,inf	NA,inf	NA,1.03454	0.000356184	0.000711549
3	chr15:63308884:T:C	63308884	NA,C	NA,T	NA,1	NA,-inf	NA,inf	NA,0.733814	0.000356009	0.000711593
3	chr15:63567119:A:G	63567119	NA,G	NA,A	NA,1	NA,inf	NA,inf	NA,0.935772	0.000355715	0.000710765
3	chr15:62608035:A:C	62608035	NA,C	NA,A	NA,1	NA,-inf	NA,inf	NA,0.886955	0.000354488	0.000708386
3	chr15:62691258:A:G	62691258	G,G	A,A	1,1	inf,inf	inf,inf	1.53878,1.20886	0.000353565	0.000705731
3	chr15:63443328:C:T	63443328	NA,T	NA,C	NA,1	NA,inf	NA,inf	NA,0.902754	0.000353182	0.000705804
3	chr15:62979649:A:T	62979649	NA,T	NA,A	NA,1	NA,-inf	NA,inf	NA,1.22963	0.000351287	0.000704332
3	chr15:62686425:T:C	62686425	C,C	T,T	1,1	-inf,-inf	inf,inf	1.01709,2.02165	0.000351047	0.000701063
3	chr15:63766998:TTTTCA:T	63766998	NA,T	NA,TTTTCA	NA,1	NA,inf	NA,inf	NA,1.08521	0.000350411	0.0007
3	chr15:63733903:C:T	63733903	NA,T	NA,C	NA,1	NA,-inf	NA,inf	NA,0.836073	0.000350283	0.000699869
3	chr15:62610838:C:T	62610838	NA,T	NA,C	NA,1	NA,-inf	NA,inf	NA,0.889067	0.00035002	0.000699452
3	chr15:63002852:T:G	63002852	NA,G	NA,T	NA,1	NA,inf	NA,inf	NA,1.06293	0.000349183	0.0006979
3	chr15:63595196:A:G	63595196	NA,G	NA,A	NA,1	NA,inf	NA,inf	NA,1.0604	0.000349067	0.000697338
3	chr15:63326400:G:A	63326400	NA,A	NA,G	NA,1	NA,inf	NA,inf	NA,0.977305	0.00034852	0.000696372
3	chr15:62989321:A:C	62989321	C,C	A,A	1,1	-inf,-inf	inf,inf	2.14379,0.00619618	0.000348519	0.000696439
3	chr15:62634528:C:A	62634528	NA,A	NA,C	NA,1	NA,-inf	NA,inf	NA,0.927025	0.000346544	0.000693018
3	chr15:63611128:G:A	63611128	NA,A	NA,G	NA,1	NA,inf	NA,inf	NA,1.07835	0.000346321	0.000691837
3	chr15:63489226:TGGCATGCGCCTGGAATCCCAGC:T	63489226	NA,T	NA,TGGCATGCGCCTGGAATCCCAGC	NA,1	NA,-inf	NA,inf	NA,0.857878	0.000344361	0.000687947
3	chr15:63757835:G:A	63757835	NA,A	NA,G	NA,1	NA,inf	NA,inf	NA,1.07619	0.000344148	0.000687506
3	chr15:63310466:A:G	63310466	NA,G	NA,A	NA,1	NA,-inf	NA,inf	NA,0.710016	0.00034404	0.000687657
3	chr15:63269585:T:G	63269585	NA,G	NA,T	NA,1	NA,inf	NA,inf	NA,0.657974	0.000343716	0.000686822
3	chr15:63446611:G:A	63446611	NA,A	NA,G	NA,1	NA,inf	NA,inf	NA,0.885842	0.00034281	0.00068508
3	chr15:63064267:A:T	63064267	NA,T	NA,A	NA,1	NA,inf	NA,inf	NA,0.694866	0.000340399	0.00068022
3	chr15:63341886:C:T	63341886	NA,T	NA,C	NA,1	NA,-inf	NA,inf	NA,0.706665	0.000339925	0.000679425
3	chr15:63796724:A:G	63796724	NA,G	NA,A	NA,1	NA,inf	NA,inf	NA,1.06091	0.000339907	0.000679027
3	chr15:63793315:A:C	63793315	C,C	A,A	1,1	inf,inf	inf,inf	1.00075,1.86526	0.000339719	0.000678519
3	chr15:63267661:A:G	63267661	NA,G	NA,A	NA,1	NA,-inf	NA,inf	NA,1.10121	0.000339372	0.000678695
3	chr15:63543890:A:T	63543890	NA,T	NA,A	NA,1	NA,inf	NA,inf	NA,0.997381	0.000338121	0.000675475
3	chr15:62638234:T:C	62638234	NA,C	NA,T	NA,1	NA,-inf	NA,inf	NA,0.911254	0.00033731	0.000674548
3	chr15:63534231:T:C	63534231	NA,C	NA,T	NA,1	NA,inf	NA,inf	NA,1.00385	0.000336488	0.000672215
3	chr15:62712165:C:T	62712165	NA,T	NA,C	NA,1	NA,inf	NA,inf	NA,0.894364	0.000334972	0.000669443
3	chr15:62987498:C:T	62987498	NA,T	NA,C	NA,1	NA,-inf	NA,inf	NA,0.634889	0.000334607	0.000668548
3	chr15:63538121:G:T	63538121	NA,T	NA,G	NA,1	NA,inf	NA,inf	NA,0.922098	0.000334305	0.000667992
3	chr15:62571577:C:T	62571577	NA,T	NA,C	NA,1	NA,-inf	NA,inf	NA,0.846256	0.000333773	0.000667041
3	chr15:63005742:T:C	63005742	NA,C	NA,T	NA,1	NA,inf	NA,inf	NA,1.10643	0.000333088	0.000665665
3	chr15:63748899:G:A	63748899	NA,A	NA,G	NA,1	NA,inf	NA,inf	NA,1.05544	0.00033297	0.000665184
3	chr15:63590745:C:T	63590745	NA,T	NA,C	NA,1	NA,-inf	NA,inf	NA,0.815864	0.000332689	0.000664756
3	chr15:63779357:A:G	63779357	G,G	A,A	1,1	inf,inf	inf,inf	0.954241,1.8773	0.000331824	0.000662738
3	chr15:62876906:C:T	62876906	NA,T	NA,C	NA,1	NA,inf	NA,inf	NA,0.826	0.000331494	0.000662459
3	chr15:62699171:T:A	62699171	A,A	T,T	1,1	inf,inf	inf,inf	1.71068,0.933228	0.000331384	0.00066152
3	chr15:63721005:C:T	63721005	NA,T	NA,C	NA,1	NA,inf	NA,inf	NA,1.04323	0.000331257	0.00066175
3	chr15:63472582:A:G	63472582	G,G	A,A	1,1	inf,-inf	inf,inf	0.0293474,2.16675	0.000331218	0.000661645
3	chr15:63793959:C:T	63793959	NA,T	NA,C	NA,1	NA,inf	NA,inf	NA,1.0489	0.000330225	0.000659701
3	chr15:63384317:A:G	63384317	NA,G	NA,A	NA,1	NA,inf	NA,inf	NA,1.05428	0.000330089	0.000659644
3	chr15:62981484:G:C	62981484	NA,C	NA,G	NA,1	NA,inf	NA,inf	NA,1.00527	0.000329545	0.000658686
3	chr15:63371211:C:T	63371211	NA,T	NA,C	NA,1	NA,inf	NA,inf	NA,1.02301	0.0003294	0.000658304
3	chr15:62821218:G:A	62821218	A,A	G,G	1,1	inf,inf	inf,inf	1.22854,1.20443	0.000329127	0.000657682
3	chr15:63709437:G:T	63709437	NA,T	NA,G	NA,1	NA,inf	NA,inf	NA,0.851814	0.000327998	0.000655348
3	chr15:63768688:C:CA	63768688	NA,CA	NA,C	NA,1	NA,inf	NA,inf	NA,1.03422	0.00032622	0.000651696
3	chr15:63581806:C:T	63581806	NA,T	NA,C	NA,1	NA,inf	NA,inf	NA,0.894348	0.00032614	0.000651674
3	chr15:63513671:G:A	63513671	NA,A	NA,G	NA,1	NA,inf	NA,inf	NA,0.908194	0.000325256	0.000649924
3	chr15:63445282:T:TAC	63445282	NA,TAC	NA,T	NA,1	NA,-inf	NA,inf	NA,0.795747	0.000325221	0.000649887
3	chr15:63434913:G:A	63434913	NA,A	NA,G	NA,1	NA,inf	NA,inf	NA,0.803606	0.00032508	0.000649687
3	chr15:62973865:G:A	62973865	NA,A	NA,G	NA,1	NA,-inf	NA,inf	NA,1.17868	0.000325055	0.000651631
3	chr15:63692902:C:T	63692902	NA,T	NA,C	NA,1	NA,inf	NA,inf	NA,0.844798	0.000324687	0.000648731
3	chr15:62779726:A:G	62779726	NA,G	NA,A	NA,1	NA,inf	NA,inf	NA,0.861906	0.00032361	0.000646738
3	chr15:63741502:G:A	63741502	NA,A	NA,G	NA,1	NA,inf	NA,inf	NA,1.02807	0.00032359	0.000646441
3	chr15:63525471:C:A	63525471	NA,A	NA,C	NA,1	NA,inf	NA,inf	NA,0.900348	0.000323024	0.000645452
3	chr15:62704099:C:G	62704099	NA,G	NA,C	NA,1	NA,-inf	NA,inf	NA,0.993963	0.000322899	0.000645182
3	chr15:63798286:T:C	63798286	NA,C	NA,T	NA,1	NA,inf	NA,inf	NA,1.02722	0.000322856	0.000644975
3	chr15:63391905:C:T	63391905	NA,T	NA,C	NA,1	NA,inf	NA,inf	NA,0.971963	0.000322553	0.000644538
3	chr15:63590452:C:T	63590452	NA,T	NA,C	NA,1	NA,inf	NA,inf	NA,1.02785	0.000322469	0.000644213
3	chr15:63080932:A:T	63080932	NA,T	NA,A	NA,1	NA,-inf	NA,inf	NA,0.71197	0.000321965	0.00064342
3	chr15:63673265:A:G	63673265	NA,G	NA,A	NA,1	NA,inf	NA,inf	NA,1.02506	0.000321936	0.000643136
3	chr15:63002860:T:G	63002860	NA,G	NA,T	NA,1	NA,inf	NA,inf	NA,1.00741	0.000321198	0.000641971
3	chr15:63004089:C:T	63004089	NA,T	NA,C	NA,1	NA,inf	NA,inf	NA,1.00343	0.000319808	0.000639196
3	chr15:62672373:T:C	62672373	NA,C	NA,T	NA,1	NA,-inf	NA,inf	NA,0.98994	0.000319777	0.000638963
3	chr15:62652184:C:T	62652184	NA,T	NA,C	NA,1	NA,-inf	NA,inf	NA,0.96157	0.000319597	0.000639187
3	chr15:63158154:T:C	63158154	NA,C	NA,T	NA,1	NA,inf	NA,inf	NA,0.813877	0.000319455	0.000638361
3	chr15:63320872:G:C	63320872	NA,C	NA,G	NA,1	NA,-inf	NA,inf	NA,0.804036	0.000318835	0.000637166
3	chr15:62929315:G:C	62929315	NA,C	NA,G	NA,1	NA,inf	NA,inf	NA,1.00665	0.000315806	0.000631248
3	chr15:63645278:C:A	63645278	NA,A	NA,C	NA,1	NA,inf	NA,inf	NA,1.01287	0.000315806	0.000630893
3	chr15:62691604:G:A	62691604	NA,A	NA,G	NA,1	NA,-inf	NA,inf	NA,0.984974	0.000315243	0.000629905
3	chr15:62696505:A:G	62696505	NA,G	NA,A	NA,1	NA,-inf	NA,inf	NA,0.983163	0.000314597	0.000628602
3	chr15:62851913:C:A	62851913	A,NA	C,NA	1,NA	inf,NA	inf,NA	1.08785,NA	0.000314415	0.000628303
3	chr15:63593645:T:A	63593645	NA,A	NA,T	NA,1	NA,inf	NA,inf	NA,0.874947	0.000313773	0.000626973
3	chr15:63796290:A:T	63796290	NA,T	NA,A	NA,1	NA,inf	NA,inf	NA,1.01308	0.000313395	0.000626089
3	chr15:63317216:G:A	63317216	NA,A	NA,G	NA,1	NA,-inf	NA,inf	NA,0.663944	0.000312847	0.000625326
3	chr15:63002856:T:G	63002856	NA,G	NA,T	NA,1	NA,inf	NA,inf	NA,0.989481	0.000312838	0.000625263
3	chr15:63803645:T:A	63803645	A,A	T,T	1,1	inf,inf	inf,inf	0.940872,1.84005	0.00031229	0.000623742
3	chr15:62980722:C:CCCA	62980722	NA,CCCA	NA,C	NA,1	NA,-inf	NA,inf	NA,1.14976	0.000312281	0.000626024
3	chr15:63668837:C:T	63668837	NA,T	NA,C	NA,1	NA,-inf	NA,inf	NA,0.844432	0.000311544	0.000622526
3	chr15:63346004:A:G	63346004	NA,G	NA,A	NA,1	NA,-inf	NA,inf	NA,0.835215	0.000311135	0.000622031
3	chr15:62901014:G:A	62901014	NA,A	NA,G	NA,1	NA,inf	NA,inf	NA,0.773167	0.000310929	0.000621393
3	chr15:63039889:C:T	63039889	NA,T	NA,C	NA,1	NA,-inf	NA,inf	NA,0.454954	0.000310563	0.000620688
3	chr15:63710783:T:C	63710783	NA,C	NA,T	NA,1	NA,inf	NA,inf	NA,0.997573	0.000309374	0.000618049
3	chr15:63785008:G:A	63785008	NA,A	NA,G	NA,1	NA,inf	NA,inf	NA,0.905908	0.000307066	0.000613569
3	chr15:62575463:G:C	62575463	NA,C	NA,G	NA,1	NA,-inf	NA,inf	NA,0.782872	0.000305236	0.000610015
3	chr15:63687086:T:C	63687086	NA,C	NA,T	NA,1	NA,inf	NA,inf	NA,1.00213	0.000304962	0.000609436
3	chr15:63616496:G:A	63616496	NA,A	NA,G	NA,1	NA,-inf	NA,inf	NA,0.757198	0.000304962	0.000609333
3	chr15:62669862:T:G	62669862	G,NA	T,NA	1,NA	inf,NA	inf,NA	1.2777,NA	0.000304817	0.000608988
3	chr15:63607948:G:A	63607948	NA,A	NA,G	NA,1	NA,-inf	NA,inf	NA,0.768596	0.000304817	0.000609035
3	chr15:62934163:T:G	62934163	NA,G	NA,T	NA,1	NA,inf	NA,inf	NA,1.04523	0.000304336	0.000608307
3	chr15:62710100:A:T	62710100	NA,T	NA,A	NA,1	NA,-inf	NA,inf	NA,0.955943	0.000304046	0.000607519
3	chr15:63099136:C:T	63099136	NA,T	NA,C	NA,1	NA,inf	NA,inf	NA,0.969339	0.000302984	0.000605519
3	chr15:62642469:C:G	62642469	NA,G	NA,C	NA,1	NA,inf	NA,inf	NA,0.807854	0.00030283	0.000605093
3	chr15:62698707:G:A	62698707	A,A	G,G	1,1	inf,inf	inf,inf	1.30784,1.28954	0.000302551	0.000604205
3	chr15:63158414:T:C	63158414	NA,C	NA,T	NA,1	NA,inf	NA,inf	NA,0.782108	0.000302533	0.000604554
3	chr15:63344033:C:G	63344033	NA,G	NA,C	NA,1	NA,-inf	NA,inf	NA,0.646153	0.000301479	0.000602589
3	chr15:63060759:T:C	63060759	NA,C	NA,T	NA,1	NA,inf	NA,inf	NA,1.13833	0.000301194	0.000601915
3	chr15:63608628:G:C	63608628	NA,C	NA,G	NA,1	NA,-inf	NA,inf	NA,0.759982	0.00030116	0.000601729
3	chr15:62980723:T:TTCA	62980723	NA,TTCA	NA,T	NA,1	NA,-inf	NA,inf	NA,1.12274	0.000300807	0.000602987
3	chr15:62981687:G:A	62981687	NA,A	NA,G	NA,1	NA,inf	NA,inf	NA,0.941703	0.000300366	0.000600365
3	chr15:62572010:T:C	62572010	NA,C	NA,T	NA,1	NA,inf	NA,inf	NA,0.786703	0.000300027	0.000599571
3	chr15:62816569:T:C	62816569	NA,C	NA,T	NA,1	NA,inf	NA,inf	NA,0.827228	0.000299809	0.000599117
3	chr15:62832797:C:T	62832797	T,NA	C,NA	1,NA	inf,NA	inf,NA	1.23617,NA	0.000299644	0.000598782
3	chr15:63616448:G:A	63616448	NA,A	NA,G	NA,1	NA,-inf	NA,inf	NA,0.746763	0.000299637	0.000598697
3	chr15:62567592:T:C	62567592	NA,C	NA,T	NA,1	NA,-inf	NA,inf	NA,0.738361	0.000299558	0.000598732
3	chr15:62723498:C:T	62723498	NA,T	NA,C	NA,1	NA,inf	NA,inf	NA,0.777206	0.000299438	0.000598431
3	chr15:63472403:G:T	63472403	T,T	G,G	1,1	inf,-inf	inf,inf	0.0250709,2.109	0.000299391	0.000598079
3	chr15:63002880:T:G	63002880	NA,G	NA,T	NA,1	NA,inf	NA,inf	NA,0.959506	0.00029913	0.000597851
3	chr15:62603831:T:A	62603831	NA,A	NA,T	NA,1	NA,inf	NA,inf	NA,0.830499	0.000299072	0.000597637
3	chr15:63670175:AG:A	63670175	NA,A	NA,AG	NA,1	NA,inf	NA,inf	NA,0.974704	0.000299019	0.000597368
3	chr15:62807056:GGT:G	62807056	G,NA	GGT,NA	1,NA	inf,NA	inf,NA	1.27188,NA	0.000298864	0.000597225
3	chr15:63609286:G:A	63609286	A,NA	G,NA	1,NA	inf,NA	inf,NA	1.16193,NA	0.000298797	0.000597105
3	chr15:62995934:A:G	62995934	NA,G	NA,A	NA,1	NA,inf	NA,inf	NA,0.997521	0.000298436	0.000596589
3	chr15:63385736:T:C	63385736	NA,C	NA,T	NA,1	NA,inf	NA,inf	NA,0.820343	0.00029806	0.000595645
3	chr15:62568051:A:G	62568051	NA,G	NA,A	NA,1	NA,-inf	NA,inf	NA,0.779078	0.000297945	0.000595433
3	chr15:62707044:T:C	62707044	NA,C	NA,T	NA,1	NA,inf	NA,inf	NA,0.803258	0.000297893	0.000595345
3	chr15:62756108:A:C	62756108	NA,C	NA,A	NA,1	NA,-inf	NA,inf	NA,0.715914	0.000297652	0.000594796
3	chr15:63444436:A:G	63444436	NA,G	NA,A	NA,1	NA,inf	NA,inf	NA,0.796823	0.000296519	0.000592582
3	chr15:62997241:G:A	62997241	NA,A	NA,G	NA,1	NA,inf	NA,inf	NA,0.992235	0.000296286	0.000592291
3	chr15:63317927:C:T	63317927	NA,T	NA,C	NA,1	NA,-inf	NA,inf	NA,0.634413	0.000295656	0.000590966
3	chr15:62833784:T:G	62833784	G,NA	T,NA	1,NA	inf,NA	inf,NA	1.22838,NA	0.000294936	0.000589375
3	chr15:62815252:C:T	62815252	T,NA	C,NA	1,NA	inf,NA	inf,NA	1.25309,NA	0.00029459	0.000588687
3	chr15:63336090:A:G	63336090	G,G	A,A	1,1	-inf,inf	inf,inf	0.0529238,1.70593	0.00029459	0.000588837
3	chr15:63801713:T:C	63801713	C,C	T,T	1,1	inf,inf	inf,inf	0.929697,1.81525	0.000294575	0.000588367
3	chr15:63800325:C:T	63800325	T,T	C,C	1,1	inf,inf	inf,inf	0.939205,1.80664	0.000294339	0.000587896
3	chr15:62729116:T:C	62729116	NA,C	NA,T	NA,1	NA,inf	NA,inf	NA,0.820161	0.000294293	0.000588174
3	chr15:63094424:G:C	63094424	NA,C	NA,G	NA,1	NA,inf	NA,inf	NA,0.523112	0.000293703	0.00058689
3	chr15:62715707:A:G	62715707	NA,G	NA,A	NA,1	NA,inf	NA,inf	NA,0.887488	0.000293528	0.000586176
3	chr15:62848107:T:C	62848107	C,NA	T,NA	1,NA	inf,NA	inf,NA	1.04998,NA	0.000293099	0.000585713
3	chr15:62901688:A:G	62901688	G,G	A,A	1,1	inf,-inf	inf,inf	1.15113,1.76672	0.000293058	0.000586744
3	chr15:63666005:C:T	63666005	NA,T	NA,C	NA,1	NA,inf	NA,inf	NA,0.961185	0.00029287	0.000585087
3	chr15:63438702:G:A	63438702	NA,A	NA,G	NA,1	NA,-inf	NA,inf	NA,0.72014	0.000292729	0.000584992
3	chr15:63002864:T:G	63002864	NA,G	NA,T	NA,1	NA,inf	NA,inf	NA,0.944622	0.000292653	0.000584923
3	chr15:63651924:T:C	63651924	NA,C	NA,T	NA,1	NA,inf	NA,inf	NA,0.960481	0.000292567	0.000584482
3	chr15:62850513:A:G	62850513	G,NA	A,NA	1,NA	inf,NA	inf,NA	1.0487,NA	0.000292155	0.000583827
3	chr15:62998099:G:C	62998099	NA,C	NA,G	NA,1	NA,inf	NA,inf	NA,0.898967	0.000291788	0.000583264
3	chr15:63660260:C:A	63660260	NA,A	NA,C	NA,1	NA,-inf	NA,inf	NA,0.795552	0.000291322	0.000582065
3	chr15:63606987:C:T	63606987	NA,T	NA,C	NA,1	NA,inf	NA,inf	NA,0.964047	0.000291212	0.00058178
3	chr15:63755979:A:T	63755979	T,NA	A,NA	1,NA	inf,NA	inf,NA	1.15863,NA	0.000290898	0.00058132
3	chr15:63064183:A:T	63064183	NA,T	NA,A	NA,1	NA,inf	NA,inf	NA,1.12527	0.000290281	0.000580108
3	chr15:63441105:G:A	63441105	NA,A	NA,G	NA,1	NA,-inf	NA,inf	NA,0.886406	0.000290012	0.000579493
3	chr15:63429277:G:A	63429277	NA,A	NA,G	NA,1	NA,inf	NA,inf	NA,0.967382	0.000289836	0.000579214
3	chr15:62914172:T:G	62914172	NA,G	NA,T	NA,1	NA,-inf	NA,inf	NA,0.910686	0.000289054	0.000578465
3	chr15:63531893:C:T	63531893	NA,T	NA,C	NA,1	NA,inf	NA,inf	NA,0.93086	0.000288692	0.000576749
3	chr15:63788778:G:A	63788778	A,A	G,G	1,1	inf,inf	inf,inf	0.893384,1.85288	0.000287818	0.000574874
3	chr15:63253564:C:G	63253564	NA,G	NA,C	NA,1	NA,inf	NA,inf	NA,0.754406	0.000287802	0.000575132
3	chr15:63737678:C:T	63737678	NA,T	NA,C	NA,1	NA,-inf	NA,inf	NA,0.717375	0.000287746	0.000574937
3	chr15:62706162:G:A	62706162	NA,A	NA,G	NA,1	NA,-inf	NA,inf	NA,0.911662	0.000287065	0.000573602
3	chr15:62815080:G:A	62815080	A,A	G,G	1,1	inf,-inf	inf,inf	1.99965,0.103529	0.000286933	0.000573384
3	chr15:63508436:G:A	63508436	NA,A	NA,G	NA,1	NA,inf	NA,inf	NA,0.926055	0.000286131	0.000571637
3	chr15:62570064:C:T	62570064	NA,T	NA,C	NA,1	NA,-inf	NA,inf	NA,0.749709	0.000286088	0.000571743
3	chr15:63093359:G:A	63093359	NA,A	NA,G	NA,1	NA,inf	NA,inf	NA,0.934613	0.000285287	0.000570159
3	chr15:63459512:T:C	63459512	NA,C	NA,T	NA,1	NA,-inf	NA,inf	NA,0.699398	0.000284768	0.000569124
3	chr15:63002184:T:C	63002184	NA,C	NA,T	NA,1	NA,inf	NA,inf	NA,0.92597	0.000284723	0.000569075
3	chr15:63088224:T:TG	63088224	NA,TG	NA,T	NA,1	NA,inf	NA,inf	NA,0.984588	0.000284654	0.000568883
3	chr15:63097776:G:A	63097776	NA,A	NA,G	NA,1	NA,inf	NA,inf	NA,0.932943	0.000284105	0.000567797
3	chr15:63063272:T:C	63063272	NA,C	NA,T	NA,1	NA,inf	NA,inf	NA,1.10868	0.000283671	0.000566897
3	chr15:62622982:T:A	62622982	A,NA	T,NA	1,NA	-inf,NA	inf,NA	1.35456,NA	0.000283478	0.000566468
3	chr15:63629971:A:T	63629971	NA,T	NA,A	NA,1	NA,-inf	NA,inf	NA,0.769318	0.000283464	0.000566536
3	chr15:63068844:C:T	63068844	NA,T	NA,C	NA,1	NA,inf	NA,inf	NA,1.10621	0.000283301	0.000566159
3	chr15:63000012:A:G	63000012	NA,G	NA,A	NA,1	NA,inf	NA,inf	NA,0.934995	0.000283186	0.000565993
3	chr15:62662706:A:G	62662706	G,NA	A,NA	1,NA	inf,NA	inf,NA	1.24075,NA	0.000283132	0.000565675
3	chr15:62966409:C:G	62966409	NA,G	NA,C	NA,1	NA,-inf	NA,inf	NA,1.0814	0.000282937	0.000567078
3	chr15:63676483:G:A	63676483	NA,A	NA,G	NA,1	NA,inf	NA,inf	NA,0.936831	0.000282842	0.00056506
3	chr15:63722895:C:T	63722895	T,NA	C,NA	1,NA	-inf,NA	inf,NA	1.53681,NA	0.000282793	0.000565126
3	chr15:63319263:G:A	63319263	NA,A	NA,G	NA,1	NA,-inf	NA,inf	NA,0.608343	0.000282518	0.000564701
3	chr15:63042591:C:T	63042591	NA,T	NA,C	NA,1	NA,-inf	NA,inf	NA,0.430773	0.000282256	0.000564232
3	chr15:63311012:T:C	63311012	NA,C	NA,T	NA,1	NA,-inf	NA,inf	NA,0.726286	0.000282103	0.000563763
3	chr15:63263517:TA:T	63263517	NA,T	NA,TA	NA,1	NA,inf	NA,inf	NA,0.666951	0.000281932	0.000563292
3	chr15:62832720:G:C	62832720	C,NA	G,NA	1,NA	inf,NA	inf,NA	1.20118,NA	0.000281881	0.000563291
3	chr15:62842918:C:T	62842918	NA,T	NA,C	NA,1	NA,inf	NA,inf	NA,0.914116	0.000281848	0.000563268
3	chr15:62832446:AC:A	62832446	NA,A	NA,AC	NA,1	NA,-inf	NA,inf	NA,0.914581	0.000281745	0.000562987
3	chr15:62562699:C:T	62562699	NA,T	NA,C	NA,1	NA,-inf	NA,inf	NA,0.744976	0.000281109	0.000561804
3	chr15:63139199:A:C	63139199	NA,C	NA,A	NA,1	NA,inf	NA,inf	NA,0.714545	0.000280866	0.000561274
3	chr15:63574079:C:T	63574079	T,NA	C,NA	1,NA	inf,NA	inf,NA	1.19439,NA	0.000280588	0.000560719
3	chr15:63505020:C:G	63505020	NA,G	NA,C	NA,1	NA,inf	NA,inf	NA,0.911544	0.000280401	0.000560192
3	chr15:62713673:T:C	62713673	C,C	T,T	1,1	-inf,-inf	inf,inf	1.97181,0.617336	0.000279659	0.000558471
3	chr15:63577969:T:C	63577969	NA,C	NA,T	NA,1	NA,inf	NA,inf	NA,0.902998	0.000279397	0.000558186
3	chr15:62668836:G:C	62668836	C,NA	G,NA	1,NA	inf,NA	inf,NA	1.23014,NA	0.000279207	0.000557835
3	chr15:63115413:CCT:C	63115413	NA,C	NA,CCT	NA,1	NA,-inf	NA,inf	NA,0.77243	0.000278948	0.000557398
3	chr15:62667158:G:A	62667158	NA,A	NA,G	NA,1	NA,inf	NA,inf	NA,0.766479	0.000278856	0.000557299
3	chr15:62843070:A:G	62843070	G,NA	A,NA	1,NA	inf,NA	inf,NA	1.18935,NA	0.000278743	0.000557023
3	chr15:62826995:G:C	62826995	C,C	G,G	1,1	-inf,-inf	inf,inf	1.98276,0.365962	0.00027829	0.000555903
3	chr15:63297490:A:T	63297490	T,NA	A,NA	1,NA	inf,NA	inf,NA	0.614182,NA	0.000278201	0.000555927
3	chr15:62910284:A:G	62910284	NA,G	NA,A	NA,1	NA,inf	NA,inf	NA,0.728947	0.000278021	0.000555625
3	chr15:62691151:G:A	62691151	NA,A	NA,G	NA,1	NA,inf	NA,inf	NA,0.823502	0.000277954	0.00055507
3	chr15:63001409:T:C	63001409	NA,C	NA,T	NA,1	NA,inf	NA,inf	NA,0.909984	0.000277848	0.000555335
3	chr15:63806394:C:T	63806394	NA,T	NA,C	NA,1	NA,-inf	NA,inf	NA,0.707154	0.000277577	0.000554703
3	chr15:62685111:C:T	62685111	T,T	C,C	1,1	-inf,-inf	inf,inf	1.35513,0.949016	0.000276288	0.000551683
3	chr15:63663532:T:G	63663532	NA,G	NA,T	NA,1	NA,inf	NA,inf	NA,0.923203	0.000276178	0.000551749
3	chr15:63063648:T:C	63063648	NA,C	NA,T	NA,1	NA,inf	NA,inf	NA,1.09192	0.000275643	0.000550865
3	chr15:62675196:C:T	62675196	T,T	C,C	1,1	-inf,-inf	inf,inf	1.69311,1.20577	0.00027561	0.000550302
3	chr15:63802269:T:G	63802269	G,G	T,T	1,1	inf,inf	inf,inf	0.917112,1.79361	0.000275588	0.000550464
3	chr15:62711826:A:G	62711826	G,G	A,A	1,1	inf,-inf	inf,inf	0.133289,2.00777	0.000275562	0.000550335
3	chr15:63774838:T:C	63774838	C,C	T,T	1,1	inf,inf	inf,inf	0.898675,1.79942	0.000275498	0.000550271
3	chr15:63103396:T:C	63103396	NA,C	NA,T	NA,1	NA,inf	NA,inf	NA,0.888127	0.000275321	0.000550159
3	chr15:63467066:A:C	63467066	NA,C	NA,A	NA,1	NA,inf	NA,inf	NA,0.691494	0.000274968	0.000549524
3	chr15:63363128:G:C	63363128	C,C	G,G	1,1	inf,inf	inf,inf	0.324094,1.89265	0.000274918	0.000549528
3	chr15:63798416:A:G	63798416	NA,G	NA,A	NA,1	NA,inf	NA,inf	NA,0.678473	0.000274482	0.000548553
3	chr15:62728332:G:A	62728332	A,NA	G,NA	1,NA	-inf,NA	inf,NA	1.22033,NA	0.000274394	0.000548351
3	chr15:62643527:T:G	62643527	NA,G	NA,T	NA,1	NA,inf	NA,inf	NA,0.736628	0.000273962	0.000547447
3	chr15:62812531:G:T	62812531	T,NA	G,NA	1,NA	inf,NA	inf,NA	1.21143,NA	0.000273635	0.000546818
3	chr15:62805272:T:C	62805272	C,NA	T,NA	1,NA	inf,NA	inf,NA	1.21825,NA	0.000273265	0.000546076
3	chr15:62952630:G:T	62952630	NA,T	NA,G	NA,1	NA,-inf	NA,inf	NA,0.642966	0.000273019	0.000545555
3	chr15:62980384:G:A	62980384	NA,A	NA,G	NA,1	NA,inf	NA,inf	NA,0.704937	0.000272916	0.000545499
3	chr15:63335626:G:A	63335626	NA,A	NA,G	NA,1	NA,inf	NA,inf	NA,0.987961	0.000272882	0.000545318
3	chr15:63716715:G:A	63716715	NA,A	NA,G	NA,1	NA,inf	NA,inf	NA,0.675611	0.000272847	0.000545286
3	chr15:63193581:G:A	63193581	NA,A	NA,G	NA,1	NA,inf	NA,inf	NA,0.615625	0.000272658	0.000544772
3	chr15:63448313:T:A	63448313	NA,A	NA,T	NA,1	NA,-inf	NA,inf	NA,0.835307	0.000272407	0.000544416
3	chr15:62890383:A:G	62890383	NA,G	NA,A	NA,1	NA,inf	NA,inf	NA,0.794175	0.000272123	0.000543853
3	chr15:63446221:A:G	63446221	NA,G	NA,A	NA,1	NA,inf	NA,inf	NA,0.73917	0.000272065	0.00054372
3	chr15:63822894:T:C	63822894	NA,C	NA,T	NA,1	NA,-inf	NA,inf	NA,0.759863	0.000272043	0.000543609
3	chr15:62699561:G:A	62699561	A,A	G,G	1,1	inf,inf	inf,inf	1.27016,1.26318	0.000271768	0.000542743
3	chr15:63719569:C:G	63719569	NA,G	NA,C	NA,1	NA,-inf	NA,inf	NA,0.686243	0.000271751	0.000542985
3	chr15:63651756:C:T	63651756	NA,T	NA,C	NA,1	NA,inf	NA,inf	NA,0.908117	0.000271589	0.000542586
3	chr15:62914489:G:A	62914489	NA,A	NA,G	NA,1	NA,inf	NA,inf	NA,0.723058	0.000271543	0.000542653
3	chr15:62670469:G:A	62670469	NA,A	NA,G	NA,1	NA,-inf	NA,inf	NA,0.888162	0.000271489	0.000542489
3	chr15:63140066:C:T	63140066	T,T	C,C	1,1	inf,inf	inf,inf	1.18692,0.010316	0.000271187	0.000541896
3	chr15:62890162:A:G	62890162	NA,G	NA,A	NA,1	NA,inf	NA,inf	NA,0.791808	0.000271151	0.00054191
3	chr15:63801003:C:T	63801003	T,NA	C,NA	1,NA	-inf,NA	inf,NA	0.269686,NA	0.000271145	0.000541829
3	chr15:62999565:C:T	62999565	NA,T	NA,C	NA,1	NA,inf	NA,inf	NA,0.848298	0.000269326	0.000538371
3	chr15:62903050:C:T	62903050	NA,T	NA,C	NA,1	NA,inf	NA,inf	NA,0.698133	0.000269147	0.000537907
3	chr15:63787582:C:T	63787582	NA,T	NA,C	NA,1	NA,-inf	NA,inf	NA,0.739876	0.000268759	0.000537153
3	chr15:63358692:C:T	63358692	T,NA	C,NA	1,NA	-inf,NA	inf,NA	0.2389,NA	0.000268718	0.00053698
3	chr15:63142997:T:C	63142997	C,C	T,T	1,1	inf,inf	inf,inf	0.570604,1.68972	0.000267422	0.000534478
3	chr15:63624024:C:T	63624024	NA,T	NA,C	NA,1	NA,inf	NA,inf	NA,0.821456	0.000266974	0.000533468
3	chr15:63107236:G:A	63107236	NA,A	NA,G	NA,1	NA,inf	NA,inf	NA,0.865938	0.000266605	0.000532748
3	chr15:63086147:T:A	63086147	NA,A	NA,T	NA,1	NA,inf	NA,inf	NA,1.02568	0.000265488	0.000530607
3	chr15:62574359:T:G	62574359	NA,G	NA,T	NA,1	NA,-inf	NA,inf	NA,0.696456	0.000265193	0.000529992
3	chr15:62663486:G:T	62663486	T,T	G,G	1,1	-inf,-inf	inf,inf	1.59766,1.00454	0.000265082	0.000529212
3	chr15:63107514:G:T	63107514	NA,T	NA,G	NA,1	NA,inf	NA,inf	NA,0.784015	0.00026504	0.000529676
3	chr15:63377590:A:G	63377590	NA,G	NA,A	NA,1	NA,inf	NA,inf	NA,0.892993	0.000265036	0.000529664
3	chr15:63403100:A:G	63403100	NA,G	NA,A	NA,1	NA,inf	NA,inf	NA,0.930493	0.000265018	0.000529626
3	chr15:63621783:G:A	63621783	NA,A	NA,G	NA,1	NA,-inf	NA,inf	NA,0.67798	0.000264952	0.000529401
3	chr15:62926650:C:T	62926650	NA,T	NA,C	NA,1	NA,inf	NA,inf	NA,0.794084	0.000264369	0.000528483
3	chr15:63311499:G:T	63311499	NA,T	NA,G	NA,1	NA,-inf	NA,inf	NA,0.569849	0.000264191	0.000528073
3	chr15:63158723:C:T	63158723	NA,T	NA,C	NA,1	NA,inf	NA,inf	NA,0.695994	0.000263811	0.000527188
3	chr15:63150161:T:C	63150161	NA,C	NA,T	NA,1	NA,-inf	NA,inf	NA,0.827454	0.000263414	0.000526462
3	chr15:62911172:T:C	62911172	NA,C	NA,T	NA,1	NA,-inf	NA,inf	NA,0.845404	0.000263092	0.000526478
3	chr15:63094581:A:G	63094581	NA,G	NA,A	NA,1	NA,inf	NA,inf	NA,0.855986	0.000262914	0.000525372
3	chr15:62713227:T:C	62713227	C,C	T,T	1,1	-inf,-inf	inf,inf	1.8905,0.678178	0.000262901	0.000525004
3	chr15:63610406:G:T	63610406	NA,T	NA,G	NA,1	NA,-inf	NA,inf	NA,0.675911	0.000262497	0.000524498
3	chr15:62838310:G:A	62838310	NA,A	NA,G	NA,1	NA,-inf	NA,inf	NA,0.700727	0.00026237	0.000524773
3	chr15:63648048:G:A	63648048	NA,A	NA,G	NA,1	NA,inf	NA,inf	NA,0.651891	0.000262299	0.000524206
3	chr15:63052708:A:G	63052708	NA,G	NA,A	NA,1	NA,inf	NA,inf	NA,1.05526	0.000262158	0.000523915
3	chr15:62812366:G:A	62812366	A,NA	G,NA	1,NA	inf,NA	inf,NA	1.19284,NA	0.000262058	0.000523685
3	chr15:62850295:G:A	62850295	A,NA	G,NA	1,NA	inf,NA	inf,NA	0.995795,NA	0.000261942	0.00052346
3	chr15:62812270:C:A	62812270	NA,A	NA,C	NA,1	NA,inf	NA,inf	NA,0.783885	0.000260965	0.000521548
3	chr15:62640947:G:A	62640947	NA,A	NA,G	NA,1	NA,inf	NA,inf	NA,0.724771	0.000260856	0.000521197
3	chr15:62838042:A:G	62838042	G,NA	A,NA	1,NA	inf,NA	inf,NA	1.15481,NA	0.000260842	0.000521257
3	chr15:63096367:G:A	63096367	NA,A	NA,G	NA,1	NA,inf	NA,inf	NA,0.870483	0.00025989	0.000519405
3	chr15:63566457:T:A	63566457	NA,A	NA,T	NA,1	NA,-inf	NA,inf	NA,0.699939	0.000259783	0.000519233
3	chr15:63682299:T:C	63682299	C,NA	T,NA	1,NA	-inf,NA	inf,NA	1.48488,NA	0.000259385	0.000518354
3	chr15:62871828:T:C	62871828	NA,C	NA,T	NA,1	NA,-inf	NA,inf	NA,0.701046	0.000259208	0.000517939
3	chr15:62871588:T:C	62871588	NA,C	NA,T	NA,1	NA,-inf	NA,inf	NA,0.701046	0.000259208	0.000517939
3	chr15:63726818:G:A	63726818	NA,A	NA,G	NA,1	NA,-inf	NA,inf	NA,0.655776	0.000259005	0.000517528
3	chr15:62991001:A:G	62991001	NA,G	NA,A	NA,1	NA,inf	NA,inf	NA,0.669218	0.000258264	0.000516213
3	chr15:62999431:G:A	62999431	NA,A	NA,G	NA,1	NA,inf	NA,inf	NA,0.856622	0.000258015	0.000515697
3	chr15:63226030:G:A	63226030	NA,A	NA,G	NA,1	NA,inf	NA,inf	NA,0.672516	0.000257869	0.000515314
3	chr15:62663259:A:T	62663259	T,NA	A,NA	1,NA	inf,NA	inf,NA	1.18921,NA	0.000257791	0.000515054
3	chr15:62978551:GC:G	62978551	NA,G	NA,GC	NA,1	NA,-inf	NA,inf	NA,1.00691	0.000256972	0.000514981
3	chr15:62822429:C:T	62822429	T,T	C,C	1,1	inf,inf	inf,inf	1.75475,0.660221	0.000256815	0.000512949
3	chr15:62568702:G:A	62568702	NA,A	NA,G	NA,1	NA,-inf	NA,inf	NA,0.682225	0.000256588	0.000512791
3	chr15:62756403:C:G	62756403	NA,G	NA,C	NA,1	NA,inf	NA,inf	NA,0.698153	0.000256526	0.00051267
3	chr15:63150875:C:T	63150875	NA,T	NA,C	NA,1	NA,inf	NA,inf	NA,0.471325	0.000256211	0.000512013
3	chr15:63376051:C:T	63376051	NA,T	NA,C	NA,1	NA,-inf	NA,inf	NA,0.988857	0.000255879	0.000511572
3	chr15:62826562:C:G	62826562	G,G	C,C	1,1	-inf,-inf	inf,inf	1.91906,0.403403	0.000255817	0.000510994
3	chr15:63270007:A:G	63270007	NA,G	NA,A	NA,1	NA,inf	NA,inf	NA,0.648279	0.00025577	0.000511037
3	chr15:63793691:G:A	63793691	A,A	G,G	1,1	inf,inf	inf,inf	0.881408,1.77373	0.00025561	0.000510559
3	chr15:63755086:T:C	63755086	C,C	T,T	1,1	inf,inf	inf,inf	0.72347,1.87759	0.00025487	0.000509074
3	chr15:63332892:C:T	63332892	T,T	C,C	1,1	-inf,inf	inf,inf	0.0435668,1.64694	0.000254855	0.000509418
3	chr15:62725811:A:G	62725811	NA,G	NA,A	NA,1	NA,-inf	NA,inf	NA,0.78367	0.000254714	0.000509036
3	chr15:62580039:A:G	62580039	NA,G	NA,A	NA,1	NA,inf	NA,inf	NA,0.708219	0.000254484	0.000508532
3	chr15:63309180:G:A	63309180	A,A	G,G	1,1	-inf,inf	inf,inf	0.0705362,1.21958	0.000254229	0.000508152
3	chr15:62599972:A:G	62599972	NA,G	NA,A	NA,1	NA,inf	NA,inf	NA,0.726871	0.000252766	0.000505108
3	chr15:63527746:C:T	63527746	NA,T	NA,C	NA,1	NA,-inf	NA,inf	NA,0.782725	0.000252531	0.000504812
3	chr15:62604773:A:G	62604773	NA,G	NA,A	NA,1	NA,inf	NA,inf	NA,0.721384	0.000252044	0.000503669
3	chr15:62838063:A:G	62838063	NA,G	NA,A	NA,1	NA,inf	NA,inf	NA,0.862322	0.000251883	0.000503305
3	chr15:63148413:CAT:C	63148413	NA,C	NA,CAT	NA,1	NA,inf	NA,inf	NA,0.906925	0.000251807	0.000503243
3	chr15:63787518:G:C	63787518	NA,C	NA,G	NA,1	NA,-inf	NA,inf	NA,0.635274	0.000251591	0.000502708
3	chr15:63347285:A:C	63347285	NA,C	NA,A	NA,1	NA,inf	NA,inf	NA,0.759153	0.000251546	0.000502679
3	chr15:62916294:G:T	62916294	NA,T	NA,G	NA,1	NA,-inf	NA,inf	NA,0.566838	0.000251313	0.000502193
3	chr15:62827807:A:G	62827807	G,G	A,A	1,1	-inf,-inf	inf,inf	1.8936,0.527426	0.000251277	0.000501932
3	chr15:62818806:G:A	62818806	A,NA	G,NA	1,NA	inf,NA	inf,NA	1.17189,NA	0.000250909	0.000501409
3	chr15:62849507:C:T	62849507	T,NA	C,NA	1,NA	inf,NA	inf,NA	0.971798,NA	0.000250763	0.000501122
3	chr15:62576440:A:C	62576440	NA,C	NA,A	NA,1	NA,-inf	NA,inf	NA,0.705487	0.000250594	0.000501023
3	chr15:62656298:A:G	62656298	NA,G	NA,A	NA,1	NA,inf	NA,inf	NA,0.681196	0.000249983	0.000499591
3	chr15:62903573:C:T	62903573	T,T	C,C	1,1	inf,-inf	inf,inf	1.26664,1.15059	0.000249175	0.000498506
3	chr15:63294346:A:G	63294346	NA,G	NA,A	NA,1	NA,-inf	NA,inf	NA,0.896974	0.000249074	0.000497689
3	chr15:63688250:T:C	63688250	NA,C	NA,T	NA,1	NA,-inf	NA,inf	NA,0.639907	0.000248859	0.000497257
3	chr15:63324362:A:T	63324362	T,T	A,A	1,1	-inf,inf	inf,inf	0.00662016,1.69518	0.000248738	0.000497197
3	chr15:63619726:A:G	63619726	NA,G	NA,A	NA,1	NA,inf	NA,inf	NA,0.847148	0.000248289	0.000496052
3	chr15:62556719:G:A	62556719	NA,A	NA,G	NA,1	NA,-inf	NA,inf	NA,0.603383	0.000247862	0.000495388
3	chr15:62669641:T:C	62669641	NA,C	NA,T	NA,1	NA,-inf	NA,inf	NA,0.817279	0.000247738	0.000495035
3	chr15:62982347:C:T	62982347	NA,T	NA,C	NA,1	NA,inf	NA,inf	NA,0.64274	0.000247582	0.000494864
3	chr15:63229687:A:G	63229687	NA,G	NA,A	NA,1	NA,inf	NA,inf	NA,0.903014	0.000247229	0.000494073
3	chr15:62647738:C:G	62647738	NA,G	NA,C	NA,1	NA,inf	NA,inf	NA,0.688765	0.000247085	0.000493664
3	chr15:62574827:A:C	62574827	NA,C	NA,A	NA,1	NA,inf	NA,inf	NA,0.770332	0.00024696	0.000493493
3	chr15:63788422:T:C	63788422	NA,C	NA,T	NA,1	NA,-inf	NA,inf	NA,0.624057	0.000246655	0.000492848
3	chr15:62812397:T:C	62812397	C,C	T,T	1,1	inf,inf	inf,inf	1.01194,1.27173	0.000246568	0.000492893
3	chr15:63788759:A:C	63788759	C,C	A,A	1,1	inf,inf	inf,inf	0.918615,1.75382	0.000246283	0.000491869
3	chr15:63763771:G:C	63763771	NA,C	NA,G	NA,1	NA,-inf	NA,inf	NA,0.627742	0.000246262	0.000492064
3	chr15:63574579:G:A	63574579	NA,A	NA,G	NA,1	NA,-inf	NA,inf	NA,0.685274	0.000246157	0.000491979
3	chr15:63147031:G:A	63147031	NA,A	NA,G	NA,1	NA,inf	NA,inf	NA,0.887501	0.00024539	0.000490418
3	chr15:62815193:A:T	62815193	NA,T	NA,A	NA,1	NA,inf	NA,inf	NA,0.734424	0.000244762	0.000489044
3	chr15:63744043:C:T	63744043	NA,T	NA,C	NA,1	NA,-inf	NA,inf	NA,0.630048	0.00024471	0.000488968
3	chr15:62798364:C:T	62798364	NA,T	NA,C	NA,1	NA,inf	NA,inf	NA,0.68232	0.000244629	0.000488868
3	chr15:62999324:G:C	62999324	NA,C	NA,G	NA,1	NA,inf	NA,inf	NA,0.781987	0.000244472	0.000488687
3	chr15:63297485:G:A	63297485	NA,A	NA,G	NA,1	NA,inf	NA,inf	NA,0.87502	0.000244428	0.000488506
3	chr15:63546638:C:T	63546638	NA,T	NA,C	NA,1	NA,-inf	NA,inf	NA,0.668679	0.000243711	0.000487114
3	chr15:62834058:C:T	62834058	NA,T	NA,C	NA,1	NA,inf	NA,inf	NA,0.710311	0.000243688	0.00048701
3	chr15:63169592:G:A	63169592	NA,A	NA,G	NA,1	NA,inf	NA,inf	NA,0.646896	0.000243676	0.000486897
3	chr15:62995099:C:T	62995099	NA,T	NA,C	NA,1	NA,-inf	NA,inf	NA,0.457317	0.000243068	0.000485688
3	chr15:62887409:G:C	62887409	C,NA	G,NA	1,NA	inf,NA	inf,NA	0.913184,NA	0.000242883	0.000485386
3	chr15:62976352:G:A	62976352	NA,A	NA,G	NA,1	NA,inf	NA,inf	NA,0.817389	0.00024281	0.000485363
3	chr15:62841674:CACATAAG:C	62841674	NA,C	NA,CACATAAG	NA,1	NA,-inf	NA,inf	NA,0.699778	0.000242794	0.000485678
3	chr15:62752438:A:G	62752438	G,G	A,A	1,1	-inf,-inf	inf,inf	0.3853,2.04326	0.00024249	0.000484641
3	chr15:63408983:A:T	63408983	NA,T	NA,A	NA,1	NA,-inf	NA,inf	NA,0.551048	0.000242385	0.000484391
3	chr15:63485415:A:G	63485415	G,G	A,A	1,1	inf,-inf	inf,inf	0.715786,1.6219	0.000242221	0.000483778
3	chr15:63203981:T:C	63203981	NA,C	NA,T	NA,1	NA,inf	NA,inf	NA,0.653268	0.000242127	0.000483872
3	chr15:62808624:T:C	62808624	NA,C	NA,T	NA,1	NA,inf	NA,inf	NA,0.684301	0.00024196	0.000483513
3	chr15:62772018:C:T	62772018	T,T	C,C	1,1	-inf,inf	inf,inf	1.29066,1.00893	0.000241757	0.000483246
3	chr15:63706575:G:A	63706575	NA,A	NA,G	NA,1	NA,-inf	NA,inf	NA,0.792248	0.00024168	0.000482989
3	chr15:62552962:A:G	62552962	NA,G	NA,A	NA,1	NA,-inf	NA,inf	NA,0.582456	0.000241366	0.0004824
3	chr15:63484488:A:G	63484488	NA,G	NA,A	NA,1	NA,-inf	NA,inf	NA,0.76793	0.000241197	0.000481944
3	chr15:62814711:A:C	62814711	NA,C	NA,A	NA,1	NA,-inf	NA,inf	NA,0.624764	0.00024107	0.000481731
3	chr15:63276881:C:T	63276881	T,T	C,C	1,1	inf,inf	inf,inf	0.0271963,1.42663	0.000240976	0.000481688
3	chr15:63584630:T:C	63584630	NA,C	NA,T	NA,1	NA,-inf	NA,inf	NA,0.649665	0.000240447	0.00048059
3	chr15:63697371:G:A	63697371	A,NA	G,NA	1,NA	-inf,NA	inf,NA	1.43168,NA	0.000239962	0.000479544
3	chr15:63656940:G:A	63656940	NA,A	NA,G	NA,1	NA,-inf	NA,inf	NA,0.614462	0.000239854	0.000479261
3	chr15:62595941:A:C	62595941	NA,C	NA,A	NA,1	NA,inf	NA,inf	NA,0.690259	0.000238692	0.000476991
3	chr15:63660734:C:T	63660734	NA,T	NA,C	NA,1	NA,-inf	NA,inf	NA,0.616178	0.000238649	0.000476859
3	chr15:63726751:C:T	63726751	T,NA	C,NA	1,NA	inf,NA	inf,NA	1.10585,NA	0.000238419	0.00047646
3	chr15:63791401:A:G	63791401	NA,G	NA,A	NA,1	NA,-inf	NA,inf	NA,0.66175	0.000238389	0.000476455
3	chr15:63149728:T:C	63149728	NA,C	NA,T	NA,1	NA,inf	NA,inf	NA,0.429554	0.000238289	0.000476198
3	chr15:63398895:T:C	63398895	NA,C	NA,T	NA,1	NA,-inf	NA,inf	NA,0.818453	0.000238024	0.00047587
3	chr15:63100458:G:T	63100458	NA,T	NA,G	NA,1	NA,inf	NA,inf	NA,0.803172	0.000237842	0.000475346
3	chr15:62842168:TTTATAAGTTAC:T	62842168	NA,T	NA,TTTATAAGTTAC	NA,1	NA,inf	NA,inf	NA,0.78361	0.000237758	0.000475073
3	chr15:63468214:C:G	63468214	NA,G	NA,C	NA,1	NA,-inf	NA,inf	NA,0.730586	0.000237125	0.000473894
3	chr15:63629934:CTT:C	63629934	NA,C	NA,CTT	NA,1	NA,inf	NA,inf	NA,0.81409	0.000237082	0.000473666
3	chr15:62751348:T:C	62751348	C,C	T,T	1,1	inf,-inf	inf,inf	0.0592718,1.98989	0.000236942	0.000473389
3	chr15:62725704:A:G	62725704	NA,G	NA,A	NA,1	NA,-inf	NA,inf	NA,0.755028	0.000236245	0.00047209
3	chr15:62921307:G:C	62921307	NA,C	NA,G	NA,1	NA,-inf	NA,inf	NA,0.782324	0.000236132	0.000472475
3	chr15:63199609:A:G	63199609	NA,G	NA,A	NA,1	NA,inf	NA,inf	NA,0.638105	0.000235714	0.000471059
3	chr15:63811741:G:A	63811741	NA,A	NA,G	NA,1	NA,-inf	NA,inf	NA,0.598625	0.000235702	0.000470978
3	chr15:63550165:G:A	63550165	NA,A	NA,G	NA,1	NA,-inf	NA,inf	NA,0.648384	0.000235538	0.000470783
3	chr15:62557214:G:A	62557214	NA,A	NA,G	NA,1	NA,-inf	NA,inf	NA,0.570894	0.0002352	0.000470083
3	chr15:63540575:C:T	63540575	NA,T	NA,C	NA,1	NA,-inf	NA,inf	NA,0.642465	0.000234593	0.000468889
3	chr15:62715304:T:TCCAC	62715304	NA,TCCAC	NA,T	NA,1	NA,-inf	NA,inf	NA,0.537565	0.000234447	0.00046855
3	chr15:63022106:C:T	63022106	NA,T	NA,C	NA,1	NA,-inf	NA,inf	NA,0.89992	0.000234177	0.000467948
3	chr15:62763960:A:T	62763960	T,T	A,A	1,1	-inf,-inf	inf,inf	0.0971501,2.07743	0.000233996	0.000467632
3	chr15:63149346:G:A	63149346	NA,A	NA,G	NA,1	NA,inf	NA,inf	NA,0.422906	0.000233946	0.000467524
3	chr15:63424515:T:C	63424515	NA,C	NA,T	NA,1	NA,-inf	NA,inf	NA,0.632804	0.000233448	0.000466619
3	chr15:62910313:C:T	62910313	NA,T	NA,C	NA,1	NA,inf	NA,inf	NA,0.62197	0.000233311	0.00046628
3	chr15:62842988:T:C	62842988	NA,C	NA,T	NA,1	NA,inf	NA,inf	NA,0.721322	0.000233113	0.000465732
3	chr15:62829490:CCAGGTCCCTCCCAT:C	62829490	C,C	CCAGGTCCCTCCCAT,CCAGGTCCCTCCCAT	1,1	inf,-inf	inf,inf	1.7694,0.486086	0.000233027	0.000465979
3	chr15:62695188:C:T	62695188	T,NA	C,NA	1,NA	inf,NA	inf,NA	1.1296,NA	0.000233027	0.000465585
3	chr15:62903201:G:A	62903201	A,A	G,G	1,1	inf,-inf	inf,inf	1.17425,1.65383	0.000233015	0.00046654
3	chr15:62796814:C:T	62796814	NA,T	NA,C	NA,1	NA,inf	NA,inf	NA,0.596802	0.000232723	0.000465062
3	chr15:62768127:C:G	62768127	G,G	C,C	1,1	-inf,inf	inf,inf	0.936555,1.238	0.000232657	0.000464972
3	chr15:63565179:A:G	63565179	NA,G	NA,A	NA,1	NA,-inf	NA,inf	NA,0.629941	0.000232597	0.000464897
3	chr15:62744831:T:C	62744831	NA,C	NA,T	NA,1	NA,-inf	NA,inf	NA,0.71931	0.000232595	0.000464817
3	chr15:63456557:C:G	63456557	NA,G	NA,C	NA,1	NA,inf	NA,inf	NA,0.576468	0.000232388	0.000464422
3	chr15:63817400:G:A	63817400	A,NA	G,NA	1,NA	-inf,NA	inf,NA	0.221925,NA	0.000232314	0.000464244
3	chr15:63048093:C:T	63048093	T,T	C,C	1,1	-inf,-inf	inf,inf	8.07656,3.19822	0.000231843	0.000463731
3	chr15:62742712:G:A	62742712	NA,A	NA,G	NA,1	NA,-inf	NA,inf	NA,0.731003	0.000231365	0.000462344
3	chr15:63754800:T:C	63754800	C,C	T,T	1,1	inf,inf	inf,inf	0.702667,1.83456	0.000230791	0.000460989
3	chr15:62828075:A:T	62828075	T,T	A,A	1,1	inf,inf	inf,inf	1.43792,0.906652	0.000230525	0.00046077
3	chr15:63315832:C:T	63315832	T,NA	C,NA	1,NA	-inf,NA	inf,NA	0.0749138,NA	0.000230492	0.000460606
3	chr15:63358745:C:T	63358745	T,T	C,C	1,1	-inf,inf	inf,inf	0.0204999,1.68016	0.00023043	0.000460601
3	chr15:63353714:A:G	63353714	G,G	A,A	1,1	inf,inf	inf,inf	1.21948,0.0459246	0.000230207	0.000460028
3	chr15:62966634:A:G	62966634	NA,G	NA,A	NA,1	NA,-inf	NA,inf	NA,0.799894	0.000230175	0.000461033
3	chr15:63701756:C:T	63701756	NA,T	NA,C	NA,1	NA,-inf	NA,inf	NA,0.588104	0.0002301	0.000459783
3	chr15:63130480:G:C	63130480	NA,C	NA,G	NA,1	NA,inf	NA,inf	NA,0.404017	0.000230084	0.000459806
3	chr15:62828807:A:G	62828807	NA,G	NA,A	NA,1	NA,inf	NA,inf	NA,0.706241	0.000230009	0.000459683
3	chr15:62757599:T:G	62757599	NA,G	NA,T	NA,1	NA,inf	NA,inf	NA,0.654291	0.000229998	0.000459646
3	chr15:63596627:A:T	63596627	NA,T	NA,A	NA,1	NA,inf	NA,inf	NA,0.779322	0.000229822	0.000459173
3	chr15:63408972:A:T	63408972	NA,T	NA,A	NA,1	NA,-inf	NA,inf	NA,0.650656	0.000229681	0.000458991
3	chr15:62692312:G:C	62692312	NA,C	NA,G	NA,1	NA,inf	NA,inf	NA,0.707505	0.000229485	0.000458562
3	chr15:63760244:G:C	63760244	NA,C	NA,G	NA,1	NA,-inf	NA,inf	NA,0.590578	0.000229462	0.000458505
3	chr15:62809020:G:A	62809020	NA,A	NA,G	NA,1	NA,-inf	NA,inf	NA,0.594557	0.000229366	0.000458328
3	chr15:63697125:T:C	63697125	C,NA	T,NA	1,NA	inf,NA	inf,NA	1.07989,NA	0.000229286	0.00045821
3	chr15:62963495:T:A	62963495	A,A	T,T	1,1	-inf,-inf	inf,inf	0.243414,1.76017	0.00022925	0.000459786
3	chr15:63052495:C:T	63052495	NA,T	NA,C	NA,1	NA,inf	NA,inf	NA,0.951647	0.000229071	0.000457797
3	chr15:63051432:T:C	63051432	C,C	T,T	1,1	-inf,inf	inf,inf	0.017902,0.458163	0.000228788	0.000457284
3	chr15:62657517:G:A	62657517	NA,A	NA,G	NA,1	NA,-inf	NA,inf	NA,0.676025	0.000228753	0.000457118
3	chr15:62830057:T:C	62830057	NA,C	NA,T	NA,1	NA,inf	NA,inf	NA,0.657514	0.000228724	0.000457089
3	chr15:63240376:G:A	63240376	NA,A	NA,G	NA,1	NA,inf	NA,inf	NA,0.529036	0.000227766	0.000455209
3	chr15:62992718:C:T	62992718	T,T	C,C	1,1	inf,-inf	inf,inf	1.96618,0.172449	0.000227715	0.000455001
3	chr15:62741565:T:C	62741565	NA,C	NA,T	NA,1	NA,-inf	NA,inf	NA,0.701245	0.000227529	0.000454695
3	chr15:63285435:T:A	63285435	NA,A	NA,T	NA,1	NA,inf	NA,inf	NA,0.458142	0.000227471	0.000454579
3	chr15:63398302:T:C	63398302	NA,C	NA,T	NA,1	NA,inf	NA,inf	NA,0.815734	0.000227102	0.000453851
3	chr15:63764750:TCTCTA:T	63764750	NA,T	NA,TCTCTA	NA,1	NA,-inf	NA,inf	NA,0.576189	0.000227009	0.000453602
3	chr15:63217385:C:T	63217385	NA,T	NA,C	NA,1	NA,inf	NA,inf	NA,0.698935	0.000226874	0.000453282
3	chr15:63739878:A:ACG	63739878	ACG,ACG	A,A	1,1	inf,inf	inf,inf	0.958652,1.73054	0.000226256	0.000451897
3	chr15:62572626:C:T	62572626	NA,T	NA,C	NA,1	NA,-inf	NA,inf	NA,0.606168	0.000225475	0.000450619
3	chr15:62835094:C:T	62835094	T,T	C,C	1,1	inf,-inf	inf,inf	1.91063,0.0875584	0.000225342	0.000450364
3	chr15:62693689:C:G	62693689	G,NA	C,NA	1,NA	inf,NA	inf,NA	1.11096,NA	0.000225294	0.000450139
3	chr15:62706312:C:T	62706312	T,NA	C,NA	1,NA	inf,NA	inf,NA	1.11309,NA	0.00022521	0.00044997
3	chr15:62663585:A:G	62663585	G,NA	A,NA	1,NA	inf,NA	inf,NA	1.11303,NA	0.00022492	0.000449391
3	chr15:62648668:C:T	62648668	NA,T	NA,C	NA,1	NA,inf	NA,inf	NA,0.694658	0.000224426	0.00044844
3	chr15:63769956:C:G	63769956	NA,G	NA,C	NA,1	NA,-inf	NA,inf	NA,0.573751	0.000224159	0.000447911
3	chr15:63001481:T:A	63001481	NA,A	NA,T	NA,1	NA,-inf	NA,inf	NA,0.608777	0.00022376	0.000447145
3	chr15:63280725:C:T	63280725	NA,T	NA,C	NA,1	NA,-inf	NA,inf	NA,0.578364	0.000223412	0.000446459
3	chr15:63092743:C:T	63092743	NA,T	NA,C	NA,1	NA,inf	NA,inf	NA,0.761153	0.000223391	0.000446465
3	chr15:63070441:A:G	63070441	NA,G	NA,A	NA,1	NA,inf	NA,inf	NA,0.356608	0.000223363	0.000446373
3	chr15:62657277:T:C	62657277	NA,C	NA,T	NA,1	NA,inf	NA,inf	NA,0.662442	0.000223129	0.000445888
3	chr15:63066363:G:A	63066363	NA,A	NA,G	NA,1	NA,inf	NA,inf	NA,0.407543	0.000222594	0.000444833
3	chr15:63100579:A:T	63100579	NA,T	NA,A	NA,1	NA,inf	NA,inf	NA,0.364573	0.000222482	0.000444626
3	chr15:63791947:T:C	63791947	C,C	T,T	1,1	inf,-inf	inf,inf	0.328246,1.73278	0.000222372	0.000444208
3	chr15:63286369:A:G	63286369	G,NA	A,NA	1,NA	inf,NA	inf,NA	0.60306,NA	0.000222342	0.000444316
3	chr15:63531854:C:T	63531854	NA,T	NA,C	NA,1	NA,-inf	NA,inf	NA,0.609894	0.000222315	0.000444346
3	chr15:63792443:AAC:A	63792443	A,NA	AAC,NA	1,NA	-inf,NA	inf,NA	0.774894,NA	0.000222198	0.000444052
3	chr15:62660753:G:A	62660753	A,NA	G,NA	1,NA	inf,NA	inf,NA	1.09817,NA	0.000221887	0.000443334
3	chr15:63589099:T:C	63589099	C,NA	T,NA	1,NA	inf,NA	inf,NA	1.40161,NA	0.000221555	0.00044274
3	chr15:62664601:G:A	62664601	A,NA	G,NA	1,NA	inf,NA	inf,NA	1.10178,NA	0.000220739	0.00044104
3	chr15:62553463:C:T	62553463	NA,T	NA,C	NA,1	NA,inf	NA,inf	NA,0.611365	0.00022072	0.000441071
3	chr15:63351327:C:T	63351327	NA,T	NA,C	NA,1	NA,inf	NA,inf	NA,0.515218	0.000220213	0.000440037
3	chr15:63485660:T:C	63485660	NA,C	NA,T	NA,1	NA,-inf	NA,inf	NA,0.63972	0.000220166	0.000439947
3	chr15:63057256:A:C	63057256	NA,C	NA,A	NA,1	NA,inf	NA,inf	NA,0.341926	0.00021984	0.000439331
3	chr15:62799878:G:A	62799878	A,NA	G,NA	1,NA	inf,NA	inf,NA	1.0927,NA	0.000219774	0.000439199
3	chr15:63478915:T:C	63478915	NA,C	NA,T	NA,1	NA,inf	NA,inf	NA,0.440104	0.0002197	0.000438792
3	chr15:62862407:C:T	62862407	NA,T	NA,C	NA,1	NA,inf	NA,inf	NA,0.706803	0.000219585	0.000438857
3	chr15:62955736:G:A	62955736	A,A	G,G	1,1	inf,inf	inf,inf	1.50182,1.2682	0.000219212	0.000438701
3	chr15:62830574:C:G	62830574	NA,G	NA,C	NA,1	NA,inf	NA,inf	NA,0.644606	0.000218921	0.000437522
3	chr15:62638190:C:T	62638190	NA,T	NA,C	NA,1	NA,inf	NA,inf	NA,0.596785	0.000218652	0.000436921
3	chr15:63799473:C:T	63799473	NA,T	NA,C	NA,1	NA,inf	NA,inf	NA,0.570094	0.000218439	0.000436557
3	chr15:62704198:C:T	62704198	T,NA	C,NA	1,NA	inf,NA	inf,NA	1.09491,NA	0.000218413	0.000436393
3	chr15:62830687:G:A	62830687	NA,A	NA,G	NA,1	NA,inf	NA,inf	NA,0.642839	0.000218377	0.000436434
3	chr15:62592386:G:C	62592386	NA,C	NA,G	NA,1	NA,inf	NA,inf	NA,0.685702	0.00021835	0.000436332
3	chr15:62830274:G:T	62830274	NA,T	NA,G	NA,1	NA,inf	NA,inf	NA,0.641894	0.000218096	0.000435873
3	chr15:63362410:C:T	63362410	NA,T	NA,C	NA,1	NA,-inf	NA,inf	NA,0.464449	0.000217806	0.000435263
3	chr15:63485412:T:C	63485412	NA,C	NA,T	NA,1	NA,inf	NA,inf	NA,0.571476	0.000217695	0.000435058
3	chr15:62738199:T:C	62738199	NA,C	NA,T	NA,1	NA,-inf	NA,inf	NA,0.670543	0.00021756	0.000434771
3	chr15:62604150:A:C	62604150	NA,C	NA,A	NA,1	NA,-inf	NA,inf	NA,0.621907	0.000217551	0.000434798
3	chr15:62672732:T:A	62672732	A,NA	T,NA	1,NA	inf,NA	inf,NA	1.08978,NA	0.000217427	0.000434425
3	chr15:63300273:G:T	63300273	T,T	G,G	1,1	-inf,inf	inf,inf	0.0857235,1.12483	0.000216865	0.00043347
3	chr15:63166083:C:T	63166083	T,T	C,C	1,1	inf,-inf	inf,inf	0.643586,1.16709	0.000216525	0.000432599
3	chr15:62833682:G:A	62833682	NA,A	NA,G	NA,1	NA,inf	NA,inf	NA,0.635716	0.000216404	0.000432493
3	chr15:63272833:A:G	63272833	NA,G	NA,A	NA,1	NA,inf	NA,inf	NA,0.469748	0.000216185	0.000432021
3	chr15:63498792:T:C	63498792	NA,C	NA,T	NA,1	NA,inf	NA,inf	NA,0.59584	0.000215995	0.000431709
3	chr15:62841948:A:G	62841948	G,NA	A,NA	1,NA	inf,NA	inf,NA	1.06114,NA	0.000215979	0.000431614
3	chr15:63782344:T:A	63782344	NA,A	NA,T	NA,1	NA,-inf	NA,inf	NA,0.547602	0.00021547	0.000430554
3	chr15:63246704:A:G	63246704	NA,G	NA,A	NA,1	NA,inf	NA,inf	NA,0.584758	0.000215389	0.000430464
3	chr15:63655228:C:T	63655228	NA,T	NA,C	NA,1	NA,inf	NA,inf	NA,0.665308	0.000214883	0.000429403
3	chr15:62657328:A:G	62657328	NA,G	NA,A	NA,1	NA,inf	NA,inf	NA,0.612242	0.000214846	0.000429383
3	chr15:63346588:G:A	63346588	NA,A	NA,G	NA,1	NA,inf	NA,inf	NA,0.492013	0.000214511	0.000428649
3	chr15:62909793:C:T	62909793	NA,T	NA,C	NA,1	NA,inf	NA,inf	NA,0.55264	0.000214455	0.000428574
3	chr15:63645525:C:T	63645525	NA,T	NA,C	NA,1	NA,inf	NA,inf	NA,0.721137	0.000214075	0.000427771
3	chr15:62675355:T:C	62675355	NA,C	NA,T	NA,1	NA,-inf	NA,inf	NA,0.707718	0.000213893	0.000427428
3	chr15:62948794:G:C	62948794	C,C	G,G	1,1	inf,-inf	inf,inf	1.66449,0.321714	0.000213834	0.000427243
3	chr15:62592443:A:G	62592443	NA,G	NA,A	NA,1	NA,-inf	NA,inf	NA,0.624486	0.000213825	0.000427295
3	chr15:63149794:C:T	63149794	NA,T	NA,C	NA,1	NA,inf	NA,inf	NA,0.788336	0.000213621	0.000426932
3	chr15:62723045:C:T	62723045	NA,T	NA,C	NA,1	NA,-inf	NA,inf	NA,0.579	0.000213503	0.000426676
3	chr15:63086275:T:C	63086275	NA,C	NA,T	NA,1	NA,inf	NA,inf	NA,0.84958	0.000213495	0.000426696
3	chr15:63100925:C:T	63100925	NA,T	NA,C	NA,1	NA,inf	NA,inf	NA,0.728689	0.000213236	0.000426172
3	chr15:63359672:C:T	63359672	NA,T	NA,C	NA,1	NA,inf	NA,inf	NA,0.85091	0.000213101	0.000425879
3	chr15:63485762:G:A	63485762	NA,A	NA,G	NA,1	NA,inf	NA,inf	NA,0.604459	0.000212902	0.000425456
3	chr15:63567390:G:A	63567390	NA,A	NA,G	NA,1	NA,-inf	NA,inf	NA,0.586222	0.000212868	0.000425448
3	chr15:62901400:C:T	62901400	NA,T	NA,C	NA,1	NA,-inf	NA,inf	NA,0.686836	0.000212004	0.00042397
3	chr15:63609806:C:T	63609806	NA,T	NA,C	NA,1	NA,inf	NA,inf	NA,0.792753	0.00021182	0.000423321
3	chr15:62917421:T:A	62917421	NA,A	NA,T	NA,1	NA,-inf	NA,inf	NA,0.705094	0.000211793	0.000423731
3	chr15:63409652:T:C	63409652	NA,C	NA,T	NA,1	NA,inf	NA,inf	NA,0.551359	0.000211331	0.000422351
3	chr15:63074940:A:G	63074940	NA,G	NA,A	NA,1	NA,inf	NA,inf	NA,0.397365	0.00021094	0.000421545
3	chr15:63228587:C:T	63228587	NA,T	NA,C	NA,1	NA,inf	NA,inf	NA,0.511389	0.000210915	0.000421467
3	chr15:63400129:C:T	63400129	NA,T	NA,C	NA,1	NA,-inf	NA,inf	NA,0.730596	0.000210883	0.000421599
3	chr15:63302898:A:G	63302898	NA,G	NA,A	NA,1	NA,-inf	NA,inf	NA,0.765154	0.000210843	0.000421314
3	chr15:63193777:T:C	63193777	C,C	T,T	1,1	-inf,-inf	inf,inf	0.400271,1.30349	0.000210621	0.000420792
3	chr15:62695605:G:A	62695605	A,A	G,G	1,1	inf,inf	inf,inf	1.3743,0.993723	0.000210027	0.000419285
3	chr15:63254836:C:T	63254836	T,NA	C,NA	1,NA	inf,NA	inf,NA	1.04097,NA	0.000209684	0.000419043
3	chr15:63173965:C:A	63173965	NA,A	NA,C	NA,1	NA,inf	NA,inf	NA,0.29355	0.000209656	0.000418887
3	chr15:62849887:G:C	62849887	NA,C	NA,G	NA,1	NA,inf	NA,inf	NA,0.668992	0.000209578	0.000418855
3	chr15:63767150:G:A	63767150	NA,A	NA,G	NA,1	NA,-inf	NA,inf	NA,0.52423	0.000209315	0.000418254
3	chr15:63776937:C:T	63776937	NA,T	NA,C	NA,1	NA,-inf	NA,inf	NA,0.520762	0.00020919	0.000418005
3	chr15:62795582:C:G	62795582	NA,G	NA,C	NA,1	NA,-inf	NA,inf	NA,0.540694	0.000209046	0.000417757
3	chr15:62896636:A:G	62896636	NA,G	NA,A	NA,1	NA,inf	NA,inf	NA,0.494767	0.000208891	0.000417391
3	chr15:63809523:A:T	63809523	NA,T	NA,A	NA,1	NA,-inf	NA,inf	NA,0.531359	0.000208796	0.00041722
3	chr15:62695081:T:A	62695081	A,A	T,T	1,1	inf,inf	inf,inf	1.37081,0.994025	0.000208693	0.000416622
3	chr15:62676414:T:C	62676414	C,NA	T,NA	1,NA	inf,NA	inf,NA	1.07043,NA	0.000208521	0.000416632
3	chr15:63400344:G:T	63400344	NA,T	NA,G	NA,1	NA,inf	NA,inf	NA,0.799571	0.000208496	0.000416676
3	chr15:63413874:A:G	63413874	NA,G	NA,A	NA,1	NA,-inf	NA,inf	NA,0.640936	0.00020841	0.000416524
3	chr15:62903621:A:G	62903621	G,G	A,A	1,1	inf,-inf	inf,inf	1.09217,1.6422	0.000208121	0.000416697
3	chr15:62662888:ATCTCG:A	62662888	A,A	ATCTCG,ATCTCG	1,1	-inf,-inf	inf,inf	1.60506,0.872166	0.000207832	0.000414962
3	chr15:62692338:A:C	62692338	C,NA	A,NA	1,NA	inf,NA	inf,NA	1.05998,NA	0.000207589	0.000414769
3	chr15:62992225:C:G	62992225	NA,G	NA,C	NA,1	NA,inf	NA,inf	NA,0.693199	0.000207297	0.000414344
3	chr15:63672041:G:A	63672041	NA,A	NA,G	NA,1	NA,inf	NA,inf	NA,0.776482	0.000207252	0.000414192
3	chr15:63637400:GAT:G	63637400	G,G	GAT,GAT	1,1	inf,-inf	inf,inf	0.658004,1.33565	0.000206692	0.000412839
3	chr15:63482391:C:T	63482391	NA,T	NA,C	NA,1	NA,-inf	NA,inf	NA,0.520521	0.000206664	0.000412928
3	chr15:63804304:A:G	63804304	G,G	A,A	1,1	inf,inf	inf,inf	0.827847,1.76354	0.000206277	0.000411997
3	chr15:62702615:G:A	62702615	A,A	G,G	1,1	-inf,-inf	inf,inf	0.61839,1.50259	0.000206215	0.000411967
3	chr15:62986459:G:T	62986459	T,T	G,G	1,1	-inf,-inf	inf,inf	0.0922347,2.14305	0.000206098	0.000414166
3	chr15:63484157:T:C	63484157	NA,C	NA,T	NA,1	NA,inf	NA,inf	NA,0.404019	0.000206082	0.000411612
3	chr15:62770703:T:C	62770703	C,C	T,T	1,1	-inf,-inf	inf,inf	0.209554,1.97225	0.000205935	0.000411588
3	chr15:62870202:A:T	62870202	NA,T	NA,A	NA,1	NA,-inf	NA,inf	NA,0.544993	0.000205579	0.000410798
3	chr15:63582650:A:G	63582650	NA,G	NA,A	NA,1	NA,inf	NA,inf	NA,0.769585	0.000205564	0.000410821
3	chr15:62678250:T:C	62678250	C,NA	T,NA	1,NA	inf,NA	inf,NA	1.06096,NA	0.000205366	0.000410331
3	chr15:62712582:G:A	62712582	A,NA	G,NA	1,NA	inf,NA	inf,NA	1.06219,NA	0.000205253	0.000410104
3	chr15:63168383:T:C	63168383	C,NA	T,NA	1,NA	inf,NA	inf,NA	0.559482,NA	0.000205237	0.000410145
3	chr15:62695101:A:C	62695101	C,C	A,A	1,1	inf,inf	inf,inf	1.36095,0.993856	0.000205106	0.000409462
3	chr15:62650932:T:C	62650932	NA,C	NA,T	NA,1	NA,inf	NA,inf	NA,0.549805	0.000204855	0.000409363
3	chr15:62968418:T:C	62968418	NA,C	NA,T	NA,1	NA,inf	NA,inf	NA,0.532932	0.000204839	0.00040943
3	chr15:63169294:A:G	63169294	NA,G	NA,A	NA,1	NA,inf	NA,inf	NA,0.688816	0.000204777	0.00040919
3	chr15:62920495:G:A	62920495	A,NA	G,NA	1,NA	inf,NA	inf,NA	0.863231,NA	0.000204653	0.000408995
3	chr15:63431118:A:G	63431118	G,NA	A,NA	1,NA	inf,NA	inf,NA	1.0131,NA	0.000204309	0.0004083
3	chr15:62695556:C:T	62695556	T,T	C,C	1,1	inf,inf	inf,inf	1.3729,0.976571	0.000204305	0.000407867
3	chr15:63773123:T:C	63773123	NA,C	NA,T	NA,1	NA,inf	NA,inf	NA,0.670508	0.000204204	0.000408018
3	chr15:63608148:C:T	63608148	NA,T	NA,C	NA,1	NA,inf	NA,inf	NA,0.628976	0.000204159	0.000407977
3	chr15:63156212:T:C	63156212	NA,C	NA,T	NA,1	NA,inf	NA,inf	NA,0.347081	0.000204102	0.000407888
3	chr15:63311643:T:C	63311643	NA,C	NA,T	NA,1	NA,-inf	NA,inf	NA,0.537359	0.000203937	0.000407559
3	chr15:62654063:C:G	62654063	NA,G	NA,C	NA,1	NA,-inf	NA,inf	NA,0.632509	0.000203917	0.000407455
3	chr15:62674725:C:T	62674725	NA,T	NA,C	NA,1	NA,inf	NA,inf	NA,0.580111	0.000203805	0.00040732
3	chr15:63800975:T:C	63800975	NA,C	NA,T	NA,1	NA,-inf	NA,inf	NA,0.518932	0.000203706	0.000407054
3	chr15:62640751:G:A	62640751	A,A	G,G	1,1	-inf,inf	inf,inf	1.80803,0.146863	0.000203696	0.000407071
3	chr15:62745898:T:C	62745898	NA,C	NA,T	NA,1	NA,inf	NA,inf	NA,0.57321	0.000203682	0.000407023
3	chr15:63412232:T:G	63412232	NA,G	NA,T	NA,1	NA,inf	NA,inf	NA,0.629046	0.000203166	0.000406016
3	chr15:63451517:C:G	63451517	NA,G	NA,C	NA,1	NA,inf	NA,inf	NA,0.539105	0.000202928	0.000405507
3	chr15:63174387:C:T	63174387	T,NA	C,NA	1,NA	inf,NA	inf,NA	0.496833,NA	0.000202858	0.000405404
3	chr15:62952186:G:A	62952186	NA,A	NA,G	NA,1	NA,inf	NA,inf	NA,0.658003	0.000202825	0.000405377
3	chr15:62707429:A:G	62707429	G,NA	A,NA	1,NA	inf,NA	inf,NA	1.05607,NA	0.000202741	0.000405085
3	chr15:63482311:G:A	63482311	NA,A	NA,G	NA,1	NA,-inf	NA,inf	NA,0.507981	0.000202696	0.000405003
3	chr15:62825624:C:T	62825624	NA,T	NA,C	NA,1	NA,inf	NA,inf	NA,0.610397	0.000202579	0.000404859
3	chr15:63337007:G:A	63337007	NA,A	NA,G	NA,1	NA,-inf	NA,inf	NA,0.599859	0.000202362	0.000404403
3	chr15:62744566:A:G	62744566	NA,G	NA,A	NA,1	NA,-inf	NA,inf	NA,0.634256	0.000202312	0.000404296
3	chr15:63452911:C:A	63452911	NA,A	NA,C	NA,1	NA,-inf	NA,inf	NA,0.513591	0.000202117	0.000403947
3	chr15:63391385:C:G	63391385	NA,G	NA,C	NA,1	NA,-inf	NA,inf	NA,0.385701	0.000202079	0.000403879
3	chr15:63001946:C:T	63001946	NA,T	NA,C	NA,1	NA,inf	NA,inf	NA,0.642133	0.000201937	0.000403656
3	chr15:63138363:A:G	63138363	NA,G	NA,A	NA,1	NA,inf	NA,inf	NA,0.3321	0.00020144	0.000402573
3	chr15:63383982:G:A	63383982	NA,A	NA,G	NA,1	NA,inf	NA,inf	NA,0.707551	0.000201388	0.000402475
3	chr15:63272015:C:T	63272015	NA,T	NA,C	NA,1	NA,-inf	NA,inf	NA,0.575482	0.000201356	0.000402382
3	chr15:63086994:G:A	63086994	NA,A	NA,G	NA,1	NA,inf	NA,inf	NA,0.736242	0.000201176	0.000402069
3	chr15:63312499:T:C	63312499	NA,C	NA,T	NA,1	NA,-inf	NA,inf	NA,0.405649	0.000201142	0.000402042
3	chr15:63084168:G:A	63084168	NA,A	NA,G	NA,1	NA,-inf	NA,inf	NA,0.394346	0.000200885	0.000401461
3	chr15:63251080:A:C	63251080	NA,C	NA,A	NA,1	NA,-inf	NA,inf	NA,0.434072	0.000200757	0.00040123
3	chr15:62721626:A:G	62721626	NA,G	NA,A	NA,1	NA,inf	NA,inf	NA,0.630745	0.000200719	0.000401154
3	chr15:63105278:T:C	63105278	NA,C	NA,T	NA,1	NA,inf	NA,inf	NA,0.67639	0.00020054	0.000400793
3	chr15:63354483:C:T	63354483	NA,T	NA,C	NA,1	NA,inf	NA,inf	NA,0.526288	0.000200331	0.00040038
3	chr15:62870367:A:G	62870367	NA,G	NA,A	NA,1	NA,-inf	NA,inf	NA,0.527123	0.000200315	0.000400281
3	chr15:62616947:C:T	62616947	T,NA	C,NA	1,NA	-inf,NA	inf,NA	0.986246,NA	0.00020026	0.000400234
3	chr15:62713058:AGGAGTTC:A	62713058	A,NA	AGGAGTTC,NA	1,NA	inf,NA	inf,NA	1.04675,NA	0.000200089	0.000399788
3	chr15:63091537:A:C	63091537	NA,C	NA,A	NA,1	NA,inf	NA,inf	NA,0.773262	0.000200065	0.000399827
3	chr15:63168799:G:A	63168799	A,NA	G,NA	1,NA	inf,NA	inf,NA	0.547121,NA	0.000199502	0.000398685
3	chr15:63320378:G:A	63320378	NA,A	NA,G	NA,1	NA,inf	NA,inf	NA,0.487403	0.000199403	0.000398489
3	chr15:62697092:G:A	62697092	A,A	G,G	1,1	inf,inf	inf,inf	1.30397,1.03796	0.000199356	0.000397978
3	chr15:62565977:A:G	62565977	NA,G	NA,A	NA,1	NA,inf	NA,inf	NA,0.608677	0.000199118	0.000397927
3	chr15:62967763:AG:A	62967763	NA,A	NA,AG	NA,1	NA,inf	NA,inf	NA,0.380418	0.000198586	0.000396911
3	chr15:63106815:G:A	63106815	NA,A	NA,G	NA,1	NA,inf	NA,inf	NA,0.668436	0.000198562	0.000396841
3	chr15:63026593:G:A	63026593	NA,A	NA,G	NA,1	NA,-inf	NA,inf	NA,0.267052	0.000198531	0.00039686
3	chr15:62948356:A:G	62948356	NA,G	NA,A	NA,1	NA,inf	NA,inf	NA,0.583201	0.00019819	0.000396121
3	chr15:62697590:A:G	62697590	G,G	A,A	1,1	inf,-inf	inf,inf	1.55551,0.27022	0.000198034	0.000395741
3	chr15:62726912:G:A	62726912	A,A	G,G	1,1	inf,inf	inf,inf	0.390844,1.8455	0.000197972	0.000395765
3	chr15:63106694:C:T	63106694	NA,T	NA,C	NA,1	NA,inf	NA,inf	NA,0.667819	0.000197918	0.000395553
3	chr15:63073483:G:T	63073483	NA,T	NA,G	NA,1	NA,-inf	NA,inf	NA,0.878723	0.000197847	0.00039574
3	chr15:62834585:C:T	62834585	T,T	C,C	1,1	inf,inf	inf,inf	1.43054,0.757093	0.000197642	0.000395039
3	chr15:63023982:A:G	63023982	NA,G	NA,A	NA,1	NA,-inf	NA,inf	NA,0.262864	0.000197502	0.0003948
3	chr15:62715811:T:G	62715811	NA,G	NA,T	NA,1	NA,inf	NA,inf	NA,0.616894	0.00019749	0.000394627
3	chr15:62717170:C:G	62717170	NA,G	NA,C	NA,1	NA,-inf	NA,inf	NA,0.542555	0.000197288	0.000394313
3	chr15:63002123:C:T	63002123	NA,T	NA,C	NA,1	NA,-inf	NA,inf	NA,0.618524	0.000197228	0.000394762
3	chr15:62826024:T:C	62826024	NA,C	NA,T	NA,1	NA,inf	NA,inf	NA,0.594714	0.00019717	0.000394059
3	chr15:63496065:G:A	63496065	NA,A	NA,G	NA,1	NA,inf	NA,inf	NA,0.525906	0.000197027	0.000393751
3	chr15:63168569:T:C	63168569	C,NA	T,NA	1,NA	inf,NA	inf,NA	0.541449,NA	0.000196994	0.000393675
3	chr15:62848639:G:A	62848639	NA,A	NA,G	NA,1	NA,inf	NA,inf	NA,0.500344	0.000196925	0.000393561
3	chr15:63739929:C:G	63739929	G,G	C,C	1,1	inf,inf	inf,inf	0.9394,1.66259	0.000196389	0.000392256
3	chr15:63487238:A:G	63487238	NA,G	NA,A	NA,1	NA,inf	NA,inf	NA,0.619829	0.000196291	0.000392228
3	chr15:63370013:G:A	63370013	NA,A	NA,G	NA,1	NA,-inf	NA,inf	NA,0.388482	0.000196218	0.00039214
3	chr15:62935314:T:G	62935314	NA,G	NA,T	NA,1	NA,inf	NA,inf	NA,0.557271	0.000196191	0.000392094
3	chr15:63106914:C:T	63106914	NA,T	NA,C	NA,1	NA,inf	NA,inf	NA,0.659618	0.000195994	0.000391708
3	chr15:63001840:G:A	63001840	NA,A	NA,G	NA,1	NA,inf	NA,inf	NA,0.618992	0.000195975	0.000391736
3	chr15:63002195:T:C	63002195	NA,C	NA,T	NA,1	NA,inf	NA,inf	NA,0.616639	0.000195594	0.000390974
3	chr15:62854661:A:G	62854661	NA,G	NA,A	NA,1	NA,inf	NA,inf	NA,0.571349	0.000195345	0.000390411
3	chr15:63471379:T:A	63471379	NA,A	NA,T	NA,1	NA,inf	NA,inf	NA,0.488507	0.00019522	0.000390143
3	chr15:62686622:T:A	62686622	A,NA	T,NA	1,NA	inf,NA	inf,NA	1.02977,NA	0.000195205	0.00039003
3	chr15:62997314:T:C	62997314	NA,C	NA,T	NA,1	NA,-inf	NA,inf	NA,0.330426	0.000195186	0.000390031
3	chr15:63029494:G:A	63029494	NA,A	NA,G	NA,1	NA,-inf	NA,inf	NA,0.832843	0.00019508	0.000389809
3	chr15:62998565:G:A	62998565	NA,A	NA,G	NA,1	NA,-inf	NA,inf	NA,0.581879	0.000195079	0.000389828
3	chr15:63504905:C:T	63504905	NA,T	NA,C	NA,1	NA,-inf	NA,inf	NA,0.512882	0.000195078	0.000389905
3	chr15:62730132:A:G	62730132	NA,G	NA,A	NA,1	NA,-inf	NA,inf	NA,0.587645	0.000195034	0.000389761
3	chr15:62710877:C:G	62710877	G,NA	C,NA	1,NA	inf,NA	inf,NA	1.03234,NA	0.000194821	0.000389264
3	chr15:63557786:T:A	63557786	NA,A	NA,T	NA,1	NA,inf	NA,inf	NA,0.629597	0.00019468	0.000388994
3	chr15:63433907:A:G	63433907	NA,G	NA,A	NA,1	NA,-inf	NA,inf	NA,0.463597	0.000194499	0.000388715
3	chr15:62979664:T:C	62979664	NA,C	NA,T	NA,1	NA,inf	NA,inf	NA,0.618835	0.00019411	0.000387985
3	chr15:62615642:T:G	62615642	NA,G	NA,T	NA,1	NA,-inf	NA,inf	NA,0.526423	0.0001941	0.000387935
3	chr15:63311026:C:A	63311026	NA,A	NA,C	NA,1	NA,inf	NA,inf	NA,0.414736	0.00019378	0.000387274
3	chr15:63565333:C:A	63565333	NA,A	NA,C	NA,1	NA,-inf	NA,inf	NA,0.501469	0.00019377	0.000387293
3	chr15:63313301:CTGTT:C	63313301	NA,C	NA,CTGTT	NA,1	NA,-inf	NA,inf	NA,0.385499	0.000193706	0.000387179
3	chr15:62851339:A:G	62851339	G,G	A,A	1,1	inf,-inf	inf,inf	1.51271,0.30049	0.000193553	0.000387027
3	chr15:62735754:C:T	62735754	T,T	C,C	1,1	inf,inf	inf,inf	0.45551,1.8061	0.000193537	0.000386812
3	chr15:62993106:C:T	62993106	NA,T	NA,C	NA,1	NA,-inf	NA,inf	NA,0.321767	0.000193533	0.000386737
3	chr15:62709810:C:G	62709810	G,NA	C,NA	1,NA	inf,NA	inf,NA	1.02903,NA	0.000193389	0.000386402
3	chr15:63002786:G:A	63002786	NA,A	NA,G	NA,1	NA,inf	NA,inf	NA,0.607649	0.00019321	0.000386208
3	chr15:62949259:A:G	62949259	NA,G	NA,A	NA,1	NA,-inf	NA,inf	NA,0.674378	0.00019263	0.000385057
3	chr15:63223741:A:G	63223741	NA,G	NA,A	NA,1	NA,inf	NA,inf	NA,0.543019	0.000192553	0.000384823
3	chr15:63060452:A:C	63060452	NA,C	NA,A	NA,1	NA,-inf	NA,inf	NA,0.875241	0.000192393	0.000384828
3	chr15:62607234:C:T	62607234	NA,T	NA,C	NA,1	NA,-inf	NA,inf	NA,0.535196	0.000192359	0.000384452
3	chr15:63213714:A:G	63213714	NA,G	NA,A	NA,1	NA,-inf	NA,inf	NA,0.717153	0.000192066	0.000383793
3	chr15:63466747:G:A	63466747	NA,A	NA,G	NA,1	NA,-inf	NA,inf	NA,0.656496	0.000191964	0.000383597
3	chr15:62662543:A:G	62662543	NA,G	NA,A	NA,1	NA,-inf	NA,inf	NA,0.636827	0.000191947	0.000383579
3	chr15:62569587:G:A	62569587	NA,A	NA,G	NA,1	NA,-inf	NA,inf	NA,0.564207	0.000191815	0.000383546
3	chr15:62949203:G:A	62949203	NA,A	NA,G	NA,1	NA,-inf	NA,inf	NA,0.670779	0.000191751	0.000383298
3	chr15:62735852:T:C	62735852	C,C	T,T	1,1	-inf,inf	inf,inf	0.259377,1.61988	0.000191619	0.000383077
3	chr15:63355550:G:A	63355550	NA,A	NA,G	NA,1	NA,inf	NA,inf	NA,0.58763	0.000191332	0.000382443
3	chr15:62949205:G:A	62949205	NA,A	NA,G	NA,1	NA,inf	NA,inf	NA,0.558056	0.000191189	0.000382127
3	chr15:63434389:C:T	63434389	NA,T	NA,C	NA,1	NA,inf	NA,inf	NA,0.591509	0.000190958	0.000381602
3	chr15:62614754:G:A	62614754	NA,A	NA,G	NA,1	NA,inf	NA,inf	NA,0.531812	0.000190908	0.000381507
3	chr15:62681827:G:A	62681827	NA,A	NA,G	NA,1	NA,-inf	NA,inf	NA,0.632988	0.000190655	0.000381003
3	chr15:63813266:T:C	63813266	C,C	T,T	1,1	inf,inf	inf,inf	0.825668,1.6365	0.000190431	0.000380405
3	chr15:62584739:C:G	62584739	NA,G	NA,C	NA,1	NA,inf	NA,inf	NA,0.51431	0.000190274	0.000380222
3	chr15:63022024:C:T	63022024	NA,T	NA,C	NA,1	NA,-inf	NA,inf	NA,0.798102	0.000190255	0.000380171
3	chr15:62987267:C:T	62987267	NA,T	NA,C	NA,1	NA,inf	NA,inf	NA,0.618796	0.000190242	0.000380255
3	chr15:63399634:A:C	63399634	NA,C	NA,A	NA,1	NA,inf	NA,inf	NA,0.597353	0.000190159	0.000380025
3	chr15:63335473:ATTAT:A	63335473	A,A	ATTAT,ATTAT	1,1	-inf,inf	inf,inf	0.0404799,1.48535	0.000190106	0.000379999
3	chr15:63394536:T:A	63394536	NA,A	NA,T	NA,1	NA,-inf	NA,inf	NA,0.362752	0.000189991	0.000379705
3	chr15:62696888:A:G	62696888	G,G	A,A	1,1	inf,-inf	inf,inf	0.0965045,1.84373	0.000189712	0.000378895
3	chr15:63190868:G:A	63190868	A,A	G,G	1,1	-inf,-inf	inf,inf	0.130978,1.77494	0.000189678	0.000379045
3	chr15:62698772:C:T	62698772	T,T	C,C	1,1	inf,-inf	inf,inf	0.0201802,1.87457	0.000189609	0.000378721
3	chr15:62695280:C:T	62695280	T,T	C,C	1,1	inf,inf	inf,inf	1.31861,0.989636	0.000189572	0.000378458
3	chr15:62749667:A:G	62749667	NA,G	NA,A	NA,1	NA,inf	NA,inf	NA,0.531408	0.000189443	0.000378586
3	chr15:62808085:C:CT	62808085	CT,NA	C,NA	1,NA	inf,NA	inf,NA	1.00387,NA	0.000189325	0.000378353
3	chr15:62834173:GTGTTTTT:G	62834173	G,G	GTGTTTTT,GTGTTTTT	1,1	inf,inf	inf,inf	1.40161,0.761245	0.00018912	0.000378009
3	chr15:62556599:A:G	62556599	NA,G	NA,A	NA,1	NA,-inf	NA,inf	NA,0.50149	0.000188586	0.00037689
3	chr15:63112548:T:A	63112548	NA,A	NA,T	NA,1	NA,-inf	NA,inf	NA,0.407696	0.000188395	0.000376495
3	chr15:63425305:T:G	63425305	NA,G	NA,T	NA,1	NA,-inf	NA,inf	NA,0.414499	0.000188142	0.000376017
3	chr15:62706035:C:T	62706035	T,NA	C,NA	1,NA	-inf,NA	inf,NA	0.863453,NA	0.000187978	0.000375665
3	chr15:62834295:G:C	62834295	NA,C	NA,G	NA,1	NA,-inf	NA,inf	NA,0.609031	0.000187923	0.000375527
3	chr15:63813024:C:T	63813024	T,T	C,C	1,1	inf,inf	inf,inf	0.866051,1.60111	0.000187888	0.000375326
3	chr15:62745691:T:C	62745691	NA,C	NA,T	NA,1	NA,-inf	NA,inf	NA,0.516764	0.000187824	0.00037551
3	chr15:63216295:C:G	63216295	NA,G	NA,C	NA,1	NA,inf	NA,inf	NA,0.687398	0.000187695	0.000375129
3	chr15:63059404:C:T	63059404	NA,T	NA,C	NA,1	NA,-inf	NA,inf	NA,0.853139	0.000187645	0.000375324
3	chr15:62697556:C:T	62697556	T,T	C,C	1,1	inf,inf	inf,inf	1.3709,0.91959	0.000186873	0.000373082
3	chr15:62750062:C:T	62750062	NA,T	NA,C	NA,1	NA,-inf	NA,inf	NA,0.509837	0.00018686	0.000373584
3	chr15:62614856:T:C	62614856	NA,C	NA,T	NA,1	NA,-inf	NA,inf	NA,0.497634	0.000186792	0.000373328
3	chr15:62748160:G:A	62748160	NA,A	NA,G	NA,1	NA,inf	NA,inf	NA,0.521542	0.000186756	0.000373216
3	chr15:63485463:C:T	63485463	NA,T	NA,C	NA,1	NA,-inf	NA,inf	NA,0.502446	0.000186597	0.000372884
3	chr15:62864895:A:C	62864895	C,NA	A,NA	1,NA	inf,NA	inf,NA	0.842748,NA	0.000186489	0.000372691
3	chr15:63422638:C:T	63422638	NA,T	NA,C	NA,1	NA,-inf	NA,inf	NA,0.46664	0.000185799	0.000371375
3	chr15:62695596:T:C	62695596	C,C	T,T	1,1	inf,inf	inf,inf	1.34066,0.953973	0.000185767	0.00037087
3	chr15:63474553:G:A	63474553	NA,A	NA,G	NA,1	NA,inf	NA,inf	NA,0.453078	0.000185701	0.000371121
3	chr15:62994799:C:T	62994799	NA,T	NA,C	NA,1	NA,-inf	NA,inf	NA,0.293668	0.0001857	0.000371092
3	chr15:63245801:A:G	63245801	NA,G	NA,A	NA,1	NA,-inf	NA,inf	NA,0.340005	0.00018566	0.000371024
3	chr15:63215742:A:C	63215742	NA,C	NA,A	NA,1	NA,inf	NA,inf	NA,0.543325	0.000185598	0.000370923
3	chr15:63100848:G:A	63100848	NA,A	NA,G	NA,1	NA,-inf	NA,inf	NA,0.325496	0.000185495	0.000370688
3	chr15:63475385:C:T	63475385	NA,T	NA,C	NA,1	NA,inf	NA,inf	NA,0.435391	0.000185489	0.000370741
3	chr15:63593266:C:T	63593266	NA,T	NA,C	NA,1	NA,inf	NA,inf	NA,0.463918	0.000185382	0.000370444
3	chr15:62549957:G:A	62549957	NA,A	NA,G	NA,1	NA,-inf	NA,inf	NA,0.424085	0.000185272	0.000370256
3	chr15:63236452:G:A	63236452	NA,A	NA,G	NA,1	NA,inf	NA,inf	NA,0.541794	0.000185224	0.000370176
3	chr15:63732438:A:G	63732438	NA,G	NA,A	NA,1	NA,inf	NA,inf	NA,0.561779	0.00018516	0.000370012
3	chr15:63082866:C:T	63082866	NA,T	NA,C	NA,1	NA,inf	NA,inf	NA,0.278123	0.000184859	0.000369167
3	chr15:63402734:T:A	63402734	NA,A	NA,T	NA,1	NA,inf	NA,inf	NA,0.609911	0.00018476	0.000369242
3	chr15:63792706:G:A	63792706	NA,A	NA,G	NA,1	NA,-inf	NA,inf	NA,0.470593	0.000184736	0.000369238
3	chr15:62577801:G:A	62577801	NA,A	NA,G	NA,1	NA,-inf	NA,inf	NA,0.501171	0.000184684	0.000369106
3	chr15:63142930:G:A	63142930	A,A	G,G	1,1	inf,inf	inf,inf	0.588674,1.58882	0.000184659	0.0003689
3	chr15:63170982:A:T	63170982	NA,T	NA,A	NA,1	NA,inf	NA,inf	NA,0.472394	0.000184345	0.000368403
3	chr15:62984017:T:C	62984017	NA,C	NA,T	NA,1	NA,inf	NA,inf	NA,0.593595	0.000184302	0.00036838
3	chr15:63018009:C:T	63018009	NA,T	NA,C	NA,1	NA,-inf	NA,inf	NA,0.960598	0.000184272	0.000368755
3	chr15:63664726:C:T	63664726	T,NA	C,NA	1,NA	inf,NA	inf,NA	1.19169,NA	0.000184145	0.00036799
3	chr15:63506409:A:G	63506409	NA,G	NA,A	NA,1	NA,-inf	NA,inf	NA,0.465489	0.00018382	0.000367402
3	chr15:62817804:T:G	62817804	NA,G	NA,T	NA,1	NA,inf	NA,inf	NA,0.480002	0.000183746	0.000367196
3	chr15:63248812:A:C	63248812	NA,C	NA,A	NA,1	NA,inf	NA,inf	NA,0.53371	0.000183717	0.000367165
3	chr15:63421829:A:G	63421829	NA,G	NA,A	NA,1	NA,-inf	NA,inf	NA,0.419406	0.000183506	0.000366695
3	chr15:63065145:A:T	63065145	NA,T	NA,A	NA,1	NA,inf	NA,inf	NA,0.628408	0.000183499	0.000366699
3	chr15:63598787:G:C	63598787	NA,C	NA,G	NA,1	NA,inf	NA,inf	NA,0.54	0.000183491	0.000366679
3	chr15:63479271:A:T	63479271	T,NA	A,NA	1,NA	-inf,NA	inf,NA	0.949075,NA	0.000183471	0.00036666
3	chr15:62696910:A:G	62696910	G,G	A,A	1,1	inf,inf	inf,inf	1.29333,0.994965	0.000183433	0.000366202
3	chr15:63560647:G:A	63560647	NA,A	NA,G	NA,1	NA,-inf	NA,inf	NA,0.502051	0.000183384	0.000366496
3	chr15:63003449:A:G	63003449	NA,G	NA,A	NA,1	NA,inf	NA,inf	NA,0.593742	0.000183352	0.000366459
3	chr15:63144319:A:T	63144319	T,T	A,A	1,1	inf,inf	inf,inf	0.461663,1.42018	0.000183342	0.000366359
3	chr15:62797458:T:C	62797458	NA,C	NA,T	NA,1	NA,-inf	NA,inf	NA,0.442897	0.000183333	0.000366358
3	chr15:63146205:G:A	63146205	A,A	G,G	1,1	inf,inf	inf,inf	0.417209,1.36999	0.000183297	0.000366265
3	chr15:62561185:G:A	62561185	NA,A	NA,G	NA,1	NA,-inf	NA,inf	NA,0.472538	0.000183252	0.00036623
3	chr15:62800448:G:A	62800448	NA,A	NA,G	NA,1	NA,-inf	NA,inf	NA,0.429214	0.000183236	0.000366164
3	chr15:63353444:C:T	63353444	T,T	C,C	1,1	-inf,inf	inf,inf	0.0277217,1.54513	0.000183152	0.000366104
3	chr15:63445365:C:T	63445365	NA,T	NA,C	NA,1	NA,inf	NA,inf	NA,0.356069	0.000182997	0.000365703
3	chr15:63358401:G:A	63358401	NA,A	NA,G	NA,1	NA,inf	NA,inf	NA,0.551685	0.000182862	0.000365514
3	chr15:63090174:C:T	63090174	NA,T	NA,C	NA,1	NA,inf	NA,inf	NA,0.334331	0.000182645	0.000365021
3	chr15:63217141:T:C	63217141	NA,C	NA,T	NA,1	NA,inf	NA,inf	NA,0.768848	0.000182536	0.000364811
3	chr15:62754239:T:A	62754239	NA,A	NA,T	NA,1	NA,-inf	NA,inf	NA,0.373364	0.000182432	0.000364581
3	chr15:63000920:C:A	63000920	NA,A	NA,C	NA,1	NA,inf	NA,inf	NA,0.502093	0.000182318	0.00036443
3	chr15:62627862:A:G	62627862	NA,G	NA,A	NA,1	NA,inf	NA,inf	NA,0.574336	0.0001823	0.000364305
3	chr15:63068907:G:A	63068907	NA,A	NA,G	NA,1	NA,-inf	NA,inf	NA,0.804436	0.000182103	0.000364223
3	chr15:62603654:A:G	62603654	G,G	A,A	1,1	inf,-inf	inf,inf	0.15283,1.63272	0.000181906	0.000363788
3	chr15:63176557:C:A	63176557	NA,A	NA,C	NA,1	NA,inf	NA,inf	NA,0.531978	0.000181902	0.00036345
3	chr15:63716075:C:G	63716075	NA,G	NA,C	NA,1	NA,-inf	NA,inf	NA,0.460946	0.000181751	0.00036327
3	chr15:62709691:C:T	62709691	T,T	C,C	1,1	-inf,-inf	inf,inf	0.679306,1.33147	0.000181532	0.000362654
3	chr15:62864330:CT:C	62864330	NA,C	NA,CT	NA,1	NA,-inf	NA,inf	NA,0.452375	0.000181465	0.000362621
3	chr15:62687922:T:C	62687922	C,C	T,T	1,1	-inf,-inf	inf,inf	1.0927,1.0612	0.000181406	0.000362255
3	chr15:62748570:C:T	62748570	NA,T	NA,C	NA,1	NA,inf	NA,inf	NA,0.500159	0.000181295	0.000362305
3	chr15:63065544:A:G	63065544	NA,G	NA,A	NA,1	NA,inf	NA,inf	NA,0.241612	0.000181281	0.000362281
3	chr15:63673220:T:A	63673220	NA,A	NA,T	NA,1	NA,inf	NA,inf	NA,0.536155	0.000181221	0.000362151
3	chr15:62601684:C:A	62601684	NA,A	NA,C	NA,1	NA,-inf	NA,inf	NA,0.491125	0.000181149	0.000362046
3	chr15:62767432:C:G	62767432	G,G	C,C	1,1	-inf,-inf	inf,inf	0.0749869,1.93221	0.000181058	0.000361846
3	chr15:62948912:G:A	62948912	NA,A	NA,G	NA,1	NA,inf	NA,inf	NA,0.50613	0.000180991	0.000361748
3	chr15:62906476:C:T	62906476	NA,T	NA,C	NA,1	NA,inf	NA,inf	NA,0.513294	0.000180884	0.00036151
3	chr15:63605437:C:T	63605437	NA,T	NA,C	NA,1	NA,-inf	NA,inf	NA,0.572923	0.000180874	0.000361476
3	chr15:63068098:C:T	63068098	NA,T	NA,C	NA,1	NA,-inf	NA,inf	NA,0.796045	0.000180615	0.000361244
3	chr15:63361403:G:A	63361403	NA,A	NA,G	NA,1	NA,-inf	NA,inf	NA,0.316273	0.000180514	0.000360763
3	chr15:63685551:T:C	63685551	NA,C	NA,T	NA,1	NA,inf	NA,inf	NA,0.574015	0.0001804	0.000360467
3	chr15:62617440:G:A	62617440	NA,A	NA,G	NA,1	NA,inf	NA,inf	NA,0.484915	0.000180254	0.000360212
3	chr15:62944677:C:T	62944677	NA,T	NA,C	NA,1	NA,inf	NA,inf	NA,0.510478	0.000180035	0.000359835
3	chr15:63604902:A:T	63604902	NA,T	NA,A	NA,1	NA,-inf	NA,inf	NA,0.565212	0.000179948	0.000359627
3	chr15:62695051:A:G	62695051	NA,G	NA,A	NA,1	NA,inf	NA,inf	NA,0.42153	0.00017981	0.000359356
3	chr15:62794757:G:A	62794757	NA,A	NA,G	NA,1	NA,-inf	NA,inf	NA,0.435769	0.00017965	0.000359016
3	chr15:62615058:G:A	62615058	NA,A	NA,G	NA,1	NA,-inf	NA,inf	NA,0.467457	0.000179502	0.000358757
3	chr15:63505389:C:T	63505389	NA,T	NA,C	NA,1	NA,inf	NA,inf	NA,0.569593	0.000179492	0.000358655
3	chr15:63169043:C:T	63169043	NA,T	NA,C	NA,1	NA,inf	NA,inf	NA,0.571162	0.000179323	0.000358335
3	chr15:63003864:G:C	63003864	NA,C	NA,G	NA,1	NA,inf	NA,inf	NA,0.574833	0.000179296	0.000358393
3	chr15:63458194:G:A	63458194	NA,A	NA,G	NA,1	NA,-inf	NA,inf	NA,0.596316	0.000179269	0.000358237
3	chr15:63352112:G:A	63352112	NA,A	NA,G	NA,1	NA,inf	NA,inf	NA,0.657579	0.000179241	0.000358271
3	chr15:62745765:T:C	62745765	NA,C	NA,T	NA,1	NA,inf	NA,inf	NA,0.491819	0.000179202	0.000358121
3	chr15:63246361:T:C	63246361	C,C	T,T	1,1	inf,-inf	inf,inf	0.73445,0.826004	0.000179036	0.000357907
3	chr15:62818262:C:T	62818262	NA,T	NA,C	NA,1	NA,inf	NA,inf	NA,0.461528	0.000179003	0.000357718
3	chr15:62697247:A:G	62697247	G,G	A,A	1,1	inf,inf	inf,inf	1.26987,1.00455	0.00017885	0.000357053
3	chr15:62699044:T:C	62699044	NA,C	NA,T	NA,1	NA,inf	NA,inf	NA,0.540109	0.000178742	0.000357173
3	chr15:63432757:G:A	63432757	NA,A	NA,G	NA,1	NA,-inf	NA,inf	NA,0.422306	0.000178694	0.000357121
3	chr15:63667765:C:T	63667765	NA,T	NA,C	NA,1	NA,inf	NA,inf	NA,0.527673	0.000178426	0.000356559
3	chr15:63630397:T:C	63630397	NA,C	NA,T	NA,1	NA,-inf	NA,inf	NA,0.483007	0.000178353	0.000356467
3	chr15:63734024:G:A	63734024	A,NA	G,NA	1,NA	-inf,NA	inf,NA	0.433173,NA	0.000178316	0.000356356
3	chr15:62560681:T:C	62560681	NA,C	NA,T	NA,1	NA,-inf	NA,inf	NA,0.503972	0.000178244	0.000356394
3	chr15:62906989:T:C	62906989	C,C	T,T	1,1	inf,-inf	inf,inf	0.983446,1.60944	0.000178125	0.000356601
3	chr15:62651706:G:T	62651706	T,T	G,G	1,1	inf,inf	inf,inf	0.574135,1.72028	0.000178039	0.000355559
3	chr15:62745164:A:G	62745164	NA,G	NA,A	NA,1	NA,inf	NA,inf	NA,0.486529	0.000177961	0.000355642
3	chr15:63802601:T:TC	63802601	TC,TC	T,T	1,1	inf,inf	inf,inf	0.813277,1.69248	0.000177925	0.000355389
3	chr15:63143890:G:A	63143890	NA,A	NA,G	NA,1	NA,-inf	NA,inf	NA,0.571442	0.000177824	0.000355404
3	chr15:63159933:C:T	63159933	NA,T	NA,C	NA,1	NA,inf	NA,inf	NA,0.262377	0.000177803	0.000355335
3	chr15:63486160:C:T	63486160	NA,T	NA,C	NA,1	NA,-inf	NA,inf	NA,0.419747	0.000177691	0.000355053
3	chr15:63459383:A:G	63459383	NA,G	NA,A	NA,1	NA,-inf	NA,inf	NA,0.589616	0.00017769	0.000355083
3	chr15:62648941:G:A	62648941	NA,A	NA,G	NA,1	NA,inf	NA,inf	NA,0.498445	0.000177491	0.000354681
3	chr15:63291953:C:T	63291953	NA,T	NA,C	NA,1	NA,inf	NA,inf	NA,0.703229	0.000177473	0.000354694
3	chr15:63460250:G:T	63460250	NA,T	NA,G	NA,1	NA,-inf	NA,inf	NA,0.588565	0.000177473	0.000354649
3	chr15:63246226:G:A	63246226	NA,A	NA,G	NA,1	NA,-inf	NA,inf	NA,0.421901	0.000177426	0.000354574
3	chr15:62646465:T:C	62646465	NA,C	NA,T	NA,1	NA,inf	NA,inf	NA,0.486798	0.000177276	0.000354246
3	chr15:63169260:G:A	63169260	A,NA	G,NA	1,NA	inf,NA	inf,NA	0.496518,NA	0.000177245	0.000354211
3	chr15:63458950:G:A	63458950	NA,A	NA,G	NA,1	NA,-inf	NA,inf	NA,0.586921	0.000177118	0.000353939
3	chr15:63458505:A:G	63458505	NA,G	NA,A	NA,1	NA,-inf	NA,inf	NA,0.586921	0.000177118	0.000353939
3	chr15:63467194:C:CT	63467194	CT,CT	C,C	1,1	inf,-inf	inf,inf	0.0916041,1.87908	0.000177109	0.000353858
3	chr15:63801285:T:C	63801285	NA,C	NA,T	NA,1	NA,inf	NA,inf	NA,0.565231	0.000176986	0.000353651
3	chr15:62829336:C:T	62829336	T,NA	C,NA	1,NA	-inf,NA	inf,NA	1.12321,NA	0.000176614	0.00035295
3	chr15:63420242:C:T	63420242	T,T	C,C	1,1	inf,-inf	inf,inf	2.27585,0.176692	0.000176555	0.000352825
3	chr15:63240896:G:T	63240896	NA,T	NA,G	NA,1	NA,inf	NA,inf	NA,0.636223	0.000176534	0.000352802
3	chr15:62595074:A:C	62595074	C,NA	A,NA	1,NA	-inf,NA	inf,NA	0.993103,NA	0.000176463	0.000352658
3	chr15:63602654:T:C	63602654	NA,C	NA,T	NA,1	NA,-inf	NA,inf	NA,0.459907	0.000176383	0.000352479
3	chr15:62853214:C:T	62853214	NA,T	NA,C	NA,1	NA,-inf	NA,inf	NA,0.437564	0.000176257	0.000352217
3	chr15:63458067:C:T	63458067	NA,T	NA,C	NA,1	NA,-inf	NA,inf	NA,0.580388	0.000175722	0.000351151
3	chr15:63238766:A:C	63238766	C,C	A,A	1,1	-inf,-inf	inf,inf	0.412647,1.81423	0.000175676	0.000350996
3	chr15:63741688:C:T	63741688	NA,T	NA,C	NA,1	NA,inf	NA,inf	NA,0.476151	0.000175541	0.000350794
3	chr15:62963850:C:T	62963850	T,NA	C,NA	1,NA	inf,NA	inf,NA	2.16184,NA	0.000175452	0.000350648
3	chr15:63452954:T:C	63452954	NA,C	NA,T	NA,1	NA,-inf	NA,inf	NA,0.419207	0.00017533	0.000350293
3	chr15:62560011:C:T	62560011	T,T	C,C	1,1	-inf,inf	inf,inf	0.586742,1.44761	0.000175226	0.00035016
3	chr15:63005982:G:A	63005982	NA,A	NA,G	NA,1	NA,-inf	NA,inf	NA,0.275047	0.000175212	0.000350126
3	chr15:62766708:TCGACCTTTGCTGA:T	62766708	T,NA	TCGACCTTTGCTGA,NA	1,NA	inf,NA	inf,NA	0.820337,NA	0.000175201	0.000350139
3	chr15:63072110:A:T	63072110	NA,T	NA,A	NA,1	NA,-inf	NA,inf	NA,0.473659	0.00017511	0.000349941
3	chr15:63067959:G:T	63067959	NA,T	NA,G	NA,1	NA,-inf	NA,inf	NA,0.230668	0.000174927	0.000349678
3	chr15:63351419:C:T	63351419	NA,T	NA,C	NA,1	NA,inf	NA,inf	NA,0.622988	0.000174733	0.000349254
3	chr15:62812250:G:A	62812250	A,NA	G,NA	1,NA	-inf,NA	inf,NA	1.193,NA	0.000174699	0.00034913
3	chr15:63054177:T:A	63054177	NA,A	NA,T	NA,1	NA,-inf	NA,inf	NA,0.470076	0.000174655	0.000349032
3	chr15:63073303:G:A	63073303	NA,A	NA,G	NA,1	NA,-inf	NA,inf	NA,0.471446	0.000174603	0.000348927
3	chr15:63002673:G:A	63002673	NA,A	NA,G	NA,1	NA,-inf	NA,inf	NA,0.24886	0.00017458	0.000348878
3	chr15:63027568:G:A	63027568	NA,A	NA,G	NA,1	NA,inf	NA,inf	NA,0.290301	0.000174421	0.000348591
3	chr15:63555922:T:C	63555922	NA,C	NA,T	NA,1	NA,inf	NA,inf	NA,0.638435	0.000174127	0.000347999
3	chr15:63141062:T:C	63141062	NA,C	NA,T	NA,1	NA,inf	NA,inf	NA,0.285464	0.000174034	0.000347711
3	chr15:63279701:A:G	63279701	NA,G	NA,A	NA,1	NA,-inf	NA,inf	NA,0.338184	0.00017389	0.000347535
3	chr15:62664980:A:T	62664980	NA,T	NA,A	NA,1	NA,inf	NA,inf	NA,0.461734	0.000173862	0.000347476
3	chr15:63446202:C:T	63446202	NA,T	NA,C	NA,1	NA,-inf	NA,inf	NA,0.436445	0.0001736	0.000346921
3	chr15:63054788:G:C	63054788	NA,C	NA,G	NA,1	NA,-inf	NA,inf	NA,0.223888	0.000173565	0.000346955
3	chr15:63671334:T:C	63671334	NA,C	NA,T	NA,1	NA,inf	NA,inf	NA,0.495598	0.000173454	0.000346627
3	chr15:62778733:A:G	62778733	NA,G	NA,A	NA,1	NA,inf	NA,inf	NA,0.446897	0.000173386	0.000346525
3	chr15:62970637:G:A	62970637	NA,A	NA,G	NA,1	NA,inf	NA,inf	NA,0.582248	0.000173372	0.000346548
3	chr15:62986201:G:T	62986201	NA,T	NA,G	NA,1	NA,-inf	NA,inf	NA,0.472658	0.000173316	0.000346347
3	chr15:63164372:G:A	63164372	NA,A	NA,G	NA,1	NA,inf	NA,inf	NA,0.56618	0.000173302	0.000346287
3	chr15:63128870:A:G	63128870	NA,G	NA,A	NA,1	NA,-inf	NA,inf	NA,0.414635	0.000173168	0.000346058
3	chr15:62853240:C:T	62853240	NA,T	NA,C	NA,1	NA,-inf	NA,inf	NA,0.445979	0.000173145	0.000346063
3	chr15:63649655:A:C	63649655	NA,C	NA,A	NA,1	NA,inf	NA,inf	NA,0.502686	0.000172994	0.000345708
3	chr15:62940556:T:C	62940556	NA,C	NA,T	NA,1	NA,inf	NA,inf	NA,0.46419	0.000172946	0.000345682
3	chr15:63520285:A:T	63520285	NA,T	NA,A	NA,1	NA,-inf	NA,inf	NA,0.518795	0.000172797	0.000345337
3	chr15:63296097:G:A	63296097	NA,A	NA,G	NA,1	NA,inf	NA,inf	NA,0.424158	0.000172693	0.000345097
3	chr15:63199828:G:A	63199828	A,A	G,G	1,1	-inf,-inf	inf,inf	0.420937,1.20638	0.000172517	0.000344681
3	chr15:62816334:T:G	62816334	G,G	T,T	1,1	inf,-inf	inf,inf	1.03261,1.11926	0.000172309	0.000344804
3	chr15:62757302:T:C	62757302	NA,C	NA,T	NA,1	NA,-inf	NA,inf	NA,0.479005	0.000172094	0.00034393
3	chr15:63206286:A:G	63206286	NA,G	NA,A	NA,1	NA,inf	NA,inf	NA,0.241371	0.000172056	0.000343849
3	chr15:63693784:T:A	63693784	NA,A	NA,T	NA,1	NA,-inf	NA,inf	NA,0.550095	0.000171725	0.000343178
3	chr15:63293508:T:G	63293508	G,G	T,T	1,1	inf,inf	inf,inf	0.0502902,1.25494	0.000171679	0.000343173
3	chr15:62971605:C:T	62971605	NA,T	NA,C	NA,1	NA,inf	NA,inf	NA,0.574242	0.000171577	0.000342959
3	chr15:63809230:TAAAC:T	63809230	T,NA	TAAAC,NA	1,NA	inf,NA	inf,NA	1.20255,NA	0.000171552	0.000342826
3	chr15:62779346:C:T	62779346	NA,T	NA,C	NA,1	NA,-inf	NA,inf	NA,0.406213	0.000171402	0.00034254
3	chr15:63764216:C:T	63764216	NA,T	NA,C	NA,1	NA,inf	NA,inf	NA,0.497466	0.000171379	0.000342479
3	chr15:63422117:G:T	63422117	NA,T	NA,G	NA,1	NA,-inf	NA,inf	NA,0.370661	0.000171342	0.000342392
3	chr15:63667536:T:C	63667536	NA,C	NA,T	NA,1	NA,inf	NA,inf	NA,0.491713	0.00017125	0.000342224
3	chr15:63447137:TC:T	63447137	NA,T	NA,TC	NA,1	NA,-inf	NA,inf	NA,0.39217	0.000171224	0.000342145
3	chr15:62969688:A:G	62969688	NA,G	NA,A	NA,1	NA,inf	NA,inf	NA,0.564763	0.000171187	0.00034218
3	chr15:63156787:T:A	63156787	NA,A	NA,T	NA,1	NA,inf	NA,inf	NA,0.600684	0.000171181	0.000342118
3	chr15:63335411:T:A	63335411	A,NA	T,NA	1,NA	inf,NA	inf,NA	0.859484,NA	0.000171157	0.000342054
3	chr15:63337717:A:AGG	63337717	AGG,AGG	A,A	1,1	inf,inf	inf,inf	0.0691324,1.58277	0.000171086	0.000341988
3	chr15:62642648:G:A	62642648	NA,A	NA,G	NA,1	NA,inf	NA,inf	NA,0.469411	0.000170971	0.000341634
3	chr15:62640327:AG:A	62640327	NA,A	NA,AG	NA,1	NA,inf	NA,inf	NA,0.408899	0.000170943	0.000341592
3	chr15:63784987:T:G	63784987	G,G	T,T	1,1	inf,inf	inf,inf	0.852226,1.64843	0.00017091	0.000341377
3	chr15:63372942:G:T	63372942	NA,T	NA,G	NA,1	NA,-inf	NA,inf	NA,0.618972	0.000170735	0.000341387
3	chr15:63458414:C:A	63458414	NA,A	NA,C	NA,1	NA,-inf	NA,inf	NA,0.436705	0.000170731	0.000341218
3	chr15:62971550:T:C	62971550	NA,C	NA,T	NA,1	NA,inf	NA,inf	NA,0.56881	0.000170674	0.000341154
3	chr15:63158028:A:C	63158028	NA,C	NA,A	NA,1	NA,inf	NA,inf	NA,0.371652	0.000170558	0.000340868
3	chr15:62738860:G:T	62738860	NA,T	NA,G	NA,1	NA,-inf	NA,inf	NA,0.494458	0.000170361	0.000340456
3	chr15:63070027:T:C	63070027	NA,C	NA,T	NA,1	NA,-inf	NA,inf	NA,0.2154	0.000170233	0.000340292
3	chr15:62572856:G:A	62572856	NA,A	NA,G	NA,1	NA,-inf	NA,inf	NA,0.422446	0.000170175	0.000340102
3	chr15:63433941:T:C	63433941	NA,C	NA,T	NA,1	NA,-inf	NA,inf	NA,0.371905	0.000170155	0.000340019
3	chr15:63282890:G:A	63282890	NA,A	NA,G	NA,1	NA,-inf	NA,inf	NA,0.389827	0.000170153	0.000340042
3	chr15:63341534:T:C	63341534	NA,C	NA,T	NA,1	NA,inf	NA,inf	NA,0.504585	0.00016995	0.000339629
3	chr15:63169432:C:A	63169432	NA,A	NA,C	NA,1	NA,inf	NA,inf	NA,0.599303	0.000169917	0.00033959
3	chr15:63380233:G:A	63380233	NA,A	NA,G	NA,1	NA,-inf	NA,inf	NA,0.595469	0.000169851	0.000339597
3	chr15:62998859:G:A	62998859	NA,A	NA,G	NA,1	NA,inf	NA,inf	NA,0.447686	0.000169752	0.000339308
3	chr15:63432141:T:C	63432141	NA,C	NA,T	NA,1	NA,-inf	NA,inf	NA,0.369148	0.000169655	0.000339021
3	chr15:62696816:G:A	62696816	A,A	G,G	1,1	inf,inf	inf,inf	1.2119,1.03418	0.000169578	0.000338543
3	chr15:63055431:T:G	63055431	NA,G	NA,T	NA,1	NA,-inf	NA,inf	NA,0.211785	0.000169545	0.000338917
3	chr15:63553607:G:T	63553607	NA,T	NA,G	NA,1	NA,-inf	NA,inf	NA,0.397413	0.000169443	0.000338669
3	chr15:63818767:C:T	63818767	NA,T	NA,C	NA,1	NA,inf	NA,inf	NA,0.488669	0.000169378	0.000338482
3	chr15:63057478:A:T	63057478	NA,T	NA,A	NA,1	NA,-inf	NA,inf	NA,0.211076	0.000169366	0.000338559
3	chr15:62970918:T:C	62970918	NA,C	NA,T	NA,1	NA,inf	NA,inf	NA,0.561379	0.000169218	0.000338244
3	chr15:63055663:C:G	63055663	NA,G	NA,C	NA,1	NA,-inf	NA,inf	NA,0.209804	0.000169007	0.00033784
3	chr15:63255322:G:A	63255322	NA,A	NA,G	NA,1	NA,-inf	NA,inf	NA,0.601116	0.000168975	0.000337662
3	chr15:63213310:G:A	63213310	NA,A	NA,G	NA,1	NA,inf	NA,inf	NA,0.227802	0.000168745	0.000337232
3	chr15:62630990:T:G	62630990	NA,G	NA,T	NA,1	NA,-inf	NA,inf	NA,0.457275	0.000168733	0.000337171
3	chr15:63655259:CAG:C	63655259	C,NA	CAG,NA	1,NA	inf,NA	inf,NA	1.13442,NA	0.000168681	0.000337091
3	chr15:63814282:T:C	63814282	NA,C	NA,T	NA,1	NA,-inf	NA,inf	NA,0.367132	0.000168369	0.000336455
3	chr15:62777922:A:G	62777922	NA,G	NA,A	NA,1	NA,-inf	NA,inf	NA,0.416767	0.00016834	0.000336396
3	chr15:63287581:T:C	63287581	C,C	T,T	1,1	inf,inf	inf,inf	0.0144956,1.19653	0.000168292	0.000336399
3	chr15:62602889:T:A	62602889	NA,A	NA,T	NA,1	NA,-inf	NA,inf	NA,0.432809	0.00016817	0.000336109
3	chr15:62704331:A:G	62704331	G,G	A,A	1,1	-inf,-inf	inf,inf	0.939056,1.20854	0.00016816	0.000335794
3	chr15:63064622:A:G	63064622	NA,G	NA,A	NA,1	NA,inf	NA,inf	NA,0.784569	0.000168148	0.000336055
3	chr15:62607643:C:T	62607643	NA,T	NA,C	NA,1	NA,-inf	NA,inf	NA,0.438593	0.000168111	0.000336007
3	chr15:63388537:T:C	63388537	NA,C	NA,T	NA,1	NA,-inf	NA,inf	NA,0.564689	0.000167882	0.000335662
3	chr15:63140296:A:T	63140296	T,T	A,A	1,1	inf,inf	inf,inf	0.581954,1.38375	0.000167841	0.000335394
3	chr15:63074162:C:G	63074162	NA,G	NA,C	NA,1	NA,-inf	NA,inf	NA,0.204207	0.000167641	0.000335109
3	chr15:63015184:G:A	63015184	NA,A	NA,G	NA,1	NA,-inf	NA,inf	NA,0.682384	0.000167598	0.000334908
3	chr15:63375486:C:T	63375486	NA,T	NA,C	NA,1	NA,-inf	NA,inf	NA,0.582141	0.000167533	0.000334961
3	chr15:63634090:A:G	63634090	NA,G	NA,A	NA,1	NA,inf	NA,inf	NA,0.484069	0.000167408	0.000334544
3	chr15:63668348:C:T	63668348	NA,T	NA,C	NA,1	NA,inf	NA,inf	NA,0.470433	0.000167405	0.000334542
3	chr15:63072843:T:A	63072843	NA,A	NA,T	NA,1	NA,-inf	NA,inf	NA,0.203108	0.000167322	0.000334473
3	chr15:63386790:C:T	63386790	NA,T	NA,C	NA,1	NA,-inf	NA,inf	NA,0.578237	0.000167301	0.000334496
3	chr15:63403257:C:G	63403257	NA,G	NA,C	NA,1	NA,inf	NA,inf	NA,0.612194	0.000167238	0.000334232
3	chr15:63488152:C:T	63488152	NA,T	NA,C	NA,1	NA,-inf	NA,inf	NA,0.408644	0.000167156	0.000334017
3	chr15:62865757:A:C	62865757	C,C	A,A	1,1	inf,inf	inf,inf	1.5218,0.864777	0.000167092	0.000333976
3	chr15:62579972:A:T	62579972	NA,T	NA,A	NA,1	NA,-inf	NA,inf	NA,0.385862	0.000166956	0.000333689
3	chr15:63066990:G:A	63066990	NA,A	NA,G	NA,1	NA,inf	NA,inf	NA,0.776653	0.000166823	0.000333406
3	chr15:63325833:G:A	63325833	A,A	G,G	1,1	-inf,inf	inf,inf	0.0666489,1.3623	0.000166821	0.000333455
3	chr15:63480549:A:G	63480549	NA,G	NA,A	NA,1	NA,inf	NA,inf	NA,0.390287	0.000166813	0.000333334
3	chr15:63323472:G:C	63323472	C,C	G,G	1,1	-inf,inf	inf,inf	0.0680035,1.3606	0.000166773	0.00033336
3	chr15:62719039:C:G	62719039	NA,G	NA,C	NA,1	NA,-inf	NA,inf	NA,0.416978	0.000166667	0.000333108
3	chr15:63238161:G:A	63238161	NA,A	NA,G	NA,1	NA,inf	NA,inf	NA,0.221351	0.000166667	0.00033308
3	chr15:62860707:C:T	62860707	T,NA	C,NA	1,NA	inf,NA	inf,NA	0.862805,NA	0.00016662	0.00033299
3	chr15:62722607:C:G	62722607	NA,G	NA,C	NA,1	NA,-inf	NA,inf	NA,0.400433	0.000166574	0.000332899
3	chr15:62863783:CCAG:C	62863783	NA,C	NA,CCAG	NA,1	NA,-inf	NA,inf	NA,0.367074	0.000166472	0.000332693
3	chr15:62966128:G:A	62966128	NA,A	NA,G	NA,1	NA,inf	NA,inf	NA,0.525058	0.000166448	0.00033268
3	chr15:62970841:A:G	62970841	NA,G	NA,A	NA,1	NA,inf	NA,inf	NA,0.54717	0.000166418	0.000332646
3	chr15:63263610:G:A	63263610	NA,A	NA,G	NA,1	NA,inf	NA,inf	NA,0.290088	0.000166389	0.000332527
3	chr15:62863787:A:T	62863787	NA,T	NA,A	NA,1	NA,-inf	NA,inf	NA,0.366193	0.000166278	0.000332304
3	chr15:63199375:A:T	63199375	NA,T	NA,A	NA,1	NA,inf	NA,inf	NA,0.234111	0.000166261	0.000332188
3	chr15:62848889:C:G	62848889	NA,G	NA,C	NA,1	NA,-inf	NA,inf	NA,0.374141	0.000166224	0.000332199
3	chr15:63410790:C:T	63410790	NA,T	NA,C	NA,1	NA,inf	NA,inf	NA,0.357788	0.000166147	0.000332051
3	chr15:62834630:C:T	62834630	NA,T	NA,C	NA,1	NA,-inf	NA,inf	NA,0.503942	0.000166113	0.000331964
3	chr15:63551246:C:T	63551246	NA,T	NA,C	NA,1	NA,-inf	NA,inf	NA,0.447171	0.000166087	0.000331913
3	chr15:63781821:A:G	63781821	G,G	A,A	1,1	inf,inf	inf,inf	0.78967,1.6639	0.000165913	0.000331396
3	chr15:63370949:G:T	63370949	NA,T	NA,G	NA,1	NA,-inf	NA,inf	NA,0.30339	0.000165794	0.000331326
3	chr15:62663161:T:C	62663161	C,C	T,T	1,1	-inf,-inf	inf,inf	0.512968,1.80412	0.000165609	0.000330793
3	chr15:63326051:G:A	63326051	A,A	G,G	1,1	-inf,inf	inf,inf	0.0638032,1.36228	0.000165537	0.000330889
3	chr15:62858280:T:C	62858280	NA,C	NA,T	NA,1	NA,inf	NA,inf	NA,0.467552	0.000165483	0.000330734
3	chr15:63197822:CA:C	63197822	NA,C	NA,CA	NA,1	NA,inf	NA,inf	NA,0.579882	0.000165409	0.000330575
3	chr15:62769717:G:A	62769717	NA,A	NA,G	NA,1	NA,-inf	NA,inf	NA,0.36463	0.000165155	0.000330073
3	chr15:63142028:G:GT	63142028	NA,GT	NA,G	NA,1	NA,-inf	NA,inf	NA,0.247909	0.000165152	0.000330046
3	chr15:63703657:G:A	63703657	NA,A	NA,G	NA,1	NA,inf	NA,inf	NA,0.579007	0.000164998	0.000329753
3	chr15:62863353:C:G	62863353	G,NA	C,NA	1,NA	inf,NA	inf,NA	0.768524,NA	0.000164692	0.000329134
3	chr15:63741271:C:T	63741271	NA,T	NA,C	NA,1	NA,-inf	NA,inf	NA,0.415704	0.000164679	0.000329139
3	chr15:62901252:C:T	62901252	NA,T	NA,C	NA,1	NA,-inf	NA,inf	NA,0.318565	0.00016466	0.000329065
3	chr15:63403593:T:C	63403593	NA,C	NA,T	NA,1	NA,-inf	NA,inf	NA,0.68631	0.000164604	0.000328919
3	chr15:63053781:A:G	63053781	NA,G	NA,A	NA,1	NA,-inf	NA,inf	NA,0.19053	0.000164555	0.000328939
3	chr15:63357132:T:C	63357132	NA,C	NA,T	NA,1	NA,inf	NA,inf	NA,0.466638	0.000164399	0.000328604
3	chr15:63338395:T:C	63338395	NA,C	NA,T	NA,1	NA,inf	NA,inf	NA,0.474964	0.000164317	0.000328375
3	chr15:62805632:A:G	62805632	NA,G	NA,A	NA,1	NA,inf	NA,inf	NA,0.397769	0.00016425	0.00032829
3	chr15:63396443:G:A	63396443	NA,A	NA,G	NA,1	NA,-inf	NA,inf	NA,0.553064	0.00016407	0.000328002
3	chr15:63412646:T:C	63412646	NA,C	NA,T	NA,1	NA,inf	NA,inf	NA,0.34875	0.00016401	0.000327782
3	chr15:63632138:G:A	63632138	NA,A	NA,G	NA,1	NA,inf	NA,inf	NA,0.462986	0.000163915	0.000327566
3	chr15:62937017:G:T	62937017	NA,T	NA,G	NA,1	NA,-inf	NA,inf	NA,0.408062	0.000163886	0.000327505
3	chr15:62737856:T:C	62737856	NA,C	NA,T	NA,1	NA,inf	NA,inf	NA,0.403108	0.000163879	0.000327502
3	chr15:62954013:G:A	62954013	NA,A	NA,G	NA,1	NA,-inf	NA,inf	NA,0.437447	0.000163852	0.000327437
3	chr15:62648800:C:T	62648800	NA,T	NA,C	NA,1	NA,inf	NA,inf	NA,0.376945	0.000163816	0.000327341
3	chr15:63525253:T:C	63525253	NA,C	NA,T	NA,1	NA,-inf	NA,inf	NA,0.450463	0.000163592	0.000326944
3	chr15:63768024:TATTCTTA:T	63768024	NA,T	NA,TATTCTTA	NA,1	NA,-inf	NA,inf	NA,0.407713	0.000163363	0.00032651
3	chr15:62583928:A:T	62583928	NA,T	NA,A	NA,1	NA,-inf	NA,inf	NA,0.391928	0.000163317	0.000326393
3	chr15:63075491:C:T	63075491	NA,T	NA,C	NA,1	NA,-inf	NA,inf	NA,0.188458	0.000163129	0.000326084
3	chr15:62739895:A:G	62739895	NA,G	NA,A	NA,1	NA,-inf	NA,inf	NA,0.396374	0.000163072	0.000326009
3	chr15:63643713:A:G	63643713	NA,G	NA,A	NA,1	NA,inf	NA,inf	NA,0.462085	0.000162789	0.000325313
3	chr15:62585006:C:T	62585006	NA,T	NA,C	NA,1	NA,-inf	NA,inf	NA,0.387815	0.000162734	0.000325226
3	chr15:62718169:CT:C	62718169	NA,C	NA,CT	NA,1	NA,inf	NA,inf	NA,0.420346	0.000162689	0.000325126
3	chr15:63688325:G:A	63688325	NA,A	NA,G	NA,1	NA,inf	NA,inf	NA,0.454209	0.000162657	0.000325055
3	chr15:62841003:A:C	62841003	C,NA	A,NA	1,NA	inf,NA	inf,NA	0.619495,NA	0.000162602	0.000324965
3	chr15:62839477:G:C	62839477	NA,C	NA,G	NA,1	NA,inf	NA,inf	NA,0.49138	0.000162335	0.000324397
3	chr15:63427438:C:T	63427438	NA,T	NA,C	NA,1	NA,inf	NA,inf	NA,0.354298	0.000162301	0.000324367
3	chr15:62920478:G:A	62920478	NA,A	NA,G	NA,1	NA,-inf	NA,inf	NA,0.487108	0.000162298	0.000324373
3	chr15:62639610:C:G	62639610	NA,G	NA,C	NA,1	NA,-inf	NA,inf	NA,0.407327	0.000162278	0.000324298
3	chr15:63525493:A:G	63525493	NA,G	NA,A	NA,1	NA,-inf	NA,inf	NA,0.468941	0.000162241	0.000324243
3	chr15:63196023:A:G	63196023	NA,G	NA,A	NA,1	NA,inf	NA,inf	NA,0.202543	0.000162181	0.000324116
3	chr15:63530820:A:G	63530820	NA,G	NA,A	NA,1	NA,-inf	NA,inf	NA,0.382724	0.000162109	0.000324008
3	chr15:63608083:T:C	63608083	NA,C	NA,T	NA,1	NA,inf	NA,inf	NA,0.46009	0.000162097	0.000323934
3	chr15:63225746:G:A	63225746	NA,A	NA,G	NA,1	NA,inf	NA,inf	NA,0.20329	0.000162005	0.000323763
3	chr15:63526927:C:T	63526927	NA,T	NA,C	NA,1	NA,-inf	NA,inf	NA,0.38628	0.000161979	0.000323748
3	chr15:63614471:T:A	63614471	NA,A	NA,T	NA,1	NA,inf	NA,inf	NA,0.454501	0.000161973	0.000323685
3	chr15:62682429:T:C	62682429	NA,C	NA,T	NA,1	NA,inf	NA,inf	NA,0.459199	0.000161879	0.000323482
3	chr15:62767626:A:G	62767626	G,G	A,A	1,1	-inf,-inf	inf,inf	0.28541,1.75147	0.000161821	0.000323418
3	chr15:63200525:C:T	63200525	NA,T	NA,C	NA,1	NA,inf	NA,inf	NA,0.663094	0.000161809	0.000323396
3	chr15:62952077:G:A	62952077	NA,A	NA,G	NA,1	NA,-inf	NA,inf	NA,0.429824	0.00016172	0.000323179
3	chr15:63410480:A:G	63410480	NA,G	NA,A	NA,1	NA,-inf	NA,inf	NA,0.291521	0.000161705	0.000323182
3	chr15:63219254:C:T	63219254	NA,T	NA,C	NA,1	NA,inf	NA,inf	NA,0.201374	0.0001617	0.000323154
3	chr15:62664509:C:G	62664509	G,G	C,C	1,1	-inf,-inf	inf,inf	1.17555,1.33148	0.000161691	0.000322977
3	chr15:62878677:A:C	62878677	NA,C	NA,A	NA,1	NA,-inf	NA,inf	NA,0.338319	0.000161569	0.000322898
3	chr15:62964810:A:G	62964810	NA,G	NA,A	NA,1	NA,-inf	NA,inf	NA,0.418076	0.00016143	0.0003226
3	chr15:63219767:T:C	63219767	NA,C	NA,T	NA,1	NA,inf	NA,inf	NA,0.199468	0.000161326	0.000322407
3	chr15:63370948:G:A	63370948	A,A	G,G	1,1	inf,inf	inf,inf	0.130736,1.62627	0.000161201	0.000322234
3	chr15:63763230:T:C	63763230	NA,C	NA,T	NA,1	NA,inf	NA,inf	NA,0.444948	0.000161174	0.000322091
3	chr15:63388043:A:C	63388043	NA,C	NA,A	NA,1	NA,-inf	NA,inf	NA,0.543059	0.00016117	0.00032223
3	chr15:63230483:G:A	63230483	NA,A	NA,G	NA,1	NA,inf	NA,inf	NA,0.198515	0.000161093	0.000321941
3	chr15:63205253:T:C	63205253	NA,C	NA,T	NA,1	NA,inf	NA,inf	NA,0.198201	0.000161011	0.000321778
3	chr15:63766735:T:C	63766735	NA,C	NA,T	NA,1	NA,inf	NA,inf	NA,0.516209	0.000160918	0.000321548
3	chr15:63788843:C:T	63788843	T,NA	C,NA	1,NA	-inf,NA	inf,NA	1.23587,NA	0.000160875	0.000321512
3	chr15:63130483:G:A	63130483	NA,A	NA,G	NA,1	NA,-inf	NA,inf	NA,0.229573	0.000160835	0.000321419
3	chr15:63075267:G:C	63075267	NA,C	NA,G	NA,1	NA,inf	NA,inf	NA,0.569153	0.000160816	0.000321408
3	chr15:63512375:CTTCT:C	63512375	NA,C	NA,CTTCT	NA,1	NA,-inf	NA,inf	NA,0.308165	0.000160696	0.000321159
3	chr15:63813543:A:G	63813543	NA,G	NA,A	NA,1	NA,inf	NA,inf	NA,0.444022	0.000160583	0.00032091
3	chr15:63812047:T:G	63812047	NA,G	NA,T	NA,1	NA,inf	NA,inf	NA,0.514905	0.000160578	0.000320869
3	chr15:63779122:A:G	63779122	NA,G	NA,A	NA,1	NA,inf	NA,inf	NA,0.514365	0.000160519	0.000320752
3	chr15:63799557:C:A	63799557	NA,A	NA,C	NA,1	NA,inf	NA,inf	NA,0.442632	0.000160429	0.000320601
3	chr15:63701923:T:C	63701923	C,NA	T,NA	1,NA	inf,NA	inf,NA	1.16316,NA	0.000160417	0.000320578
3	chr15:62578499:G:T	62578499	NA,T	NA,G	NA,1	NA,inf	NA,inf	NA,0.426511	0.000160374	0.000320519
3	chr15:63301414:A:G	63301414	NA,G	NA,A	NA,1	NA,inf	NA,inf	NA,0.257473	0.00016021	0.000320179
3	chr15:62850245:C:T	62850245	NA,T	NA,C	NA,1	NA,-inf	NA,inf	NA,0.383006	0.000160197	0.000320353
3	chr15:63483073:A:G	63483073	NA,G	NA,A	NA,1	NA,-inf	NA,inf	NA,0.386581	0.000160075	0.000319895
3	chr15:63675786:A:G	63675786	NA,G	NA,A	NA,1	NA,-inf	NA,inf	NA,0.395861	0.000160071	0.000319927
3	chr15:63714637:C:T	63714637	NA,T	NA,C	NA,1	NA,inf	NA,inf	NA,0.400959	0.000159888	0.000319497
3	chr15:63240979:C:T	63240979	T,T	C,C	1,1	-inf,-inf	inf,inf	0.240733,1.48078	0.000159836	0.000319297
3	chr15:62600779:C:G	62600779	NA,G	NA,C	NA,1	NA,-inf	NA,inf	NA,0.392303	0.000159832	0.000319442
3	chr15:63280482:CTT:C	63280482	C,C	CTT,CTT	1,1	inf,inf	inf,inf	0.0363412,1.21191	0.000159635	0.000319098
3	chr15:62970226:T:A	62970226	NA,A	NA,T	NA,1	NA,inf	NA,inf	NA,0.427557	0.000159578	0.00031896
3	chr15:63823405:G:A	63823405	NA,A	NA,G	NA,1	NA,inf	NA,inf	NA,0.437522	0.000159564	0.000318873
3	chr15:62732679:A:G	62732679	NA,G	NA,A	NA,1	NA,-inf	NA,inf	NA,0.384788	0.000159487	0.000318842
3	chr15:63702719:T:C	63702719	NA,C	NA,T	NA,1	NA,-inf	NA,inf	NA,0.392305	0.000159265	0.000318318
3	chr15:62876408:C:T	62876408	NA,T	NA,C	NA,1	NA,-inf	NA,inf	NA,0.329467	0.000159251	0.000318263
3	chr15:62837468:T:G	62837468	NA,G	NA,T	NA,1	NA,inf	NA,inf	NA,0.435224	0.000159205	0.000318177
3	chr15:62606599:C:T	62606599	NA,T	NA,C	NA,1	NA,inf	NA,inf	NA,0.38065	0.000159182	0.000318115
3	chr15:63149966:C:T	63149966	NA,T	NA,C	NA,1	NA,inf	NA,inf	NA,0.427598	0.000159041	0.000317851
3	chr15:63439829:G:C	63439829	NA,C	NA,G	NA,1	NA,inf	NA,inf	NA,0.332873	0.000158958	0.000317684
3	chr15:62833734:A:G	62833734	G,G	A,A	1,1	-inf,-inf	inf,inf	1.60946,0.552184	0.000158927	0.000317486
3	chr15:62970426:C:T	62970426	NA,T	NA,C	NA,1	NA,-inf	NA,inf	NA,0.420413	0.000158899	0.000317858
3	chr15:62572958:G:C	62572958	NA,C	NA,G	NA,1	NA,inf	NA,inf	NA,0.40506	0.000158726	0.000317175
3	chr15:63214962:C:T	63214962	NA,T	NA,C	NA,1	NA,inf	NA,inf	NA,0.18848	0.000158699	0.000317158
3	chr15:62712505:G:A	62712505	A,A	G,G	1,1	-inf,-inf	inf,inf	1.69268,0.610033	0.000158692	0.000316926
3	chr15:63718543:A:C	63718543	NA,C	NA,A	NA,1	NA,inf	NA,inf	NA,0.428167	0.000158667	0.00031708
3	chr15:62646035:G:A	62646035	NA,A	NA,G	NA,1	NA,inf	NA,inf	NA,0.393722	0.000158521	0.000316802
3	chr15:63015118:G:A	63015118	NA,A	NA,G	NA,1	NA,-inf	NA,inf	NA,0.547463	0.000158378	0.000316503
3	chr15:62654680:G:A	62654680	NA,A	NA,G	NA,1	NA,-inf	NA,inf	NA,0.439521	0.000158376	0.00031664
3	chr15:62724884:T:C	62724884	NA,C	NA,T	NA,1	NA,-inf	NA,inf	NA,0.378174	0.000158151	0.00031617
3	chr15:62661950:T:C	62661950	NA,C	NA,T	NA,1	NA,inf	NA,inf	NA,0.405798	0.000158072	0.000315901
3	chr15:62590071:A:G	62590071	NA,G	NA,A	NA,1	NA,-inf	NA,inf	NA,0.335156	0.000157999	0.000315757
3	chr15:63414804:C:A	63414804	NA,A	NA,C	NA,1	NA,-inf	NA,inf	NA,0.38235	0.000157984	0.000315725
3	chr15:63298794:C:T	63298794	T,T	C,C	1,1	-inf,inf	inf,inf	0.00723555,1.12361	0.000157901	0.000315623
3	chr15:63230428:G:A	63230428	A,A	G,G	1,1	inf,inf	inf,inf	0.0704856,1.18052	0.000157802	0.000315303
3	chr15:63524203:T:C	63524203	NA,C	NA,T	NA,1	NA,-inf	NA,inf	NA,0.444702	0.000157779	0.000315326
3	chr15:63758295:A:G	63758295	NA,G	NA,A	NA,1	NA,inf	NA,inf	NA,0.377558	0.000157578	0.000314906
3	chr15:62669390:T:G	62669390	NA,G	NA,T	NA,1	NA,-inf	NA,inf	NA,0.367907	0.000157369	0.000314538
3	chr15:62971594:T:C	62971594	NA,C	NA,T	NA,1	NA,inf	NA,inf	NA,0.41518	0.00015715	0.000314107
3	chr15:62863137:C:T	62863137	T,NA	C,NA	1,NA	inf,NA	inf,NA	0.743263,NA	0.00015711	0.000313983
3	chr15:62714726:G:A	62714726	NA,A	NA,G	NA,1	NA,inf	NA,inf	NA,0.377892	0.000157074	0.000313897
3	chr15:63637124:T:C	63637124	NA,C	NA,T	NA,1	NA,inf	NA,inf	NA,0.429518	0.000157034	0.000313815
3	chr15:62849994:C:T	62849994	NA,T	NA,C	NA,1	NA,inf	NA,inf	NA,0.333526	0.000157032	0.000313836
3	chr15:62576837:A:T	62576837	NA,T	NA,A	NA,1	NA,inf	NA,inf	NA,0.355492	0.000156998	0.000313766
3	chr15:62581719:T:C	62581719	NA,C	NA,T	NA,1	NA,inf	NA,inf	NA,0.355553	0.000156992	0.000313738
3	chr15:62950671:C:A	62950671	NA,A	NA,C	NA,1	NA,inf	NA,inf	NA,0.370745	0.000156969	0.000313751
3	chr15:63062742:TC:T	63062742	NA,T	NA,TC	NA,1	NA,inf	NA,inf	NA,0.496364	0.000156967	0.000313689
3	chr15:63293031:C:G	63293031	NA,G	NA,C	NA,1	NA,-inf	NA,inf	NA,0.324987	0.000156966	0.000313693
3	chr15:63524299:C:T	63524299	NA,T	NA,C	NA,1	NA,-inf	NA,inf	NA,0.41435	0.000156876	0.00031352
3	chr15:63062744:C:T	63062744	NA,T	NA,C	NA,1	NA,inf	NA,inf	NA,0.495248	0.000156783	0.000313321
3	chr15:62580701:G:C	62580701	NA,C	NA,G	NA,1	NA,inf	NA,inf	NA,0.412506	0.000156771	0.00031332
3	chr15:62632210:G:A	62632210	NA,A	NA,G	NA,1	NA,inf	NA,inf	NA,0.469784	0.000156654	0.000313064
3	chr15:63260693:AT:A	63260693	NA,A	NA,AT	NA,1	NA,inf	NA,inf	NA,0.433867	0.000156501	0.000312732
3	chr15:63683797:A:T	63683797	NA,T	NA,A	NA,1	NA,inf	NA,inf	NA,0.418138	0.000156453	0.000312658
3	chr15:62992932:C:T	62992932	NA,T	NA,C	NA,1	NA,-inf	NA,inf	NA,0.396595	0.000156188	0.000312163
3	chr15:62626103:A:G	62626103	NA,G	NA,A	NA,1	NA,inf	NA,inf	NA,0.445294	0.000156182	0.000312118
3	chr15:62837830:T:C	62837830	NA,C	NA,T	NA,1	NA,inf	NA,inf	NA,0.432755	0.000156083	0.0003119
3	chr15:62751013:A:G	62751013	NA,G	NA,A	NA,1	NA,-inf	NA,inf	NA,0.383839	0.000156005	0.000311791
3	chr15:63394165:C:T	63394165	NA,T	NA,C	NA,1	NA,-inf	NA,inf	NA,0.461514	0.000155948	0.000311672
3	chr15:63328506:T:C	63328506	C,C	T,T	1,1	-inf,inf	inf,inf	0.0496377,1.35324	0.000155917	0.000311661
3	chr15:62762956:A:G	62762956	G,NA	A,NA	1,NA	-inf,NA	inf,NA	0.651501,NA	0.000155893	0.000311553
3	chr15:62874826:C:T	62874826	NA,T	NA,C	NA,1	NA,-inf	NA,inf	NA,0.312249	0.000155805	0.000311378
3	chr15:63150574:A:G	63150574	NA,G	NA,A	NA,1	NA,inf	NA,inf	NA,0.51878	0.000155752	0.000311286
3	chr15:63380726:C:T	63380726	T,T	C,C	1,1	inf,inf	inf,inf	0.420055,0.904226	0.000155748	0.000311371
3	chr15:63745319:C:T	63745319	NA,T	NA,C	NA,1	NA,-inf	NA,inf	NA,0.364364	0.000155722	0.000311236
3	chr15:63224117:A:G	63224117	NA,G	NA,A	NA,1	NA,inf	NA,inf	NA,0.189879	0.000155619	0.000310934
3	chr15:62605752:A:G	62605752	NA,G	NA,A	NA,1	NA,inf	NA,inf	NA,0.365269	0.000155579	0.000310915
3	chr15:62747962:G:T	62747962	NA,T	NA,G	NA,1	NA,-inf	NA,inf	NA,0.340311	0.000155492	0.000310757
3	chr15:62965002:C:T	62965002	NA,T	NA,C	NA,1	NA,-inf	NA,inf	NA,0.20947	0.000155491	0.000310729
3	chr15:62855409:C:T	62855409	T,NA	C,NA	1,NA	inf,NA	inf,NA	0.742654,NA	0.000155473	0.000310713
3	chr15:62583672:A:G	62583672	NA,G	NA,A	NA,1	NA,inf	NA,inf	NA,0.355721	0.000155386	0.000310534
3	chr15:62613665:G:A	62613665	NA,A	NA,G	NA,1	NA,inf	NA,inf	NA,0.362303	0.000155368	0.0003105
3	chr15:63410010:G:GT	63410010	NA,GT	NA,G	NA,1	NA,-inf	NA,inf	NA,0.242313	0.000155274	0.000310309
3	chr15:62744616:G:A	62744616	NA,A	NA,G	NA,1	NA,-inf	NA,inf	NA,0.329782	0.000155229	0.000310227
3	chr15:62855408:G:T	62855408	T,NA	G,NA	1,NA	inf,NA	inf,NA	0.741793,NA	0.000155124	0.000310016
3	chr15:62580907:G:T	62580907	NA,T	NA,G	NA,1	NA,inf	NA,inf	NA,0.40321	0.000155081	0.000309943
3	chr15:62909072:C:A	62909072	NA,A	NA,C	NA,1	NA,inf	NA,inf	NA,0.312404	0.000155001	0.000309791
3	chr15:63357499:G:A	63357499	NA,A	NA,G	NA,1	NA,-inf	NA,inf	NA,0.250401	0.000154985	0.000309738
3	chr15:62973133:G:A	62973133	NA,A	NA,G	NA,1	NA,inf	NA,inf	NA,0.40309	0.000154977	0.000309763
3	chr15:62909283:C:T	62909283	NA,T	NA,C	NA,1	NA,inf	NA,inf	NA,0.33088	0.000154729	0.000309242
3	chr15:62605518:A:G	62605518	NA,G	NA,A	NA,1	NA,inf	NA,inf	NA,0.360112	0.000154632	0.000309024
3	chr15:62970941:C:T	62970941	NA,T	NA,C	NA,1	NA,inf	NA,inf	NA,0.400353	0.000154583	0.000308976
3	chr15:63311549:T:G	63311549	NA,G	NA,T	NA,1	NA,-inf	NA,inf	NA,0.327843	0.000154494	0.000308762
3	chr15:63339269:A:AT	63339269	AT,AT	A,A	1,1	inf,inf	inf,inf	0.0765975,1.53308	0.000154492	0.000308822
3	chr15:63317350:G:T	63317350	NA,T	NA,G	NA,1	NA,inf	NA,inf	NA,0.351673	0.000154473	0.000308725
3	chr15:62742403:G:A	62742403	NA,A	NA,G	NA,1	NA,-inf	NA,inf	NA,0.33472	0.00015443	0.000308636
3	chr15:63153813:G:A	63153813	A,A	G,G	1,1	inf,inf	inf,inf	0.373849,1.35308	0.000154401	0.000308594
3	chr15:62806545:C:G	62806545	NA,G	NA,C	NA,1	NA,-inf	NA,inf	NA,0.388601	0.000154269	0.000308323
3	chr15:62760684:T:G	62760684	NA,G	NA,T	NA,1	NA,-inf	NA,inf	NA,0.380505	0.000154227	0.000308231
3	chr15:62707776:G:A	62707776	NA,A	NA,G	NA,1	NA,inf	NA,inf	NA,0.365101	0.000154155	0.000308066
3	chr15:63521710:A:G	63521710	G,NA	A,NA	1,NA	inf,NA	inf,NA	0.537864,NA	0.000154043	0.00030786
3	chr15:63410011:GAC:G	63410011	NA,G	NA,GAC	NA,1	NA,-inf	NA,inf	NA,0.236388	0.000154041	0.000307846
3	chr15:63153565:T:C	63153565	C,C	T,T	1,1	inf,inf	inf,inf	0.367218,1.34093	0.000154	0.000307791
3	chr15:63448838:C:T	63448838	NA,T	NA,C	NA,1	NA,-inf	NA,inf	NA,0.461307	0.000153921	0.000307594
3	chr15:63414421:A:G	63414421	NA,G	NA,A	NA,1	NA,-inf	NA,inf	NA,0.439815	0.000153736	0.000307254
3	chr15:63596822:A:G	63596822	NA,G	NA,A	NA,1	NA,inf	NA,inf	NA,0.384584	0.000153686	0.000307129
3	chr15:62640958:T:C	62640958	NA,C	NA,T	NA,1	NA,inf	NA,inf	NA,0.356455	0.000153684	0.000307138
3	chr15:62855385:C:T	62855385	T,NA	C,NA	1,NA	inf,NA	inf,NA	0.736736,NA	0.000153653	0.000307076
3	chr15:62576290:A:C	62576290	NA,C	NA,A	NA,1	NA,-inf	NA,inf	NA,0.34784	0.000153602	0.000306984
3	chr15:63191921:G:A	63191921	NA,A	NA,G	NA,1	NA,inf	NA,inf	NA,0.180239	0.000153549	0.000306801
3	chr15:62718925:C:A	62718925	NA,A	NA,C	NA,1	NA,-inf	NA,inf	NA,0.344212	0.000153476	0.000306741
3	chr15:63443763:G:A	63443763	A,NA	G,NA	1,NA	inf,NA	inf,NA	0.436517,NA	0.000153454	0.000306681
3	chr15:63374395:C:T	63374395	NA,T	NA,C	NA,1	NA,-inf	NA,inf	NA,0.301163	0.000153431	0.000306632
3	chr15:62931861:T:C	62931861	NA,C	NA,T	NA,1	NA,inf	NA,inf	NA,0.465906	0.000153429	0.000306687
3	chr15:63302675:T:G	63302675	NA,G	NA,T	NA,1	NA,-inf	NA,inf	NA,0.386994	0.000153371	0.000306595
3	chr15:62771458:A:C	62771458	NA,C	NA,A	NA,1	NA,-inf	NA,inf	NA,0.270416	0.000153228	0.000306244
3	chr15:63745219:G:A	63745219	NA,A	NA,G	NA,1	NA,-inf	NA,inf	NA,0.349387	0.000153199	0.000306193
3	chr15:63678923:T:C	63678923	NA,C	NA,T	NA,1	NA,inf	NA,inf	NA,0.399401	0.000153196	0.000306148
3	chr15:62830387:C:G	62830387	G,G	C,C	1,1	inf,inf	inf,inf	1.57408,0.405121	0.000153128	0.00030605
3	chr15:62930364:G:A	62930364	NA,A	NA,G	NA,1	NA,inf	NA,inf	NA,0.457034	0.000153017	0.000305863
3	chr15:63444150:G:C	63444150	C,NA	G,NA	1,NA	inf,NA	inf,NA	0.543532,NA	0.000153012	0.000305798
3	chr15:63285425:T:C	63285425	C,C	T,T	1,1	inf,inf	inf,inf	0.0379276,1.18563	0.000152951	0.000305737
3	chr15:63287208:G:A	63287208	NA,A	NA,G	NA,1	NA,inf	NA,inf	NA,0.286173	0.000152847	0.000305471
3	chr15:63158257:A:C	63158257	NA,C	NA,A	NA,1	NA,inf	NA,inf	NA,0.406759	0.000152628	0.000304956
3	chr15:63774937:A:T	63774937	NA,T	NA,A	NA,1	NA,inf	NA,inf	NA,0.393338	0.000152604	0.000304967
3	chr15:62577384:T:C	62577384	NA,C	NA,T	NA,1	NA,inf	NA,inf	NA,0.268375	0.000152599	0.000304993
3	chr15:62982198:T:G	62982198	NA,G	NA,T	NA,1	NA,-inf	NA,inf	NA,0.484957	0.000152499	0.000304726
3	chr15:62950851:T:C	62950851	NA,C	NA,T	NA,1	NA,inf	NA,inf	NA,0.348351	0.000152467	0.000304749
3	chr15:62578019:G:T	62578019	NA,T	NA,G	NA,1	NA,-inf	NA,inf	NA,0.350563	0.000152442	0.00030467
3	chr15:63316071:G:A	63316071	NA,A	NA,G	NA,1	NA,-inf	NA,inf	NA,0.315579	0.000152404	0.000304581
3	chr15:63391225:T:C	63391225	NA,C	NA,T	NA,1	NA,-inf	NA,inf	NA,0.344158	0.000152203	0.000304168
3	chr15:63096687:T:C	63096687	NA,C	NA,T	NA,1	NA,-inf	NA,inf	NA,0.381652	0.000152203	0.000304165
3	chr15:62580914:G:A	62580914	NA,A	NA,G	NA,1	NA,inf	NA,inf	NA,0.342822	0.000152178	0.000304105
3	chr15:62997498:A:T	62997498	NA,T	NA,A	NA,1	NA,-inf	NA,inf	NA,0.355986	0.000151853	0.000303464
3	chr15:62595386:C:T	62595386	T,NA	C,NA	1,NA	-inf,NA	inf,NA	1.02952,NA	0.000151806	0.000303385
3	chr15:63389238:A:G	63389238	NA,G	NA,A	NA,1	NA,-inf	NA,inf	NA,0.472027	0.000151768	0.000303425
3	chr15:63117194:T:C	63117194	NA,C	NA,T	NA,1	NA,inf	NA,inf	NA,0.49432	0.000151694	0.000303176
3	chr15:63358120:T:G	63358120	NA,G	NA,T	NA,1	NA,inf	NA,inf	NA,0.382668	0.00015163	0.000303053
3	chr15:63014260:G:A	63014260	NA,A	NA,G	NA,1	NA,-inf	NA,inf	NA,0.614098	0.000151439	0.00030264
3	chr15:63794267:T:C	63794267	NA,C	NA,T	NA,1	NA,inf	NA,inf	NA,0.38875	0.000151033	0.000301828
3	chr15:62612097:G:C	62612097	NA,C	NA,G	NA,1	NA,inf	NA,inf	NA,0.318187	0.000150947	0.00030166
3	chr15:63442192:G:A	63442192	NA,A	NA,G	NA,1	NA,-inf	NA,inf	NA,0.292521	0.000150917	0.000301582
3	chr15:63341436:C:T	63341436	NA,T	NA,C	NA,1	NA,inf	NA,inf	NA,0.382413	0.000150797	0.000301368
3	chr15:62992109:A:G	62992109	NA,G	NA,A	NA,1	NA,-inf	NA,inf	NA,0.35632	0.000150544	0.000300881
3	chr15:63486557:A:C	63486557	NA,C	NA,A	NA,1	NA,-inf	NA,inf	NA,0.312098	0.000150532	0.000300841
3	chr15:63118754:G:A	63118754	NA,A	NA,G	NA,1	NA,inf	NA,inf	NA,0.294289	0.000150504	0.000300695
3	chr15:63643073:A:G	63643073	G,NA	A,NA	1,NA	-inf,NA	inf,NA	1.18804,NA	0.000150334	0.000300446
3	chr15:62910757:G:A	62910757	NA,A	NA,G	NA,1	NA,inf	NA,inf	NA,0.295857	0.000150281	0.000300352
3	chr15:63087801:A:G	63087801	NA,G	NA,A	NA,1	NA,inf	NA,inf	NA,0.114064	0.000150279	0.000300342
3	chr15:62618853:G:T	62618853	NA,T	NA,G	NA,1	NA,inf	NA,inf	NA,0.326118	0.000150215	0.000300187
3	chr15:63345238:T:C	63345238	NA,C	NA,T	NA,1	NA,-inf	NA,inf	NA,0.251815	0.000150171	0.000300118
3	chr15:62922565:A:T	62922565	NA,T	NA,A	NA,1	NA,inf	NA,inf	NA,0.363271	0.000150083	0.000299959
3	chr15:62729826:T:C	62729826	NA,C	NA,T	NA,1	NA,inf	NA,inf	NA,0.295793	0.000149934	0.000299676
3	chr15:63702895:G:A	63702895	NA,A	NA,G	NA,1	NA,inf	NA,inf	NA,0.380169	0.000149929	0.000299622
3	chr15:62901015:G:T	62901015	NA,T	NA,G	NA,1	NA,inf	NA,inf	NA,0.274655	0.000149878	0.00029959
3	chr15:62902859:T:C	62902859	NA,C	NA,T	NA,1	NA,inf	NA,inf	NA,0.328163	0.000149748	0.00029929
3	chr15:62998573:T:C	62998573	NA,C	NA,T	NA,1	NA,-inf	NA,inf	NA,0.345758	0.000149684	0.00029913
3	chr15:63378545:G:A	63378545	A,NA	G,NA	1,NA	inf,NA	inf,NA	1.03854,NA	0.000149675	0.000299128
3	chr15:63816358:T:C	63816358	NA,C	NA,T	NA,1	NA,inf	NA,inf	NA,0.385147	0.000149504	0.000298787
3	chr15:63545292:A:G	63545292	G,G	A,A	1,1	inf,-inf	inf,inf	0.377726,1.34668	0.000149486	0.00029856
3	chr15:63003775:G:A	63003775	NA,A	NA,G	NA,1	NA,inf	NA,inf	NA,0.396678	0.000149405	0.000298631
3	chr15:63145340:CT:C	63145340	C,C	CT,CT	1,1	inf,inf	inf,inf	0.455314,1.28753	0.000149351	0.000298446
3	chr15:63091887:C:A	63091887	NA,A	NA,C	NA,1	NA,-inf	NA,inf	NA,0.474092	0.000149285	0.000298373
3	chr15:63788547:G:A	63788547	NA,A	NA,G	NA,1	NA,inf	NA,inf	NA,0.377786	0.000149273	0.000298311
3	chr15:62928387:G:A	62928387	NA,A	NA,G	NA,1	NA,inf	NA,inf	NA,0.437004	0.000149197	0.000298224
3	chr15:63393544:A:G	63393544	NA,G	NA,A	NA,1	NA,-inf	NA,inf	NA,0.479084	0.000149182	0.000298222
3	chr15:62942616:GAA:G	62942616	NA,G	NA,GAA	NA,1	NA,inf	NA,inf	NA,0.357909	0.00014913	0.000298036
3	chr15:63524496:T:C	63524496	NA,C	NA,T	NA,1	NA,-inf	NA,inf	NA,0.310899	0.000149025	0.000297855
3	chr15:63450817:A:T	63450817	NA,T	NA,A	NA,1	NA,inf	NA,inf	NA,0.274216	0.000148733	0.000297225
3	chr15:63053896:G:A	63053896	NA,A	NA,G	NA,1	NA,-inf	NA,inf	NA,0.126565	0.000148577	0.000296991
3	chr15:63378272:C:G	63378272	NA,G	NA,C	NA,1	NA,-inf	NA,inf	NA,0.192728	0.000148544	0.000296874
3	chr15:63036078:T:C	63036078	NA,C	NA,T	NA,1	NA,inf	NA,inf	NA,0.486254	0.000148447	0.000296682
3	chr15:63689310:G:C	63689310	C,NA	G,NA	1,NA	inf,NA	inf,NA	1.11396,NA	0.000148354	0.000296472
3	chr15:62929062:G:A	62929062	NA,A	NA,G	NA,1	NA,inf	NA,inf	NA,0.426805	0.000148297	0.000296426
3	chr15:62653098:T:C	62653098	NA,C	NA,T	NA,1	NA,inf	NA,inf	NA,0.313112	0.000148206	0.000296159
3	chr15:63419257:G:C	63419257	NA,C	NA,G	NA,1	NA,inf	NA,inf	NA,0.312442	0.000148166	0.000296125
3	chr15:62912137:G:A	62912137	A,NA	G,NA	1,NA	inf,NA	inf,NA	0.655003,NA	0.000148166	0.000296107
3	chr15:62844412:G:A	62844412	NA,A	NA,G	NA,1	NA,inf	NA,inf	NA,0.368792	0.000148118	0.000296018
3	chr15:63277518:C:T	63277518	T,T	C,C	1,1	inf,inf	inf,inf	0.0741178,1.22423	0.000147862	0.000295567
3	chr15:63732808:G:C	63732808	NA,C	NA,G	NA,1	NA,inf	NA,inf	NA,0.334762	0.000147705	0.000295159
3	chr15:62923863:T:G	62923863	NA,G	NA,T	NA,1	NA,inf	NA,inf	NA,0.315854	0.0001477	0.000295157
3	chr15:62717741:C:A	62717741	NA,A	NA,C	NA,1	NA,inf	NA,inf	NA,0.320746	0.000147659	0.000295106
3	chr15:63800882:AAACC:A	63800882	NA,A	NA,AAACC	NA,1	NA,-inf	NA,inf	NA,0.377986	0.000147656	0.000295045
3	chr15:63672861:A:G	63672861	NA,G	NA,A	NA,1	NA,inf	NA,inf	NA,0.313219	0.000147616	0.00029498
3	chr15:62967032:C:A	62967032	NA,A	NA,C	NA,1	NA,-inf	NA,inf	NA,0.480054	0.000147608	0.000295297
3	chr15:62945227:G:A	62945227	NA,A	NA,G	NA,1	NA,inf	NA,inf	NA,0.326739	0.0001476	0.000295018
3	chr15:62814508:T:C	62814508	NA,C	NA,T	NA,1	NA,inf	NA,inf	NA,0.323044	0.00014752	0.000294821
3	chr15:63462656:A:G	63462656	NA,G	NA,A	NA,1	NA,inf	NA,inf	NA,0.272197	0.000147503	0.000294785
3	chr15:62729529:G:GT	62729529	NA,GT	NA,G	NA,1	NA,inf	NA,inf	NA,0.339825	0.000147495	0.000294785
3	chr15:62909143:G:A	62909143	NA,A	NA,G	NA,1	NA,-inf	NA,inf	NA,0.234116	0.000147367	0.000294509
3	chr15:63684060:G:C	63684060	C,NA	G,NA	1,NA	inf,NA	inf,NA	1.10935,NA	0.000147329	0.000294426
3	chr15:62984775:A:G	62984775	NA,G	NA,A	NA,1	NA,-inf	NA,inf	NA,0.175408	0.000147289	0.000294337
3	chr15:62645221:T:C	62645221	NA,C	NA,T	NA,1	NA,inf	NA,inf	NA,0.332345	0.000147235	0.00029423
3	chr15:62615866:C:T	62615866	NA,T	NA,C	NA,1	NA,-inf	NA,inf	NA,0.304593	0.000147229	0.000294252
3	chr15:63160110:C:T	63160110	NA,T	NA,C	NA,1	NA,inf	NA,inf	NA,0.454686	0.000147215	0.000294221
3	chr15:62903940:T:C	62903940	NA,C	NA,T	NA,1	NA,inf	NA,inf	NA,0.267876	0.000147205	0.000294208
3	chr15:62967014:C:T	62967014	NA,T	NA,C	NA,1	NA,-inf	NA,inf	NA,0.339862	0.000147184	0.000294137
3	chr15:63059898:G:A	63059898	NA,A	NA,G	NA,1	NA,-inf	NA,inf	NA,0.120508	0.000147161	0.000294159
3	chr15:62899745:C:A	62899745	NA,A	NA,C	NA,1	NA,-inf	NA,inf	NA,0.417853	0.00014711	0.000294136
3	chr15:62958082:C:T	62958082	NA,T	NA,C	NA,1	NA,inf	NA,inf	NA,0.383474	0.000146989	0.000293786
3	chr15:62837501:C:A	62837501	NA,A	NA,C	NA,1	NA,-inf	NA,inf	NA,0.285392	0.000146861	0.000293628
3	chr15:62626436:T:C	62626436	C,C	T,T	1,1	-inf,-inf	inf,inf	0.880384,1.07226	0.000146798	0.000293367
3	chr15:62933024:G:T	62933024	NA,T	NA,G	NA,1	NA,-inf	NA,inf	NA,0.177157	0.000146798	0.000293347
3	chr15:63767161:T:C	63767161	C,C	T,T	1,1	inf,inf	inf,inf	0.605956,1.71082	0.000146616	0.000292855
3	chr15:62767673:C:T	62767673	NA,T	NA,C	NA,1	NA,inf	NA,inf	NA,0.302382	0.000146582	0.00029294
3	chr15:63799389:A:G	63799389	NA,G	NA,A	NA,1	NA,inf	NA,inf	NA,0.360245	0.000146451	0.000292673
3	chr15:63776425:C:G	63776425	NA,G	NA,C	NA,1	NA,inf	NA,inf	NA,0.359335	0.000146411	0.000292593
3	chr15:62968229:G:A	62968229	NA,A	NA,G	NA,1	NA,-inf	NA,inf	NA,0.291922	0.000146348	0.000292453
3	chr15:63797512:T:G	63797512	NA,G	NA,T	NA,1	NA,inf	NA,inf	NA,0.359221	0.000146324	0.000292419
3	chr15:62578727:TATTGC:T	62578727	NA,T	NA,TATTGC	NA,1	NA,-inf	NA,inf	NA,0.303752	0.000146312	0.000292412
3	chr15:62634182:T:C	62634182	NA,C	NA,T	NA,1	NA,-inf	NA,inf	NA,0.328813	0.000146307	0.000292369
3	chr15:63796748:T:C	63796748	NA,C	NA,T	NA,1	NA,inf	NA,inf	NA,0.358877	0.000146296	0.000292362
3	chr15:63550590:A:G	63550590	NA,G	NA,A	NA,1	NA,-inf	NA,inf	NA,0.304696	0.000146184	0.000292158
3	chr15:63342229:C:T	63342229	T,T	C,C	1,1	inf,inf	inf,inf	0.0640371,1.49268	0.000146053	0.000291951
3	chr15:63634956:T:G	63634956	G,G	T,T	1,1	-inf,inf	inf,inf	0.425404,1.46329	0.00014605	0.000291889
3	chr15:63338692:C:T	63338692	T,T	C,C	1,1	inf,inf	inf,inf	0.0346369,1.45801	0.000146035	0.000291913
3	chr15:63771150:T:C	63771150	NA,C	NA,T	NA,1	NA,-inf	NA,inf	NA,0.368943	0.000145932	0.000291598
3	chr15:62940448:C:T	62940448	NA,T	NA,C	NA,1	NA,-inf	NA,inf	NA,0.175756	0.000145897	0.000291549
3	chr15:63408661:T:A	63408661	NA,A	NA,T	NA,1	NA,-inf	NA,inf	NA,0.261155	0.000145788	0.000291369
3	chr15:62759608:A:G	62759608	NA,G	NA,A	NA,1	NA,inf	NA,inf	NA,0.327538	0.000145743	0.00029127
3	chr15:62892609:C:T	62892609	NA,T	NA,C	NA,1	NA,-inf	NA,inf	NA,0.258449	0.00014573	0.00029123
3	chr15:62948479:C:T	62948479	NA,T	NA,C	NA,1	NA,inf	NA,inf	NA,0.309161	0.000145629	0.000291079
3	chr15:63321626:T:C	63321626	NA,C	NA,T	NA,1	NA,inf	NA,inf	NA,0.263157	0.000145601	0.000290976
3	chr15:62903176:A:T	62903176	NA,T	NA,A	NA,1	NA,inf	NA,inf	NA,0.275302	0.00014549	0.000290777
3	chr15:63161235:G:A	63161235	NA,A	NA,G	NA,1	NA,inf	NA,inf	NA,0.442416	0.000145461	0.000290715
3	chr15:63496638:G:T	63496638	NA,T	NA,G	NA,1	NA,-inf	NA,inf	NA,0.224553	0.000145455	0.000290699
3	chr15:62644686:C:G	62644686	NA,G	NA,C	NA,1	NA,inf	NA,inf	NA,0.320329	0.000145353	0.00029049
3	chr15:63465814:C:T	63465814	NA,T	NA,C	NA,1	NA,-inf	NA,inf	NA,0.330024	0.000145324	0.00029044
3	chr15:63693398:C:G	63693398	NA,G	NA,C	NA,1	NA,inf	NA,inf	NA,0.301165	0.000145321	0.000290394
3	chr15:63402939:T:G	63402939	G,G	T,T	1,1	-inf,inf	inf,inf	0.941533,0.117725	0.000145232	0.000290257
3	chr15:63248629:A:C	63248629	NA,C	NA,A	NA,1	NA,-inf	NA,inf	NA,0.349055	0.00014511	0.000290019
3	chr15:62644807:C:G	62644807	NA,G	NA,C	NA,1	NA,inf	NA,inf	NA,0.318522	0.000145075	0.000289934
3	chr15:63341039:T:C	63341039	C,C	T,T	1,1	inf,inf	inf,inf	0.0660656,1.49097	0.000145043	0.000289932
3	chr15:63783526:C:CA	63783526	NA,CA	NA,C	NA,1	NA,inf	NA,inf	NA,0.349243	0.000144809	0.000289392
3	chr15:62921175:G:A	62921175	NA,A	NA,G	NA,1	NA,-inf	NA,inf	NA,0.202176	0.000144796	0.00028937
3	chr15:63259742:G:T	63259742	NA,T	NA,G	NA,1	NA,inf	NA,inf	NA,0.458065	0.000144785	0.000289363
3	chr15:63468563:A:G	63468563	NA,G	NA,A	NA,1	NA,-inf	NA,inf	NA,0.358159	0.000144783	0.000289327
3	chr15:62721780:A:G	62721780	NA,G	NA,A	NA,1	NA,-inf	NA,inf	NA,0.297723	0.000144757	0.00028932
3	chr15:63095465:G:T	63095465	NA,T	NA,G	NA,1	NA,-inf	NA,inf	NA,0.508737	0.00014475	0.00028931
3	chr15:62637461:C:G	62637461	NA,G	NA,C	NA,1	NA,-inf	NA,inf	NA,0.310402	0.000144747	0.000289272
3	chr15:63136534:G:A	63136534	NA,A	NA,G	NA,1	NA,-inf	NA,inf	NA,0.563712	0.000144713	0.000289376
3	chr15:62768726:A:C	62768726	NA,C	NA,A	NA,1	NA,-inf	NA,inf	NA,0.323972	0.000144708	0.000289206
3	chr15:62582646:A:G	62582646	NA,G	NA,A	NA,1	NA,-inf	NA,inf	NA,0.286087	0.000144707	0.000289199
3	chr15:63383849:T:C	63383849	NA,C	NA,T	NA,1	NA,-inf	NA,inf	NA,0.440718	0.000144673	0.000289228
3	chr15:63204080:G:A	63204080	A,A	G,G	1,1	inf,-inf	inf,inf	0.652789,0.792701	0.000144663	0.000289196
3	chr15:63395686:G:A	63395686	NA,A	NA,G	NA,1	NA,-inf	NA,inf	NA,0.464819	0.000144647	0.000289198
3	chr15:62792024:T:C	62792024	NA,C	NA,T	NA,1	NA,inf	NA,inf	NA,0.31386	0.000144572	0.000288934
3	chr15:62723324:G:C	62723324	NA,C	NA,G	NA,1	NA,-inf	NA,inf	NA,0.276612	0.000144305	0.000288403
3	chr15:62973090:T:C	62973090	NA,C	NA,T	NA,1	NA,-inf	NA,inf	NA,0.3204	0.000144226	0.000288224
3	chr15:63261140:A:T	63261140	NA,T	NA,A	NA,1	NA,inf	NA,inf	NA,0.353463	0.000144203	0.000288163
3	chr15:63039948:A:G	63039948	NA,G	NA,A	NA,1	NA,inf	NA,inf	NA,0.088961	0.000144185	0.000288164
3	chr15:63334138:C:A	63334138	NA,A	NA,C	NA,1	NA,-inf	NA,inf	NA,0.23808	0.000144169	0.00028812
3	chr15:63342276:G:A	63342276	NA,A	NA,G	NA,1	NA,-inf	NA,inf	NA,0.269543	0.000144139	0.000288065
3	chr15:62932692:C:G	62932692	NA,G	NA,C	NA,1	NA,-inf	NA,inf	NA,0.164187	0.000144085	0.000287936
3	chr15:62717100:A:G	62717100	NA,G	NA,A	NA,1	NA,inf	NA,inf	NA,0.316691	0.00014408	0.00028794
3	chr15:62835784:G:A	62835784	A,A	G,G	1,1	inf,inf	inf,inf	1.57234,0.330278	0.000144065	0.000287928
3	chr15:63055780:C:T	63055780	NA,T	NA,C	NA,1	NA,-inf	NA,inf	NA,0.118909	0.000143998	0.000287773
3	chr15:62870373:TTTTTATGA:T	62870373	NA,T	NA,TTTTTATGA	NA,1	NA,inf	NA,inf	NA,0.279641	0.000143809	0.000287398
3	chr15:63464477:A:G	63464477	G,NA	A,NA	1,NA	inf,NA	inf,NA	1.42567,NA	0.000143798	0.000287375
3	chr15:63207736:T:C	63207736	NA,C	NA,T	NA,1	NA,inf	NA,inf	NA,0.186849	0.000143739	0.000287265
3	chr15:63087099:G:A	63087099	NA,A	NA,G	NA,1	NA,inf	NA,inf	NA,0.459538	0.000143732	0.000287262
3	chr15:63164603:T:C	63164603	NA,C	NA,T	NA,1	NA,inf	NA,inf	NA,0.243016	0.000143712	0.00028721
3	chr15:63404411:T:C	63404411	NA,C	NA,T	NA,1	NA,inf	NA,inf	NA,0.251713	0.000143324	0.000286443
3	chr15:63154735:A:G	63154735	G,G	A,A	1,1	inf,inf	inf,inf	0.371481,1.30124	0.00014327	0.000286347
3	chr15:62899301:A:G	62899301	NA,G	NA,A	NA,1	NA,inf	NA,inf	NA,0.259446	0.000143267	0.000286337
3	chr15:62659230:A:G	62659230	NA,G	NA,A	NA,1	NA,inf	NA,inf	NA,0.338836	0.000143227	0.000286233
3	chr15:63353361:G:A	63353361	NA,A	NA,G	NA,1	NA,-inf	NA,inf	NA,0.185706	0.000143188	0.000286164
3	chr15:62733264:A:G	62733264	NA,G	NA,A	NA,1	NA,-inf	NA,inf	NA,0.269358	0.000143129	0.000286047
3	chr15:62597310:G:A	62597310	NA,A	NA,G	NA,1	NA,inf	NA,inf	NA,0.309074	0.00014308	0.000285944
3	chr15:62805232:G:GA	62805232	NA,GA	NA,G	NA,1	NA,-inf	NA,inf	NA,0.321543	0.000143059	0.000285918
3	chr15:63059301:G:A	63059301	NA,A	NA,G	NA,1	NA,-inf	NA,inf	NA,0.304545	0.00014304	0.000285861
3	chr15:63291456:A:G	63291456	NA,G	NA,A	NA,1	NA,inf	NA,inf	NA,0.288194	0.000143007	0.000285801
3	chr15:62968420:A:G	62968420	NA,G	NA,A	NA,1	NA,inf	NA,inf	NA,0.412373	0.000143003	0.000285817
3	chr15:62827388:G:A	62827388	NA,A	NA,G	NA,1	NA,inf	NA,inf	NA,0.302916	0.000142833	0.000285466
3	chr15:63684495:C:T	63684495	NA,T	NA,C	NA,1	NA,inf	NA,inf	NA,0.286089	0.000142825	0.000285408
3	chr15:63146173:T:A	63146173	A,A	T,T	1,1	inf,inf	inf,inf	0.497975,1.30143	0.000142802	0.00028536
3	chr15:62751207:C:T	62751207	NA,T	NA,C	NA,1	NA,-inf	NA,inf	NA,0.265763	0.000142793	0.000285378
3	chr15:62576140:C:A	62576140	NA,A	NA,C	NA,1	NA,-inf	NA,inf	NA,0.22976	0.000142759	0.000285324
3	chr15:63791012:T:C	63791012	NA,C	NA,T	NA,1	NA,inf	NA,inf	NA,0.302344	0.000142736	0.000285234
3	chr15:63369699:G:A	63369699	NA,A	NA,G	NA,1	NA,inf	NA,inf	NA,0.29704	0.000142736	0.000285252
3	chr15:63442991:C:T	63442991	NA,T	NA,C	NA,1	NA,inf	NA,inf	NA,0.174802	0.000142703	0.000285189
3	chr15:63162544:T:C	63162544	NA,C	NA,T	NA,1	NA,inf	NA,inf	NA,0.420859	0.000142564	0.000284926
3	chr15:63691612:A:C	63691612	NA,C	NA,A	NA,1	NA,inf	NA,inf	NA,0.348373	0.000142399	0.000284567
3	chr15:63159334:A:G	63159334	NA,G	NA,A	NA,1	NA,inf	NA,inf	NA,0.42014	0.000142391	0.00028458
3	chr15:63168681:A:G	63168681	NA,G	NA,A	NA,1	NA,inf	NA,inf	NA,0.361925	0.000142273	0.000284317
3	chr15:62850446:G:A	62850446	NA,A	NA,G	NA,1	NA,inf	NA,inf	NA,0.371448	0.000142241	0.000284278
3	chr15:63153673:C:T	63153673	T,T	C,C	1,1	inf,inf	inf,inf	0.370425,1.29182	0.00014221	0.000284228
3	chr15:63791016:A:G	63791016	NA,G	NA,A	NA,1	NA,inf	NA,inf	NA,0.298245	0.000142132	0.000284027
3	chr15:63005926:G:A	63005926	A,NA	G,NA	1,NA	-inf,NA	inf,NA	1.6582,NA	0.000142129	0.000284043
3	chr15:63091591:A:G	63091591	NA,G	NA,A	NA,1	NA,inf	NA,inf	NA,0.377997	0.000142124	0.000284049
3	chr15:63362782:T:TA	63362782	NA,TA	NA,T	NA,1	NA,-inf	NA,inf	NA,0.314838	0.000142111	0.000284044
3	chr15:63466552:G:A	63466552	NA,A	NA,G	NA,1	NA,-inf	NA,inf	NA,0.383488	0.000142055	0.000283884
3	chr15:63428886:AT:A	63428886	NA,A	NA,AT	NA,1	NA,-inf	NA,inf	NA,0.21368	0.000142017	0.000283806
3	chr15:62765405:C:T	62765405	NA,T	NA,C	NA,1	NA,inf	NA,inf	NA,0.310991	0.000142006	0.000283806
3	chr15:63683767:GC:G	63683767	NA,G	NA,GC	NA,1	NA,inf	NA,inf	NA,0.280499	0.000141978	0.000283717
3	chr15:63685505:T:C	63685505	C,NA	T,NA	1,NA	inf,NA	inf,NA	1.08131,NA	0.000141961	0.000283698
3	chr15:62923500:T:G	62923500	NA,G	NA,T	NA,1	NA,-inf	NA,inf	NA,0.352662	0.000141944	0.000283878
3	chr15:62819040:A:G	62819040	NA,G	NA,A	NA,1	NA,inf	NA,inf	NA,0.324229	0.000141906	0.000283603
3	chr15:63470520:G:A	63470520	NA,A	NA,G	NA,1	NA,-inf	NA,inf	NA,0.347743	0.000141881	0.000283556
3	chr15:63684523:A:T	63684523	NA,T	NA,A	NA,1	NA,inf	NA,inf	NA,0.294015	0.000141871	0.000283505
3	chr15:63820807:T:C	63820807	NA,C	NA,T	NA,1	NA,inf	NA,inf	NA,0.39478	0.000141829	0.000283417
3	chr15:62568796:A:G	62568796	NA,G	NA,A	NA,1	NA,-inf	NA,inf	NA,0.223558	0.000141794	0.0002834
3	chr15:63342288:T:C	63342288	C,C	T,T	1,1	inf,inf	inf,inf	0.085485,1.49701	0.000141791	0.000283434
3	chr15:63103497:T:G	63103497	NA,G	NA,T	NA,1	NA,inf	NA,inf	NA,0.426415	0.00014174	0.000283282
3	chr15:63738412:G:C	63738412	NA,C	NA,G	NA,1	NA,inf	NA,inf	NA,0.345863	0.000141734	0.000283239
3	chr15:63394334:A:T	63394334	NA,T	NA,A	NA,1	NA,-inf	NA,inf	NA,0.280297	0.000141694	0.000283184
3	chr15:62966405:C:A	62966405	NA,A	NA,C	NA,1	NA,inf	NA,inf	NA,0.383452	0.000141646	0.000283104
3	chr15:63141601:G:A	63141601	NA,A	NA,G	NA,1	NA,inf	NA,inf	NA,0.173405	0.000141639	0.000283068
3	chr15:63055888:A:G	63055888	G,G	A,A	1,1	-inf,-inf	inf,inf	0.785062,0.0973828	0.000141638	0.000283043
3	chr15:63190585:T:C	63190585	C,C	T,T	1,1	inf,-inf	inf,inf	0.706994,0.700759	0.000141627	0.00028312
3	chr15:63598486:A:G	63598486	NA,G	NA,A	NA,1	NA,inf	NA,inf	NA,0.27752	0.000141625	0.000283012
3	chr15:62727176:C:T	62727176	NA,T	NA,C	NA,1	NA,inf	NA,inf	NA,0.303204	0.000141586	0.000282965
3	chr15:62826374:C:T	62826374	T,T	C,C	1,1	inf,inf	inf,inf	1.48107,0.239415	0.000141574	0.000282938
3	chr15:63096166:T:C	63096166	NA,C	NA,T	NA,1	NA,inf	NA,inf	NA,0.425054	0.00014157	0.000282941
3	chr15:63810621:T:C	63810621	C,C	T,T	1,1	inf,inf	inf,inf	0.848327,1.45258	0.000141558	0.000282756
3	chr15:63648917:A:G	63648917	NA,G	NA,A	NA,1	NA,-inf	NA,inf	NA,0.342335	0.0001415	0.000282749
3	chr15:63414527:A:G	63414527	NA,G	NA,A	NA,1	NA,-inf	NA,inf	NA,0.321928	0.000141399	0.00028254
3	chr15:63567636:G:A	63567636	NA,A	NA,G	NA,1	NA,inf	NA,inf	NA,0.191449	0.000141352	0.000282441
3	chr15:63728735:T:C	63728735	NA,C	NA,T	NA,1	NA,-inf	NA,inf	NA,0.233104	0.000141317	0.000282434
3	chr15:62874027:C:T	62874027	NA,T	NA,C	NA,1	NA,-inf	NA,inf	NA,0.245288	0.000141159	0.000282093
3	chr15:63739916:T:TTTTA	63739916	TTTTA,NA	T,NA	1,NA	inf,NA	inf,NA	1.10057,NA	0.000141156	0.00028209
3	chr15:62617601:C:G	62617601	NA,G	NA,C	NA,1	NA,-inf	NA,inf	NA,0.268431	0.000141105	0.000282016
3	chr15:63112707:T:C	63112707	NA,C	NA,T	NA,1	NA,inf	NA,inf	NA,0.375857	0.000141088	0.000281973
3	chr15:62823111:T:C	62823111	NA,C	NA,T	NA,1	NA,-inf	NA,inf	NA,0.270321	0.000141073	0.000281945
3	chr15:62884080:G:A	62884080	NA,A	NA,G	NA,1	NA,inf	NA,inf	NA,0.289118	0.000141052	0.000281915
3	chr15:63734869:G:A	63734869	NA,A	NA,G	NA,1	NA,inf	NA,inf	NA,0.276788	0.00014105	0.000281862
3	chr15:62571030:G:A	62571030	NA,A	NA,G	NA,1	NA,-inf	NA,inf	NA,0.220116	0.00014098	0.000281773
3	chr15:62611658:C:T	62611658	NA,T	NA,C	NA,1	NA,-inf	NA,inf	NA,0.262471	0.000140945	0.000281693
3	chr15:63725601:A:G	63725601	NA,G	NA,A	NA,1	NA,inf	NA,inf	NA,0.275166	0.000140897	0.000281557
3	chr15:63602511:C:T	63602511	T,NA	C,NA	1,NA	inf,NA	inf,NA	1.07163,NA	0.000140856	0.00028149
3	chr15:62900793:G:A	62900793	NA,A	NA,G	NA,1	NA,inf	NA,inf	NA,0.237745	0.000140832	0.000281498
3	chr15:62851954:C:G	62851954	NA,G	NA,C	NA,1	NA,-inf	NA,inf	NA,0.223593	0.00014078	0.000281354
3	chr15:63727422:G:A	63727422	NA,A	NA,G	NA,1	NA,inf	NA,inf	NA,0.274251	0.000140765	0.000281293
3	chr15:63067365:A:C	63067365	C,C	A,A	1,1	-inf,inf	inf,inf	0.393779,0.114156	0.000140755	0.000281291
3	chr15:62978781:C:G	62978781	NA,G	NA,C	NA,1	NA,-inf	NA,inf	NA,0.0889063	0.000140727	0.000281231
3	chr15:62884121:T:A	62884121	NA,A	NA,T	NA,1	NA,inf	NA,inf	NA,0.286732	0.000140712	0.000281234
3	chr15:63252328:C:T	63252328	NA,T	NA,C	NA,1	NA,inf	NA,inf	NA,0.142649	0.000140691	0.00028117
3	chr15:62597107:C:T	62597107	NA,T	NA,C	NA,1	NA,-inf	NA,inf	NA,0.225511	0.000140689	0.000281178
3	chr15:63052395:T:G	63052395	NA,G	NA,T	NA,1	NA,-inf	NA,inf	NA,0.460978	0.000140687	0.000281233
3	chr15:63680000:T:C	63680000	NA,C	NA,T	NA,1	NA,inf	NA,inf	NA,0.273463	0.000140647	0.000281058
3	chr15:62757461:A:G	62757461	NA,G	NA,A	NA,1	NA,-inf	NA,inf	NA,0.200551	0.000140536	0.000280856
3	chr15:63714513:G:A	63714513	NA,A	NA,G	NA,1	NA,inf	NA,inf	NA,0.283629	0.000140503	0.000280772
3	chr15:62819201:G:T	62819201	NA,T	NA,G	NA,1	NA,-inf	NA,inf	NA,0.220268	0.000140414	0.000280628
3	chr15:63659605:G:C	63659605	NA,C	NA,G	NA,1	NA,inf	NA,inf	NA,0.271094	0.00014033	0.000280424
3	chr15:63495639:A:C	63495639	NA,C	NA,A	NA,1	NA,inf	NA,inf	NA,0.223827	0.000140302	0.000280399
3	chr15:63621826:G:A	63621826	NA,A	NA,G	NA,1	NA,inf	NA,inf	NA,0.27142	0.000140288	0.000280341
3	chr15:62916421:C:T	62916421	NA,T	NA,C	NA,1	NA,inf	NA,inf	NA,0.237682	0.000140284	0.000280367
3	chr15:62643843:C:A	62643843	NA,A	NA,C	NA,1	NA,inf	NA,inf	NA,0.279949	0.000140248	0.000280271
3	chr15:63285750:G:T	63285750	T,T	G,G	1,1	inf,inf	inf,inf	0.0640568,1.19478	0.000140222	0.000280296
3	chr15:62662749:C:A	62662749	A,A	C,C	1,1	-inf,-inf	inf,inf	0.828741,1.43475	0.000140119	0.000279736
3	chr15:62843132:G:A	62843132	NA,A	NA,G	NA,1	NA,inf	NA,inf	NA,0.244336	0.000140107	0.000280023
3	chr15:62768281:A:G	62768281	NA,G	NA,A	NA,1	NA,-inf	NA,inf	NA,0.291641	0.000140037	0.000279872
3	chr15:62913533:G:T	62913533	NA,T	NA,G	NA,1	NA,-inf	NA,inf	NA,0.320446	0.000140025	0.000279991
3	chr15:63812180:T:C	63812180	NA,C	NA,T	NA,1	NA,inf	NA,inf	NA,0.379285	0.000139659	0.000279082
3	chr15:63802069:A:G	63802069	NA,G	NA,A	NA,1	NA,inf	NA,inf	NA,0.379285	0.000139659	0.000279082
3	chr15:62769469:T:C	62769469	NA,C	NA,T	NA,1	NA,-inf	NA,inf	NA,0.289774	0.000139609	0.000279017
3	chr15:63274576:C:T	63274576	NA,T	NA,C	NA,1	NA,-inf	NA,inf	NA,0.275858	0.000139587	0.000278975
3	chr15:62581011:G:C	62581011	NA,C	NA,G	NA,1	NA,inf	NA,inf	NA,0.264938	0.000139552	0.000278879
3	chr15:62972436:A:G	62972436	NA,G	NA,A	NA,1	NA,inf	NA,inf	NA,0.369132	0.000139537	0.000278888
3	chr15:63661724:G:A	63661724	NA,A	NA,G	NA,1	NA,inf	NA,inf	NA,0.265935	0.000139501	0.000278768
3	chr15:62555039:C:G	62555039	NA,G	NA,C	NA,1	NA,-inf	NA,inf	NA,0.270972	0.000139441	0.000278683
3	chr15:62876391:G:C	62876391	NA,C	NA,G	NA,1	NA,inf	NA,inf	NA,0.31709	0.000139422	0.000278597
3	chr15:63784252:T:C	63784252	NA,C	NA,T	NA,1	NA,inf	NA,inf	NA,0.264967	0.000139375	0.000278517
3	chr15:63139087:G:A	63139087	A,A	G,G	1,1	inf,inf	inf,inf	0.640118,1.41717	0.000139373	0.000278526
3	chr15:62917854:G:A	62917854	NA,A	NA,G	NA,1	NA,-inf	NA,inf	NA,0.216859	0.000139354	0.000278483
3	chr15:62937215:T:C	62937215	NA,C	NA,T	NA,1	NA,inf	NA,inf	NA,0.295247	0.000139324	0.00027848
3	chr15:62788243:G:A	62788243	A,A	G,G	1,1	-inf,-inf	inf,inf	0.170098,1.83269	0.000139261	0.000278323
3	chr15:62768589:G:A	62768589	NA,A	NA,G	NA,1	NA,-inf	NA,inf	NA,0.287509	0.000139244	0.000278288
3	chr15:63730769:A:G	63730769	NA,G	NA,A	NA,1	NA,inf	NA,inf	NA,0.326125	0.000139154	0.000278083
3	chr15:63031084:T:C	63031084	NA,C	NA,T	NA,1	NA,-inf	NA,inf	NA,0.0213492	0.000139002	0.00027779
3	chr15:63722104:A:G	63722104	NA,G	NA,A	NA,1	NA,inf	NA,inf	NA,0.373619	0.000138993	0.000277751
3	chr15:63691232:G:C	63691232	NA,C	NA,G	NA,1	NA,inf	NA,inf	NA,0.323937	0.000138923	0.000277621
3	chr15:63000272:C:A	63000272	NA,A	NA,C	NA,1	NA,-inf	NA,inf	NA,0.294815	0.000138915	0.000277614
3	chr15:63670053:A:G	63670053	NA,G	NA,A	NA,1	NA,inf	NA,inf	NA,0.319477	0.000138908	0.00027759
3	chr15:63618148:T:G	63618148	NA,G	NA,T	NA,1	NA,inf	NA,inf	NA,0.260387	0.000138789	0.000277347
3	chr15:63796142:G:C	63796142	NA,C	NA,G	NA,1	NA,inf	NA,inf	NA,0.376829	0.000138779	0.000277325
3	chr15:62952521:A:G	62952521	NA,G	NA,A	NA,1	NA,-inf	NA,inf	NA,0.343778	0.000138767	0.000277368
3	chr15:62758211:TCA:T	62758211	NA,T	NA,TCA	NA,1	NA,inf	NA,inf	NA,0.259699	0.000138755	0.000277317
3	chr15:63702952:A:G	63702952	NA,G	NA,A	NA,1	NA,inf	NA,inf	NA,0.319983	0.000138728	0.000277234
3	chr15:62972733:A:G	62972733	NA,G	NA,A	NA,1	NA,inf	NA,inf	NA,0.362325	0.000138687	0.00027719
3	chr15:62972751:A:C	62972751	NA,C	NA,A	NA,1	NA,inf	NA,inf	NA,0.362294	0.000138684	0.000277183
3	chr15:62937741:T:C	62937741	NA,C	NA,T	NA,1	NA,inf	NA,inf	NA,0.288794	0.000138633	0.000277098
3	chr15:63656062:G:A	63656062	NA,A	NA,G	NA,1	NA,-inf	NA,inf	NA,0.248802	0.000138538	0.000276878
3	chr15:63262317:GATGA:G	63262317	NA,G	NA,GATGA	NA,1	NA,inf	NA,inf	NA,0.131311	0.00013848	0.000276752
3	chr15:62797903:A:T	62797903	NA,T	NA,A	NA,1	NA,-inf	NA,inf	NA,0.199135	0.000138421	0.000276638
3	chr15:63639273:T:C	63639273	NA,C	NA,T	NA,1	NA,inf	NA,inf	NA,0.253063	0.000138398	0.000276565
3	chr15:62933106:G:A	62933106	NA,A	NA,G	NA,1	NA,inf	NA,inf	NA,0.215069	0.000138381	0.000276577
3	chr15:63580478:A:G	63580478	NA,G	NA,A	NA,1	NA,inf	NA,inf	NA,0.328992	0.000138372	0.000276541
3	chr15:62719720:G:A	62719720	NA,A	NA,G	NA,1	NA,inf	NA,inf	NA,0.276106	0.000138343	0.000276477
3	chr15:63241080:C:T	63241080	T,NA	C,NA	1,NA	-inf,NA	inf,NA	0.849319,NA	0.000138312	0.000276415
3	chr15:62769468:T:C	62769468	NA,C	NA,T	NA,1	NA,-inf	NA,inf	NA,0.28013	0.000138299	0.0002764
3	chr15:62681009:T:G	62681009	NA,G	NA,T	NA,1	NA,inf	NA,inf	NA,0.264863	0.000138248	0.000276293
3	chr15:63814673:T:C	63814673	NA,C	NA,T	NA,1	NA,-inf	NA,inf	NA,0.351814	0.000138244	0.000276275
3	chr15:63601638:G:T	63601638	NA,T	NA,G	NA,1	NA,inf	NA,inf	NA,0.25785	0.000138222	0.000276214
3	chr15:63580380:T:C	63580380	NA,C	NA,T	NA,1	NA,inf	NA,inf	NA,0.323984	0.000138188	0.000276174
3	chr15:62665987:A:C	62665987	NA,C	NA,A	NA,1	NA,inf	NA,inf	NA,0.239656	0.000138178	0.000276152
3	chr15:63282442:G:A	63282442	A,A	G,G	1,1	inf,inf	inf,inf	0.0488588,0.345488	0.00013817	0.000276121
3	chr15:62976465:G:T	62976465	NA,T	NA,G	NA,1	NA,inf	NA,inf	NA,0.224162	0.000138126	0.000276082
3	chr15:63639683:A:G	63639683	NA,G	NA,A	NA,1	NA,inf	NA,inf	NA,0.31187	0.000138108	0.000275994
3	chr15:63799501:A:G	63799501	NA,G	NA,A	NA,1	NA,inf	NA,inf	NA,0.31741	0.000138067	0.000275911
3	chr15:62714493:C:T	62714493	T,T	C,C	1,1	inf,-inf	inf,inf	0.314906,1.49299	0.000138054	0.000275776
3	chr15:63802818:A:G	63802818	NA,G	NA,A	NA,1	NA,inf	NA,inf	NA,0.316726	0.000138051	0.000275879
3	chr15:63253884:A:G	63253884	G,G	A,A	1,1	inf,-inf	inf,inf	0.605491,0.858251	0.000137991	0.000275866
3	chr15:63341218:T:C	63341218	NA,C	NA,T	NA,1	NA,-inf	NA,inf	NA,0.242406	0.000137983	0.000275826
3	chr15:63646933:A:G	63646933	NA,G	NA,A	NA,1	NA,inf	NA,inf	NA,0.313439	0.000137915	0.000275609
3	chr15:63583182:A:G	63583182	NA,G	NA,A	NA,1	NA,-inf	NA,inf	NA,0.245059	0.000137885	0.000275572
3	chr15:62571543:A:G	62571543	NA,G	NA,A	NA,1	NA,-inf	NA,inf	NA,0.226056	0.000137872	0.000275536
3	chr15:62922858:G:A	62922858	NA,A	NA,G	NA,1	NA,-inf	NA,inf	NA,0.208213	0.000137855	0.000275503
3	chr15:62970159:A:C	62970159	NA,C	NA,A	NA,1	NA,inf	NA,inf	NA,0.354376	0.000137851	0.000275518
3	chr15:63761551:C:T	63761551	NA,T	NA,C	NA,1	NA,inf	NA,inf	NA,0.252358	0.000137764	0.000275299
3	chr15:63707826:G:C	63707826	NA,C	NA,G	NA,1	NA,inf	NA,inf	NA,0.363871	0.000137735	0.000275238
3	chr15:62609098:C:T	62609098	NA,T	NA,C	NA,1	NA,-inf	NA,inf	NA,0.23936	0.000137727	0.00027526
3	chr15:63703283:C:T	63703283	NA,T	NA,C	NA,1	NA,inf	NA,inf	NA,0.250545	0.000137578	0.000274928
3	chr15:62881066:T:G	62881066	NA,G	NA,T	NA,1	NA,-inf	NA,inf	NA,0.199544	0.000137574	0.000274938
3	chr15:62938489:G:A	62938489	NA,A	NA,G	NA,1	NA,-inf	NA,inf	NA,0.130133	0.000137559	0.000274897
3	chr15:62770098:A:G	62770098	NA,G	NA,A	NA,1	NA,-inf	NA,inf	NA,0.275289	0.000137507	0.000274816
3	chr15:63044972:A:G	63044972	NA,G	NA,A	NA,1	NA,inf	NA,inf	NA,0.0560788	0.000137495	0.000274794
3	chr15:63530810:C:G	63530810	G,NA	C,NA	1,NA	inf,NA	inf,NA	0.901939,NA	0.000137475	0.000274749
3	chr15:63704625:C:T	63704625	NA,T	NA,C	NA,1	NA,inf	NA,inf	NA,0.249457	0.000137431	0.000274634
3	chr15:63487614:GA:G	63487614	NA,G	NA,GA	NA,1	NA,inf	NA,inf	NA,0.216746	0.000137394	0.000274587
3	chr15:63641097:C:T	63641097	NA,T	NA,C	NA,1	NA,inf	NA,inf	NA,0.247887	0.000137353	0.000274479
3	chr15:62767983:A:G	62767983	NA,G	NA,A	NA,1	NA,-inf	NA,inf	NA,0.270675	0.000137315	0.000274433
3	chr15:62904931:T:C	62904931	NA,C	NA,T	NA,1	NA,inf	NA,inf	NA,0.201366	0.000137287	0.000274413
3	chr15:63298840:TAATATA:T	63298840	NA,T	NA,TAATATA	NA,1	NA,-inf	NA,inf	NA,0.285634	0.000137245	0.000274301
3	chr15:63086803:T:C	63086803	NA,C	NA,T	NA,1	NA,inf	NA,inf	NA,0.171931	0.000137225	0.000274133
3	chr15:63788939:G:A	63788939	NA,A	NA,G	NA,1	NA,inf	NA,inf	NA,0.248046	0.00013718	0.000274131
3	chr15:62881073:C:T	62881073	NA,T	NA,C	NA,1	NA,-inf	NA,inf	NA,0.163536	0.000137146	0.000274085
3	chr15:63590240:G:GGACT	63590240	NA,GGACT	NA,G	NA,1	NA,inf	NA,inf	NA,0.31754	0.000137132	0.000274064
3	chr15:63046926:C:A	63046926	NA,A	NA,C	NA,1	NA,-inf	NA,inf	NA,0.39715	0.000137062	0.000273916
3	chr15:63815472:G:C	63815472	NA,C	NA,G	NA,1	NA,inf	NA,inf	NA,0.361744	0.000137039	0.000273851
3	chr15:63295321:C:G	63295321	NA,G	NA,C	NA,1	NA,inf	NA,inf	NA,0.223389	0.000137038	0.000273862
3	chr15:62961814:A:G	62961814	NA,G	NA,A	NA,1	NA,inf	NA,inf	NA,0.247692	0.00013701	0.000273829
3	chr15:62970992:C:T	62970992	NA,T	NA,C	NA,1	NA,inf	NA,inf	NA,0.347869	0.000137006	0.000273828
3	chr15:63190666:A:G	63190666	NA,G	NA,A	NA,1	NA,inf	NA,inf	NA,0.117064	0.000136941	0.000273678
3	chr15:62839776:C:T	62839776	T,T	C,C	1,1	inf,-inf	inf,inf	1.5926,0.195647	0.00013694	0.000273743
3	chr15:62775914:A:G	62775914	NA,G	NA,A	NA,1	NA,-inf	NA,inf	NA,0.187233	0.000136798	0.000273394
3	chr15:62953269:G:A	62953269	NA,A	NA,G	NA,1	NA,-inf	NA,inf	NA,0.324897	0.000136709	0.000273255
3	chr15:62768620:G:A	62768620	NA,A	NA,G	NA,1	NA,-inf	NA,inf	NA,0.268233	0.000136691	0.000273186
3	chr15:62944613:G:A	62944613	NA,A	NA,G	NA,1	NA,-inf	NA,inf	NA,0.189823	0.000136677	0.000273146
3	chr15:63111696:C:T	63111696	NA,T	NA,C	NA,1	NA,inf	NA,inf	NA,0.33874	0.000136669	0.000273143
3	chr15:63804535:G:A	63804535	NA,A	NA,G	NA,1	NA,inf	NA,inf	NA,0.245308	0.000136661	0.000273096
3	chr15:62798475:G:A	62798475	NA,A	NA,G	NA,1	NA,inf	NA,inf	NA,0.232503	0.000136657	0.000273116
3	chr15:63771680:G:A	63771680	NA,A	NA,G	NA,1	NA,inf	NA,inf	NA,0.244428	0.00013664	0.000273054
3	chr15:63653976:T:C	63653976	NA,C	NA,T	NA,1	NA,inf	NA,inf	NA,0.30306	0.000136509	0.000272799
3	chr15:63460485:ACAGCCTAGAATGCAGGGGAAT:A	63460485	NA,A	NA,ACAGCCTAGAATGCAGGGGAAT	NA,1	NA,inf	NA,inf	NA,0.17105	0.000136436	0.000272671
3	chr15:63473122:A:G	63473122	NA,G	NA,A	NA,1	NA,-inf	NA,inf	NA,0.268969	0.000136419	0.000272625
3	chr15:63797310:T:C	63797310	NA,C	NA,T	NA,1	NA,inf	NA,inf	NA,0.242741	0.000136404	0.000272583
3	chr15:63413244:G:A	63413244	NA,A	NA,G	NA,1	NA,-inf	NA,inf	NA,0.342414	0.000136403	0.000272589
3	chr15:62596625:C:T	62596625	NA,T	NA,C	NA,1	NA,-inf	NA,inf	NA,0.196418	0.000136403	0.000272612
3	chr15:63524244:G:A	63524244	NA,A	NA,G	NA,1	NA,inf	NA,inf	NA,0.251082	0.000136379	0.00027253
3	chr15:62827711:A:G	62827711	NA,G	NA,A	NA,1	NA,-inf	NA,inf	NA,0.2153	0.00013637	0.000272539
3	chr15:63746333:T:G	63746333	NA,G	NA,T	NA,1	NA,inf	NA,inf	NA,0.241822	0.000136365	0.000272505
3	chr15:63363481:C:T	63363481	T,T	C,C	1,1	-inf,-inf	inf,inf	0.523579,0.497932	0.000136362	0.000272435
3	chr15:63341289:C:G	63341289	G,G	C,C	1,1	inf,inf	inf,inf	0.0173574,1.39394	0.000136241	0.000272336
3	chr15:62973650:G:A	62973650	NA,A	NA,G	NA,1	NA,inf	NA,inf	NA,0.34117	0.00013618	0.000272177
3	chr15:63645962:T:C	63645962	C,NA	T,NA	1,NA	inf,NA	inf,NA	1.00209,NA	0.000136151	0.000272088
3	chr15:63049055:G:C	63049055	NA,C	NA,G	NA,1	NA,-inf	NA,inf	NA,0.0851234	0.000136129	0.000272068
3	chr15:63152150:G:A	63152150	A,A	G,G	1,1	inf,inf	inf,inf	0.448235,1.33797	0.000136102	0.000272026
3	chr15:63406343:A:G	63406343	NA,G	NA,A	NA,1	NA,-inf	NA,inf	NA,0.180086	0.000136081	0.000271944
3	chr15:63801860:T:C	63801860	NA,C	NA,T	NA,1	NA,inf	NA,inf	NA,0.349437	0.000136075	0.000271924
3	chr15:62665579:T:C	62665579	C,C	T,T	1,1	-inf,-inf	inf,inf	1.11192,1.31042	0.000136048	0.000271761
3	chr15:62967727:C:A	62967727	A,A	C,C	1,1	inf,inf	inf,inf	2.10675,0.101207	0.000136034	0.000271874
3	chr15:62614648:T:C	62614648	NA,C	NA,T	NA,1	NA,-inf	NA,inf	NA,0.230185	0.000136032	0.000271874
3	chr15:63630863:T:C	63630863	C,NA	T,NA	1,NA	inf,NA	inf,NA	1.03257,NA	0.000136001	0.000271789
3	chr15:63667580:C:T	63667580	NA,T	NA,C	NA,1	NA,inf	NA,inf	NA,0.247085	0.000135988	0.000271752
3	chr15:63464177:T:C	63464177	NA,C	NA,T	NA,1	NA,-inf	NA,inf	NA,0.28507	0.000135972	0.000271747
3	chr15:63780751:G:C	63780751	NA,C	NA,G	NA,1	NA,inf	NA,inf	NA,0.239233	0.000135955	0.000271684
3	chr15:63730727:C:T	63730727	NA,T	NA,C	NA,1	NA,inf	NA,inf	NA,0.300124	0.000135932	0.000271646
3	chr15:63599762:G:A	63599762	NA,A	NA,G	NA,1	NA,-inf	NA,inf	NA,0.219798	0.000135929	0.000271672
3	chr15:62920863:T:C	62920863	NA,C	NA,T	NA,1	NA,inf	NA,inf	NA,0.208604	0.00013592	0.000271645
3	chr15:63667418:A:T	63667418	NA,T	NA,A	NA,1	NA,inf	NA,inf	NA,0.24656	0.000135919	0.000271613
3	chr15:63623025:T:C	63623025	NA,C	NA,T	NA,1	NA,inf	NA,inf	NA,0.155183	0.000135866	0.000271489
3	chr15:63790806:T:A	63790806	NA,A	NA,T	NA,1	NA,inf	NA,inf	NA,0.251942	0.000135832	0.000271442
3	chr15:63695208:T:C	63695208	NA,C	NA,T	NA,1	NA,inf	NA,inf	NA,0.296579	0.000135817	0.000271418
3	chr15:63179168:C:G	63179168	NA,G	NA,C	NA,1	NA,inf	NA,inf	NA,0.0872105	0.000135758	0.000271272
3	chr15:62715283:A:G	62715283	NA,G	NA,A	NA,1	NA,inf	NA,inf	NA,0.249436	0.00013573	0.000271252
3	chr15:63795943:G:T	63795943	NA,T	NA,G	NA,1	NA,inf	NA,inf	NA,0.250853	0.000135701	0.00027118
3	chr15:63574525:A:G	63574525	NA,G	NA,A	NA,1	NA,inf	NA,inf	NA,0.304291	0.000135641	0.000271084
3	chr15:63293325:T:C	63293325	NA,C	NA,T	NA,1	NA,inf	NA,inf	NA,0.210958	0.000135615	0.000271018
3	chr15:63157111:A:C	63157111	NA,C	NA,A	NA,1	NA,inf	NA,inf	NA,0.137254	0.000135573	0.000270912
3	chr15:62718769:A:G	62718769	NA,G	NA,A	NA,1	NA,inf	NA,inf	NA,0.25294	0.000135453	0.000270702
3	chr15:62944994:G:A	62944994	NA,A	NA,G	NA,1	NA,-inf	NA,inf	NA,0.18385	0.000135448	0.00027069
3	chr15:63584138:C:T	63584138	NA,T	NA,C	NA,1	NA,inf	NA,inf	NA,0.306681	0.000135338	0.00027048
3	chr15:62768277:CTA:C	62768277	NA,C	NA,CTA	NA,1	NA,-inf	NA,inf	NA,0.255972	0.00013533	0.000270465
3	chr15:62904613:G:A	62904613	NA,A	NA,G	NA,1	NA,inf	NA,inf	NA,0.187339	0.000135291	0.000270419
3	chr15:63305287:T:C	63305287	NA,C	NA,T	NA,1	NA,-inf	NA,inf	NA,0.319924	0.000135255	0.000270368
3	chr15:62923962:T:C	62923962	NA,C	NA,T	NA,1	NA,inf	NA,inf	NA,0.160614	0.000135232	0.000270284
3	chr15:63405685:C:A	63405685	NA,A	NA,C	NA,1	NA,-inf	NA,inf	NA,0.175495	0.000135217	0.000270219
3	chr15:62854569:A:G	62854569	NA,G	NA,A	NA,1	NA,inf	NA,inf	NA,0.24365	0.00013521	0.000270221
3	chr15:63652313:A:C	63652313	NA,C	NA,A	NA,1	NA,inf	NA,inf	NA,0.290514	0.000135137	0.000270059
3	chr15:62892067:C:T	62892067	NA,T	NA,C	NA,1	NA,inf	NA,inf	NA,0.19685	0.000135053	0.000269917
3	chr15:63711117:T:G	63711117	NA,G	NA,T	NA,1	NA,inf	NA,inf	NA,0.339767	0.000134991	0.000269758
3	chr15:63429620:G:T	63429620	T,T	G,G	1,1	inf,-inf	inf,inf	2.04078,0.312165	0.000134943	0.000269675
3	chr15:62662800:G:A	62662800	NA,A	NA,G	NA,1	NA,-inf	NA,inf	NA,0.28039	0.00013485	0.000269561
3	chr15:63712307:G:A	63712307	NA,A	NA,G	NA,1	NA,inf	NA,inf	NA,0.338044	0.000134801	0.000269379
3	chr15:62654613:G:A	62654613	NA,A	NA,G	NA,1	NA,-inf	NA,inf	NA,0.204009	0.000134774	0.000269351
3	chr15:63489167:C:T	63489167	NA,T	NA,C	NA,1	NA,inf	NA,inf	NA,0.301831	0.00013475	0.000269279
3	chr15:63086578:C:T	63086578	NA,T	NA,C	NA,1	NA,inf	NA,inf	NA,0.152028	0.000134741	0.000269178
3	chr15:63740977:T:C	63740977	NA,C	NA,T	NA,1	NA,inf	NA,inf	NA,0.290931	0.000134732	0.00026925
3	chr15:62970975:T:C	62970975	NA,C	NA,T	NA,1	NA,inf	NA,inf	NA,0.327161	0.000134714	0.000269247
3	chr15:63741603:GTTTTC:G	63741603	NA,G	NA,GTTTTC	NA,1	NA,inf	NA,inf	NA,0.228599	0.000134595	0.000268969
3	chr15:63795686:G:A	63795686	NA,A	NA,G	NA,1	NA,inf	NA,inf	NA,0.227623	0.000134473	0.000268725
3	chr15:63807436:T:C	63807436	NA,C	NA,T	NA,1	NA,-inf	NA,inf	NA,0.16969	0.000134442	0.000268699
3	chr15:62970404:G:A	62970404	NA,A	NA,G	NA,1	NA,inf	NA,inf	NA,0.196744	0.000134441	0.000268714
3	chr15:63443762:C:T	63443762	NA,T	NA,C	NA,1	NA,-inf	NA,inf	NA,0.255653	0.000134441	0.000268682
3	chr15:63555801:G:T	63555801	NA,T	NA,G	NA,1	NA,-inf	NA,inf	NA,0.219911	0.000134429	0.00026869
3	chr15:63350379:C:T	63350379	T,NA	C,NA	1,NA	inf,NA	inf,NA	0.967231,NA	0.000134369	0.000268539
3	chr15:62969637:G:A	62969637	NA,A	NA,G	NA,1	NA,inf	NA,inf	NA,0.324032	0.000134348	0.000268514
3	chr15:63272059:G:A	63272059	NA,A	NA,G	NA,1	NA,-inf	NA,inf	NA,0.267518	0.000134306	0.000268416
3	chr15:62800901:T:C	62800901	NA,C	NA,T	NA,1	NA,inf	NA,inf	NA,0.219096	0.000134295	0.000268395
3	chr15:62688204:A:G	62688204	G,G	A,A	1,1	inf,inf	inf,inf	0.720951,1.3843	0.000134279	0.000268232
3	chr15:63437877:T:C	63437877	NA,C	NA,T	NA,1	NA,-inf	NA,inf	NA,0.136804	0.000134121	0.000268046
3	chr15:62844304:G:T	62844304	NA,T	NA,G	NA,1	NA,inf	NA,inf	NA,0.293782	0.000134085	0.000267975
3	chr15:63435022:T:C	63435022	NA,C	NA,T	NA,1	NA,-inf	NA,inf	NA,0.215266	0.000134077	0.000267969
3	chr15:63028090:A:G	63028090	G,NA	A,NA	1,NA	inf,NA	inf,NA	1.78912,NA	0.000134047	0.000267899
3	chr15:63786620:C:T	63786620	NA,T	NA,C	NA,1	NA,inf	NA,inf	NA,0.237167	0.000134011	0.000267804
3	chr15:63103921:G:A	63103921	NA,A	NA,G	NA,1	NA,-inf	NA,inf	NA,0.126857	0.000134005	0.000267807
3	chr15:62940156:AATG:A	62940156	NA,A	NA,AATG	NA,1	NA,-inf	NA,inf	NA,0.256122	0.000133983	0.000267759
3	chr15:63458713:G:A	63458713	NA,A	NA,G	NA,1	NA,-inf	NA,inf	NA,0.127098	0.000133975	0.000267756
3	chr15:63745276:G:A	63745276	NA,A	NA,G	NA,1	NA,inf	NA,inf	NA,0.283598	0.000133973	0.000267732
3	chr15:63177746:A:G	63177746	NA,G	NA,A	NA,1	NA,-inf	NA,inf	NA,0.186811	0.000133955	0.000267712
3	chr15:63180057:T:C	63180057	NA,C	NA,T	NA,1	NA,-inf	NA,inf	NA,0.186811	0.000133955	0.000267712
3	chr15:63233769:C:T	63233769	NA,T	NA,C	NA,1	NA,inf	NA,inf	NA,0.125083	0.000133889	0.000267548
3	chr15:63005856:A:G	63005856	NA,G	NA,A	NA,1	NA,-inf	NA,inf	NA,0.204276	0.000133877	0.000267547
3	chr15:63809913:T:C	63809913	C,C	T,T	1,1	inf,inf	inf,inf	0.821671,1.43755	0.000133851	0.000267366
3	chr15:63649959:T:G	63649959	NA,G	NA,T	NA,1	NA,inf	NA,inf	NA,0.279386	0.000133842	0.000267471
3	chr15:63154399:C:T	63154399	T,T	C,C	1,1	inf,inf	inf,inf	0.382548,1.27456	0.000133836	0.000267493
3	chr15:63665686:C:T	63665686	NA,T	NA,C	NA,1	NA,inf	NA,inf	NA,0.228705	0.000133806	0.000267394
3	chr15:63772617:A:C	63772617	NA,C	NA,A	NA,1	NA,inf	NA,inf	NA,0.286497	0.000133801	0.000267391
3	chr15:62966336:T:C	62966336	NA,C	NA,T	NA,1	NA,inf	NA,inf	NA,0.228948	0.000133725	0.000267275
3	chr15:63046174:A:G	63046174	NA,G	NA,A	NA,1	NA,inf	NA,inf	NA,0.0642009	0.000133721	0.000267258
3	chr15:62713921:G:A	62713921	A,A	G,G	1,1	-inf,-inf	inf,inf	0.855096,1.12821	0.000133709	0.000267015
3	chr15:63499824:T:C	63499824	NA,C	NA,T	NA,1	NA,inf	NA,inf	NA,0.246813	0.000133691	0.000267188
3	chr15:63097431:T:C	63097431	NA,C	NA,T	NA,1	NA,inf	NA,inf	NA,0.114776	0.000133682	0.000267158
3	chr15:63064406:A:G	63064406	NA,G	NA,A	NA,1	NA,-inf	NA,inf	NA,0.0766468	0.000133563	0.000266927
3	chr15:62749327:C:T	62749327	NA,T	NA,C	NA,1	NA,-inf	NA,inf	NA,0.190504	0.000133519	0.000266845
3	chr15:63458471:G:A	63458471	NA,A	NA,G	NA,1	NA,-inf	NA,inf	NA,0.134557	0.000133479	0.000266759
3	chr15:63189000:A:T	63189000	NA,T	NA,A	NA,1	NA,-inf	NA,inf	NA,0.182008	0.000133424	0.00026665
3	chr15:63315664:C:T	63315664	NA,T	NA,C	NA,1	NA,inf	NA,inf	NA,0.334469	0.000133396	0.000266602
3	chr15:62969369:C:T	62969369	NA,T	NA,C	NA,1	NA,inf	NA,inf	NA,0.314568	0.00013331	0.00026644
3	chr15:63764564:G:A	63764564	NA,A	NA,G	NA,1	NA,inf	NA,inf	NA,0.279985	0.000133289	0.000266367
3	chr15:63710137:C:T	63710137	NA,T	NA,C	NA,1	NA,-inf	NA,inf	NA,0.304981	0.000133289	0.000266375
3	chr15:63027407:A:G	63027407	NA,G	NA,A	NA,1	NA,-inf	NA,inf	NA,0.0274508	0.000133278	0.000266346
3	chr15:63787154:T:G	63787154	NA,G	NA,T	NA,1	NA,inf	NA,inf	NA,0.230848	0.000133262	0.000266307
3	chr15:63557132:G:A	63557132	NA,A	NA,G	NA,1	NA,-inf	NA,inf	NA,0.224369	0.000133256	0.000266347
3	chr15:63212419:C:T	63212419	NA,T	NA,C	NA,1	NA,inf	NA,inf	NA,0.0973602	0.000133222	0.000266245
3	chr15:63282051:A:G	63282051	NA,G	NA,A	NA,1	NA,-inf	NA,inf	NA,0.227856	0.000133203	0.000266217
3	chr15:63363909:C:T	63363909	NA,T	NA,C	NA,1	NA,-inf	NA,inf	NA,0.31098	0.000133183	0.000266234
3	chr15:63016390:C:A	63016390	NA,A	NA,C	NA,1	NA,inf	NA,inf	NA,0.159812	0.000133159	0.000266134
3	chr15:63434638:G:A	63434638	NA,A	NA,G	NA,1	NA,inf	NA,inf	NA,0.257114	0.000133124	0.000266065
3	chr15:62615048:C:T	62615048	NA,T	NA,C	NA,1	NA,-inf	NA,inf	NA,0.205916	0.000133115	0.000266042
3	chr15:63433968:T:C	63433968	NA,C	NA,T	NA,1	NA,inf	NA,inf	NA,0.256646	0.000133103	0.000266022
3	chr15:63740748:T:C	63740748	NA,C	NA,T	NA,1	NA,inf	NA,inf	NA,0.131483	0.000133091	0.000265946
3	chr15:63292929:C:T	63292929	T,T	C,C	1,1	inf,inf	inf,inf	0.056106,1.13846	0.000133	0.000265857
3	chr15:63014134:T:C	63014134	NA,C	NA,T	NA,1	NA,-inf	NA,inf	NA,0.404476	0.00013296	0.000265829
3	chr15:63722428:A:G	63722428	NA,G	NA,A	NA,1	NA,inf	NA,inf	NA,0.274348	0.000132953	0.000265695
3	chr15:63519056:C:T	63519056	NA,T	NA,C	NA,1	NA,inf	NA,inf	NA,0.223711	0.000132921	0.000265624
3	chr15:63746900:C:T	63746900	NA,T	NA,C	NA,1	NA,inf	NA,inf	NA,0.260964	0.000132913	0.000265619
3	chr15:62767570:C:T	62767570	NA,T	NA,C	NA,1	NA,-inf	NA,inf	NA,0.234133	0.000132893	0.000265594
3	chr15:63348398:A:G	63348398	NA,G	NA,A	NA,1	NA,inf	NA,inf	NA,0.258954	0.000132847	0.000265491
3	chr15:63273152:T:C	63273152	NA,C	NA,T	NA,1	NA,-inf	NA,inf	NA,0.252997	0.000132846	0.0002655
3	chr15:63265279:T:C	63265279	NA,C	NA,T	NA,1	NA,-inf	NA,inf	NA,0.17201	0.000132835	0.000265472
3	chr15:63492741:C:T	63492741	NA,T	NA,C	NA,1	NA,-inf	NA,inf	NA,0.282968	0.00013279	0.000265384
3	chr15:63802180:G:A	63802180	NA,A	NA,G	NA,1	NA,inf	NA,inf	NA,0.272317	0.000132787	0.000265364
3	chr15:63626348:G:A	63626348	NA,A	NA,G	NA,1	NA,inf	NA,inf	NA,0.226426	0.000132697	0.000265179
3	chr15:63560388:C:T	63560388	NA,T	NA,C	NA,1	NA,inf	NA,inf	NA,0.314068	0.000132681	0.000265176
3	chr15:62576528:G:C	62576528	NA,C	NA,G	NA,1	NA,inf	NA,inf	NA,0.211038	0.000132681	0.000265161
3	chr15:62963664:G:A	62963664	NA,A	NA,G	NA,1	NA,inf	NA,inf	NA,0.265488	0.000132656	0.000265154
3	chr15:62812477:G:A	62812477	NA,A	NA,G	NA,1	NA,-inf	NA,inf	NA,0.191412	0.000132615	0.000265028
3	chr15:62833667:G:A	62833667	NA,A	NA,G	NA,1	NA,-inf	NA,inf	NA,0.207237	0.000132591	0.000264992
3	chr15:62560878:A:C	62560878	NA,C	NA,A	NA,1	NA,inf	NA,inf	NA,0.245163	0.000132563	0.000264939
3	chr15:63449747:C:A	63449747	NA,A	NA,C	NA,1	NA,-inf	NA,inf	NA,0.254438	0.000132425	0.000264635
3	chr15:62877470:CT:C	62877470	NA,C	NA,CT	NA,1	NA,-inf	NA,inf	NA,0.157395	0.000132353	0.000264509
3	chr15:63644519:C:T	63644519	NA,T	NA,C	NA,1	NA,inf	NA,inf	NA,0.12817	0.000132328	0.000264423
3	chr15:63451835:G:A	63451835	A,NA	G,NA	1,NA	inf,NA	inf,NA	0.363122,NA	0.000132307	0.00026442
3	chr15:62557344:G:A	62557344	NA,A	NA,G	NA,1	NA,-inf	NA,inf	NA,0.206866	0.000132297	0.000264404
3	chr15:63143756:A:C	63143756	NA,C	NA,A	NA,1	NA,inf	NA,inf	NA,0.389633	0.000132281	0.000264348
3	chr15:63792458:C:T	63792458	NA,T	NA,C	NA,1	NA,inf	NA,inf	NA,0.179927	0.000132264	0.000264319
3	chr15:63001945:T:G	63001945	NA,G	NA,T	NA,1	NA,inf	NA,inf	NA,0.238145	0.000132221	0.000264268
3	chr15:63764307:T:C	63764307	NA,C	NA,T	NA,1	NA,inf	NA,inf	NA,0.270022	0.000132193	0.000264177
3	chr15:63089407:A:G	63089407	NA,G	NA,A	NA,1	NA,inf	NA,inf	NA,0.241967	0.000132139	0.000264096
3	chr15:62559422:C:T	62559422	NA,T	NA,C	NA,1	NA,-inf	NA,inf	NA,0.205715	0.000132139	0.000264088
3	chr15:63005440:G:A	63005440	NA,A	NA,G	NA,1	NA,inf	NA,inf	NA,0.289551	0.000132058	0.000263949
3	chr15:63758764:C:T	63758764	NA,T	NA,C	NA,1	NA,inf	NA,inf	NA,0.317805	0.000132037	0.000263858
3	chr15:63793145:A:C	63793145	NA,C	NA,A	NA,1	NA,-inf	NA,inf	NA,0.113179	0.000132027	0.000263865
3	chr15:63146514:C:A	63146514	NA,A	NA,C	NA,1	NA,inf	NA,inf	NA,0.317136	0.000132008	0.000263799
3	chr15:63753308:A:G	63753308	NA,G	NA,A	NA,1	NA,inf	NA,inf	NA,0.265724	0.000131995	0.000263781
3	chr15:63315048:C:G	63315048	NA,G	NA,C	NA,1	NA,inf	NA,inf	NA,0.165355	0.000131991	0.000263797
3	chr15:62807818:T:G	62807818	NA,G	NA,T	NA,1	NA,inf	NA,inf	NA,0.234482	0.000131991	0.00026379
3	chr15:62771682:G:A	62771682	NA,A	NA,G	NA,1	NA,-inf	NA,inf	NA,0.185995	0.000131978	0.000263761
3	chr15:62639810:A:G	62639810	NA,G	NA,A	NA,1	NA,inf	NA,inf	NA,0.176875	0.000131944	0.000263682
3	chr15:63103684:GAT:G	63103684	NA,G	NA,GAT	NA,1	NA,inf	NA,inf	NA,0.355	0.00013192	0.000263638
3	chr15:63151511:G:T	63151511	NA,T	NA,G	NA,1	NA,inf	NA,inf	NA,0.351923	0.000131902	0.000263618
3	chr15:62571627:TC:T	62571627	NA,T	NA,TC	NA,1	NA,inf	NA,inf	NA,0.208734	0.000131892	0.000263582
3	chr15:62669305:T:C	62669305	NA,C	NA,T	NA,1	NA,inf	NA,inf	NA,0.187833	0.000131756	0.000263318
3	chr15:63229574:G:C	63229574	NA,C	NA,G	NA,1	NA,inf	NA,inf	NA,0.342704	0.000131745	0.000263303
3	chr15:63456188:T:G	63456188	NA,G	NA,T	NA,1	NA,inf	NA,inf	NA,0.121935	0.000131677	0.000263182
3	chr15:63753381:A:G	63753381	G,NA	A,NA	1,NA	inf,NA	inf,NA	0.491448,NA	0.000131663	0.000263133
3	chr15:63237944:C:T	63237944	NA,T	NA,C	NA,1	NA,inf	NA,inf	NA,0.0834518	0.000131599	0.000263003
3	chr15:62553290:C:T	62553290	NA,T	NA,C	NA,1	NA,-inf	NA,inf	NA,0.200249	0.000131585	0.000262983
3	chr15:62772671:T:A	62772671	NA,A	NA,T	NA,1	NA,inf	NA,inf	NA,0.223158	0.000131565	0.000262946
3	chr15:62667255:C:T	62667255	NA,T	NA,C	NA,1	NA,inf	NA,inf	NA,0.168323	0.000131516	0.000262777
3	chr15:62662940:C:T	62662940	NA,T	NA,C	NA,1	NA,-inf	NA,inf	NA,0.247973	0.00013146	0.000262779
3	chr15:63765056:T:C	63765056	NA,C	NA,T	NA,1	NA,inf	NA,inf	NA,0.204984	0.000131454	0.000262695
3	chr15:63058982:A:G	63058982	NA,G	NA,A	NA,1	NA,-inf	NA,inf	NA,0.0576345	0.000131446	0.000262697
3	chr15:62724040:C:T	62724040	NA,T	NA,C	NA,1	NA,-inf	NA,inf	NA,0.185184	0.000131391	0.000262578
3	chr15:63224714:T:C	63224714	NA,C	NA,T	NA,1	NA,inf	NA,inf	NA,0.081304	0.000131369	0.000262544
3	chr15:63747893:T:C	63747893	NA,C	NA,T	NA,1	NA,inf	NA,inf	NA,0.259568	0.000131346	0.000262485
3	chr15:63151769:A:C	63151769	C,C	A,A	1,1	inf,inf	inf,inf	0.57472,1.57431	0.000131304	0.000262373
3	chr15:62814579:C:T	62814579	NA,T	NA,C	NA,1	NA,-inf	NA,inf	NA,0.248223	0.000131255	0.000262317
3	chr15:63813431:A:G	63813431	NA,G	NA,A	NA,1	NA,-inf	NA,inf	NA,0.244853	0.00013124	0.000262288
3	chr15:63284375:G:A	63284375	NA,A	NA,G	NA,1	NA,-inf	NA,inf	NA,0.23292	0.000131206	0.000262221
3	chr15:62769930:G:C	62769930	NA,C	NA,G	NA,1	NA,-inf	NA,inf	NA,0.221302	0.000131201	0.000262214
3	chr15:63628189:G:C	63628189	NA,C	NA,G	NA,1	NA,inf	NA,inf	NA,0.198532	0.000131135	0.000262058
3	chr15:63795952:G:A	63795952	NA,A	NA,G	NA,1	NA,inf	NA,inf	NA,0.0869176	0.000131133	0.000262012
3	chr15:62769047:C:T	62769047	NA,T	NA,C	NA,1	NA,-inf	NA,inf	NA,0.104955	0.000131088	0.000261985
3	chr15:63014357:A:T	63014357	NA,T	NA,A	NA,1	NA,inf	NA,inf	NA,0.0118132	0.000131059	0.000261915
3	chr15:63483579:C:G	63483579	NA,G	NA,C	NA,1	NA,-inf	NA,inf	NA,0.202777	0.000131	0.000261774
3	chr15:63274757:GAGA:G	63274757	NA,G	NA,GAGA	NA,1	NA,inf	NA,inf	NA,0.151373	0.000130975	0.000261761
3	chr15:63715869:G:A	63715869	NA,A	NA,G	NA,1	NA,inf	NA,inf	NA,0.115647	0.000130943	0.000261656
3	chr15:63794387:T:C	63794387	NA,C	NA,T	NA,1	NA,inf	NA,inf	NA,0.196238	0.000130881	0.00026155
3	chr15:62963822:C:T	62963822	NA,T	NA,C	NA,1	NA,inf	NA,inf	NA,0.248985	0.000130869	0.00026158
3	chr15:63726466:CAAG:C	63726466	NA,C	NA,CAAG	NA,1	NA,-inf	NA,inf	NA,0.110069	0.000130853	0.000261517
3	chr15:62835351:C:A	62835351	NA,A	NA,C	NA,1	NA,inf	NA,inf	NA,0.238844	0.00013078	0.000261374
3	chr15:62569221:A:C	62569221	NA,C	NA,A	NA,1	NA,inf	NA,inf	NA,0.19528	0.000130739	0.00026128
3	chr15:63360652:C:A	63360652	NA,A	NA,C	NA,1	NA,-inf	NA,inf	NA,0.231794	0.000130739	0.000261285
3	chr15:62931143:A:G	62931143	NA,G	NA,A	NA,1	NA,inf	NA,inf	NA,0.292555	0.000130712	0.000261252
3	chr15:63521445:G:A	63521445	NA,A	NA,G	NA,1	NA,inf	NA,inf	NA,0.203236	0.000130658	0.000261104
3	chr15:63068020:A:AT	63068020	NA,AT	NA,A	NA,1	NA,-inf	NA,inf	NA,0.0539261	0.000130622	0.000261051
3	chr15:63806592:C:T	63806592	NA,T	NA,C	NA,1	NA,inf	NA,inf	NA,0.241835	0.000130591	0.00026098
3	chr15:63763874:A:T	63763874	NA,T	NA,A	NA,1	NA,inf	NA,inf	NA,0.238829	0.000130483	0.000260764
3	chr15:63624773:A:G	63624773	NA,G	NA,A	NA,1	NA,inf	NA,inf	NA,0.191104	0.000130471	0.000260732
3	chr15:63374400:G:A	63374400	NA,A	NA,G	NA,1	NA,-inf	NA,inf	NA,0.169789	0.000130459	0.000260724
3	chr15:63355115:C:T	63355115	NA,T	NA,C	NA,1	NA,inf	NA,inf	NA,0.126642	0.000130458	0.000260726
3	chr15:62617338:G:T	62617338	NA,T	NA,G	NA,1	NA,inf	NA,inf	NA,0.190802	0.000130452	0.00026071
3	chr15:62968348:G:A	62968348	NA,A	NA,G	NA,1	NA,inf	NA,inf	NA,0.300844	0.000130441	0.000260706
3	chr15:62828054:T:G	62828054	NA,G	NA,T	NA,1	NA,-inf	NA,inf	NA,0.129377	0.00013043	0.000260684
3	chr15:63054076:TA:T	63054076	NA,T	NA,TA	NA,1	NA,-inf	NA,inf	NA,0.468694	0.000130429	0.000260771
3	chr15:63418596:G:A	63418596	NA,A	NA,G	NA,1	NA,-inf	NA,inf	NA,0.122213	0.000130381	0.000260557
3	chr15:62683192:T:G	62683192	G,G	T,T	1,1	inf,inf	inf,inf	0.35618,1.63171	0.000130365	0.000260467
3	chr15:62772438:C:G	62772438	NA,G	NA,C	NA,1	NA,-inf	NA,inf	NA,0.217451	0.000130329	0.000260471
3	chr15:62835108:C:G	62835108	NA,G	NA,C	NA,1	NA,-inf	NA,inf	NA,0.233851	0.00013032	0.000260455
3	chr15:62936457:T:G	62936457	NA,G	NA,T	NA,1	NA,inf	NA,inf	NA,0.319285	0.000130318	0.000260456
3	chr15:63776760:G:A	63776760	NA,A	NA,G	NA,1	NA,inf	NA,inf	NA,0.196479	0.000130303	0.000260395
3	chr15:63775054:G:A	63775054	NA,A	NA,G	NA,1	NA,inf	NA,inf	NA,0.194776	0.00013012	0.00026003
3	chr15:63009341:C:A	63009341	NA,A	NA,C	NA,1	NA,-inf	NA,inf	NA,0.35722	0.000130119	0.000260043
3	chr15:62723163:A:G	62723163	NA,G	NA,A	NA,1	NA,inf	NA,inf	NA,0.199679	0.00013011	0.000260028
3	chr15:63321791:G:A	63321791	NA,A	NA,G	NA,1	NA,inf	NA,inf	NA,0.298778	0.000130108	0.00026003
3	chr15:63131068:G:A	63131068	NA,A	NA,G	NA,1	NA,-inf	NA,inf	NA,0.0779092	0.000130026	0.000259857
3	chr15:63398319:T:G	63398319	NA,G	NA,T	NA,1	NA,-inf	NA,inf	NA,0.158996	0.000130021	0.000259846
3	chr15:63252480:C:T	63252480	NA,T	NA,C	NA,1	NA,inf	NA,inf	NA,0.333826	0.000129981	0.000259773
3	chr15:63483306:C:T	63483306	NA,T	NA,C	NA,1	NA,-inf	NA,inf	NA,0.192847	0.000129976	0.000259729
3	chr15:63009828:A:C	63009828	NA,C	NA,A	NA,1	NA,inf	NA,inf	NA,0.234171	0.00012995	0.000259711
3	chr15:62748534:T:C	62748534	NA,C	NA,T	NA,1	NA,-inf	NA,inf	NA,0.162998	0.00012995	0.000259708
3	chr15:62576258:C:T	62576258	NA,T	NA,C	NA,1	NA,inf	NA,inf	NA,0.132873	0.000129947	0.000259718
3	chr15:63730738:C:T	63730738	NA,T	NA,C	NA,1	NA,-inf	NA,inf	NA,0.103569	0.000129884	0.000259582
3	chr15:63105330:G:A	63105330	NA,A	NA,G	NA,1	NA,-inf	NA,inf	NA,0.0540143	0.000129881	0.00025957
3	chr15:63126574:C:T	63126574	NA,T	NA,C	NA,1	NA,-inf	NA,inf	NA,0.097641	0.00012987	0.000259556
3	chr15:62716290:T:C	62716290	NA,C	NA,T	NA,1	NA,inf	NA,inf	NA,0.183073	0.000129805	0.00025937
3	chr15:63250454:T:C	63250454	NA,C	NA,T	NA,1	NA,inf	NA,inf	NA,0.0705992	0.000129759	0.000259327
3	chr15:63422136:A:G	63422136	NA,G	NA,A	NA,1	NA,-inf	NA,inf	NA,0.0916716	0.000129753	0.000259319
3	chr15:63624423:G:A	63624423	NA,A	NA,G	NA,1	NA,-inf	NA,inf	NA,0.181097	0.000129717	0.000259266
3	chr15:62758254:T:G	62758254	NA,G	NA,T	NA,1	NA,-inf	NA,inf	NA,0.156533	0.000129711	0.000259233
3	chr15:63703444:C:T	63703444	NA,T	NA,C	NA,1	NA,-inf	NA,inf	NA,0.102581	0.000129709	0.000259231
3	chr15:63219501:C:T	63219501	NA,T	NA,C	NA,1	NA,-inf	NA,inf	NA,0.280455	0.000129574	0.000258952
3	chr15:63793407:C:G	63793407	NA,G	NA,C	NA,1	NA,inf	NA,inf	NA,0.15657	0.000129557	0.000258912
3	chr15:62763459:T:A	62763459	NA,A	NA,T	NA,1	NA,-inf	NA,inf	NA,0.207257	0.00012955	0.000258913
3	chr15:63638865:C:G	63638865	NA,G	NA,C	NA,1	NA,inf	NA,inf	NA,0.288096	0.000129476	0.000258742
3	chr15:62660410:A:C	62660410	NA,C	NA,A	NA,1	NA,inf	NA,inf	NA,0.140646	0.00012947	0.000258733
3	chr15:63617185:A:G	63617185	NA,G	NA,A	NA,1	NA,inf	NA,inf	NA,0.179495	0.00012946	0.000258727
3	chr15:62732424:T:C	62732424	NA,C	NA,T	NA,1	NA,-inf	NA,inf	NA,0.15533	0.000129332	0.000258474
3	chr15:62730724:C:T	62730724	NA,T	NA,C	NA,1	NA,inf	NA,inf	NA,0.188808	0.000129284	0.000258378
3	chr15:63281359:T:TCAGCGCCTGGTTTTTGC	63281359	NA,TCAGCGCCTGGTTTTTGC	NA,T	NA,1	NA,inf	NA,inf	NA,0.31705	0.000129232	0.00025828
3	chr15:62781686:T:C	62781686	NA,C	NA,T	NA,1	NA,inf	NA,inf	NA,0.182115	0.000129209	0.000258235
3	chr15:62942668:A:G	62942668	NA,G	NA,A	NA,1	NA,-inf	NA,inf	NA,0.0706219	0.000129196	0.000258191
3	chr15:63382096:T:C	63382096	NA,C	NA,T	NA,1	NA,inf	NA,inf	NA,0.184646	0.000129176	0.000258169
3	chr15:62557438:C:T	62557438	NA,T	NA,C	NA,1	NA,inf	NA,inf	NA,0.202987	0.000129152	0.000258114
3	chr15:63041340:TA:T	63041340	NA,T	NA,TA	NA,1	NA,-inf	NA,inf	NA,0.0240189	0.000129124	0.000258059
3	chr15:63156792:A:G	63156792	NA,G	NA,A	NA,1	NA,inf	NA,inf	NA,0.0904379	0.000129095	0.000257975
3	chr15:63516094:C:G	63516094	NA,G	NA,C	NA,1	NA,-inf	NA,inf	NA,0.162465	0.000129086	0.000257984
3	chr15:63344367:C:T	63344367	NA,T	NA,C	NA,1	NA,-inf	NA,inf	NA,0.157769	0.000129027	0.000257862
3	chr15:63360959:G:A	63360959	NA,A	NA,G	NA,1	NA,inf	NA,inf	NA,0.211884	0.000129012	0.000257833
3	chr15:63763865:C:G	63763865	NA,G	NA,C	NA,1	NA,inf	NA,inf	NA,0.236986	0.000128882	0.000257563
3	chr15:62556488:T:A	62556488	NA,A	NA,T	NA,1	NA,-inf	NA,inf	NA,0.137718	0.000128858	0.000257537
3	chr15:63808593:A:G	63808593	NA,G	NA,A	NA,1	NA,inf	NA,inf	NA,0.149032	0.000128856	0.000257511
3	chr15:62732470:G:A	62732470	NA,A	NA,G	NA,1	NA,-inf	NA,inf	NA,0.161531	0.000128797	0.000257412
3	chr15:63426780:T:C	63426780	NA,C	NA,T	NA,1	NA,-inf	NA,inf	NA,0.111089	0.000128748	0.000257297
3	chr15:63718523:G:C	63718523	NA,C	NA,G	NA,1	NA,-inf	NA,inf	NA,0.19964	0.000128732	0.000257277
3	chr15:63572592:T:A	63572592	NA,A	NA,T	NA,1	NA,-inf	NA,inf	NA,0.17714	0.000128707	0.000257248
3	chr15:62823866:T:C	62823866	NA,C	NA,T	NA,1	NA,-inf	NA,inf	NA,0.15427	0.000128674	0.000257155
3	chr15:62840906:ATTATGTTGTTCTCAGACACTTTGGC:A	62840906	NA,A	NA,ATTATGTTGTTCTCAGACACTTTGGC	NA,1	NA,inf	NA,inf	NA,0.222676	0.000128651	0.000257113
3	chr15:63620415:T:C	63620415	C,NA	T,NA	1,NA	inf,NA	inf,NA	0.962155,NA	0.000128648	0.000257097
3	chr15:63586733:C:T	63586733	NA,T	NA,C	NA,1	NA,inf	NA,inf	NA,0.166884	0.000128623	0.000257061
3	chr15:63106276:G:A	63106276	NA,A	NA,G	NA,1	NA,inf	NA,inf	NA,0.296616	0.0001286	0.000257018
3	chr15:63291510:T:C	63291510	NA,C	NA,T	NA,1	NA,inf	NA,inf	NA,0.285886	0.000128555	0.000256928
3	chr15:63076202:C:T	63076202	NA,T	NA,C	NA,1	NA,-inf	NA,inf	NA,0.426885	0.00012855	0.000257003
3	chr15:63192750:A:G	63192750	NA,G	NA,A	NA,1	NA,inf	NA,inf	NA,0.0591805	0.000128463	0.000256737
3	chr15:63488079:C:A	63488079	NA,A	NA,C	NA,1	NA,-inf	NA,inf	NA,0.142547	0.000128385	0.000256584
3	chr15:62916219:T:C	62916219	NA,C	NA,T	NA,1	NA,inf	NA,inf	NA,0.18687	0.000128329	0.00025648
3	chr15:63408361:G:A	63408361	NA,A	NA,G	NA,1	NA,-inf	NA,inf	NA,0.160017	0.000128296	0.000256401
3	chr15:62664938:A:G	62664938	NA,G	NA,A	NA,1	NA,-inf	NA,inf	NA,0.214604	0.000128293	0.000256442
3	chr15:63799105:C:T	63799105	NA,T	NA,C	NA,1	NA,inf	NA,inf	NA,0.144174	0.000128285	0.000256371
3	chr15:62775300:C:T	62775300	NA,T	NA,C	NA,1	NA,inf	NA,inf	NA,0.188804	0.000128274	0.000256366
3	chr15:62764276:C:T	62764276	NA,T	NA,C	NA,1	NA,-inf	NA,inf	NA,0.192103	0.000128272	0.000256359
3	chr15:62832310:A:C	62832310	C,C	A,A	1,1	inf,inf	inf,inf	1.41024,0.369333	0.000128262	0.000256357
3	chr15:62561189:A:G	62561189	NA,G	NA,A	NA,1	NA,inf	NA,inf	NA,0.145519	0.000128261	0.000256321
3	chr15:63320040:T:G	63320040	NA,G	NA,T	NA,1	NA,inf	NA,inf	NA,0.137545	0.000128245	0.0002563
3	chr15:62807271:G:A	62807271	NA,A	NA,G	NA,1	NA,inf	NA,inf	NA,0.214473	0.000128216	0.000256245
3	chr15:63649213:C:T	63649213	NA,T	NA,C	NA,1	NA,-inf	NA,inf	NA,0.19716	0.0001282	0.000256214
3	chr15:62761255:G:A	62761255	NA,A	NA,G	NA,1	NA,inf	NA,inf	NA,0.185785	0.000128182	0.000256174
3	chr15:62572985:C:T	62572985	NA,T	NA,C	NA,1	NA,inf	NA,inf	NA,0.16314	0.000128154	0.000256079
3	chr15:62734186:T:G	62734186	NA,G	NA,T	NA,1	NA,-inf	NA,inf	NA,0.145022	0.000128111	0.000256034
3	chr15:63140449:A:G	63140449	G,NA	A,NA	1,NA	-inf,NA	inf,NA	0.330061,NA	0.000128104	0.000256024
3	chr15:62777517:C:T	62777517	NA,T	NA,C	NA,1	NA,inf	NA,inf	NA,0.188581	0.000128087	0.000255992
3	chr15:62915492:A:C	62915492	NA,C	NA,A	NA,1	NA,inf	NA,inf	NA,0.184168	0.000128069	0.000255961
3	chr15:63092534:G:C	63092534	NA,C	NA,G	NA,1	NA,inf	NA,inf	NA,0.118336	0.000128047	0.00025591
3	chr15:62910124:G:A	62910124	NA,A	NA,G	NA,1	NA,inf	NA,inf	NA,0.101665	0.000128024	0.000255866
3	chr15:62930454:A:G	62930454	NA,G	NA,A	NA,1	NA,inf	NA,inf	NA,0.122792	0.00012802	0.000255871
3	chr15:63807564:T:A	63807564	NA,A	NA,T	NA,1	NA,inf	NA,inf	NA,0.142077	0.000128012	0.000255826
3	chr15:63602048:AGGCGAGGAGCACTGTGATG:A	63602048	A,NA	AGGCGAGGAGCACTGTGATG,NA	1,NA	inf,NA	inf,NA	0.453205,NA	0.000128012	0.000255839
3	chr15:62749711:A:G	62749711	NA,G	NA,A	NA,1	NA,-inf	NA,inf	NA,0.142993	0.000127996	0.000255808
3	chr15:62560374:A:G	62560374	NA,G	NA,A	NA,1	NA,-inf	NA,inf	NA,0.173696	0.000127947	0.00025571
3	chr15:63510234:G:C	63510234	NA,C	NA,G	NA,1	NA,inf	NA,inf	NA,0.18005	0.000127917	0.000255646
3	chr15:62715896:G:T	62715896	NA,T	NA,G	NA,1	NA,-inf	NA,inf	NA,0.167383	0.000127883	0.000255583
3	chr15:62676359:C:G	62676359	NA,G	NA,C	NA,1	NA,-inf	NA,inf	NA,0.119854	0.000127817	0.000255449
3	chr15:63048448:A:G	63048448	NA,G	NA,A	NA,1	NA,-inf	NA,inf	NA,0.00507287	0.000127809	0.000255436
3	chr15:63340048:A:G	63340048	NA,G	NA,A	NA,1	NA,inf	NA,inf	NA,0.156086	0.000127807	0.000255428
3	chr15:62567626:G:C	62567626	NA,C	NA,G	NA,1	NA,inf	NA,inf	NA,0.166777	0.000127791	0.000255389
3	chr15:63430585:T:A	63430585	NA,A	NA,T	NA,1	NA,inf	NA,inf	NA,0.213133	0.000127726	0.00025526
3	chr15:63494379:C:T	63494379	NA,T	NA,C	NA,1	NA,-inf	NA,inf	NA,0.0819595	0.000127696	0.000255208
3	chr15:63338594:T:C	63338594	NA,C	NA,T	NA,1	NA,inf	NA,inf	NA,0.1011	0.000127692	0.000255199
3	chr15:63147464:G:A	63147464	NA,A	NA,G	NA,1	NA,inf	NA,inf	NA,0.270215	0.000127635	0.000255064
3	chr15:62963955:G:A	62963955	NA,A	NA,G	NA,1	NA,inf	NA,inf	NA,0.215159	0.000127628	0.000255097
3	chr15:63294711:G:A	63294711	NA,A	NA,G	NA,1	NA,inf	NA,inf	NA,0.289753	0.000127599	0.000255016
3	chr15:63384814:T:G	63384814	NA,G	NA,T	NA,1	NA,-inf	NA,inf	NA,0.0832762	0.000127596	0.000255005
3	chr15:62910784:C:T	62910784	NA,T	NA,C	NA,1	NA,-inf	NA,inf	NA,0.130632	0.000127595	0.000255003
3	chr15:62774307:T:A	62774307	NA,A	NA,T	NA,1	NA,inf	NA,inf	NA,0.182956	0.000127585	0.000254989
3	chr15:63627188:T:C	63627188	NA,C	NA,T	NA,1	NA,-inf	NA,inf	NA,0.187893	0.000127548	0.000254909
3	chr15:63758101:G:A	63758101	NA,A	NA,G	NA,1	NA,inf	NA,inf	NA,0.139235	0.000127541	0.000254886
3	chr15:63616034:C:A	63616034	NA,A	NA,C	NA,1	NA,inf	NA,inf	NA,0.160676	0.000127508	0.000254828
3	chr15:63316212:C:T	63316212	NA,T	NA,C	NA,1	NA,inf	NA,inf	NA,0.127969	0.000127488	0.000254796
3	chr15:63353366:C:T	63353366	NA,T	NA,C	NA,1	NA,-inf	NA,inf	NA,0.209797	0.000127474	0.000254758
3	chr15:63499646:T:G	63499646	NA,G	NA,T	NA,1	NA,-inf	NA,inf	NA,0.14451	0.000127462	0.000254756
3	chr15:63361276:T:C	63361276	NA,C	NA,T	NA,1	NA,-inf	NA,inf	NA,0.222856	0.000127459	0.000254731
3	chr15:63490304:T:C	63490304	NA,C	NA,T	NA,1	NA,-inf	NA,inf	NA,0.0704678	0.000127449	0.000254715
3	chr15:63393262:G:A	63393262	NA,A	NA,G	NA,1	NA,-inf	NA,inf	NA,0.100703	0.000127428	0.00025467
3	chr15:63502345:G:A	63502345	NA,A	NA,G	NA,1	NA,-inf	NA,inf	NA,0.163881	0.000127393	0.00025462
3	chr15:62676243:G:A	62676243	NA,A	NA,G	NA,1	NA,inf	NA,inf	NA,0.140559	0.00012735	0.000254516
3	chr15:63596150:G:A	63596150	NA,A	NA,G	NA,1	NA,inf	NA,inf	NA,0.223221	0.000127301	0.000254418
3	chr15:63353678:G:A	63353678	NA,A	NA,G	NA,1	NA,-inf	NA,inf	NA,0.0769617	0.000127282	0.000254381
3	chr15:63656615:A:G	63656615	NA,G	NA,A	NA,1	NA,inf	NA,inf	NA,0.230179	0.000127261	0.000254322
3	chr15:62782028:A:G	62782028	NA,G	NA,A	NA,1	NA,-inf	NA,inf	NA,0.185203	0.000127248	0.000254315
3	chr15:62921825:G:C	62921825	NA,C	NA,G	NA,1	NA,inf	NA,inf	NA,0.135878	0.000127229	0.000254276
3	chr15:63086170:C:T	63086170	NA,T	NA,C	NA,1	NA,-inf	NA,inf	NA,0.319647	0.000127215	0.000254331
3	chr15:63259992:G:A	63259992	NA,A	NA,G	NA,1	NA,inf	NA,inf	NA,0.268411	0.000127201	0.00025422
3	chr15:63767586:C:T	63767586	NA,T	NA,C	NA,1	NA,inf	NA,inf	NA,0.135319	0.000127201	0.000254206
3	chr15:63790711:C:T	63790711	NA,T	NA,C	NA,1	NA,inf	NA,inf	NA,0.134726	0.000127188	0.000254178
3	chr15:62669322:T:A	62669322	NA,A	NA,T	NA,1	NA,inf	NA,inf	NA,0.137442	0.000127152	0.00025412
3	chr15:63193948:T:C	63193948	NA,C	NA,T	NA,1	NA,inf	NA,inf	NA,0.0480201	0.000127149	0.000254112
3	chr15:63192647:CT:C	63192647	NA,C	NA,CT	NA,1	NA,inf	NA,inf	NA,0.0480201	0.000127149	0.000254112
3	chr15:63084553:A:G	63084553	NA,G	NA,A	NA,1	NA,-inf	NA,inf	NA,0.317729	0.000127108	0.000254116
3	chr15:63246449:A:G	63246449	NA,G	NA,A	NA,1	NA,-inf	NA,inf	NA,0.206192	0.000127093	0.000254006
3	chr15:63606728:A:ACT	63606728	NA,ACT	NA,A	NA,1	NA,inf	NA,inf	NA,0.131769	0.000127067	0.00025395
3	chr15:62901674:G:A	62901674	NA,A	NA,G	NA,1	NA,inf	NA,inf	NA,0.121292	0.000127005	0.000253832
3	chr15:63466220:G:T	63466220	NA,T	NA,G	NA,1	NA,inf	NA,inf	NA,0.170084	0.000126988	0.000253791
3	chr15:63032099:C:T	63032099	NA,T	NA,C	NA,1	NA,-inf	NA,inf	NA,0.00308785	0.000126964	0.000253736
3	chr15:63231498:TTG:T	63231498	NA,T	NA,TTG	NA,1	NA,inf	NA,inf	NA,0.0516506	0.000126951	0.000253722
3	chr15:63302576:G:A	63302576	NA,A	NA,G	NA,1	NA,inf	NA,inf	NA,0.0873802	0.000126946	0.000253708
3	chr15:63810319:C:T	63810319	NA,T	NA,C	NA,1	NA,inf	NA,inf	NA,0.204937	0.000126932	0.000253678
3	chr15:63577715:G:A	63577715	NA,A	NA,G	NA,1	NA,-inf	NA,inf	NA,0.151337	0.000126922	0.000253652
3	chr15:62666055:C:T	62666055	NA,T	NA,C	NA,1	NA,inf	NA,inf	NA,0.159386	0.000126921	0.00025366
3	chr15:62669401:AC:A	62669401	NA,A	NA,AC	NA,1	NA,inf	NA,inf	NA,0.134958	0.00012691	0.000253637
3	chr15:62609425:C:G	62609425	NA,G	NA,C	NA,1	NA,inf	NA,inf	NA,0.16212	0.000126884	0.000253581
3	chr15:63817395:A:G	63817395	NA,G	NA,A	NA,1	NA,inf	NA,inf	NA,0.254814	0.000126809	0.000253416
3	chr15:62641085:A:G	62641085	NA,G	NA,A	NA,1	NA,inf	NA,inf	NA,0.149328	0.000126685	0.000253176
3	chr15:62611231:G:A	62611231	NA,A	NA,G	NA,1	NA,-inf	NA,inf	NA,0.149703	0.000126676	0.000253178
3	chr15:62881111:G:A	62881111	NA,A	NA,G	NA,1	NA,-inf	NA,inf	NA,0.0836227	0.000126665	0.000253141
3	chr15:63432845:A:G	63432845	NA,G	NA,A	NA,1	NA,inf	NA,inf	NA,0.200088	0.000126657	0.000253125
3	chr15:63024298:T:C	63024298	NA,C	NA,T	NA,1	NA,inf	NA,inf	NA,0.340626	0.000126626	0.000253069
3	chr15:63277614:C:T	63277614	NA,T	NA,C	NA,1	NA,-inf	NA,inf	NA,0.192777	0.00012662	0.00025305
3	chr15:63531342:G:C	63531342	NA,C	NA,G	NA,1	NA,inf	NA,inf	NA,0.119284	0.000126543	0.000252891
3	chr15:63418793:CCT:C	63418793	C,C	CCT,CCT	1,1	inf,-inf	inf,inf	2.06383,0.221151	0.000126534	0.000252872
3	chr15:63146088:T:C	63146088	NA,C	NA,T	NA,1	NA,-inf	NA,inf	NA,0.26086	0.000126468	0.000252789
3	chr15:62773541:C:T	62773541	NA,T	NA,C	NA,1	NA,inf	NA,inf	NA,0.169839	0.000126441	0.000252702
3	chr15:63491362:T:G	63491362	NA,G	NA,T	NA,1	NA,-inf	NA,inf	NA,0.125741	0.000126409	0.000252638
3	chr15:62863492:C:T	62863492	T,T	C,C	1,1	-inf,inf	inf,inf	0.497279,1.24654	0.000126406	0.000252761
3	chr15:63109790:A:C	63109790	NA,C	NA,A	NA,1	NA,inf	NA,inf	NA,0.101898	0.000126405	0.000252628
3	chr15:63578285:A:G	63578285	NA,G	NA,A	NA,1	NA,inf	NA,inf	NA,0.118842	0.000126393	0.000252591
3	chr15:62772191:G:A	62772191	NA,A	NA,G	NA,1	NA,-inf	NA,inf	NA,0.176836	0.000126369	0.000252557
3	chr15:63540802:C:G	63540802	NA,G	NA,C	NA,1	NA,inf	NA,inf	NA,0.116882	0.000126364	0.000252533
3	chr15:63751733:G:A	63751733	NA,A	NA,G	NA,1	NA,inf	NA,inf	NA,0.119739	0.000126341	0.000252458
3	chr15:63190314:G:T	63190314	T,T	G,G	1,1	inf,inf	inf,inf	0.201134,1.0274	0.000126339	0.000252579
3	chr15:62635187:T:C	62635187	NA,C	NA,T	NA,1	NA,inf	NA,inf	NA,0.145885	0.000126325	0.000252457
3	chr15:63245895:A:G	63245895	NA,G	NA,A	NA,1	NA,-inf	NA,inf	NA,0.198463	0.000126319	0.000252459
3	chr15:62983398:T:C	62983398	NA,C	NA,T	NA,1	NA,inf	NA,inf	NA,0.213073	0.000126286	0.000252392
3	chr15:62782641:T:C	62782641	NA,C	NA,T	NA,1	NA,-inf	NA,inf	NA,0.17514	0.000126258	0.000252335
3	chr15:63032104:A:G	63032104	NA,G	NA,A	NA,1	NA,inf	NA,inf	NA,0.00265829	0.000126256	0.000252322
3	chr15:62785520:T:C	62785520	NA,C	NA,T	NA,1	NA,-inf	NA,inf	NA,0.173607	0.000126252	0.000252323
3	chr15:63277319:C:T	63277319	NA,T	NA,C	NA,1	NA,-inf	NA,inf	NA,0.188238	0.00012625	0.000252309
3	chr15:62707885:A:T	62707885	NA,T	NA,A	NA,1	NA,inf	NA,inf	NA,0.128816	0.000126207	0.00025223
3	chr15:63327300:G:A	63327300	NA,A	NA,G	NA,1	NA,inf	NA,inf	NA,0.249547	0.000126173	0.000252167
3	chr15:63618183:T:G	63618183	NA,G	NA,T	NA,1	NA,inf	NA,inf	NA,0.206782	0.000126162	0.000252129
3	chr15:63573438:A:G	63573438	NA,G	NA,A	NA,1	NA,-inf	NA,inf	NA,0.150081	0.000126143	0.000252119
3	chr15:63148530:T:C	63148530	NA,C	NA,T	NA,1	NA,inf	NA,inf	NA,0.251207	0.000126103	0.000252005
3	chr15:63812621:C:T	63812621	NA,T	NA,C	NA,1	NA,-inf	NA,inf	NA,0.173065	0.000126101	0.000252018
3	chr15:62628215:T:A	62628215	NA,A	NA,T	NA,1	NA,-inf	NA,inf	NA,0.15906	0.000126092	0.000252007
3	chr15:63418790:G:T	63418790	T,T	G,G	1,1	inf,-inf	inf,inf	2.0633,0.218893	0.000126091	0.000251986
3	chr15:63742178:C:T	63742178	NA,T	NA,C	NA,1	NA,inf	NA,inf	NA,0.125101	0.00012607	0.000251946
3	chr15:63410068:G:A	63410068	NA,A	NA,G	NA,1	NA,-inf	NA,inf	NA,0.194156	0.000126068	0.000251987
3	chr15:63528459:CCAGCATTTAAGACTAAAAAAATAAACACTTTGGTTTAA:C	63528459	NA,C	NA,CCAGCATTTAAGACTAAAAAAATAAACACTTTGGTTTAA	NA,1	NA,inf	NA,inf	NA,0.206584	0.000126059	0.000251935
3	chr15:63371418:C:A	63371418	NA,A	NA,C	NA,1	NA,-inf	NA,inf	NA,0.192121	0.000126036	0.000251887
3	chr15:62781440:T:A	62781440	NA,A	NA,T	NA,1	NA,-inf	NA,inf	NA,0.169738	0.000126023	0.000251866
3	chr15:63729897:T:C	63729897	NA,C	NA,T	NA,1	NA,inf	NA,inf	NA,0.123594	0.00012602	0.000251846
3	chr15:63616250:C:CTCTA	63616250	NA,CTCTA	NA,C	NA,1	NA,inf	NA,inf	NA,0.127091	0.00012602	0.000251846
3	chr15:63703224:C:T	63703224	NA,T	NA,C	NA,1	NA,inf	NA,inf	NA,0.124043	0.000126017	0.00025184
3	chr15:62851911:G:A	62851911	NA,A	NA,G	NA,1	NA,inf	NA,inf	NA,0.195624	0.000125932	0.000251685
3	chr15:63811650:T:A	63811650	NA,A	NA,T	NA,1	NA,inf	NA,inf	NA,0.119393	0.000125865	0.000251536
3	chr15:63170303:G:C	63170303	NA,C	NA,G	NA,1	NA,-inf	NA,inf	NA,0.112138	0.000125823	0.000251462
3	chr15:63661830:C:T	63661830	NA,T	NA,C	NA,1	NA,inf	NA,inf	NA,0.124586	0.000125823	0.000251453
3	chr15:62694818:C:T	62694818	NA,T	NA,C	NA,1	NA,inf	NA,inf	NA,0.125658	0.000125817	0.000251409
3	chr15:63783312:C:T	63783312	NA,T	NA,C	NA,1	NA,inf	NA,inf	NA,0.127406	0.000125794	0.000251393
3	chr15:63732085:T:C	63732085	NA,C	NA,T	NA,1	NA,inf	NA,inf	NA,0.155792	0.000125771	0.000251353
3	chr15:63136927:A:G	63136927	NA,G	NA,A	NA,1	NA,inf	NA,inf	NA,0.0625454	0.000125762	0.000251321
3	chr15:63150272:C:T	63150272	NA,T	NA,C	NA,1	NA,inf	NA,inf	NA,0.242423	0.000125752	0.000251305
3	chr15:63614363:A:G	63614363	G,NA	A,NA	1,NA	inf,NA	inf,NA	0.987594,NA	0.000125731	0.000251267
3	chr15:63687136:T:C	63687136	C,NA	T,NA	1,NA	-inf,NA	inf,NA	1.1853,NA	0.000125725	0.000251266
3	chr15:63374401:C:T	63374401	NA,T	NA,C	NA,1	NA,-inf	NA,inf	NA,0.126157	0.000125696	0.000251206
```
