## Supplementary material for "Characterization of shared and ancestry-specific signals driving complex traits using multi-ancestry fine-mapping": susiex_nc3.cs80.snp

```
BP	SNP	PIP(CS1)	LogBF(CS1,Pop1)	LogBF(CS1,Pop2)	PIP(CS2)	LogBF(CS2,Pop1)	LogBF(CS2,Pop2)	PIP(CS3)	LogBF(CS3,Pop1)	LogBF(CS3,Pop2)
62549917	chr15:62549917:C:T	1.78634e-16	-1.93156	-1.09756	2.17633e-05	-1.91487	-1.08598	2.1795e-05	-1.91485	-1.08587
62549957	chr15:62549957:G:A	1.45143e-15	-3.33647e-10	-0.934163	0.000185018	-3.33647e-10	-0.860617	0.000185272	-3.33647e-10	-0.860575
62550294	chr15:62550294:A:G	3.06971e-16	-2.01161	-0.476104	3.32827e-05	-2.00756	-0.568471	3.33425e-05	-2.00757	-0.568
62550321	chr15:62550321:A:T	8.52564e-15	-3.33647e-10	0.836366	0.000899311	-3.33647e-10	0.720559	0.000900754	-3.33647e-10	0.720834
62552121	chr15:62552121:G:C	2.63348e-16	-1.38249	-1.2585	2.94068e-05	-1.44841	-1.25144	2.94454e-05	-1.44841	-1.25145
62552146	chr15:62552146:T:G	6.34604e-16	-1.89174	0.130277	8.77528e-05	-1.77799	0.171446	8.7882e-05	-1.77798	0.171573
62552177	chr15:62552177:A:G	2.13439e-16	-2.08004	-0.771078	2.3595e-05	-2.07855	-0.841482	2.36351e-05	-2.07856	-0.841106
62552253	chr15:62552253:A:G	2.07805e-16	-1.77635	-1.10152	2.88456e-05	-1.67152	-1.04759	2.88718e-05	-1.67154	-1.04799
62552525	chr15:62552525:G:A	1.24284e-16	-2.09529	-1.29661	1.46042e-05	-2.09997	-1.29979	1.46236e-05	-2.09997	-1.29979
62552962	chr15:62552962:A:G	1.79787e-15	-3.33647e-10	-0.720108	0.000241093	-3.33647e-10	-0.595888	0.000241366	-3.33647e-10	-0.596086
62553290	chr15:62553290:C:T	1.11507e-15	-3.33647e-10	-1.19779	0.000131415	-3.33647e-10	-1.20271	0.000131585	-3.33647e-10	-1.20274
62553463	chr15:62553463:C:T	1.75745e-15	-3.33647e-10	-0.742848	0.0002204	-3.33647e-10	-0.685627	0.00022072	-3.33647e-10	-0.685504
62555039	chr15:62555039:C:G	1.19764e-15	-3.33647e-10	-1.12636	0.000139261	-3.33647e-10	-1.14472	0.000139441	-3.33647e-10	-1.14476
62556036	chr15:62556036:A:G	3.20711e-16	-1.64995	-0.79398	3.76487e-05	-1.70426	-0.748512	3.76981e-05	-1.70426	-0.748527
62556488	chr15:62556488:T:A	1.06677e-15	-3.33647e-10	-1.24208	0.000128696	-3.33647e-10	-1.22362	0.000128858	-3.33647e-10	-1.22368
62556569	chr15:62556569:A:G	2.565e-16	-1.82269	-0.844647	3.48929e-05	-1.73798	-0.790808	3.49229e-05	-1.73799	-0.791267
62556599	chr15:62556599:A:G	1.61772e-15	-3.33647e-10	-0.825696	0.000188339	-3.33647e-10	-0.842825	0.000188586	-3.33647e-10	-0.842844
62556719	chr15:62556719:G:A	1.84916e-15	-3.33647e-10	-0.691981	0.000247587	-3.33647e-10	-0.569308	0.000247862	-3.33647e-10	-0.569526
62556911	chr15:62556911:A:C	3.45459e-16	-1.75398	-0.615619	4.12751e-05	-1.79755	-0.563261	4.13288e-05	-1.79755	-0.563289
62557214	chr15:62557214:G:A	1.76279e-15	-3.33647e-10	-0.739816	0.000234938	-3.33647e-10	-0.621751	0.0002352	-3.33647e-10	-0.621961
62557344	chr15:62557344:G:A	1.12149e-15	-3.33647e-10	-1.19206	0.000132125	-3.33647e-10	-1.19732	0.000132297	-3.33647e-10	-1.19735
62557438	chr15:62557438:C:T	1.10235e-15	-3.33647e-10	-1.20927	0.000128978	-3.33647e-10	-1.22142	0.000129152	-3.33647e-10	-1.22141
62558626	chr15:62558626:T:A	3.05574e-15	-3.33647e-10	-0.189692	0.000379558	-3.33647e-10	-0.142063	0.000380077	-3.33647e-10	-0.142025
62559020	chr15:62559020:G:C	4.51983e-16	-2.10082	-3.12094e-10	5.39931e-05	-2.09221	-3.12094e-10	5.40648e-05	-2.09222	-3.12094e-10
62559023	chr15:62559023:T:A	1.45658e-16	-2.09893	-1.13428	1.71275e-05	-2.10081	-1.13957	1.71507e-05	-2.10081	-1.13955
62559422	chr15:62559422:C:T	1.12075e-15	-3.33647e-10	-1.19271	0.000131967	-3.33647e-10	-1.19852	0.000132139	-3.33647e-10	-1.19855
62560011	chr15:62560011:C:T	1.64064e-15	-1.47211	0.660478	0.000174965	-1.51544	0.598957	0.000175226	-1.51545	0.599124
62560374	chr15:62560374:A:G	1.09178e-15	-3.33647e-10	-1.21891	0.00012778	-3.33647e-10	-1.23076	0.000127947	-3.33647e-10	-1.23079
62560529	chr15:62560529:A:G	1.39766e-16	-2.06107	-1.21343	1.75283e-05	-2.02451	-1.19274	1.75514e-05	-2.02451	-1.19275
62560577	chr15:62560577:T:A	3.05201e-16	-1.95024	-0.543257	4.19606e-05	-1.84601	-0.498331	4.20222e-05	-1.846	-0.498202
62560681	chr15:62560681:T:C	1.50651e-15	-3.33647e-10	-0.896916	0.000178182	-3.33647e-10	-0.898267	0.000178244	-3.33647e-10	-0.899244
62560878	chr15:62560878:A:C	1.16616e-15	-3.33647e-10	-1.15299	0.000132393	-3.33647e-10	-1.1953	0.000132563	-3.33647e-10	-1.19534
62561185	chr15:62561185:G:A	1.54715e-15	-3.33647e-10	-0.870301	0.000183011	-3.33647e-10	-0.871526	0.000183252	-3.33647e-10	-0.871534
62561189	chr15:62561189:A:G	1.07159e-15	-3.33647e-10	-1.23757	0.000128076	-3.33647e-10	-1.22845	0.000128261	-3.33647e-10	-1.22833
62561202	chr15:62561202:A:G	8.28478e-16	-1.49488	-3.12094e-10	9.17024e-05	-1.56252	-3.12094e-10	9.18237e-05	-1.56253	-3.12094e-10
62561884	chr15:62561884:A:T	1.44418e-16	-2.01217	-1.22959	1.84356e-05	-1.95731	-1.20948	1.84599e-05	-1.95731	-1.20948
62562142	chr15:62562142:T:C	1.25814e-16	-2.09618	-1.28348	1.53944e-05	-2.07507	-1.272	1.54145e-05	-2.07507	-1.27202
62562347	chr15:62562347:C:G	3.2826e-16	-1.65979	-0.760873	3.82929e-05	-1.64193	-0.793879	3.83513e-05	-1.6419	-0.793712
62562699	chr15:62562699:C:T	2.27914e-15	-3.33647e-10	-0.482913	0.000280774	-3.33647e-10	-0.443521	0.000281109	-3.33647e-10	-0.443656
62563982	chr15:62563982:C:T	5.09773e-16	-1.9805	-3.12094e-10	6.15171e-05	-1.96176	-3.12094e-10	6.15987e-05	-1.96176	-3.12094e-10
62564190	chr15:62564190:A:G	7.36554e-16	-1.90562	0.293135	0.000104202	-1.78038	0.345644	0.000104352	-1.78037	0.34574
62564916	chr15:62564916:A:AT	1.02398e-15	-3.33647e-10	-1.28301	0.000120608	-3.33647e-10	-1.28852	0.000120772	-3.33647e-10	-1.2885
62565242	chr15:62565242:A:G	2.28085e-16	-2.09253	-0.692214	2.67657e-05	-2.08613	-0.707816	2.68051e-05	-2.08613	-0.707678
62565402	chr15:62565402:T:C	5.18155e-16	-1.85254	-0.11165	7.42165e-05	-1.71083	-0.0632554	7.43244e-05	-1.71082	-0.0631416
62565559	chr15:62565559:A:G	2.4373e-16	-1.57564	-1.14277	2.68472e-05	-1.62417	-1.16674	2.6882e-05	-1.62418	-1.16676
62565715	chr15:62565715:G:A	2.65789e-16	-2.09909	-0.532672	3.16283e-05	-2.10076	-0.526258	3.1678e-05	-2.10076	-0.526013
62565977	chr15:62565977:A:G	1.8109e-15	-3.33647e-10	-0.712891	0.000198849	-3.33647e-10	-0.788525	0.000199118	-3.33647e-10	-0.788504
62566114	chr15:62566114:G:A	4.18961e-15	-3.33647e-10	0.125896	0.000528921	-3.33647e-10	0.189769	0.000529641	-3.33647e-10	0.1898
62566140	chr15:62566140:C:T	1.23302e-16	-2.09988	-1.29995	1.4928e-05	-2.08009	-1.29774	1.49477e-05	-2.08009	-1.29775
62566207	chr15:62566207:A:G	5.07168e-16	-1.92136	-0.0642667	7.18454e-05	-1.7908	-0.0157529	7.19522e-05	-1.79079	-0.0156049
62566221	chr15:62566221:C:A	5.75756e-16	-1.90342	0.0446311	8.20925e-05	-1.76772	0.0944941	8.22155e-05	-1.76771	0.0946531
62566276	chr15:62566276:G:A	1.83736e-16	-1.70093	-1.30004	2.43088e-05	-1.59183	-1.2984	2.43411e-05	-1.59182	-1.29841
62566780	chr15:62566780:C:G	4.80384e-15	-3.33647e-10	0.262703	0.000510731	-3.33647e-10	0.154773	0.000511531	-3.33647e-10	0.15501
62567322	chr15:62567322:T:G	1.39063e-16	-1.98326	-1.29628	1.76644e-05	-1.91	-1.29952	1.76878e-05	-1.91001	-1.29951
62567592	chr15:62567592:T:C	2.26582e-15	-3.33647e-10	-0.488774	0.000299264	-3.33647e-10	-0.379746	0.000299558	-3.33647e-10	-0.380092
62567623	chr15:62567623:G:T	2.47014e-16	-1.56688	-1.13814	3.38561e-05	-1.3897	-1.16925	3.39101e-05	-1.38967	-1.16901
62567626	chr15:62567626:G:C	1.08588e-15	-3.33647e-10	-1.22433	0.000127614	-3.33647e-10	-1.23206	0.000127791	-3.33647e-10	-1.23201
62567908	chr15:62567908:C:T	2.05108e-16	-1.83465	-1.05629	2.85842e-05	-1.72677	-1.00144	2.86074e-05	-1.72679	-1.00194
62568044	chr15:62568044:C:T	2.15771e-16	-1.79161	-1.04864	3.0439e-05	-1.67527	-0.990078	3.04633e-05	-1.67529	-0.990587
62568051	chr15:62568051:A:G	2.40942e-15	-3.33647e-10	-0.427324	0.000297576	-3.33647e-10	-0.3854	0.000297945	-3.33647e-10	-0.385489
62568571	chr15:62568571:C:T	6.402e-16	-1.75269	-3.12094e-10	7.72366e-05	-1.7342	-3.12094e-10	7.73404e-05	-1.73418	-3.12094e-10
62568702	chr15:62568702:G:A	2.07282e-15	-3.33647e-10	-0.577802	0.000256269	-3.33647e-10	-0.534844	0.000256588	-3.33647e-10	-0.534928
62568796	chr15:62568796:A:G	1.14155e-15	-3.33647e-10	-1.17432	0.000141626	-3.33647e-10	-1.12788	0.000141794	-3.33647e-10	-1.12802
62568913	chr15:62568913:A:C	3.77866e-16	-1.95184	-0.328085	5.54053e-05	-1.82889	-0.237508	5.54791e-05	-1.82888	-0.237509
62569159	chr15:62569159:G:A	2.45333e-16	-1.51875	-1.1931	3.61607e-05	-1.30453	-1.18857	3.62139e-05	-1.30451	-1.18845
62569210	chr15:62569210:C:T	1.27514e-16	-2.06951	-1.29673	1.6079e-05	-2.01632	-1.28724	1.60999e-05	-2.01633	-1.28726
62569221	chr15:62569221:A:C	1.11219e-15	-3.33647e-10	-1.20038	0.000130558	-3.33647e-10	-1.20926	0.000130739	-3.33647e-10	-1.20919
62569411	chr15:62569411:C:T	6.69493e-16	-1.70795	-3.12094e-10	7.77549e-05	-1.72751	-3.12094e-10	7.7858e-05	-1.72751	-3.12094e-10
62569587	chr15:62569587:G:A	1.62828e-15	-3.33647e-10	-0.819186	0.000191768	-3.33647e-10	-0.824786	0.000191815	-3.33647e-10	-0.825867
62569939	chr15:62569939:A:G	2.41944e-16	-1.58117	-1.14459	3.53434e-05	-1.378	-1.13796	3.53966e-05	-1.37798	-1.13781
62570064	chr15:62570064:C:T	2.29843e-15	-3.33647e-10	-0.474487	0.000285736	-3.33647e-10	-0.426002	0.000286088	-3.33647e-10	-0.426098
62571030	chr15:62571030:G:A	1.1374e-15	-3.33647e-10	-1.17797	0.000140813	-3.33647e-10	-1.13364	0.00014098	-3.33647e-10	-1.13378
62571543	chr15:62571543:A:G	1.15086e-15	-3.33647e-10	-1.1662	0.000137683	-3.33647e-10	-1.15612	0.000137872	-3.33647e-10	-1.15608
62571577	chr15:62571577:C:T	2.67764e-15	-3.33647e-10	-0.321777	0.00033338	-3.33647e-10	-0.271788	0.000333773	-3.33647e-10	-0.271938
62571627	chr15:62571627:TC:T	1.12807e-15	-3.33647e-10	-1.1862	0.000131707	-3.33647e-10	-1.20049	0.000131892	-3.33647e-10	-1.20042
62571689	chr15:62571689:T:C	1.05518e-15	-3.33647e-10	-1.253	0.000124107	-3.33647e-10	-1.25993	0.000124278	-3.33647e-10	-1.25988
62571931	chr15:62571931:G:A	5.20071e-16	-1.88929	-0.0712114	7.43751e-05	-1.76358	-0.00836448	7.44203e-05	-1.76358	-0.00908678
62572010	chr15:62572010:T:C	2.43605e-15	-3.33647e-10	-0.416336	0.000299634	-3.33647e-10	-0.378507	0.000300027	-3.33647e-10	-0.378527
62572194	chr15:62572194:C:A	1.39312e-16	-2.04909	-1.22866	1.85861e-05	-1.97513	-1.18353	1.86047e-05	-1.97514	-1.18384
62572394	chr15:62572394:C:T	3.47197e-15	-3.33647e-10	-0.0619909	0.000438724	-3.33647e-10	0.00280017	0.000439315	-3.33647e-10	0.00281823
62572451	chr15:62572451:G:A	7.21664e-16	-1.63291	-3.12094e-10	8.05969e-05	-1.69161	-3.12094e-10	8.07035e-05	-1.69162	-3.12094e-10
62572626	chr15:62572626:C:T	1.84549e-15	-3.33647e-10	-0.693968	0.000225194	-3.33647e-10	-0.664107	0.000225475	-3.33647e-10	-0.664189
62572796	chr15:62572796:CT:C	2.54513e-16	-1.611	-1.06411	3.24603e-05	-1.51119	-1.08986	3.25089e-05	-1.51118	-1.0897
62572856	chr15:62572856:G:A	1.42896e-15	-3.33647e-10	-0.949764	0.000169956	-3.33647e-10	-0.945532	0.000170175	-3.33647e-10	-0.94557
62572942	chr15:62572942:T:G	2.14119e-16	-1.59716	-1.25078	2.47845e-05	-1.60888	-1.26197	2.48227e-05	-1.60886	-1.26178
62572958	chr15:62572958:G:C	1.41775e-15	-3.33647e-10	-0.957643	0.000158474	-3.33647e-10	-1.01548	0.000158726	-3.33647e-10	-1.01522
62572984	chr15:62572984:C:T	5.83643e-16	-1.84518	-3.12094e-10	6.26631e-05	-1.9433	-3.12094e-10	6.27475e-05	-1.94328	-3.12094e-10
62572985	chr15:62572985:C:T	1.10505e-15	-3.33647e-10	-1.20683	0.000127941	-3.33647e-10	-1.2295	0.000128154	-3.33647e-10	-1.22917
62573043	chr15:62573043:C:T	1.00756e-15	-3.33647e-10	-1.29918	0.000119509	-3.33647e-10	-1.29768	0.000119666	-3.33647e-10	-1.29769
62573057	chr15:62573057:C:T	5.66278e-16	-0.698737	-1.17665	9.27524e-05	-0.365321	-1.18582	9.28603e-05	-0.365295	-1.18601
62573058	chr15:62573058:C:A	2.21662e-16	-1.68261	-1.1307	2.93722e-05	-1.57449	-1.12653	2.94061e-05	-1.57448	-1.12671
62573961	chr15:62573961:T:C	3.90508e-16	-1.90357	-0.343453	5.17812e-05	-1.82122	-0.312823	5.18208e-05	-1.82122	-0.313385
62574359	chr15:62574359:T:G	2.12038e-15	-3.33647e-10	-0.555118	0.000264869	-3.33647e-10	-0.501834	0.000265193	-3.33647e-10	-0.501941
62574495	chr15:62574495:T:C	1.05253e-15	-3.33647e-10	-1.25552	0.000124002	-3.33647e-10	-1.26077	0.000124163	-3.33647e-10	-1.2608
62574827	chr15:62574827:A:C	2.26747e-15	-3.33647e-10	-0.48805	0.000246594	-3.33647e-10	-0.573327	0.00024696	-3.33647e-10	-0.573173
62575126	chr15:62575126:A:G	1.03629e-15	-3.33647e-10	-1.27107	0.000125138	-3.33647e-10	-1.25165	0.000125298	-3.33647e-10	-1.2517
62575463	chr15:62575463:G:C	2.42899e-15	-3.33647e-10	-0.419238	0.000304872	-3.33647e-10	-0.361179	0.000305236	-3.33647e-10	-0.361313
62576140	chr15:62576140:C:A	1.14674e-15	-3.33647e-10	-1.16979	0.000142585	-3.33647e-10	-1.12113	0.000142759	-3.33647e-10	-1.12124
62576258	chr15:62576258:C:T	1.06566e-15	-3.33647e-10	-1.24312	0.000129788	-3.33647e-10	-1.21517	0.000129947	-3.33647e-10	-1.21527
62576290	chr15:62576290:A:C	1.31303e-15	-3.33647e-10	-1.03438	0.000153405	-3.33647e-10	-1.04799	0.000153602	-3.33647e-10	-1.04803
62576440	chr15:62576440:A:C	2.06832e-15	-3.33647e-10	-0.579975	0.000250492	-3.33647e-10	-0.557644	0.000250594	-3.33647e-10	-0.558566
62576528	chr15:62576528:G:C	1.11854e-15	-3.33647e-10	-1.19469	0.000132498	-3.33647e-10	-1.1945	0.000132681	-3.33647e-10	-1.19445
62576837	chr15:62576837:A:T	1.31666e-15	-3.33647e-10	-1.03161	0.000156792	-3.33647e-10	-1.02615	0.000156998	-3.33647e-10	-1.02616
62577181	chr15:62577181:C:T	1.40883e-16	-1.97072	-1.29582	1.60918e-05	-2.00283	-1.29993	1.61133e-05	-2.00283	-1.29992
62577384	chr15:62577384:T:C	1.21017e-15	-3.33647e-10	-1.11595	0.000152418	-3.33647e-10	-1.05445	0.000152599	-3.33647e-10	-1.05459
62577801	chr15:62577801:G:A	1.58699e-15	-3.33647e-10	-0.84487	0.000184456	-3.33647e-10	-0.863659	0.000184684	-3.33647e-10	-0.863753
62578019	chr15:62578019:G:T	1.30563e-15	-3.33647e-10	-1.04002	0.000152251	-3.33647e-10	-1.05554	0.000152442	-3.33647e-10	-1.05561
62578079	chr15:62578079:A:T	1.44762e-16	-1.94825	-1.29113	1.64134e-05	-1.98462	-1.29835	1.64357e-05	-1.98462	-1.29832
62578499	chr15:62578499:G:T	1.435e-15	-3.33647e-10	-0.94555	0.000160171	-3.33647e-10	-1.00483	0.000160374	-3.33647e-10	-1.00489
62578727	chr15:62578727:TATTGC:T	1.25648e-15	-3.33647e-10	-1.0784	0.000146121	-3.33647e-10	-1.09664	0.000146312	-3.33647e-10	-1.09666
62579972	chr15:62579972:A:T	1.38319e-15	-3.33647e-10	-0.982318	0.000166761	-3.33647e-10	-0.964509	0.000166956	-3.33647e-10	-0.964668
62580039	chr15:62580039:A:G	2.01684e-15	-3.33647e-10	-0.60518	0.000254113	-3.33647e-10	-0.543293	0.000254484	-3.33647e-10	-0.543162
62580081	chr15:62580081:T:C	1.05644e-15	-3.33647e-10	-1.25181	0.000124053	-3.33647e-10	-1.26036	0.000124219	-3.33647e-10	-1.26035
62580652	chr15:62580652:C:G	1.36667e-16	-1.9986	-1.29832	1.70263e-05	-1.94627	-1.30004	1.70484e-05	-1.9463	-1.30004
62580701	chr15:62580701:G:C	1.41599e-15	-3.33647e-10	-0.958885	0.000156574	-3.33647e-10	-1.02754	0.000156771	-3.33647e-10	-1.02761
62580824	chr15:62580824:C:T	6.11572e-16	-1.79843	-3.12094e-10	6.79533e-05	-1.86225	-3.12094e-10	6.80438e-05	-1.86225	-3.12094e-10
62580907	chr15:62580907:G:T	1.39995e-15	-3.33647e-10	-0.970275	0.000154886	-3.33647e-10	-1.03838	0.000155081	-3.33647e-10	-1.03845
62580914	chr15:62580914:G:A	1.30601e-15	-3.33647e-10	-1.03973	0.00015195	-3.33647e-10	-1.05752	0.000152178	-3.33647e-10	-1.05735
62581011	chr15:62581011:G:C	1.19727e-15	-3.33647e-10	-1.12667	0.000139346	-3.33647e-10	-1.14411	0.000139552	-3.33647e-10	-1.14396
62581033	chr15:62581033:A:G	2.44868e-16	-1.99168	-0.722065	3.20282e-05	-1.91809	-0.696366	3.20749e-05	-1.91808	-0.696242
62581126	chr15:62581126:T:C	2.73695e-16	-1.34518	-1.25728	2.78332e-05	-1.50233	-1.25251	2.78728e-05	-1.50233	-1.25242
62581719	chr15:62581719:T:C	1.26265e-15	-3.33647e-10	-1.0735	0.000156771	-3.33647e-10	-1.02628	0.000156992	-3.33647e-10	-1.02621
62582646	chr15:62582646:A:G	1.23588e-15	-3.33647e-10	-1.09493	0.000144513	-3.33647e-10	-1.1077	0.000144707	-3.33647e-10	-1.10769
62583121	chr15:62583121:G:A	2.59054e-16	-2.09797	-0.559461	3.30259e-05	-2.09148	-0.4923	3.30404e-05	-2.09148	-0.493184
62583239	chr15:62583239:C:T	1.23195e-16	-2.10095	-1.29975	1.46706e-05	-2.10036	-1.29486	1.46898e-05	-2.10036	-1.29489
62583265	chr15:62583265:G:A	4.65775e-16	-2.07076	-3.12094e-10	5.4975e-05	-2.07419	-3.12094e-10	5.50478e-05	-2.0742	-3.12094e-10
62583656	chr15:62583656:G:T	8.7993e-15	-3.33647e-10	0.86796	0.00100051	-3.33647e-10	0.827197	0.00100184	-3.33647e-10	0.82719
62583672	chr15:62583672:A:G	1.31934e-15	-3.33647e-10	-1.02958	0.000155172	-3.33647e-10	-1.03654	0.000155386	-3.33647e-10	-1.03649
62583928	chr15:62583928:A:T	1.37537e-15	-3.33647e-10	-0.987992	0.000163102	-3.33647e-10	-0.986693	0.000163317	-3.33647e-10	-0.986704
62584012	chr15:62584012:T:G	4.41861e-16	-2.10081	-0.0226616	5.42622e-05	-2.10089	0.013644	5.43046e-05	-2.10089	0.0130975
62584030	chr15:62584030:A:G	1.23549e-16	-2.09923	-1.2986	1.46899e-05	-2.09951	-1.2944	1.47093e-05	-2.09951	-1.29441
62584094	chr15:62584094:A:G	2.3594e-16	-1.63195	-1.11894	2.826e-05	-1.67103	-1.06859	2.82899e-05	-1.67104	-1.06885
62584483	chr15:62584483:G:A	1.02635e-15	-3.33647e-10	-1.2807	0.000120416	-3.33647e-10	-1.29012	0.000120577	-3.33647e-10	-1.29011
62584578	chr15:62584578:C:T	1.47919e-16	-1.99874	-1.21906	1.89595e-05	-1.96387	-1.17489	1.89793e-05	-1.96389	-1.17516
62584739	chr15:62584739:C:G	1.63002e-15	-3.33647e-10	-0.818121	0.000189984	-3.33647e-10	-0.834131	0.000190274	-3.33647e-10	-0.833934
62585006	chr15:62585006:C:T	1.39681e-15	-3.33647e-10	-0.972519	0.000162518	-3.33647e-10	-0.990279	0.000162734	-3.33647e-10	-0.990282
62585207	chr15:62585207:C:T	2.15802e-16	-1.68487	-1.15524	2.52407e-05	-1.74467	-1.10794	2.52682e-05	-1.74469	-1.10817
62585833	chr15:62585833:C:T	1.01367e-15	-3.33647e-10	-1.29314	0.000120229	-3.33647e-10	-1.29167	0.000120388	-3.33647e-10	-1.29168
62586853	chr15:62586853:G:A	2.87862e-16	-1.85991	-0.692078	3.50112e-05	-1.93554	-0.589861	3.50348e-05	-1.93552	-0.590531
62587387	chr15:62587387:A:G	3.01455e-16	-1.84123	-0.664614	3.52018e-05	-1.80166	-0.71831	3.52484e-05	-1.80168	-0.718297
62587549	chr15:62587549:T:C	1.67885e-16	-1.8171	-1.27409	1.97914e-05	-1.8428	-1.25302	1.98154e-05	-1.84281	-1.25313
62588008	chr15:62588008:G:T	1.22363e-15	-1.10489	-3.12094e-10	0.00012514	-1.25164	-3.12094e-10	0.000125305	-1.25165	-3.12094e-10
62589002	chr15:62589002:T:C	1.04357e-15	-3.33647e-10	-1.26406	0.000122482	-3.33647e-10	-1.2731	0.000122638	-3.33647e-10	-1.27316
62589665	chr15:62589665:A:T	4.37587e-16	-2.09191	-0.0412793	5.78597e-05	-2.07911	0.0560625	5.78876e-05	-2.07911	0.055216
62590071	chr15:62590071:A:G	1.29615e-15	-3.33647e-10	-1.04731	0.000157782	-3.33647e-10	-1.01985	0.000157999	-3.33647e-10	-1.01981
62590446	chr15:62590446:C:A	4.38838e-15	-3.33647e-10	0.172248	0.000619391	-3.33647e-10	0.347665	0.000619416	-3.33647e-10	0.346378
62590877	chr15:62590877:T:G	1.52712e-16	-1.88619	-1.29972	1.67721e-05	-1.9689	-1.29246	1.67944e-05	-1.96888	-1.29247
62591218	chr15:62591218:A:G	4.87982e-16	-1.755	-0.269193	5.56633e-05	-1.68467	-0.377076	5.57612e-05	-1.68467	-0.376654
62591473	chr15:62591473:A:G	1.59692e-16	-1.87605	-1.26517	1.76748e-05	-1.9256	-1.28333	1.7699e-05	-1.92558	-1.28331
62591934	chr15:62591934:C:G	1.32782e-16	-2.07043	-1.25533	1.52136e-05	-2.08376	-1.27512	1.52344e-05	-2.08376	-1.27508
62592386	chr15:62592386:G:C	1.9334e-15	-3.33647e-10	-0.647431	0.00021803	-3.33647e-10	-0.69644	0.00021835	-3.33647e-10	-0.696299
62592443	chr15:62592443:A:G	1.84874e-15	-3.33647e-10	-0.692206	0.000213515	-3.33647e-10	-0.717362	0.000213825	-3.33647e-10	-0.717241
62592649	chr15:62592649:CA:C	1.65629e-16	-2.0819	-1.02282	2.02998e-05	-2.05433	-1.01613	2.0319e-05	-2.05434	-1.01651
62592693	chr15:62592693:A:G	1.015e-15	-3.33647e-10	-1.29183	0.000119975	-3.33647e-10	-1.29378	0.000120137	-3.33647e-10	-1.29377
62592925	chr15:62592925:G:C	1.04704e-15	-3.33647e-10	-1.26075	0.000123827	-3.33647e-10	-1.26219	0.000123986	-3.33647e-10	-1.26223
62594054	chr15:62594054:G:A	6.32983e-16	-1.76402	-3.12094e-10	8.00829e-05	-1.69801	-3.12094e-10	8.01887e-05	-1.69802	-3.12094e-10
62595074	chr15:62595074:A:C	1.67029e-15	-0.793715	-3.12094e-10	0.000176226	-0.909304	-3.12094e-10	0.000176463	-0.909289	-3.12094e-10
62595386	chr15:62595386:C:T	1.7825e-15	-0.728693	-3.12094e-10	0.000151602	-1.05981	-3.12094e-10	0.000151806	-1.0598	-3.12094e-10
62595486	chr15:62595486:A:C	1.36001e-16	-2.08749	-1.21432	1.67747e-05	-2.09527	-1.16593	1.67932e-05	-2.09526	-1.16616
62595871	chr15:62595871:A:G	1.92188e-16	-2.08185	-0.874149	2.28421e-05	-2.09305	-0.859413	2.28623e-05	-2.09305	-0.859859
62595893	chr15:62595893:G:A	1.0067e-15	-3.33647e-10	-1.30004	0.000119246	-3.33647e-10	-1.29988	0.000119405	-3.33647e-10	-1.29988
62595941	chr15:62595941:A:C	2.11361e-15	-3.33647e-10	-0.558314	0.000238356	-3.33647e-10	-0.607305	0.000238692	-3.33647e-10	-0.607224
62596317	chr15:62596317:A:G	1.24508e-16	-2.09007	-1.30003	1.46332e-05	-2.09779	-1.29999	1.46526e-05	-2.09779	-1.29999
62596408	chr15:62596408:C:T	5.42372e-16	-1.91852	-3.12094e-10	6.47683e-05	-1.91025	-3.12094e-10	6.48541e-05	-1.91026	-3.12094e-10
62596625	chr15:62596625:C:T	1.10154e-15	-3.33647e-10	-1.21	0.000136227	-3.33647e-10	-1.16674	0.000136403	-3.33647e-10	-1.16678
62596904	chr15:62596904:A:G	5.18588e-16	-1.96336	-3.12094e-10	6.18202e-05	-1.95684	-3.12094e-10	6.1902e-05	-1.95685	-3.12094e-10
62597019	chr15:62597019:A:G	1.00697e-15	-3.33647e-10	-1.29976	0.000119328	-3.33647e-10	-1.2992	0.000119486	-3.33647e-10	-1.2992
62597107	chr15:62597107:C:T	1.12999e-15	-3.33647e-10	-1.1845	0.000140508	-3.33647e-10	-1.1358	0.000140689	-3.33647e-10	-1.13585
62597154	chr15:62597154:T:C	1.51158e-16	-1.9444	-1.25175	1.66308e-05	-2.03768	-1.23214	1.6653e-05	-2.03766	-1.23215
62597168	chr15:62597168:G:C	2.98497e-16	-2.09877	-0.416938	3.82394e-05	-2.09498	-0.342227	3.82865e-05	-2.09498	-0.342321
62597310	chr15:62597310:G:A	1.22963e-15	-3.33647e-10	-1.1	0.000142884	-3.33647e-10	-1.11904	0.00014308	-3.33647e-10	-1.11899
62597341	chr15:62597341:G:A	1.69738e-16	-2.0687	-1.01151	2.03325e-05	-2.10029	-0.968554	2.03594e-05	-2.10029	-0.968564
62597350	chr15:62597350:A:G	1.58772e-16	-2.10089	-1.04611	2.00477e-05	-2.09496	-0.987998	2.00726e-05	-2.09496	-0.988083
62597462	chr15:62597462:A:G	1.24984e-16	-2.08655	-1.29973	1.46094e-05	-2.10036	-1.29904	1.46288e-05	-2.10036	-1.29904
62597491	chr15:62597491:G:A	1.00355e-15	-1.30317	-3.12094e-10	0.00011212	-1.3615	-3.12094e-10	0.000112268	-1.36151	-3.12094e-10
62597670	chr15:62597670:A:T	5.13438e-16	-1.97334	-3.12094e-10	6.12515e-05	-1.96608	-3.12094e-10	6.13326e-05	-1.96609	-3.12094e-10
62597836	chr15:62597836:A:G	3.0607e-16	-2.10092	-0.389733	3.8809e-05	-2.09995	-0.322467	3.88573e-05	-2.09995	-0.322549
62597902	chr15:62597902:AGT:A	5.02937e-16	-1.994	-3.12094e-10	5.99673e-05	-1.98727	-3.12094e-10	6.00467e-05	-1.98728	-3.12094e-10
62597906	chr15:62597906:C:G	4.94309e-16	-2.01131	-3.12094e-10	5.8905e-05	-2.00514	-3.12094e-10	5.89831e-05	-2.00515	-3.12094e-10
62598283	chr15:62598283:G:A	2.11683e-16	-2.10099	-0.758388	2.95545e-05	-2.07884	-0.615995	2.95715e-05	-2.07884	-0.616749
62598814	chr15:62598814:A:T	1.01107e-15	-3.33647e-10	-1.29571	0.000119683	-3.33647e-10	-1.29622	0.000119839	-3.33647e-10	-1.29625
62599755	chr15:62599755:T:C	5.4117e-16	-1.92073	-3.12094e-10	5.87391e-05	-2.00796	-3.12094e-10	5.88175e-05	-2.00796	-3.12094e-10
62599972	chr15:62599972:A:G	2.24331e-15	-3.33647e-10	-0.498761	0.000252406	-3.33647e-10	-0.550033	0.000252766	-3.33647e-10	-0.549936
62600141	chr15:62600141:A:G	1.90815e-16	-1.849	-1.11416	2.13921e-05	-1.97768	-1.04037	2.14202e-05	-1.97766	-1.04041
62600357	chr15:62600357:C:T	4.19639e-15	-3.33647e-10	0.127512	0.000507399	-3.33647e-10	0.148227	0.000507147	-3.33647e-10	0.146401
62600762	chr15:62600762:C:T	3.38953e-15	-3.33647e-10	-0.0860222	0.0004137	-3.33647e-10	-0.0559303	0.000414254	-3.33647e-10	-0.0559204
62600779	chr15:62600779:C:G	1.372e-15	-3.33647e-10	-0.990446	0.000159635	-3.33647e-10	-1.00818	0.000159832	-3.33647e-10	-1.00827
62600889	chr15:62600889:A:C	1.46559e-16	-2.07675	-1.15029	1.77593e-05	-2.0972	-1.10696	1.77817e-05	-2.0972	-1.10703
62601684	chr15:62601684:C:A	1.56318e-15	-3.33647e-10	-0.859989	0.00018093	-3.33647e-10	-0.882963	0.000181149	-3.33647e-10	-0.883078
62602387	chr15:62602387:A:G	1.03264e-15	-2.08226	0.807663	0.000118123	-2.03981	0.730469	0.000118357	-2.03983	0.731135
62602542	chr15:62602542:C:T	5.06318e-15	-3.33647e-10	0.315283	0.000612513	-3.33647e-10	0.3365	0.000612133	-3.33647e-10	0.33455
62602882	chr15:62602882:A:T	1.95184e-16	-1.76095	-1.17957	2.05788e-05	-1.92277	-1.13404	2.06053e-05	-1.92274	-1.13411
62602889	chr15:62602889:T:A	1.44489e-15	-3.33647e-10	-0.938682	0.000167968	-3.33647e-10	-0.957298	0.00016817	-3.33647e-10	-0.957424
62603066	chr15:62603066:G:C	1.24233e-16	-2.1008	-1.2915	1.46848e-05	-2.09853	-1.29573	1.47048e-05	-2.09853	-1.2957
62603654	chr15:62603654:A:G	1.31155e-15	-2.03682	1.00132	0.000181915	-2.08946	1.21193	0.000181906	-2.08945	1.21055
62603817	chr15:62603817:A:T	5.1518e-15	-3.33647e-10	0.332633	0.000621566	-3.33647e-10	0.351171	0.000621178	-3.33647e-10	0.349218
62603831	chr15:62603831:T:A	2.64894e-15	-3.33647e-10	-0.332552	0.000298654	-3.33647e-10	-0.381783	0.000299072	-3.33647e-10	-0.381715
62604098	chr15:62604098:T:G	1.92359e-16	-2.04775	-0.907355	2.22064e-05	-2.0821	-0.89859	2.22266e-05	-2.0821	-0.899012
62604150	chr15:62604150:A:C	1.88402e-15	-3.33647e-10	-0.673304	0.000217295	-3.33647e-10	-0.699814	0.000217551	-3.33647e-10	-0.699968
62604256	chr15:62604256:A:G	1.02503e-15	-3.33647e-10	-1.28199	0.000121264	-3.33647e-10	-1.2831	0.000121419	-3.33647e-10	-1.28315
62604410	chr15:62604410:A:G	1.66003e-16	-2.07027	-1.0322	1.97453e-05	-2.09279	-1.00536	1.97715e-05	-2.09279	-1.00536
62604505	chr15:62604505:A:G	1.51836e-16	-2.05999	-1.13167	1.87582e-05	-2.07007	-1.07937	1.87819e-05	-2.07006	-1.07944
62604674	chr15:62604674:G:A	2.55581e-16	-2.00387	-0.667061	2.637e-05	-2.06655	-0.74229	2.64152e-05	-2.06655	-0.74191
62604706	chr15:62604706:T:G	1.34487e-16	-2.0984	-1.21459	1.54369e-05	-2.08724	-1.25707	1.54596e-05	-2.08724	-1.25692
62604773	chr15:62604773:A:G	2.22319e-15	-3.33647e-10	-0.507768	0.000251688	-3.33647e-10	-0.552879	0.000252044	-3.33647e-10	-0.552797
62604830	chr15:62604830:G:A	2.35531e-16	-2.08691	-0.665713	2.83599e-05	-2.10046	-0.635635	2.83814e-05	-2.10046	-0.636207
62605518	chr15:62605518:A:G	1.32647e-15	-3.33647e-10	-1.02419	0.000154416	-3.33647e-10	-1.04142	0.000154632	-3.33647e-10	-1.04135
62605634	chr15:62605634:GA:G	4.07567e-16	-2.10076	-0.103498	5.07463e-05	-2.10092	-0.0533163	5.07966e-05	-2.10092	-0.0536542
62605654	chr15:62605654:G:A	1.95676e-16	-2.08774	-0.850268	2.30427e-05	-2.09967	-0.844052	2.30623e-05	-2.09967	-0.844529
62605752	chr15:62605752:A:G	1.33481e-15	-3.33647e-10	-1.01793	0.00015536	-3.33647e-10	-1.03532	0.000155579	-3.33647e-10	-1.03525
62606151	chr15:62606151:A:G	1.05877e-15	-3.33647e-10	-1.2496	0.000123513	-3.33647e-10	-1.26472	0.00012368	-3.33647e-10	-1.2647
62606492	chr15:62606492:T:G	1.44344e-16	-2.07187	-1.1704	1.62354e-05	-2.0996	-1.19428	1.62575e-05	-2.0996	-1.19424
62606599	chr15:62606599:C:T	1.32353e-15	-3.33647e-10	-1.02641	0.000158958	-3.33647e-10	-1.01243	0.000159182	-3.33647e-10	-1.01235
62606961	chr15:62606961:G:A	1.49681e-16	-2.07005	-1.13592	1.71903e-05	-2.09141	-1.14531	1.72087e-05	-2.09141	-1.14557
62607234	chr15:62607234:C:T	1.66109e-15	-3.33647e-10	-0.79924	0.00019213	-3.33647e-10	-0.822898	0.000192359	-3.33647e-10	-0.823034
62607643	chr15:62607643:C:T	1.46211e-15	-3.33647e-10	-0.92683	0.000167924	-3.33647e-10	-0.957559	0.000168111	-3.33647e-10	-0.957773
62607705	chr15:62607705:A:G	2.02363e-16	-2.10039	-0.80401	2.67634e-05	-2.09158	-0.702457	2.67936e-05	-2.09158	-0.702654
62607868	chr15:62607868:G:A	1.01622e-15	-3.33647e-10	-1.29062	0.000119672	-3.33647e-10	-1.29631	0.000119832	-3.33647e-10	-1.29631
62608035	chr15:62608035:A:C	2.85568e-15	-3.33647e-10	-0.257402	0.000354024	-3.33647e-10	-0.211705	0.000354488	-3.33647e-10	-0.211726
62608305	chr15:62608305:G:A	1.17404e-15	-1.14626	-3.12094e-10	0.000103788	-1.43872	-3.12094e-10	0.000103928	-1.4387	-3.12094e-10
62608322	chr15:62608322:C:G	1.5544e-16	-1.87751	-1.2907	1.68309e-05	-1.98196	-1.27589	1.68534e-05	-1.98194	-1.2759
62608444	chr15:62608444:G:T	1.0407e-15	-3.33647e-10	-1.26682	0.000124819	-3.33647e-10	-1.25421	0.000124985	-3.33647e-10	-1.25421
62608616	chr15:62608616:T:A	3.01691e-15	-3.33647e-10	-0.20248	0.000368635	-3.33647e-10	-0.171264	0.000369127	-3.33647e-10	-0.171259
62608985	chr15:62608985:T:C	1.24924e-16	-2.09415	-1.29261	1.48753e-05	-2.09952	-1.28184	1.48943e-05	-2.09952	-1.2819
62609098	chr15:62609098:C:T	1.15417e-15	-3.33647e-10	-1.16333	0.000137552	-3.33647e-10	-1.15707	0.000137727	-3.33647e-10	-1.15713
62609402	chr15:62609402:C:T	4.07276e-15	-3.33647e-10	0.0976092	0.000483069	-3.33647e-10	0.0990892	0.000482863	-3.33647e-10	0.0973343
62609425	chr15:62609425:C:G	1.07642e-15	-3.33647e-10	-1.23307	0.000126713	-3.33647e-10	-1.23914	0.000126884	-3.33647e-10	-1.23912
62609646	chr15:62609646:G:A	5.3752e-16	-1.9275	-3.12094e-10	6.4266e-05	-1.91804	-3.12094e-10	6.43511e-05	-1.91805	-3.12094e-10
62609657	chr15:62609657:A:G	1.47949e-16	-2.01786	-1.19974	1.77342e-05	-2.0412	-1.16437	1.77552e-05	-2.04119	-1.16453
62610255	chr15:62610255:T:C	1.0068e-15	-3.33647e-10	-1.29994	0.000119291	-3.33647e-10	-1.29951	0.000119449	-3.33647e-10	-1.29951
62610296	chr15:62610296:C:A	2.12855e-16	-2.05785	-0.796001	2.54294e-05	-2.05086	-0.794304	2.54674e-05	-2.05086	-0.794139
62610634	chr15:62610634:G:T	1.42687e-16	-2.09474	-1.15908	1.78847e-05	-2.07585	-1.12127	1.7908e-05	-2.07587	-1.12128
62610706	chr15:62610706:GC:G	1.00804e-15	-3.33647e-10	-1.2987	0.00011948	-3.33647e-10	-1.29792	0.000119638	-3.33647e-10	-1.29793
62610733	chr15:62610733:C:T	1.62423e-16	-1.96964	-1.15462	1.78637e-05	-1.99904	-1.19925	1.78899e-05	-1.99903	-1.19914
62610838	chr15:62610838:C:T	2.85672e-15	-3.33647e-10	-0.257037	0.000349554	-3.33647e-10	-0.224411	0.00035002	-3.33647e-10	-0.224408
62611231	chr15:62611231:G:A	1.08929e-15	-3.33647e-10	-1.22119	0.000126518	-3.33647e-10	-1.24069	0.000126676	-3.33647e-10	-1.24077
62611274	chr15:62611274:T:C	1.39278e-16	-1.97855	-1.29944	1.60627e-05	-2.01316	-1.29142	1.60834e-05	-2.01314	-1.29147
62611304	chr15:62611304:T:C	1.99451e-16	-1.85987	-1.05903	2.48736e-05	-1.79986	-1.0674	2.49063e-05	-1.79986	-1.06742
62611658	chr15:62611658:C:T	1.18083e-15	-3.33647e-10	-1.1405	0.000140768	-3.33647e-10	-1.13396	0.000140945	-3.33647e-10	-1.13403
62611905	chr15:62611905:T:C	2.95776e-16	-2.08588	-0.438984	3.70539e-05	-1.97188	-0.496813	3.71071e-05	-1.9719	-0.496692
62612083	chr15:62612083:C:T	5.72573e-16	-1.86433	-3.12094e-10	6.18839e-05	-1.95581	-3.12094e-10	6.19667e-05	-1.9558	-3.12094e-10
62612097	chr15:62612097:G:C	1.26716e-15	-3.33647e-10	-1.06993	0.000150736	-3.33647e-10	-1.06554	0.000150947	-3.33647e-10	-1.06547
62612175	chr15:62612175:C:T	5.86709e-16	-1.83994	-3.12094e-10	6.39243e-05	-1.92337	-3.12094e-10	6.40093e-05	-1.92337	-3.12094e-10
62612209	chr15:62612209:C:T	5.05239e-16	-1.98944	-3.12094e-10	6.05158e-05	-1.97817	-3.12094e-10	6.0596e-05	-1.97817	-3.12094e-10
62612673	chr15:62612673:G:C	1.01563e-15	-3.33647e-10	-1.29121	0.000120862	-3.33647e-10	-1.28642	0.000121025	-3.33647e-10	-1.2864
62612688	chr15:62612688:T:C	4.85172e-15	-3.33647e-10	0.272621	0.000572674	-3.33647e-10	0.269247	0.000572368	-3.33647e-10	0.267384
62612958	chr15:62612958:T:C	1.8888e-16	-1.81409	-1.15927	2.29587e-05	-1.80161	-1.14576	2.29867e-05	-1.8016	-1.14588
62613337	chr15:62613337:A:T	1.36376e-16	-2.05036	-1.24869	1.63114e-05	-2.04311	-1.2461	1.6333e-05	-2.04311	-1.2461
62613451	chr15:62613451:A:G	1.68402e-16	-1.87164	-1.21648	2.05461e-05	-1.84998	-1.20842	2.05719e-05	-1.84998	-1.2085
62613622	chr15:62613622:A:G	1.62434e-16	-1.93824	-1.18596	2.05365e-05	-1.87183	-1.18704	2.05631e-05	-1.87183	-1.18707
62613665	chr15:62613665:G:A	1.31109e-15	-3.33647e-10	-1.03585	0.000155156	-3.33647e-10	-1.03664	0.000155368	-3.33647e-10	-1.0366
62613970	chr15:62613970:C:G	3.96324e-15	-3.33647e-10	0.0703491	0.000467417	-3.33647e-10	0.0661511	0.000467223	-3.33647e-10	0.0644071
62614648	chr15:62614648:T:C	1.14302e-15	-3.33647e-10	-1.17304	0.00013586	-3.33647e-10	-1.16945	0.000136032	-3.33647e-10	-1.16951
62614754	chr15:62614754:G:A	1.67644e-15	-3.33647e-10	-0.790038	0.000190635	-3.33647e-10	-0.83071	0.000190908	-3.33647e-10	-0.830607
62614784	chr15:62614784:A:G	1.87008e-16	-1.83682	-1.14649	2.30158e-05	-1.80609	-1.1388	2.30438e-05	-1.80609	-1.13892
62614793	chr15:62614793:C:G	1.00685e-15	-3.33647e-10	-1.29988	0.000119415	-3.33647e-10	-1.29847	0.000119573	-3.33647e-10	-1.29847
62614856	chr15:62614856:T:C	1.5777e-15	-3.33647e-10	-0.850747	0.000186571	-3.33647e-10	-0.852261	0.000186792	-3.33647e-10	-0.852401
62615004	chr15:62615004:C:T	4.66288e-16	-2.06966	-3.12094e-10	5.57015e-05	-2.06106	-3.12094e-10	5.57756e-05	-2.06106	-3.12094e-10
62615048	chr15:62615048:C:T	1.11775e-15	-3.33647e-10	-1.19539	0.000132945	-3.33647e-10	-1.19113	0.000133115	-3.33647e-10	-1.19119
62615058	chr15:62615058:G:A	1.51411e-15	-3.33647e-10	-0.891887	0.000179288	-3.33647e-10	-0.892078	0.000179502	-3.33647e-10	-0.892214
62615147	chr15:62615147:A:G	1.43852e-16	-1.94565	-1.30003	1.67157e-05	-1.9697	-1.29502	1.67375e-05	-1.96968	-1.29506
62615642	chr15:62615642:T:G	1.64097e-15	-3.33647e-10	-0.811427	0.000193873	-3.33647e-10	-0.813869	0.0001941	-3.33647e-10	-0.814024
62615866	chr15:62615866:C:T	1.2352e-15	-3.33647e-10	-1.09548	0.000147045	-3.33647e-10	-1.09033	0.000147229	-3.33647e-10	-1.09041
62616252	chr15:62616252:G:A	1.01982e-15	-3.33647e-10	-1.28708	0.000120574	-3.33647e-10	-1.28881	0.000120735	-3.33647e-10	-1.2888
62616293	chr15:62616293:T:C	4.36032e-15	-3.33647e-10	0.165832	0.000549478	-3.33647e-10	0.227897	0.000550196	-3.33647e-10	0.227876
62616729	chr15:62616729:G:T	1.75492e-16	-1.84845	-1.19842	2.35092e-05	-1.73623	-1.18745	2.35411e-05	-1.73625	-1.18741
62616766	chr15:62616766:C:T	1.74144e-16	-2.02377	-1.03082	2.3877e-05	-1.84955	-1.05861	2.391e-05	-1.84956	-1.05854
62616884	chr15:62616884:T:C	1.32397e-16	-2.03547	-1.2932	1.64412e-05	-1.98735	-1.29393	1.64623e-05	-1.98735	-1.29397
62616947	chr15:62616947:C:T	1.73756e-15	-0.754232	-3.12094e-10	0.000200014	-0.782684	-3.12094e-10	0.00020026	-0.782784	-3.12094e-10
62617338	chr15:62617338:G:T	1.09751e-15	-3.33647e-10	-1.21367	0.000130275	-3.33647e-10	-1.21142	0.000130452	-3.33647e-10	-1.21139
62617440	chr15:62617440:G:A	1.57665e-15	-3.33647e-10	-0.851409	0.000179991	-3.33647e-10	-0.888164	0.000180254	-3.33647e-10	-0.888034
62617517	chr15:62617517:G:A	1.98861e-16	-1.86333	-1.05853	2.418e-05	-1.85339	-1.04215	2.42137e-05	-1.85341	-1.04208
62617601	chr15:62617601:C:G	1.20039e-15	-3.33647e-10	-1.12406	0.000140931	-3.33647e-10	-1.1328	0.000141105	-3.33647e-10	-1.13289
62617665	chr15:62617665:A:G	1.38653e-16	-2.08132	-1.20118	1.64707e-05	-2.08297	-1.19652	1.64915e-05	-2.08297	-1.19659
62617700	chr15:62617700:A:T	3.31705e-15	-3.33647e-10	-0.107637	0.000386888	-3.33647e-10	-0.122935	0.000386884	-3.33647e-10	-0.124275
62618597	chr15:62618597:G:A	5.67028e-16	-1.87406	-3.12094e-10	5.867e-05	-2.00914	-3.12094e-10	5.87488e-05	-2.00913	-3.12094e-10
62618663	chr15:62618663:T:C	1.30199e-16	-2.05357	-1.29183	1.5768e-05	-2.03093	-1.29216	1.5788e-05	-2.03093	-1.29222
62618853	chr15:62618853:G:T	1.28521e-15	-3.33647e-10	-1.05579	0.000149994	-3.33647e-10	-1.07047	0.000150215	-3.33647e-10	-1.07033
62618914	chr15:62618914:T:C	1.38907e-16	-2.09972	-1.18095	1.58155e-05	-2.09546	-1.22462	1.58371e-05	-2.09547	-1.22458
62618918	chr15:62618918:C:G	1.34332e-16	-2.02522	-1.28893	1.58886e-05	-2.03212	-1.28334	1.59093e-05	-2.03212	-1.28337
62619023	chr15:62619023:C:G	4.21605e-15	-3.33647e-10	0.132187	0.000500812	-3.33647e-10	0.13516	0.000500793	-3.33647e-10	0.133795
62619030	chr15:62619030:C:T	4.2279e-14	2.43758	-3.12094e-10	0.00424367	2.27211	-3.12094e-10	0.00425018	2.27232	-3.12094e-10
62619656	chr15:62619656:C:T	2.05426e-16	-1.60905	-1.28034	2.27671e-05	-1.67881	-1.27694	2.27952e-05	-1.67874	-1.27711
62619657	chr15:62619657:G:A	1.05305e-15	-3.33647e-10	-1.25502	0.000125425	-3.33647e-10	-1.24936	0.000125588	-3.33647e-10	-1.2494
62619714	chr15:62619714:A:G	1.03701e-15	-3.33647e-10	-1.27037	0.000120242	-3.33647e-10	-1.29156	0.000120405	-3.33647e-10	-1.29154
62619840	chr15:62619840:A:G	1.40952e-16	-2.08599	-1.18006	1.70446e-05	-2.08586	-1.15938	1.70678e-05	-2.08585	-1.15935
62620373	chr15:62620373:C:T	1.44608e-16	-2.07086	-1.16957	1.6259e-05	-2.05955	-1.23287	1.62846e-05	-2.05957	-1.23261
62620525	chr15:62620525:C:T	3.00802e-15	-3.33647e-10	-0.205429	0.000384906	-3.33647e-10	-0.128071	0.00038482	-3.33647e-10	-0.129623
62620611	chr15:62620611:G:A	6.36191e-16	-2.06716	0.308193	7.39186e-05	-2.08272	0.304611	7.40434e-05	-2.08271	0.304962
62621932	chr15:62621932:G:A	1.94224e-16	-1.86071	-1.08474	2.39358e-05	-1.84507	-1.06063	2.3962e-05	-1.84509	-1.06084
62622032	chr15:62622032:C:T	1.89765e-16	-1.89834	-1.07034	2.32918e-05	-1.88691	-1.04606	2.33173e-05	-1.88693	-1.04628
62622271	chr15:62622271:C:T	2.12146e-16	-1.86252	-0.994678	2.60945e-05	-1.85011	-0.969235	2.61222e-05	-1.85014	-0.969473
62622982	chr15:62622982:T:A	3.14659e-15	-0.160393	-3.12094e-10	0.000283071	-0.435374	-3.12094e-10	0.000283478	-0.435266	-3.12094e-10
62623036	chr15:62623036:A:G	3.52066e-16	-2.0923	-0.258351	4.04412e-05	-2.10011	-0.281114	4.05023e-05	-2.10011	-0.280932
62623147	chr15:62623147:A:G	2.18658e-16	-1.62648	-1.20048	2.56961e-05	-1.63569	-1.19904	2.57355e-05	-1.63571	-1.19882
62623736	chr15:62623736:A:G	1.00861e-15	-3.33647e-10	-1.29814	0.000119335	-3.33647e-10	-1.29913	0.000119494	-3.33647e-10	-1.29913
62624263	chr15:62624263:T:G	5.24271e-16	-1.14763	-0.804826	4.69328e-05	-1.34544	-0.886916	4.70058e-05	-1.34542	-0.886709
62624264	chr15:62624264:A:G	4.72289e-16	-2.05688	-3.12094e-10	5.53975e-05	-2.06654	-3.12094e-10	5.54713e-05	-2.06653	-3.12094e-10
62624537	chr15:62624537:A:G	1.04555e-15	-3.33647e-10	-1.26217	0.000124884	-3.33647e-10	-1.25368	0.000125014	-3.33647e-10	-1.25397
62624832	chr15:62624832:G:A	1.27986e-16	-2.0848	-1.27775	1.61504e-05	-2.05436	-1.24477	1.61688e-05	-2.05437	-1.24494
62625438	chr15:62625438:T:C	1.42241e-16	-2.0997	-1.15724	1.58257e-05	-2.10052	-1.21892	1.58507e-05	-2.10052	-1.21867
62625522	chr15:62625522:T:C	1.02119e-15	-3.33647e-10	-1.28574	0.000121573	-3.33647e-10	-1.28056	0.000121711	-3.33647e-10	-1.28075
62625711	chr15:62625711:G:T	4.68677e-16	-2.06455	-3.12094e-10	5.44322e-05	-2.08412	-3.12094e-10	5.45048e-05	-2.08411	-3.12094e-10
62625815	chr15:62625815:C:T	6.11403e-16	-1.04301	-0.755706	4.91116e-05	-1.3238	-0.863175	4.91903e-05	-1.32377	-0.862935
62625910	chr15:62625910:A:G	9.30428e-16	-1.37882	-3.12094e-10	0.000109013	-1.3896	-3.12094e-10	0.000109146	-1.38971	-3.12094e-10
62626056	chr15:62626056:C:A	1.99506e-16	-2.05877	-0.859859	2.47503e-05	-2.03688	-0.83535	2.4778e-05	-2.0369	-0.835541
62626103	chr15:62626103:A:G	1.39308e-15	-3.33647e-10	-0.975198	0.00015596	-3.33647e-10	-1.03147	0.000156182	-3.33647e-10	-1.03137
62626236	chr15:62626236:T:C	1.30473e-16	-2.07823	-1.26507	1.56574e-05	-2.09783	-1.23229	1.56754e-05	-2.09783	-1.23248
62626311	chr15:62626311:CAAAAT:C	1.31643e-16	-2.06726	-1.26712	1.57131e-05	-2.09581	-1.23076	1.5731e-05	-2.09581	-1.23096
62626436	chr15:62626436:T:C	1.41954e-15	-0.986322	0.0299414	0.00014659	-1.04038	-0.0530508	0.000146798	-1.04037	-0.0529693
62626571	chr15:62626571:G:A	1.40544e-16	-2.01103	-1.25792	1.71542e-05	-1.98705	-1.25178	1.71793e-05	-1.98706	-1.25163
62626582	chr15:62626582:CCCTGATCTGG:C	4.53813e-16	-2.09678	-3.12094e-10	5.35394e-05	-2.10065	-3.12094e-10	5.36106e-05	-2.10065	-3.12094e-10
62626603	chr15:62626603:G:A	4.54708e-16	-2.09481	-3.12094e-10	5.35756e-05	-2.09998	-3.12094e-10	5.36469e-05	-2.09997	-3.12094e-10
62626604	chr15:62626604:A:G	1.66212e-16	-1.96062	-1.14059	2.06053e-05	-1.92548	-1.13004	2.06381e-05	-1.9255	-1.12976
62626732	chr15:62626732:A:G	8.97972e-16	-1.28553	-0.128801	0.000102796	-1.24967	-0.19865	0.00010295	-1.24965	-0.198498
62626908	chr15:62626908:G:T	1.4223e-16	-1.98622	-1.2708	1.64935e-05	-2.00811	-1.27	1.65134e-05	-2.00812	-1.27011
62627028	chr15:62627028:T:C	5.46024e-16	-1.17876	-0.733045	6.48765e-05	-1.1266	-0.781982	6.49714e-05	-1.12658	-0.781867
62627113	chr15:62627113:G:A	8.85007e-16	-1.80663	0.377756	0.000104367	-1.87083	0.437677	0.000104335	-1.87081	0.436017
62627163	chr15:62627163:C:G	2.57845e-16	-1.49096	-1.17115	3.06339e-05	-1.52173	-1.13723	3.06631e-05	-1.52168	-1.13766
62627384	chr15:62627384:G:C	1.37629e-16	-2.03497	-1.25493	1.74933e-05	-1.98816	-1.23109	1.75146e-05	-1.98817	-1.2312
62627713	chr15:62627713:G:A	3.56658e-16	-1.05272	-1.28497	3.94541e-05	-1.1132	-1.29274	3.95134e-05	-1.11312	-1.29264
62627843	chr15:62627843:G:GGCTT	3.47886e-16	-1.10404	-1.25855	3.84899e-05	-1.15746	-1.27322	3.8551e-05	-1.15739	-1.27303
62627862	chr15:62627862:A:G	1.63847e-15	-3.33647e-10	-0.812952	0.000182038	-3.33647e-10	-0.876854	0.0001823	-3.33647e-10	-0.876746
62628215	chr15:62628215:T:A	1.0792e-15	-3.33647e-10	-1.2305	0.000125931	-3.33647e-10	-1.24534	0.000126092	-3.33647e-10	-1.24539
62628393	chr15:62628393:C:G	1.392e-16	-2.09095	-1.1876	1.55915e-05	-2.09006	-1.24428	1.56159e-05	-2.09006	-1.24405
62628580	chr15:62628580:C:G	5.86009e-16	-0.543335	-1.2978	6.49094e-05	-0.608054	-1.30002	6.50017e-05	-0.607967	-1.30002
62629985	chr15:62629985:C:T	2.26939e-16	-1.8864	-0.903386	2.55965e-05	-1.94749	-0.891125	2.5612e-05	-1.94746	-0.891874
62630013	chr15:62630013:T:G	2.83517e-16	-1.71883	-0.848366	3.19858e-05	-1.80311	-0.812664	3.20035e-05	-1.80307	-0.81348
62630114	chr15:62630114:G:A	5.17299e-16	-1.30676	-0.659092	6.09342e-05	-1.26351	-0.707767	6.10299e-05	-1.26348	-0.707551
62630142	chr15:62630142:C:CTG	5.54631e-16	-1.26923	-0.626934	6.49337e-05	-1.22679	-0.680911	6.50348e-05	-1.22677	-0.68071
62630449	chr15:62630449:A:G	1.00694e-15	-3.33647e-10	-1.2998	0.000119573	-3.33647e-10	-1.29714	0.00011973	-3.33647e-10	-1.29716
62630767	chr15:62630767:C:T	9.83351e-16	-1.3235	-3.12094e-10	0.000117804	-1.31205	-3.12094e-10	0.000117962	-1.31203	-3.12094e-10
62630990	chr15:62630990:T:G	1.47921e-15	-3.33647e-10	-0.915207	0.000168466	-3.33647e-10	-0.954334	0.000168733	-3.33647e-10	-0.954081
62631035	chr15:62631035:G:A	1.02517e-15	-3.33647e-10	-1.28185	0.000120603	-3.33647e-10	-1.28856	0.00012077	-3.33647e-10	-1.28851
62631793	chr15:62631793:A:G	1.04751e-15	-3.33647e-10	-1.2603	0.000122852	-3.33647e-10	-1.27009	0.000123024	-3.33647e-10	-1.27002
62631979	chr15:62631979:G:A	2.57711e-16	-2.06208	-0.600547	2.67569e-05	-2.0588	-0.73548	2.68166e-05	-2.05878	-0.734594
62632210	chr15:62632210:G:A	1.42809e-15	-3.33647e-10	-0.950377	0.000156435	-3.33647e-10	-1.02843	0.000156654	-3.33647e-10	-1.02836
62632938	chr15:62632938:ATTTAT:A	1.95807e-16	-1.71099	-1.22634	2.4024e-05	-1.68135	-1.22067	2.40578e-05	-1.68133	-1.2206
62633197	chr15:62633197:C:A	2.09001e-16	-1.65234	-1.21979	2.57267e-05	-1.61965	-1.21389	2.5763e-05	-1.61964	-1.21382
62633310	chr15:62633310:T:C	3.55332e-16	-1.04138	-1.30003	3.91858e-05	-1.11285	-1.29991	3.92402e-05	-1.11277	-1.29992
62633766	chr15:62633766:C:T	1.49878e-16	-2.04393	-1.16072	1.93057e-05	-2.00136	-1.11931	1.93294e-05	-2.00136	-1.11941
62633911	chr15:62633911:T:A	1.54331e-16	-2.02273	-1.15264	1.99641e-05	-1.9753	-1.11183	1.99888e-05	-1.9753	-1.11193
62634182	chr15:62634182:T:C	1.25977e-15	-3.33647e-10	-1.07578	0.000146084	-3.33647e-10	-1.09689	0.000146307	-3.33647e-10	-1.09669
62634516	chr15:62634516:G:A	6.17355e-16	-1.78902	-3.12094e-10	7.49849e-05	-1.76378	-3.12094e-10	7.50844e-05	-1.76379	-3.12094e-10
62634528	chr15:62634528:C:A	2.72913e-15	-3.33647e-10	-0.30273	0.000346594	-3.33647e-10	-0.232916	0.000346544	-3.33647e-10	-0.234389
62635187	chr15:62635187:T:C	1.0697e-15	-3.33647e-10	-1.23934	0.000126148	-3.33647e-10	-1.24362	0.000126325	-3.33647e-10	-1.24354
62635852	chr15:62635852:C:T	2.04802e-16	-1.77593	-1.1165	2.26929e-05	-1.83428	-1.12474	2.27178e-05	-1.83429	-1.12496
62635889	chr15:62635889:A:G	1.01559e-15	-3.33647e-10	-1.29124	0.000119818	-3.33647e-10	-1.29509	0.000119978	-3.33647e-10	-1.29509
62636069	chr15:62636069:C:T	2.00091e-16	-1.81484	-1.10086	2.20915e-05	-1.87126	-1.11461	2.21158e-05	-1.87127	-1.11484
62636075	chr15:62636075:G:A	1.57543e-16	-2.0349	-1.11986	2.00782e-05	-1.99484	-1.08659	2.0105e-05	-1.99484	-1.08659
62636845	chr15:62636845:A:T	3.9075e-16	-2.10062	-0.145781	3.7686e-05	-2.0998	-0.351983	3.77746e-05	-2.0998	-0.350965
62637007	chr15:62637007:C:T	2.08224e-16	-1.79598	-1.07988	2.33563e-05	-1.84167	-1.08853	2.33814e-05	-1.84168	-1.08877
62637461	chr15:62637461:C:G	1.22786e-15	-3.33647e-10	-1.10144	0.000144546	-3.33647e-10	-1.10747	0.000144747	-3.33647e-10	-1.10741
62637642	chr15:62637642:G:A	1.68315e-16	-1.93231	-1.15631	1.92498e-05	-1.95764	-1.16592	1.92718e-05	-1.95765	-1.16611
62637725	chr15:62637725:C:T	1.64582e-16	-1.95599	-1.15506	1.87949e-05	-1.98468	-1.1628	1.88161e-05	-1.98469	-1.163
62638005	chr15:62638005:C:G	1.5094e-16	-1.9759	-1.22168	1.72591e-05	-2.01638	-1.21635	1.72804e-05	-2.01639	-1.21643
62638190	chr15:62638190:C:T	1.74333e-15	-3.33647e-10	-0.750917	0.000218317	-3.33647e-10	-0.695122	0.000218652	-3.33647e-10	-0.694919
62638234	chr15:62638234:T:C	2.66056e-15	-3.33647e-10	-0.328177	0.000337351	-3.33647e-10	-0.259946	0.00033731	-3.33647e-10	-0.261395
62639126	chr15:62639126:G:C	2.83008e-15	-3.33647e-10	-0.266407	0.000360251	-3.33647e-10	-0.194269	0.000360193	-3.33647e-10	-0.195759
62639603	chr15:62639603:C:T	4.8985e-16	-2.02037	-3.12094e-10	6.04277e-05	-1.97962	-3.12094e-10	6.05082e-05	-1.97962	-3.12094e-10
62639610	chr15:62639610:C:G	1.37572e-15	-3.33647e-10	-0.987737	0.000162047	-3.33647e-10	-0.993183	0.000162278	-3.33647e-10	-0.993091
62639718	chr15:62639718:G:C	8.51434e-16	-2.01173	0.544188	8.81779e-05	-2.00939	0.407678	8.82547e-05	-2.00941	0.40724
62639810	chr15:62639810:A:G	1.08786e-15	-3.33647e-10	-1.2225	0.000131755	-3.33647e-10	-1.20013	0.000131944	-3.33647e-10	-1.20002
62639895	chr15:62639895:C:T	6.07726e-15	-3.33647e-10	0.497842	0.000783667	-3.33647e-10	0.582914	0.000783133	-3.33647e-10	0.580903
62640327	chr15:62640327:AG:A	1.34395e-15	-3.33647e-10	-1.0111	0.000170679	-3.33647e-10	-0.941288	0.000170943	-3.33647e-10	-0.94107
62640387	chr15:62640387:C:T	1.30412e-16	-2.05385	-1.28992	1.49918e-05	-2.08716	-1.2864	1.50133e-05	-2.08716	-1.28631
62640751	chr15:62640751:G:A	2.25604e-15	0.731993	-1.22509	0.000203416	0.439731	-1.20555	0.000203696	0.439839	-1.20561
62640947	chr15:62640947:G:A	2.31634e-15	-3.33647e-10	-0.466726	0.000260408	-3.33647e-10	-0.51882	0.000260856	-3.33647e-10	-0.518429
62640958	chr15:62640958:T:C	1.3516e-15	-3.33647e-10	-1.00542	0.000153477	-3.33647e-10	-1.04752	0.000153684	-3.33647e-10	-1.0475
62640991	chr15:62640991:G:A	4.8121e-16	-2.03816	-3.12094e-10	6.2275e-05	-1.94951	-3.12094e-10	6.23573e-05	-1.94952	-3.12094e-10
62641081	chr15:62641081:C:T	1.02944e-15	-3.33647e-10	-1.2777	0.000121549	-3.33647e-10	-1.28076	0.000121713	-3.33647e-10	-1.28073
62641085	chr15:62641085:A:G	1.06482e-15	-3.33647e-10	-1.2439	0.000126507	-3.33647e-10	-1.24077	0.000126685	-3.33647e-10	-1.24069
62641225	chr15:62641225:T:C	2.37188e-16	-2.07915	-0.666465	2.5033e-05	-2.09733	-0.763548	2.50715e-05	-2.09733	-0.763341
62641393	chr15:62641393:G:T	3.3127e-15	-3.33647e-10	-0.108949	0.000444769	-3.33647e-10	0.0164852	0.000445547	-3.33647e-10	0.016904
62641403	chr15:62641403:G:A	5.09155e-15	0.320871	-3.12094e-10	0.000559471	0.245921	-3.12094e-10	0.000560241	0.245969	-3.12094e-10
62641665	chr15:62641665:TA:T	1.88056e-16	-2.07573	-0.901996	2.40828e-05	-2.10035	-0.799221	2.41034e-05	-2.10035	-0.799692
62642270	chr15:62642270:T:A	1.00832e-15	-3.33647e-10	-1.29842	0.00011932	-3.33647e-10	-1.29926	0.000119479	-3.33647e-10	-1.29926
62642389	chr15:62642389:G:A	1.03085e-15	-3.33647e-10	-1.27633	0.000121056	-3.33647e-10	-1.28482	0.000121223	-3.33647e-10	-1.28477
62642445	chr15:62642445:G:C	1.01398e-15	-3.33647e-10	-1.29283	0.000119617	-3.33647e-10	-1.29678	0.000119778	-3.33647e-10	-1.29676
62642469	chr15:62642469:C:G	2.29722e-15	-3.33647e-10	-0.475013	0.000302354	-3.33647e-10	-0.369471	0.00030283	-3.33647e-10	-0.369228
62642648	chr15:62642648:G:A	1.5231e-15	-3.33647e-10	-0.885967	0.000170692	-3.33647e-10	-0.941211	0.000170971	-3.33647e-10	-0.940904
62643129	chr15:62643129:G:A	1.71062e-16	-2.02487	-1.04757	2.08461e-05	-2.08889	-0.955016	2.08648e-05	-2.08888	-0.955453
62643527	chr15:62643527:T:G	2.06074e-15	-3.33647e-10	-0.583645	0.00027356	-3.33647e-10	-0.46955	0.000273962	-3.33647e-10	-0.469409
62643751	chr15:62643751:T:C	2.56114e-16	-2.00787	-0.660974	3.37569e-05	-2.08397	-0.477916	3.37744e-05	-2.08397	-0.478729
62643822	chr15:62643822:C:G	1.47823e-16	-1.94866	-1.26979	1.71561e-05	-1.98217	-1.25654	1.71776e-05	-1.98216	-1.25663
62643843	chr15:62643843:C:A	1.20614e-15	-3.33647e-10	-1.11929	0.000140043	-3.33647e-10	-1.13912	0.000140248	-3.33647e-10	-1.13899
62644631	chr15:62644631:C:T	1.44224e-16	-2.06316	-1.17994	1.54178e-05	-2.10088	-1.24467	1.54427e-05	-2.10088	-1.24438
62644686	chr15:62644686:C:G	1.26357e-15	-3.33647e-10	-1.07278	0.000145158	-3.33647e-10	-1.10325	0.000145353	-3.33647e-10	-1.10323
62644807	chr15:62644807:C:G	1.26079e-15	-3.33647e-10	-1.07497	0.00014488	-3.33647e-10	-1.10517	0.000145075	-3.33647e-10	-1.10515
62645221	chr15:62645221:T:C	1.26669e-15	-3.33647e-10	-1.0703	0.000147017	-3.33647e-10	-1.09052	0.000147235	-3.33647e-10	-1.09037
62645498	chr15:62645498:C:A	4.65823e-15	-3.33647e-10	0.231924	0.00051367	-3.33647e-10	0.16051	0.000514638	-3.33647e-10	0.161064
62645901	chr15:62645901:A:T	7.43789e-15	0.699875	-3.12094e-10	0.000831195	0.641794	-3.12094e-10	0.000832342	0.641845	-3.12094e-10
62646035	chr15:62646035:G:A	1.38143e-15	-3.33647e-10	-0.983594	0.000158306	-3.33647e-10	-1.01654	0.000158521	-3.33647e-10	-1.01651
62646355	chr15:62646355:G:A	4.22323e-15	-3.33647e-10	0.133887	0.000515605	-3.33647e-10	0.164271	0.000516632	-3.33647e-10	0.164931
62646465	chr15:62646465:T:C	1.5432e-15	-3.33647e-10	-0.872855	0.000177001	-3.33647e-10	-0.904913	0.000177276	-3.33647e-10	-0.904689
62646648	chr15:62646648:A:G	1.01582e-15	-3.33647e-10	-1.29102	0.000119835	-3.33647e-10	-1.29496	0.000119997	-3.33647e-10	-1.29493
62647034	chr15:62647034:G:A	5.87629e-16	-1.83837	-3.12094e-10	6.0224e-05	-1.983	-3.12094e-10	6.03038e-05	-1.983	-3.12094e-10
62647241	chr15:62647241:T:C	3.32594e-16	-2.03704	-0.370506	3.91228e-05	-2.06662	-0.347746	3.91617e-05	-2.06661	-0.348091
62647738	chr15:62647738:C:G	2.02884e-15	-3.33647e-10	-0.599246	0.00024664	-3.33647e-10	-0.57314	0.000247085	-3.33647e-10	-0.572666
62647807	chr15:62647807:A:G	1.78999e-16	-1.93497	-1.09212	2.04881e-05	-1.95177	-1.10946	2.05237e-05	-1.95175	-1.10907
62648668	chr15:62648668:C:T	1.90503e-15	-3.33647e-10	-0.662213	0.000224064	-3.33647e-10	-0.669138	0.000224426	-3.33647e-10	-0.668855
62648800	chr15:62648800:C:T	1.39462e-15	-3.33647e-10	-0.974088	0.000163552	-3.33647e-10	-0.983939	0.000163816	-3.33647e-10	-0.983658
62648941	chr15:62648941:G:A	1.57502e-15	-3.33647e-10	-0.852446	0.000177221	-3.33647e-10	-0.903672	0.000177491	-3.33647e-10	-0.903477
62649491	chr15:62649491:T:C	5.90226e-15	-3.33647e-10	0.468623	0.000658642	-3.33647e-10	0.40911	0.00065995	-3.33647e-10	0.409766
62649609	chr15:62649609:A:G	1.38214e-16	-2.06854	-1.21713	1.59568e-05	-2.0861	-1.22508	1.59819e-05	-2.08609	-1.22485
62649611	chr15:62649611:C:T	6.01594e-16	-2.02406	0.209179	6.87948e-05	-2.06975	0.219806	6.88555e-05	-2.06974	0.219347
62650527	chr15:62650527:G:A	1.33457e-16	-2.08213	-1.23856	1.55423e-05	-2.0766	-1.26091	1.5567e-05	-2.07658	-1.26067
62650593	chr15:62650593:A:G	1.44379e-16	-1.97449	-1.26754	1.65004e-05	-2.0188	-1.25889	1.65199e-05	-2.01878	-1.25905
62650636	chr15:62650636:A:G	2.61761e-16	-1.97461	-0.672423	3.09555e-05	-2.02044	-0.628079	3.09816e-05	-2.02043	-0.628578
62650680	chr15:62650680:T:C	1.49793e-14	-3.33647e-10	1.39996	0.00186341	-3.33647e-10	1.44909	0.00186743	-3.33647e-10	1.44992
62650932	chr15:62650932:T:C	1.68714e-15	-3.33647e-10	-0.783676	0.000204549	-3.33647e-10	-0.760262	0.000204855	-3.33647e-10	-0.760094
62651052	chr15:62651052:T:C	7.5489e-15	-3.33647e-10	0.714689	0.000940573	-3.33647e-10	0.765419	0.000942555	-3.33647e-10	0.766196
62651381	chr15:62651381:G:A	6.37982e-16	-0.984503	-0.771656	7.7387e-05	-1.05454	-0.677715	7.75156e-05	-1.05418	-0.677743
62651428	chr15:62651428:G:A	2.98185e-16	-1.22394	-1.29281	3.13231e-05	-1.35488	-1.28183	3.13731e-05	-1.35457	-1.28187
62651496	chr15:62651496:G:A	1.00719e-15	-3.33647e-10	-1.29955	0.000119228	-3.33647e-10	-1.30004	0.000119386	-3.33647e-10	-1.30004
62651629	chr15:62651629:G:A	3.07497e-16	-1.25944	-1.22656	3.21642e-05	-1.36023	-1.24998	3.22196e-05	-1.35992	-1.2499
62651641	chr15:62651641:T:C	3.0595e-15	-3.33647e-10	-0.188461	0.000365997	-3.33647e-10	-0.178446	0.000366778	-3.33647e-10	-0.177642
62651706	chr15:62651706:G:T	2.06957e-15	-1.6094	1.03003	0.000177552	-1.79724	0.895435	0.000178039	-1.79703	0.896639
62651825	chr15:62651825:A:G	1.58174e-14	-3.33647e-10	1.4544	0.00197275	-3.33647e-10	1.50611	0.00197719	-3.33647e-10	1.50703
62651828	chr15:62651828:G:A	1.02834e-15	-3.33647e-10	-1.27877	0.000122857	-3.33647e-10	-1.27005	0.000122999	-3.33647e-10	-1.27023
62651935	chr15:62651935:A:G	3.78481e-16	-1.01273	-1.26557	3.93412e-05	-1.12797	-1.28083	3.94102e-05	-1.12761	-1.28076
62652184	chr15:62652184:C:T	2.78422e-15	-3.33647e-10	-0.282745	0.000319692	-3.33647e-10	-0.313712	0.000319597	-3.33647e-10	-0.315338
62652676	chr15:62652676:C:A	1.60194e-16	-2.03561	-1.10247	1.7111e-05	-2.09661	-1.14473	1.71375e-05	-2.09662	-1.14451
62653026	chr15:62653026:C:T	4.72717e-16	-2.05597	-3.12094e-10	5.3535e-05	-2.10073	-3.12094e-10	5.36062e-05	-2.10073	-3.12094e-10
62653098	chr15:62653098:T:C	1.28835e-15	-3.33647e-10	-1.05335	0.000147975	-3.33647e-10	-1.08402	0.000148206	-3.33647e-10	-1.0838
62653534	chr15:62653534:G:A	3.98018e-15	-3.33647e-10	0.0746156	0.000464391	-3.33647e-10	0.0596552	0.000465207	-3.33647e-10	0.0600836
62653807	chr15:62653807:A:G	3.8982e-15	-3.33647e-10	0.0538018	0.000453395	-3.33647e-10	0.0356936	0.000454185	-3.33647e-10	0.0361066
62653865	chr15:62653865:G:C	1.26949e-16	-2.07149	-1.29919	1.50594e-05	-2.07373	-1.29534	1.50787e-05	-2.07371	-1.2954
62654058	chr15:62654058:T:C	2.57793e-16	-1.93998	-0.722328	3.3665e-05	-1.82877	-0.73584	3.37049e-05	-1.82875	-0.736001
62654063	chr15:62654063:C:G	1.82008e-15	-3.33647e-10	-0.70783	0.00020358	-3.33647e-10	-0.765012	0.000203917	-3.33647e-10	-0.764687
62654613	chr15:62654613:G:A	1.11565e-15	-3.33647e-10	-1.19728	0.000134596	-3.33647e-10	-1.1788	0.000134774	-3.33647e-10	-1.1788
62654680	chr15:62654680:G:A	1.33854e-15	-3.33647e-10	-1.01513	0.000158289	-3.33647e-10	-1.01665	0.000158376	-3.33647e-10	-1.01743
62655795	chr15:62655795:A:G	1.28788e-16	-2.06	-1.2963	1.52267e-05	-2.06025	-1.29777	1.52479e-05	-2.06023	-1.29773
62656298	chr15:62656298:A:G	2.02946e-15	-3.33647e-10	-0.598942	0.00024967	-3.33647e-10	-0.560931	0.000249983	-3.33647e-10	-0.561005
62656710	chr15:62656710:C:T	3.3266e-16	-2.09186	-0.315483	4.09283e-05	-2.08112	-0.288127	4.1012e-05	-2.08113	-0.287403
62656981	chr15:62656981:C:T	3.4484e-15	-3.33647e-10	-0.0688023	0.000449757	-3.33647e-10	0.027636	0.000450524	-3.33647e-10	0.0280123
62657168	chr15:62657168:A:T	1.5983e-16	-2.07235	-1.06801	1.75033e-05	-2.08874	-1.12994	1.75253e-05	-2.08874	-1.13002
62657277	chr15:62657277:T:C	2.01318e-15	-3.33647e-10	-0.606997	0.000222808	-3.33647e-10	-0.674759	0.000223129	-3.33647e-10	-0.674647
62657328	chr15:62657328:A:G	1.91699e-15	-3.33647e-10	-0.655955	0.000214584	-3.33647e-10	-0.71237	0.000214846	-3.33647e-10	-0.71248
62657517	chr15:62657517:G:A	1.9316e-15	-3.33647e-10	-0.648363	0.000228418	-3.33647e-10	-0.649893	0.000228753	-3.33647e-10	-0.649758
62657955	chr15:62657955:G:C	5.58899e-16	-0.619698	-1.2688	6.42039e-05	-0.647827	-1.27118	6.43068e-05	-0.647378	-1.27136
62658034	chr15:62658034:G:A	6.63923e-15	-3.33647e-10	0.586284	0.000837057	-3.33647e-10	0.648822	0.000838519	-3.33647e-10	0.649238
62659230	chr15:62659230:A:G	1.28208e-15	-3.33647e-10	-1.05823	0.000143026	-3.33647e-10	-1.11804	0.000143227	-3.33647e-10	-1.11797
62660131	chr15:62660131:C:T	1.00814e-15	-3.33647e-10	-1.29861	0.000119339	-3.33647e-10	-1.2991	0.000119494	-3.33647e-10	-1.29914
62660213	chr15:62660213:C:T	1.05158e-15	-3.33647e-10	-1.25642	0.000125023	-3.33647e-10	-1.25257	0.000125204	-3.33647e-10	-1.25246
62660410	chr15:62660410:A:C	1.08675e-15	-3.33647e-10	-1.22352	0.000129279	-3.33647e-10	-1.21909	0.00012947	-3.33647e-10	-1.21895
62660540	chr15:62660540:G:A	1.03241e-15	-3.33647e-10	-1.27482	0.000123812	-3.33647e-10	-1.26231	0.000123977	-3.33647e-10	-1.2623
62660736	chr15:62660736:C:G	1.02809e-15	-3.33647e-10	-1.27901	0.000122028	-3.33647e-10	-1.27682	0.0001222	-3.33647e-10	-1.27674
62660753	chr15:62660753:G:A	1.73245e-15	-0.757174	-3.12094e-10	0.000221496	-0.680667	-3.12094e-10	0.000221887	-0.68023	-3.12094e-10
62660897	chr15:62660897:C:T	9.46811e-15	-1.7613	2.70252	0.000746606	-1.94094	2.47541	0.000748801	-1.94084	2.47691
62661015	chr15:62661015:G:A	1.78419e-14	-0.262321	1.83716	0.00111108	-0.653615	1.58564	0.00111651	-0.65308	1.58864
62661059	chr15:62661059:A:G	1.04923e-15	-3.33647e-10	-1.25865	0.000124002	-3.33647e-10	-1.26077	0.000124138	-3.33647e-10	-1.26101
62661657	chr15:62661657:T:C	1.01615e-15	-3.33647e-10	-1.29069	0.000120076	-3.33647e-10	-1.29294	0.000120224	-3.33647e-10	-1.29304
62661850	chr15:62661850:A:G	4.52623e-16	-2.09941	-3.12094e-10	5.39474e-05	-2.09306	-3.12094e-10	5.40192e-05	-2.09306	-3.12094e-10
62661909	chr15:62661909:T:C	7.39112e-15	-1.29483	1.98839	0.000520242	-1.69584	1.86906	0.000521793	-1.69568	1.87056
62661950	chr15:62661950:T:C	1.34446e-15	-3.33647e-10	-1.01072	0.000157854	-3.33647e-10	-1.0194	0.000158072	-3.33647e-10	-1.01935
62662063	chr15:62662063:A:G	1.05095e-15	-3.33647e-10	-1.25702	0.00012489	-3.33647e-10	-1.25364	0.000125071	-3.33647e-10	-1.25352
62662543	chr15:62662543:A:G	1.77214e-15	-3.33647e-10	-0.734522	0.000191669	-3.33647e-10	-0.825302	0.000191947	-3.33647e-10	-0.825181
62662577	chr15:62662577:A:G	1.02661e-15	-3.33647e-10	-1.28045	0.000123182	-3.33647e-10	-1.26741	0.000123354	-3.33647e-10	-1.26734
62662706	chr15:62662706:A:G	2.2267e-15	-0.506192	-3.12094e-10	0.000282623	-0.436958	-3.12094e-10	0.000283132	-0.436484	-3.12094e-10
62662749	chr15:62662749:C:A	2.06266e-15	-1.17763	0.594909	0.000139636	-1.62092	0.478895	0.000140119	-1.62075	0.480848
62662783	chr15:62662783:G:A	9.95048e-15	-3.33647e-10	0.990908	0.00126116	-3.33647e-10	1.05872	0.0012634	-3.33647e-10	1.05916
62662800	chr15:62662800:G:A	1.15371e-15	-3.33647e-10	-1.16373	0.00013473	-3.33647e-10	-1.1778	0.00013485	-3.33647e-10	-1.17824
62662888	chr15:62662888:ATCTCG:A	2.85563e-15	0.103673	-0.361091	0.000207172	-0.318345	-0.429174	0.000207832	-0.31775	-0.427917
62662940	chr15:62662940:C:T	1.1219e-15	-3.33647e-10	-1.19169	0.000131336	-3.33647e-10	-1.20331	0.00013146	-3.33647e-10	-1.2037
62663158	chr15:62663158:C:T	1.00717e-15	-3.33647e-10	-1.29957	0.000119436	-3.33647e-10	-1.29829	0.000119593	-3.33647e-10	-1.29831
62663161	chr15:62663161:T:C	2.16025e-15	-1.6548	1.11832	0.000165211	-1.92538	0.951529	0.000165609	-1.92528	0.952511
62663259	chr15:62663259:A:T	2.0317e-15	-0.59784	-3.12094e-10	0.00025733	-0.530712	-3.12094e-10	0.000257791	-0.530252	-3.12094e-10
62663486	chr15:62663486:G:T	3.5936e-15	0.107705	-0.135263	0.0002642	-0.230146	-0.274217	0.000265082	-0.229563	-0.272796
62663585	chr15:62663585:A:G	1.77609e-15	-0.732299	-3.12094e-10	0.000224522	-0.667097	-3.12094e-10	0.00022492	-0.666655	-3.12094e-10
62663778	chr15:62663778:G:C	8.33084e-16	-1.5303	0.0409685	7.08078e-05	-1.75225	-0.0688553	7.10197e-05	-1.75211	-0.0673293
62664024	chr15:62664024:G:T	3.78892e-14	0.473973	1.85398	0.00154654	-0.375133	1.63784	0.00155339	-0.374796	1.64059
62664207	chr15:62664207:ATAT:A	4.78457e-16	-2.0439	-3.12094e-10	5.61164e-05	-2.05364	-3.12094e-10	5.61898e-05	-2.05366	-3.12094e-10
62664509	chr15:62664509:C:G	2.85518e-15	-0.56592	0.308344	0.000161311	-1.10739	0.109657	0.000161691	-1.10717	0.110459
62664601	chr15:62664601:G:A	1.74231e-15	-0.751499	-3.12094e-10	0.00022035	-0.685854	-3.12094e-10	0.000220739	-0.685417	-3.12094e-10
62664938	chr15:62664938:A:G	1.09282e-15	-3.33647e-10	-1.21795	0.000128165	-3.33647e-10	-1.22775	0.000128293	-3.33647e-10	-1.22808
62664980	chr15:62664980:A:T	1.5421e-15	-3.33647e-10	-0.873566	0.000173644	-3.33647e-10	-0.924063	0.000173862	-3.33647e-10	-0.924137
62665362	chr15:62665362:T:G	1.31797e-14	-3.33647e-10	1.27197	0.00166229	-3.33647e-10	1.33488	0.00166526	-3.33647e-10	1.33534
62665450	chr15:62665450:A:G	4.58401e-16	-2.08672	-3.12094e-10	5.41254e-05	-2.08977	-3.12094e-10	5.41968e-05	-2.08978	-3.12094e-10
62665579	chr15:62665579:T:C	2.40139e-15	-0.686504	0.255838	0.000135731	-1.2236	0.053208	0.000136048	-1.22339	0.0539957
62665700	chr15:62665700:AAACTCAAGAT:A	1.62616e-14	-1.56909	3.05119	0.00105884	-1.90078	2.78463	0.00106217	-1.90066	2.78633
62665914	chr15:62665914:C:T	1.13836e-14	0.0996482	1.02581	0.000728928	-0.319118	0.829622	0.000732141	-0.318529	0.832103
62665987	chr15:62665987:A:C	1.16806e-15	-3.33647e-10	-1.15137	0.000137993	-3.33647e-10	-1.15387	0.000138178	-3.33647e-10	-1.15385
62666055	chr15:62666055:C:T	1.09264e-15	-3.33647e-10	-1.21811	0.000126755	-3.33647e-10	-1.23881	0.000126921	-3.33647e-10	-1.23884
62666081	chr15:62666081:G:A	1.04516e-15	-3.33647e-10	-1.26254	0.000124747	-3.33647e-10	-1.25478	0.000124901	-3.33647e-10	-1.25488
62666115	chr15:62666115:T:G	1.80544e-14	-3.33647e-10	1.58667	0.00215862	-3.33647e-10	1.59615	0.00216316	-3.33647e-10	1.59693
62666243	chr15:62666243:G:C	1.24425e-16	-2.09741	-1.29336	1.46906e-05	-2.09808	-1.29578	1.47104e-05	-2.09808	-1.29576
62666871	chr15:62666871:A:G	1.05394e-15	-3.33647e-10	-1.25418	0.000123663	-3.33647e-10	-1.26351	0.000123798	-3.33647e-10	-1.26374
62666992	chr15:62666992:G:T	8.01559e-16	-1.52791	-3.12094e-10	7.71629e-05	-1.73515	-3.12094e-10	7.72656e-05	-1.73515	-3.12094e-10
62667106	chr15:62667106:C:T	4.66804e-16	-2.06856	-3.12094e-10	5.54831e-05	-2.06499	-3.12094e-10	5.55572e-05	-2.06499	-3.12094e-10
62667158	chr15:62667158:G:A	2.2795e-15	-3.33647e-10	-0.482758	0.000278521	-3.33647e-10	-0.451576	0.000278856	-3.33647e-10	-0.451705
62667217	chr15:62667217:T:C	6.63609e-16	-1.71678	-3.12094e-10	7.43814e-05	-1.77186	-3.12094e-10	7.4483e-05	-1.77183	-3.12094e-10
62667255	chr15:62667255:C:T	1.12933e-15	-3.33647e-10	-1.18509	0.000131278	-3.33647e-10	-1.20375	0.000131516	-3.33647e-10	-1.20327
62667384	chr15:62667384:A:T	2.2661e-14	0.157265	1.65667	0.00135457	-0.390463	1.52063	0.00135952	-0.390318	1.5228
62667425	chr15:62667425:G:C	4.94259e-16	-2.01141	-3.12094e-10	5.84395e-05	-2.01308	-3.12094e-10	5.85164e-05	-2.01309	-3.12094e-10
62667472	chr15:62667472:C:T	1.03948e-15	-3.33647e-10	-1.26799	0.000123933	-3.33647e-10	-1.26133	0.000124086	-3.33647e-10	-1.26142
62667481	chr15:62667481:G:A	1.03532e-15	-3.33647e-10	-1.27201	0.000123383	-3.33647e-10	-1.26578	0.000123537	-3.33647e-10	-1.26586
62667734	chr15:62667734:T:C	1.55512e-16	-1.86862	-1.29913	1.79108e-05	-1.89835	-1.29731	1.79355e-05	-1.8983	-1.29732
62667850	chr15:62667850:G:A	5.93269e-15	-1.55088	2.02465	0.000396196	-1.89141	1.79225	0.000397721	-1.89129	1.79464
62668161	chr15:62668161:C:G	1.37151e-14	-1.41159	2.72338	0.000867454	-1.7978	2.48229	0.000871015	-1.79765	2.48491
62668181	chr15:62668181:G:A	1.0383e-14	-1.41609	2.44955	0.00066047	-1.80087	2.21275	0.000663137	-1.80072	2.21531
62668704	chr15:62668704:G:A	6.60421e-16	-1.72159	-3.12094e-10	7.83718e-05	-1.71961	-3.12094e-10	7.84783e-05	-1.71958	-3.12094e-10
62668726	chr15:62668726:A:G	8.96141e-15	-1.21822	2.10444	0.000553817	-1.64057	1.87633	0.000555082	-1.64041	1.87713
62668836	chr15:62668836:G:C	2.18416e-15	-0.525483	-3.12094e-10	0.000278705	-0.450917	-3.12094e-10	0.000279207	-0.450444	-3.12094e-10
62669305	chr15:62669305:T:C	1.11193e-15	-3.33647e-10	-1.20061	0.00013158	-3.33647e-10	-1.20146	0.000131756	-3.33647e-10	-1.20145
62669322	chr15:62669322:T:A	1.05266e-15	-3.33647e-10	-1.2554	0.000126984	-3.33647e-10	-1.23701	0.000127152	-3.33647e-10	-1.23701
62669390	chr15:62669390:T:G	1.36793e-15	-3.33647e-10	-0.993414	0.000157193	-3.33647e-10	-1.02359	0.000157369	-3.33647e-10	-1.02381
62669401	chr15:62669401:AC:A	1.05099e-15	-3.33647e-10	-1.25698	0.000126743	-3.33647e-10	-1.23891	0.00012691	-3.33647e-10	-1.23892
62669519	chr15:62669519:G:A	1.20985e-14	-1.29802	2.48439	0.000844147	-1.60016	2.25742	0.000847639	-1.59998	2.26004
62669641	chr15:62669641:T:C	2.26956e-15	-3.33647e-10	-0.487127	0.000247359	-3.33647e-10	-0.570231	0.000247738	-3.33647e-10	-0.570029
62669763	chr15:62669763:C:T	7.63571e-16	-1.57646	-3.12094e-10	0.000110334	-1.37756	-3.12094e-10	0.000110483	-1.37754	-3.12094e-10
62669862	chr15:62669862:T:G	2.37773e-15	-0.440566	-3.12094e-10	0.000304264	-0.363174	-3.12094e-10	0.000304817	-0.362689	-3.12094e-10
62669999	chr15:62669999:G:A	4.99105e-16	-2.00165	-3.12094e-10	6.23605e-05	-1.94814	-3.12094e-10	6.24437e-05	-1.94813	-3.12094e-10
62670095	chr15:62670095:C:T	9.88462e-16	-1.99846	0.680145	0.000123628	-1.88233	0.618533	0.000123907	-1.88237	0.619506
62670097	chr15:62670097:C:T	1.04276e-15	-3.33647e-10	-1.26484	0.000125032	-3.33647e-10	-1.2525	0.000125199	-3.33647e-10	-1.2525
62670469	chr15:62670469:G:A	2.52666e-15	-3.33647e-10	-0.379816	0.000271074	-3.33647e-10	-0.47868	0.000271489	-3.33647e-10	-0.478479
62671051	chr15:62671051:T:A	1.04477e-15	-3.33647e-10	-1.26292	0.000122853	-3.33647e-10	-1.27008	0.000123002	-3.33647e-10	-1.2702
62671057	chr15:62671057:G:A	3.36025e-15	-3.33647e-10	-0.0946979	0.000419836	-3.33647e-10	-0.0412073	0.000420486	-3.33647e-10	-0.0409888
62672373	chr15:62672373:T:C	2.95787e-15	-3.33647e-10	-0.222242	0.000319288	-3.33647e-10	-0.314978	0.000319777	-3.33647e-10	-0.314774
62672732	chr15:62672732:T:A	1.70652e-15	-0.772258	-3.12094e-10	0.000217044	-0.700969	-3.12094e-10	0.000217427	-0.700534	-3.12094e-10
62674070	chr15:62674070:A:G	1.21974e-14	-3.33647e-10	1.19451	0.00151162	-3.33647e-10	1.23987	0.00151431	-3.33647e-10	1.24032
62674725	chr15:62674725:C:T	1.82892e-15	-3.33647e-10	-0.702988	0.000203557	-3.33647e-10	-0.765124	0.000203805	-3.33647e-10	-0.765238
62675138	chr15:62675138:C:T	3.17499e-15	-3.33647e-10	-0.151408	0.000413294	-3.33647e-10	-0.0569125	0.000413807	-3.33647e-10	-0.0570001
62675196	chr15:62675196:C:T	6.00041e-15	0.374811	0.110305	0.000274769	-0.412702	-0.0524397	0.00027561	-0.412372	-0.0510411
62675355	chr15:62675355:T:C	1.96559e-15	-3.33647e-10	-0.630919	0.00021358	-3.33647e-10	-0.717058	0.000213893	-3.33647e-10	-0.716923
62675758	chr15:62675758:C:T	1.0349e-15	-3.33647e-10	-1.27241	0.000121405	-3.33647e-10	-1.28194	0.000121586	-3.33647e-10	-1.28178
62675806	chr15:62675806:A:G	8.91624e-15	-3.33647e-10	0.881162	0.00125052	-3.33647e-10	1.05024	0.00125265	-3.33647e-10	1.05062
62676076	chr15:62676076:A:G	5.52145e-15	-3.33647e-10	0.401928	0.000624933	-3.33647e-10	0.356574	0.000626893	-3.33647e-10	0.358376
62676088	chr15:62676088:C:T	1.65724e-16	-1.83492	-1.26922	2.00499e-05	-1.78623	-1.29662	2.00796e-05	-1.78616	-1.29654
62676160	chr15:62676160:A:G	1.39043e-16	-1.98473	-1.29496	1.62401e-05	-1.99877	-1.29482	1.62619e-05	-1.99873	-1.29485
62676193	chr15:62676193:G:A	1.02579e-15	-3.33647e-10	-1.28125	0.000120641	-3.33647e-10	-1.28825	0.000120822	-3.33647e-10	-1.28808
62676243	chr15:62676243:G:A	1.0547e-15	-3.33647e-10	-1.25346	0.000127182	-3.33647e-10	-1.23545	0.00012735	-3.33647e-10	-1.23546
62676276	chr15:62676276:A:G	1.06112e-15	-3.33647e-10	-1.24738	0.000123983	-3.33647e-10	-1.26093	0.000124178	-3.33647e-10	-1.26069
62676349	chr15:62676349:T:C	1.07627e-14	-3.33647e-10	1.06937	0.00132145	-3.33647e-10	1.10541	0.00132439	-3.33647e-10	1.10631
62676359	chr15:62676359:C:G	1.05553e-15	-3.33647e-10	-1.25267	0.000127648	-3.33647e-10	-1.2318	0.000127817	-3.33647e-10	-1.2318
62676414	chr15:62676414:T:C	1.64872e-15	-0.806714	-3.12094e-10	0.000208155	-0.74279	-3.12094e-10	0.000208521	-0.74236	-3.12094e-10
62676637	chr15:62676637:C:T	4.54311e-16	-2.09569	-3.12094e-10	5.40488e-05	-2.09118	-3.12094e-10	5.41205e-05	-2.09119	-3.12094e-10
62676676	chr15:62676676:G:A	1.01721e-14	-3.33647e-10	1.01294	0.0012313	-3.33647e-10	1.03475	0.00123402	-3.33647e-10	1.03563
62676728	chr15:62676728:C:T	4.12656e-15	-0.84206	0.952791	0.00045967	-0.717566	0.767005	0.000461241	-0.717374	0.768895
62676759	chr15:62676759:C:T	1.64641e-16	-1.91434	-1.19636	1.89991e-05	-1.9326	-1.20408	1.90237e-05	-1.93255	-1.20416
62677662	chr15:62677662:G:A	9.22397e-15	-3.33647e-10	0.915093	0.00111327	-3.33647e-10	0.933988	0.00111571	-3.33647e-10	0.934848
62677976	chr15:62677976:A:G	9.78943e-15	-3.33647e-10	0.974591	0.00118665	-3.33647e-10	0.997819	0.00118926	-3.33647e-10	0.99869
62678188	chr15:62678188:C:T	9.35977e-15	-3.33647e-10	0.929708	0.00113383	-3.33647e-10	0.952285	0.00113632	-3.33647e-10	0.953147
62678250	chr15:62678250:T:C	1.62314e-15	-0.822351	-3.12094e-10	0.000205006	-0.75803	-3.12094e-10	0.000205366	-0.757603	-3.12094e-10
62678513	chr15:62678513:A:G	6.64009e-16	-2.03957	0.3234	7.77703e-05	-1.9451	0.217789	7.7929e-05	-1.94514	0.218535
62678547	chr15:62678547:C:T	8.50046e-15	-3.33647e-10	0.833408	0.00102879	-3.33647e-10	0.85507	0.00103103	-3.33647e-10	0.855914
62678999	chr15:62678999:A:G	1.02855e-15	-3.33647e-10	-1.27856	0.000122189	-3.33647e-10	-1.2755	0.000122316	-3.33647e-10	-1.27579
62679199	chr15:62679199:T:G	4.80229e-16	-2.04021	-3.12094e-10	5.78556e-05	-2.02312	-3.12094e-10	5.7934e-05	-2.0231	-3.12094e-10
62679321	chr15:62679321:A:T	1.01641e-15	-3.33647e-10	-1.29044	0.000120105	-3.33647e-10	-1.2927	0.000120265	-3.33647e-10	-1.2927
62679785	chr15:62679785:G:A	1.03144e-15	-3.33647e-10	-1.27575	0.000120584	-3.33647e-10	-1.28872	0.000120747	-3.33647e-10	-1.2887
62679942	chr15:62679942:C:G	1.06208e-15	-3.33647e-10	-1.24648	0.000123498	-3.33647e-10	-1.26485	0.000123663	-3.33647e-10	-1.26484
62680343	chr15:62680343:A:G	1.02657e-15	-3.33647e-10	-1.28049	0.000123108	-3.33647e-10	-1.26801	0.00012327	-3.33647e-10	-1.26802
62680969	chr15:62680969:C:T	1.00722e-15	-3.33647e-10	-1.29952	0.000119447	-3.33647e-10	-1.2982	0.000119606	-3.33647e-10	-1.2982
62681009	chr15:62681009:T:G	1.16676e-15	-3.33647e-10	-1.15248	0.000138064	-3.33647e-10	-1.15335	0.000138248	-3.33647e-10	-1.15335
62681123	chr15:62681123:A:G	2.69508e-16	-1.61318	-1.00469	2.66084e-05	-1.71931	-1.08053	2.66526e-05	-1.71928	-1.08024
62681142	chr15:62681142:A:C	1.00714e-15	-3.33647e-10	-1.2996	0.000119252	-3.33647e-10	-1.29983	0.00011941	-3.33647e-10	-1.29984
62681634	chr15:62681634:T:C	1.03712e-15	-3.33647e-10	-1.27026	0.000124593	-3.33647e-10	-1.25602	0.000124757	-3.33647e-10	-1.25603
62681827	chr15:62681827:G:A	1.75372e-15	-3.33647e-10	-0.744973	0.000190384	-3.33647e-10	-0.832026	0.000190655	-3.33647e-10	-0.831932
62682025	chr15:62682025:G:A	1.01678e-15	-3.33647e-10	-1.29007	0.000120892	-3.33647e-10	-1.28617	0.000121046	-3.33647e-10	-1.28623
62682429	chr15:62682429:T:C	1.3898e-15	-3.33647e-10	-0.977552	0.00016163	-3.33647e-10	-0.995761	0.000161879	-3.33647e-10	-0.995553
62682842	chr15:62682842:C:T	3.68077e-15	-3.33647e-10	-0.00359007	0.000396402	-3.33647e-10	-0.098642	0.000397017	-3.33647e-10	-0.0984209
62683133	chr15:62683133:G:A	1.01922e-15	-3.33647e-10	-1.28767	0.000121234	-3.33647e-10	-1.28335	0.000121387	-3.33647e-10	-1.28341
62683192	chr15:62683192:T:G	1.17361e-15	-1.84946	0.702829	0.000130119	-1.93952	0.726898	0.000130365	-1.93945	0.727393
62683339	chr15:62683339:G:A	2.44494e-14	-0.329256	2.21915	0.00191802	-0.675412	2.15339	0.0019229	-0.674911	2.1541
62683467	chr15:62683467:CCGCCTCT:C	1.0074e-15	-3.33647e-10	-1.29933	0.000119321	-3.33647e-10	-1.29925	0.00011948	-3.33647e-10	-1.29925
62683744	chr15:62683744:T:C	1.05537e-15	-3.33647e-10	-1.25282	0.00012388	-3.33647e-10	-1.26176	0.000124043	-3.33647e-10	-1.26177
62683882	chr15:62683882:C:T	2.44355e-14	-0.162499	2.05182	0.00182605	-0.524685	1.95353	0.00183125	-0.524156	1.95451
62684060	chr15:62684060:G:C	3.62769e-15	-3.33647e-10	-0.0181172	0.000390421	-3.33647e-10	-0.113845	0.000391026	-3.33647e-10	-0.113626
62684374	chr15:62684374:A:C	1.52349e-15	-1.39739	0.511677	9.45192e-05	-1.70561	0.17334	9.47605e-05	-1.70554	0.174489
62684532	chr15:62684532:C:T	1.02795e-14	-3.33647e-10	1.02344	0.00123475	-3.33647e-10	1.03756	0.0012375	-3.33647e-10	1.03845
62684637	chr15:62684637:T:TG	3.74888e-15	-3.33647e-10	0.0147441	0.000421062	-3.33647e-10	-0.0382904	0.000421815	-3.33647e-10	-0.0378309
62685111	chr15:62685111:C:T	2.29751e-15	-0.212309	-0.26258	0.000275471	-0.0880272	-0.374563	0.000276288	-0.0877946	-0.37316
62685358	chr15:62685358:A:G	1.00932e-15	-3.33647e-10	-1.29743	0.000119891	-3.33647e-10	-1.29448	0.000120051	-3.33647e-10	-1.29448
62685891	chr15:62685891:A:G	1.01704e-15	-3.33647e-10	-1.28982	0.000121094	-3.33647e-10	-1.2845	0.000121256	-3.33647e-10	-1.2845
62686000	chr15:62686000:ATCTGTC:A	6.53453e-15	-3.33647e-10	0.570388	0.000819692	-3.33647e-10	0.627859	0.00082136	-3.33647e-10	0.628562
62686273	chr15:62686273:T:C	1.01164e-15	-3.33647e-10	-1.29514	0.000120274	-3.33647e-10	-1.2913	0.000120434	-3.33647e-10	-1.2913
62686425	chr15:62686425:T:C	5.61206e-15	-0.863346	1.28155	0.000350139	-1.38502	1.16228	0.000351047	-1.38481	1.16333
62686471	chr15:62686471:C:G	1.02247e-15	-3.33647e-10	-1.28449	0.000122438	-3.33647e-10	-1.27347	0.0001226	-3.33647e-10	-1.27347
62686526	chr15:62686526:C:CCA	1.295e-14	-3.33647e-10	1.25439	0.00157455	-3.33647e-10	1.28065	0.00157809	-3.33647e-10	1.28157
62686529	chr15:62686529:C:CA	1.25663e-14	-3.33647e-10	1.22431	0.00152783	-3.33647e-10	1.25053	0.00153126	-3.33647e-10	1.25145
62686622	chr15:62686622:T:A	1.53644e-15	-0.877242	-3.12094e-10	0.000194864	-0.808771	-3.12094e-10	0.000195205	-0.808349	-3.12094e-10
62686825	chr15:62686825:A:G	8.52878e-15	-3.33647e-10	0.836734	0.001076	-3.33647e-10	0.899938	0.00107824	-3.33647e-10	0.900687
62687238	chr15:62687238:A:T	1.0095e-15	-3.33647e-10	-1.29726	0.00011932	-3.33647e-10	-1.29926	0.000119479	-3.33647e-10	-1.29926
62687309	chr15:62687309:T:C	1.00986e-15	-3.33647e-10	-1.2969	0.000119343	-3.33647e-10	-1.29907	0.000119502	-3.33647e-10	-1.29907
62687375	chr15:62687375:C:A	1.00954e-15	-3.33647e-10	-1.29722	0.000119322	-3.33647e-10	-1.29924	0.000119481	-3.33647e-10	-1.29924
62687388	chr15:62687388:T:C	1.00986e-15	-3.33647e-10	-1.2969	0.000119343	-3.33647e-10	-1.29907	0.000119502	-3.33647e-10	-1.29907
62687425	chr15:62687425:A:G	1.39115e-16	-1.99042	-1.28874	1.62795e-05	-2.00247	-1.28869	1.63012e-05	-2.00243	-1.28873
62687744	chr15:62687744:A:G	1.00986e-15	-3.33647e-10	-1.2969	0.000119343	-3.33647e-10	-1.29907	0.000119502	-3.33647e-10	-1.29907
62687922	chr15:62687922:T:C	1.66285e-15	-0.694925	-0.103256	0.000180881	-0.690749	-0.192482	0.000181406	-0.69055	-0.191109
62688153	chr15:62688153:A:C	1.28335e-14	-3.33647e-10	1.24535	0.00156801	-3.33647e-10	1.27649	0.00157156	-3.33647e-10	1.27742
62688204	chr15:62688204:A:G	1.1904e-15	-1.39381	0.261392	0.00013397	-1.45316	0.269712	0.000134279	-1.45284	0.270362
62688837	chr15:62688837:A:C	1.02486e-15	-3.33647e-10	-1.28216	0.000122743	-3.33647e-10	-1.27098	0.000122906	-3.33647e-10	-1.27098
62688880	chr15:62688880:T:C	1.06552e-15	-3.33647e-10	-1.24325	0.000124458	-3.33647e-10	-1.25711	0.00012466	-3.33647e-10	-1.25681
62689452	chr15:62689452:C:T	1.077e-15	-2.08345	0.850914	0.000124751	-2.05103	0.796282	0.000125039	-2.05106	0.797279
62689659	chr15:62689659:G:C	1.07455e-15	-3.33647e-10	-1.23481	0.000125427	-3.33647e-10	-1.24935	0.000125634	-3.33647e-10	-1.24902
62690931	chr15:62690931:G:A	8.18509e-16	-1.47819	-0.0287897	9.31977e-05	-1.39844	-0.147911	9.34553e-05	-1.3983	-0.146613
62691151	chr15:62691151:G:A	2.43514e-15	-3.33647e-10	-0.416707	0.000277193	-3.33647e-10	-0.456357	0.000277954	-3.33647e-10	-0.454944
62691258	chr15:62691258:A:G	4.11131e-15	-0.0102614	0.11729	0.000352291	-0.281476	0.0648628	0.000353565	-0.280896	0.066564
62691409	chr15:62691409:T:C	6.65247e-14	0.619798	2.27106	0.00379888	0.0922852	2.06911	0.00381705	0.0929866	2.07185
62691604	chr15:62691604:G:A	2.90493e-15	-3.33647e-10	-0.240302	0.000314762	-3.33647e-10	-0.329254	0.000315243	-3.33647e-10	-0.329056
62691633	chr15:62691633:C:T	1.00977e-15	-3.33647e-10	-1.29699	0.00011999	-3.33647e-10	-1.29367	0.000120145	-3.33647e-10	-1.2937
62692003	chr15:62692003:T:C	5.46947e-16	-0.671677	-1.23844	7.0428e-05	-0.602331	-1.22415	7.05573e-05	-0.601875	-1.2241
62692306	chr15:62692306:G:A	4.85428e-15	-3.33647e-10	0.273148	0.000614153	-3.33647e-10	0.339173	0.000615367	-3.33647e-10	0.339821
62692312	chr15:62692312:G:C	1.94911e-15	-3.33647e-10	-0.639338	0.000229129	-3.33647e-10	-0.646784	0.000229485	-3.33647e-10	-0.64656
62692338	chr15:62692338:A:C	1.61813e-15	-0.825442	-3.12094e-10	0.000207224	-0.747272	-3.12094e-10	0.000207589	-0.746841	-3.12094e-10
62692476	chr15:62692476:C:T	1.05216e-15	-3.33647e-10	-1.25586	0.000122779	-3.33647e-10	-1.27068	0.000122974	-3.33647e-10	-1.27043
62693689	chr15:62693689:C:G	1.76727e-15	-0.737274	-3.12094e-10	0.000224895	-0.665436	-3.12094e-10	0.000225294	-0.664992	-3.12094e-10
62694104	chr15:62694104:A:G	7.46675e-15	-3.33647e-10	0.703747	0.000924545	-3.33647e-10	0.748231	0.000926161	-3.33647e-10	0.748649
62694818	chr15:62694818:C:T	1.08174e-15	-3.33647e-10	-1.22814	0.000125608	-3.33647e-10	-1.2479	0.000125817	-3.33647e-10	-1.24757
62695051	chr15:62695051:A:G	1.40947e-15	-3.33647e-10	-0.963497	0.000179578	-3.33647e-10	-0.890458	0.00017981	-3.33647e-10	-0.890497
62695081	chr15:62695081:T:A	2.20197e-15	-0.307986	-0.209375	0.000207972	-0.473369	-0.270297	0.000208693	-0.472831	-0.268704
62695101	chr15:62695101:A:C	2.16265e-15	-0.325734	-0.209644	0.000204398	-0.490444	-0.270557	0.000205106	-0.489909	-0.268965
62695188	chr15:62695188:C:T	1.82603e-15	-0.704567	-3.12094e-10	0.000232613	-0.631696	-3.12094e-10	0.000233027	-0.631247	-3.12094e-10
62695217	chr15:62695217:A:G	1.00942e-15	-3.33647e-10	-1.29734	0.000119278	-3.33647e-10	-1.29961	0.000119437	-3.33647e-10	-1.29961
62695280	chr15:62695280:C:T	1.99088e-15	-0.401819	-0.216318	0.000188922	-0.562441	-0.277297	0.000189572	-0.561918	-0.27571
62695378	chr15:62695378:C:T	1.06041e-15	-3.33647e-10	-1.24806	0.000123452	-3.33647e-10	-1.26521	0.00012365	-3.33647e-10	-1.26494
62695556	chr15:62695556:C:T	2.1502e-15	-0.30408	-0.237073	0.000203604	-0.468137	-0.296757	0.000204305	-0.467598	-0.295186
62695596	chr15:62695596:T:C	1.95777e-15	-0.362294	-0.272613	0.000185137	-0.526961	-0.333014	0.000185767	-0.526432	-0.331471
62695605	chr15:62695605:G:A	2.21482e-15	-0.301685	-0.209855	0.000209302	-0.46653	-0.270763	0.000210027	-0.465991	-0.269171
62696272	chr15:62696272:G:A	1.06867e-15	-3.33647e-10	-1.2403	0.000124209	-3.33647e-10	-1.25911	0.000124411	-3.33647e-10	-1.25881
62696287	chr15:62696287:C:G	4.55553e-16	-2.09296	-3.12094e-10	5.39399e-05	-2.0932	-3.12094e-10	5.40118e-05	-2.0932	-3.12094e-10
62696505	chr15:62696505:A:G	2.90555e-15	-3.33647e-10	-0.240088	0.000314104	-3.33647e-10	-0.331347	0.000314597	-3.33647e-10	-0.331108
62696587	chr15:62696587:A:G	2.8661e-15	-3.33647e-10	-0.253761	0.000367822	-3.33647e-10	-0.173471	0.000368318	-3.33647e-10	-0.173451
62696757	chr15:62696757:GA:G	4.86495e-16	-2.02724	-3.12094e-10	5.3681e-05	-2.09801	-3.12094e-10	5.37524e-05	-2.09801	-3.12094e-10
62696816	chr15:62696816:G:A	1.76884e-15	-0.591106	-0.145282	0.000168993	-0.742037	-0.209175	0.000169578	-0.741546	-0.207537
62696888	chr15:62696888:A:G	1.61532e-15	-2.06783	1.24065	0.000189219	-2.00342	1.16525	0.000189712	-2.00343	1.16654
62696910	chr15:62696910:A:G	1.91879e-15	-0.447095	-0.207925	0.000182803	-0.604099	-0.268561	0.000183433	-0.603583	-0.266969
62697092	chr15:62697092:G:A	2.09477e-15	-0.428054	-0.139216	0.000198662	-0.586187	-0.20328	0.000199356	-0.585668	-0.201638
62697247	chr15:62697247:A:G	1.86889e-15	-0.488763	-0.192604	0.000178235	-0.642557	-0.255408	0.00017885	-0.642048	-0.253805
62697436	chr15:62697436:T:G	1.03185e-15	-3.33647e-10	-1.27536	0.000122924	-3.33647e-10	-1.26951	0.000123093	-3.33647e-10	-1.26945
62697556	chr15:62697556:C:T	1.9595e-15	-0.307822	-0.326201	0.000186243	-0.472875	-0.381141	0.000186873	-0.472337	-0.379633
62697590	chr15:62697590:A:G	1.6386e-15	0.318393	-1.13126	0.000197746	0.371889	-1.16598	0.000198034	0.371794	-1.16575
62697682	chr15:62697682:C:T	1.01106e-15	-3.33647e-10	-1.29571	0.000120561	-3.33647e-10	-1.28891	0.000120722	-3.33647e-10	-1.28891
62698180	chr15:62698180:G:A	1.00879e-15	-3.33647e-10	-1.29796	0.000120098	-3.33647e-10	-1.29276	0.000120258	-3.33647e-10	-1.29276
62698292	chr15:62698292:A:G	1.0755e-15	-3.33647e-10	-1.23393	0.000125103	-3.33647e-10	-1.25194	0.000125266	-3.33647e-10	-1.25196
62698461	chr15:62698461:C:T	1.0088e-15	-3.33647e-10	-1.29795	0.0001201	-3.33647e-10	-1.29275	0.00012026	-3.33647e-10	-1.29275
62698595	chr15:62698595:G:C	1.00889e-15	-3.33647e-10	-1.29786	0.00012012	-3.33647e-10	-1.29258	0.00012028	-3.33647e-10	-1.29257
62698707	chr15:62698707:G:A	2.83697e-15	-0.410634	0.146658	0.000301745	-0.49735	0.125863	0.000302551	-0.496837	0.126687
62698742	chr15:62698742:T:C	1.00905e-15	-3.33647e-10	-1.29771	0.000120154	-3.33647e-10	-1.29229	0.000120314	-3.33647e-10	-1.29229
62698772	chr15:62698772:C:T	1.65898e-15	-2.09786	1.29734	0.000189148	-2.06177	1.22323	0.000189609	-2.06179	1.22435
62698918	chr15:62698918:C:A	1.06407e-15	-3.33647e-10	-1.24461	0.000124207	-3.33647e-10	-1.25912	0.000124408	-3.33647e-10	-1.25883
62699011	chr15:62699011:C:T	6.29063e-16	-1.37427	-0.395964	7.44368e-05	-1.27527	-0.495853	7.46292e-05	-1.27512	-0.494745
62699044	chr15:62699044:T:C	1.53701e-15	-3.33647e-10	-0.876874	0.000178463	-3.33647e-10	-0.89669	0.000178742	-3.33647e-10	-0.896454
62699169	chr15:62699169:A:T	3.8292e-15	-3.33647e-10	0.0359433	0.000412423	-3.33647e-10	-0.059022	0.000413081	-3.33647e-10	-0.0587543
62699171	chr15:62699171:T:A	3.71786e-15	0.313877	-0.307441	0.000330246	0.099739	-0.380973	0.000331384	0.100369	-0.379489
62699320	chr15:62699320:G:A	1.00889e-15	-3.33647e-10	-1.29786	0.00012012	-3.33647e-10	-1.29258	0.00012028	-3.33647e-10	-1.29257
62699334	chr15:62699334:C:T	1.01331e-15	-3.33647e-10	-1.29349	0.000120978	-3.33647e-10	-1.28546	0.000121139	-3.33647e-10	-1.28546
62699379	chr15:62699379:T:C	1.00892e-15	-3.33647e-10	-1.29783	0.000120127	-3.33647e-10	-1.29252	0.000120286	-3.33647e-10	-1.29252
62699431	chr15:62699431:G:C	1.00917e-15	-3.33647e-10	-1.29758	0.000120181	-3.33647e-10	-1.29207	0.000120341	-3.33647e-10	-1.29207
62699457	chr15:62699457:A:G	1.00913e-15	-3.33647e-10	-1.29763	0.000120173	-3.33647e-10	-1.29214	0.000120333	-3.33647e-10	-1.29214
62699561	chr15:62699561:G:A	2.54212e-15	-0.478047	0.104334	0.000271049	-0.561808	0.0830386	0.000271768	-0.561305	0.0838536
62699840	chr15:62699840:T:A	1.00884e-15	-3.33647e-10	-1.29791	0.000120107	-3.33647e-10	-1.29269	0.000120267	-3.33647e-10	-1.29268
62700240	chr15:62700240:G:A	1.00905e-15	-3.33647e-10	-1.2977	0.000120156	-3.33647e-10	-1.29228	0.000120315	-3.33647e-10	-1.29228
62700421	chr15:62700421:G:A	5.39369e-15	-3.33647e-10	0.378517	0.000596921	-3.33647e-10	0.310714	0.000598262	-3.33647e-10	0.311629
62700520	chr15:62700520:G:A	1.01966e-15	-3.33647e-10	-1.28724	0.000119879	-3.33647e-10	-1.29459	0.000120038	-3.33647e-10	-1.29459
62701326	chr15:62701326:A:T	5.12842e-16	-0.676654	-1.29785	6.3369e-05	-0.632415	-1.29968	6.34817e-05	-0.631962	-1.29969
62701463	chr15:62701463:C:T	5.54766e-15	-3.33647e-10	0.406663	0.000688308	-3.33647e-10	0.453166	0.000689464	-3.33647e-10	0.453516
62702133	chr15:62702133:G:C	5.18141e-15	-3.33647e-10	0.338364	0.000643044	-3.33647e-10	0.385143	0.00064412	-3.33647e-10	0.385487
62702281	chr15:62702281:C:T	4.0815e-15	-3.33647e-10	0.0997527	0.000510436	-3.33647e-10	0.154195	0.000511272	-3.33647e-10	0.154503
62702585	chr15:62702585:C:T	6.51059e-16	-2.05373	0.317866	7.97216e-05	-2.01034	0.30781	7.99039e-05	-2.01035	0.308778
62702615	chr15:62702615:G:A	1.72018e-15	-1.44067	0.676385	0.000205794	-1.52084	0.766642	0.000206215	-1.5208	0.767323
62702729	chr15:62702729:G:A	6.69211e-16	-2.07397	0.365604	8.00249e-05	-2.04092	0.342185	8.02103e-05	-2.04093	0.343181
62703070	chr15:62703070:G:A	1.02218e-15	-3.33647e-10	-1.28478	0.000119846	-3.33647e-10	-1.29486	0.000120007	-3.33647e-10	-1.29485
62703935	chr15:62703935:C:T	5.44167e-16	-1.91521	-3.12094e-10	6.86755e-05	-1.85168	-3.12094e-10	6.87671e-05	-1.85167	-3.12094e-10
62704099	chr15:62704099:C:G	2.95764e-15	-3.33647e-10	-0.22232	0.000322387	-3.33647e-10	-0.305317	0.000322899	-3.33647e-10	-0.305061
62704198	chr15:62704198:C:T	1.71873e-15	-0.765124	-3.12094e-10	0.000218028	-0.696449	-3.12094e-10	0.000218413	-0.69601	-3.12094e-10
62704331	chr15:62704331:A:G	1.6292e-15	-0.962855	0.144232	0.000167663	-0.938945	-0.0201715	0.00016816	-0.938768	-0.0187154
62704709	chr15:62704709:A:G	4.96991e-15	-3.33647e-10	0.296689	0.000617037	-3.33647e-10	0.343859	0.00061807	-3.33647e-10	0.344202
62705088	chr15:62705088:T:C	4.73883e-15	-1.58809	1.83717	0.000359699	-1.88302	1.68722	0.000360643	-1.8829	1.68839
62705358	chr15:62705358:A:G	3.35612e-15	-3.33647e-10	-0.0959273	0.000361288	-3.33647e-10	-0.191395	0.000361861	-3.33647e-10	-0.191139
62706035	chr15:62706035:C:T	1.32273e-15	-1.02701	-3.12094e-10	0.000187722	-0.846109	-3.12094e-10	0.000187978	-0.846073	-3.12094e-10
62706162	chr15:62706162:G:A	2.6191e-15	-3.33647e-10	-0.343882	0.000286619	-3.33647e-10	-0.422917	0.000287065	-3.33647e-10	-0.422691
62706188	chr15:62706188:A:G	5.74229e-15	-3.33647e-10	0.441146	0.000713917	-3.33647e-10	0.489696	0.000715127	-3.33647e-10	0.490061
62706312	chr15:62706312:C:T	1.77477e-15	-0.733039	-3.12094e-10	0.000224811	-0.66581	-3.12094e-10	0.00022521	-0.665367	-3.12094e-10
62707016	chr15:62707016:C:T	1.01332e-15	-3.33647e-10	-1.29348	0.000120893	-3.33647e-10	-1.28617	0.000121032	-3.33647e-10	-1.28634
62707044	chr15:62707044:T:C	2.40994e-15	-3.33647e-10	-0.42711	0.00029754	-3.33647e-10	-0.385521	0.000297893	-3.33647e-10	-0.385665
62707429	chr15:62707429:A:G	1.60711e-15	-0.832274	-3.12094e-10	0.000202385	-0.770897	-3.12094e-10	0.000202741	-0.770469	-3.12094e-10
62707776	chr15:62707776:G:A	1.33794e-15	-3.33647e-10	-1.01558	0.000153935	-3.33647e-10	-1.04454	0.000154155	-3.33647e-10	-1.04444
62707885	chr15:62707885:A:T	1.04694e-15	-3.33647e-10	-1.26084	0.000126039	-3.33647e-10	-1.24448	0.000126207	-3.33647e-10	-1.24448
62707975	chr15:62707975:A:G	2.55681e-16	-1.97749	-0.693043	2.74765e-05	-2.03947	-0.728265	2.75264e-05	-2.03946	-0.727791
62708048	chr15:62708048:A:G	7.08067e-14	0.714665	2.23858	0.00435425	0.196586	2.10125	0.00436785	0.197282	2.10234
62708286	chr15:62708286:C:A	6.2374e-15	-3.33647e-10	0.523851	0.00077731	-3.33647e-10	0.574768	0.000778632	-3.33647e-10	0.575139
62708367	chr15:62708367:A:G	6.27437e-15	-3.33647e-10	0.529761	0.000781807	-3.33647e-10	0.580537	0.000783137	-3.33647e-10	0.580908
62708421	chr15:62708421:C:G	5.32095e-16	-1.93764	-3.12094e-10	6.69048e-05	-1.8778	-3.12094e-10	6.69932e-05	-1.87781	-3.12094e-10
62708993	chr15:62708993:T:C	1.03627e-15	-3.33647e-10	-1.27108	0.000123908	-3.33647e-10	-1.26153	0.000124089	-3.33647e-10	-1.2614
62709691	chr15:62709691:C:T	1.41271e-15	-1.34251	0.381311	0.000181155	-1.35438	0.472665	0.000181532	-1.35434	0.473373
62709810	chr15:62709810:C:G	1.53459e-15	-0.87845	-3.12094e-10	0.000193051	-0.818116	-3.12094e-10	0.000193389	-0.817696	-3.12094e-10
62709873	chr15:62709873:T:A	2.24403e-14	-0.0358524	1.84	0.00151583	-0.463276	1.70592	0.00152031	-0.462688	1.70696
62709953	chr15:62709953:T:G	1.04241e-15	-3.33647e-10	-1.26518	0.00012472	-3.33647e-10	-1.255	0.000124904	-3.33647e-10	-1.25485
62710100	chr15:62710100:A:T	2.78645e-15	-3.33647e-10	-0.281946	0.000303565	-3.33647e-10	-0.365474	0.000304046	-3.33647e-10	-0.36522
62710215	chr15:62710215:T:C	2.31868e-14	-0.0656053	1.90248	0.00157795	-0.488127	1.77094	0.00158262	-0.487543	1.77198
62710877	chr15:62710877:C:G	1.54337e-15	-0.872746	-3.12094e-10	0.000194481	-0.810738	-3.12094e-10	0.000194821	-0.810317	-3.12094e-10
62710882	chr15:62710882:C:T	1.03834e-15	-3.33647e-10	-1.26909	0.000122625	-3.33647e-10	-1.27194	0.000122772	-3.33647e-10	-1.27207
62710886	chr15:62710886:C:T	1.01633e-15	-3.33647e-10	-1.29051	0.000121328	-3.33647e-10	-1.28257	0.000121489	-3.33647e-10	-1.28257
62710909	chr15:62710909:G:A	3.22954e-15	-3.33647e-10	-0.134372	0.000394107	-3.33647e-10	-0.104448	0.000394824	-3.33647e-10	-0.103958
62710930	chr15:62710930:G:T	6.70727e-16	-1.70611	-3.12094e-10	7.43887e-05	-1.77177	-3.12094e-10	7.44883e-05	-1.77176	-3.12094e-10
62711088	chr15:62711088:T:G	3.66179e-14	0.529595	1.76423	0.00207273	-0.00673755	1.56229	0.00208197	-0.00605375	1.56472
62711138	chr15:62711138:G:A	3.62243e-14	0.873751	1.40927	0.00199539	0.302141	1.21539	0.00200407	0.302873	1.21766
62711370	chr15:62711370:A:T	1.36062e-16	-2.05201	-1.24934	1.60161e-05	-2.06424	-1.24324	1.6039e-05	-2.06421	-1.24316
62711743	chr15:62711743:T:C	1.01255e-15	-3.33647e-10	-1.29424	0.000119933	-3.33647e-10	-1.29414	0.000120096	-3.33647e-10	-1.29411
62711826	chr15:62711826:A:G	2.21788e-15	-2.04252	1.53236	0.000274848	-1.93999	1.47514	0.000275562	-1.94001	1.47642
62712165	chr15:62712165:C:T	2.99285e-15	-3.33647e-10	-0.210485	0.000334582	-3.33647e-10	-0.268188	0.000334972	-3.33647e-10	-0.268351
62712354	chr15:62712354:C:G	2.04247e-15	-0.19627	-0.396284	0.000120567	-0.75728	-0.531587	0.000120882	-0.757015	-0.530572
62712505	chr15:62712505:G:A	2.21009e-15	0.263418	-0.777095	0.000158259	-0.162321	-0.854516	0.000158692	-0.161686	-0.853748
62712582	chr15:62712582:G:A	1.62446e-15	-0.821538	-3.12094e-10	0.000204893	-0.758583	-3.12094e-10	0.000205253	-0.758153	-3.12094e-10
62712683	chr15:62712683:C:G	1.03459e-15	-3.33647e-10	-1.27271	0.000121448	-3.33647e-10	-1.28158	0.00012161	-3.33647e-10	-1.28158
62712844	chr15:62712844:T:A	1.02814e-15	-3.33647e-10	-1.27896	0.000123258	-3.33647e-10	-1.26679	0.000123422	-3.33647e-10	-1.26679
62712935	chr15:62712935:C:T	3.16245e-15	-3.33647e-10	-0.155365	0.000385417	-3.33647e-10	-0.126745	0.000386116	-3.33647e-10	-0.126262
62712965	chr15:62712965:A:G	3.10236e-15	-3.33647e-10	-0.174549	0.000378252	-3.33647e-10	-0.14551	0.000378938	-3.33647e-10	-0.145026
62712983	chr15:62712983:AAGGC:A	6.58806e-15	-3.33647e-10	0.578547	0.000751467	-3.33647e-10	0.540956	0.000753117	-3.33647e-10	0.541822
62713058	chr15:62713058:AGGAGTTC:A	1.5818e-15	-0.848147	-3.12094e-10	0.000199739	-0.784061	-3.12094e-10	0.000200089	-0.783636	-3.12094e-10
62713227	chr15:62713227:T:C	3.66043e-15	0.642186	-0.651317	0.000262172	0.22364	-0.735709	0.000262901	0.224322	-0.734943
62713335	chr15:62713335:C:T	6.99756e-15	-3.33647e-10	0.638849	0.00079877	-3.33647e-10	0.602002	0.000800533	-3.33647e-10	0.602879
62713673	chr15:62713673:T:C	3.92403e-15	0.797533	-0.737126	0.00027889	0.368149	-0.818402	0.000279659	0.368851	-0.817678
62713921	chr15:62713921:G:A	1.22404e-15	-1.10588	0.00132342	0.000133323	-1.04631	-0.141987	0.000133709	-1.04614	-0.140594
62713951	chr15:62713951:A:G	1.01057e-15	-3.33647e-10	-1.2962	0.000120281	-3.33647e-10	-1.29124	0.000120443	-3.33647e-10	-1.29122
62714404	chr15:62714404:G:A	2.38045e-16	-1.88746	-0.854551	3.06529e-05	-1.79525	-0.863097	3.07007e-05	-1.79527	-0.862843
62714493	chr15:62714493:C:T	1.07003e-15	-1.8584	0.619374	0.000137741	-1.76851	0.612814	0.000138054	-1.76853	0.613782
62714726	chr15:62714726:G:A	1.35836e-15	-3.33647e-10	-1.00043	0.000156848	-3.33647e-10	-1.02579	0.000157074	-3.33647e-10	-1.02568
62714840	chr15:62714840:T:TA	1.02184e-15	-3.33647e-10	-1.28511	0.000120019	-3.33647e-10	-1.29342	0.000120193	-3.33647e-10	-1.2933
62715283	chr15:62715283:A:G	1.17284e-15	-3.33647e-10	-1.14728	0.00013554	-3.33647e-10	-1.1718	0.00013573	-3.33647e-10	-1.17173
62715304	chr15:62715304:T:TCCAC	1.76925e-15	-3.33647e-10	-0.736157	0.000234158	-3.33647e-10	-0.625075	0.000234447	-3.33647e-10	-0.625168
62715707	chr15:62715707:A:G	2.63723e-15	-3.33647e-10	-0.336984	0.000292734	-3.33647e-10	-0.401805	0.000293528	-3.33647e-10	-0.400425
62715811	chr15:62715811:T:G	1.70376e-15	-3.33647e-10	-0.773876	0.000197176	-3.33647e-10	-0.796972	0.00019749	-3.33647e-10	-0.796711
62715896	chr15:62715896:G:T	1.08541e-15	-3.33647e-10	-1.22475	0.000127715	-3.33647e-10	-1.23127	0.000127883	-3.33647e-10	-1.23128
62716290	chr15:62716290:T:C	1.13394e-15	-3.33647e-10	-1.18101	0.000129582	-3.33647e-10	-1.21676	0.000129805	-3.33647e-10	-1.21637
62716556	chr15:62716556:A:G	4.53918e-16	-1.08045	-1.0161	5.71948e-05	-1.06349	-0.971114	5.72749e-05	-1.0632	-0.971341
62716565	chr15:62716565:T:A	1.037e-15	-3.33647e-10	-1.27038	0.000121306	-3.33647e-10	-1.28276	0.000121491	-3.33647e-10	-1.28256
62716682	chr15:62716682:T:G	1.0387e-15	-3.33647e-10	-1.26874	0.000121782	-3.33647e-10	-1.27884	0.000121944	-3.33647e-10	-1.27884
62717100	chr15:62717100:A:G	1.25746e-15	-3.33647e-10	-1.07762	0.000143881	-3.33647e-10	-1.11208	0.00014408	-3.33647e-10	-1.11203
62717170	chr15:62717170:C:G	1.72632e-15	-3.33647e-10	-0.760719	0.000197064	-3.33647e-10	-0.79754	0.000197288	-3.33647e-10	-0.797736
62717534	chr15:62717534:A:G	1.69185e-14	0.736579	0.785114	0.00124321	0.389221	0.65516	0.00124663	0.38981	0.655988
62717605	chr15:62717605:C:T	2.88985e-14	0.746788	1.31029	0.00167499	0.30052	1.04197	0.00168259	0.301132	1.04456
62717741	chr15:62717741:C:A	1.27843e-15	-3.33647e-10	-1.06108	0.000147469	-3.33647e-10	-1.08745	0.000147659	-3.33647e-10	-1.0875
62718169	chr15:62718169:CT:C	1.42948e-15	-3.33647e-10	-0.949401	0.000162463	-3.33647e-10	-0.990619	0.000162689	-3.33647e-10	-0.990555
62718769	chr15:62718769:A:G	1.17414e-15	-3.33647e-10	-1.14618	0.000135267	-3.33647e-10	-1.17382	0.000135453	-3.33647e-10	-1.17377
62718925	chr15:62718925:C:A	1.32924e-15	-3.33647e-10	-1.0221	0.000153289	-3.33647e-10	-1.04875	0.000153476	-3.33647e-10	-1.04886
62719039	chr15:62719039:C:G	1.45063e-15	-3.33647e-10	-0.934715	0.000166469	-3.33647e-10	-0.966263	0.000166667	-3.33647e-10	-0.966399
62719720	chr15:62719720:G:A	1.20325e-15	-3.33647e-10	-1.12168	0.000138153	-3.33647e-10	-1.15271	0.000138343	-3.33647e-10	-1.15266
62719976	chr15:62719976:G:C	4.43157e-16	-1.8546	-0.265948	4.78854e-05	-1.82729	-0.384971	4.79741e-05	-1.8273	-0.384441
62720302	chr15:62720302:G:A	3.38528e-15	-3.33647e-10	-0.0872755	0.000371434	-3.33647e-10	-0.1637	0.000371853	-3.33647e-10	-0.163899
62720371	chr15:62720371:G:A	1.06438e-15	-3.33647e-10	-1.24432	0.000124324	-3.33647e-10	-1.25818	0.000124529	-3.33647e-10	-1.25786
62720477	chr15:62720477:T:C	5.56047e-16	-1.89361	-3.12094e-10	6.54811e-05	-1.89931	-3.12094e-10	6.55701e-05	-1.89928	-3.12094e-10
62720569	chr15:62720569:A:G	4.10556e-14	0.96194	1.44627	0.00248099	0.572042	1.1633	0.00249216	0.572684	1.16582
62720697	chr15:62720697:G:A	1.37816e-16	-2.01763	-1.27092	1.59365e-05	-2.05614	-1.25631	1.59568e-05	-2.0561	-1.25641
62721403	chr15:62721403:A:G	1.3382e-16	-2.02197	-1.29601	1.53712e-05	-2.05642	-1.29215	1.53916e-05	-2.05638	-1.29219
62721568	chr15:62721568:T:C	1.64896e-16	-1.86081	-1.24834	1.81117e-05	-1.93166	-1.25285	1.81388e-05	-1.9316	-1.25275
62721626	chr15:62721626:A:G	1.86011e-15	-3.33647e-10	-0.686076	0.000200475	-3.33647e-10	-0.780383	0.000200719	-3.33647e-10	-0.780491
62721750	chr15:62721750:T:G	1.45155e-16	-1.95746	-1.27921	1.53385e-05	-2.0509	-1.2998	1.53591e-05	-2.05091	-1.29978
62721780	chr15:62721780:A:G	1.25289e-15	-3.33647e-10	-1.08126	0.000144584	-3.33647e-10	-1.10721	0.000144757	-3.33647e-10	-1.10734
62722607	chr15:62722607:C:G	1.42663e-15	-3.33647e-10	-0.9514	0.000166352	-3.33647e-10	-0.966962	0.000166574	-3.33647e-10	-0.96696
62723045	chr15:62723045:C:T	1.8377e-15	-3.33647e-10	-0.698195	0.000213219	-3.33647e-10	-0.718751	0.000213503	-3.33647e-10	-0.718749
62723163	chr15:62723163:A:G	1.12822e-15	-3.33647e-10	-1.18607	0.000129935	-3.33647e-10	-1.21404	0.00013011	-3.33647e-10	-1.21402
62723324	chr15:62723324:G:C	1.23041e-15	-3.33647e-10	-1.09936	0.000144118	-3.33647e-10	-1.11044	0.000144305	-3.33647e-10	-1.11047
62723387	chr15:62723387:T:C	4.6809e-16	-2.06581	-3.12094e-10	5.82071e-05	-2.01706	-3.12094e-10	5.82844e-05	-2.01706	-3.12094e-10
62723498	chr15:62723498:C:T	2.32241e-15	-3.33647e-10	-0.464107	0.000299082	-3.33647e-10	-0.380351	0.000299438	-3.33647e-10	-0.38049
62723789	chr15:62723789:A:G	4.55959e-16	-2.09206	-3.12094e-10	5.35351e-05	-2.10073	-3.12094e-10	5.36062e-05	-2.10073	-3.12094e-10
62724040	chr15:62724040:C:T	1.09416e-15	-3.33647e-10	-1.21672	0.000131205	-3.33647e-10	-1.20431	0.000131391	-3.33647e-10	-1.20422
62724101	chr15:62724101:G:C	1.36066e-14	-2.06451	3.36835	0.00204933	-1.97732	3.52152	0.00205062	-1.97733	3.52083
62724370	chr15:62724370:C:T	3.96035e-15	-3.33647e-10	0.0696193	0.000536079	-3.33647e-10	0.203211	0.000536909	-3.33647e-10	0.203429
62724677	chr15:62724677:G:A	1.0405e-15	-3.33647e-10	-1.26702	0.000122567	-3.33647e-10	-1.27241	0.000122732	-3.33647e-10	-1.27239
62724884	chr15:62724884:T:C	1.3052e-15	-3.33647e-10	-1.04036	0.000158044	-3.33647e-10	-1.0182	0.000158151	-3.33647e-10	-1.01885
62724984	chr15:62724984:A:C	6.58246e-16	-1.72489	-3.12094e-10	7.07932e-05	-1.82131	-3.12094e-10	7.08889e-05	-1.82129	-3.12094e-10
62725704	chr15:62725704:A:G	2.18614e-15	-3.33647e-10	-0.524575	0.000235901	-3.33647e-10	-0.617658	0.000236245	-3.33647e-10	-0.61753
62725811	chr15:62725811:A:G	2.28404e-15	-3.33647e-10	-0.480765	0.000254387	-3.33647e-10	-0.542215	0.000254714	-3.33647e-10	-0.542257
62726645	chr15:62726645:G:A	5.07253e-15	-2.09575	2.41288	0.000619537	-2.09248	2.44038	0.000620541	-2.09248	2.44068
62726912	chr15:62726912:G:A	2.11108e-15	-1.77151	1.212	0.000197833	-2.01221	1.21856	0.000197972	-2.0122	1.21793
62727176	chr15:62727176:C:T	1.19603e-15	-3.33647e-10	-1.1277	0.0001414	-3.33647e-10	-1.12948	0.000141586	-3.33647e-10	-1.12949
62728332	chr15:62728332:G:A	2.55236e-15	-0.369695	-3.12094e-10	0.000274032	-0.467825	-3.12094e-10	0.000274394	-0.467833	-3.12094e-10
62728391	chr15:62728391:G:T	2.70944e-16	-1.42867	-1.18388	2.61765e-05	-1.60666	-1.20955	2.62196e-05	-1.6066	-1.20929
62729116	chr15:62729116:T:C	2.506e-15	-3.33647e-10	-0.388024	0.000293968	-3.33647e-10	-0.3976	0.000294293	-3.33647e-10	-0.397823
62729280	chr15:62729280:C:T	6.5695e-16	-1.72686	-3.12094e-10	8.02473e-05	-1.69596	-3.12094e-10	8.03659e-05	-1.69581	-3.12094e-10
62729529	chr15:62729529:G:GT	1.28009e-15	-3.33647e-10	-1.05978	0.000147311	-3.33647e-10	-1.08853	0.000147495	-3.33647e-10	-1.0886
62729826	chr15:62729826:T:C	1.2327e-15	-3.33647e-10	-1.09751	0.000149764	-3.33647e-10	-1.07201	0.000149934	-3.33647e-10	-1.0722
62730132	chr15:62730132:A:G	1.69721e-15	-3.33647e-10	-0.777725	0.000194765	-3.33647e-10	-0.809278	0.000195034	-3.33647e-10	-0.809223
62730231	chr15:62730231:G:A	4.24283e-15	-2.04423	2.18275	0.000395609	-2.0992	1.99856	0.000396235	-2.0992	1.99881
62730724	chr15:62730724:C:T	1.11803e-15	-3.33647e-10	-1.19515	0.000129111	-3.33647e-10	-1.2204	0.000129284	-3.33647e-10	-1.22039
62732169	chr15:62732169:C:G	3.2894e-16	-2.03325	-0.385347	3.55601e-05	-2.06213	-0.447713	3.56247e-05	-2.06214	-0.447214
62732201	chr15:62732201:G:A	4.60077e-16	-2.08307	-3.12094e-10	5.35464e-05	-2.10052	-3.12094e-10	5.36175e-05	-2.10052	-3.12094e-10
62732424	chr15:62732424:T:C	1.09099e-15	-3.33647e-10	-1.21962	0.000129159	-3.33647e-10	-1.22003	0.000129332	-3.33647e-10	-1.22002
62732470	chr15:62732470:G:A	1.08407e-15	-3.33647e-10	-1.22599	0.000128631	-3.33647e-10	-1.22412	0.000128797	-3.33647e-10	-1.22416
62732679	chr15:62732679:A:G	1.31517e-15	-3.33647e-10	-1.03275	0.000159381	-3.33647e-10	-1.00978	0.000159487	-3.33647e-10	-1.01044
62732903	chr15:62732903:G:A	3.67446e-15	-2.09962	2.09432	0.000453099	-2.08808	2.12312	0.000453475	-2.08808	2.12262
62733011	chr15:62733011:T:C	5.44667e-15	-1.86452	2.25282	0.000573179	-2.0544	2.32453	0.000573745	-2.05439	2.32418
62733264	chr15:62733264:A:G	1.21704e-15	-3.33647e-10	-1.11029	0.000142939	-3.33647e-10	-1.11866	0.000143129	-3.33647e-10	-1.11865
62733643	chr15:62733643:A:G	7.05544e-15	0.647087	-3.12094e-10	0.000374813	-0.154642	-3.12094e-10	0.00037533	-0.154593	-3.12094e-10
62734022	chr15:62734022:G:A	3.90368e-15	-3.33647e-10	0.0552078	0.000534933	-3.33647e-10	0.201071	0.000535847	-3.33647e-10	0.201449
62734173	chr15:62734173:TTGTA:T	5.27586e-16	-1.94616	-3.12094e-10	7.2843e-05	-1.79276	-3.12094e-10	7.294e-05	-1.79276	-3.12094e-10
62734186	chr15:62734186:T:G	1.0817e-15	-3.33647e-10	-1.22818	0.000127939	-3.33647e-10	-1.22951	0.000128111	-3.33647e-10	-1.2295
62735035	chr15:62735035:G:A	1.07677e-15	-3.33647e-10	-1.23275	0.000124867	-3.33647e-10	-1.25382	0.000125035	-3.33647e-10	-1.25381
62735079	chr15:62735079:T:C	3.57782e-15	-2.09678	2.06482	0.000425347	-2.08656	2.0584	0.000426093	-2.08657	2.05883
62735246	chr15:62735246:G:A	5.5292e-16	-1.89925	-3.12094e-10	6.22479e-05	-1.94995	-3.12094e-10	6.23303e-05	-1.94995	-3.12094e-10
62735482	chr15:62735482:A:G	1.01003e-15	-3.33647e-10	-1.29673	0.000119311	-3.33647e-10	-1.29933	0.000119474	-3.33647e-10	-1.2993
62735754	chr15:62735754:C:T	2.20337e-15	-1.68202	1.1653	0.000193312	-1.94842	1.13166	0.000193537	-1.94841	1.13148
62735852	chr15:62735852:T:C	1.51192e-15	-1.92417	1.03084	0.000191495	-2.01285	1.18664	0.000191619	-2.01286	1.18597
62736358	chr15:62736358:C:T	4.53414e-15	-3.33647e-10	0.204923	0.000622159	-3.33647e-10	0.352124	0.000623212	-3.33647e-10	0.352487
62736607	chr15:62736607:G:A	4.81331e-15	-3.33647e-10	0.264672	0.000656651	-3.33647e-10	0.406082	0.000657786	-3.33647e-10	0.406481
62737673	chr15:62737673:A:G	1.49146e-16	-1.96549	-1.24405	1.59916e-05	-2.0501	-1.25891	1.60159e-05	-2.05008	-1.25873
62737856	chr15:62737856:T:C	1.41412e-15	-3.33647e-10	-0.960206	0.00016365	-3.33647e-10	-0.98334	0.000163879	-3.33647e-10	-0.983271
62738199	chr15:62738199:T:C	1.90926e-15	-3.33647e-10	-0.659996	0.000217258	-3.33647e-10	-0.699984	0.00021756	-3.33647e-10	-0.699924
62738860	chr15:62738860:G:T	1.50436e-15	-3.33647e-10	-0.898343	0.000170124	-3.33647e-10	-0.944544	0.000170361	-3.33647e-10	-0.94448
62739895	chr15:62739895:A:G	1.33358e-15	-3.33647e-10	-1.01885	0.000162964	-3.33647e-10	-0.98754	0.000163072	-3.33647e-10	-0.98821
62740373	chr15:62740373:A:C	8.97387e-16	-1.74942	0.334438	8.61045e-05	-2.005	0.379487	8.61792e-05	-2.00499	0.379019
62741101	chr15:62741101:A:G	3.35064e-15	-3.33647e-10	-0.0975605	0.000375429	-3.33647e-10	-0.153001	0.000375975	-3.33647e-10	-0.152875
62741565	chr15:62741565:T:C	1.99486e-15	-3.33647e-10	-0.616137	0.000227217	-3.33647e-10	-0.655164	0.000227529	-3.33647e-10	-0.65512
62742403	chr15:62742403:G:A	1.31762e-15	-3.33647e-10	-1.03089	0.00015423	-3.33647e-10	-1.04263	0.00015443	-3.33647e-10	-1.04266
62742712	chr15:62742712:G:A	2.12261e-15	-3.33647e-10	-0.554068	0.000231033	-3.33647e-10	-0.638511	0.000231365	-3.33647e-10	-0.638402
62742980	chr15:62742980:G:A	1.03154e-15	-3.33647e-10	-1.27566	0.000121443	-3.33647e-10	-1.28162	0.000121606	-3.33647e-10	-1.28161
62743157	chr15:62743157:A:G	1.02117e-15	-3.33647e-10	-1.28577	0.000120253	-3.33647e-10	-1.29148	0.000120413	-3.33647e-10	-1.29147
62743249	chr15:62743249:C:A	9.43898e-15	-3.33647e-10	0.938136	0.00118183	-3.33647e-10	0.993745	0.00118245	-3.33647e-10	0.992948
62743726	chr15:62743726:G:C	5.25443e-16	-1.95023	-3.12094e-10	7.78033e-05	-1.72689	-3.12094e-10	7.79063e-05	-1.72689	-3.12094e-10
62743748	chr15:62743748:C:T	1.51436e-16	-2.07247	-1.12183	1.9975e-05	-2.01794	-1.06865	2.00028e-05	-2.01795	-1.06857
62743873	chr15:62743873:A:G	7.59795e-15	-3.33647e-10	0.721166	0.00102614	-3.33647e-10	0.852491	0.00102694	-3.33647e-10	0.85194
62744027	chr15:62744027:G:C	5.47199e-15	-1.45419	1.84712	0.000399818	-1.79209	1.70203	0.000400115	-1.79207	1.70143
62744164	chr15:62744164:A:G	2.39934e-14	-2.08312	3.95419	0.0024794	-2.10012	3.83482	0.00248394	-2.10012	3.83533
62744378	chr15:62744378:A:G	4.01039e-15	-3.33647e-10	0.0821765	0.000550251	-3.33647e-10	0.229303	0.000551192	-3.33647e-10	0.229684
62744469	chr15:62744469:C:T	4.52701e-16	-2.09924	-3.12094e-10	5.37854e-05	-2.09607	-3.12094e-10	5.3857e-05	-2.09607	-3.12094e-10
62744566	chr15:62744566:A:G	1.83876e-15	-3.33647e-10	-0.697624	0.000202025	-3.33647e-10	-0.77268	0.000202312	-3.33647e-10	-0.772587
62744616	chr15:62744616:G:A	1.30533e-15	-3.33647e-10	-1.04026	0.000155022	-3.33647e-10	-1.0375	0.000155229	-3.33647e-10	-1.03749
62744831	chr15:62744831:T:C	2.0488e-15	-3.33647e-10	-0.58946	0.000232276	-3.33647e-10	-0.633144	0.000232595	-3.33647e-10	-0.6331
62745164	chr15:62745164:A:G	1.59767e-15	-3.33647e-10	-0.838169	0.000177712	-3.33647e-10	-0.900904	0.000177961	-3.33647e-10	-0.900836
62745203	chr15:62745203:T:C	5.98662e-16	-1.81977	-3.12094e-10	7.54295e-05	-1.75787	-3.12094e-10	7.55292e-05	-1.75788	-3.12094e-10
62745691	chr15:62745691:T:C	1.5589e-15	-3.33647e-10	-0.86273	0.000187722	-3.33647e-10	-0.846109	0.000187824	-3.33647e-10	-0.846894
62745765	chr15:62745765:T:C	1.60965e-15	-3.33647e-10	-0.830696	0.000178951	-3.33647e-10	-0.893956	0.000179202	-3.33647e-10	-0.893887
62745898	chr15:62745898:T:C	1.66397e-15	-3.33647e-10	-0.797505	0.000203383	-3.33647e-10	-0.76598	0.000203682	-3.33647e-10	-0.765839
62746026	chr15:62746026:A:AT	1.02124e-15	-3.33647e-10	-1.28569	0.00012158	-3.33647e-10	-1.2805	0.00012174	-3.33647e-10	-1.28051
62746205	chr15:62746205:T:C	3.60246e-15	-3.33647e-10	-0.0250963	0.000492601	-3.33647e-10	0.118628	0.000493439	-3.33647e-10	0.119
62746289	chr15:62746289:A:G	6.41041e-16	-1.75137	-3.12094e-10	7.7443e-05	-1.73153	-3.12094e-10	7.75467e-05	-1.73152	-3.12094e-10
62746919	chr15:62746919:C:T	1.09376e-14	-2.10079	3.18629	0.00130517	-2.06801	3.16103	0.00130755	-2.06802	3.16153
62747083	chr15:62747083:T:C	4.53967e-15	-3.33647e-10	0.206142	0.000532043	-3.33647e-10	0.195654	0.000532843	-3.33647e-10	0.195828
62747868	chr15:62747868:A:G	1.10626e-15	-1.88285	0.677115	8.98389e-05	-2.02465	0.4416	8.99534e-05	-2.02464	0.441537
62747962	chr15:62747962:G:T	1.32716e-15	-3.33647e-10	-1.02367	0.000155289	-3.33647e-10	-1.03578	0.000155492	-3.33647e-10	-1.03581
62748160	chr15:62748160:G:A	1.68018e-15	-3.33647e-10	-0.787809	0.000186495	-3.33647e-10	-0.852665	0.000186756	-3.33647e-10	-0.852598
62748288	chr15:62748288:G:A	4.80788e-16	-2.03904	-3.12094e-10	6.50536e-05	-1.90586	-3.12094e-10	6.51409e-05	-1.90585	-3.12094e-10
62748534	chr15:62748534:T:C	1.09815e-15	-3.33647e-10	-1.21309	0.000129775	-3.33647e-10	-1.21527	0.00012995	-3.33647e-10	-1.21525
62748570	chr15:62748570:C:T	1.62916e-15	-3.33647e-10	-0.818649	0.000181043	-3.33647e-10	-0.882338	0.000181295	-3.33647e-10	-0.882273
62748621	chr15:62748621:G:A	1.01511e-15	-3.33647e-10	-1.29171	0.000119657	-3.33647e-10	-1.29644	0.000119816	-3.33647e-10	-1.29644
62749150	chr15:62749150:A:T	1.01135e-15	-3.33647e-10	-1.29543	0.00011939	-3.33647e-10	-1.29867	0.000119549	-3.33647e-10	-1.29867
62749327	chr15:62749327:C:T	1.1198e-15	-3.33647e-10	-1.19356	0.000133344	-3.33647e-10	-1.18814	0.000133519	-3.33647e-10	-1.18815
62749667	chr15:62749667:A:G	1.70314e-15	-3.33647e-10	-0.774241	0.000189179	-3.33647e-10	-0.838377	0.000189443	-3.33647e-10	-0.838311
62749711	chr15:62749711:A:G	1.07518e-15	-3.33647e-10	-1.23422	0.000127828	-3.33647e-10	-1.23039	0.000127996	-3.33647e-10	-1.2304
62750005	chr15:62750005:A:G	1.00998e-15	-3.33647e-10	-1.29678	0.00011932	-3.33647e-10	-1.29927	0.000119478	-3.33647e-10	-1.29926
62750062	chr15:62750062:C:T	1.54449e-15	-3.33647e-10	-0.872017	0.000186758	-3.33647e-10	-0.851255	0.00018686	-3.33647e-10	-0.852038
62751013	chr15:62751013:A:G	1.30456e-15	-3.33647e-10	-1.04085	0.00015581	-3.33647e-10	-1.03243	0.000156005	-3.33647e-10	-1.03251
62751207	chr15:62751207:C:T	1.21543e-15	-3.33647e-10	-1.11162	0.000142606	-3.33647e-10	-1.12099	0.000142793	-3.33647e-10	-1.121
62751348	chr15:62751348:T:C	1.94276e-15	-2.08545	1.44285	0.000236504	-2.00395	1.38884	0.000236942	-2.00396	1.38938
62751580	chr15:62751580:C:T	1.86552e-16	-1.95185	-1.03391	1.87486e-05	-2.08956	-1.06039	1.87766e-05	-2.08955	-1.06023
62752164	chr15:62752164:C:T	3.05262e-15	-3.33647e-10	-0.190711	0.000362036	-3.33647e-10	-0.189326	0.000362533	-3.33647e-10	-0.189284
62752438	chr15:62752438:A:G	2.83882e-15	-1.78105	1.51772	0.00024221	-2.0282	1.43694	0.00024249	-2.02819	1.43675
62752488	chr15:62752488:G:A	1.05546e-15	-3.33647e-10	-1.25274	0.000125494	-3.33647e-10	-1.24881	0.000125659	-3.33647e-10	-1.24883
62752823	chr15:62752823:A:T	1.67311e-15	-1.34302	0.550991	0.000117428	-1.7647	0.449459	0.000117656	-1.76467	0.45004
62753009	chr15:62753009:C:T	4.42597e-15	-1.52447	1.70525	0.00036535	-1.87983	1.69961	0.000366106	-1.8798	1.70033
62753233	chr15:62753233:A:G	1.04531e-15	-3.33647e-10	-1.2624	0.000124635	-3.33647e-10	-1.25568	0.0001248	-3.33647e-10	-1.25568
62753581	chr15:62753581:C:T	4.13208e-16	-2.07785	-0.112667	5.08846e-05	-2.10058	-0.0509271	5.09354e-05	-2.10058	-0.0512585
62754239	chr15:62754239:T:A	1.42084e-15	-3.33647e-10	-0.955465	0.000182183	-3.33647e-10	-0.87606	0.000182432	-3.33647e-10	-0.876022
62754251	chr15:62754251:C:T	8.91424e-16	-2.0103	0.588655	9.26987e-05	-2.08146	0.529742	9.28676e-05	-2.08145	0.530231
62755432	chr15:62755432:C:G	1.02004e-15	-3.33647e-10	-1.28687	0.000121168	-3.33647e-10	-1.28389	0.000121327	-3.33647e-10	-1.28391
62755514	chr15:62755514:T:C	2.33725e-16	-2.03898	-0.721346	2.76853e-05	-2.00632	-0.753849	2.77418e-05	-2.00633	-0.75313
62755579	chr15:62755579:C:T	1.06235e-15	-0.828865	-0.417367	6.73558e-05	-1.3924	-0.478681	6.74744e-05	-1.39235	-0.478302
62756002	chr15:62756002:G:A	7.49169e-16	-0.506541	-1.08896	5.70916e-05	-1.00865	-1.02777	5.71892e-05	-1.00868	-1.02736
62756108	chr15:62756108:A:C	2.33566e-15	-3.33647e-10	-0.458417	0.000297232	-3.33647e-10	-0.386559	0.000297652	-3.33647e-10	-0.386472
62756146	chr15:62756146:T:G	7.73672e-16	-1.99354	0.430218	8.3428e-05	-2.07912	0.422038	8.35617e-05	-2.07912	0.422303
62756157	chr15:62756157:C:G	6.56613e-16	-1.72737	-3.12094e-10	7.61715e-05	-1.74808	-3.12094e-10	7.62736e-05	-1.74807	-3.12094e-10
62756403	chr15:62756403:C:G	2.22018e-15	-3.33647e-10	-0.509126	0.00025621	-3.33647e-10	-0.535075	0.000256526	-3.33647e-10	-0.535168
62756470	chr15:62756470:A:G	2.43716e-16	-1.76573	-0.952738	2.31832e-05	-1.98615	-0.951497	2.32176e-05	-1.98613	-0.951353
62756501	chr15:62756501:A:G	5.86529e-16	-1.99969	0.159442	6.36364e-05	-2.08045	0.152565	6.3736e-05	-2.08044	0.152792
62757160	chr15:62757160:A:G	9.97072e-16	-2.07982	0.77018	0.000114178	-2.09595	0.752633	0.000114361	-2.09594	0.752903
62757288	chr15:62757288:T:A	5.63749e-15	-3.33647e-10	0.422727	0.000631367	-3.33647e-10	0.366817	0.000632435	-3.33647e-10	0.367178
62757302	chr15:62757302:T:C	1.46794e-15	-3.33647e-10	-0.922855	0.000171866	-3.33647e-10	-0.934356	0.000172094	-3.33647e-10	-0.934359
62757371	chr15:62757371:G:A	2.65558e-16	-1.66191	-0.970722	2.86214e-05	-1.7511	-0.975821	2.86647e-05	-1.75109	-0.975643
62757461	chr15:62757461:A:G	1.1341e-15	-3.33647e-10	-1.18087	0.000140339	-3.33647e-10	-1.13701	0.000140536	-3.33647e-10	-1.13693
62757581	chr15:62757581:A:G	1.0376e-15	-3.33647e-10	-1.2698	0.000122575	-3.33647e-10	-1.27235	0.000122734	-3.33647e-10	-1.27238
62757599	chr15:62757599:T:G	1.93864e-15	-3.33647e-10	-0.644724	0.000229701	-3.33647e-10	-0.64429	0.000229998	-3.33647e-10	-0.644329
62757818	chr15:62757818:C:T	3.80442e-15	-3.33647e-10	0.0294501	0.000515644	-3.33647e-10	0.164346	0.000516502	-3.33647e-10	0.16468
62758105	chr15:62758105:C:T	6.00687e-16	-1.39861	-0.41778	5.91552e-05	-1.53704	-0.463862	5.92161e-05	-1.53704	-0.464162
62758211	chr15:62758211:TCA:T	1.16545e-15	-3.33647e-10	-1.15361	0.000138581	-3.33647e-10	-1.14961	0.000138755	-3.33647e-10	-1.14969
62758254	chr15:62758254:T:G	1.0783e-15	-3.33647e-10	-1.23132	0.000129538	-3.33647e-10	-1.21709	0.000129711	-3.33647e-10	-1.21709
62758599	chr15:62758599:C:T	3.06168e-16	-2.09898	-0.391356	3.04435e-05	-2.05741	-0.607786	3.05142e-05	-2.05741	-0.606791
62758958	chr15:62758958:C:T	2.69643e-16	-2.03749	-0.579876	3.27744e-05	-1.97515	-0.616269	3.28176e-05	-1.97518	-0.616254
62759038	chr15:62759038:C:T	1.02456e-15	-3.33647e-10	-1.28245	0.000122044	-3.33647e-10	-1.27669	0.000122205	-3.33647e-10	-1.2767
62759046	chr15:62759046:T:C	6.17697e-16	-2.05749	0.269018	6.98084e-05	-2.07283	0.237515	6.98832e-05	-2.07284	0.237265
62759190	chr15:62759190:T:G	1.44407e-16	-1.94841	-1.29342	1.80029e-05	-1.90591	-1.28463	1.80269e-05	-1.90591	-1.28463
62759330	chr15:62759330:G:A	3.66464e-16	-1.98374	-0.326825	4.57437e-05	-1.90338	-0.354638	4.58017e-05	-1.90341	-0.354667
62759399	chr15:62759399:G:A	6.1895e-16	-1.78644	-3.12094e-10	6.16215e-05	-1.96006	-3.12094e-10	6.17071e-05	-1.96	-3.12094e-10
62759461	chr15:62759461:C:G	7.32209e-16	-1.6184	-3.12094e-10	0.000107897	-1.39989	-3.12094e-10	0.000108042	-1.39988	-3.12094e-10
62759546	chr15:62759546:C:T	9.86574e-15	-1.69957	2.68192	0.000969639	-1.82463	2.62049	0.000971089	-1.82459	2.62061
62759608	chr15:62759608:A:G	1.22399e-15	-3.33647e-10	-1.1046	0.000145549	-3.33647e-10	-1.10056	0.000145743	-3.33647e-10	-1.10056
62760684	chr15:62760684:T:G	1.30177e-15	-3.33647e-10	-1.04299	0.000154028	-3.33647e-10	-1.04394	0.000154227	-3.33647e-10	-1.04397
62760716	chr15:62760716:C:G	1.49372e-16	-1.94932	-1.25871	1.78975e-05	-1.95139	-1.24503	1.79215e-05	-1.95139	-1.24501
62761255	chr15:62761255:G:A	1.10221e-15	-3.33647e-10	-1.2094	0.000128009	-3.33647e-10	-1.22897	0.000128182	-3.33647e-10	-1.22895
62761480	chr15:62761480:A:C	3.20311e-16	-1.34014	-1.10504	3.40653e-05	-1.41306	-1.13973	3.41054e-05	-1.41307	-1.13987
62762540	chr15:62762540:T:A	4.15983e-15	-3.33647e-10	0.118763	0.000497189	-3.33647e-10	0.127899	0.000497774	-3.33647e-10	0.127746
62762956	chr15:62762956:A:G	9.27707e-16	-1.38175	-3.12094e-10	0.000155684	-1.03324	-3.12094e-10	0.000155893	-1.03323	-3.12094e-10
62763414	chr15:62763414:G:A	3.72464e-15	-3.33647e-10	0.00825902	0.000443622	-3.33647e-10	0.0139021	0.000444166	-3.33647e-10	0.0137995
62763459	chr15:62763459:T:A	1.09622e-15	-3.33647e-10	-1.21485	0.00012938	-3.33647e-10	-1.21832	0.00012955	-3.33647e-10	-1.21833
62763960	chr15:62763960:A:T	2.2032e-15	-2.07848	1.56167	0.00023369	-2.1004	1.47332	0.000233996	-2.1004	1.4733
62763986	chr15:62763986:C:T	1.01596e-15	-3.33647e-10	-1.29088	0.000121863	-3.33647e-10	-1.27818	0.000122025	-3.33647e-10	-1.27818
62764093	chr15:62764093:G:A	1.76099e-16	-1.86257	-1.18085	2.0402e-05	-1.93519	-1.13024	2.04329e-05	-1.93517	-1.13008
62764256	chr15:62764256:C:T	3.42122e-15	-3.33647e-10	-0.0767139	0.000460338	-3.33647e-10	0.0508897	0.000461102	-3.33647e-10	0.0512215
62764276	chr15:62764276:C:T	1.08295e-15	-3.33647e-10	-1.22702	0.000128103	-3.33647e-10	-1.22823	0.000128272	-3.33647e-10	-1.22825
62765155	chr15:62765155:C:A	3.46665e-16	-1.6336	-0.732509	4.27895e-05	-1.63305	-0.691725	4.28481e-05	-1.63305	-0.691684
62765193	chr15:62765193:T:C	1.0853e-15	-0.419483	-0.805378	0.000120086	-0.403733	-0.889134	0.00012022	-0.403779	-0.889298
62765405	chr15:62765405:C:T	1.23047e-15	-3.33647e-10	-1.09931	0.00014182	-3.33647e-10	-1.12651	0.000142006	-3.33647e-10	-1.12653
62765614	chr15:62765614:A:G	4.51775e-15	-3.33647e-10	0.201301	0.000494083	-3.33647e-10	0.121633	0.000494807	-3.33647e-10	0.121769
62766347	chr15:62766347:G:C	4.40743e-15	-3.33647e-10	0.176579	0.000511928	-3.33647e-10	0.157114	0.000512653	-3.33647e-10	0.157201
62766626	chr15:62766626:C:T	4.99059e-16	-2.00174	-3.12094e-10	7.20651e-05	-1.8035	-3.12094e-10	7.21603e-05	-1.80351	-3.12094e-10
62766708	chr15:62766708:TCGACCTTTGCTGA:T	1.24315e-15	-1.08906	-3.12094e-10	0.000174968	-0.916466	-3.12094e-10	0.000175201	-0.916462	-3.12094e-10
62767126	chr15:62767126:A:T	7.03695e-16	-1.65812	-3.12094e-10	7.93546e-05	-1.70714	-3.12094e-10	7.94628e-05	-1.70711	-3.12094e-10
62767181	chr15:62767181:A:G	4.55833e-16	-2.09234	-3.12094e-10	5.75511e-05	-2.0284	-3.12094e-10	5.76273e-05	-2.0284	-3.12094e-10
62767432	chr15:62767432:C:G	1.69e-15	-2.08833	1.30635	0.000180821	-2.1004	1.21683	0.000181058	-2.1004	1.21682
62767477	chr15:62767477:G:C	6.86103e-16	-1.05063	-0.632814	8.16028e-05	-1.10276	-0.576452	8.17142e-05	-1.10275	-0.576419
62767570	chr15:62767570:C:T	1.12093e-15	-3.33647e-10	-1.19255	0.000132718	-3.33647e-10	-1.19284	0.000132893	-3.33647e-10	-1.19286
62767626	chr15:62767626:A:G	1.47666e-15	-1.91866	1.00173	0.000161624	-2.00214	1.00634	0.000161821	-2.00211	1.0062
62767631	chr15:62767631:G:A	7.03285e-16	-1.6587	-3.12094e-10	7.93735e-05	-1.70691	-3.12094e-10	7.94817e-05	-1.70687	-3.12094e-10
62767673	chr15:62767673:C:T	1.24563e-15	-3.33647e-10	-1.08707	0.00014638	-3.33647e-10	-1.09487	0.000146582	-3.33647e-10	-1.09482
62767916	chr15:62767916:A:G	1.03109e-15	-1.27609	-3.12094e-10	0.00012035	-1.29066	-3.12094e-10	0.000120512	-1.29065	-3.12094e-10
62767967	chr15:62767967:T:TAG	2.52195e-16	-2.08136	-0.602901	2.87138e-05	-2.09645	-0.627246	2.87418e-05	-2.09644	-0.627603
62767983	chr15:62767983:A:G	1.1589e-15	-3.33647e-10	-1.15924	0.000137136	-3.33647e-10	-1.1601	0.000137315	-3.33647e-10	-1.16012
62768013	chr15:62768013:A:G	6.93759e-15	-3.33647e-10	0.630242	0.000827373	-3.33647e-10	0.637186	0.000828299	-3.33647e-10	0.636975
62768090	chr15:62768090:T:C	1.82748e-16	-1.71191	-1.29444	1.96227e-05	-1.80435	-1.30004	1.96486e-05	-1.80436	-1.30004
62768127	chr15:62768127:C:G	2.05495e-15	-0.884194	0.297735	0.000232369	-0.938829	0.306084	0.000232657	-0.938832	0.305998
62768277	chr15:62768277:CTA:C	1.14299e-15	-3.33647e-10	-1.17306	0.000135153	-3.33647e-10	-1.17466	0.00013533	-3.33647e-10	-1.17468
62768281	chr15:62768281:A:G	1.18308e-15	-3.33647e-10	-1.13859	0.000139854	-3.33647e-10	-1.14047	0.000140037	-3.33647e-10	-1.14049
62768460	chr15:62768460:C:T	1.50946e-16	-1.89946	-1.29809	1.62675e-05	-1.99453	-1.29738	1.62898e-05	-1.99451	-1.29735
62768589	chr15:62768589:G:A	1.17795e-15	-3.33647e-10	-1.14294	0.000139063	-3.33647e-10	-1.14614	0.000139244	-3.33647e-10	-1.14617
62768620	chr15:62768620:G:A	1.15613e-15	-3.33647e-10	-1.16163	0.000136513	-3.33647e-10	-1.16465	0.000136691	-3.33647e-10	-1.16467
62768726	chr15:62768726:A:C	1.22289e-15	-3.33647e-10	-1.10549	0.00014452	-3.33647e-10	-1.10765	0.000144708	-3.33647e-10	-1.10768
62769047	chr15:62769047:C:T	1.05108e-15	-3.33647e-10	-1.25689	0.000130914	-3.33647e-10	-1.20653	0.000131088	-3.33647e-10	-1.20653
62769176	chr15:62769176:A:G	4.30311e-15	-3.33647e-10	0.152626	0.000448146	-3.33647e-10	0.024048	0.000448594	-3.33647e-10	0.0237203
62769246	chr15:62769246:C:T	1.04159e-15	-3.33647e-10	-1.26597	0.000121311	-3.33647e-10	-1.28272	0.000121471	-3.33647e-10	-1.28272
62769249	chr15:62769249:T:C	1.00743e-15	-3.33647e-10	-1.29931	0.000119415	-3.33647e-10	-1.29847	0.000119574	-3.33647e-10	-1.29847
62769429	chr15:62769429:C:T	3.38557e-15	-3.33647e-10	-0.087191	0.000412142	-3.33647e-10	-0.0597017	0.000411924	-3.33647e-10	-0.0615594
62769468	chr15:62769468:T:C	1.16943e-15	-3.33647e-10	-1.15019	0.000138119	-3.33647e-10	-1.15295	0.000138299	-3.33647e-10	-1.15298
62769469	chr15:62769469:T:C	1.18061e-15	-3.33647e-10	-1.14068	0.000139428	-3.33647e-10	-1.14352	0.000139609	-3.33647e-10	-1.14355
62769717	chr15:62769717:G:A	1.34703e-15	-3.33647e-10	-1.00881	0.000164945	-3.33647e-10	-0.975457	0.000165155	-3.33647e-10	-0.975513
62769930	chr15:62769930:G:C	1.10822e-15	-3.33647e-10	-1.20395	0.000131029	-3.33647e-10	-1.20565	0.000131201	-3.33647e-10	-1.20566
62770098	chr15:62770098:A:G	1.16423e-15	-3.33647e-10	-1.15465	0.000137328	-3.33647e-10	-1.1587	0.000137507	-3.33647e-10	-1.15873
62770703	chr15:62770703:T:C	2.06274e-15	-1.99663	1.41395	0.000205695	-2.07203	1.31736	0.000205935	-2.07202	1.31718
62771413	chr15:62771413:T:C	6.49251e-15	-2.08634	2.65028	0.000682872	-2.10087	2.54611	0.000683603	-2.10087	2.54585
62771458	chr15:62771458:A:C	1.21117e-15	-3.33647e-10	-1.11513	0.000153039	-3.33647e-10	-1.05038	0.000153228	-3.33647e-10	-1.05047
62771571	chr15:62771571:A:T	1.02737e-15	-3.33647e-10	-1.27971	0.000122858	-3.33647e-10	-1.27004	0.000123023	-3.33647e-10	-1.27002
62771682	chr15:62771682:G:A	1.1109e-15	-3.33647e-10	-1.20154	0.0001318	-3.33647e-10	-1.19979	0.000131978	-3.33647e-10	-1.19976
62771760	chr15:62771760:G:A	1.04438e-15	-3.33647e-10	-1.26329	0.00012322	-3.33647e-10	-1.2671	0.000123382	-3.33647e-10	-1.26712
62772018	chr15:62772018:C:T	2.60943e-15	-0.218877	-0.128705	0.000241548	-0.412842	-0.181162	0.000241757	-0.412855	-0.181611
62772191	chr15:62772191:G:A	1.0709e-15	-3.33647e-10	-1.23821	0.000126204	-3.33647e-10	-1.24317	0.000126369	-3.33647e-10	-1.24319
62772235	chr15:62772235:G:C	1.0067e-15	-3.33647e-10	-1.30004	0.00011936	-3.33647e-10	-1.29893	0.000119519	-3.33647e-10	-1.29892
62772438	chr15:62772438:C:G	1.105e-15	-3.33647e-10	-1.20687	0.000130159	-3.33647e-10	-1.21231	0.000130329	-3.33647e-10	-1.21234
62772613	chr15:62772613:G:A	1.01237e-15	-3.33647e-10	-1.29442	0.00012082	-3.33647e-10	-1.28677	0.000120982	-3.33647e-10	-1.28676
62772671	chr15:62772671:T:A	1.12499e-15	-3.33647e-10	-1.18894	0.000131399	-3.33647e-10	-1.20284	0.000131565	-3.33647e-10	-1.2029
62773541	chr15:62773541:C:T	1.07465e-15	-3.33647e-10	-1.23472	0.000126277	-3.33647e-10	-1.24259	0.000126441	-3.33647e-10	-1.24262
62774307	chr15:62774307:T:A	1.0854e-15	-3.33647e-10	-1.22477	0.00012742	-3.33647e-10	-1.23358	0.000127585	-3.33647e-10	-1.23362
62775234	chr15:62775234:CTG:C	4.56657e-16	-0.914679	-1.17585	4.76712e-05	-1.09838	-1.11836	4.77136e-05	-1.09846	-1.11873
62775300	chr15:62775300:C:T	1.09046e-15	-3.33647e-10	-1.22011	0.000128108	-3.33647e-10	-1.22819	0.000128274	-3.33647e-10	-1.22823
62775339	chr15:62775339:T:C	1.05608e-14	-2.06517	3.11561	0.00099421	-2.0996	2.92047	0.000995607	-2.09959	2.92055
62775914	chr15:62775914:A:G	1.11688e-15	-3.33647e-10	-1.19618	0.000136615	-3.33647e-10	-1.16391	0.000136798	-3.33647e-10	-1.16389
62776189	chr15:62776189:C:T	8.67184e-15	-2.09138	2.94475	0.000912178	-2.09978	2.83455	0.000913346	-2.09978	2.8345
62777315	chr15:62777315:T:A	2.00625e-16	-1.74119	-1.17184	2.16355e-05	-1.84581	-1.16093	2.16683e-05	-1.84577	-1.16078
62777517	chr15:62777517:C:T	1.09049e-15	-3.33647e-10	-1.22008	0.000127922	-3.33647e-10	-1.22965	0.000128087	-3.33647e-10	-1.22969
62777848	chr15:62777848:T:A	1.03191e-15	-3.33647e-10	-1.2753	0.00012175	-3.33647e-10	-1.2791	0.000121911	-3.33647e-10	-1.2791
62777857	chr15:62777857:C:T	1.48849e-16	-2.09089	-1.12065	1.80797e-05	-2.08061	-1.10568	1.81075e-05	-2.08061	-1.10546
62777922	chr15:62777922:A:G	1.40822e-15	-3.33647e-10	-0.964386	0.000168084	-3.33647e-10	-0.956605	0.00016834	-3.33647e-10	-0.956413
62778204	chr15:62778204:C:T	1.06105e-15	-3.33647e-10	-1.24745	0.000125139	-3.33647e-10	-1.25164	0.000125303	-3.33647e-10	-1.25166
62778651	chr15:62778651:A:G	2.32092e-16	-1.52278	-1.24456	2.54585e-05	-1.60585	-1.23817	2.54963e-05	-1.60581	-1.23805
62778733	chr15:62778733:A:G	1.45319e-15	-3.33647e-10	-0.93295	0.00017317	-3.33647e-10	-0.926799	0.000173386	-3.33647e-10	-0.926879
62778875	chr15:62778875:C:T	3.30908e-15	-3.33647e-10	-0.110042	0.000396561	-3.33647e-10	-0.0982401	0.000397012	-3.33647e-10	-0.0984321
62778939	chr15:62778939:C:T	1.05344e-15	-3.33647e-10	-1.25466	0.000124263	-3.33647e-10	-1.25867	0.000124426	-3.33647e-10	-1.25869
62779194	chr15:62779194:T:G	1.07808e-15	-3.33647e-10	-1.23153	0.000123718	-3.33647e-10	-1.26306	0.000123883	-3.33647e-10	-1.26306
62779346	chr15:62779346:C:T	1.42417e-15	-3.33647e-10	-0.953124	0.000171168	-3.33647e-10	-0.938427	0.000171402	-3.33647e-10	-0.938388
62779444	chr15:62779444:C:T	1.02436e-15	-3.33647e-10	-1.28264	0.000120122	-3.33647e-10	-1.29256	0.000120282	-3.33647e-10	-1.29256
62779726	chr15:62779726:A:G	2.68608e-15	-3.33647e-10	-0.318631	0.000323233	-3.33647e-10	-0.302698	0.00032361	-3.33647e-10	-0.302861
62779758	chr15:62779758:G:T	1.37921e-16	-2.09195	-1.19584	1.64527e-05	-2.09632	-1.18426	1.64774e-05	-2.09631	-1.18409
62780287	chr15:62780287:A:T	1.03392e-15	-3.33647e-10	-1.27336	0.00012192	-3.33647e-10	-1.2777	0.000122085	-3.33647e-10	-1.27768
62780452	chr15:62780452:G:A	1.03116e-15	-3.33647e-10	-1.27603	0.000121696	-3.33647e-10	-1.27954	0.000121857	-3.33647e-10	-1.27955
62781440	chr15:62781440:T:A	1.06554e-15	-3.33647e-10	-1.24323	0.000125858	-3.33647e-10	-1.24591	0.000126023	-3.33647e-10	-1.24593
62781686	chr15:62781686:T:C	1.08798e-15	-3.33647e-10	-1.22239	0.000129042	-3.33647e-10	-1.22093	0.000129209	-3.33647e-10	-1.22097
62782028	chr15:62782028:A:G	1.07713e-15	-3.33647e-10	-1.23242	0.000127082	-3.33647e-10	-1.23623	0.000127248	-3.33647e-10	-1.23626
62782288	chr15:62782288:G:T	1.01866e-15	-3.33647e-10	-1.28822	0.000120469	-3.33647e-10	-1.28968	0.000120628	-3.33647e-10	-1.28969
62782641	chr15:62782641:T:C	1.07002e-15	-3.33647e-10	-1.23903	0.000126092	-3.33647e-10	-1.24406	0.000126258	-3.33647e-10	-1.24407
62783352	chr15:62783352:A:G	1.03827e-15	-3.33647e-10	-1.26916	0.000122655	-3.33647e-10	-1.2717	0.000122816	-3.33647e-10	-1.27171
62783391	chr15:62783391:G:A	1.57529e-16	-1.97263	-1.18223	1.58538e-05	-2.08494	-1.23272	1.5877e-05	-2.08494	-1.23259
62783534	chr15:62783534:G:A	4.68383e-16	-2.06518	-3.12094e-10	6.09073e-05	-1.97172	-3.12094e-10	6.09885e-05	-1.97171	-3.12094e-10
62783597	chr15:62783597:A:C	1.04218e-15	-3.33647e-10	-1.2654	0.000123098	-3.33647e-10	-1.26809	0.00012326	-3.33647e-10	-1.2681
62784152	chr15:62784152:T:C	1.05911e-15	-3.33647e-10	-1.24928	0.000125028	-3.33647e-10	-1.25253	0.000125192	-3.33647e-10	-1.25255
62784816	chr15:62784816:A:C	1.524e-14	-3.33647e-10	1.41721	0.00161305	-3.33647e-10	1.30481	0.0016153	-3.33647e-10	1.30488
62784843	chr15:62784843:G:A	4.89213e-16	-2.02167	-3.12094e-10	6.41294e-05	-1.92017	-3.12094e-10	6.42148e-05	-1.92016	-3.12094e-10
62785433	chr15:62785433:G:C	1.01683e-15	-3.33647e-10	-1.29002	0.000120177	-3.33647e-10	-1.29211	0.000120336	-3.33647e-10	-1.29211
62785434	chr15:62785434:G:A	1.01769e-15	-3.33647e-10	-1.28918	0.000120267	-3.33647e-10	-1.29136	0.000120426	-3.33647e-10	-1.29136
62785520	chr15:62785520:T:C	1.06815e-15	-3.33647e-10	-1.24078	0.000126087	-3.33647e-10	-1.2441	0.000126252	-3.33647e-10	-1.24412
62785591	chr15:62785591:G:A	1.02549e-15	-3.33647e-10	-1.28154	0.000121128	-3.33647e-10	-1.28422	0.000121288	-3.33647e-10	-1.28423
62785765	chr15:62785765:T:G	1.11357e-15	-1.5134	0.314255	0.000113768	-1.52272	0.175809	0.000113906	-1.52272	0.175694
62786178	chr15:62786178:T:C	1.47205e-16	-2.0193	-1.20334	1.80667e-05	-1.99755	-1.18945	1.80936e-05	-1.99753	-1.18931
62786673	chr15:62786673:GAT:G	2.35224e-16	-1.63707	-1.11686	2.40809e-05	-1.8128	-1.08685	2.41104e-05	-1.81277	-1.08698
62786677	chr15:62786677:T:G	2.3131e-16	-1.64289	-1.12782	2.36871e-05	-1.81746	-1.09868	2.37162e-05	-1.81743	-1.09881
62786797	chr15:62786797:A:C	4.78381e-16	-2.05629	0.012232	4.80675e-05	-2.09067	-0.117798	4.81543e-05	-2.09067	-0.117322
62786924	chr15:62786924:G:A	6.76865e-16	-1.697	-3.12094e-10	7.84683e-05	-1.71838	-3.12094e-10	7.85729e-05	-1.71837	-3.12094e-10
62787344	chr15:62787344:T:A	2.46495e-16	-2.09859	-0.608534	2.75467e-05	-2.07829	-0.686899	2.75818e-05	-2.0783	-0.686941
62787805	chr15:62787805:C:T	7.79524e-16	-1.67177	0.115982	9.95969e-05	-1.68019	0.200247	9.971e-05	-1.68018	0.200049
62788243	chr15:62788243:G:A	1.56342e-15	-2.03106	1.17123	0.000139081	-2.08106	0.935041	0.000139261	-2.08104	0.934997
62788863	chr15:62788863:A:G	4.52305e-16	-2.10011	-3.12094e-10	5.46997e-05	-2.07921	-3.12094e-10	5.47722e-05	-2.07922	-3.12094e-10
62789568	chr15:62789568:G:A	1.02613e-15	-3.33647e-10	-1.28091	0.000121799	-3.33647e-10	-1.2787	0.000121963	-3.33647e-10	-1.27868
62789977	chr15:62789977:G:A	8.17338e-15	-3.33647e-10	0.794171	0.000998168	-3.33647e-10	0.824851	0.000999455	-3.33647e-10	0.824812
62790047	chr15:62790047:C:T	3.02826e-16	-1.67282	-0.828487	2.33692e-05	-1.97231	-0.95734	2.34032e-05	-1.9723	-0.957225
62790304	chr15:62790304:G:A	1.88088e-16	-2.06067	-0.916888	1.91953e-05	-2.09715	-1.02926	1.92241e-05	-2.09714	-1.02909
62791176	chr15:62791176:G:A	1.00812e-15	-3.33647e-10	-1.29862	0.000119369	-3.33647e-10	-1.29885	0.000119526	-3.33647e-10	-1.29887
62792024	chr15:62792024:T:C	1.23773e-15	-3.33647e-10	-1.09343	0.000144382	-3.33647e-10	-1.1086	0.000144572	-3.33647e-10	-1.10862
62793314	chr15:62793314:TC:T	8.39951e-16	-1.35855	-0.122572	7.79697e-05	-1.45955	-0.265196	7.81444e-05	-1.45954	-0.264301
62794233	chr15:62794233:C:T	1.05261e-15	-3.33647e-10	-1.25544	0.000121178	-3.33647e-10	-1.28381	0.00012135	-3.33647e-10	-1.28372
62794565	chr15:62794565:C:T	5.59733e-16	-1.88701	-3.12094e-10	6.61325e-05	-1.88941	-3.12094e-10	6.62198e-05	-1.88942	-3.12094e-10
62794757	chr15:62794757:G:A	1.50368e-15	-3.33647e-10	-0.898795	0.000179397	-3.33647e-10	-0.891467	0.00017965	-3.33647e-10	-0.891386
62795221	chr15:62795221:C:T	1.00827e-15	-3.33647e-10	-1.29848	0.000119698	-3.33647e-10	-1.2961	0.000119857	-3.33647e-10	-1.2961
62795582	chr15:62795582:C:G	1.61728e-15	-3.33647e-10	-0.825967	0.000208754	-3.33647e-10	-0.739914	0.000209046	-3.33647e-10	-0.739843
62796356	chr15:62796356:C:T	1.0301e-15	-3.33647e-10	-1.27705	0.000124448	-3.33647e-10	-1.25719	0.000124615	-3.33647e-10	-1.25717
62796717	chr15:62796717:A:T	1.97446e-16	-1.82878	-1.10022	2.21885e-05	-1.82255	-1.15894	2.22245e-05	-1.82255	-1.15865
62796814	chr15:62796814:C:T	1.8759e-15	-3.33647e-10	-0.677624	0.000232394	-3.33647e-10	-0.632638	0.000232723	-3.33647e-10	-0.632552
62797458	chr15:62797458:T:C	1.51493e-15	-3.33647e-10	-0.891343	0.000183059	-3.33647e-10	-0.871262	0.000183333	-3.33647e-10	-0.871097
62797903	chr15:62797903:A:T	1.11581e-15	-3.33647e-10	-1.19713	0.000138237	-3.33647e-10	-1.1521	0.000138421	-3.33647e-10	-1.1521
62798364	chr15:62798364:C:T	2.05129e-15	-3.33647e-10	-0.588243	0.000244299	-3.33647e-10	-0.582678	0.000244629	-3.33647e-10	-0.582655
62798475	chr15:62798475:G:A	1.15802e-15	-3.33647e-10	-1.16	0.000136478	-3.33647e-10	-1.16491	0.000136657	-3.33647e-10	-1.16492
62799873	chr15:62799873:A:G	1.03609e-15	-3.33647e-10	-1.27125	0.000120225	-3.33647e-10	-1.29171	0.000120385	-3.33647e-10	-1.29171
62799878	chr15:62799878:G:A	1.7879e-15	-0.725673	-3.12094e-10	0.000219473	-0.689843	-3.12094e-10	0.000219774	-0.689798	-3.12094e-10
62799946	chr15:62799946:T:TA	1.79341e-16	-2.08627	-0.938911	2.11513e-05	-2.06175	-0.967622	2.11861e-05	-2.06172	-0.967328
62800135	chr15:62800135:C:G	1.9119e-16	-1.79874	-1.16246	2.09737e-05	-1.85324	-1.18457	2.1005e-05	-1.85323	-1.18441
62800448	chr15:62800448:G:A	1.50705e-15	-3.33647e-10	-0.896559	0.000182961	-3.33647e-10	-0.871795	0.000183236	-3.33647e-10	-0.871626
62800487	chr15:62800487:T:C	1.0509e-15	-3.33647e-10	-1.25707	0.000121183	-3.33647e-10	-1.28377	0.000121345	-3.33647e-10	-1.28376
62800603	chr15:62800603:C:T	1.04281e-15	-3.33647e-10	-1.2648	0.000120628	-3.33647e-10	-1.28836	0.000120788	-3.33647e-10	-1.28836
62800901	chr15:62800901:T:C	1.14277e-15	-3.33647e-10	-1.17325	0.000134118	-3.33647e-10	-1.18235	0.000134295	-3.33647e-10	-1.18236
62801339	chr15:62801339:C:G	1.40349e-16	-2.09634	-1.174	1.64095e-05	-2.08548	-1.19773	1.64331e-05	-2.08548	-1.19762
62801625	chr15:62801625:T:C	1.95037e-16	-1.64658	-1.2947	2.1732e-05	-1.70936	-1.29292	2.17599e-05	-1.70936	-1.29296
62801634	chr15:62801634:A:G	1.05678e-15	-3.33647e-10	-1.25149	0.000121549	-3.33647e-10	-1.28075	0.000121711	-3.33647e-10	-1.28075
62801965	chr15:62801965:A:G	1.0571e-15	-3.33647e-10	-1.25118	0.000121598	-3.33647e-10	-1.28035	0.00012176	-3.33647e-10	-1.28035
62802045	chr15:62802045:G:C	5.25466e-16	-1.04122	-0.908965	8.10057e-05	-0.895874	-0.790677	8.1011e-05	-0.895712	-0.792102
62802309	chr15:62802309:A:G	3.1453e-16	-1.77521	-0.688181	4.47578e-05	-1.73313	-0.546677	4.47452e-05	-1.73304	-0.548372
62802483	chr15:62802483:A:C	1.03667e-15	-3.33647e-10	-1.2707	0.000120191	-3.33647e-10	-1.29199	0.00012035	-3.33647e-10	-1.29199
62802549	chr15:62802549:A:G	1.6119e-16	-1.84598	-1.2859	1.8341e-05	-1.88265	-1.28928	1.83664e-05	-1.88264	-1.28924
62803613	chr15:62803613:A:G	8.63094e-16	-1.45394	-3.12094e-10	8.45985e-05	-1.64315	-3.12094e-10	8.47114e-05	-1.64315	-3.12094e-10
62803754	chr15:62803754:A:G	1.03968e-15	-3.33647e-10	-1.2678	0.000120389	-3.33647e-10	-1.29035	0.000120549	-3.33647e-10	-1.29034
62803845	chr15:62803845:T:C	3.88892e-15	-3.33647e-10	0.0514181	0.000596154	-3.33647e-10	0.309428	0.000595122	-3.33647e-10	0.306368
62804363	chr15:62804363:T:A	7.21116e-16	-0.608461	-1.02521	8.40537e-05	-0.584734	-1.06488	8.41774e-05	-0.584675	-1.0648
62804609	chr15:62804609:G:A	2.29441e-16	-1.52718	-1.25164	2.48857e-05	-1.6126	-1.25418	2.49173e-05	-1.61258	-1.25426
62804700	chr15:62804700:C:T	1.93655e-16	-1.71457	-1.23382	2.12325e-05	-1.78874	-1.2368	2.12592e-05	-1.78873	-1.23688
62804806	chr15:62804806:C:T	1.02156e-15	-3.33647e-10	-1.28538	0.000120704	-3.33647e-10	-1.28773	0.000120863	-3.33647e-10	-1.28774
62805033	chr15:62805033:A:C	1.02285e-15	-3.33647e-10	-1.28412	0.000119537	-3.33647e-10	-1.29745	0.000119696	-3.33647e-10	-1.29745
62805181	chr15:62805181:G:T	1.56163e-16	-2.09545	-1.06812	1.80858e-05	-2.10032	-1.08562	1.81061e-05	-2.10032	-1.08583
62805232	chr15:62805232:G:GA	1.222e-15	-3.33647e-10	-1.10622	0.000142879	-3.33647e-10	-1.11907	0.000143059	-3.33647e-10	-1.11914
62805272	chr15:62805272:T:C	2.23441e-15	-0.502737	-3.12094e-10	0.000272886	-0.472016	-3.12094e-10	0.000273265	-0.471958	-3.12094e-10
62805348	chr15:62805348:A:AAC	6.15597e-16	-0.597422	-1.19445	7.38403e-05	-0.611667	-1.1675	7.39461e-05	-0.6116	-1.16746
62805632	chr15:62805632:A:G	1.3918e-15	-3.33647e-10	-0.976112	0.000164067	-3.33647e-10	-0.980797	0.00016425	-3.33647e-10	-0.981009
62806276	chr15:62806276:G:A	1.9851e-16	-1.67473	-1.2489	2.20571e-05	-1.74314	-1.24429	2.20847e-05	-1.74313	-1.24438
62806462	chr15:62806462:C:G	1.55174e-16	-2.04388	-1.12604	1.76421e-05	-2.0736	-1.13719	1.76652e-05	-2.07359	-1.13721
62806545	chr15:62806545:C:G	1.31975e-15	-3.33647e-10	-1.02927	0.000154078	-3.33647e-10	-1.04361	0.000154269	-3.33647e-10	-1.0437
62807056	chr15:62807056:GGT:G	2.46202e-15	-0.40573	-3.12094e-10	0.00029845	-0.38247	-3.12094e-10	0.000298864	-0.382409	-3.12094e-10
62807271	chr15:62807271:G:A	1.13742e-15	-3.33647e-10	-1.17795	0.000128045	-3.33647e-10	-1.22869	0.000128216	-3.33647e-10	-1.22868
62807360	chr15:62807360:A:G	1.02049e-15	-3.33647e-10	-1.28643	0.000121269	-3.33647e-10	-1.28306	0.000121431	-3.33647e-10	-1.28305
62807513	chr15:62807513:G:A	4.70195e-16	-2.06132	-3.12094e-10	5.58221e-05	-2.0589	-3.12094e-10	5.5897e-05	-2.05889	-3.12094e-10
62807529	chr15:62807529:C:T	1.6768e-16	-1.88977	-1.20264	2.25295e-05	-1.8512	-1.11505	2.25451e-05	-1.85112	-1.11576
62807818	chr15:62807818:T:G	1.1579e-15	-3.33647e-10	-1.1601	0.000131816	-3.33647e-10	-1.19966	0.000131991	-3.33647e-10	-1.19967
62807891	chr15:62807891:C:T	2.86868e-15	-0.35786	0.104999	0.000390643	-0.4639	0.350622	0.000390063	-0.463786	0.347694
62808085	chr15:62808085:C:CT	1.52649e-15	-0.883739	-3.12094e-10	0.000189064	-0.838983	-3.12094e-10	0.000189325	-0.838936	-3.12094e-10
62808251	chr15:62808251:A:G	2.76956e-16	-1.94085	-0.649763	3.61834e-05	-1.81364	-0.678827	3.62164e-05	-1.81359	-0.679301
62808268	chr15:62808268:A:G	2.8304e-16	-1.35348	-1.2154	4.31892e-05	-1.18107	-1.13441	4.32235e-05	-1.18093	-1.13508
62808435	chr15:62808435:T:C	1.36745e-16	-2.00338	-1.29297	1.55182e-05	-2.04705	-1.29201	1.55383e-05	-2.04704	-1.29206
62808624	chr15:62808624:T:C	2.09445e-15	-3.33647e-10	-0.567423	0.000241611	-3.33647e-10	-0.59374	0.00024196	-3.33647e-10	-0.593627
62809020	chr15:62809020:G:A	1.88809e-15	-3.33647e-10	-0.671148	0.000229014	-3.33647e-10	-0.647286	0.000229366	-3.33647e-10	-0.647079
62809039	chr15:62809039:G:A	2.23209e-16	-1.67718	-1.12918	3.00963e-05	-1.56414	-1.11252	3.01288e-05	-1.56406	-1.11286
62809977	chr15:62809977:G:A	5.18786e-16	-1.96298	-3.12094e-10	6.47902e-05	-1.90992	-3.12094e-10	6.48765e-05	-1.90991	-3.12094e-10
62811066	chr15:62811066:C:G	7.14463e-15	-3.33647e-10	0.659648	0.00109123	-3.33647e-10	0.913991	0.00108899	-3.33647e-10	0.91061
62811734	chr15:62811734:C:T	8.23677e-16	-1.35234	-0.148352	7.62051e-05	-1.45122	-0.296417	7.62771e-05	-1.45111	-0.296913
62812250	chr15:62812250:G:A	2.39914e-15	-0.431602	-3.12094e-10	0.000174462	-0.919363	-3.12094e-10	0.000174699	-0.919337	-3.12094e-10
62812270	chr15:62812270:C:A	2.35969e-15	-3.33647e-10	-0.44818	0.000260651	-3.33647e-10	-0.517888	0.000260965	-3.33647e-10	-0.518014
62812366	chr15:62812366:G:A	2.12578e-15	-0.552572	-3.12094e-10	0.000261696	-0.513887	-3.12094e-10	0.000262058	-0.513834	-3.12094e-10
62812397	chr15:62812397:T:C	2.39921e-15	-0.797982	0.366409	0.000246385	-0.901271	0.327097	0.000246568	-0.901116	0.326355
62812432	chr15:62812432:G:A	4.83486e-16	-2.03345	-3.12094e-10	6.38479e-05	-1.92457	-3.12094e-10	6.39318e-05	-1.92458	-3.12094e-10
62812477	chr15:62812477:G:A	1.10489e-15	-3.33647e-10	-1.20697	0.00013243	-3.33647e-10	-1.19502	0.000132615	-3.33647e-10	-1.19495
62812531	chr15:62812531:G:T	2.19871e-15	-0.518843	-3.12094e-10	0.000273258	-0.470655	-3.12094e-10	0.000273635	-0.470602	-3.12094e-10
62813004	chr15:62813004:A:C	1.56941e-16	-1.86474	-1.29385	1.91578e-05	-1.84933	-1.27902	1.91837e-05	-1.84934	-1.279
62813381	chr15:62813381:A:G	1.89741e-16	-2.0801	-0.888709	2.07504e-05	-2.07351	-0.974999	2.07756e-05	-2.0735	-0.975122
62813456	chr15:62813456:A:G	1.81036e-16	-1.85652	-1.15925	2.07586e-05	-1.91199	-1.13612	2.07823e-05	-1.91194	-1.13636
62814508	chr15:62814508:T:C	1.24807e-15	-3.33647e-10	-1.08512	0.000147323	-3.33647e-10	-1.08844	0.00014752	-3.33647e-10	-1.08844
62814579	chr15:62814579:C:T	1.1412e-15	-3.33647e-10	-1.17463	0.000131078	-3.33647e-10	-1.20527	0.000131255	-3.33647e-10	-1.20525
62814711	chr15:62814711:A:C	1.87355e-15	-3.33647e-10	-0.678879	0.000240719	-3.33647e-10	-0.59744	0.00024107	-3.33647e-10	-0.597312
62815053	chr15:62815053:C:T	1.00708e-15	-3.33647e-10	-1.29966	0.000119336	-3.33647e-10	-1.29913	0.000119495	-3.33647e-10	-1.29912
62815080	chr15:62815080:G:A	2.72429e-15	0.976357	-1.28086	0.000286533	0.835536	-1.25875	0.000286933	0.835838	-1.25899
62815189	chr15:62815189:A:T	4.8982e-16	-2.02043	-3.12094e-10	5.67623e-05	-2.0422	-3.12094e-10	5.68381e-05	-2.04219	-3.12094e-10
62815193	chr15:62815193:A:T	2.30034e-15	-3.33647e-10	-0.473658	0.000244342	-3.33647e-10	-0.582502	0.000244762	-3.33647e-10	-0.582113
62815252	chr15:62815252:C:T	2.36793e-15	-0.444696	-3.12094e-10	0.000294183	-0.396869	-3.12094e-10	0.00029459	-0.396814	-3.12094e-10
62815364	chr15:62815364:C:G	5.15354e-16	-1.96961	-3.12094e-10	5.52187e-05	-2.06977	-3.12094e-10	5.52922e-05	-2.06977	-3.12094e-10
62815644	chr15:62815644:C:T	1.61968e-16	-1.84769	-1.27938	1.87294e-05	-1.88094	-1.27004	1.87535e-05	-1.88088	-1.27014
62816262	chr15:62816262:G:A	1.99994e-16	-1.62636	-1.28982	2.24776e-05	-1.74227	-1.22628	2.24996e-05	-1.74218	-1.22672
62816298	chr15:62816298:T:C	4.90854e-16	-1.78482	-0.233501	5.23168e-05	-1.85554	-0.268215	5.23561e-05	-1.85547	-0.268857
62816334	chr15:62816334:T:G	1.63718e-15	-0.799171	-0.0145681	0.000172525	-1.1424	0.211871	0.000172309	-1.14229	0.209184
62816569	chr15:62816569:T:C	2.54461e-15	-3.33647e-10	-0.372735	0.000299398	-3.33647e-10	-0.379296	0.000299809	-3.33647e-10	-0.379255
62817792	chr15:62817792:T:C	1.03789e-15	-3.33647e-10	-1.26952	0.00012148	-3.33647e-10	-1.28132	0.00012164	-3.33647e-10	-1.28133
62817804	chr15:62817804:T:G	1.53873e-15	-3.33647e-10	-0.875752	0.000183483	-3.33647e-10	-0.868949	0.000183746	-3.33647e-10	-0.868842
62818262	chr15:62818262:C:T	1.50102e-15	-3.33647e-10	-0.900569	0.000178747	-3.33647e-10	-0.895098	0.000179003	-3.33647e-10	-0.894996
62818749	chr15:62818749:G:A	1.2316e-16	-2.10095	-1.30004	1.53102e-05	-2.0601	-1.29245	1.53294e-05	-2.06007	-1.29256
62818806	chr15:62818806:G:A	2.05509e-15	-0.586394	-3.12094e-10	0.000250564	-0.557358	-3.12094e-10	0.000250909	-0.55731	-3.12094e-10
62818862	chr15:62818862:T:G	4.98808e-15	0.0337958	0.266543	0.000453305	-0.186486	0.221981	0.000453668	-0.186286	0.221254
62818887	chr15:62818887:T:C	1.01807e-15	-3.33647e-10	-1.2888	0.000120275	-3.33647e-10	-1.29129	0.000120434	-3.33647e-10	-1.2913
62819040	chr15:62819040:A:G	1.2714e-15	-3.33647e-10	-1.0666	0.000141717	-3.33647e-10	-1.12724	0.000141906	-3.33647e-10	-1.12723
62819166	chr15:62819166:T:C	2.2432e-16	-1.65931	-1.14208	2.57339e-05	-1.66636	-1.1669	2.57726e-05	-1.66635	-1.16673
62819201	chr15:62819201:G:T	1.12324e-15	-3.33647e-10	-1.1905	0.000140233	-3.33647e-10	-1.13776	0.000140414	-3.33647e-10	-1.1378
62819946	chr15:62819946:T:A	3.53033e-16	-2.09128	-0.256629	4.07155e-05	-2.09188	-0.282581	4.07463e-05	-2.09189	-0.283144
62820803	chr15:62820803:A:G	1.52718e-16	-1.9215	-1.26438	1.8691e-05	-1.87457	-1.27847	1.87175e-05	-1.87455	-1.27839
62821218	chr15:62821218:G:A	3.03387e-15	-0.493506	0.296633	0.000328664	-0.615421	0.329385	0.000329127	-0.615345	0.329388
62821338	chr15:62821338:T:G	1.01066e-15	-3.33647e-10	-1.29611	0.000119516	-3.33647e-10	-1.29762	0.000119675	-3.33647e-10	-1.29762
62821603	chr15:62821603:T:C	1.42363e-15	-1.00023	0.0467288	0.000111077	-1.28666	-0.0841838	0.00011117	-1.28653	-0.0848032
62821752	chr15:62821752:G:A	3.85483e-16	-2.06994	-0.190032	4.50635e-05	-2.06154	-0.21146	4.51386e-05	-2.06154	-0.211122
62822390	chr15:62822390:C:T	4.25432e-16	-1.11174	-1.04963	3.71205e-05	-1.33023	-1.13667	3.7197e-05	-1.33013	-1.13604
62822417	chr15:62822417:C:T	3.53193e-15	-0.0448669	-3.12094e-10	0.000475151	0.0825615	-3.12094e-10	0.000475813	0.0826268	-3.12094e-10
62822429	chr15:62822429:C:T	3.52056e-15	0.506491	-0.554583	0.0002562	0.189263	-0.724376	0.000256815	0.189531	-0.723573
62823111	chr15:62823111:T:C	1.19666e-15	-3.33647e-10	-1.12718	0.000140892	-3.33647e-10	-1.13308	0.000141073	-3.33647e-10	-1.13312
62823415	chr15:62823415:C:T	5.38754e-16	-1.92521	-3.12094e-10	5.866e-05	-2.00931	-3.12094e-10	5.87377e-05	-2.00932	-3.12094e-10
62823866	chr15:62823866:T:C	1.07738e-15	-3.33647e-10	-1.23218	0.000128498	-3.33647e-10	-1.22516	0.000128674	-3.33647e-10	-1.22512
62825050	chr15:62825050:T:A	3.66606e-15	-3.33647e-10	-0.0075955	0.000422469	-3.33647e-10	-0.0349535	0.000422608	-3.33647e-10	-0.0359537
62825108	chr15:62825108:T:A	3.34595e-15	-3.33647e-10	-0.0989618	0.000402207	-3.33647e-10	-0.0841041	0.000402777	-3.33647e-10	-0.0840166
62825563	chr15:62825563:T:C	3.16101e-15	-3.33647e-10	-0.155822	0.000379908	-3.33647e-10	-0.141141	0.00038045	-3.33647e-10	-0.141045
62825624	chr15:62825624:C:T	1.83078e-15	-3.33647e-10	-0.70197	0.00020232	-3.33647e-10	-0.771219	0.000202579	-3.33647e-10	-0.771267
62826024	chr15:62826024:T:C	1.78059e-15	-3.33647e-10	-0.729765	0.000196928	-3.33647e-10	-0.798233	0.00019717	-3.33647e-10	-0.798334
62826045	chr15:62826045:A:G	3.10983e-15	-3.33647e-10	-0.172144	0.000399432	-3.33647e-10	-0.0910262	0.000399859	-3.33647e-10	-0.091288
62826152	chr15:62826152:G:T	1.03462e-15	-3.33647e-10	-1.27268	0.000120574	-3.33647e-10	-1.28881	0.000120733	-3.33647e-10	-1.28882
62826191	chr15:62826191:A:G	1.96577e-16	-1.66044	-1.27297	2.11167e-05	-1.74539	-1.28561	2.11441e-05	-1.74539	-1.28565
62826374	chr15:62826374:C:T	1.11015e-15	-0.0418716	-1.16034	0.000141384	0.0468537	-1.17645	0.000141574	0.0469322	-1.17651
62826562	chr15:62826562:C:G	3.05114e-15	0.753251	-0.944448	0.000255242	0.546616	-1.08547	0.000255817	0.546844	-1.08478
62826995	chr15:62826995:G:C	3.26597e-15	0.87564	-0.998795	0.00027769	0.6752	-1.12977	0.00027829	0.675436	-1.12917
62827359	chr15:62827359:A:T	2.74868e-14	-3.33647e-10	2.00699	0.00358454	-3.33647e-10	2.10332	0.00359067	-3.33647e-10	2.1037
62827388	chr15:62827388:G:A	1.21602e-15	-3.33647e-10	-1.11113	0.000142653	-3.33647e-10	-1.12065	0.000142833	-3.33647e-10	-1.12073
62827461	chr15:62827461:C:A	1.06595e-15	-3.33647e-10	-1.24285	0.000123979	-3.33647e-10	-1.26096	0.000124142	-3.33647e-10	-1.26097
62827528	chr15:62827528:A:T	2.7327e-15	-0.301422	-3.12094e-10	0.000365204	-0.180614	-3.12094e-10	0.000365714	-0.180547	-3.12094e-10
62827711	chr15:62827711:A:G	1.14925e-15	-3.33647e-10	-1.16761	0.000136188	-3.33647e-10	-1.16704	0.00013637	-3.33647e-10	-1.16703
62827807	chr15:62827807:A:G	3.60828e-15	0.774717	-0.798198	0.000250718	0.436865	-0.993609	0.000251277	0.437131	-0.992973
62827943	chr15:62827943:T:C	1.60093e-16	-1.8661	-1.27261	1.81122e-05	-1.89425	-1.29023	1.81369e-05	-1.89424	-1.29021
62827957	chr15:62827957:T:C	1.15679e-15	-0.0727125	-1.08835	9.42936e-05	-0.338211	-1.19645	9.44733e-05	-0.337998	-1.19608
62828054	chr15:62828054:T:G	1.05974e-15	-3.33647e-10	-1.24869	0.000130271	-3.33647e-10	-1.21145	0.00013043	-3.33647e-10	-1.21156
62828075	chr15:62828075:A:T	2.78318e-15	-0.019364	-0.263755	0.000230298	-0.290868	-0.350829	0.000230525	-0.290664	-0.351376
62828700	chr15:62828700:G:A	7.38984e-14	2.6763	0.319684	0.00347054	2.03438	0.0366162	0.00348127	2.03479	0.0379666
62828807	chr15:62828807:A:G	2.10693e-15	-3.33647e-10	-0.56148	0.000229727	-3.33647e-10	-0.64418	0.000230009	-3.33647e-10	-0.644281
62829285	chr15:62829285:T:C	5.45944e-16	-1.53575	-0.376199	5.24865e-05	-1.62192	-0.498595	5.25335e-05	-1.62185	-0.499101
62829336	chr15:62829336:C:T	2.07066e-15	-0.578844	-3.12094e-10	0.000176367	-0.908501	-3.12094e-10	0.000176614	-0.908433	-3.12094e-10
62829490	chr15:62829490:CCAGGTCCCTCCCAT:C	2.30279e-15	0.470295	-0.942886	0.000233006	0.224483	-0.854488	0.000233027	0.224657	-0.855903
62829618	chr15:62829618:A:C	3.00231e-15	-0.207331	-3.12094e-10	0.000395914	-0.0998741	-3.12094e-10	0.000396467	-0.0998055	-3.12094e-10
62829702	chr15:62829702:A:G	1.25935e-16	-2.08613	-1.29257	1.5069e-05	-2.06974	-1.29869	1.50887e-05	-2.06975	-1.29871
62830057	chr15:62830057:T:C	2.01289e-15	-3.33647e-10	-0.607142	0.000228417	-3.33647e-10	-0.649897	0.000228724	-3.33647e-10	-0.649884
62830274	chr15:62830274:G:T	1.96689e-15	-3.33647e-10	-0.630258	0.000217825	-3.33647e-10	-0.697379	0.000218096	-3.33647e-10	-0.697463
62830387	chr15:62830387:C:G	1.79043e-15	0.247996	-0.972254	0.000152946	-0.107733	-0.943254	0.000153128	-0.107532	-0.943593
62830574	chr15:62830574:C:G	1.975e-15	-3.33647e-10	-0.626142	0.000218649	-3.33647e-10	-0.693605	0.000218921	-3.33647e-10	-0.693689
62830687	chr15:62830687:G:A	1.96974e-15	-3.33647e-10	-0.628809	0.000218105	-3.33647e-10	-0.696094	0.000218377	-3.33647e-10	-0.696177
62831143	chr15:62831143:G:A	6.67315e-15	-3.33647e-10	0.59138	0.000973808	-3.33647e-10	0.800144	0.000971776	-3.33647e-10	0.796727
62831144	chr15:62831144:C:G	2.85367e-16	-1.33235	-1.22835	2.88751e-05	-1.46908	-1.24901	2.89165e-05	-1.46906	-1.24893
62831276	chr15:62831276:G:A	1.45295e-16	-2.06941	-1.16629	1.59863e-05	-2.09605	-1.21329	1.601e-05	-2.09604	-1.21314
62831307	chr15:62831307:G:T	2.13597e-16	-1.64164	-1.20873	2.28027e-05	-1.73838	-1.21581	2.28298e-05	-1.73832	-1.21602
62831746	chr15:62831746:G:C	8.11748e-15	1.29853	-0.511227	0.00060852	1.01822	-0.688263	0.000609284	1.01851	-0.688621
62832310	chr15:62832310:A:C	1.26283e-15	-0.0551577	-1.0182	0.000128111	-0.241836	-0.986335	0.000128262	-0.241666	-0.986655
62832342	chr15:62832342:G:A	6.0273e-16	-0.681208	-1.13179	6.04554e-05	-0.938215	-1.04095	6.04995e-05	-0.938059	-1.0417
62832446	chr15:62832446:AC:A	2.90116e-15	-3.33647e-10	-0.241603	0.000281321	-3.33647e-10	-0.441575	0.000281745	-3.33647e-10	-0.441395
62832628	chr15:62832628:C:G	7.88606e-16	-0.334507	-1.20969	8.16642e-05	-0.494399	-1.18406	8.17688e-05	-0.494242	-1.18426
62832720	chr15:62832720:G:C	2.12134e-15	-0.554665	-3.12094e-10	0.00028149	-0.440975	-3.12094e-10	0.000281881	-0.440915	-3.12094e-10
62832723	chr15:62832723:A:AATG	6.09989e-16	-0.726833	-1.07419	5.59773e-05	-1.06569	-0.990436	5.5987e-05	-1.06557	-0.991704
62832797	chr15:62832797:C:T	2.27032e-15	-0.48679	-3.12094e-10	0.000299229	-0.379863	-3.12094e-10	0.000299644	-0.379805	-3.12094e-10
62833264	chr15:62833264:C:G	2.61498e-16	-1.58342	-1.06462	2.70828e-05	-1.66703	-1.11514	2.7124e-05	-1.66701	-1.11497
62833667	chr15:62833667:G:A	1.12444e-15	-3.33647e-10	-1.18943	0.000132419	-3.33647e-10	-1.1951	0.000132591	-3.33647e-10	-1.19513
62833682	chr15:62833682:G:A	1.94864e-15	-3.33647e-10	-0.639578	0.000216135	-3.33647e-10	-0.705166	0.000216404	-3.33647e-10	-0.70525
62833691	chr15:62833691:G:A	1.03017e-15	-3.33647e-10	-1.27699	0.000120214	-3.33647e-10	-1.2918	0.00012037	-3.33647e-10	-1.29183
62833734	chr15:62833734:A:G	2.16171e-15	0.229664	-0.765476	0.000158584	-0.0333345	-0.98145	0.000158927	-0.0331001	-0.980855
62833761	chr15:62833761:C:G	3.00628e-16	-1.51465	-0.993942	3.12687e-05	-1.6	-1.03845	3.13159e-05	-1.59999	-1.03829
62833784	chr15:62833784:T:G	2.23076e-15	-0.50437	-3.12094e-10	0.000294526	-0.395703	-3.12094e-10	0.000294936	-0.395641	-3.12094e-10
62834058	chr15:62834058:C:T	2.1214e-15	-3.33647e-10	-0.554638	0.000243381	-3.33647e-10	-0.586443	0.000243688	-3.33647e-10	-0.586509
62834159	chr15:62834159:G:A	3.68398e-16	-1.61921	-0.686095	3.42579e-05	-1.71133	-0.835818	3.4293e-05	-1.71126	-0.836197
62834173	chr15:62834173:GTGTTTTT:G	2.14986e-15	-0.0848313	-0.456481	0.000188924	-0.379089	-0.460635	0.00018912	-0.3789	-0.461117
62834263	chr15:62834263:A:G	4.5547e-15	1.43405	-1.2246	0.000405289	1.20262	-1.27909	0.000406026	1.20286	-1.27884
62834295	chr15:62834295:G:C	1.80731e-15	-3.33647e-10	-0.714874	0.000187639	-3.33647e-10	-0.846549	0.000187923	-3.33647e-10	-0.846367
62834303	chr15:62834303:C:T	1.00842e-15	-3.33647e-10	-1.29832	0.000120961	-3.33647e-10	-1.2856	0.000121095	-3.33647e-10	-1.28582
62834585	chr15:62834585:C:T	2.25666e-15	-0.0298338	-0.462994	0.000197436	-0.32849	-0.467166	0.000197642	-0.328299	-0.467645
62834607	chr15:62834607:G:T	9.01041e-15	2.19144	-1.29977	0.000837133	1.93652	-1.28761	0.000838304	1.93677	-1.28778
62834630	chr15:62834630:C:T	1.55008e-15	-3.33647e-10	-0.868406	0.000165878	-3.33647e-10	-0.969819	0.000166113	-3.33647e-10	-0.969729
62835025	chr15:62835025:G:A	4.44767e-16	-1.58193	-0.534983	4.0057e-05	-1.68963	-0.701139	4.0096e-05	-1.68955	-0.701573
62835094	chr15:62835094:C:T	2.13781e-15	0.743553	-1.29049	0.000225073	0.607654	-1.2723	0.000225342	0.607822	-1.2726
62835108	chr15:62835108:C:G	1.12442e-15	-3.33647e-10	-1.18945	0.000130151	-3.33647e-10	-1.21237	0.00013032	-3.33647e-10	-1.2124
62835351	chr15:62835351:C:A	1.14782e-15	-3.33647e-10	-1.16884	0.000130611	-3.33647e-10	-1.20885	0.00013078	-3.33647e-10	-1.20888
62835784	chr15:62835784:G:A	1.62463e-15	0.242666	-1.0641	0.000143884	-0.0726902	-1.03938	0.000144065	-0.0724872	-1.03964
62835806	chr15:62835806:T:A	4.7133e-15	0.983017	-0.739342	0.000483096	0.731029	-0.631884	0.00048294	0.731209	-0.633716
62836253	chr15:62836253:T:C	4.58313e-16	-2.08691	-3.12094e-10	6.06669e-05	-1.97567	-3.12094e-10	6.07474e-05	-1.97568	-3.12094e-10
62836316	chr15:62836316:C:G	1.81143e-16	-1.72565	-1.28953	1.7868e-05	-1.90074	-1.29732	1.78927e-05	-1.90072	-1.29729
62836720	chr15:62836720:T:C	6.39299e-16	-0.497617	-1.25648	6.9829e-05	-0.659793	-1.17523	6.98915e-05	-0.659631	-1.17582
62836930	chr15:62836930:A:G	1.62767e-16	-1.85054	-1.27161	1.76186e-05	-1.92784	-1.28428	1.76442e-05	-1.92781	-1.28418
62837117	chr15:62837117:T:A	8.05414e-16	-0.395077	-1.12803	7.93192e-05	-0.708918	-0.998673	7.93639e-05	-0.70876	-0.999595
62837468	chr15:62837468:T:G	1.46805e-15	-3.33647e-10	-0.922777	0.000158997	-3.33647e-10	-1.01218	0.000159205	-3.33647e-10	-1.0122
62837501	chr15:62837501:C:A	1.16164e-15	-3.33647e-10	-1.15688	0.000146789	-3.33647e-10	-1.09208	0.000146861	-3.33647e-10	-1.09291
62837830	chr15:62837830:T:C	1.46624e-15	-3.33647e-10	-0.924015	0.000155841	-3.33647e-10	-1.03224	0.000156083	-3.33647e-10	-1.03201
62837837	chr15:62837837:C:G	1.07447e-15	-3.33647e-10	-1.23489	0.000124071	-3.33647e-10	-1.26022	0.000124237	-3.33647e-10	-1.26021
62838042	chr15:62838042:A:G	1.95498e-15	-0.636333	-3.12094e-10	0.000260482	-0.518535	-3.12094e-10	0.000260842	-0.518482	-3.12094e-10
62838063	chr15:62838063:A:G	2.70276e-15	-3.33647e-10	-0.31244	0.000251485	-3.33647e-10	-0.553686	0.000251883	-3.33647e-10	-0.553434
62838310	chr15:62838310:G:A	1.92226e-15	-3.33647e-10	-0.65321	0.000262472	-3.33647e-10	-0.510924	0.00026237	-3.33647e-10	-0.512645
62838356	chr15:62838356:G:A	2.97753e-16	-1.27503	-1.24317	2.44152e-05	-1.65457	-1.2313	2.44459e-05	-1.65448	-1.23145
62838454	chr15:62838454:C:T	3.28616e-16	-1.24403	-1.17554	2.68915e-05	-1.63499	-1.15427	2.6923e-05	-1.6349	-1.15452
62838470	chr15:62838470:A:G	2.19127e-16	-2.08315	-0.74167	2.25493e-05	-2.08801	-0.877359	2.25806e-05	-2.08801	-0.877301
62839477	chr15:62839477:G:C	1.54556e-15	-3.33647e-10	-0.871327	0.000162088	-3.33647e-10	-0.992931	0.000162335	-3.33647e-10	-0.992737
62839569	chr15:62839569:C:T	8.9215e-16	-0.163946	-1.25689	6.18924e-05	-0.658193	-1.29748	6.19889e-05	-0.658022	-1.29742
62839776	chr15:62839776:C:T	1.23642e-15	0.137001	-1.23149	0.000136822	0.0209398	-1.18333	0.00013694	0.0210819	-1.18394
62839829	chr15:62839829:C:G	1.09026e-15	-0.209716	-1.01058	0.000116503	-0.22805	-1.0951	0.000116684	-0.22795	-1.09498
62839959	chr15:62839959:T:C	2.2597e-16	-1.50422	-1.28985	2.07384e-05	-1.76623	-1.28286	2.07656e-05	-1.76616	-1.28294
62840040	chr15:62840040:C:T	1.02192e-15	-3.33647e-10	-1.28503	0.000123828	-3.33647e-10	-1.26218	0.000124	-3.33647e-10	-1.26212
62840101	chr15:62840101:G:A	1.09258e-14	-3.33647e-10	1.08441	0.00129393	-3.33647e-10	1.08437	0.00129579	-3.33647e-10	1.08448
62840636	chr15:62840636:C:T	1.07e-15	-3.33647e-10	-1.23906	0.000123633	-3.33647e-10	-1.26375	0.000123798	-3.33647e-10	-1.26375
62840803	chr15:62840803:T:C	1.10968e-15	0.00548335	-1.20812	0.000101173	-0.377518	-1.08672	0.000101221	-0.377363	-1.08773
62840906	chr15:62840906:ATTATGTTGTTCTCAGACACTTTGGC:A	1.12192e-15	-3.33647e-10	-1.19167	0.000128479	-3.33647e-10	-1.2253	0.000128651	-3.33647e-10	-1.2253
62840930	chr15:62840930:G:A	4.17417e-15	-3.33647e-10	0.122202	0.000604219	-3.33647e-10	0.322867	0.000603142	-3.33647e-10	0.319754
62841003	chr15:62841003:A:C	8.92805e-16	-1.4201	-3.12094e-10	0.000162389	-0.991074	-3.12094e-10	0.000162602	-0.991092	-3.12094e-10
62841166	chr15:62841166:C:T	1.22879e-15	-1.10068	-3.12094e-10	9.3779e-05	-1.54013	-3.12094e-10	9.39082e-05	-1.54008	-3.12094e-10
62841235	chr15:62841235:G:C	1.9364e-16	-1.65188	-1.29659	2.21181e-05	-1.68958	-1.2951	2.21485e-05	-1.68955	-1.29508
62841674	chr15:62841674:CACATAAG:C	1.81477e-15	-3.33647e-10	-0.710751	0.000242944	-3.33647e-10	-0.588241	0.000242794	-3.33647e-10	-0.590186
62841948	chr15:62841948:A:G	1.65883e-15	-0.800597	-3.12094e-10	0.000215682	-0.707267	-3.12094e-10	0.000215979	-0.707219	-3.12094e-10
62842168	chr15:62842168:TTTATAAGTTAC:T	2.46552e-15	-3.33647e-10	-0.404311	0.000237371	-3.33647e-10	-0.611446	0.000237758	-3.33647e-10	-0.611144
62842703	chr15:62842703:G:A	5.53614e-16	-0.59912	-1.29888	4.18664e-05	-1.08452	-1.26206	4.19148e-05	-1.08437	-1.26239
62842918	chr15:62842918:C:T	2.69765e-15	-3.33647e-10	-0.314332	0.0002815	-3.33647e-10	-0.440939	0.000281848	-3.33647e-10	-0.441032
62842988	chr15:62842988:T:C	2.29159e-15	-3.33647e-10	-0.477467	0.000232673	-3.33647e-10	-0.631435	0.000233113	-3.33647e-10	-0.630878
62843070	chr15:62843070:A:G	2.07739e-15	-0.575602	-3.12094e-10	0.000278358	-0.452163	-3.12094e-10	0.000278743	-0.452109	-3.12094e-10
62843118	chr15:62843118:G:A	3.43987e-15	-3.33647e-10	-0.0712789	0.000422677	-3.33647e-10	-0.034462	0.000423288	-3.33647e-10	-0.0343453
62843132	chr15:62843132:G:A	1.15639e-15	-3.33647e-10	-1.16141	0.000139936	-3.33647e-10	-1.13989	0.000140107	-3.33647e-10	-1.13999
62843779	chr15:62843779:A:G	3.11213e-16	-1.19812	-1.27588	2.84077e-05	-1.48079	-1.25362	2.84434e-05	-1.4807	-1.25378
62844304	chr15:62844304:G:T	1.20821e-15	-3.33647e-10	-1.11757	0.000133908	-3.33647e-10	-1.18392	0.000134085	-3.33647e-10	-1.18393
62844412	chr15:62844412:G:A	1.34895e-15	-3.33647e-10	-1.00739	0.000147922	-3.33647e-10	-1.08439	0.000148118	-3.33647e-10	-1.08439
62844812	chr15:62844812:T:A	4.65026e-16	-2.07238	-3.12094e-10	5.53109e-05	-2.0681	-3.12094e-10	5.53848e-05	-2.06809	-3.12094e-10
62845605	chr15:62845605:G:A	3.28887e-16	-1.36951	-1.04925	3.2949e-05	-1.49856	-1.08755	3.29849e-05	-1.49848	-1.08787
62845747	chr15:62845747:C:T	1.0221e-15	-3.33647e-10	-1.28485	0.000121209	-3.33647e-10	-1.28356	0.000121366	-3.33647e-10	-1.28359
62845812	chr15:62845812:C:G	4.22631e-16	-0.869461	-1.29851	5.39058e-05	-0.795887	-1.29795	5.39798e-05	-0.795837	-1.29795
62846211	chr15:62846211:A:T	1.46374e-16	-2.0566	-1.17171	1.7502e-05	-2.08487	-1.13388	1.75199e-05	-2.08486	-1.1342
62846803	chr15:62846803:T:C	1.0274e-15	-3.33647e-10	-1.27968	0.000121104	-3.33647e-10	-1.28442	0.000121263	-3.33647e-10	-1.28444
62847081	chr15:62847081:G:A	3.14058e-16	-2.03684	-0.428046	3.47886e-05	-2.08088	-0.450897	3.4839e-05	-2.08088	-0.450782
62847167	chr15:62847167:T:C	5.96782e-16	-0.916728	-0.906188	8.476e-05	-0.823055	-0.818192	8.47772e-05	-0.822966	-0.819407
62847327	chr15:62847327:G:A	3.57584e-16	-1.28568	-1.04941	6.35861e-05	-0.926827	-1.00185	6.36628e-05	-0.926788	-1.00201
62848107	chr15:62848107:T:C	1.62218e-15	-0.822942	-3.12094e-10	0.0002927	-0.401923	-3.12094e-10	0.000293099	-0.40189	-3.12094e-10
62848363	chr15:62848363:A:G	2.84372e-15	-3.33647e-10	-0.261601	0.000410578	-3.33647e-10	-0.0635034	0.000409921	-3.33647e-10	-0.0664354
62848639	chr15:62848639:G:A	1.56537e-15	-3.33647e-10	-0.85859	0.000196675	-3.33647e-10	-0.799518	0.000196925	-3.33647e-10	-0.799577
62848889	chr15:62848889:C:G	1.35215e-15	-3.33647e-10	-1.00501	0.000166002	-3.33647e-10	-0.969068	0.000166224	-3.33647e-10	-0.969061
62848985	chr15:62848985:G:C	2.637e-16	-1.46409	-1.17556	1.98352e-05	-1.92989	-1.16372	1.98587e-05	-1.92985	-1.16391
62849192	chr15:62849192:C:T	8.99671e-16	-1.41244	-3.12094e-10	9.8416e-05	-1.49187	-3.12094e-10	9.85466e-05	-1.49187	-3.12094e-10
62849378	chr15:62849378:A:G	1.64739e-16	-1.84974	-1.26037	2.32278e-05	-1.68765	-1.24807	2.32544e-05	-1.68769	-1.24821
62849507	chr15:62849507:C:T	1.41828e-15	-0.957268	-3.12094e-10	0.000250422	-0.557922	-3.12094e-10	0.000250763	-0.557891	-3.12094e-10
62849561	chr15:62849561:A:C	4.70472e-16	-2.06073	-3.12094e-10	5.71137e-05	-2.03603	-3.12094e-10	5.71894e-05	-2.03603	-3.12094e-10
62849887	chr15:62849887:G:C	2.00359e-15	-3.33647e-10	-0.611774	0.00020932	-3.33647e-10	-0.737204	0.000209578	-3.33647e-10	-0.737301
62849994	chr15:62849994:C:T	1.26774e-15	-3.33647e-10	-1.06948	0.000156829	-3.33647e-10	-1.02591	0.000157032	-3.33647e-10	-1.02595
62850245	chr15:62850245:C:T	1.26109e-15	-3.33647e-10	-1.07473	0.000160182	-3.33647e-10	-1.00476	0.000160197	-3.33647e-10	-1.00599
62850262	chr15:62850262:T:G	5.04448e-16	-0.921195	-1.06981	6.98763e-05	-0.8636	-0.970744	6.9889e-05	-0.863563	-0.971928
62850295	chr15:62850295:G:A	1.47736e-15	-0.916459	-3.12094e-10	0.000261586	-0.514306	-3.12094e-10	0.000261942	-0.514274	-3.12094e-10
62850446	chr15:62850446:G:A	1.31798e-15	-3.33647e-10	-1.03061	0.000142057	-3.33647e-10	-1.12484	0.000142241	-3.33647e-10	-1.12488
62850513	chr15:62850513:A:G	1.61836e-15	-0.825302	-3.12094e-10	0.000291757	-0.405148	-3.12094e-10	0.000292155	-0.405115	-3.12094e-10
62850612	chr15:62850612:A:G	6.1059e-16	-1.80004	-3.12094e-10	9.66108e-05	-1.51038	-3.12094e-10	9.67409e-05	-1.51036	-3.12094e-10
62850949	chr15:62850949:T:G	4.62341e-16	-2.07816	-3.12094e-10	6.26653e-05	-1.94326	-3.12094e-10	6.27491e-05	-1.94325	-3.12094e-10
62851052	chr15:62851052:G:A	3.35373e-14	2.28697	-0.081023	0.00717905	2.62056	0.177296	0.00716764	2.62069	0.174245
62851339	chr15:62851339:A:G	1.28208e-15	0.0817138	-1.13994	0.000193511	0.176859	-0.992594	0.000193553	0.176909	-0.993755
62851911	chr15:62851911:G:A	1.09428e-15	-3.33647e-10	-1.21662	0.000125769	-3.33647e-10	-1.24663	0.000125932	-3.33647e-10	-1.24666
62851913	chr15:62851913:C:A	1.7326e-15	-0.757091	-3.12094e-10	0.000313987	-0.331719	-3.12094e-10	0.000314415	-0.331686	-3.12094e-10
62851954	chr15:62851954:C:G	1.14146e-15	-3.33647e-10	-1.1744	0.000140594	-3.33647e-10	-1.13519	0.00014078	-3.33647e-10	-1.1352
62851995	chr15:62851995:A:G	1.42612e-15	-0.951752	-3.12094e-10	0.000103104	-1.44533	-3.12094e-10	0.000103249	-1.44526	-3.12094e-10
62852037	chr15:62852037:C:T	1.6728e-16	-2.08026	-1.01454	1.73997e-05	-2.08551	-1.1391	1.74314e-05	-2.0855	-1.13862
62852883	chr15:62852883:AAG:A	3.81282e-15	-3.33647e-10	0.0316561	0.000551684	-3.33647e-10	0.231905	0.000550659	-3.33647e-10	0.228717
62852931	chr15:62852931:G:A	4.86504e-16	-1.01185	-1.01537	5.84663e-05	-1.08997	-0.922654	5.85235e-05	-1.08988	-0.923086
62853214	chr15:62853214:C:T	1.45605e-15	-3.33647e-10	-0.930984	0.000175991	-3.33647e-10	-0.910638	0.000176257	-3.33647e-10	-0.910453
62853240	chr15:62853240:C:T	1.45832e-15	-3.33647e-10	-0.929428	0.000172948	-3.33647e-10	-0.928079	0.000173145	-3.33647e-10	-0.928272
62853377	chr15:62853377:A:G	9.16975e-16	-1.74437	0.350986	8.76877e-05	-1.87482	0.267528	8.77347e-05	-1.8748	0.266716
62853575	chr15:62853575:A:G	2.20683e-16	-2.0871	-0.730643	3.09379e-05	-2.05805	-0.591041	3.0929e-05	-2.05803	-0.592674
62853770	chr15:62853770:A:G	4.9058e-16	-1.99841	-0.0204682	7.29501e-05	-1.94554	0.154242	7.28558e-05	-1.9455	0.151584
62854089	chr15:62854089:G:A	1.83469e-16	-1.70353	-1.29889	2.34152e-05	-1.6314	-1.29629	2.34475e-05	-1.63132	-1.29632
62854151	chr15:62854151:C:T	3.55625e-16	-2.02551	-0.315077	5.04869e-05	-1.98267	-0.176685	5.04376e-05	-1.98264	-0.179023
62854337	chr15:62854337:C:T	4.49305e-15	-3.33647e-10	0.19582	0.000668927	-3.33647e-10	0.424605	0.000667478	-3.33647e-10	0.421108
62854481	chr15:62854481:A:G	1.78788e-16	-1.76234	-1.26592	1.97188e-05	-1.88267	-1.21683	1.9736e-05	-1.88269	-1.21727
62854569	chr15:62854569:A:G	1.15239e-15	-3.33647e-10	-1.16488	0.000135029	-3.33647e-10	-1.17558	0.00013521	-3.33647e-10	-1.17557
62854661	chr15:62854661:A:G	1.71532e-15	-3.33647e-10	-0.767114	0.000195104	-3.33647e-10	-0.807539	0.000195345	-3.33647e-10	-0.807632
62854803	chr15:62854803:C:T	2.90299e-15	-0.24097	-3.12094e-10	0.00049897	0.131476	-3.12094e-10	0.00049965	0.131509	-3.12094e-10
62855293	chr15:62855293:G:A	1.59522e-16	-2.00252	-1.13977	1.75114e-05	-2.09746	-1.12075	1.75313e-05	-2.09746	-1.12096
62855367	chr15:62855367:G:A	5.52097e-16	-1.28794	-0.612809	6.96883e-05	-1.27486	-0.562178	6.97957e-05	-1.27485	-0.561975
62855385	chr15:62855385:C:T	9.82688e-16	-1.32418	-3.12094e-10	0.000153446	-1.04772	-3.12094e-10	0.000153653	-1.0477	-3.12094e-10
62855408	chr15:62855408:G:T	9.90583e-16	-1.31617	-3.12094e-10	0.000154915	-1.03819	-3.12094e-10	0.000155124	-1.03817	-3.12094e-10
62855409	chr15:62855409:C:T	9.9195e-16	-1.31479	-3.12094e-10	0.000155264	-1.03595	-3.12094e-10	0.000155473	-1.03593	-3.12094e-10
62857091	chr15:62857091:G:A	1.0077e-15	-3.33647e-10	-1.29904	0.000120599	-3.33647e-10	-1.2886	0.00012076	-3.33647e-10	-1.2886
62857308	chr15:62857308:TG:T	7.64838e-15	-3.33647e-10	0.727781	0.000723497	-3.33647e-10	0.503026	0.000724223	-3.33647e-10	0.502701
62857333	chr15:62857333:A:G	1.51673e-16	-2.06523	-1.12751	1.68175e-05	-2.09018	-1.16847	1.68425e-05	-2.09017	-1.16832
62857573	chr15:62857573:A:G	1.00775e-15	-3.33647e-10	-1.29899	0.00011926	-3.33647e-10	-1.29976	0.00011942	-3.33647e-10	-1.29975
62857670	chr15:62857670:T:G	2.07574e-16	-1.74612	-1.13286	1.96435e-05	-1.97995	-1.12337	1.96661e-05	-1.97991	-1.12359
62858280	chr15:62858280:T:C	1.48647e-15	-3.33647e-10	-0.910311	0.000165278	-3.33647e-10	-0.973439	0.000165483	-3.33647e-10	-0.973532
62858586	chr15:62858586:C:A	3.54573e-15	-3.33647e-10	-0.0409679	0.000409414	-3.33647e-10	-0.0663432	0.000409891	-3.33647e-10	-0.0665077
62858846	chr15:62858846:T:C	1.00865e-15	-3.33647e-10	-1.2981	0.000119375	-3.33647e-10	-1.2988	0.000119534	-3.33647e-10	-1.2988
62858924	chr15:62858924:T:C	3.81204e-16	-0.971216	-1.29992	4.5154e-05	-0.971329	-1.29966	4.52151e-05	-0.971312	-1.29966
62859377	chr15:62859377:C:A	2.43837e-16	-2.09559	-0.622382	2.80188e-05	-2.09339	-0.654803	2.80391e-05	-2.0934	-0.655399
62859384	chr15:62859384:C:T	1.67206e-14	-3.33647e-10	1.50993	0.00215168	-3.33647e-10	1.59294	0.00215527	-3.33647e-10	1.59327
62859396	chr15:62859396:C:A	2.22008e-16	-2.09315	-0.718598	2.5228e-05	-2.09147	-0.76165	2.52474e-05	-2.09147	-0.762201
62859620	chr15:62859620:G:A	2.67468e-15	-0.322883	-3.12094e-10	0.000456705	0.0429673	-3.12094e-10	0.000457327	0.0429993	-3.12094e-10
62859763	chr15:62859763:T:C	1.01159e-15	-3.33647e-10	-1.29519	0.000119662	-3.33647e-10	-1.2964	0.000119821	-3.33647e-10	-1.2964
62859850	chr15:62859850:G:A	2.94855e-16	-2.05045	-0.477531	3.339e-05	-2.03676	-0.536053	3.34154e-05	-2.03674	-0.536644
62860126	chr15:62860126:T:C	1.79524e-16	-1.72605	-1.29811	2.6028e-05	-1.52875	-1.29314	2.60625e-05	-1.52873	-1.29318
62860367	chr15:62860367:A:G	1.81546e-16	-1.87495	-1.13801	2.21146e-05	-1.76512	-1.21971	2.21496e-05	-1.76512	-1.21946
62860410	chr15:62860410:A:G	1.82206e-16	-1.72504	-1.2843	2.64944e-05	-1.51124	-1.2929	2.6531e-05	-1.51121	-1.29287
62860707	chr15:62860707:C:T	1.33607e-15	-1.01698	-3.12094e-10	0.000166397	-0.966691	-3.12094e-10	0.00016662	-0.966684	-3.12094e-10
62860816	chr15:62860816:T:G	6.19854e-16	-1.02901	-0.755978	4.79555e-05	-1.41145	-0.799352	4.80182e-05	-1.41137	-0.799445
62861185	chr15:62861185:A:G	2.10676e-16	-1.59941	-1.26473	1.8394e-05	-1.90238	-1.26667	1.84175e-05	-1.90234	-1.26676
62861416	chr15:62861416:C:T	4.24119e-16	-1.71397	-0.450484	5.53271e-05	-1.61877	-0.449038	5.53591e-05	-1.6187	-0.449855
62861583	chr15:62861583:G:A	3.93598e-16	-1.03984	-1.1993	4.23835e-05	-1.08275	-1.25156	4.2443e-05	-1.08272	-1.25152
62861609	chr15:62861609:A:G	2.67795e-15	-0.321661	-3.12094e-10	0.000459597	0.0492796	-3.12094e-10	0.000460223	0.0493119	-3.12094e-10
62861716	chr15:62861716:T:C	7.4482e-16	-1.60132	-3.12094e-10	6.69643e-05	-1.87691	-3.12094e-10	6.70558e-05	-1.87687	-3.12094e-10
62861848	chr15:62861848:C:T	8.04778e-16	-0.240534	-1.28337	0.000115139	-0.037156	-1.29777	0.0001153	-0.0370926	-1.29777
62862186	chr15:62862186:G:A	1.0164e-15	-3.33647e-10	-1.29045	0.000122628	-3.33647e-10	-1.27191	0.000122792	-3.33647e-10	-1.27191
62862216	chr15:62862216:A:C	2.16501e-16	-1.53899	-1.29788	1.84671e-05	-1.86527	-1.29981	1.84923e-05	-1.86523	-1.29982
62862300	chr15:62862300:C:T	6.1671e-16	-1.65018	-0.139887	7.61272e-05	-1.62058	-0.128081	7.61661e-05	-1.62051	-0.128969
62862407	chr15:62862407:C:T	2.11812e-15	-3.33647e-10	-0.556184	0.000219321	-3.33647e-10	-0.690535	0.000219585	-3.33647e-10	-0.690661
62862473	chr15:62862473:T:A	2.02952e-16	-1.72783	-1.17367	2.35341e-05	-1.85052	-1.0721	2.35492e-05	-1.85053	-1.07277
62862571	chr15:62862571:G:A	3.65243e-15	-3.33647e-10	-0.0113206	0.000421533	-3.33647e-10	-0.0371733	0.000422023	-3.33647e-10	-0.0373388
62862586	chr15:62862586:G:A	1.48314e-16	-2.09978	-1.11535	1.692e-05	-2.09904	-1.15354	1.69447e-05	-2.09904	-1.15341
62863137	chr15:62863137:C:T	9.93073e-16	-1.31366	-3.12094e-10	0.000156898	-1.02547	-3.12094e-10	0.00015711	-1.02545	-3.12094e-10
62863152	chr15:62863152:C:T	1.0429e-15	-3.33647e-10	-1.26471	0.00012204	-3.33647e-10	-1.27672	0.000122207	-3.33647e-10	-1.27668
62863353	chr15:62863353:C:G	1.03397e-15	-1.27331	-3.12094e-10	0.00016447	-0.978345	-3.12094e-10	0.000164692	-0.978324	-3.12094e-10
62863492	chr15:62863492:C:T	1.01919e-15	-1.63994	0.352237	0.00012637	-1.60657	0.364714	0.000126406	-1.6065	0.363599
62863648	chr15:62863648:C:G	2.82735e-15	-0.267371	-3.12094e-10	0.000481773	0.096403	-3.12094e-10	0.000482426	0.0964291	-3.12094e-10
62863776	chr15:62863776:A:G	1.0015e-15	-1.64083	0.335622	0.000124071	-1.60794	0.347725	0.000124108	-1.60787	0.346618
62863783	chr15:62863783:CCAG:C	1.33934e-15	-3.33647e-10	-1.01454	0.000166248	-3.33647e-10	-0.967588	0.000166472	-3.33647e-10	-0.967569
62863787	chr15:62863787:A:T	1.33789e-15	-3.33647e-10	-1.01562	0.000166054	-3.33647e-10	-0.968758	0.000166278	-3.33647e-10	-0.968738
62863887	chr15:62863887:T:C	3.42134e-15	-3.33647e-10	-0.0766804	0.000394414	-3.33647e-10	-0.10367	0.000394874	-3.33647e-10	-0.103832
62863951	chr15:62863951:A:T	2.49231e-16	-2.03752	-0.658564	2.70988e-05	-2.07526	-0.706318	2.71134e-05	-2.07527	-0.707103
62864326	chr15:62864326:A:C	4.04034e-16	-1.7879	-0.425071	5.26159e-05	-1.70183	-0.416222	5.26455e-05	-1.70177	-0.41705
62864330	chr15:62864330:CT:C	1.48732e-15	-3.33647e-10	-0.909737	0.000181189	-3.33647e-10	-0.881529	0.000181465	-3.33647e-10	-0.881337
62864570	chr15:62864570:C:T	4.35913e-16	-1.82146	-0.315569	5.6696e-05	-1.74166	-0.301709	5.67248e-05	-1.7416	-0.302587
62864895	chr15:62864895:A:C	1.167e-15	-1.15228	-3.12094e-10	0.000186237	-0.85405	-3.12094e-10	0.000186489	-0.854029	-3.12094e-10
62864981	chr15:62864981:T:C	5.40584e-16	-0.969145	-0.952673	3.90785e-05	-1.39061	-1.02488	3.91303e-05	-1.39054	-1.02496
62865180	chr15:62865180:G:A	2.54274e-15	-0.373472	-3.12094e-10	0.000361203	-0.191631	-3.12094e-10	0.000361685	-0.191626	-3.12094e-10
62865447	chr15:62865447:A:G	1.46543e-16	-2.07994	-1.1472	1.65656e-05	-2.09617	-1.17757	1.65896e-05	-2.09616	-1.17746
62865757	chr15:62865757:A:C	2.85377e-15	0.0933115	-0.351383	0.000166912	-0.4796	-0.484004	0.000167092	-0.47947	-0.484385
62866020	chr15:62866020:A:C	3.37074e-16	-1.38084	-1.01333	3.81988e-05	-1.40817	-1.0301	3.8255e-05	-1.40815	-1.02997
62866023	chr15:62866023:C:T	3.86239e-16	-1.84638	-0.411635	4.55131e-05	-1.85922	-0.40385	4.55391e-05	-1.85917	-0.404658
62866347	chr15:62866347:C:T	2.51669e-16	-2.03608	-0.650272	2.76189e-05	-2.03487	-0.727703	2.76405e-05	-2.03484	-0.728273
62866415	chr15:62866415:T:C	2.88809e-16	-1.9829	-0.565805	3.16067e-05	-2.06788	-0.559825	3.1653e-05	-2.06787	-0.559691
62866691	chr15:62866691:T:A	1.51286e-16	-2.05122	-1.14407	1.6752e-05	-2.08073	-1.18182	1.67769e-05	-2.08073	-1.18167
62866940	chr15:62866940:G:A	2.69424e-16	-2.0112	-0.606984	3.03812e-05	-2.01908	-0.648169	3.04047e-05	-2.01905	-0.648747
62867003	chr15:62867003:G:A	1.05736e-15	-3.33647e-10	-1.25094	0.00012371	-3.33647e-10	-1.26313	0.000123873	-3.33647e-10	-1.26314
62867117	chr15:62867117:C:A	1.04619e-15	-3.33647e-10	-1.26156	0.000122884	-3.33647e-10	-1.26983	0.000123041	-3.33647e-10	-1.26988
62867373	chr15:62867373:A:G	3.51543e-16	-2.1008	-0.251331	3.90766e-05	-2.07781	-0.337734	3.90927e-05	-2.07781	-0.338656
62867486	chr15:62867486:T:C	3.43228e-16	-2.10091	-0.275165	3.81516e-05	-2.07853	-0.36097	3.81682e-05	-2.07853	-0.361866
62867489	chr15:62867489:T:C	3.47291e-16	-2.10068	-0.263621	3.86603e-05	-2.07606	-0.350194	3.8677e-05	-2.07606	-0.351096
62867998	chr15:62867998:A:G	2.42903e-16	-2.04473	-0.677074	2.9014e-05	-1.99384	-0.719455	2.90307e-05	-1.99382	-0.720226
62868102	chr15:62868102:A:G	1.63579e-16	-2.10005	-1.01712	1.89904e-05	-2.08639	-1.05075	1.90186e-05	-2.0864	-1.05059
62868219	chr15:62868219:TC:T	1.37941e-16	-1.99407	-1.29356	1.54489e-05	-2.04573	-1.2978	1.547e-05	-2.04572	-1.29777
62868336	chr15:62868336:G:C	4.67953e-16	-2.0661	-3.12094e-10	5.35481e-05	-2.10049	-3.12094e-10	5.36193e-05	-2.10049	-3.12094e-10
62868505	chr15:62868505:G:A	5.36298e-16	-1.87287	-0.0569115	6.10594e-05	-1.85596	-0.11326	6.10874e-05	-1.85593	-0.114161
62868863	chr15:62868863:A:G	1.88583e-16	-2.09966	-0.875269	2.15689e-05	-2.09532	-0.914501	2.1585e-05	-2.09531	-0.915085
62869339	chr15:62869339:C:T	1.76841e-16	-1.96702	-1.0722	2.30168e-05	-1.84442	-1.10043	2.30525e-05	-1.84442	-1.1002
62869346	chr15:62869346:A:G	1.94588e-16	-1.6477	-1.29589	2.77769e-05	-1.45742	-1.29945	2.78146e-05	-1.4574	-1.29944
62869375	chr15:62869375:A:G	1.01684e-15	-3.33647e-10	-1.29001	0.000119903	-3.33647e-10	-1.29439	0.000120064	-3.33647e-10	-1.29437
62869501	chr15:62869501:A:G	1.34521e-16	-2.03963	-1.27312	1.6296e-05	-1.99277	-1.29739	1.63184e-05	-1.99276	-1.29734
62869632	chr15:62869632:A:G	2.0759e-16	-1.81135	-1.06755	2.88699e-05	-1.64226	-1.07601	2.89135e-05	-1.64227	-1.07582
62869738	chr15:62869738:T:C	1.10178e-15	-3.33647e-10	-1.20978	0.000123441	-3.33647e-10	-1.2653	0.000123628	-3.33647e-10	-1.26512
62869844	chr15:62869844:G:C	1.02134e-15	-3.33647e-10	-1.2856	0.000120481	-3.33647e-10	-1.28957	0.000120646	-3.33647e-10	-1.28954
62869889	chr15:62869889:C:T	4.72351e-16	-2.05675	-3.12094e-10	5.36478e-05	-2.09863	-3.12094e-10	5.37191e-05	-2.09863	-3.12094e-10
62869912	chr15:62869912:A:G	4.7951e-16	-2.0417	-3.12094e-10	5.38665e-05	-2.09456	-3.12094e-10	5.39381e-05	-2.09456	-3.12094e-10
62869953	chr15:62869953:A:G	6.12368e-16	-1.79713	-3.12094e-10	7.44104e-05	-1.77147	-3.12094e-10	7.45088e-05	-1.77148	-3.12094e-10
62870045	chr15:62870045:G:A	9.18566e-16	-1.39165	-3.12094e-10	9.11923e-05	-1.5681	-3.12094e-10	9.13206e-05	-1.56802	-3.12094e-10
62870118	chr15:62870118:T:C	2.22317e-16	-1.70988	-1.10049	2.09382e-05	-1.96715	-1.07235	2.09613e-05	-1.96712	-1.0726
62870202	chr15:62870202:A:T	1.68829e-15	-3.33647e-10	-0.782995	0.000205261	-3.33647e-10	-0.756787	0.000205579	-3.33647e-10	-0.756568
62870328	chr15:62870328:T:C	1.66336e-16	-2.09938	-1.00108	1.9136e-05	-2.09398	-1.03552	1.91522e-05	-2.09398	-1.03601
62870367	chr15:62870367:A:G	1.64608e-15	-3.33647e-10	-0.808317	0.000200006	-3.33647e-10	-0.782722	0.000200315	-3.33647e-10	-0.782509
62870373	chr15:62870373:TTTTTATGA:T	1.20762e-15	-3.33647e-10	-1.11807	0.000143609	-3.33647e-10	-1.11398	0.000143809	-3.33647e-10	-1.11391
62870424	chr15:62870424:G:GTTTTATGA	4.13422e-16	-0.890568	-1.29943	6.61348e-05	-0.589424	-1.29995	6.62247e-05	-0.589393	-1.29995
62870480	chr15:62870480:TA:T	1.78655e-16	-1.80301	-1.226	2.56077e-05	-1.62968	-1.2085	2.56406e-05	-1.62965	-1.20857
62870572	chr15:62870572:T:C	1.01083e-15	-3.33647e-10	-1.29594	0.000119751	-3.33647e-10	-1.29566	0.000119909	-3.33647e-10	-1.29566
62870581	chr15:62870581:C:T	1.02023e-15	-3.33647e-10	-1.28669	0.000122122	-3.33647e-10	-1.27605	0.000122284	-3.33647e-10	-1.27606
62870680	chr15:62870680:G:A	5.32823e-16	-1.93628	-3.12094e-10	6.49445e-05	-1.90754	-3.12094e-10	6.50305e-05	-1.90754	-3.12094e-10
62870933	chr15:62870933:T:A	1.82316e-16	-2.10099	-0.907731	2.07527e-05	-2.0988	-0.949597	2.07694e-05	-2.0988	-0.950122
62871082	chr15:62871082:G:C	2.49997e-16	-1.39691	-1.29612	2.89785e-05	-1.4169	-1.29762	2.90184e-05	-1.4168	-1.29767
62871174	chr15:62871174:A:G	1.67625e-16	-2.10099	-0.991748	1.9163e-05	-2.09867	-1.02942	1.91796e-05	-2.09866	-1.02989
62871209	chr15:62871209:A:T	2.14755e-16	-2.09237	-0.752598	2.56648e-05	-2.07105	-0.764907	2.57052e-05	-2.07105	-0.764652
62871447	chr15:62871447:G:A	2.81172e-16	-2.09606	-0.479436	3.39961e-05	-2.07965	-0.475175	3.40556e-05	-2.07965	-0.474751
62871588	chr15:62871588:T:C	2.12786e-15	-3.33647e-10	-0.551598	0.000258798	-3.33647e-10	-0.525023	0.000259208	-3.33647e-10	-0.524769
62871828	chr15:62871828:T:C	2.12786e-15	-3.33647e-10	-0.551598	0.000258798	-3.33647e-10	-0.525023	0.000259208	-3.33647e-10	-0.524769
62871834	chr15:62871834:T:C	2.01549e-16	-2.0882	-0.820231	2.4215e-05	-2.06331	-0.830793	2.42526e-05	-2.06331	-0.83056
62872084	chr15:62872084:T:A	1.05275e-15	-3.33647e-10	-1.25531	0.0001247	-3.33647e-10	-1.25516	0.000124862	-3.33647e-10	-1.25519
62872108	chr15:62872108:C:T	1.00957e-15	-3.33647e-10	-1.29718	0.000119397	-3.33647e-10	-1.29862	0.000119554	-3.33647e-10	-1.29863
62872111	chr15:62872111:T:C	2.9744e-16	-1.50977	-1.00948	3.50034e-05	-1.51944	-1.00618	3.50544e-05	-1.51944	-1.00606
62872274	chr15:62872274:A:T	1.95581e-16	-1.91402	-1.02447	2.17485e-05	-1.93889	-1.06263	2.17678e-05	-1.93891	-1.06306
62872384	chr15:62872384:AT:A	2.60489e-16	-2.10053	-0.551379	3.12288e-05	-2.09165	-0.548079	3.12828e-05	-2.09165	-0.547676
62872853	chr15:62872853:T:TG	1.43638e-16	-1.96466	-1.28251	1.66651e-05	-1.98286	-1.2849	1.66872e-05	-1.98282	-1.28494
62872887	chr15:62872887:C:T	1.84405e-16	-2.0211	-0.976238	2.07205e-05	-2.03482	-1.01513	2.07377e-05	-2.03483	-1.01561
62873087	chr15:62873087:T:C	1.75817e-16	-1.80879	-1.23623	1.87e-05	-1.89839	-1.25416	1.87204e-05	-1.89842	-1.25437
62873644	chr15:62873644:C:T	2.65491e-16	-2.09713	-0.53576	3.19796e-05	-2.08299	-0.53298	3.20352e-05	-2.08299	-0.53257
62874027	chr15:62874027:C:T	1.18015e-15	-3.33647e-10	-1.14107	0.000140954	-3.33647e-10	-1.13264	0.000141159	-3.33647e-10	-1.13251
62874151	chr15:62874151:C:A	1.0489e-15	-3.33647e-10	-1.25897	0.000124359	-3.33647e-10	-1.2579	0.000124521	-3.33647e-10	-1.25792
62874250	chr15:62874250:T:C	1.09367e-15	-3.33647e-10	-1.21717	0.000124929	-3.33647e-10	-1.25332	0.000125113	-3.33647e-10	-1.25318
62874275	chr15:62874275:T:C	1.08835e-15	-3.33647e-10	-1.22205	0.000122645	-3.33647e-10	-1.27178	0.000122828	-3.33647e-10	-1.27161
62874409	chr15:62874409:T:C	4.81417e-16	-1.67914	-0.358594	4.84558e-05	-1.95697	-0.243447	4.8502e-05	-1.95694	-0.243857
62874826	chr15:62874826:C:T	1.25482e-15	-3.33647e-10	-1.07972	0.000155596	-3.33647e-10	-1.0338	0.000155805	-3.33647e-10	-1.03379
62875285	chr15:62875285:G:A	1.60638e-16	-2.00316	-1.13216	1.7701e-05	-2.04492	-1.16253	1.77184e-05	-2.04493	-1.16286
62875605	chr15:62875605:G:GAC	2.17986e-16	-1.9131	-0.91694	2.26613e-05	-2.07008	-0.890333	2.26942e-05	-2.07008	-0.890216
62875704	chr15:62875704:C:T	2.25805e-16	-1.89699	-0.897806	2.3256e-05	-2.06317	-0.871338	2.32898e-05	-2.06317	-0.871218
62875895	chr15:62875895:G:A	1.02205e-15	-3.33647e-10	-1.2849	0.000120912	-3.33647e-10	-1.28601	0.000121071	-3.33647e-10	-1.28602
62875931	chr15:62875931:A:G	2.12575e-16	-1.88878	-0.966388	2.17677e-05	-2.05911	-0.941528	2.17991e-05	-2.05911	-0.941418
62876108	chr15:62876108:G:GTC	2.15893e-16	-1.92284	-0.916844	2.25892e-05	-2.07341	-0.89019	2.26219e-05	-2.07341	-0.890073
62876319	chr15:62876319:A:G	2.17854e-16	-1.91302	-0.917624	2.2655e-05	-2.06968	-0.891008	2.26878e-05	-2.06968	-0.890891
62876331	chr15:62876331:A:G	2.13323e-16	-1.90621	-0.945449	2.20784e-05	-2.0666	-0.919871	2.21103e-05	-2.0666	-0.919758
62876346	chr15:62876346:T:C	2.11893e-16	-1.56827	-1.29011	1.88114e-05	-1.88209	-1.26452	1.88372e-05	-1.88207	-1.26449
62876391	chr15:62876391:G:C	1.27863e-15	-3.33647e-10	-1.06092	0.000139194	-3.33647e-10	-1.1452	0.000139422	-3.33647e-10	-1.1449
62876408	chr15:62876408:C:T	1.27989e-15	-3.33647e-10	-1.05994	0.000159038	-3.33647e-10	-1.01193	0.000159251	-3.33647e-10	-1.01192
62876458	chr15:62876458:A:G	2.1483e-16	-1.92768	-0.91694	2.2543e-05	-2.07531	-0.890333	2.25757e-05	-2.07531	-0.890216
62876551	chr15:62876551:T:C	2.20794e-16	-1.89962	-0.917622	2.27878e-05	-2.06384	-0.891009	2.28208e-05	-2.06383	-0.890892
62876561	chr15:62876561:A:C	2.17778e-16	-1.91428	-0.916712	2.26689e-05	-2.06998	-0.890101	2.27017e-05	-2.06997	-0.889984
62876721	chr15:62876721:A:G	2.21212e-16	-1.89891	-0.916438	2.28252e-05	-2.06335	-0.889854	2.28583e-05	-2.06335	-0.889736
62876857	chr15:62876857:T:C	2.14938e-16	-1.94782	-0.896298	2.28546e-05	-2.08371	-0.868208	2.28878e-05	-2.08371	-0.868087
62876906	chr15:62876906:C:T	2.55925e-15	-3.33647e-10	-0.366997	0.000331075	-3.33647e-10	-0.278727	0.000331494	-3.33647e-10	-0.278789
62877219	chr15:62877219:G:A	2.29768e-16	-1.88344	-0.893961	2.35391e-05	-2.05662	-0.865789	2.35733e-05	-2.05662	-0.865668
62877401	chr15:62877401:A:G	2.9595e-16	-1.8664	-0.657882	3.0757e-05	-2.04135	-0.613599	3.08036e-05	-2.04135	-0.613416
62877437	chr15:62877437:T:G	2.50601e-16	-1.66344	-1.02717	2.38743e-05	-1.90956	-0.998706	2.39091e-05	-1.90956	-0.998584
62877470	chr15:62877470:CT:C	1.08379e-15	-3.33647e-10	-1.22625	0.000132173	-3.33647e-10	-1.19696	0.000132353	-3.33647e-10	-1.19693
62877540	chr15:62877540:T:C	2.26679e-16	-1.87873	-0.912205	2.37247e-05	-2.04879	-0.865765	2.37602e-05	-2.04879	-0.865598
62877593	chr15:62877593:G:A	2.53876e-16	-1.38483	-1.29279	2.58223e-05	-1.58084	-1.24899	2.58533e-05	-1.58074	-1.24922
62877676	chr15:62877676:CATGG:C	1.85034e-16	-1.90051	-1.09341	2.39822e-05	-1.88565	-1.01811	2.40003e-05	-1.8856	-1.01873
62877770	chr15:62877770:T:C	1.3346e-16	-2.04437	-1.2763	1.66019e-05	-1.98461	-1.28694	1.66268e-05	-1.98458	-1.2868
62877822	chr15:62877822:G:A	1.00975e-15	-3.33647e-10	-1.29701	0.000119261	-3.33647e-10	-1.29975	0.00011942	-3.33647e-10	-1.29975
62877975	chr15:62877975:A:G	1.95664e-16	-1.93907	-0.998996	2.51542e-05	-1.89034	-0.965707	2.51705e-05	-1.8903	-0.966427
62878527	chr15:62878527:G:A	7.24677e-16	-1.62874	-3.12094e-10	0.000108785	-1.39169	-3.12094e-10	0.00010893	-1.3917	-3.12094e-10
62878677	chr15:62878677:A:C	1.29095e-15	-3.33647e-10	-1.05133	0.000161355	-3.33647e-10	-0.997463	0.000161569	-3.33647e-10	-0.997468
62878774	chr15:62878774:G:A	5.99478e-16	-1.81841	-3.12094e-10	5.86511e-05	-2.00946	-3.12094e-10	5.873e-05	-2.00945	-3.12094e-10
62878810	chr15:62878810:A:T	1.73804e-16	-1.93839	-1.11815	2.17902e-05	-1.89543	-1.10418	2.18082e-05	-1.89539	-1.10472
62878881	chr15:62878881:A:C	2.53389e-16	-1.78006	-0.899478	3.0347e-05	-1.80421	-0.864166	3.03652e-05	-1.80416	-0.864941
62878921	chr15:62878921:C:T	2.39408e-16	-1.81271	-0.923585	2.87836e-05	-1.83566	-0.885604	2.88015e-05	-1.83562	-0.886356
62878934	chr15:62878934:G:A	1.69996e-16	-1.93797	-1.14072	2.13036e-05	-1.8948	-1.1274	2.13219e-05	-1.89476	-1.12791
62879390	chr15:62879390:T:G	1.48512e-16	-2.09803	-1.11577	1.68557e-05	-2.08021	-1.17617	1.68721e-05	-2.0802	-1.17654
62879430	chr15:62879430:T:C	1.76687e-16	-1.92122	-1.11887	2.22065e-05	-1.87584	-1.10485	2.22248e-05	-1.8758	-1.10539
62879555	chr15:62879555:A:C	1.80824e-16	-1.89577	-1.12118	2.28078e-05	-1.84692	-1.10705	2.28267e-05	-1.84688	-1.10759
62879679	chr15:62879679:T:C	1.88303e-16	-1.85788	-1.11853	2.39742e-05	-1.7998	-1.10429	2.39941e-05	-1.79976	-1.10483
62879794	chr15:62879794:A:G	2.61502e-16	-1.75934	-0.888682	3.14509e-05	-1.78274	-0.849898	3.14695e-05	-1.78269	-0.850687
62879913	chr15:62879913:T:C	2.21214e-16	-1.93909	-0.876244	2.73935e-05	-1.88785	-0.882909	2.74088e-05	-1.88782	-0.883719
62879953	chr15:62879953:A:T	1.80425e-16	-1.88852	-1.13063	1.86997e-05	-2.05197	-1.1006	1.8727e-05	-2.05196	-1.10047
62880268	chr15:62880268:G:A	2.16596e-16	-2.09824	-0.738195	2.33441e-05	-2.09165	-0.83908	2.33602e-05	-2.09164	-0.839724
62880941	chr15:62880941:G:A	1.03393e-15	-3.33647e-10	-1.27334	0.000123339	-3.33647e-10	-1.26614	0.000123494	-3.33647e-10	-1.26621
62881066	chr15:62881066:T:G	1.1401e-15	-3.33647e-10	-1.1756	0.000137384	-3.33647e-10	-1.15829	0.000137574	-3.33647e-10	-1.15824
62881073	chr15:62881073:C:T	1.08908e-15	-3.33647e-10	-1.22138	0.000136958	-3.33647e-10	-1.1614	0.000137146	-3.33647e-10	-1.16135
62881111	chr15:62881111:G:A	1.03207e-15	-3.33647e-10	-1.27515	0.000126492	-3.33647e-10	-1.24089	0.000126665	-3.33647e-10	-1.24085
62881128	chr15:62881128:T:C	1.01255e-15	-3.33647e-10	-1.29424	0.000119273	-3.33647e-10	-1.29965	0.000119432	-3.33647e-10	-1.29966
62881567	chr15:62881567:A:G	3.35877e-16	-1.65864	-0.739086	3.62735e-05	-1.83644	-0.653548	3.62968e-05	-1.83637	-0.654298
62881732	chr15:62881732:G:A	1.48505e-16	-2.04275	-1.1711	1.80142e-05	-2.03588	-1.15403	1.80301e-05	-2.03586	-1.1545
62881848	chr15:62881848:G:T	4.86625e-16	-2.02697	-3.12094e-10	6.10603e-05	-1.96921	-3.12094e-10	6.11415e-05	-1.96921	-3.12094e-10
62882146	chr15:62882146:C:T	1.00765e-15	-3.33647e-10	-1.29909	0.00011948	-3.33647e-10	-1.29792	0.000119638	-3.33647e-10	-1.29793
62883162	chr15:62883162:C:T	1.00925e-15	-3.33647e-10	-1.2975	0.000119665	-3.33647e-10	-1.29637	0.000119824	-3.33647e-10	-1.29638
62883908	chr15:62883908:C:G	4.51994e-16	-2.1008	-3.12094e-10	5.47491e-05	-2.07831	-3.12094e-10	5.48217e-05	-2.07831	-3.12094e-10
62884004	chr15:62884004:G:A	1.04345e-15	-3.33647e-10	-1.26418	0.000121567	-3.33647e-10	-1.28061	0.00012173	-3.33647e-10	-1.28059
62884080	chr15:62884080:G:A	1.22379e-15	-3.33647e-10	-1.10476	0.000140882	-3.33647e-10	-1.13315	0.000141052	-3.33647e-10	-1.13327
62884121	chr15:62884121:T:A	1.22048e-15	-3.33647e-10	-1.10747	0.000140542	-3.33647e-10	-1.13557	0.000140712	-3.33647e-10	-1.13569
62884395	chr15:62884395:T:C	3.23815e-16	-1.27641	-1.15788	3.21103e-05	-1.50291	-1.10899	3.21581e-05	-1.50289	-1.10885
62884408	chr15:62884408:G:A	4.57806e-16	-2.08802	-3.12094e-10	5.70246e-05	-2.03759	-3.12094e-10	5.71002e-05	-2.03759	-3.12094e-10
62885003	chr15:62885003:T:C	4.58628e-16	-2.08623	-3.12094e-10	5.35749e-05	-2.09999	-3.12094e-10	5.36461e-05	-2.09999	-3.12094e-10
62885100	chr15:62885100:C:T	1.04119e-15	-3.33647e-10	-1.26635	0.000123147	-3.33647e-10	-1.26769	0.000123307	-3.33647e-10	-1.26772
62885169	chr15:62885169:G:A	2.98124e-16	-1.5761	-0.94086	4.47887e-05	-1.34205	-0.937069	4.48402e-05	-1.34205	-0.937245
62885180	chr15:62885180:G:A	3.15478e-16	-1.48773	-0.972647	3.88005e-05	-1.48282	-0.939821	3.88274e-05	-1.48274	-0.940528
62885683	chr15:62885683:C:T	4.70478e-16	-2.06072	-3.12094e-10	6.75061e-05	-1.86885	-3.12094e-10	6.75968e-05	-1.86884	-3.12094e-10
62885721	chr15:62885721:C:T	2.04027e-16	-1.61616	-1.28006	2.05119e-05	-1.77349	-1.28657	2.05403e-05	-1.77348	-1.28653
62886161	chr15:62886161:A:T	2.01671e-16	-1.63991	-1.26792	2.03272e-05	-1.79322	-1.27588	2.03556e-05	-1.79321	-1.27583
62886396	chr15:62886396:A:C	2.33074e-16	-1.4632	-1.29992	2.70559e-05	-1.48313	-1.30004	2.70923e-05	-1.48311	-1.30004
62886599	chr15:62886599:T:C	6.10407e-16	-1.80034	-3.12094e-10	8.28062e-05	-1.66457	-3.12094e-10	8.29165e-05	-1.66456	-3.12094e-10
62887097	chr15:62887097:G:A	4.43629e-16	-1.11711	-1.00237	3.43853e-05	-1.61261	-0.930831	3.44139e-05	-1.61254	-0.931402
62887318	chr15:62887318:T:C	1.38066e-16	-2.03971	-1.24703	1.60515e-05	-2.03138	-1.27389	1.607e-05	-2.03136	-1.27408
62887409	chr15:62887409:G:C	1.47168e-15	-0.92031	-3.12094e-10	0.000242561	-0.589816	-3.12094e-10	0.000242883	-0.589818	-3.12094e-10
62887571	chr15:62887571:T:C	1.02604e-15	-3.33647e-10	-1.28101	0.000119261	-3.33647e-10	-1.29975	0.000119421	-3.33647e-10	-1.29974
62887582	chr15:62887582:T:C	4.68468e-16	-2.065	-3.12094e-10	7.91688e-05	-1.70949	-3.12094e-10	7.92775e-05	-1.70944	-3.12094e-10
62888627	chr15:62888627:C:T	5.66153e-16	-0.575955	-1.29965	8.60345e-05	-0.332857	-1.29347	8.61542e-05	-0.332736	-1.29352
62888874	chr15:62888874:T:C	1.80444e-16	-2.10037	-0.918683	2.02271e-05	-2.09983	-0.974214	2.02418e-05	-2.09984	-0.974813
62889387	chr15:62889387:T:C	3.70808e-16	-1.46814	-0.830647	4.98251e-05	-1.25769	-0.914857	4.98656e-05	-1.2577	-0.915363
62889665	chr15:62889665:AT:A	6.54451e-15	-3.33647e-10	0.571915	0.000676948	-3.33647e-10	0.436524	0.000675196	-3.33647e-10	0.432604
62889670	chr15:62889670:T:G	6.49796e-15	-3.33647e-10	0.564776	0.000673573	-3.33647e-10	0.431526	0.000671835	-3.33647e-10	0.427615
62889918	chr15:62889918:A:G	1.07511e-15	-3.33647e-10	-1.23429	0.000122862	-3.33647e-10	-1.27001	0.000123035	-3.33647e-10	-1.26993
62890006	chr15:62890006:A:G	1.01231e-15	-3.33647e-10	-1.29448	0.000121116	-3.33647e-10	-1.28432	0.000121281	-3.33647e-10	-1.28429
62890162	chr15:62890162:A:G	2.38552e-15	-3.33647e-10	-0.437296	0.000270832	-3.33647e-10	-0.47957	0.000271151	-3.33647e-10	-0.479724
62890383	chr15:62890383:A:G	2.39439e-15	-3.33647e-10	-0.433583	0.000271804	-3.33647e-10	-0.475989	0.000272123	-3.33647e-10	-0.476143
62890435	chr15:62890435:T:C	1.9502e-16	-2.09988	-0.84149	2.17497e-05	-2.10031	-0.901165	2.17641e-05	-2.10031	-0.90183
62890503	chr15:62890503:C:T	7.85365e-16	-1.54832	-3.12094e-10	9.22052e-05	-1.55705	-3.12094e-10	9.23328e-05	-1.557	-3.12094e-10
62890615	chr15:62890615:T:C	1.94247e-16	-2.0957	-0.849643	2.15754e-05	-2.10081	-0.908701	2.15899e-05	-2.10081	-0.90936
62890777	chr15:62890777:T:A	1.02613e-15	-3.33647e-10	-1.28092	0.000122948	-3.33647e-10	-1.26931	0.000123107	-3.33647e-10	-1.26935
62890938	chr15:62890938:GGT:G	1.99354e-16	-2.10059	-0.818793	2.22381e-05	-2.09932	-0.879946	2.22524e-05	-2.09932	-0.88063
62891435	chr15:62891435:C:T	2.03426e-16	-2.1009	-0.798266	2.26969e-05	-2.09856	-0.860286	2.27111e-05	-2.09856	-0.860985
62892067	chr15:62892067:C:T	1.1086e-15	-3.33647e-10	-1.20361	0.000134881	-3.33647e-10	-1.17668	0.000135053	-3.33647e-10	-1.17673
62892479	chr15:62892479:A:G	4.74959e-16	-2.05124	-3.12094e-10	8.03307e-05	-1.69492	-3.12094e-10	8.0441e-05	-1.69487	-3.12094e-10
62892609	chr15:62892609:C:T	1.18614e-15	-3.33647e-10	-1.13601	0.000145522	-3.33647e-10	-1.10074	0.00014573	-3.33647e-10	-1.10065
62893818	chr15:62893818:G:C	5.66978e-16	-1.87415	-3.12094e-10	6.9476e-05	-1.84009	-3.12094e-10	6.95696e-05	-1.84007	-3.12094e-10
62894970	chr15:62894970:T:C	1.47734e-16	-2.04204	-1.17701	1.80889e-05	-2.02196	-1.16381	1.81048e-05	-2.02197	-1.16425
62895705	chr15:62895705:T:A	3.18724e-16	-1.86839	-0.581755	4.84978e-05	-1.63199	-0.567565	4.85165e-05	-1.63201	-0.568488
62896096	chr15:62896096:C:T	2.28923e-16	-1.56804	-1.21304	2.45765e-05	-1.70658	-1.1727	2.46081e-05	-1.70656	-1.17276
62896493	chr15:62896493:G:T	2.08655e-16	-1.61082	-1.26296	2.22345e-05	-1.74331	-1.23612	2.22632e-05	-1.74329	-1.23617
62896592	chr15:62896592:T:C	2.20229e-16	-1.52037	-1.29943	2.25873e-05	-1.67217	-1.29151	2.26174e-05	-1.67216	-1.29152
62896636	chr15:62896636:A:G	1.66938e-15	-3.33647e-10	-0.794259	0.000208544	-3.33647e-10	-0.74092	0.000208891	-3.33647e-10	-0.740588
62896804	chr15:62896804:T:C	6.55919e-16	-0.441056	-1.28738	0.000103517	-0.171672	-1.26967	0.000103654	-0.171547	-1.26979
62897393	chr15:62897393:G:A	7.51792e-16	-1.59201	-3.12094e-10	0.000101344	-1.46255	-3.12094e-10	0.000101479	-1.46255	-3.12094e-10
62897404	chr15:62897404:C:T	2.80449e-16	-1.36513	-1.21294	2.42106e-05	-1.66601	-1.22827	2.42456e-05	-1.666	-1.22817
62897836	chr15:62897836:T:G	1.45826e-16	-1.96716	-1.2649	1.52031e-05	-2.09066	-1.26891	1.52201e-05	-2.09065	-1.26913
62898025	chr15:62898025:T:C	2.03435e-16	-2.01194	-0.887182	2.33798e-05	-2.00256	-0.926642	2.33917e-05	-2.00258	-0.927439
62898253	chr15:62898253:C:T	1.58981e-16	-2.03928	-1.1064	1.85228e-05	-2.02867	-1.1334	1.85371e-05	-2.02869	-1.13394
62898329	chr15:62898329:T:C	1.02055e-15	-3.33647e-10	-1.28637	0.000120324	-3.33647e-10	-1.29088	0.000120484	-3.33647e-10	-1.29089
62898751	chr15:62898751:T:C	1.73395e-16	-2.03358	-1.02532	2.01304e-05	-2.02016	-1.05867	2.01436e-05	-2.02018	-1.05933
62898883	chr15:62898883:A:G	1.01707e-15	-3.33647e-10	-1.28979	0.000120048	-3.33647e-10	-1.29318	0.000120207	-3.33647e-10	-1.29319
62899301	chr15:62899301:A:G	1.1703e-15	-3.33647e-10	-1.14945	0.00014309	-3.33647e-10	-1.1176	0.000143267	-3.33647e-10	-1.11769
62899651	chr15:62899651:T:C	1.01575e-15	-3.33647e-10	-1.29108	0.000122986	-3.33647e-10	-1.269	0.000123153	-3.33647e-10	-1.26897
62899745	chr15:62899745:C:A	1.31831e-15	-3.33647e-10	-1.03036	0.000147048	-3.33647e-10	-1.09031	0.00014711	-3.33647e-10	-1.09122
62900230	chr15:62900230:G:A	5.94728e-16	-1.82636	-3.12094e-10	9.4412e-05	-1.5334	-3.12094e-10	9.454e-05	-1.53338	-3.12094e-10
62900327	chr15:62900327:A:G	6.37987e-15	-3.33647e-10	0.546435	0.000773736	-3.33647e-10	0.57016	0.000771676	-3.33647e-10	0.566166
62900533	chr15:62900533:T:C	7.56267e-15	-3.33647e-10	0.716512	0.000886417	-3.33647e-10	0.706117	0.000883704	-3.33647e-10	0.701723
62900552	chr15:62900552:T:C	4.71417e-15	-3.33647e-10	0.24386	0.000560096	-3.33647e-10	0.247037	0.000559403	-3.33647e-10	0.244471
62900793	chr15:62900793:G:A	1.15903e-15	-3.33647e-10	-1.15913	0.000140685	-3.33647e-10	-1.13455	0.000140832	-3.33647e-10	-1.13483
62900912	chr15:62900912:A:G	6.29568e-16	-1.6028	-0.166638	5.97277e-05	-1.72464	-0.266631	5.97511e-05	-1.72465	-0.267563
62900952	chr15:62900952:G:A	4.59348e-16	-2.08466	-3.12094e-10	6.91503e-05	-1.84479	-3.12094e-10	6.92447e-05	-1.84475	-3.12094e-10
62900987	chr15:62900987:A:G	1.87305e-15	-1.21354	0.534393	0.000114561	-1.82847	0.488504	0.000114327	-1.82847	0.485142
62901014	chr15:62901014:G:A	2.34104e-15	-3.33647e-10	-0.456119	0.000310561	-3.33647e-10	-0.342691	0.000310929	-3.33647e-10	-0.342836
62901015	chr15:62901015:G:T	1.19609e-15	-3.33647e-10	-1.12765	0.000149735	-3.33647e-10	-1.07221	0.000149878	-3.33647e-10	-1.07258
62901131	chr15:62901131:A:G	1.81051e-16	-1.78106	-1.23463	3.49264e-05	-1.26981	-1.25801	3.49774e-05	-1.26975	-1.25794
62901252	chr15:62901252:C:T	1.27445e-15	-3.33647e-10	-1.0642	0.000164432	-3.33647e-10	-0.978574	0.00016466	-3.33647e-10	-0.978515
62901400	chr15:62901400:C:T	1.89763e-15	-3.33647e-10	-0.666105	0.000212012	-3.33647e-10	-0.724429	0.000212004	-3.33647e-10	-0.725796
62901405	chr15:62901405:C:G	1.05805e-14	-3.33647e-10	1.0523	0.00123671	-3.33647e-10	1.03914	0.00123249	-3.33647e-10	1.0344
62901415	chr15:62901415:C:T	8.38203e-15	-3.33647e-10	0.819377	0.000981526	-3.33647e-10	0.808038	0.000978418	-3.33647e-10	0.803539
62901518	chr15:62901518:G:T	9.44383e-15	-0.0540864	0.992736	0.000373838	-1.14432	0.987066	0.000372904	-1.14432	0.983242
62901612	chr15:62901612:C:T	1.05935e-14	-3.33647e-10	1.05353	0.00122172	-3.33647e-10	1.02695	0.00121756	-3.33647e-10	1.02221
62901667	chr15:62901667:G:A	6.65328e-15	-3.33647e-10	0.588398	0.000730634	-3.33647e-10	0.512842	0.000728434	-3.33647e-10	0.508498
62901674	chr15:62901674:G:A	1.04354e-15	-3.33647e-10	-1.2641	0.000126843	-3.33647e-10	-1.23812	0.000127005	-3.33647e-10	-1.23817
62901688	chr15:62901688:A:G	6.21083e-15	-0.572021	1.0916	0.000293772	-1.47147	1.0732	0.000293058	-1.47147	1.06944
62901864	chr15:62901864:G:A	4.20945e-15	-3.33647e-10	0.130619	0.000459345	-3.33647e-10	0.0487301	0.000458946	-3.33647e-10	0.0465345
62902036	chr15:62902036:C:T	6.46748e-16	-1.74251	-3.12094e-10	6.74567e-05	-1.86958	-3.12094e-10	6.75479e-05	-1.86956	-3.12094e-10
62902050	chr15:62902050:G:C	8.81202e-16	-0.284099	-1.14908	3.91494e-05	-1.30088	-1.11281	3.92081e-05	-1.30091	-1.11261
62902093	chr15:62902093:G:A	9.15789e-16	-0.246459	-1.14822	4.01744e-05	-1.27563	-1.11222	4.02346e-05	-1.27565	-1.11202
62902117	chr15:62902117:T:C	1.03783e-15	-0.325485	-0.944092	4.74218e-05	-1.32969	-0.892302	4.74972e-05	-1.32971	-0.892014
62902494	chr15:62902494:G:T	4.53136e-16	-2.09828	-3.12094e-10	6.45544e-05	-1.91356	-3.12094e-10	6.46422e-05	-1.91353	-3.12094e-10
62902859	chr15:62902859:T:C	1.25024e-15	-3.33647e-10	-1.08338	0.000149564	-3.33647e-10	-1.07335	0.000149748	-3.33647e-10	-1.07345
62903050	chr15:62903050:C:T	2.08112e-15	-3.33647e-10	-0.573807	0.000268833	-3.33647e-10	-0.486981	0.000269147	-3.33647e-10	-0.487141
62903176	chr15:62903176:A:T	1.19667e-15	-3.33647e-10	-1.12717	0.000145309	-3.33647e-10	-1.10221	0.00014549	-3.33647e-10	-1.10229
62903201	chr15:62903201:G:A	5.16462e-15	-0.531096	0.866215	0.000233579	-1.49869	0.871142	0.000233015	-1.49869	0.867397
62903229	chr15:62903229:G:T	6.74954e-16	-0.485112	-1.21471	3.06593e-05	-1.47475	-1.18339	3.0704e-05	-1.47477	-1.18323
62903412	chr15:62903412:G:A	6.64763e-16	-0.500432	-1.2146	3.03805e-05	-1.48402	-1.18325	3.04249e-05	-1.48404	-1.1831
62903573	chr15:62903573:C:T	2.86358e-15	-0.289147	0.0345068	0.000249393	-0.520888	-0.0411512	0.000249175	-0.520964	-0.04328
62903621	chr15:62903621:A:G	4.36526e-15	-0.679794	0.84676	0.000208619	-1.58896	0.8484	0.000208121	-1.58896	0.844684
62903940	chr15:62903940:T:C	1.17687e-15	-3.33647e-10	-1.14385	0.000147025	-3.33647e-10	-1.09047	0.000147205	-3.33647e-10	-1.09058
62904033	chr15:62904033:T:C	4.57563e-16	-2.08855	-3.12094e-10	6.8109e-05	-1.85996	-3.12094e-10	6.82018e-05	-1.85993	-3.12094e-10
62904512	chr15:62904512:G:A	9.38713e-16	-1.36996	-3.12094e-10	8.14769e-05	-1.68075	-3.12094e-10	8.15837e-05	-1.68077	-3.12094e-10
62904613	chr15:62904613:G:A	1.10317e-15	-3.33647e-10	-1.20852	0.000135146	-3.33647e-10	-1.17471	0.000135291	-3.33647e-10	-1.17497
62904697	chr15:62904697:C:G	9.1806e-16	-2.03327	0.641062	0.000106006	-2.08196	0.664393	0.000105721	-2.08196	0.660364
62904831	chr15:62904831:A:T	1.32221e-14	-3.33647e-10	1.27518	0.00153026	-3.33647e-10	1.25212	0.0015247	-3.33647e-10	1.24715
62904931	chr15:62904931:T:C	1.11731e-15	-3.33647e-10	-1.19579	0.000137144	-3.33647e-10	-1.16004	0.000137287	-3.33647e-10	-1.16032
62905302	chr15:62905302:G:A	3.44586e-14	0.0143999	2.21865	0.00136039	-1.17151	2.30597	0.00135527	-1.17151	2.30087
62905319	chr15:62905319:GC:G	3.07848e-14	-0.0325822	2.15289	0.0012304	-1.20478	2.2388	0.00122585	-1.20478	2.23377
62905353	chr15:62905353:C:T	1.34773e-16	-2.08706	-1.22381	1.99567e-05	-1.8455	-1.24201	1.9983e-05	-1.84547	-1.24205
62905487	chr15:62905487:C:G	1.17093e-14	-3.33647e-10	1.15367	0.00135451	-3.33647e-10	1.13012	0.00134976	-3.33647e-10	1.12528
62905512	chr15:62905512:T:C	3.45478e-16	-2.08658	-0.282957	4.81038e-05	-1.94173	-0.26598	4.81054e-05	-1.94175	-0.267255
62905634	chr15:62905634:T:C	1.33129e-16	-2.08986	-1.23329	1.9562e-05	-1.85794	-1.24954	1.95876e-05	-1.85791	-1.24959
62905756	chr15:62905756:T:C	1.36034e-14	0.775023	0.52858	0.000762156	-0.105663	0.660743	0.000763627	-0.105644	0.661324
62906045	chr15:62906045:T:C	4.62493e-16	-2.07784	-3.12094e-10	7.10672e-05	-1.81744	-3.12094e-10	7.11643e-05	-1.81741	-3.12094e-10
62906262	chr15:62906262:C:T	1.33808e-16	-2.09288	-1.22519	1.9436e-05	-1.87188	-1.24207	1.94613e-05	-1.87185	-1.24212
62906318	chr15:62906318:C:T	4.64248e-16	-2.07405	-3.12094e-10	7.19356e-05	-1.8053	-3.12094e-10	7.20339e-05	-1.80526	-3.12094e-10
62906364	chr15:62906364:A:C	4.87243e-16	-2.02571	-3.12094e-10	8.71563e-05	-1.61337	-3.12094e-10	8.72765e-05	-1.61332	-3.12094e-10
62906476	chr15:62906476:C:T	1.58663e-15	-3.33647e-10	-0.845099	0.000180658	-3.33647e-10	-0.884462	0.000180884	-3.33647e-10	-0.884543
62906482	chr15:62906482:T:C	1.02168e-15	-3.33647e-10	-1.28526	0.000123912	-3.33647e-10	-1.2615	0.000124079	-3.33647e-10	-1.26148
62906738	chr15:62906738:G:A	4.90858e-15	-0.371606	0.655877	0.000419029	-0.61848	0.57535	0.00041847	-0.618553	0.572758
62906949	chr15:62906949:C:CTG	1.66246e-14	0.560407	0.943766	0.000976899	-0.290281	1.09359	0.000978861	-0.290263	1.09425
62906989	chr15:62906989:T:C	3.5048e-15	-0.873599	0.821018	0.000178508	-1.69041	0.793972	0.000178125	-1.69041	0.790493
62907076	chr15:62907076:G:A	1.58641e-14	0.580892	0.876453	0.000926359	-0.273573	1.02376	0.000928211	-0.273554	1.02441
62907329	chr15:62907329:A:G	4.27237e-16	-1.42606	-0.731065	4.97392e-05	-1.4393	-0.734982	4.9754e-05	-1.43934	-0.73597
62907330	chr15:62907330:G:T	8.08019e-15	0.616901	0.165803	0.000425719	-0.234726	0.207434	0.000426546	-0.234713	0.208034
62907560	chr15:62907560:A:G	1.5171e-16	-2.06854	-1.12396	2.08156e-05	-1.91156	-1.13381	2.08302e-05	-1.91157	-1.13442
62907826	chr15:62907826:G:A	8.53039e-15	-0.737417	1.57434	0.000422653	-1.6222	1.58768	0.000421393	-1.6222	1.58337
62907848	chr15:62907848:G:A	6.12098e-16	-1.79757	-3.12094e-10	5.85827e-05	-2.01063	-3.12094e-10	5.86607e-05	-2.01063	-3.12094e-10
62908137	chr15:62908137:G:C	8.84246e-16	-0.14304	-1.28669	5.15533e-05	-0.850954	-1.2875	5.16252e-05	-0.850933	-1.28746
62908226	chr15:62908226:A:G	3.3409e-16	-2.06974	-0.333316	4.79523e-05	-1.89446	-0.316406	4.79552e-05	-1.89448	-0.317651
62908759	chr15:62908759:C:T	1.35748e-14	-3.33647e-10	1.3015	0.00156422	-3.33647e-10	1.27407	0.00155853	-3.33647e-10	1.2691
62908781	chr15:62908781:C:T	2.28233e-16	-1.55173	-1.23237	3.74192e-05	-1.25961	-1.19928	3.74577e-05	-1.25966	-1.19953
62909027	chr15:62909027:A:G	3.87952e-16	-1.34647	-0.907118	4.70255e-05	-1.3137	-0.91668	4.70477e-05	-1.31375	-0.91749
62909072	chr15:62909072:C:A	1.23354e-15	-3.33647e-10	-1.09683	0.000154814	-3.33647e-10	-1.03885	0.000155001	-3.33647e-10	-1.03897
62909136	chr15:62909136:T:C	1.61253e-16	-2.03413	-1.09736	1.89176e-05	-2.10085	-1.04013	1.8926e-05	-2.10085	-1.04101
62909143	chr15:62909143:G:A	1.16192e-15	-3.33647e-10	-1.15664	0.000147163	-3.33647e-10	-1.08953	0.000147367	-3.33647e-10	-1.08947
62909283	chr15:62909283:C:T	1.27336e-15	-3.33647e-10	-1.06505	0.000154537	-3.33647e-10	-1.04064	0.000154729	-3.33647e-10	-1.04072
62909383	chr15:62909383:C:A	4.7194e-16	-2.05762	-3.12094e-10	8.04911e-05	-1.69292	-3.12094e-10	8.06018e-05	-1.69288	-3.12094e-10
62909587	chr15:62909587:G:C	1.0281e-15	-3.33647e-10	-1.279	0.000120136	-3.33647e-10	-1.29244	0.000120293	-3.33647e-10	-1.29247
62909688	chr15:62909688:C:T	5.56075e-16	-1.89356	-3.12094e-10	6.72057e-05	-1.87331	-3.12094e-10	6.72951e-05	-1.87331	-3.12094e-10
62909793	chr15:62909793:C:T	1.71204e-15	-3.33647e-10	-0.769024	0.000214165	-3.33647e-10	-0.714322	0.000214455	-3.33647e-10	-0.714301
62909823	chr15:62909823:A:G	5.37895e-16	-2.07598	0.149171	6.38323e-05	-2.09198	0.167169	6.37805e-05	-2.09197	0.165021
62910124	chr15:62910124:G:A	1.04548e-15	-3.33647e-10	-1.26223	0.000127858	-3.33647e-10	-1.23015	0.000128024	-3.33647e-10	-1.23018
62910242	chr15:62910242:T:G	4.66807e-16	-1.3836	-0.684952	5.29835e-05	-1.48468	-0.626406	5.30692e-05	-1.48468	-0.626117
62910284	chr15:62910284:A:G	2.21491e-15	-3.33647e-10	-0.5115	0.000277681	-3.33647e-10	-0.454598	0.000278021	-3.33647e-10	-0.454702
62910313	chr15:62910313:C:T	1.88255e-15	-3.33647e-10	-0.674085	0.000233023	-3.33647e-10	-0.629932	0.000233311	-3.33647e-10	-0.630027
62910594	chr15:62910594:G:A	4.01135e-16	-2.01419	-0.205977	4.49069e-05	-2.10084	-0.175636	4.4907e-05	-2.10084	-0.176962
62910747	chr15:62910747:C:T	1.68519e-16	-2.00036	-1.08706	2.60834e-05	-1.73483	-1.08495	2.61143e-05	-1.7348	-1.08512
62910756	chr15:62910756:T:C	1.55529e-16	-2.02459	-1.14305	2.3611e-05	-1.77826	-1.1411	2.36396e-05	-1.77823	-1.14124
62910757	chr15:62910757:G:A	1.21878e-15	-3.33647e-10	-1.10886	0.000150094	-3.33647e-10	-1.06981	0.000150281	-3.33647e-10	-1.06989
62910784	chr15:62910784:C:T	1.05863e-15	-3.33647e-10	-1.24974	0.000127424	-3.33647e-10	-1.23355	0.000127595	-3.33647e-10	-1.23354
62910869	chr15:62910869:C:A	1.55713e-16	-2.02555	-1.14091	2.36238e-05	-1.77985	-1.13897	2.36525e-05	-1.77982	-1.13911
62910969	chr15:62910969:A:T	1.24765e-16	-2.10045	-1.28758	1.55897e-05	-2.07786	-1.2566	1.56074e-05	-2.07787	-1.25678
62911035	chr15:62911035:T:C	1.04951e-15	-3.33647e-10	-1.25839	0.000123738	-3.33647e-10	-1.2629	0.000123896	-3.33647e-10	-1.26296
62911172	chr15:62911172:T:C	2.23428e-15	-3.33647e-10	-0.502792	0.000263455	-3.33647e-10	-0.507187	0.000263092	-3.33647e-10	-0.509895
62911285	chr15:62911285:A:G	1.63028e-16	-1.98834	-1.13221	2.56755e-05	-1.70452	-1.13102	2.57065e-05	-1.70449	-1.13117
62911552	chr15:62911552:G:A	1.50453e-16	-2.05063	-1.15019	2.27828e-05	-1.81897	-1.13609	2.28121e-05	-1.81894	-1.13617
62912137	chr15:62912137:G:A	9.37668e-16	-1.37107	-3.12094e-10	0.000147963	-1.08411	-3.12094e-10	0.000148166	-1.08407	-3.12094e-10
62912139	chr15:62912139:G:A	5.24725e-16	-2.07503	0.123438	6.20566e-05	-2.10072	0.147696	6.20731e-05	-2.10072	0.146634
62912141	chr15:62912141:G:A	1.48338e-16	-1.94093	-1.27404	1.51419e-05	-2.09776	-1.26585	1.51587e-05	-2.09775	-1.26607
62913533	chr15:62913533:G:T	1.18059e-15	-3.33647e-10	-1.1407	0.000139986	-3.33647e-10	-1.13953	0.000140025	-3.33647e-10	-1.14058
62914172	chr15:62914172:T:G	2.46094e-15	-3.33647e-10	-0.406169	0.000289495	-3.33647e-10	-0.412931	0.000289054	-3.33647e-10	-0.415786
62914489	chr15:62914489:G:A	2.20767e-15	-3.33647e-10	-0.514775	0.000271184	-3.33647e-10	-0.478273	0.000271543	-3.33647e-10	-0.478278
62914580	chr15:62914580:T:C	1.31803e-16	-2.06082	-1.27234	1.92189e-05	-1.85436	-1.27081	1.92437e-05	-1.85434	-1.27088
62914635	chr15:62914635:T:C	1.29874e-16	-2.09759	-1.25031	1.71122e-05	-2.03146	-1.20983	1.713e-05	-2.03147	-1.21009
62914817	chr15:62914817:C:T	4.72029e-16	-2.05743	-3.12094e-10	6.95374e-05	-1.83921	-3.12094e-10	6.96322e-05	-1.83917	-3.12094e-10
62914977	chr15:62914977:C:T	1.39498e-16	-2.03245	-1.24396	2.07049e-05	-1.79514	-1.25556	2.07349e-05	-1.79512	-1.25546
62915258	chr15:62915258:A:G	1.34132e-16	-2.09986	-1.21578	1.73982e-05	-1.99065	-1.23405	1.74197e-05	-1.99064	-1.23416
62915420	chr15:62915420:C:G	1.26049e-16	-2.0794	-1.2984	1.77546e-05	-1.90683	-1.29759	1.77789e-05	-1.90681	-1.29758
62915492	chr15:62915492:A:C	1.0858e-15	-3.33647e-10	-1.2244	0.000127909	-3.33647e-10	-1.22976	0.000128069	-3.33647e-10	-1.22983
62915635	chr15:62915635:T:A	2.23429e-16	-2.08674	-0.718635	2.77177e-05	-2.10084	-0.65816	2.77324e-05	-2.10084	-0.65896
62915657	chr15:62915657:A:C	1.07652e-15	-3.33647e-10	-1.23298	0.000122992	-3.33647e-10	-1.26895	0.000123179	-3.33647e-10	-1.26876
62916150	chr15:62916150:G:A	3.26501e-16	-1.61861	-0.807423	4.04666e-05	-1.67959	-0.701003	4.05024e-05	-1.67956	-0.701474
62916219	chr15:62916219:T:C	1.08811e-15	-3.33647e-10	-1.22227	0.000128168	-3.33647e-10	-1.22773	0.000128329	-3.33647e-10	-1.22781
62916294	chr15:62916294:G:T	1.79922e-15	-3.33647e-10	-0.719358	0.000250943	-3.33647e-10	-0.555843	0.000251313	-3.33647e-10	-0.5557
62916297	chr15:62916297:T:A	1.0501e-15	-3.33647e-10	-1.25783	0.000124427	-3.33647e-10	-1.25735	0.000124583	-3.33647e-10	-1.25743
62916399	chr15:62916399:A:C	7.42593e-16	-1.82367	0.219354	7.87373e-05	-2.02992	0.314971	7.86617e-05	-2.02992	0.312681
62916421	chr15:62916421:C:T	1.14755e-15	-3.33647e-10	-1.16909	0.000140103	-3.33647e-10	-1.1387	0.000140284	-3.33647e-10	-1.13873
62916657	chr15:62916657:T:C	7.29961e-16	-1.84868	0.227204	7.84246e-05	-2.04213	0.323199	7.83488e-05	-2.04213	0.320903
62916737	chr15:62916737:G:A	1.00786e-15	-3.33647e-10	-1.29888	0.00011933	-3.33647e-10	-1.29918	0.000119489	-3.33647e-10	-1.29917
62916920	chr15:62916920:A:G	3.0222e-15	-3.33647e-10	-0.200726	0.000406542	-3.33647e-10	-0.0733837	0.000407004	-3.33647e-10	-0.0735763
62916987	chr15:62916987:C:T	2.58823e-16	-1.60965	-1.04868	3.07211e-05	-1.67756	-0.978563	3.07732e-05	-1.67755	-0.978206
62917178	chr15:62917178:A:C	9.29163e-16	-1.44637	0.0661882	0.00010045	-1.63046	0.159048	0.000100337	-1.63043	0.156567
62917197	chr15:62917197:T:C	1.04695e-15	-3.33647e-10	-1.26083	0.000123655	-3.33647e-10	-1.26358	0.000123812	-3.33647e-10	-1.26364
62917389	chr15:62917389:G:T	4.70382e-16	-2.06092	-3.12094e-10	6.8823e-05	-1.84953	-3.12094e-10	6.89167e-05	-1.8495	-3.12094e-10
62917421	chr15:62917421:T:A	1.8329e-15	-3.33647e-10	-0.700811	0.000211983	-3.33647e-10	-0.724564	0.000211793	-3.33647e-10	-0.726791
62917854	chr15:62917854:G:A	1.14406e-15	-3.33647e-10	-1.17213	0.000139148	-3.33647e-10	-1.14553	0.000139354	-3.33647e-10	-1.14538
62918484	chr15:62918484:T:C	3.13784e-16	-1.4701	-0.995666	3.55991e-05	-1.59296	-0.915786	3.56603e-05	-1.59296	-0.915402
62918907	chr15:62918907:C:T	1.35682e-15	-1.00157	-3.12094e-10	9.54907e-05	-1.52204	-3.12094e-10	9.56189e-05	-1.52203	-3.12094e-10
62919071	chr15:62919071:C:T	5.28409e-16	-1.96136	0.016766	6.405e-05	-1.96374	0.0423366	6.40269e-05	-1.96376	0.0406657
62919676	chr15:62919676:A:G	1.02855e-15	-1.97672	0.698154	0.000119364	-2.09187	0.79298	0.000119211	-2.09187	0.790369
62919689	chr15:62919689:C:G	7.1973e-16	-1.6055	-0.0300947	7.98595e-05	-1.75796	0.0571554	7.97756e-05	-1.75794	0.0547561
62920339	chr15:62920339:G:A	5.28186e-16	-1.94502	-3.12094e-10	9.17784e-05	-1.56169	-3.12094e-10	9.19047e-05	-1.56165	-3.12094e-10
62920476	chr15:62920476:T:G	4.66917e-16	-1.81962	-0.248699	4.55624e-05	-1.99218	-0.269805	4.55188e-05	-1.99218	-0.272091
62920478	chr15:62920478:G:A	1.51434e-15	-3.33647e-10	-0.891733	0.000162101	-3.33647e-10	-0.992848	0.000162298	-3.33647e-10	-0.992965
62920495	chr15:62920495:G:A	1.34588e-15	-1.00967	-3.12094e-10	0.000204384	-0.76107	-3.12094e-10	0.000204653	-0.761082	-3.12094e-10
62920713	chr15:62920713:C:T	4.80215e-16	-2.04023	-3.12094e-10	6.58766e-05	-1.89329	-3.12094e-10	6.59656e-05	-1.89327	-3.12094e-10
62920863	chr15:62920863:T:C	1.11705e-15	-3.33647e-10	-1.19602	0.000135744	-3.33647e-10	-1.1703	0.00013592	-3.33647e-10	-1.17033
62921097	chr15:62921097:A:T	4.43616e-16	-1.89602	-0.223484	4.43399e-05	-2.04933	-0.239853	4.42955e-05	-2.04933	-0.242181
62921175	chr15:62921175:G:A	1.12831e-15	-3.33647e-10	-1.18599	0.000144594	-3.33647e-10	-1.10714	0.000144796	-3.33647e-10	-1.10707
62921307	chr15:62921307:G:C	2.04173e-15	-3.33647e-10	-0.592915	0.000236399	-3.33647e-10	-0.615549	0.000236132	-3.33647e-10	-0.618009
62921365	chr15:62921365:T:C	1.2718e-16	-2.07156	-1.2973	1.45857e-05	-2.10099	-1.30004	1.46051e-05	-2.10099	-1.30004
62921658	chr15:62921658:C:T	1.44325e-16	-2.09847	-1.14394	1.92228e-05	-2.0277	-1.09727	1.92405e-05	-2.02771	-1.09767
62921693	chr15:62921693:C:A	3.12964e-16	-1.66947	-0.798906	3.10251e-05	-1.85431	-0.79196	3.10183e-05	-1.85431	-0.793508
62921825	chr15:62921825:G:C	1.05557e-15	-3.33647e-10	-1.25263	0.000127063	-3.33647e-10	-1.23639	0.000127229	-3.33647e-10	-1.23641
62921959	chr15:62921959:T:C	5.04144e-16	-1.99161	-3.12094e-10	0.00011843	-1.30674	-3.12094e-10	0.000118592	-1.30671	-3.12094e-10
62922007	chr15:62922007:A:C	7.15847e-16	-1.86974	0.228734	7.78757e-05	-2.02139	0.29543	7.78019e-05	-2.02139	0.293153
62922126	chr15:62922126:G:A	4.85353e-16	-2.02959	-3.12094e-10	5.41228e-05	-2.08981	-3.12094e-10	5.41948e-05	-2.08981	-3.12094e-10
62922565	chr15:62922565:A:T	1.30259e-15	-3.33647e-10	-1.04236	0.000149898	-3.33647e-10	-1.07111	0.000150083	-3.33647e-10	-1.07121
62922858	chr15:62922858:G:A	1.1379e-15	-3.33647e-10	-1.17753	0.000137667	-3.33647e-10	-1.15623	0.000137855	-3.33647e-10	-1.1562
62923379	chr15:62923379:TGC:T	2.75574e-16	-1.38391	-1.2117	1.52541e-05	-2.07654	-1.27968	1.52772e-05	-2.07653	-1.27951
62923452	chr15:62923452:T:C	1.62656e-16	-1.84827	-1.27456	1.96659e-05	-1.81211	-1.29007	1.96879e-05	-1.8121	-1.29029
62923500	chr15:62923500:T:G	1.203e-15	-3.33647e-10	-1.12189	0.000141954	-3.33647e-10	-1.12556	0.000141944	-3.33647e-10	-1.12697
62923660	chr15:62923660:T:C	1.02842e-15	-3.33647e-10	-1.27869	0.000121247	-3.33647e-10	-1.28324	0.000121413	-3.33647e-10	-1.2832
62923668	chr15:62923668:A:G	1.01043e-15	-3.33647e-10	-1.29634	0.000124062	-3.33647e-10	-1.26029	0.000124207	-3.33647e-10	-1.26045
62923863	chr15:62923863:T:G	1.26139e-15	-3.33647e-10	-1.0745	0.000147479	-3.33647e-10	-1.08739	0.0001477	-3.33647e-10	-1.08722
62923920	chr15:62923920:TA:T	2.37538e-16	-1.89557	-0.848575	2.34522e-05	-2.00592	-0.920191	2.34237e-05	-2.00594	-0.922713
62923962	chr15:62923962:T:C	1.07791e-15	-3.33647e-10	-1.23169	0.00013507	-3.33647e-10	-1.17528	0.000135232	-3.33647e-10	-1.1754
62924245	chr15:62924245:G:A	4.53827e-16	-2.09675	-3.12094e-10	6.0649e-05	-1.97597	-3.12094e-10	6.07295e-05	-1.97597	-3.12094e-10
62924269	chr15:62924269:T:C	3.49428e-16	-1.73798	-0.620193	3.84196e-05	-1.82984	-0.60266	3.84109e-05	-1.82979	-0.604265
62924285	chr15:62924285:G:A	3.90118e-16	-1.81327	-0.434751	3.88268e-05	-2.00136	-0.420595	3.88397e-05	-2.00135	-0.421604
62924426	chr15:62924426:G:A	1.06712e-15	-3.33647e-10	-1.24175	0.000125376	-3.33647e-10	-1.24976	0.000125558	-3.33647e-10	-1.24963
62924545	chr15:62924545:CT:C	6.80861e-15	-3.33647e-10	0.611476	0.00118704	-3.33647e-10	0.998149	0.00117992	-3.33647e-10	0.990806
62924647	chr15:62924647:A:T	2.12923e-14	-3.33647e-10	1.75163	0.00279329	-3.33647e-10	1.8539	0.00276844	-3.33647e-10	1.84364
62924758	chr15:62924758:C:G	1.01793e-15	-3.33647e-10	-1.28894	0.0001203	-3.33647e-10	-1.29108	0.000120467	-3.33647e-10	-1.29103
62925024	chr15:62925024:G:A	1.03292e-15	-3.33647e-10	-1.27432	0.000119268	-3.33647e-10	-1.2997	0.000119426	-3.33647e-10	-1.2997
62925159	chr15:62925159:C:T	6.90537e-15	-3.33647e-10	0.625587	0.00120079	-3.33647e-10	1.00967	0.00119355	-3.33647e-10	1.00229
62925230	chr15:62925230:C:T	1.21965e-14	-3.33647e-10	1.19443	0.00174617	-3.33647e-10	1.38411	0.00174007	-3.33647e-10	1.37928
62925268	chr15:62925268:G:C	7.08895e-15	-3.33647e-10	0.651825	0.000858698	-3.33647e-10	0.674347	0.000859652	-3.33647e-10	0.674129
62925903	chr15:62925903:C:T	1.67202e-13	3.81249	-3.12094e-10	0.00134312	1.12168	-3.12094e-10	0.0013453	1.12197	-3.12094e-10
62926110	chr15:62926110:C:A	3.62638e-15	-3.33647e-10	-0.0184775	0.000441085	-3.33647e-10	0.00816754	0.00044159	-3.33647e-10	0.00798278
62926371	chr15:62926371:G:T	1.28498e-16	-2.07842	-1.28014	1.52741e-05	-2.08826	-1.26666	1.52914e-05	-2.08827	-1.26684
62926593	chr15:62926593:C:T	3.58601e-16	-2.01763	-0.314622	5.48149e-05	-2.10076	0.0236506	5.46345e-05	-2.10076	0.0190231
62926650	chr15:62926650:C:T	2.28722e-15	-3.33647e-10	-0.479377	0.000264184	-3.33647e-10	-0.504427	0.000264369	-3.33647e-10	-0.505052
62926856	chr15:62926856:C:T	1.30366e-15	-0.167975	-0.873565	4.06639e-05	-1.49725	-0.878484	4.06723e-05	-1.49719	-0.879665
62926987	chr15:62926987:T:C	9.03547e-16	-1.40814	-3.12094e-10	5.76667e-05	-2.02639	-3.12094e-10	5.77435e-05	-2.02639	-3.12094e-10
62927085	chr15:62927085:C:G	1.74258e-15	0.0582004	-0.809546	4.91051e-05	-1.36738	-0.819729	4.91122e-05	-1.36731	-0.820977
62927536	chr15:62927536:G:A	7.34302e-16	-1.61555	-3.12094e-10	5.82888e-05	-2.01566	-3.12094e-10	5.83671e-05	-2.01565	-3.12094e-10
62927679	chr15:62927679:T:C	8.97531e-15	-3.33647e-10	0.887765	0.00103462	-3.33647e-10	0.860721	0.0010358	-3.33647e-10	0.860529
62927772	chr15:62927772:T:G	4.85006e-16	-1.785	-0.245306	6.6153e-05	-1.99225	0.103149	6.5928e-05	-1.99222	0.0983826
62927829	chr15:62927829:G:A	8.34291e-15	-3.33647e-10	0.8147	0.00147562	-3.33647e-10	1.21576	0.00146618	-3.33647e-10	1.20802
62927862	chr15:62927862:C:T	9.38362e-16	-1.37033	-3.12094e-10	6.4636e-05	-1.9123	-3.12094e-10	6.47233e-05	-1.91228	-3.12094e-10
62928101	chr15:62928101:C:T	1.77393e-15	0.304839	-1.03835	5.39994e-05	-1.07798	-1.01412	5.40345e-05	-1.07798	-1.0148
62928290	chr15:62928290:C:T	1.22035e-14	-3.33647e-10	1.19501	0.00174711	-3.33647e-10	1.38465	0.00174101	-3.33647e-10	1.37982
62928387	chr15:62928387:G:A	1.36147e-15	-3.33647e-10	-0.998147	0.000149049	-3.33647e-10	-1.07679	0.000149197	-3.33647e-10	-1.07713
62928528	chr15:62928528:AT:A	1.44309e-15	-0.0151924	-0.924736	4.20204e-05	-1.22956	-1.11335	4.21176e-05	-1.22943	-1.1125
62928771	chr15:62928771:C:A	1.11187e-15	-3.33647e-10	-1.20066	0.000124332	-3.33647e-10	-1.25812	0.000124484	-3.33647e-10	-1.25822
62929031	chr15:62929031:A:C	1.15844e-15	-0.126527	-1.03312	3.46096e-05	-1.52676	-1.01018	3.4626e-05	-1.52671	-1.01108
62929062	chr15:62929062:G:A	1.34299e-15	-3.33647e-10	-1.01181	0.000148151	-3.33647e-10	-1.08284	0.000148297	-3.33647e-10	-1.08318
62929146	chr15:62929146:A:G	7.33397e-15	-3.33647e-10	0.685804	0.00127573	-3.33647e-10	1.0702	0.00126789	-3.33647e-10	1.06271
62929201	chr15:62929201:C:T	4.79073e-16	-2.04261	-3.12094e-10	5.60221e-05	-2.05532	-3.12094e-10	5.60974e-05	-2.05531	-3.12094e-10
62929315	chr15:62929315:G:C	3.22923e-15	-3.33647e-10	-0.134468	0.000315541	-3.33647e-10	-0.326782	0.000315806	-3.33647e-10	-0.32727
62929374	chr15:62929374:TACAA:T	1.59834e-15	0.0282182	-0.865966	4.51975e-05	-1.19905	-1.07098	4.53061e-05	-1.19891	-1.07004
62929553	chr15:62929553:C:T	1.021e-15	-3.33647e-10	-1.28593	0.000119229	-3.33647e-10	-1.30002	0.000119388	-3.33647e-10	-1.30002
62929769	chr15:62929769:C:T	3.0535e-16	-2.04286	-0.450151	4.69192e-05	-2.09973	-0.132915	4.67785e-05	-2.09973	-0.137244
62929845	chr15:62929845:C:T	1.00347e-15	-0.00517055	-1.29808	8.31951e-05	-0.360089	-1.29979	8.33187e-05	-0.359924	-1.2998
62930364	chr15:62930364:G:A	1.3922e-15	-3.33647e-10	-0.975824	0.000152869	-3.33647e-10	-1.05149	0.000153017	-3.33647e-10	-1.05185
62930454	chr15:62930454:A:G	1.04405e-15	-3.33647e-10	-1.2636	0.000127867	-3.33647e-10	-1.23008	0.00012802	-3.33647e-10	-1.23021
62930627	chr15:62930627:T:G	5.02259e-15	-3.33647e-10	0.307233	0.000538895	-3.33647e-10	0.20845	0.000539226	-3.33647e-10	0.207736
62930676	chr15:62930676:C:T	1.21919e-15	0.0617373	-1.17026	4.04949e-05	-1.23888	-1.14101	4.053e-05	-1.23888	-1.14147
62930761	chr15:62930761:G:A	3.82323e-16	-1.79565	-0.472548	5.01569e-05	-2.00053	-0.165384	5.00112e-05	-2.0005	-0.169652
62931124	chr15:62931124:C:T	3.47817e-16	-1.30151	-1.06128	2.59406e-05	-1.77401	-1.05126	2.59644e-05	-1.77403	-1.05164
62931143	chr15:62931143:A:G	1.19664e-15	-3.33647e-10	-1.1272	0.000130557	-3.33647e-10	-1.20926	0.000130712	-3.33647e-10	-1.2094
62931377	chr15:62931377:C:CA	4.90197e-16	-2.01966	-3.12094e-10	5.42014e-05	-2.08836	-3.12094e-10	5.42735e-05	-2.08836	-3.12094e-10
62931861	chr15:62931861:T:C	1.40907e-15	-3.33647e-10	-0.963783	0.000153281	-3.33647e-10	-1.04879	0.000153429	-3.33647e-10	-1.04916
62932284	chr15:62932284:A:G	5.50989e-16	-2.09187	0.189113	4.98794e-05	-1.9644	-0.20706	4.99893e-05	-1.96442	-0.20617
62932377	chr15:62932377:G:A	4.16248e-14	-3.33647e-10	2.42198	0.00640874	-3.33647e-10	2.68435	0.00638072	-3.33647e-10	2.67864
62932692	chr15:62932692:C:G	1.09491e-15	-3.33647e-10	-1.21604	0.000143872	-3.33647e-10	-1.11215	0.000144085	-3.33647e-10	-1.11199
62932694	chr15:62932694:G:A	1.0067e-15	-3.33647e-10	-1.30003	0.000119654	-3.33647e-10	-1.29646	0.000119812	-3.33647e-10	-1.29647
62932891	chr15:62932891:GTTTAT:G	6.81876e-15	-3.33647e-10	0.612965	0.00117683	-3.33647e-10	0.989508	0.00116974	-3.33647e-10	0.982138
62932932	chr15:62932932:G:A	2.6029e-16	-2.04107	-0.611601	3.89413e-05	-1.74091	-0.678111	3.89883e-05	-1.74084	-0.678297
62933024	chr15:62933024:G:T	1.11434e-15	-3.33647e-10	-1.19845	0.000146571	-3.33647e-10	-1.09356	0.000146798	-3.33647e-10	-1.09334
62933063	chr15:62933063:C:T	4.89961e-16	-2.02014	-3.12094e-10	5.35294e-05	-2.10084	-3.12094e-10	5.36005e-05	-2.10084	-3.12094e-10
62933106	chr15:62933106:G:A	1.13856e-15	-3.33647e-10	-1.17695	0.000138215	-3.33647e-10	-1.15226	0.000138381	-3.33647e-10	-1.15239
62933816	chr15:62933816:G:A	4.83645e-15	0.526738	-0.257269	9.55402e-05	-1.20545	-0.316069	9.54798e-05	-1.20538	-0.3181
62933893	chr15:62933893:G:A	2.11216e-15	0.101248	-0.660252	5.16685e-05	-1.22669	-0.909531	5.18089e-05	-1.22656	-0.908273
62933972	chr15:62933972:C:G	4.03158e-15	-3.33647e-10	0.0874454	0.000444421	-3.33647e-10	0.0157019	0.000444731	-3.33647e-10	0.015071
62933989	chr15:62933989:G:A	2.60918e-15	-3.33647e-10	-0.347676	0.000402297	-3.33647e-10	-0.0838789	0.000400779	-3.33647e-10	-0.0889891
62934163	chr15:62934163:T:G	3.61173e-15	-3.33647e-10	-0.0225249	0.000304063	-3.33647e-10	-0.363835	0.000304336	-3.33647e-10	-0.364267
62934403	chr15:62934403:C:A	1.69456e-14	-3.33647e-10	1.5233	0.00251266	-3.33647e-10	1.74803	0.0025032	-3.33647e-10	1.74293
62934423	chr15:62934423:T:C	6.09553e-15	1.00281	-0.501968	9.85557e-05	-0.921075	-0.569373	9.85219e-05	-0.920995	-0.571125
62934844	chr15:62934844:G:A	4.54549e-16	-2.09516	-3.12094e-10	6.124e-05	-1.96627	-3.12094e-10	6.13208e-05	-1.96628	-3.12094e-10
62934913	chr15:62934913:A:G	1.68713e-14	-3.33647e-10	1.5189	0.00250157	-3.33647e-10	1.7436	0.00249216	-3.33647e-10	1.7385
62935314	chr15:62935314:T:G	1.66764e-15	-3.33647e-10	-0.795304	0.000195941	-3.33647e-10	-0.803258	0.000196191	-3.33647e-10	-0.803308
62935347	chr15:62935347:G:A	7.96819e-16	-1.53384	-3.12094e-10	5.51572e-05	-2.07088	-3.12094e-10	5.52303e-05	-2.07089	-3.12094e-10
62935396	chr15:62935396:G:A	1.61868e-14	-3.33647e-10	1.47748	0.00240223	-3.33647e-10	1.70308	0.00239332	-3.33647e-10	1.69804
62935405	chr15:62935405:C:T	2.47595e-15	0.352722	-0.752809	5.63402e-05	-1.06867	-0.980995	5.64868e-05	-1.06853	-0.979864
62935559	chr15:62935559:G:A	4.77794e-16	-2.10048	0.0551861	6.81963e-05	-1.92561	0.0669297	6.82413e-05	-1.92557	0.0662235
62935629	chr15:62935629:G:T	3.37078e-15	-3.33647e-10	-0.0915671	0.000368999	-3.33647e-10	-0.170277	0.000369276	-3.33647e-10	-0.170856
62935713	chr15:62935713:C:G	1.52098e-16	-1.96868	-1.22126	1.62619e-05	-2.09234	-1.19991	1.62788e-05	-2.09233	-1.20021
62935848	chr15:62935848:G:C	4.30629e-16	-2.10044	-0.0487773	6.1358e-05	-1.92611	-0.0382308	6.14e-05	-1.92608	-0.038911
62935890	chr15:62935890:G:T	6.21576e-15	-3.33647e-10	0.520376	0.000761566	-3.33647e-10	0.554307	0.00076256	-3.33647e-10	0.554283
62936451	chr15:62936451:TATCA:T	5.16809e-16	-1.96679	-3.12094e-10	5.39492e-05	-2.09303	-3.12094e-10	5.40213e-05	-2.09302	-3.12094e-10
62936457	chr15:62936457:T:G	1.24415e-15	-3.33647e-10	-1.08826	0.000130155	-3.33647e-10	-1.21235	0.000130318	-3.33647e-10	-1.21242
62936581	chr15:62936581:A:G	3.59607e-16	-2.10033	-0.229122	4.93768e-05	-1.92728	-0.254311	4.94649e-05	-1.92724	-0.253898
62936635	chr15:62936635:T:G	4.92474e-16	-2.01503	-3.12094e-10	5.50037e-05	-2.07367	-3.12094e-10	5.50775e-05	-2.07366	-3.12094e-10
62937003	chr15:62937003:A:G	6.78959e-15	-3.33647e-10	0.608678	0.000831063	-3.33647e-10	0.641635	0.000832146	-3.33647e-10	0.641609
62937017	chr15:62937017:G:T	1.42456e-15	-3.33647e-10	-0.952852	0.000163645	-3.33647e-10	-0.983368	0.000163886	-3.33647e-10	-0.983225
62937036	chr15:62937036:A:G	3.45355e-15	0.830277	-0.897587	6.15761e-05	-1.01177	-0.949026	6.15918e-05	-1.0117	-0.950174
62937215	chr15:62937215:T:C	1.19097e-15	-3.33647e-10	-1.13194	0.000139175	-3.33647e-10	-1.14534	0.000139324	-3.33647e-10	-1.1456
62937241	chr15:62937241:G:A	1.56973e-16	-2.10012	-1.05828	2.26748e-05	-1.88273	-1.07709	2.27107e-05	-1.88269	-1.07687
62937320	chr15:62937320:T:C	1.52226e-14	-3.33647e-10	1.41607	0.00177867	-3.33647e-10	1.40255	0.00178068	-3.33647e-10	1.40235
62937574	chr15:62937574:T:C	9.78112e-15	-3.33647e-10	0.973741	0.00174999	-3.33647e-10	1.38629	0.0017384	-3.33647e-10	1.37832
62937741	chr15:62937741:T:C	1.18313e-15	-3.33647e-10	-1.13855	0.000138484	-3.33647e-10	-1.15031	0.000138633	-3.33647e-10	-1.15057
62938263	chr15:62938263:C:T	5.29275e-15	-3.33647e-10	0.359626	0.000646277	-3.33647e-10	0.390158	0.000647121	-3.33647e-10	0.390134
62938292	chr15:62938292:G:A	2.20326e-15	0.369394	-0.886169	5.23501e-05	-1.03881	-1.08431	5.24759e-05	-1.03867	-1.08338
62938352	chr15:62938352:C:T	2.46728e-15	0.377881	-0.781479	5.71437e-05	-1.03102	-1.00448	5.729e-05	-1.03087	-1.0034
62938489	chr15:62938489:G:A	1.06588e-15	-3.33647e-10	-1.24292	0.000137357	-3.33647e-10	-1.15849	0.000137559	-3.33647e-10	-1.15835
62938552	chr15:62938552:T:G	4.86326e-16	-2.02759	-3.12094e-10	5.54416e-05	-2.06574	-3.12094e-10	5.55161e-05	-2.06573	-3.12094e-10
62938723	chr15:62938723:T:C	4.87064e-16	-2.02607	-3.12094e-10	5.53892e-05	-2.06669	-3.12094e-10	5.54635e-05	-2.06667	-3.12094e-10
62938837	chr15:62938837:C:T	1.28106e-15	0.182628	-1.24165	5.59152e-05	-0.767135	-1.2901	5.60108e-05	-0.766984	-1.28987
62939948	chr15:62939948:C:T	4.81587e-16	-2.03738	-3.12094e-10	5.58651e-05	-2.05813	-3.12094e-10	5.59402e-05	-2.05812	-3.12094e-10
62940156	chr15:62940156:AATG:A	1.20397e-15	-3.33647e-10	-1.12109	0.000133793	-3.33647e-10	-1.18478	0.000133983	-3.33647e-10	-1.18468
62940202	chr15:62940202:A:G	2.54066e-15	-0.144603	-0.229687	7.67551e-05	-1.38457	-0.355881	7.67448e-05	-1.38456	-0.357351
62940377	chr15:62940377:C:T	1.44334e-14	-3.33647e-10	1.36283	0.00178961	-3.33647e-10	1.40868	0.00177369	-3.33647e-10	1.39842
62940448	chr15:62940448:C:T	1.11274e-15	-3.33647e-10	-1.19989	0.000145673	-3.33647e-10	-1.09971	0.000145897	-3.33647e-10	-1.0995
62940503	chr15:62940503:G:T	1.86092e-16	-1.75079	-1.23744	3.25811e-05	-1.37733	-1.22	3.26417e-05	-1.3773	-1.21951
62940556	chr15:62940556:T:C	1.45617e-15	-3.33647e-10	-0.930899	0.000172766	-3.33647e-10	-0.929134	0.000172946	-3.33647e-10	-0.92942
62940690	chr15:62940690:C:T	1.40031e-14	-3.33647e-10	1.33257	0.00173594	-3.33647e-10	1.37824	0.0017206	-3.33647e-10	1.36803
62940704	chr15:62940704:A:C	5.00662e-15	-3.33647e-10	0.304048	0.000548487	-3.33647e-10	0.226093	0.000548842	-3.33647e-10	0.225412
62940831	chr15:62940831:C:G	1.82017e-16	-1.80181	-1.20855	3.15496e-05	-1.44184	-1.18767	3.16111e-05	-1.44181	-1.18708
62940950	chr15:62940950:A:G	1.0171e-15	-3.33647e-10	-1.28976	0.000119242	-3.33647e-10	-1.29991	0.0001194	-3.33647e-10	-1.29992
62941059	chr15:62941059:C:T	1.84613e-16	-1.84063	-1.15557	3.1488e-05	-1.50113	-1.13033	3.15529e-05	-1.5011	-1.12963
62941082	chr15:62941082:G:C	2.11592e-16	-2.10074	-0.759062	2.90992e-05	-1.9221	-0.788257	2.91479e-05	-1.92206	-0.787953
62941270	chr15:62941270:A:G	3.64807e-15	-3.33647e-10	-0.0125144	0.000443209	-3.33647e-10	0.0129702	0.000443725	-3.33647e-10	0.0128054
62941492	chr15:62941492:C:G	5.12182e-16	-1.97579	-3.12094e-10	7.77801e-05	-1.72719	-3.12094e-10	7.7884e-05	-1.72718	-3.12094e-10
62941747	chr15:62941747:G:A	5.98293e-15	-3.33647e-10	0.482198	0.000731866	-3.33647e-10	0.514527	0.000732754	-3.33647e-10	0.514412
62941799	chr15:62941799:A:C	1.68974e-13	3.82303	-3.12094e-10	0.00200919	1.52442	-3.12094e-10	0.00201251	1.52474	-3.12094e-10
62941850	chr15:62941850:T:A	1.7557e-16	-1.82092	-1.22551	3.00581e-05	-1.47286	-1.20508	3.01152e-05	-1.47283	-1.20454
62942100	chr15:62942100:C:A	2.69728e-16	-2.0835	-0.533558	3.45638e-05	-1.99915	-0.53911	3.45946e-05	-1.99913	-0.539573
62942235	chr15:62942235:T:A	4.87251e-15	-3.33647e-10	0.276896	0.000739814	-3.33647e-10	0.525328	0.000740446	-3.33647e-10	0.524854
62942616	chr15:62942616:GAA:G	1.30015e-15	-3.33647e-10	-1.04423	0.000148928	-3.33647e-10	-1.07761	0.00014913	-3.33647e-10	-1.07758
62942668	chr15:62942668:A:G	1.0277e-15	-3.33647e-10	-1.27938	0.000129011	-3.33647e-10	-1.22117	0.000129196	-3.33647e-10	-1.22107
62942847	chr15:62942847:C:T	4.24364e-13	4.74388	-3.12094e-10	0.00418357	2.25785	-3.12094e-10	0.00419059	2.2582	-3.12094e-10
62942852	chr15:62942852:G:A	1.06382e-15	-3.33647e-10	-1.24485	0.000123438	-3.33647e-10	-1.26534	0.000123616	-3.33647e-10	-1.26522
62942955	chr15:62942955:C:T	1.00684e-15	-3.33647e-10	-1.2999	0.000121068	-3.33647e-10	-1.28471	0.000121232	-3.33647e-10	-1.28469
62943032	chr15:62943032:G:A	3.10396e-16	-2.07941	-0.397212	3.9045e-05	-2.00572	-0.410631	3.90784e-05	-2.0057	-0.411131
62943157	chr15:62943157:T:C	4.65906e-16	-2.07048	-3.12094e-10	8.79761e-05	-1.60401	-3.12094e-10	8.80911e-05	-1.60403	-3.12094e-10
62944013	chr15:62944013:G:A	3.62573e-16	-1.04865	-1.27259	4.37936e-05	-1.00424	-1.29734	4.38577e-05	-1.00415	-1.2973
62944251	chr15:62944251:A:G	5.09426e-16	-1.02833	-0.952858	2.23625e-05	-1.83768	-1.13601	2.24053e-05	-1.83762	-1.13548
62944613	chr15:62944613:G:A	1.1258e-15	-3.33647e-10	-1.18822	0.000136488	-3.33647e-10	-1.16484	0.000136677	-3.33647e-10	-1.16478
62944677	chr15:62944677:C:T	1.56511e-15	-3.33647e-10	-0.858756	0.000179832	-3.33647e-10	-0.889048	0.000180035	-3.33647e-10	-0.889246
62944713	chr15:62944713:T:C	6.78595e-16	-1.69444	-3.12094e-10	5.77903e-05	-2.02425	-3.12094e-10	5.78676e-05	-2.02424	-3.12094e-10
62944867	chr15:62944867:C:A	2.31122e-16	-1.50193	-1.26959	3.60101e-05	-1.20886	-1.28841	3.60635e-05	-1.2089	-1.28822
62944946	chr15:62944946:T:C	1.2515e-16	-2.10076	-1.28419	1.51961e-05	-2.07282	-1.28721	1.52127e-05	-2.07284	-1.28743
62944994	chr15:62944994:G:A	1.11943e-15	-3.33647e-10	-1.19389	0.000135261	-3.33647e-10	-1.17386	0.000135448	-3.33647e-10	-1.17381
62945227	chr15:62945227:G:A	1.23586e-15	-3.33647e-10	-1.09494	0.00014744	-3.33647e-10	-1.08765	0.0001476	-3.33647e-10	-1.08789
62945597	chr15:62945597:C:T	2.18929e-16	-1.87862	-0.947098	3.20618e-05	-1.60712	-1.00628	3.20718e-05	-1.6071	-1.00732
62946646	chr15:62946646:A:G	2.06192e-16	-2.01864	-0.86702	2.83569e-05	-1.77624	-0.959957	2.83698e-05	-1.77623	-0.960843
62946647	chr15:62946647:A:G	3.28727e-16	-1.12975	-1.28949	4.01522e-05	-1.09005	-1.29834	4.0208e-05	-1.08995	-1.29838
62947055	chr15:62947055:G:A	1.93355e-16	-1.88355	-1.06639	2.83969e-05	-1.6148	-1.11999	2.84118e-05	-1.61478	-1.12082
62947190	chr15:62947190:A:G	1.012e-15	-3.33647e-10	-1.29478	0.000122756	-3.33647e-10	-1.27087	0.000122923	-3.33647e-10	-1.27084
62947752	chr15:62947752:A:G	1.04055e-14	1.03563	-3.12094e-10	0.000470093	0.07186	-3.12094e-10	0.000470788	0.0720086	-3.12094e-10
62948038	chr15:62948038:C:A	3.75495e-16	-1.82822	-0.458003	4.95258e-05	-1.62697	-0.551602	4.93936e-05	-1.62686	-0.55572
62948194	chr15:62948194:C:T	1.01605e-15	-3.33647e-10	-1.29079	0.000119249	-3.33647e-10	-1.29986	0.000119407	-3.33647e-10	-1.29986
62948356	chr15:62948356:A:G	1.73121e-15	-3.33647e-10	-0.757892	0.000197971	-3.33647e-10	-0.792952	0.00019819	-3.33647e-10	-0.793173
62948479	chr15:62948479:C:T	1.2127e-15	-3.33647e-10	-1.11386	0.000145471	-3.33647e-10	-1.10109	0.000145629	-3.33647e-10	-1.10134
62948569	chr15:62948569:A:G	1.23316e-16	-2.10071	-1.29901	1.47511e-05	-2.09163	-1.29812	1.47718e-05	-2.09164	-1.29804
62948794	chr15:62948794:G:C	1.73886e-15	0.307362	-1.06085	0.000213455	0.421407	-1.13905	0.000213834	0.421587	-1.13878
62948795	chr15:62948795:T:C	3.52874e-16	-1.82352	-0.524837	4.66328e-05	-1.62057	-0.618197	4.65182e-05	-1.62045	-0.622101
62948912	chr15:62948912:G:A	1.55642e-15	-3.33647e-10	-0.864324	0.00018079	-3.33647e-10	-0.883736	0.000180991	-3.33647e-10	-0.883951
62948995	chr15:62948995:C:T	5.0856e-16	-1.98289	-3.12094e-10	5.35315e-05	-2.1008	-3.12094e-10	5.36027e-05	-2.1008	-3.12094e-10
62949033	chr15:62949033:G:A	1.01202e-15	-3.33647e-10	-1.29476	0.00012445	-3.33647e-10	-1.25717	0.000124625	-3.33647e-10	-1.25709
62949035	chr15:62949035:G:A	6.15086e-16	-0.853922	-0.938783	2.40618e-05	-1.77407	-1.12638	2.41083e-05	-1.77401	-1.12583
62949082	chr15:62949082:A:G	1.02249e-15	-3.33647e-10	-1.28447	0.000119237	-3.33647e-10	-1.29995	0.000119396	-3.33647e-10	-1.29995
62949203	chr15:62949203:G:A	1.84946e-15	-3.33647e-10	-0.691819	0.000191584	-3.33647e-10	-0.825742	0.000191751	-3.33647e-10	-0.826202
62949205	chr15:62949205:G:A	1.67056e-15	-3.33647e-10	-0.793554	0.000190975	-3.33647e-10	-0.828929	0.000191189	-3.33647e-10	-0.829137
62949259	chr15:62949259:A:G	1.85922e-15	-3.33647e-10	-0.686553	0.000192464	-3.33647e-10	-0.821163	0.00019263	-3.33647e-10	-0.821626
62949531	chr15:62949531:G:C	1.06037e-15	-3.33647e-10	-1.24809	0.000120544	-3.33647e-10	-1.28906	0.000120709	-3.33647e-10	-1.28901
62950084	chr15:62950084:C:T	1.79664e-16	-1.88102	-1.14236	2.68953e-05	-1.58833	-1.20079	2.69182e-05	-1.58831	-1.20128
62950492	chr15:62950492:C:T	2.99963e-16	-1.50714	-1.00366	2.8128e-05	-1.87807	-0.866239	2.81793e-05	-1.87808	-0.865727
62950632	chr15:62950632:C:T	2.0021e-16	-1.79877	-1.11633	2.98986e-05	-1.52012	-1.16313	2.99174e-05	-1.5201	-1.16386
62950671	chr15:62950671:C:A	1.29631e-15	-3.33647e-10	-1.04719	0.000156807	-3.33647e-10	-1.02606	0.000156969	-3.33647e-10	-1.02635
62950851	chr15:62950851:T:C	1.26571e-15	-3.33647e-10	-1.07108	0.000152306	-3.33647e-10	-1.05518	0.000152467	-3.33647e-10	-1.05545
62950948	chr15:62950948:T:C	1.38982e-16	-2.06791	-1.21222	1.59977e-05	-2.10083	-1.2078	1.60081e-05	-2.10083	-1.20848
62951353	chr15:62951353:A:G	1.29398e-16	-2.06266	-1.28892	1.46141e-05	-2.10016	-1.29892	1.46346e-05	-2.10016	-1.29885
62951667	chr15:62951667:G:C	5.67898e-16	-1.87253	-3.12094e-10	6.37262e-05	-1.92647	-3.12094e-10	6.381e-05	-1.92649	-3.12094e-10
62952070	chr15:62952070:C:T	1.00827e-15	-3.33647e-10	-1.29848	0.000119289	-3.33647e-10	-1.29952	0.000119447	-3.33647e-10	-1.29953
62952071	chr15:62952071:G:A	4.9938e-16	-2.0011	-3.12094e-10	8.98652e-05	-1.58276	-3.12094e-10	8.99829e-05	-1.58278	-3.12094e-10
62952077	chr15:62952077:G:A	1.45952e-15	-3.33647e-10	-0.928607	0.000161485	-3.33647e-10	-0.996659	0.00016172	-3.33647e-10	-0.996534
62952186	chr15:62952186:G:A	1.94277e-15	-3.33647e-10	-0.6426	0.000202593	-3.33647e-10	-0.76987	0.000202825	-3.33647e-10	-0.770054
62952478	chr15:62952478:G:A	5.34491e-16	-1.52597	-0.407186	3.56207e-05	-2.00579	-0.50235	3.55948e-05	-2.00577	-0.504426
62952521	chr15:62952521:A:G	1.22941e-15	-3.33647e-10	-1.10018	0.000138621	-3.33647e-10	-1.14933	0.000138767	-3.33647e-10	-1.14961
62952630	chr15:62952630:G:T	2.05923e-15	-3.33647e-10	-0.584381	0.00027261	-3.33647e-10	-0.473028	0.000273019	-3.33647e-10	-0.472856
62952980	chr15:62952980:A:G	2.68627e-16	-1.83803	-0.783119	2.48922e-05	-2.02208	-0.844435	2.48433e-05	-2.02212	-0.847691
62953072	chr15:62953072:A:T	2.15716e-15	-0.358188	-0.179731	5.75581e-05	-1.56888	-0.459401	5.77239e-05	-1.56878	-0.457948
62953210	chr15:62953210:C:A	1.05315e-15	-3.33647e-10	-1.25493	0.000119282	-3.33647e-10	-1.29958	0.00011944	-3.33647e-10	-1.29958
62953269	chr15:62953269:G:A	1.20593e-15	-3.33647e-10	-1.11947	0.000136566	-3.33647e-10	-1.16427	0.000136709	-3.33647e-10	-1.16455
62953817	chr15:62953817:A:C	1.07767e-15	-3.33647e-10	-1.23191	0.000122132	-3.33647e-10	-1.27597	0.000122289	-3.33647e-10	-1.27602
62954013	chr15:62954013:G:A	1.47667e-15	-3.33647e-10	-0.916925	0.000163612	-3.33647e-10	-0.983571	0.000163852	-3.33647e-10	-0.983438
62954055	chr15:62954055:A:G	1.04488e-15	-0.606341	-0.656472	5.33505e-05	-1.40798	-0.696211	5.33825e-05	-1.40801	-0.696904
62954157	chr15:62954157:A:G	2.22436e-16	-1.51246	-1.29737	2.5619e-05	-1.54043	-1.2973	2.56533e-05	-1.54047	-1.29726
62954211	chr15:62954211:T:C	2.75942e-16	-1.54514	-1.04914	3.27e-05	-1.56538	-1.02832	3.2729e-05	-1.56541	-1.02872
62954354	chr15:62954354:T:A	3.11035e-16	-1.42895	-1.04561	3.68864e-05	-1.44968	-1.02354	3.69188e-05	-1.44972	-1.02395
62954592	chr15:62954592:G:A	1.01783e-15	-3.33647e-10	-1.28904	0.000119891	-3.33647e-10	-1.29449	0.000120047	-3.33647e-10	-1.29451
62954651	chr15:62954651:C:T	1.05024e-15	-3.33647e-10	-1.2577	0.000121477	-3.33647e-10	-1.28135	0.000121643	-3.33647e-10	-1.28131
62954672	chr15:62954672:A:C	2.99023e-16	-1.47618	-1.03777	3.51481e-05	-1.50494	-1.01656	3.51789e-05	-1.50497	-1.01698
62954685	chr15:62954685:T:C	4.68049e-16	-2.0659	-3.12094e-10	5.4937e-05	-2.07488	-3.12094e-10	5.50105e-05	-2.07487	-3.12094e-10
62954962	chr15:62954962:G:A	1.03342e-15	-3.33647e-10	-1.27384	0.00012134	-3.33647e-10	-1.28247	0.000121496	-3.33647e-10	-1.28252
62955028	chr15:62955028:C:A	1.13947e-13	1.27989	2.14913	0.00102141	-0.469258	1.31712	0.00102094	-0.469126	1.31521
62955111	chr15:62955111:C:A	1.02215e-15	-3.33647e-10	-1.2848	0.000120283	-3.33647e-10	-1.29122	0.000120439	-3.33647e-10	-1.29125
62955132	chr15:62955132:C:A	1.0651e-13	1.38692	1.9746	0.0013898	-0.294171	1.45001	0.00138966	-0.294039	1.44846
62955286	chr15:62955286:T:G	3.07056e-16	-1.50598	-0.981456	3.4081e-05	-1.56112	-0.991213	3.41095e-05	-1.56115	-0.991671
62955469	chr15:62955469:A:C	3.08438e-16	-1.45394	-1.029	3.63388e-05	-1.48069	-1.00749	3.63704e-05	-1.48073	-1.00791
62955597	chr15:62955597:T:G	3.05876e-16	-1.44269	-1.04859	1.99734e-05	-1.93213	-1.15454	1.99873e-05	-1.9321	-1.1552
62955736	chr15:62955736:G:A	4.47731e-15	0.0514695	0.140841	0.000219537	-0.434682	-0.254866	0.000219212	-0.434644	-0.257716
62955766	chr15:62955766:A:G	1.74725e-16	-1.7548	-1.29645	3.79392e-05	-1.15594	-1.28914	3.7983e-05	-1.15607	-1.28919
62955967	chr15:62955967:T:C	1.01943e-15	-3.33647e-10	-1.28747	0.000119318	-3.33647e-10	-1.29928	0.000119477	-3.33647e-10	-1.29927
62956427	chr15:62956427:T:G	3.65694e-15	-3.33647e-10	-0.0100871	0.00038011	-3.33647e-10	-0.140609	0.000378075	-3.33647e-10	-0.147307
62956508	chr15:62956508:G:A	1.01742e-15	-3.33647e-10	-1.28944	0.000119892	-3.33647e-10	-1.29448	0.000120048	-3.33647e-10	-1.29451
62956708	chr15:62956708:G:A	1.79533e-16	-1.76321	-1.2609	4.01088e-05	-1.1518	-1.23768	4.01619e-05	-1.15193	-1.23755
62956712	chr15:62956712:C:A	1.21655e-14	0.42818	0.763713	0.000557334	-0.176879	0.418973	0.000556079	-0.176843	0.415353
62956746	chr15:62956746:C:T	1.41113e-14	0.467186	0.873079	0.000636688	-0.144546	0.519755	0.000635188	-0.144509	0.516031
62957202	chr15:62957202:C:T	1.00677e-15	-3.33647e-10	-1.29997	0.000121046	-3.33647e-10	-1.2849	0.000121211	-3.33647e-10	-1.28487
62958082	chr15:62958082:C:T	1.35101e-15	-3.33647e-10	-1.00586	0.000146818	-3.33647e-10	-1.09188	0.000146989	-3.33647e-10	-1.09204
62958112	chr15:62958112:T:C	7.01448e-14	1.82434	1.11951	0.00078119	-0.0236711	0.603419	0.000781571	-0.0235313	0.602438
62958447	chr15:62958447:G:A	1.31366e-16	-2.03948	-1.297	1.49248e-05	-2.08434	-1.2937	1.49421e-05	-2.08435	-1.29386
62958463	chr15:62958463:G:A	1.11495e-15	-3.33647e-10	-1.1979	0.000124888	-3.33647e-10	-1.25365	0.000125045	-3.33647e-10	-1.25373
62959355	chr15:62959355:A:G	1.05542e-15	-3.33647e-10	-1.25277	0.000123298	-3.33647e-10	-1.26646	0.000123455	-3.33647e-10	-1.26653
62959414	chr15:62959414:TTTTTA:T	1.03357e-13	1.00703	2.32445	0.00111148	-0.570612	1.50299	0.00111106	-0.570486	1.50116
62959518	chr15:62959518:A:G	1.00844e-15	-3.33647e-10	-1.29831	0.000119238	-3.33647e-10	-1.29995	0.000119396	-3.33647e-10	-1.29995
62960411	chr15:62960411:T:A	1.66737e-16	-1.89066	-1.20739	3.52012e-05	-1.34323	-1.17676	3.52513e-05	-1.34335	-1.17655
62960450	chr15:62960450:G:A	1.85695e-16	-1.77286	-1.2175	3.77658e-05	-1.19732	-1.25235	3.78155e-05	-1.19744	-1.25224
62960663	chr15:62960663:AC:A	3.59292e-16	-1.22346	-1.10687	1.98018e-05	-1.95783	-1.13747	1.98143e-05	-1.95781	-1.13819
62960727	chr15:62960727:G:A	2.0339e-16	-1.80206	-1.09728	4.72028e-05	-1.19252	-1.0341	4.72752e-05	-1.19266	-1.03376
62960775	chr15:62960775:A:G	9.77428e-14	3.32083	-0.0452	0.0028809	1.99942	-0.11463	0.00288198	1.99964	-0.115804
62960925	chr15:62960925:C:T	1.00683e-15	-3.33647e-10	-1.2999	0.000119402	-3.33647e-10	-1.29857	0.000119559	-3.33647e-10	-1.29859
62961115	chr15:62961115:A:G	1.43565e-16	-1.95505	-1.29263	2.95753e-05	-1.39644	-1.29769	2.96099e-05	-1.39656	-1.29773
62961247	chr15:62961247:G:A	1.0102e-15	-3.33647e-10	-1.29657	0.000119234	-3.33647e-10	-1.29998	0.000119393	-3.33647e-10	-1.29998
62961318	chr15:62961318:C:T	4.63639e-16	-2.07536	-3.12094e-10	5.37612e-05	-2.09652	-3.12094e-10	5.38326e-05	-2.09652	-3.12094e-10
62961352	chr15:62961352:G:A	5.99871e-16	-1.81775	-3.12094e-10	5.36849e-05	-2.09794	-3.12094e-10	5.37563e-05	-2.09794	-3.12094e-10
62961508	chr15:62961508:G:A	1.01729e-15	-3.33647e-10	-1.28957	0.000119535	-3.33647e-10	-1.29746	0.000119696	-3.33647e-10	-1.29744
62961696	chr15:62961696:T:G	1.62662e-16	-1.92888	-1.19391	3.27318e-05	-1.43106	-1.16167	3.2778e-05	-1.43117	-1.16147
62961801	chr15:62961801:A:T	1.01064e-15	-3.33647e-10	-1.29613	0.000119242	-3.33647e-10	-1.29992	0.000119401	-3.33647e-10	-1.29991
62961810	chr15:62961810:C:T	1.7408e-15	-0.189557	-0.562808	6.0582e-05	-1.11466	-0.862417	6.07167e-05	-1.11455	-0.861629
62961814	chr15:62961814:A:G	1.16112e-15	-3.33647e-10	-1.15733	0.000136838	-3.33647e-10	-1.16227	0.00013701	-3.33647e-10	-1.16235
62961991	chr15:62961991:A:G	1.00722e-15	-3.33647e-10	-1.29952	0.000119344	-3.33647e-10	-1.29906	0.000119505	-3.33647e-10	-1.29904
62962252	chr15:62962252:C:T	1.01045e-15	-3.33647e-10	-1.29632	0.000119238	-3.33647e-10	-1.29995	0.000119397	-3.33647e-10	-1.29995
62962433	chr15:62962433:ATG:A	1.01045e-15	-3.33647e-10	-1.29632	0.000119238	-3.33647e-10	-1.29995	0.000119397	-3.33647e-10	-1.29995
62962488	chr15:62962488:G:A	1.59092e-16	-1.92694	-1.21805	3.19138e-05	-1.42784	-1.19019	3.19591e-05	-1.42796	-1.18998
62962792	chr15:62962792:C:G	1.01434e-15	-3.33647e-10	-1.29248	0.0001214	-3.33647e-10	-1.28198	0.000121569	-3.33647e-10	-1.28191
62962807	chr15:62962807:G:A	3.89778e-16	-1.20814	-1.04075	2.06433e-05	-1.94931	-1.10437	2.06548e-05	-1.94928	-1.10517
62962821	chr15:62962821:C:T	1.02901e-15	-3.33647e-10	-1.27812	0.000120326	-3.33647e-10	-1.29086	0.000120491	-3.33647e-10	-1.29082
62962861	chr15:62962861:T:C	1.09842e-15	-3.33647e-10	-1.21284	0.000121786	-3.33647e-10	-1.27881	0.000121941	-3.33647e-10	-1.27887
62962908	chr15:62962908:A:G	1.03117e-15	-3.33647e-10	-1.27602	0.000120493	-3.33647e-10	-1.28948	0.000120658	-3.33647e-10	-1.28944
62962917	chr15:62962917:G:A	3.22345e-16	-1.80865	-0.630194	4.44219e-05	-1.77357	-0.513767	4.4453e-05	-1.7736	-0.514368
62963033	chr15:62963033:C:T	1.02017e-15	-3.33647e-10	-1.28674	0.000119702	-3.33647e-10	-1.29607	0.000119864	-3.33647e-10	-1.29604
62963495	chr15:62963495:T:A	1.26792e-15	-1.94863	0.879292	0.000230589	-1.46203	0.821593	0.00022925	-1.46215	0.814565
62963664	chr15:62963664:G:A	1.16677e-15	-3.33647e-10	-1.15247	0.000132516	-3.33647e-10	-1.19437	0.000132656	-3.33647e-10	-1.19464
62963699	chr15:62963699:C:T	6.01178e-16	-1.81558	-3.12094e-10	5.53502e-05	-2.06739	-3.12094e-10	5.54237e-05	-2.06739	-3.12094e-10
62963817	chr15:62963817:T:C	2.38502e-13	2.98686	1.18081	0.00721261	1.76208	1.04043	0.0072119	1.76229	1.0388
62963822	chr15:62963822:C:T	1.14828e-15	-3.33647e-10	-1.16844	0.000130728	-3.33647e-10	-1.20795	0.000130869	-3.33647e-10	-1.2082
62963850	chr15:62963850:C:T	1.69962e-14	1.52628	-3.12094e-10	0.000175227	-0.914991	-3.12094e-10	0.000175452	-0.915033	-3.12094e-10
62963955	chr15:62963955:G:A	1.11351e-15	-3.33647e-10	-1.1992	0.000127485	-3.33647e-10	-1.23307	0.000127628	-3.33647e-10	-1.23328
62963976	chr15:62963976:A:G	3.49382e-16	-1.54938	-0.808921	3.71518e-05	-1.71626	-0.749795	3.71781e-05	-1.71629	-0.750388
62964159	chr15:62964159:C:T	8.15524e-15	-1.94135	2.7333	0.00168481	-1.45307	2.80141	0.00166799	-1.45319	2.79017
62964585	chr15:62964585:T:A	7.87505e-15	-1.95228	2.70926	0.00161829	-1.47748	2.78553	0.00160221	-1.4776	2.77434
62964705	chr15:62964705:G:A	3.61617e-16	-1.57329	-0.750594	4.53005e-05	-1.63569	-0.632065	4.52876e-05	-1.6357	-0.633669
62964719	chr15:62964719:C:T	1.01902e-15	-3.33647e-10	-1.28787	0.000119613	-3.33647e-10	-1.29681	0.000119775	-3.33647e-10	-1.29679
62964756	chr15:62964756:G:T	1.02002e-15	-3.33647e-10	-1.28689	0.000119666	-3.33647e-10	-1.29637	0.000119828	-3.33647e-10	-1.29634
62964810	chr15:62964810:A:G	1.46206e-15	-3.33647e-10	-0.926864	0.000161196	-3.33647e-10	-0.998449	0.00016143	-3.33647e-10	-0.99833
62965002	chr15:62965002:C:T	1.13808e-15	-3.33647e-10	-1.17737	0.000155263	-3.33647e-10	-1.03595	0.000155491	-3.33647e-10	-1.03581
62965078	chr15:62965078:C:T	4.63093e-16	-0.919745	-1.1568	2.2293e-05	-1.78376	-1.19304	2.23099e-05	-1.78372	-1.19365
62965552	chr15:62965552:G:C	5.44679e-16	-1.42166	-0.492609	6.12909e-05	-1.56633	-0.39911	6.13303e-05	-1.56636	-0.399763
62965682	chr15:62965682:T:G	5.55754e-16	-0.73148	-1.16266	2.51194e-05	-1.66518	-1.19226	2.51381e-05	-1.66514	-1.19288
62965940	chr15:62965940:AAGG:A	4.54165e-16	-0.94493	-1.15108	2.20575e-05	-1.79607	-1.19135	2.20746e-05	-1.79603	-1.19194
62966128	chr15:62966128:G:A	1.6085e-15	-3.33647e-10	-0.831412	0.00016626	-3.33647e-10	-0.967519	0.000166448	-3.33647e-10	-0.967718
62966336	chr15:62966336:T:C	1.12313e-15	-3.33647e-10	-1.19059	0.000133568	-3.33647e-10	-1.18646	0.000133725	-3.33647e-10	-1.18661
62966357	chr15:62966357:C:T	2.70743e-14	-3.33647e-10	1.99187	0.00341583	-3.33647e-10	2.0551	0.00337975	-3.33647e-10	2.04316
62966405	chr15:62966405:C:A	1.33445e-15	-3.33647e-10	-1.01819	0.000141478	-3.33647e-10	-1.12893	0.000141646	-3.33647e-10	-1.12907
62966409	chr15:62966409:C:G	2.71392e-15	-3.33647e-10	-0.308318	0.000284221	-3.33647e-10	-0.431318	0.000282937	-3.33647e-10	-0.437173
62966601	chr15:62966601:C:T	1.00761e-15	-3.33647e-10	-1.29913	0.000119421	-3.33647e-10	-1.29842	0.000119579	-3.33647e-10	-1.29842
62966634	chr15:62966634:A:G	1.93761e-15	-3.33647e-10	-0.645256	0.000230911	-3.33647e-10	-0.639038	0.000230175	-3.33647e-10	-0.643561
62966700	chr15:62966700:G:C	4.99513e-16	-2.00083	-3.12094e-10	5.8941e-05	-2.00453	-3.12094e-10	5.90209e-05	-2.00451	-3.12094e-10
62966917	chr15:62966917:G:A	1.05566e-15	-3.33647e-10	-1.25255	0.000125627	-3.33647e-10	-1.24775	0.000125693	-3.33647e-10	-1.24856
62967014	chr15:62967014:C:T	1.32257e-15	-3.33647e-10	-1.02714	0.000146975	-3.33647e-10	-1.09081	0.000147184	-3.33647e-10	-1.09071
62967032	chr15:62967032:C:A	1.35579e-15	-3.33647e-10	-1.00233	0.000147711	-3.33647e-10	-1.08581	0.000147608	-3.33647e-10	-1.08784
62967598	chr15:62967598:A:G	2.75721e-16	-1.94349	-0.651594	6.23535e-05	-1.37255	-0.575697	6.22937e-05	-1.37269	-0.577847
62967727	chr15:62967727:C:A	3.27829e-15	1.15076	-1.27015	0.000135858	0.0833412	-1.2528	0.000136034	0.0834779	-1.25297
62967763	chr15:62967763:AG:A	1.35706e-15	-3.33647e-10	-1.0014	0.000198364	-3.33647e-10	-0.790964	0.000198586	-3.33647e-10	-0.791177
62968229	chr15:62968229:G:A	1.23186e-15	-3.33647e-10	-1.09819	0.000146126	-3.33647e-10	-1.0966	0.000146348	-3.33647e-10	-1.09641
62968247	chr15:62968247:T:C	4.32039e-16	-0.851211	-1.29474	3.32082e-05	-1.28379	-1.29448	3.32581e-05	-1.28383	-1.29427
62968250	chr15:62968250:T:G	3.02484e-16	-1.65779	-0.844651	3.16066e-05	-1.82689	-0.800817	3.16301e-05	-1.82691	-0.801378
62968348	chr15:62968348:G:A	1.21106e-15	-3.33647e-10	-1.11521	0.000130281	-3.33647e-10	-1.21137	0.000130441	-3.33647e-10	-1.21147
62968418	chr15:62968418:T:C	1.61126e-15	-3.33647e-10	-0.829696	0.000204633	-3.33647e-10	-0.759852	0.000204839	-3.33647e-10	-0.760176
62968420	chr15:62968420:A:G	1.37276e-15	-3.33647e-10	-0.989889	0.000142835	-3.33647e-10	-1.11938	0.000143003	-3.33647e-10	-1.11953
62968545	chr15:62968545:A:G	1.00938e-15	-3.33647e-10	-1.29737	0.000119666	-3.33647e-10	-1.29636	0.000119802	-3.33647e-10	-1.29656
62968824	chr15:62968824:G:A	1.03289e-15	-3.33647e-10	-1.27435	0.000123125	-3.33647e-10	-1.26787	0.000123203	-3.33647e-10	-1.26856
62968886	chr15:62968886:C:T	1.01657e-15	-3.33647e-10	-1.29028	0.000121303	-3.33647e-10	-1.28278	0.000121404	-3.33647e-10	-1.28328
62968972	chr15:62968972:T:G	2.65952e-15	-3.33647e-10	-0.328567	0.000467903	-3.33647e-10	0.067191	0.000468698	-3.33647e-10	0.0675597
62969303	chr15:62969303:T:C	1.02921e-15	-3.33647e-10	-1.27792	0.000123266	-3.33647e-10	-1.26672	0.000123345	-3.33647e-10	-1.26741
62969316	chr15:62969316:G:A	1.02921e-15	-3.33647e-10	-1.27792	0.000123266	-3.33647e-10	-1.26672	0.000123345	-3.33647e-10	-1.26741
62969369	chr15:62969369:C:T	1.23293e-15	-3.33647e-10	-1.09732	0.000133148	-3.33647e-10	-1.18961	0.00013331	-3.33647e-10	-1.18972
62969373	chr15:62969373:G:A	3.79096e-16	-1.79899	-0.477687	5.71034e-05	-1.50801	-0.528194	5.7142e-05	-1.50801	-0.528845
62969454	chr15:62969454:A:G	2.2108e-16	-1.62135	-1.19459	2.25216e-05	-1.87415	-1.09245	2.2535e-05	-1.87411	-1.09322
62969637	chr15:62969637:G:A	1.24589e-15	-3.33647e-10	-1.08686	0.000134185	-3.33647e-10	-1.18185	0.000134348	-3.33647e-10	-1.18197
62969688	chr15:62969688:A:G	1.63366e-15	-3.33647e-10	-0.815893	0.000171023	-3.33647e-10	-0.939275	0.000171187	-3.33647e-10	-0.939643
62969948	chr15:62969948:C:T	2.20385e-16	-2.0918	-0.727287	9.48576e-05	-1.01662	-0.51207	9.50173e-05	-1.01673	-0.511614
62969991	chr15:62969991:A:T	2.21435e-16	-2.0891	-0.725239	9.78474e-05	-0.987963	-0.509699	9.80121e-05	-0.988067	-0.50924
62970007	chr15:62970007:C:T	2.24846e-16	-1.69411	-1.10493	2.78632e-05	-1.57186	-1.1819	2.78802e-05	-1.57186	-1.18263
62970159	chr15:62970159:A:C	1.28951e-15	-3.33647e-10	-1.05245	0.000137686	-3.33647e-10	-1.1561	0.000137851	-3.33647e-10	-1.15622
62970226	chr15:62970226:T:A	1.3791e-15	-3.33647e-10	-0.985279	0.000159408	-3.33647e-10	-1.0096	0.000159578	-3.33647e-10	-1.00987
62970404	chr15:62970404:G:A	1.09933e-15	-3.33647e-10	-1.21201	0.000134291	-3.33647e-10	-1.18106	0.000134441	-3.33647e-10	-1.18127
62970426	chr15:62970426:C:T	1.30518e-15	-3.33647e-10	-1.04037	0.000158985	-3.33647e-10	-1.01226	0.000158899	-3.33647e-10	-1.01413
62970510	chr15:62970510:G:A	5.87187e-16	-1.83912	-3.12094e-10	5.44234e-05	-2.08428	-3.12094e-10	5.44957e-05	-2.08428	-3.12094e-10
62970637	chr15:62970637:G:A	1.67479e-15	-3.33647e-10	-0.791022	0.000173206	-3.33647e-10	-0.92659	0.000173372	-3.33647e-10	-0.92696
62970841	chr15:62970841:A:G	1.59676e-15	-3.33647e-10	-0.838734	0.000166255	-3.33647e-10	-0.967546	0.000166418	-3.33647e-10	-0.967895
62970918	chr15:62970918:T:C	1.62766e-15	-3.33647e-10	-0.819568	0.000169054	-3.33647e-10	-0.950851	0.000169218	-3.33647e-10	-0.951209
62970941	chr15:62970941:C:T	1.33433e-15	-3.33647e-10	-1.01829	0.000154417	-3.33647e-10	-1.04141	0.000154583	-3.33647e-10	-1.04167
62970975	chr15:62970975:T:C	1.25082e-15	-3.33647e-10	-1.08291	0.000134551	-3.33647e-10	-1.17913	0.000134714	-3.33647e-10	-1.17924
62970992	chr15:62970992:C:T	1.28017e-15	-3.33647e-10	-1.05972	0.000136841	-3.33647e-10	-1.16225	0.000137006	-3.33647e-10	-1.16238
62971435	chr15:62971435:G:A	1.10375e-15	-3.33647e-10	-1.208	0.000124145	-3.33647e-10	-1.25962	0.000124241	-3.33647e-10	-1.26018
62971550	chr15:62971550:T:C	1.64422e-15	-3.33647e-10	-0.809445	0.000170509	-3.33647e-10	-0.942281	0.000170674	-3.33647e-10	-0.942643
62971594	chr15:62971594:T:C	1.3581e-15	-3.33647e-10	-1.00063	0.000156982	-3.33647e-10	-1.02494	0.00015715	-3.33647e-10	-1.0252
62971605	chr15:62971605:C:T	1.65649e-15	-3.33647e-10	-0.802013	0.000171412	-3.33647e-10	-0.937003	0.000171577	-3.33647e-10	-0.937368
62971625	chr15:62971625:C:T	4.91338e-16	-2.01734	-3.12094e-10	8.44833e-05	-1.64452	-3.12094e-10	8.45954e-05	-1.64452	-3.12094e-10
62972039	chr15:62972039:C:T	1.50845e-16	-2.06138	-1.13683	2.12533e-05	-2.07541	-0.949151	2.12558e-05	-2.07542	-0.950353
62972436	chr15:62972436:A:G	1.31158e-15	-3.33647e-10	-1.03548	0.000139371	-3.33647e-10	-1.14393	0.000139537	-3.33647e-10	-1.14407
62972518	chr15:62972518:G:A	1.81199e-16	-2.06226	-0.952613	2.68777e-05	-2.07509	-0.714679	2.68685e-05	-2.07511	-0.716339
62972570	chr15:62972570:T:C	1.05235e-15	-3.33647e-10	-1.25568	0.000125176	-3.33647e-10	-1.25135	0.000125328	-3.33647e-10	-1.25147
62972605	chr15:62972605:C:T	1.47909e-16	-2.05652	-1.16135	2.04874e-05	-2.07871	-0.982548	2.04908e-05	-2.07873	-0.983698
62972733	chr15:62972733:A:G	1.30118e-15	-3.33647e-10	-1.04344	0.000138522	-3.33647e-10	-1.15004	0.000138687	-3.33647e-10	-1.15018
62972751	chr15:62972751:A:C	1.30117e-15	-3.33647e-10	-1.04345	0.000138518	-3.33647e-10	-1.15007	0.000138684	-3.33647e-10	-1.1502
62972864	chr15:62972864:A:C	3.742e-16	-1.44295	-0.846728	3.47894e-05	-1.68458	-0.847177	3.47955e-05	-1.68453	-0.848378
62972907	chr15:62972907:T:C	1.12464e-15	-3.33647e-10	-1.18925	0.000123142	-3.33647e-10	-1.26773	0.000123296	-3.33647e-10	-1.26781
62972957	chr15:62972957:T:C	2.94389e-16	-1.45953	-1.07004	5.99153e-05	-1.00516	-0.982981	5.99543e-05	-1.00515	-0.983667
62972980	chr15:62972980:T:G	3.00726e-16	-1.41068	-1.09758	2.89927e-05	-1.67091	-1.04311	2.90098e-05	-1.67086	-1.04391
62973045	chr15:62973045:A:C	3.15857e-16	-1.51188	-0.947296	5.61496e-05	-1.20352	-0.849531	5.61853e-05	-1.20352	-0.850224
62973090	chr15:62973090:T:C	1.27588e-15	-3.33647e-10	-1.06307	0.000144019	-3.33647e-10	-1.11112	0.000144226	-3.33647e-10	-1.11102
62973133	chr15:62973133:G:A	1.33863e-15	-3.33647e-10	-1.01506	0.00015481	-3.33647e-10	-1.03887	0.000154977	-3.33647e-10	-1.03912
62973136	chr15:62973136:G:C	3.47935e-15	-3.33647e-10	-0.0598658	0.000365164	-3.33647e-10	-0.180725	0.000365566	-3.33647e-10	-0.180953
62973196	chr15:62973196:G:A	1.50543e-16	-2.05545	-1.14477	2.05552e-05	-2.09231	-0.965643	2.05582e-05	-2.09232	-0.966821
62973480	chr15:62973480:G:T	3.52089e-15	-3.33647e-10	-0.0479983	0.000368514	-3.33647e-10	-0.171591	0.00036892	-3.33647e-10	-0.171818
62973522	chr15:62973522:T:C	2.31062e-16	-1.53213	-1.23965	5.03499e-05	-1.0551	-1.10697	5.03948e-05	-1.0551	-1.10741
62973650	chr15:62973650:G:A	1.27034e-15	-3.33647e-10	-1.06743	0.000136016	-3.33647e-10	-1.1683	0.00013618	-3.33647e-10	-1.16842
62973865	chr15:62973865:G:A	3.13911e-15	-3.33647e-10	-0.162775	0.000326683	-3.33647e-10	-0.292082	0.000325055	-3.33647e-10	-0.298406
62974005	chr15:62974005:T:A	3.32969e-16	-1.45312	-0.953295	5.96897e-05	-1.13578	-0.856129	5.97206e-05	-1.13578	-0.856946
62974515	chr15:62974515:G:A	3.64205e-15	-3.33647e-10	-0.0141661	0.000377013	-3.33647e-10	-0.148791	0.000374978	-3.33647e-10	-0.155531
62974601	chr15:62974601:G:A	1.76051e-16	-1.74744	-1.29626	1.51578e-05	-2.06834	-1.29422	1.51797e-05	-2.06832	-1.29411
62974752	chr15:62974752:G:C	1.52085e-16	-2.07309	-1.11694	5.82746e-05	-1.01596	-0.999947	5.83684e-05	-1.01607	-0.999554
62974809	chr15:62974809:C:T	1.75058e-16	-1.75204	-1.29731	1.51179e-05	-2.06965	-1.29554	1.51396e-05	-2.06964	-1.29545
62975272	chr15:62975272:G:A	4.74507e-16	-2.05219	-3.12094e-10	6.29595e-05	-1.93858	-3.12094e-10	6.30426e-05	-1.93859	-3.12094e-10
62975336	chr15:62975336:T:C	3.76839e-15	-3.33647e-10	0.019935	0.000381672	-3.33647e-10	-0.136508	0.000379589	-3.33647e-10	-0.14331
62975553	chr15:62975553:G:C	2.9323e-16	-2.09314	-0.440375	4.51201e-05	-2.04714	-0.224603	4.50749e-05	-2.04716	-0.226915
62975579	chr15:62975579:A:C	1.7269e-16	-2.04789	-1.01508	7.71846e-05	-0.836692	-0.898179	7.73178e-05	-0.836812	-0.897662
62976013	chr15:62976013:T:C	1.83416e-16	-1.73462	-1.26809	1.47241e-05	-2.10084	-1.29075	1.47414e-05	-2.10084	-1.29091
62976155	chr15:62976155:T:C	1.30241e-16	-2.07294	-1.27214	4.61508e-05	-0.949745	-1.29941	4.62052e-05	-0.949868	-1.29944
62976337	chr15:62976337:A:C	1.29234e-16	-2.05312	-1.29972	5.11231e-05	-0.857568	-1.28927	5.11904e-05	-0.857698	-1.28915
62976352	chr15:62976352:G:A	2.39391e-15	-3.33647e-10	-0.433784	0.000242611	-3.33647e-10	-0.58961	0.00024281	-3.33647e-10	-0.590118
62976405	chr15:62976405:C:T	1.04571e-15	-3.33647e-10	-1.26202	0.000120787	-3.33647e-10	-1.28704	0.000120953	-3.33647e-10	-1.287
62976465	chr15:62976465:G:T	1.12581e-15	-3.33647e-10	-1.18821	0.000137974	-3.33647e-10	-1.154	0.000138126	-3.33647e-10	-1.15423
62976486	chr15:62976486:G:C	2.59246e-16	-1.81676	-0.839931	2.45136e-05	-1.98531	-0.896529	2.45322e-05	-1.98531	-0.897106
62976495	chr15:62976495:A:G	6.2836e-14	-3.33647e-10	2.83382	0.00788875	-3.33647e-10	2.89212	0.00778984	-3.33647e-10	2.87818
62976901	chr15:62976901:C:T	2.48982e-16	-1.72182	-0.975269	2.6544e-05	-1.81054	-0.991724	2.66092e-05	-1.81053	-0.990608
62977204	chr15:62977204:C:G	1.99139e-16	-1.91278	-1.00768	3.51957e-05	-1.65638	-0.863769	3.52256e-05	-1.65638	-0.864241
62977247	chr15:62977247:T:C	1.68413e-16	-1.7914	-1.29665	1.45936e-05	-2.10097	-1.29952	1.46125e-05	-2.10097	-1.29955
62977252	chr15:62977252:G:A	4.32353e-15	-3.33647e-10	0.157361	0.000364575	-3.33647e-10	-0.182339	0.000363414	-3.33647e-10	-0.186856
62977512	chr15:62977512:G:T	3.13105e-16	-1.6516	-0.816332	3.17386e-05	-1.77481	-0.848724	3.18236e-05	-1.7748	-0.847389
62978134	chr15:62978134:G:A	5.38214e-16	-0.634683	-1.29153	2.65289e-05	-1.50627	-1.29657	2.65643e-05	-1.5062	-1.29664
62978379	chr15:62978379:G:C	1.29486e-16	-2.05086	-1.30003	4.80518e-05	-0.908804	-1.29999	4.81113e-05	-0.908898	-1.29998
62978503	chr15:62978503:A:G	1.79184e-16	-1.77934	-1.24671	2.57028e-05	-1.62669	-1.20778	2.5723e-05	-1.62669	-1.20832
62978547	chr15:62978547:C:G	2.00595e-16	-1.63178	-1.2814	2.23945e-05	-1.67685	-1.29541	2.24209e-05	-1.67684	-1.29557
62978551	chr15:62978551:GC:G	2.43685e-15	-3.33647e-10	-0.416006	0.000258075	-3.33647e-10	-0.527821	0.000256972	-3.33647e-10	-0.53343
62978748	chr15:62978748:C:A	1.96283e-16	-1.6928	-1.24211	2.21544e-05	-1.7188	-1.26423	2.2173e-05	-1.7188	-1.26473
62978781	chr15:62978781:C:G	1.03231e-15	-3.33647e-10	-1.27491	0.000140524	-3.33647e-10	-1.13569	0.000140727	-3.33647e-10	-1.13558
62978891	chr15:62978891:G:C	8.31383e-14	-3.33647e-10	3.11379	0.01039	-3.33647e-10	3.16753	0.0102545	-3.33647e-10	3.15307
62979649	chr15:62979649:A:T	3.37759e-15	-3.33647e-10	-0.0895507	0.000353169	-3.33647e-10	-0.214123	0.000351287	-3.33647e-10	-0.220797
62979664	chr15:62979664:T:C	1.8305e-15	-3.33647e-10	-0.702122	0.000193912	-3.33647e-10	-0.813665	0.00019411	-3.33647e-10	-0.813973
62980183	chr15:62980183:A:G	2.97122e-16	-1.24233	-1.278	0.000103551	-0.193226	-1.24778	0.000103705	-0.193319	-1.24753
62980305	chr15:62980305:G:A	4.9756e-14	-3.33647e-10	2.60042	0.00486934	-3.33647e-10	2.40964	0.00479194	-3.33647e-10	2.39229
62980384	chr15:62980384:G:A	2.06833e-15	-3.33647e-10	-0.579969	0.000272658	-3.33647e-10	-0.472854	0.000272916	-3.33647e-10	-0.473235
62980414	chr15:62980414:C:T	1.53996e-16	-1.96256	-1.21499	2.3648e-05	-1.70098	-1.21681	2.36747e-05	-1.70098	-1.21701
62980430	chr15:62980430:C:A	4.52728e-16	-2.09918	-3.12094e-10	5.91217e-05	-2.00147	-3.12094e-10	5.91999e-05	-2.00148	-3.12094e-10
62980451	chr15:62980451:A:G	5.53467e-16	-0.753479	-1.14479	4.02869e-05	-1.21944	-1.16561	4.03021e-05	-1.21941	-1.16659
62980685	chr15:62980685:A:T	1.43485e-16	-1.96221	-1.28603	2.21014e-05	-1.69847	-1.28695	2.21291e-05	-1.69847	-1.28703
62980722	chr15:62980722:C:CCCA	2.99662e-15	-3.33647e-10	-0.209227	0.000313841	-3.33647e-10	-0.332184	0.000312281	-3.33647e-10	-0.338495
62980723	chr15:62980723:T:TTCA	2.87902e-15	-3.33647e-10	-0.249264	0.000302272	-3.33647e-10	-0.369745	0.000300807	-3.33647e-10	-0.375932
62980937	chr15:62980937:C:T	4.80848e-16	-0.887124	-1.15179	3.60219e-05	-1.31629	-1.18065	3.60374e-05	-1.31626	-1.18158
62981341	chr15:62981341:C:T	2.07597e-16	-1.68815	-1.19072	1.54642e-05	-2.09771	-1.24483	1.54903e-05	-2.09771	-1.24448
62981484	chr15:62981484:G:C	3.36901e-15	-3.33647e-10	-0.0920933	0.000329249	-3.33647e-10	-0.284257	0.000329545	-3.33647e-10	-0.284685
62981687	chr15:62981687:G:A	3.03423e-15	-3.33647e-10	-0.196756	0.000300089	-3.33647e-10	-0.37699	0.000300366	-3.33647e-10	-0.377397
62982123	chr15:62982123:A:G	5.99626e-16	-1.81816	-3.12094e-10	5.40214e-05	-2.09169	-3.12094e-10	5.40933e-05	-2.09169	-3.12094e-10
62982186	chr15:62982186:T:A	4.11321e-15	-3.33647e-10	0.107491	0.000387745	-3.33647e-10	-0.120722	0.000388077	-3.33647e-10	-0.121196
62982198	chr15:62982198:T:G	1.59573e-15	-3.33647e-10	-0.83938	0.00015225	-3.33647e-10	-1.05554	0.000152499	-3.33647e-10	-1.05524
62982251	chr15:62982251:G:T	4.95057e-16	-0.711466	-1.29833	5.21547e-05	-0.844516	-1.28234	5.22128e-05	-0.844494	-1.28258
62982347	chr15:62982347:C:T	1.88605e-15	-3.33647e-10	-0.67223	0.000247343	-3.33647e-10	-0.570294	0.000247582	-3.33647e-10	-0.570655
62983036	chr15:62983036:T:C	2.96171e-16	-2.0019	-0.521632	2.8023e-05	-2.0895	-0.658542	2.8039e-05	-2.0895	-0.659302
62983398	chr15:62983398:T:C	1.10911e-15	-3.33647e-10	-1.20316	0.000126121	-3.33647e-10	-1.24383	0.000126286	-3.33647e-10	-1.24385
62983526	chr15:62983526:A:G	6.0328e-16	-0.645088	-1.167	4.31836e-05	-1.12424	-1.19137	4.32044e-05	-1.12421	-1.19225
62983966	chr15:62983966:A:G	9.15382e-16	-0.45354	-0.941586	8.50225e-05	-0.721913	-0.916242	8.50211e-05	-0.721885	-0.917614
62984017	chr15:62984017:T:C	1.7835e-15	-3.33647e-10	-0.728136	0.000184113	-3.33647e-10	-0.865523	0.000184302	-3.33647e-10	-0.865826
62984085	chr15:62984085:C:T	2.78575e-15	-3.33647e-10	-0.282194	0.000504157	-3.33647e-10	0.141818	0.000505016	-3.33647e-10	0.142191
62984213	chr15:62984213:A:G	3.46807e-14	-3.33647e-10	2.23947	0.00341499	-3.33647e-10	2.05486	0.00336346	-3.33647e-10	2.03833
62984775	chr15:62984775:A:G	1.09746e-15	-3.33647e-10	-1.21371	0.00014707	-3.33647e-10	-1.09016	0.000147289	-3.33647e-10	-1.09
62984894	chr15:62984894:A:G	5.76117e-16	-0.872526	-0.98563	4.55067e-05	-1.28549	-0.977719	4.5505e-05	-1.28547	-0.979106
62985157	chr15:62985157:T:C	8.0298e-16	-0.47289	-1.05325	5.7714e-05	-0.926689	-1.09888	5.77293e-05	-0.926654	-1.09998
62985433	chr15:62985433:T:C	1.32583e-16	-2.03078	-1.29648	1.89384e-05	-1.84318	-1.2967	1.89644e-05	-1.84318	-1.29666
62985556	chr15:62985556:TA:T	3.2451e-16	-1.80283	-0.629322	2.95344e-05	-1.98217	-0.713342	2.95483e-05	-1.98216	-0.714211
62986015	chr15:62986015:C:T	1.52927e-16	-2.0201	-1.16441	1.74439e-05	-2.083	-1.13908	1.74372e-05	-2.08301	-1.14078
62986201	chr15:62986201:G:T	1.5504e-15	-3.33647e-10	-0.868201	0.00017306	-3.33647e-10	-0.92743	0.000173316	-3.33647e-10	-0.92728
62986305	chr15:62986305:T:C	5.2685e-14	-3.33647e-10	2.65762	0.00650381	-3.33647e-10	2.69907	0.00642429	-3.33647e-10	2.68544
62986459	chr15:62986459:G:T	1.74086e-15	-2.07131	1.31898	0.000208111	-1.92832	1.18532	0.000206098	-1.92832	1.17428
62986484	chr15:62986484:C:T	2.18354e-15	-3.33647e-10	-0.525767	0.000376871	-3.33647e-10	-0.149168	0.000377497	-3.33647e-10	-0.148835
62987101	chr15:62987101:C:T	7.37616e-16	-0.945757	-0.665288	2.50643e-05	-1.96403	-0.895593	2.50873e-05	-1.96405	-0.895991
62987156	chr15:62987156:C:T	4.50678e-14	-3.33647e-10	2.50146	0.00440521	-3.33647e-10	2.30947	0.00433637	-3.33647e-10	2.29239
62987267	chr15:62987267:C:T	1.8553e-15	-3.33647e-10	-0.688665	0.000190049	-3.33647e-10	-0.833789	0.000190242	-3.33647e-10	-0.834102
62987426	chr15:62987426:C:T	4.57437e-16	-2.08883	-3.12094e-10	9.10496e-05	-1.56967	-3.12094e-10	9.11715e-05	-1.56966	-3.12094e-10
62987498	chr15:62987498:C:T	1.98476e-15	-3.33647e-10	-0.621213	0.000334053	-3.33647e-10	-0.269771	0.000334607	-3.33647e-10	-0.269442
62987596	chr15:62987596:T:C	1.53092e-14	-3.33647e-10	1.42174	0.00166502	-3.33647e-10	1.33652	0.00164391	-3.33647e-10	1.32243
62987598	chr15:62987598:A:G	1.59098e-14	-3.33647e-10	1.46022	0.0017293	-3.33647e-10	1.3744	0.0017072	-3.33647e-10	1.36021
62987723	chr15:62987723:T:C	4.30597e-14	-3.33647e-10	2.45587	0.00421517	-3.33647e-10	2.26537	0.00414975	-3.33647e-10	2.2484
62987774	chr15:62987774:G:A	7.89264e-15	0.759218	-3.12094e-10	9.04324e-05	-1.57647	-3.12094e-10	9.055e-05	-1.5765	-3.12094e-10
62988533	chr15:62988533:T:TG	4.78527e-16	-2.04375	-3.12094e-10	0.00011376	-1.34698	-3.12094e-10	0.000113914	-1.34695	-3.12094e-10
62988580	chr15:62988580:G:A	1.37385e-16	-2.08959	-1.20209	1.76953e-05	-2.00604	-1.20173	1.76929e-05	-2.00605	-1.20318
62989321	chr15:62989321:A:C	3.62702e-15	1.28078	-1.29908	0.000348042	1.0703	-1.29905	0.000348519	1.07039	-1.2991
62989348	chr15:62989348:A:T	1.36693e-16	-2.05806	-1.23867	1.59013e-05	-2.0537	-1.26097	1.59343e-05	-2.0537	-1.26022
62989704	chr15:62989704:G:A	3.42724e-16	-2.07285	-0.304694	3.41905e-05	-2.09996	-0.449162	3.42081e-05	-2.09996	-0.449974
62989907	chr15:62989907:C:T	2.42841e-16	-2.07251	-0.649552	3.4746e-05	-1.92428	-0.608725	3.46234e-05	-1.92429	-0.613578
62989942	chr15:62989942:A:G	7.36166e-16	-2.07313	0.460113	8.01547e-05	-2.03943	0.342314	8.01108e-05	-2.03943	0.340441
62989997	chr15:62989997:C:G	7.74424e-16	-1.80856	0.246214	6.80569e-05	-2.06383	0.203104	6.80488e-05	-2.06382	0.20165
62990135	chr15:62990135:C:T	1.54915e-16	-2.06862	-1.10297	2.08925e-05	-1.92229	-1.11939	2.09142e-05	-1.92229	-1.11968
62990169	chr15:62990169:A:G	1.33506e-16	-2.04029	-1.28003	1.52054e-05	-2.07549	-1.28394	1.5233e-05	-2.07549	-1.28345
62990549	chr15:62990549:A:T	1.47511e-16	-2.06605	-1.15451	1.71971e-05	-2.04549	-1.19085	1.72414e-05	-2.0455	-1.18959
62990733	chr15:62990733:A:G	6.2777e-14	-3.33647e-10	2.83288	0.00611681	-3.33647e-10	2.63773	0.00601664	-3.33647e-10	2.61989
62990948	chr15:62990948:T:G	1.00704e-15	-3.33647e-10	-1.29969	0.000119257	-3.33647e-10	-1.29979	0.000119415	-3.33647e-10	-1.2998
62991001	chr15:62991001:A:G	1.96167e-15	-3.33647e-10	-0.632916	0.000258016	-3.33647e-10	-0.52805	0.000258264	-3.33647e-10	-0.528418
62991179	chr15:62991179:A:G	6.13777e-14	-3.33647e-10	2.81033	0.00598355	-3.33647e-10	2.6157	0.00588585	-3.33647e-10	2.59791
62991192	chr15:62991192:G:A	2.27446e-14	-3.33647e-10	1.81762	0.00247234	-3.33647e-10	1.73185	0.00243852	-3.33647e-10	1.71675
62991845	chr15:62991845:C:T	2.15383e-16	-1.84642	-0.995633	1.93026e-05	-2.09333	-1.02751	1.93601e-05	-2.09332	-1.02586
62991860	chr15:62991860:C:T	2.16177e-16	-2.09513	-0.743241	2.51535e-05	-2.04491	-0.811161	2.51629e-05	-2.04492	-0.812111
62992109	chr15:62992109:A:G	1.29805e-15	-3.33647e-10	-1.04585	0.00015036	-3.33647e-10	-1.06804	0.000150544	-3.33647e-10	-1.06814
62992225	chr15:62992225:C:G	2.06512e-15	-3.33647e-10	-0.581526	0.00020709	-3.33647e-10	-0.747917	0.000207297	-3.33647e-10	-0.748246
62992718	chr15:62992718:C:T	2.66816e-15	0.88979	-1.21511	0.000227338	0.603332	-1.25797	0.000227715	0.603482	-1.25779
62992932	chr15:62992932:C:T	1.36479e-15	-3.33647e-10	-0.995712	0.000155999	-3.33647e-10	-1.03122	0.000156188	-3.33647e-10	-1.03134
62993106	chr15:62993106:C:T	1.26123e-15	-3.33647e-10	-1.07463	0.000193241	-3.33647e-10	-0.817131	0.000193533	-3.33647e-10	-0.816952
62993136	chr15:62993136:G:C	4.09734e-16	-1.89534	-0.303624	3.13622e-05	-2.10093	-0.534537	3.13533e-05	-2.10093	-0.536147
62993383	chr15:62993383:C:A	2.81353e-16	-1.32338	-1.25148	1.79905e-05	-1.95986	-1.23137	1.80094e-05	-1.95982	-1.23168
62993641	chr15:62993641:C:A	1.71013e-16	-1.98003	-1.0927	1.85606e-05	-2.08325	-1.07678	1.85967e-05	-2.08324	-1.07618
62993723	chr15:62993723:T:C	2.0842e-16	-1.58646	-1.28846	1.94981e-05	-1.85997	-1.25079	1.95294e-05	-1.86002	-1.25046
62993861	chr15:62993861:A:G	4.49634e-16	-2.09844	-0.00759663	0.00010115	-1.49996	0.0354903	0.000101175	-1.49994	0.0343952
62994199	chr15:62994199:C:T	1.83532e-16	-1.91606	-1.08602	1.98396e-05	-2.06713	-1.02626	1.98382e-05	-2.06715	-1.02764
62994236	chr15:62994236:A:G	3.48252e-14	-3.33647e-10	2.24363	0.00327945	-3.33647e-10	2.01436	0.0032318	-3.33647e-10	1.9984
62994343	chr15:62994343:G:A	1.31571e-16	-2.09124	-1.24368	1.49589e-05	-2.09987	-1.27589	1.49833e-05	-2.09987	-1.27559
62994355	chr15:62994355:C:G	3.59712e-15	-3.33647e-10	-0.0265793	0.000372434	-3.33647e-10	-0.161011	0.000370407	-3.33647e-10	-0.167798
62994799	chr15:62994799:C:T	1.22176e-15	-3.33647e-10	-1.10642	0.000185426	-3.33647e-10	-0.858415	0.0001857	-3.33647e-10	-0.858264
62995074	chr15:62995074:T:C	1.3784e-16	-2.03344	-1.25493	1.49563e-05	-2.09905	-1.27689	1.49808e-05	-2.09904	-1.27658
62995099	chr15:62995099:C:T	1.52994e-15	-3.33647e-10	-0.881482	0.000242679	-3.33647e-10	-0.589329	0.000243068	-3.33647e-10	-0.589058
62995413	chr15:62995413:C:T	2.00701e-16	-1.99752	-0.915134	3.10372e-05	-1.72609	-0.91979	3.10602e-05	-1.7261	-0.920373
62995454	chr15:62995454:G:A	3.1691e-14	-3.33647e-10	2.14932	0.00318607	-3.33647e-10	1.98547	0.00313999	-3.33647e-10	1.96958
62995934	chr15:62995934:A:G	3.16474e-15	-3.33647e-10	-0.15464	0.000298242	-3.33647e-10	-0.383164	0.000298436	-3.33647e-10	-0.383843
62996496	chr15:62996496:C:G	1.30518e-16	-2.10052	-1.24244	1.79857e-05	-2.0085	-1.183	1.79848e-05	-2.00851	-1.18436
62996531	chr15:62996531:T:C	1.89527e-16	-2.03364	-0.936292	2.08721e-05	-2.10017	-0.942486	2.0843e-05	-2.10017	-0.945208
62996675	chr15:62996675:G:A	1.90858e-16	-2.02725	-0.935689	2.09066e-05	-2.09927	-0.941734	2.08774e-05	-2.09927	-0.944458
62996965	chr15:62996965:C:T	1.31835e-16	-2.03662	-1.2963	1.52043e-05	-2.09951	-1.25998	1.52187e-05	-2.09951	-1.26036
62997177	chr15:62997177:G:A	1.29608e-16	-2.05072	-1.29924	1.473e-05	-2.10095	-1.29024	1.47467e-05	-2.10095	-1.29043
62997225	chr15:62997225:A:G	1.28787e-16	-2.05717	-1.29913	1.47251e-05	-2.1009	-1.29061	1.47419e-05	-2.1009	-1.2908
62997241	chr15:62997241:G:A	3.13782e-15	-3.33647e-10	-0.163184	0.000296093	-3.33647e-10	-0.390398	0.000296286	-3.33647e-10	-0.391074
62997314	chr15:62997314:T:C	1.29837e-15	-3.33647e-10	-1.0456	0.000194883	-3.33647e-10	-0.808672	0.000195186	-3.33647e-10	-0.808444
62997498	chr15:62997498:A:T	1.33171e-15	-3.33647e-10	-1.02025	0.000151633	-3.33647e-10	-1.0596	0.000151853	-3.33647e-10	-1.05949
62997656	chr15:62997656:A:G	3.61516e-15	-3.33647e-10	-0.0215775	0.000376795	-3.33647e-10	-0.149369	0.000374803	-3.33647e-10	-0.155999
62997670	chr15:62997670:A:G	1.25671e-16	-2.09601	-1.28479	1.4709e-05	-2.09422	-1.29839	1.47291e-05	-2.09422	-1.29836
62997730	chr15:62997730:C:T	5.08555e-15	-3.33647e-10	0.319691	0.000838931	-3.33647e-10	0.651058	0.000834711	-3.33647e-10	0.644687
62997786	chr15:62997786:G:C	2.52811e-16	-1.47619	-1.20563	1.72827e-05	-2.08134	-1.15003	1.72941e-05	-2.08133	-1.1507
62997793	chr15:62997793:G:A	1.04331e-15	-3.33647e-10	-1.26432	0.00011925	-3.33647e-10	-1.29985	0.00011941	-3.33647e-10	-1.29984
62998080	chr15:62998080:A:G	1.47617e-16	-2.07883	-1.14102	4.81319e-05	-0.976365	-1.23076	4.81953e-05	-0.976447	-1.23069
62998099	chr15:62998099:G:C	2.7207e-15	-3.33647e-10	-0.305822	0.000291562	-3.33647e-10	-0.405819	0.000291788	-3.33647e-10	-0.406372
62998171	chr15:62998171:A:G	1.26947e-16	-2.08387	-1.28682	2.09034e-05	-1.7426	-1.29856	2.09306e-05	-1.74267	-1.29852
62998246	chr15:62998246:A:T	1.24819e-16	-2.10091	-1.28669	1.96745e-05	-1.82663	-1.27511	1.96942e-05	-1.82664	-1.27543
62998385	chr15:62998385:G:A	3.46238e-16	-2.08413	-0.283215	3.56178e-05	-1.91401	-0.59421	3.56988e-05	-1.91407	-0.593216
62998446	chr15:62998446:G:A	2.25177e-16	-1.97728	-0.820305	2.55161e-05	-2.03306	-0.808699	2.55098e-05	-2.03307	-0.810268
62998506	chr15:62998506:T:C	1.38599e-16	-2.02414	-1.25875	6.2947e-05	-0.638744	-1.30003	6.3036e-05	-0.638661	-1.30003
62998565	chr15:62998565:G:A	1.84186e-15	-3.33647e-10	-0.695935	0.000194787	-3.33647e-10	-0.809163	0.000195079	-3.33647e-10	-0.808995
62998573	chr15:62998573:T:C	1.31472e-15	-3.33647e-10	-1.03309	0.000149468	-3.33647e-10	-1.07399	0.000149684	-3.33647e-10	-1.07387
62998859	chr15:62998859:G:A	1.45689e-15	-3.33647e-10	-0.930407	0.000169585	-3.33647e-10	-0.947716	0.000169752	-3.33647e-10	-0.948062
62999285	chr15:62999285:T:C	1.43843e-16	-1.95619	-1.28955	1.47051e-05	-2.09332	-1.29956	1.47253e-05	-2.09332	-1.29952
62999324	chr15:62999324:G:C	2.25701e-15	-3.33647e-10	-0.49267	0.000244274	-3.33647e-10	-0.58278	0.000244472	-3.33647e-10	-0.583297
62999431	chr15:62999431:G:A	2.68071e-15	-3.33647e-10	-0.320629	0.000257749	-3.33647e-10	-0.529085	0.000258015	-3.33647e-10	-0.529382
62999565	chr15:62999565:C:T	2.50237e-15	-3.33647e-10	-0.389474	0.000269117	-3.33647e-10	-0.485924	0.000269326	-3.33647e-10	-0.486476
62999675	chr15:62999675:A:G	1.42252e-16	-2.02718	-1.22968	1.65595e-05	-2.0051	-1.26901	1.65843e-05	-2.00514	-1.2688
62999849	chr15:62999849:T:C	1.67487e-16	-1.872	-1.22156	1.6102e-05	-2.09957	-1.20256	1.61138e-05	-2.09957	-1.20315
63000012	chr15:63000012:A:G	3.03129e-15	-3.33647e-10	-0.197725	0.000282887	-3.33647e-10	-0.436023	0.000283186	-3.33647e-10	-0.436295
63000247	chr15:63000247:C:T	2.54405e-16	-1.90585	-0.769694	2.49454e-05	-2.1006	-0.76378	2.49393e-05	-2.1006	-0.765351
63000272	chr15:63000272:C:A	1.25156e-15	-3.33647e-10	-1.08232	0.000138718	-3.33647e-10	-1.14863	0.000138915	-3.33647e-10	-1.14854
63000362	chr15:63000362:G:A	4.68903e-16	-2.06407	-3.12094e-10	0.000119545	-1.29737	-3.12094e-10	0.000119706	-1.29736	-3.12094e-10
63000883	chr15:63000883:T:C	1.54183e-16	-1.88566	-1.29067	1.46065e-05	-2.09992	-1.29969	1.46264e-05	-2.09992	-1.29965
63000920	chr15:63000920:C:A	1.56684e-15	-3.33647e-10	-0.85765	0.000182145	-3.33647e-10	-0.876268	0.000182318	-3.33647e-10	-0.876647
63000932	chr15:63000932:T:C	4.92239e-16	-2.0155	-3.12094e-10	9.11965e-05	-1.56805	-3.12094e-10	9.13218e-05	-1.56801	-3.12094e-10
63001272	chr15:63001272:C:G	2.4078e-16	-2.06763	-0.662951	2.58646e-05	-2.08153	-0.746671	2.5887e-05	-2.08152	-0.747133
63001409	chr15:63001409:T:C	2.92519e-15	-3.33647e-10	-0.233352	0.000277564	-3.33647e-10	-0.455018	0.000277848	-3.33647e-10	-0.455325
63001481	chr15:63001481:T:A	1.89914e-15	-3.33647e-10	-0.665313	0.000223435	-3.33647e-10	-0.67195	0.00022376	-3.33647e-10	-0.671823
63001760	chr15:63001760:A:G	3.67965e-16	-2.09811	-0.208367	7.49639e-05	-1.52117	-0.242889	7.48323e-05	-1.52122	-0.245926
63001804	chr15:63001804:TTACAACA:T	3.40426e-16	-1.75006	-0.634208	7.95272e-05	-0.954025	-0.750946	7.95409e-05	-0.954087	-0.752041
63001840	chr15:63001840:G:A	1.77629e-15	-3.33647e-10	-0.732184	0.000195799	-3.33647e-10	-0.80398	0.000195975	-3.33647e-10	-0.804411
63001945	chr15:63001945:T:G	1.12982e-15	-3.33647e-10	-1.18465	0.000132065	-3.33647e-10	-1.19778	0.000132221	-3.33647e-10	-1.19793
63001946	chr15:63001946:C:T	1.83585e-15	-3.33647e-10	-0.699206	0.000201759	-3.33647e-10	-0.773997	0.000201937	-3.33647e-10	-0.774441
63002055	chr15:63002055:C:T	2.00893e-16	-1.80155	-1.11015	2.70494e-05	-1.63311	-1.15029	2.70735e-05	-1.63313	-1.15071
63002123	chr15:63002123:C:T	1.59509e-15	-3.33647e-10	-0.839782	0.000197574	-3.33647e-10	-0.794959	0.000197228	-3.33647e-10	-0.79804
63002184	chr15:63002184:T:C	3.00426e-15	-3.33647e-10	-0.206682	0.000284434	-3.33647e-10	-0.43057	0.000284723	-3.33647e-10	-0.430884
63002195	chr15:63002195:T:C	1.77073e-15	-3.33647e-10	-0.735322	0.000195418	-3.33647e-10	-0.80593	0.000195594	-3.33647e-10	-0.806357
63002673	chr15:63002673:G:A	1.16534e-15	-3.33647e-10	-1.1537	0.000174328	-3.33647e-10	-0.920134	0.00017458	-3.33647e-10	-0.920014
63002786	chr15:63002786:G:A	1.7484e-15	-3.33647e-10	-0.748009	0.000193035	-3.33647e-10	-0.818199	0.00019321	-3.33647e-10	-0.81862
63002852	chr15:63002852:T:G	3.78039e-15	-3.33647e-10	0.0231137	0.000348839	-3.33647e-10	-0.226461	0.000349183	-3.33647e-10	-0.226802
63002856	chr15:63002856:T:G	3.34033e-15	-3.33647e-10	-0.100642	0.000312523	-3.33647e-10	-0.336391	0.000312838	-3.33647e-10	-0.336714
63002860	chr15:63002860:T:G	3.44142e-15	-3.33647e-10	-0.070827	0.000320877	-3.33647e-10	-0.310013	0.000321198	-3.33647e-10	-0.310343
63002864	chr15:63002864:T:G	3.09964e-15	-3.33647e-10	-0.175427	0.000292356	-3.33647e-10	-0.403099	0.000292653	-3.33647e-10	-0.403412
63002880	chr15:63002880:T:G	3.18788e-15	-3.33647e-10	-0.147357	0.00029881	-3.33647e-10	-0.381261	0.00029913	-3.33647e-10	-0.38152
63002973	chr15:63002973:C:A	2.69783e-16	-1.91897	-0.697883	2.68685e-05	-2.10002	-0.690099	2.68592e-05	-2.10002	-0.691773
63003042	chr15:63003042:G:T	1.85823e-16	-1.87525	-1.11443	3.9444e-05	-1.25833	-1.14786	3.94744e-05	-1.25839	-1.14835
63003185	chr15:63003185:G:A	1.59339e-16	-1.85936	-1.28408	3.49683e-05	-1.23253	-1.2941	3.50143e-05	-1.2326	-1.29404
63003193	chr15:63003193:C:G	2.47713e-16	-2.04121	-0.660982	3.0455e-05	-1.82477	-0.840051	3.04791e-05	-1.82477	-0.840584
63003449	chr15:63003449:A:G	1.74661e-15	-3.33647e-10	-0.749037	0.00018314	-3.33647e-10	-0.870817	0.000183352	-3.33647e-10	-0.87099
63003773	chr15:63003773:A:C	2.08696e-16	-1.75622	-1.11737	6.48923e-05	-0.751527	-1.15681	6.49437e-05	-0.751591	-1.15729
63003775	chr15:63003775:G:A	1.32704e-15	-3.33647e-10	-1.02376	0.000149248	-3.33647e-10	-1.07546	0.000149405	-3.33647e-10	-1.07574
63003864	chr15:63003864:G:C	1.6565e-15	-3.33647e-10	-0.802006	0.000179129	-3.33647e-10	-0.892964	0.000179296	-3.33647e-10	-0.893358
63003922	chr15:63003922:C:T	3.90255e-15	-3.33647e-10	0.0549182	0.000630726	-3.33647e-10	0.365801	0.000628076	-3.33647e-10	0.360262
63004089	chr15:63004089:C:T	3.42176e-15	-3.33647e-10	-0.076557	0.00031949	-3.33647e-10	-0.314346	0.000319808	-3.33647e-10	-0.314677
63004327	chr15:63004327:C:T	1.05258e-15	-3.33647e-10	-1.25547	0.000119356	-3.33647e-10	-1.29896	0.000119517	-3.33647e-10	-1.29894
63004928	chr15:63004928:A:G	1.85691e-16	-1.913	-1.07739	5.12097e-05	-1.10449	-1.04065	5.12378e-05	-1.10455	-1.04137
63005114	chr15:63005114:G:A	3.09614e-16	-2.04401	-0.435127	3.73041e-05	-1.83195	-0.630021	3.73297e-05	-1.83195	-0.630658
63005337	chr15:63005337:C:T	6.0466e-15	-3.33647e-10	0.492783	0.000980736	-3.33647e-10	0.807233	0.000975823	-3.33647e-10	0.800883
63005353	chr15:63005353:AT:A	1.00868e-15	-3.33647e-10	-1.29807	0.000119818	-3.33647e-10	-1.2951	0.000119982	-3.33647e-10	-1.29506
63005356	chr15:63005356:T:A	1.01475e-15	-3.33647e-10	-1.29207	0.000120817	-3.33647e-10	-1.28679	0.000120985	-3.33647e-10	-1.28673
63005440	chr15:63005440:G:A	1.17688e-15	-3.33647e-10	-1.14385	0.000131908	-3.33647e-10	-1.19897	0.000132058	-3.33647e-10	-1.19915
63005520	chr15:63005520:C:A	6.03923e-16	-1.82789	0.0168697	5.12717e-05	-2.08634	-0.0575933	5.11983e-05	-2.08634	-0.0603549
63005742	chr15:63005742:T:C	3.95076e-15	-3.33647e-10	0.0671957	0.000332688	-3.33647e-10	-0.273865	0.000333088	-3.33647e-10	-0.273992
63005856	chr15:63005856:A:G	1.14468e-15	-3.33647e-10	-1.17159	0.000133687	-3.33647e-10	-1.18557	0.000133877	-3.33647e-10	-1.18548
63005926	chr15:63005926:G:A	5.78529e-15	0.448606	-3.12094e-10	0.000141935	-1.1257	-3.12094e-10	0.000142129	-1.12566	-3.12094e-10
63005982	chr15:63005982:G:A	1.21292e-15	-3.33647e-10	-1.11368	0.000174945	-3.33647e-10	-0.916601	0.000175212	-3.33647e-10	-0.916403
63006103	chr15:63006103:G:A	1.3744e-16	-1.99343	-1.29784	1.62852e-05	-2.00484	-1.28597	1.63057e-05	-2.00487	-1.28602
63006478	chr15:63006478:A:G	6.69108e-16	-1.19675	-0.511777	9.07188e-05	-1.05425	-0.519051	9.0668e-05	-1.05422	-0.520978
63007252	chr15:63007252:T:C	1.62159e-16	-2.07078	-1.05511	1.89968e-05	-1.99423	-1.14257	1.90111e-05	-1.99424	-1.14313
63007457	chr15:63007457:C:T	8.04867e-16	-0.225928	-1.29786	5.24962e-05	-0.828994	-1.29134	5.25773e-05	-0.828839	-1.29128
63007613	chr15:63007613:C:A	3.24643e-16	-1.97819	-0.453549	2.20029e-05	-2.09006	-0.899834	2.20027e-05	-2.09007	-0.901169
63007664	chr15:63007664:C:T	1.0067e-15	-3.33647e-10	-1.30003	0.000124109	-3.33647e-10	-1.25991	0.000124275	-3.33647e-10	-1.2599
63007724	chr15:63007724:C:A	1.43171e-16	-2.08786	-1.16257	1.64135e-05	-2.06505	-1.21792	1.64378e-05	-2.06505	-1.21777
63007794	chr15:63007794:G:C	3.52819e-15	1.04872	-1.09464	0.00122627	1.80621	-0.775547	0.00122759	1.80644	-0.776033
63008056	chr15:63008056:T:A	1.48125e-15	0.27983	-1.19366	9.29131e-05	-0.253203	-1.2962	9.30631e-05	-0.253016	-1.29611
63008281	chr15:63008281:C:G	1.11285e-15	0.00774387	-1.20753	4.89094e-05	-0.893324	-1.29778	4.89859e-05	-0.89317	-1.2977
63008415	chr15:63008415:A:G	1.01696e-15	-3.33647e-10	-1.28989	0.000121634	-3.33647e-10	-1.28005	0.000121801	-3.33647e-10	-1.28001
63008801	chr15:63008801:G:T	2.72611e-16	-2.01853	-0.587889	2.0805e-05	-2.05346	-0.992421	2.08054e-05	-2.05347	-0.993716
63008880	chr15:63008880:T:C	2.78283e-14	2.73356	-0.714218	0.00357811	2.6429	-0.541381	0.00358178	2.64315	-0.541938
63008990	chr15:63008990:A:G	1.031e-15	-3.33647e-10	-1.27618	0.000120104	-3.33647e-10	-1.29271	0.000120267	-3.33647e-10	-1.29269
63009341	chr15:63009341:C:A	1.36152e-15	-3.33647e-10	-0.998114	0.000129941	-3.33647e-10	-1.21399	0.000130119	-3.33647e-10	-1.21395
63009463	chr15:63009463:G:A	1.93645e-15	-0.645857	-3.12094e-10	8.13829e-05	-1.68191	-3.12094e-10	8.149e-05	-1.68192	-3.12094e-10
63009828	chr15:63009828:A:C	1.15006e-15	-3.33647e-10	-1.1669	0.000129778	-3.33647e-10	-1.21525	0.00012995	-3.33647e-10	-1.21525
63009931	chr15:63009931:A:G	1.41406e-15	-0.0977225	-0.862524	5.91182e-05	-0.779925	-1.22161	5.91721e-05	-0.779765	-1.22218
63010287	chr15:63010287:T:C	4.30396e-16	-1.58421	-0.565551	7.15768e-05	-2.09269	0.28239	7.15427e-05	-2.09268	0.280575
63010623	chr15:63010623:C:T	1.07854e-15	-3.33647e-10	-1.23111	0.00012012	-3.33647e-10	-1.29258	0.000120293	-3.33647e-10	-1.29247
63010627	chr15:63010627:C:T	1.00712e-15	-3.33647e-10	-1.29962	0.000121826	-3.33647e-10	-1.27848	0.000122029	-3.33647e-10	-1.27814
63010753	chr15:63010753:C:T	1.07102e-15	-3.33647e-10	-1.2381	0.000120404	-3.33647e-10	-1.29021	0.00012058	-3.33647e-10	-1.29009
63010991	chr15:63010991:A:G	1.15929e-15	-3.33647e-10	-1.1589	0.000119232	-3.33647e-10	-1.3	0.000119389	-3.33647e-10	-1.30001
63011157	chr15:63011157:G:A	1.04166e-15	-3.33647e-10	-1.26589	0.000120861	-3.33647e-10	-1.28643	0.000121018	-3.33647e-10	-1.28646
63011217	chr15:63011217:G:A	7.82439e-14	3.99186	-0.938741	1.49127e-05	-2.09658	-1.28228	1.49312e-05	-2.09657	-1.28237
63011533	chr15:63011533:A:G	3.20409e-15	-0.142286	-3.12094e-10	6.04203e-05	-1.97975	-3.12094e-10	6.0499e-05	-1.97977	-3.12094e-10
63011960	chr15:63011960:T:C	1.05456e-15	-3.33647e-10	-1.25359	0.000120128	-3.33647e-10	-1.29252	0.000120284	-3.33647e-10	-1.29254
63011993	chr15:63011993:T:C	1.11797e-15	-3.33647e-10	-1.1952	0.000121324	-3.33647e-10	-1.28261	0.000121482	-3.33647e-10	-1.28263
63012032	chr15:63012032:T:C	1.04075e-15	-3.33647e-10	-1.26677	0.000120927	-3.33647e-10	-1.28589	0.000121083	-3.33647e-10	-1.28592
63012360	chr15:63012360:A:AGTGTAT	1.04055e-15	-3.33647e-10	-1.26697	0.000120941	-3.33647e-10	-1.28577	0.000121097	-3.33647e-10	-1.2858
63012479	chr15:63012479:T:C	1.03525e-15	-3.33647e-10	-1.27207	0.000121424	-3.33647e-10	-1.28179	0.00012158	-3.33647e-10	-1.28183
63012674	chr15:63012674:C:T	1.03409e-15	-3.33647e-10	-1.27319	0.000121579	-3.33647e-10	-1.2805	0.000121736	-3.33647e-10	-1.28055
63012739	chr15:63012739:G:A	1.07771e-15	-3.33647e-10	-1.23188	0.000120095	-3.33647e-10	-1.29278	0.000120256	-3.33647e-10	-1.29277
63013086	chr15:63013086:AG:A	1.03605e-15	-3.33647e-10	-1.27129	0.00012139	-3.33647e-10	-1.28206	0.000121546	-3.33647e-10	-1.28211
63013111	chr15:63013111:A:G	1.17275e-15	-3.33647e-10	-1.14736	0.000124599	-3.33647e-10	-1.25597	0.000124702	-3.33647e-10	-1.25647
63013175	chr15:63013175:C:T	1.1613e-15	-3.33647e-10	-1.15717	0.000123953	-3.33647e-10	-1.26117	0.00012406	-3.33647e-10	-1.26164
63013446	chr15:63013446:G:A	1.16608e-15	-3.33647e-10	-1.15306	0.000124221	-3.33647e-10	-1.25901	0.000124326	-3.33647e-10	-1.25949
63013479	chr15:63013479:T:C	1.11472e-15	-3.33647e-10	-1.19811	0.00012001	-3.33647e-10	-1.29349	0.000120145	-3.33647e-10	-1.2937
63013526	chr15:63013526:G:T	8.2906e-16	-1.13147	-0.362702	4.39468e-05	-2.08834	-0.209753	4.39703e-05	-2.08835	-0.210537
63013593	chr15:63013593:C:T	1.1613e-15	-3.33647e-10	-1.15717	0.000123953	-3.33647e-10	-1.26117	0.00012406	-3.33647e-10	-1.26164
63013671	chr15:63013671:A:G	1.04797e-15	-3.33647e-10	-1.25986	0.000120504	-3.33647e-10	-1.28939	0.00012066	-3.33647e-10	-1.28942
63013672	chr15:63013672:C:T	1.01611e-13	4.16433	-0.84989	1.52368e-05	-2.09711	-1.26025	1.52551e-05	-2.09711	-1.26038
63013734	chr15:63013734:C:T	1.1613e-15	-3.33647e-10	-1.15717	0.000123953	-3.33647e-10	-1.26117	0.00012406	-3.33647e-10	-1.26164
63013748	chr15:63013748:G:T	1.47878e-15	-3.33647e-10	-0.915492	0.000124134	-3.33647e-10	-1.25971	0.000124291	-3.33647e-10	-1.25977
63013881	chr15:63013881:G:A	1.03907e-15	-3.33647e-10	-1.26839	0.000121126	-3.33647e-10	-1.28424	0.000121283	-3.33647e-10	-1.28428
63013960	chr15:63013960:G:T	2.8019e-16	-1.52941	-1.04959	2.96864e-05	-1.59078	-1.0996	2.97323e-05	-1.59077	-1.0994
63014007	chr15:63014007:T:C	7.61412e-14	4.08064	-1.05476	1.46886e-05	-2.09448	-1.29952	1.4708e-05	-2.09447	-1.29953
63014097	chr15:63014097:T:A	3.0728e-16	-1.44131	-1.0454	3.11782e-05	-1.54479	-1.09656	3.12266e-05	-1.54478	-1.09635
63014134	chr15:63014134:T:C	1.31477e-15	-3.33647e-10	-1.03305	0.000132886	-3.33647e-10	-1.19158	0.00013296	-3.33647e-10	-1.19235
63014260	chr15:63014260:G:A	1.93544e-15	-3.33647e-10	-0.646377	0.000151224	-3.33647e-10	-1.06231	0.000151439	-3.33647e-10	-1.06221
63014357	chr15:63014357:A:T	1.00716e-15	-3.33647e-10	-1.29958	0.000130873	-3.33647e-10	-1.20684	0.000131059	-3.33647e-10	-1.20675
63014506	chr15:63014506:T:C	1.10138e-15	-3.33647e-10	-1.21014	0.000120269	-3.33647e-10	-1.29134	0.000120429	-3.33647e-10	-1.29134
63014519	chr15:63014519:C:T	6.56184e-15	0.973008	-0.398451	1.98469e-05	-2.08305	-1.00998	1.98607e-05	-2.08304	-1.01062
63014697	chr15:63014697:C:G	8.44034e-14	3.97219	-0.843293	1.53617e-05	-2.09075	-1.25844	1.53801e-05	-2.09074	-1.25858
63014833	chr15:63014833:G:A	1.16901e-15	-3.33647e-10	-1.15055	0.000120982	-3.33647e-10	-1.28543	0.000121144	-3.33647e-10	-1.28542
63015118	chr15:63015118:G:A	1.72823e-15	-3.33647e-10	-0.759614	0.00015815	-3.33647e-10	-1.01753	0.000158378	-3.33647e-10	-1.01741
63015184	chr15:63015184:G:A	2.1238e-15	-3.33647e-10	-0.553508	0.000167338	-3.33647e-10	-0.961056	0.000167598	-3.33647e-10	-0.960831
63015221	chr15:63015221:G:A	1.0335e-15	-3.33647e-10	-1.27377	0.000121648	-3.33647e-10	-1.27994	0.000121805	-3.33647e-10	-1.27998
63015892	chr15:63015892:G:A	1.1562e-15	-3.33647e-10	-1.16157	0.00012373	-3.33647e-10	-1.26297	0.000123838	-3.33647e-10	-1.26342
63016390	chr15:63016390:C:A	1.06884e-15	-3.33647e-10	-1.24014	0.000132993	-3.33647e-10	-1.19077	0.000133159	-3.33647e-10	-1.19086
63016994	chr15:63016994:A:G	1.78474e-13	5.14079	-1.26306	1.70709e-05	-1.95241	-1.29129	1.70923e-05	-1.95243	-1.29134
63017004	chr15:63017004:C:T	1.90267e-13	5.13771	-1.19599	1.69415e-05	-1.95353	-1.29777	1.69641e-05	-1.95355	-1.29775
63017054	chr15:63017054:C:A	1.04453e-15	-3.33647e-10	-1.26314	0.000121302	-3.33647e-10	-1.28279	0.000121468	-3.33647e-10	-1.28275
63017297	chr15:63017297:GTTGT:G	1.77952e-13	5.14508	-1.27028	1.71529e-05	-1.95203	-1.28687	1.71743e-05	-1.95205	-1.28693
63017720	chr15:63017720:G:A	1.91173e-13	5.18511	-1.23865	1.70536e-05	-1.9465	-1.29821	1.70755e-05	-1.94652	-1.29823
63017996	chr15:63017996:G:A	6.23677e-15	1.13319	-0.609442	1.94807e-05	-2.08786	-1.02378	1.94975e-05	-2.08787	-1.02424
63018009	chr15:63018009:C:T	2.57314e-15	-3.33647e-10	-0.361586	0.000184517	-3.33647e-10	-0.863327	0.000184272	-3.33647e-10	-0.865987
63018082	chr15:63018082:C:T	1.61439e-13	5.02209	-1.24467	1.67201e-05	-1.96636	-1.2981	1.67416e-05	-1.96638	-1.29812
63018184	chr15:63018184:T:C	1.79492e-13	5.15106	-1.26764	1.71356e-05	-1.95163	-1.28829	1.7157e-05	-1.95165	-1.28834
63018190	chr15:63018190:T:C	1.76416e-13	5.11323	-1.2471	1.69251e-05	-1.95465	-1.29762	1.69467e-05	-1.95468	-1.29765
63018412	chr15:63018412:A:G	1.31064e-16	-2.09073	-1.24806	2.90486e-05	-1.55552	-1.15658	2.90923e-05	-1.55548	-1.15645
63018667	chr15:63018667:T:A	1.82838e-13	5.17015	-1.26827	1.71918e-05	-1.94874	-1.2879	1.72133e-05	-1.94877	-1.28795
63018672	chr15:63018672:A:G	1.91256e-13	5.21099	-1.26409	1.72549e-05	-1.9427	-1.29027	1.72765e-05	-1.94273	-1.29032
63018878	chr15:63018878:C:T	2.67627e-16	-1.60426	-1.02062	2.83449e-05	-1.66122	-1.07541	2.8389e-05	-1.66121	-1.07519
63018900	chr15:63018900:C:A	4.75256e-16	-2.05061	-3.12094e-10	6.49122e-05	-1.90803	-3.12094e-10	6.49979e-05	-1.90804	-3.12094e-10
63018997	chr15:63018997:T:C	4.99075e-16	-1.72604	-0.27567	4.18672e-05	-1.51428	-0.83229	4.18934e-05	-1.51434	-0.832928
63019071	chr15:63019071:C:T	7.18079e-16	-1.10389	-0.533999	3.69289e-05	-2.08479	-0.387288	3.69516e-05	-2.0848	-0.387993
63019226	chr15:63019226:T:C	1.5874e-15	0.0622334	-0.906849	1.74907e-05	-2.07876	-1.14064	1.75132e-05	-2.07876	-1.14068
63019296	chr15:63019296:A:G	1.70039e-15	0.151638	-0.927493	1.7439e-05	-2.06864	-1.15372	1.74615e-05	-2.06864	-1.15376
63019328	chr15:63019328:G:T	1.0113e-15	-3.33647e-10	-1.29548	0.000124333	-3.33647e-10	-1.25811	0.000124507	-3.33647e-10	-1.25804
63019677	chr15:63019677:T:C	5.22771e-16	-0.912784	-1.04254	1.92082e-05	-2.03356	-1.09217	1.92292e-05	-2.03359	-1.09238
63019728	chr15:63019728:G:A	1.29978e-15	-0.165518	-0.879	1.75069e-05	-2.09583	-1.12265	1.75294e-05	-2.09583	-1.12269
63019741	chr15:63019741:A:G	1.61763e-15	0.0601585	-0.88591	1.7725e-05	-2.07918	-1.12691	1.77478e-05	-2.07918	-1.12695
63019781	chr15:63019781:T:C	1.62972e-15	0.0928473	-0.911151	1.74839e-05	-2.07592	-1.14387	1.75064e-05	-2.07592	-1.14391
63019794	chr15:63019794:C:T	8.18464e-14	3.70843	-0.610294	1.69833e-05	-2.07626	-1.17258	1.7002e-05	-2.07624	-1.17282
63019880	chr15:63019880:G:C	1.61615e-16	-2.05774	-1.07151	3.24348e-05	-1.32544	-1.2764	3.24736e-05	-1.32547	-1.2765
63019920	chr15:63019920:G:A	1.64098e-15	0.101424	-0.912842	1.74946e-05	-2.07491	-1.14427	1.75171e-05	-2.07491	-1.14431
63020158	chr15:63020158:G:C	5.47631e-16	-1.25869	-0.65018	3.21565e-05	-2.09624	-0.514219	3.21776e-05	-2.09624	-0.514887
63020186	chr15:63020186:CCTT:C	1.56494e-15	0.0431991	-0.902063	1.75081e-05	-2.08098	-1.13743	1.75307e-05	-2.08098	-1.13747
63020404	chr15:63020404:G:A	5.81224e-16	-0.835298	-1.01403	2.01661e-05	-2.01774	-1.05933	2.01878e-05	-2.01776	-1.05956
63020433	chr15:63020433:G:A	1.54545e-15	0.0494824	-0.920881	1.73121e-05	-2.08044	-1.14922	1.73344e-05	-2.08044	-1.14926
63020496	chr15:63020496:T:C	1.67032e-15	0.100928	-0.894625	1.81536e-05	-2.05266	-1.12954	1.81769e-05	-2.05266	-1.12959
63020513	chr15:63020513:A:G	1.09206e-15	-3.33647e-10	-1.21865	0.000120244	-3.33647e-10	-1.29155	0.000120406	-3.33647e-10	-1.29153
63020812	chr15:63020812:T:C	3.5542e-15	1.17786	-1.21644	5.52315e-05	-0.787698	-1.28184	5.52888e-05	-0.787692	-1.28214
63020857	chr15:63020857:T:TC	1.53395e-15	0.0403279	-0.919194	1.73104e-05	-2.08147	-1.14829	1.73327e-05	-2.08147	-1.14833
63020930	chr15:63020930:A:G	1.03928e-15	-3.33647e-10	-1.26819	0.000119322	-3.33647e-10	-1.29925	0.000119481	-3.33647e-10	-1.29924
63020942	chr15:63020942:C:T	2.93053e-16	-1.47896	-1.05515	2.97966e-05	-1.57892	-1.10776	2.98426e-05	-1.57891	-1.10755
63021066	chr15:63021066:G:A	5.04272e-16	-0.935413	-1.05594	1.8885e-05	-2.03838	-1.10432	1.89059e-05	-2.0384	-1.10452
63021187	chr15:63021187:G:A	8.85819e-14	4.25156	-1.07435	1.50216e-05	-2.09924	-1.27234	1.50433e-05	-2.09923	-1.27223
63021397	chr15:63021397:C:T	1.53132e-15	0.0345063	-0.915086	1.73457e-05	-2.08203	-1.14569	1.7368e-05	-2.08203	-1.14574
63021467	chr15:63021467:C:T	1.49398e-15	0.00813667	-0.913404	1.73115e-05	-2.08427	-1.14543	1.73338e-05	-2.08427	-1.14547
63021567	chr15:63021567:T:C	1.02261e-15	-3.33647e-10	-1.28435	0.000123004	-3.33647e-10	-1.26885	0.000123161	-3.33647e-10	-1.26891
63021769	chr15:63021769:T:C	3.84806e-16	-1.66327	-0.598462	2.64075e-05	-1.79913	-1.00829	2.64313e-05	-1.79913	-1.00872
63021955	chr15:63021955:G:A	4.28917e-15	1.3744	-1.22502	6.23056e-05	-0.663368	-1.28565	6.23723e-05	-0.663362	-1.28592
63022024	chr15:63022024:C:T	2.54995e-15	-3.33647e-10	-0.370639	0.000189953	-3.33647e-10	-0.834295	0.000190255	-3.33647e-10	-0.834036
63022032	chr15:63022032:T:C	5.11588e-16	-0.944174	-1.03277	1.92236e-05	-2.04133	-1.0836	1.92446e-05	-2.04135	-1.08382
63022106	chr15:63022106:C:T	3.0859e-15	-3.33647e-10	-0.17987	0.000233826	-3.33647e-10	-0.626493	0.000234177	-3.33647e-10	-0.626323
63022286	chr15:63022286:A:C	1.18512e-14	2.05062	-0.884901	1.77509e-05	-1.93604	-1.26859	1.77731e-05	-1.93601	-1.26871
63023220	chr15:63023220:G:A	4.14348e-10	12.4679	-0.840117	1.68052e-05	-2.01759	-1.24179	1.6832e-05	-2.01758	-1.24154
63023982	chr15:63023982:A:G	1.17461e-15	-3.33647e-10	-1.14577	0.000197338	-3.33647e-10	-0.796155	0.000197502	-3.33647e-10	-0.796653
63023984	chr15:63023984:G:A	1.94137e-15	0.551261	-1.19458	3.78829e-05	-1.8605	-0.586072	3.79353e-05	-1.86046	-0.586053
63024019	chr15:63024019:A:G	5.52204e-15	0.402034	-3.12094e-10	0.000111884	-1.3636	-3.12094e-10	0.000112033	-1.36361	-3.12094e-10
63024298	chr15:63024298:T:C	1.29122e-15	-3.33647e-10	-1.05112	0.000126459	-3.33647e-10	-1.24115	0.000126626	-3.33647e-10	-1.24116
63024782	chr15:63024782:G:A	1.04762e-15	-3.33647e-10	-1.26019	0.000119269	-3.33647e-10	-1.29969	0.000119428	-3.33647e-10	-1.29969
63024922	chr15:63024922:CTTAAATGTCCCTGGCTTCACAGT:C	7.15569e-14	3.7375	-0.773719	1.58357e-05	-2.08947	-1.22934	1.58541e-05	-2.08946	-1.22952
63025475	chr15:63025475:C:A	1.47038e-16	-2.01251	-1.21127	7.12304e-05	-1.15423	-0.660918	7.13178e-05	-1.15431	-0.660943
63026182	chr15:63026182:A:G	1.1385e-15	0.009695	-1.1867	3.34762e-05	-1.9965	-0.573737	3.35219e-05	-1.99648	-0.573723
63026593	chr15:63026593:G:A	1.17879e-15	-3.33647e-10	-1.14223	0.000198369	-3.33647e-10	-0.790944	0.000198531	-3.33647e-10	-0.791452
63027077	chr15:63027077:T:C	1.57546e-16	-2.03907	-1.11568	8.50897e-05	-1.21044	-0.426928	8.51953e-05	-1.2105	-0.426948
63027340	chr15:63027340:C:T	5.50981e-15	0.853938	-0.454121	2.4216e-05	-2.06259	-0.831463	2.42377e-05	-2.06258	-0.83191
63027407	chr15:63027407:A:G	1.00922e-15	-3.33647e-10	-1.29753	0.000133086	-3.33647e-10	-1.19007	0.000133278	-3.33647e-10	-1.18996
63027436	chr15:63027436:C:T	5.24914e-15	0.351352	-3.12094e-10	0.000107702	-1.40171	-3.12094e-10	0.000107844	-1.40171	-3.12094e-10
63027547	chr15:63027547:A:G	1.31133e-14	2.48411	-1.21719	1.66614e-05	-2.00105	-1.26692	1.6686e-05	-2.00103	-1.2668
63027568	chr15:63027568:G:A	1.20854e-15	-3.33647e-10	-1.1173	0.0001742	-3.33647e-10	-0.920865	0.000174421	-3.33647e-10	-0.920926
63027773	chr15:63027773:T:C	3.88013e-14	1.96656	0.38518	9.41746e-05	-2.05089	0.51497	9.4202e-05	-2.05088	0.513923
63028090	chr15:63028090:A:G	7.62312e-15	0.724473	-3.12094e-10	0.00013387	-1.1842	-3.12094e-10	0.000134047	-1.18421	-3.12094e-10
63028309	chr15:63028309:C:T	1.68441e-13	3.36745	0.452422	0.000105128	-1.94518	0.519285	0.000105157	-1.94516	0.518217
63028335	chr15:63028335:C:G	1.58658e-13	3.78535	-0.0253112	8.94736e-05	-1.86449	0.27736	8.94979e-05	-1.86446	0.276281
63028572	chr15:63028572:C:T	7.32697e-15	0.68485	-3.12094e-10	0.000113609	-1.34831	-3.12094e-10	0.00011376	-1.34831	-3.12094e-10
63028641	chr15:63028641:A:T	9.76881e-15	1.73958	-0.767095	1.90862e-05	-1.91838	-1.21372	1.91085e-05	-1.91835	-1.21392
63028686	chr15:63028686:T:C	3.29066e-14	1.52046	0.666497	4.71915e-05	-1.96672	-0.26014	4.72302e-05	-1.96669	-0.260672
63029146	chr15:63029146:C:A	3.5664e-14	1.54328	0.724152	4.9459e-05	-1.96319	-0.216736	4.94991e-05	-1.96317	-0.217278
63029240	chr15:63029240:C:T	8.40455e-16	-0.970286	-0.510239	8.5117e-05	-1.6276	-0.00944158	8.51966e-05	-1.62753	-0.00990608
63029249	chr15:63029249:T:A	4.7303e-16	-2.05531	-3.12094e-10	0.000107601	-1.40264	-3.12094e-10	0.000107748	-1.4026	-3.12094e-10
63029494	chr15:63029494:G:A	2.70096e-15	-3.33647e-10	-0.313106	0.000194767	-3.33647e-10	-0.809267	0.00019508	-3.33647e-10	-0.808988
63030628	chr15:63030628:G:C	2.08022e-15	-0.57424	-3.12094e-10	0.000103091	-1.44546	-3.12094e-10	0.000103231	-1.44543	-3.12094e-10
63031084	chr15:63031084:T:C	1.01208e-15	-3.33647e-10	-1.29471	0.000138807	-3.33647e-10	-1.14799	0.000139002	-3.33647e-10	-1.14791
63031527	chr15:63031527:C:T	3.08642e-14	3.42274	-1.29986	0.000107127	-0.162514	-1.24454	0.000107312	-0.162467	-1.24419
63031633	chr15:63031633:T:C	1.06092e-15	-3.33647e-10	-1.24757	0.000119667	-3.33647e-10	-1.29635	0.000119825	-3.33647e-10	-1.29637
63031681	chr15:63031681:T:G	2.64342e-07	18.6396	-0.553522	2.49108e-05	-1.56584	-1.29993	2.4945e-05	-1.56579	-1.29994
63032099	chr15:63032099:C:T	1.00685e-15	-3.33647e-10	-1.29989	0.000126788	-3.33647e-10	-1.23855	0.000126964	-3.33647e-10	-1.23849
63032104	chr15:63032104:A:G	1.0067e-15	-3.33647e-10	-1.30004	0.000126082	-3.33647e-10	-1.24414	0.000126256	-3.33647e-10	-1.24409
63032347	chr15:63032347:C:T	2.2958e-14	3.12674	-1.29979	8.97099e-05	-0.370012	-1.21448	8.98735e-05	-0.369969	-1.21403
63032574	chr15:63032574:G:T	1.93628e-14	1.65664	-3.12094e-10	0.000119605	-1.29688	-3.12094e-10	0.000119766	-1.29686	-3.12094e-10
63033168	chr15:63033168:C:T	1.82691e-15	-3.33647e-10	-0.704086	0.000787182	-3.33647e-10	0.587389	0.000787887	-3.33647e-10	0.586956
63033349	chr15:63033349:C:T	5.37496e-16	-1.30504	-0.622507	2.41555e-05	-2.09222	-0.804333	2.4205e-05	-2.09222	-0.803616
63034010	chr15:63034010:C:T	1.2218e-15	-3.33647e-10	-1.10639	0.00012413	-3.33647e-10	-1.25974	0.000124295	-3.33647e-10	-1.25974
63034208	chr15:63034208:A:C	6.72995e-06	20.7714	0.5517	3.83101e-05	-1.23373	-1.20162	3.83622e-05	-1.23368	-1.20165
63034270	chr15:63034270:T:C	1.02076e-15	-3.33647e-10	-1.28616	0.000122868	-3.33647e-10	-1.26996	0.000123026	-3.33647e-10	-1.27
63035120	chr15:63035120:G:A	1.59182e-14	1.46075	-3.12094e-10	0.000109503	-1.38512	-3.12094e-10	0.00010965	-1.3851	-3.12094e-10
63035185	chr15:63035185:G:A	3.30756e-16	-1.44108	-0.972008	1.48746e-05	-2.10099	-1.28043	1.48946e-05	-2.10099	-1.28041
63035334	chr15:63035334:C:A	2.43447e-13	5.48774	-1.29955	1.91736e-05	-2.10038	-1.02715	1.92038e-05	-2.10038	-1.02691
63035511	chr15:63035511:G:A	2.36213e-13	5.39727	-1.23925	1.59815e-05	-2.09907	-1.21057	1.60051e-05	-2.09907	-1.21042
63035808	chr15:63035808:C:T	7.52916e-06	20.929	0.506351	3.94523e-05	-1.19405	-1.21193	3.95061e-05	-1.194	-1.21195
63036078	chr15:63036078:T:C	1.55397e-15	-3.33647e-10	-0.865899	0.000148258	-3.33647e-10	-1.08212	0.000148447	-3.33647e-10	-1.08217
63036099	chr15:63036099:A:G	3.19482e-06	19.8288	0.749301	3.31471e-05	-1.359	-1.22112	3.31929e-05	-1.35895	-1.22111
63036161	chr15:63036161:G:A	1.25229e-07	17.8254	-0.486497	2.24044e-05	-1.67419	-1.29762	2.24355e-05	-1.67415	-1.2976
63036226	chr15:63036226:G:A	1.22944e-15	-3.33647e-10	-1.10016	0.000119525	-3.33647e-10	-1.29755	0.000119683	-3.33647e-10	-1.29756
63036291	chr15:63036291:C:T	1.39285e-06	19.4215	0.326433	2.84581e-05	-1.44416	-1.28847	2.84973e-05	-1.44412	-1.28847
63036473	chr15:63036473:G:A	1.13494e-15	-3.33647e-10	-1.18013	0.000120737	-3.33647e-10	-1.28745	0.000120897	-3.33647e-10	-1.28746
63036596	chr15:63036596:C:T	1.49991e-15	-0.901306	-3.12094e-10	5.68658e-05	-2.04038	-3.12094e-10	5.69413e-05	-2.04038	-3.12094e-10
63036909	chr15:63036909:G:A	1.51338e-15	-3.33647e-10	-0.892367	0.000746411	-3.33647e-10	0.534206	0.000747062	-3.33647e-10	0.533749
63037054	chr15:63037054:C:T	1.23935e-15	-3.33647e-10	-1.09213	0.000125289	-3.33647e-10	-1.25045	0.000125454	-3.33647e-10	-1.25046
63037205	chr15:63037205:G:A	1.77617e-13	5.16878	-1.29587	1.85731e-05	-2.09269	-1.06666	1.86021e-05	-2.09269	-1.06644
63037676	chr15:63037676:C:A	9.89329e-06	19.9394	1.76905	3.18741e-05	-1.38783	-1.23144	3.19165e-05	-1.38778	-1.23149
63038251	chr15:63038251:G:A	4.73204e-13	5.98761	-1.13479	1.48184e-05	-2.09863	-1.28657	1.48388e-05	-2.09864	-1.28651
63039741	chr15:63039741:A:G	0.00115972	24.124	2.34853	2.66467e-05	-1.98398	-0.814424	2.66721e-05	-1.98398	-0.814799
63039810	chr15:63039810:T:G	6.05633e-05	21.4103	2.10991	6.11648e-05	-1.68886	-0.278636	6.11879e-05	-1.68881	-0.279636
63039858	chr15:63039858:A:G	0.000947049	24.0133	2.2566	2.55749e-05	-1.99125	-0.848212	2.55997e-05	-1.99125	-0.848574
63039889	chr15:63039889:C:T	1.47344e-15	-3.33647e-10	-0.919114	0.000310221	-3.33647e-10	-0.343786	0.000310563	-3.33647e-10	-0.344011
63039932	chr15:63039932:G:A	1.20319e-15	-3.33647e-10	-1.12174	0.00012	-3.33647e-10	-1.29358	0.000120157	-3.33647e-10	-1.2936
63039948	chr15:63039948:A:G	1.03519e-15	-3.33647e-10	-1.27212	0.000144	-3.33647e-10	-1.11126	0.000144185	-3.33647e-10	-1.1113
63040184	chr15:63040184:T:C	0.00117496	24.1624	2.32313	2.6774e-05	-1.96964	-0.824002	2.67996e-05	-1.96964	-0.824373
63040446	chr15:63040446:A:T	0.000872722	23.9438	2.24439	2.53444e-05	-1.99584	-0.852674	2.53689e-05	-1.99584	-0.853035
63040559	chr15:63040559:C:T	1.18032e-15	-3.33647e-10	-1.14093	0.000119303	-3.33647e-10	-1.2994	0.000119462	-3.33647e-10	-1.2994
63040723	chr15:63040723:A:G	1.06875e-15	-3.33647e-10	-1.24022	0.000120387	-3.33647e-10	-1.29036	0.000120571	-3.33647e-10	-1.29016
63041340	chr15:63041340:TA:T	1.00963e-15	-3.33647e-10	-1.29712	0.000128952	-3.33647e-10	-1.22163	0.000129124	-3.33647e-10	-1.22162
63041420	chr15:63041420:A:G	0.0039041	24.4002	3.28613	4.48817e-05	-2.00399	-0.273048	4.49051e-05	-2.004	-0.273852
63041525	chr15:63041525:A:G	0.00074193	24.0113	2.01452	2.36013e-05	-1.98557	-0.934199	2.3625e-05	-1.98557	-0.934524
63041526	chr15:63041526:G:T	1.80728e-15	-3.33647e-10	-0.71489	0.000765923	-3.33647e-10	0.560011	0.00076659	-3.33647e-10	0.559553
63041804	chr15:63041804:C:A	1.49568e-15	-3.33647e-10	-0.90413	0.000529136	-3.33647e-10	0.190175	0.000529625	-3.33647e-10	0.18977
63042271	chr15:63042271:C:T	1.68094e-15	-3.33647e-10	-0.78736	0.000362861	-3.33647e-10	-0.18705	0.000363092	-3.33647e-10	-0.187742
63042321	chr15:63042321:C:A	2.12061e-13	5.34456	-1.2944	1.88446e-05	-2.09455	-1.0503	1.88745e-05	-2.09454	-1.05005
63042555	chr15:63042555:G:GGAGGGCC	6.91305e-16	-1.67589	-3.12094e-10	5.4254e-05	-2.08739	-3.12094e-10	5.43261e-05	-2.08739	-3.12094e-10
63042591	chr15:63042591:C:T	1.42692e-15	-3.33647e-10	-0.951191	0.000282055	-3.33647e-10	-0.438968	0.000282256	-3.33647e-10	-0.439583
63044972	chr15:63044972:A:G	1.01916e-15	-3.33647e-10	-1.28774	0.000137318	-3.33647e-10	-1.15877	0.000137495	-3.33647e-10	-1.15881
63044988	chr15:63044988:C:T	1.12311e-15	-3.33647e-10	-1.19061	0.00011925	-3.33647e-10	-1.29985	0.000119409	-3.33647e-10	-1.29985
63045346	chr15:63045346:CT:C	1.95217e-11	9.85216	-1.27959	2.14579e-05	-1.91498	-1.1	2.14911e-05	-1.91501	-1.09975
63046174	chr15:63046174:A:G	1.01933e-15	-3.33647e-10	-1.28756	0.000133555	-3.33647e-10	-1.18655	0.000133721	-3.33647e-10	-1.18665
63046258	chr15:63046258:T:C	2.96054e-11	10.2546	-1.26562	2.18332e-05	-1.86415	-1.13349	2.18665e-05	-1.86418	-1.13326
63046558	chr15:63046558:T:C	2.91871e-11	10.2425	-1.26769	2.19039e-05	-1.86527	-1.12913	2.19373e-05	-1.8653	-1.12891
63046926	chr15:63046926:C:A	1.40195e-15	-3.33647e-10	-0.96885	0.000136873	-3.33647e-10	-1.16202	0.000137062	-3.33647e-10	-1.16197
63047379	chr15:63047379:G:A	2.84635e-11	10.2286	-1.27893	2.24658e-05	-1.86727	-1.1018	2.25004e-05	-1.8673	-1.10156
63047655	chr15:63047655:G:A	2.07175e-16	-1.79022	-1.09068	4.68392e-05	-1.02941	-1.20494	4.69022e-05	-1.02943	-1.2049
63048028	chr15:63048028:G:A	0.99111	30.31	2.91318	1.51929e-05	-2.09159	-1.26865	1.52111e-05	-2.09159	-1.26879
63048093	chr15:63048093:C:T	2.4787e-07	14.1587	3.86304	0.000231694	-1.25144	0.615789	0.000231843	-1.25139	0.615054
63048217	chr15:63048217:A:G	3.3709e-11	10.4058	-1.28702	2.37909e-05	-1.84084	-1.07092	2.3828e-05	-1.84088	-1.07066
63048270	chr15:63048270:C:G	1.97458e-15	-0.626354	-3.12094e-10	6.52743e-05	-1.90247	-3.12094e-10	6.53612e-05	-1.90247	-3.12094e-10
63048370	chr15:63048370:C:T	8.88787e-16	-1.42461	-3.12094e-10	5.4763e-05	-2.07806	-3.12094e-10	5.48358e-05	-2.07805	-3.12094e-10
63048408	chr15:63048408:T:C	3.0117e-11	10.2719	-1.26577	2.19087e-05	-1.86186	-1.13233	2.1942e-05	-1.86189	-1.1321
63048448	chr15:63048448:A:G	1.0067e-15	-3.33647e-10	-1.30003	0.000127643	-3.33647e-10	-1.23183	0.000127809	-3.33647e-10	-1.23186
63048506	chr15:63048506:C:T	5.49228e-13	6.23848	-1.23668	1.62574e-05	-2.0938	-1.19872	1.62817e-05	-2.09381	-1.19855
63048874	chr15:63048874:C:A	1.82297e-16	-1.92362	-1.08521	6.27342e-05	-0.731077	-1.21109	6.28186e-05	-0.731104	-1.21104
63049055	chr15:63049055:G:C	1.03216e-15	-3.33647e-10	-1.27506	0.000135958	-3.33647e-10	-1.16873	0.000136129	-3.33647e-10	-1.1688
63049063	chr15:63049063:T:C	1.36331e-16	-2.00206	-1.29732	0.000113569	-0.528585	-0.820071	0.000113735	-0.528616	-0.819909
63049085	chr15:63049085:G:A	1.06406e-15	-3.33647e-10	-1.24462	0.000120905	-3.33647e-10	-1.28607	0.000121094	-3.33647e-10	-1.28583
63049550	chr15:63049550:G:T	1.9727e-15	-3.33647e-10	-0.627308	0.000978277	-3.33647e-10	0.804722	0.000979123	-3.33647e-10	0.804258
63049703	chr15:63049703:C:T	1.99214e-15	-3.33647e-10	-0.617502	0.00100215	-3.33647e-10	0.828835	0.00100302	-3.33647e-10	0.828377
63050257	chr15:63050257:A:G	1.0118e-15	-3.33647e-10	-1.29498	0.000120875	-3.33647e-10	-1.28632	0.000121037	-3.33647e-10	-1.2863
63050334	chr15:63050334:G:A	6.27032e-16	-0.854717	-0.918753	1.58537e-05	-2.03376	-1.2839	1.58751e-05	-2.03375	-1.28389
63050351	chr15:63050351:T:G	1.68977e-16	-2.00371	-1.081	7.15468e-05	-0.595435	-1.21528	7.16422e-05	-0.59547	-1.21525
63050430	chr15:63050430:A:G	1.93848e-14	2.93187	-1.2741	8.78902e-05	-0.497687	-1.1073	8.80195e-05	-0.497645	-1.1072
63050502	chr15:63050502:A:G	1.51414e-14	2.66601	-1.25529	8.01758e-05	-0.637114	-1.05973	8.02945e-05	-0.637075	-1.05962
63051352	chr15:63051352:GT:G	1.74821e-16	-1.90577	-1.14493	2.47509e-05	-1.7044	-1.1678	2.47961e-05	-1.70437	-1.16734
63051432	chr15:63051432:T:C	1.74693e-16	-2.10067	-0.950769	0.000228548	0.422992	-1.07232	0.000228788	0.423012	-1.07261
63051968	chr15:63051968:A:G	1.16881e-14	2.44024	-1.28838	4.92126e-05	-0.894614	-1.29031	4.92766e-05	-0.894549	-1.2904
63052028	chr15:63052028:A:G	1.0413e-15	-3.33647e-10	-1.26624	0.000119312	-3.33647e-10	-1.29933	0.000119471	-3.33647e-10	-1.29933
63052395	chr15:63052395:T:G	1.4847e-15	-3.33647e-10	-0.911503	0.000140565	-3.33647e-10	-1.1354	0.000140687	-3.33647e-10	-1.13586
63052466	chr15:63052466:T:G	6.38111e-16	-1.75596	-3.12094e-10	8.12512e-05	-1.68352	-3.12094e-10	8.13594e-05	-1.68352	-3.12094e-10
63052495	chr15:63052495:C:T	3.05396e-15	-3.33647e-10	-0.190272	0.000228779	-3.33647e-10	-0.648314	0.000229071	-3.33647e-10	-0.648368
63052708	chr15:63052708:A:G	3.62479e-15	-3.33647e-10	-0.0189164	0.000261826	-3.33647e-10	-0.513392	0.000262158	-3.33647e-10	-0.51345
63052759	chr15:63052759:G:T	1.34586e-16	-2.09493	-1.21734	4.1835e-05	-1.0518	-1.29554	4.18877e-05	-1.05181	-1.2956
63053423	chr15:63053423:G:A	1.44718e-15	0.296441	-1.23354	2.09784e-05	-1.78202	-1.25556	2.1003e-05	-1.78202	-1.25571
63053781	chr15:63053781:A:G	1.09589e-15	-3.33647e-10	-1.21514	0.000164411	-3.33647e-10	-0.978699	0.000164555	-3.33647e-10	-0.979155
63053896	chr15:63053896:G:A	1.04664e-15	-3.33647e-10	-1.26113	0.000148436	-3.33647e-10	-1.08092	0.000148577	-3.33647e-10	-1.08129
63054076	chr15:63054076:TA:T	1.39962e-15	-3.33647e-10	-0.97051	0.000130359	-3.33647e-10	-1.21078	0.000130429	-3.33647e-10	-1.21157
63054121	chr15:63054121:G:A	1.24057e-16	-2.09532	-1.29841	4.90919e-05	-0.901595	-1.28578	4.9154e-05	-0.901599	-1.28584
63054177	chr15:63054177:T:A	1.56367e-15	-3.33647e-10	-0.859677	0.000174407	-3.33647e-10	-0.91968	0.000174655	-3.33647e-10	-0.919585
63054179	chr15:63054179:A:G	1.0181e-15	-3.33647e-10	-1.28878	0.000122301	-3.33647e-10	-1.27459	0.000122519	-3.33647e-10	-1.27413
63054544	chr15:63054544:G:T	1.02285e-15	-3.33647e-10	-1.28412	0.000119437	-3.33647e-10	-1.29828	0.000119609	-3.33647e-10	-1.29817
63054788	chr15:63054788:G:C	1.12861e-15	-3.33647e-10	-1.18572	0.00017342	-3.33647e-10	-0.925357	0.000173565	-3.33647e-10	-0.925845
63055431	chr15:63055431:T:G	1.11589e-15	-3.33647e-10	-1.19706	0.000169401	-3.33647e-10	-0.948803	0.000169545	-3.33647e-10	-0.94928
63055663	chr15:63055663:C:G	1.11395e-15	-3.33647e-10	-1.1988	0.000168862	-3.33647e-10	-0.951987	0.000169007	-3.33647e-10	-0.952462
63055677	chr15:63055677:G:T	1.23755e-16	-2.09982	-1.29635	4.15602e-05	-1.05415	-1.29978	4.1615e-05	-1.05416	-1.29978
63055780	chr15:63055780:C:T	1.04729e-15	-3.33647e-10	-1.2605	0.000143796	-3.33647e-10	-1.11268	0.000143998	-3.33647e-10	-1.1126
63055798	chr15:63055798:A:G	1.24516e-16	-2.09162	-1.29841	5.21314e-05	-0.842839	-1.28446	5.21973e-05	-0.842843	-1.28453
63055888	chr15:63055888:A:G	3.33293e-16	-1.13211	-1.27334	0.000141425	-0.0222635	-1.10704	0.000141638	-0.0222114	-1.10692
63056172	chr15:63056172:T:C	1.07643e-15	0.00951364	-1.24258	1.94656e-05	-1.89842	-1.21401	1.94891e-05	-1.89837	-1.21417
63056196	chr15:63056196:G:A	1.24143e-16	-2.09473	-1.29831	4.94886e-05	-0.880476	-1.29885	4.95534e-05	-0.88048	-1.29887
63056395	chr15:63056395:A:G	8.18936e-16	-0.209126	-1.29734	2.66295e-05	-1.51501	-1.28404	2.66656e-05	-1.51502	-1.284
63056402	chr15:63056402:C:T	2.73585e-15	0.970625	-1.2709	3.2792e-05	-1.59284	-0.998042	3.28288e-05	-1.59284	-0.998258
63056546	chr15:63056546:A:AG	3.43143e-15	1.19624	-1.26997	3.66406e-05	-1.48512	-0.994794	3.66817e-05	-1.48511	-0.995012
63056548	chr15:63056548:T:G	3.4387e-15	1.1985	-1.27011	3.66625e-05	-1.48407	-0.995243	3.67036e-05	-1.48406	-0.995461
63056550	chr15:63056550:C:G	3.45858e-15	1.20592	-1.27177	3.65922e-05	-1.48065	-1.00059	3.66333e-05	-1.48064	-1.0008
63056818	chr15:63056818:A:T	1.01015e-15	-3.33647e-10	-1.29661	0.000120701	-3.33647e-10	-1.28776	0.000120864	-3.33647e-10	-1.28773
63056897	chr15:63056897:G:A	3.12412e-16	-1.33312	-1.13703	9.80414e-05	-0.372021	-1.12366	9.81993e-05	-0.371962	-1.12344
63056933	chr15:63056933:T:A	2.10396e-15	0.736371	-1.29926	2.72363e-05	-1.63354	-1.14298	2.72692e-05	-1.63353	-1.14311
63057256	chr15:63057256:A:C	1.25429e-15	-3.33647e-10	-1.08014	0.00021954	-3.33647e-10	-0.689538	0.00021984	-3.33647e-10	-0.689498
63057478	chr15:63057478:A:T	1.11519e-15	-3.33647e-10	-1.19769	0.000169222	-3.33647e-10	-0.949861	0.000169366	-3.33647e-10	-0.950338
63057527	chr15:63057527:G:A	3.13001e-15	1.10802	-1.2737	3.43869e-05	-1.5365	-1.0069	3.44256e-05	-1.53649	-1.00711
63057569	chr15:63057569:GA:G	3.28139e-15	1.15363	-1.27208	3.57854e-05	-1.50196	-1.00158	3.58256e-05	-1.50195	-1.00179
63057892	chr15:63057892:C:T	1.00874e-15	-3.33647e-10	-1.29801	0.000121073	-3.33647e-10	-1.28468	0.000121236	-3.33647e-10	-1.28466
63057932	chr15:63057932:ATG:A	5.2441e-16	-1.95219	-3.12094e-10	0.000106319	-1.41462	-3.12094e-10	0.000106466	-1.41458	-3.12094e-10
63058147	chr15:63058147:A:G	1.20634e-15	-3.33647e-10	-1.11912	0.000121925	-3.33647e-10	-1.27767	0.000122039	-3.33647e-10	-1.27806
63058272	chr15:63058272:G:A	8.99928e-15	1.88214	-0.991707	5.87376e-05	-1.28242	-0.725568	5.87886e-05	-1.28241	-0.726044
63058405	chr15:63058405:T:C	2.36206e-15	0.764186	-1.21136	3.40791e-05	-1.7089	-0.843484	3.41179e-05	-1.7089	-0.843681
63058546	chr15:63058546:A:G	9.80223e-16	-0.0979905	-1.2287	2.2405e-05	-1.85899	-1.11279	2.24416e-05	-1.85894	-1.11254
63058982	chr15:63058982:A:G	1.02153e-15	-3.33647e-10	-1.28541	0.000131268	-3.33647e-10	-1.20383	0.000131446	-3.33647e-10	-1.2038
63059289	chr15:63059289:G:A	1.38504e-15	0.302578	-1.28356	2.03485e-05	-1.77287	-1.29519	2.03744e-05	-1.77288	-1.29524
63059301	chr15:63059301:G:A	1.26209e-15	-3.33647e-10	-1.07394	0.000142841	-3.33647e-10	-1.11934	0.00014304	-3.33647e-10	-1.11927
63059404	chr15:63059404:C:T	2.40313e-15	-3.33647e-10	-0.42994	0.000187714	-3.33647e-10	-0.84615	0.000187645	-3.33647e-10	-0.847846
63059488	chr15:63059488:A:G	1.1915e-15	0.143395	-1.27489	2.21133e-05	-1.69441	-1.29048	2.2141e-05	-1.69442	-1.29055
63059641	chr15:63059641:C:A	1.44772e-16	-2.10073	-1.13858	4.62432e-05	-1.12596	-1.12119	4.62939e-05	-1.12597	-1.12142
63059674	chr15:63059674:T:C	7.64291e-16	-1.57552	-3.12094e-10	5.67129e-05	-2.04307	-3.12094e-10	5.67884e-05	-2.04307	-3.12094e-10
63059893	chr15:63059893:G:A	2.97012e-16	-1.2213	-1.29939	6.36293e-05	-0.633247	-1.29475	6.37201e-05	-0.63319	-1.29471
63059898	chr15:63059898:G:A	1.04283e-15	-3.33647e-10	-1.26477	0.00014702	-3.33647e-10	-1.0905	0.000147161	-3.33647e-10	-1.09087
63060452	chr15:63060452:A:C	2.48542e-15	-3.33647e-10	-0.396272	0.000192472	-3.33647e-10	-0.82112	0.000192393	-3.33647e-10	-0.822859
63060759	chr15:63060759:T:C	4.16333e-15	-3.33647e-10	0.119602	0.000300812	-3.33647e-10	-0.374585	0.000301194	-3.33647e-10	-0.374645
63061561	chr15:63061561:C:A	8.41016e-16	-0.180161	-1.2997	2.34819e-05	-1.62493	-1.2999	2.35126e-05	-1.62495	-1.29991
63062411	chr15:63062411:G:A	1.17266e-15	-3.33647e-10	-1.14743	0.000123586	-3.33647e-10	-1.26413	0.000123758	-3.33647e-10	-1.26407
63062742	chr15:63062742:TC:T	1.57837e-15	-3.33647e-10	-0.850318	0.000156746	-3.33647e-10	-1.02644	0.000156967	-3.33647e-10	-1.02636
63062744	chr15:63062744:C:T	1.57594e-15	-3.33647e-10	-0.85186	0.000156563	-3.33647e-10	-1.02762	0.000156783	-3.33647e-10	-1.02754
63062893	chr15:63062893:C:G	1.47522e-16	-1.93408	-1.28641	4.20972e-05	-1.24173	-1.09936	4.21443e-05	-1.24166	-1.09964
63063076	chr15:63063076:A:T	1.29669e-15	0.246244	-1.29314	2.09356e-05	-1.73998	-1.29964	2.0963e-05	-1.73999	-1.29965
63063140	chr15:63063140:C:T	2.37738e-16	-1.44427	-1.29903	8.82785e-05	-0.338686	-1.26189	8.84114e-05	-0.33862	-1.26178
63063272	chr15:63063272:T:C	3.9785e-15	-3.33647e-10	0.0741934	0.000283306	-3.33647e-10	-0.434544	0.000283671	-3.33647e-10	-0.434583
63063598	chr15:63063598:C:T	4.91416e-15	1.35072	-1.06531	4.03615e-05	-1.56263	-0.820568	4.03982e-05	-1.56261	-0.821
63063648	chr15:63063648:T:C	3.85587e-15	-3.33647e-10	0.042884	0.000275297	-3.33647e-10	-0.463218	0.000275643	-3.33647e-10	-0.463291
63063672	chr15:63063672:C:G	2.95445e-15	1.05927	-1.28267	3.30952e-05	-1.53911	-1.04257	3.3133e-05	-1.5391	-1.04277
63063982	chr15:63063982:G:A	2.95745e-15	1.06789	-1.29028	3.17337e-05	-1.55226	-1.07144	3.17703e-05	-1.55225	-1.07162
63064183	chr15:63064183:A:T	4.08904e-15	-3.33647e-10	0.101598	0.000289911	-3.33647e-10	-0.411498	0.000290281	-3.33647e-10	-0.411548
63064267	chr15:63064267:A:T	2.04695e-15	-3.33647e-10	-0.590364	0.000339937	-3.33647e-10	-0.25231	0.000340399	-3.33647e-10	-0.252282
63064331	chr15:63064331:C:G	5.12262e-15	-3.33647e-10	0.326954	0.000402245	-3.33647e-10	-0.0840099	0.00040268	-3.33647e-10	-0.0842558
63064338	chr15:63064338:A:G	3.17127e-15	0.60042	-0.753002	2.18464e-05	-2.02545	-0.971582	2.18698e-05	-2.02543	-0.971866
63064406	chr15:63064406:A:G	1.03017e-15	-3.33647e-10	-1.27699	0.000133382	-3.33647e-10	-1.18785	0.000133563	-3.33647e-10	-1.18783
63064622	chr15:63064622:A:G	2.32382e-15	-3.33647e-10	-0.463499	0.000167934	-3.33647e-10	-0.957498	0.000168148	-3.33647e-10	-0.957552
63065087	chr15:63065087:A:G	7.55062e-16	-1.58767	-3.12094e-10	5.93033e-05	-1.99841	-3.12094e-10	5.93824e-05	-1.9984	-3.12094e-10
63065089	chr15:63065089:T:G	1.49248e-15	0.375855	-1.28213	2.07396e-05	-1.8044	-1.24463	2.07657e-05	-1.8044	-1.2447
63065145	chr15:63065145:A:T	1.91219e-15	-3.33647e-10	-0.658464	0.000183234	-3.33647e-10	-0.870304	0.000183499	-3.33647e-10	-0.870192
63065544	chr15:63065544:A:G	1.13399e-15	-3.33647e-10	-1.18097	0.000181033	-3.33647e-10	-0.882391	0.000181281	-3.33647e-10	-0.882353
63065975	chr15:63065975:A:G	1.00689e-15	-3.33647e-10	-1.29985	0.00012048	-3.33647e-10	-1.28959	0.000120639	-3.33647e-10	-1.2896
63066188	chr15:63066188:G:C	6.02257e-15	-3.33647e-10	0.488801	0.000411354	-3.33647e-10	-0.0616156	0.000411877	-3.33647e-10	-0.061675
63066363	chr15:63066363:G:A	1.38355e-15	-3.33647e-10	-0.982061	0.000222288	-3.33647e-10	-0.677096	0.000222594	-3.33647e-10	-0.677048
63066379	chr15:63066379:T:C	2.97952e-15	-0.214951	-3.12094e-10	0.000124777	-1.25454	-3.12094e-10	0.000124945	-1.25452	-3.12094e-10
63066986	chr15:63066986:T:A	1.60345e-15	0.463992	-1.29855	2.25987e-05	-1.77386	-1.18932	2.26264e-05	-1.77385	-1.18943
63066990	chr15:63066990:G:A	2.29616e-15	-3.33647e-10	-0.475475	0.00016661	-3.33647e-10	-0.965412	0.000166823	-3.33647e-10	-0.965465
63067000	chr15:63067000:T:A	1.45757e-15	0.352929	-1.28287	2.50181e-05	-1.81145	-1.05002	2.50473e-05	-1.81145	-1.05019
63067103	chr15:63067103:T:A	2.3579e-15	0.841564	-1.29051	2.79123e-05	-1.68281	-1.06919	2.79444e-05	-1.6828	-1.06938
63067365	chr15:63067365:A:C	1.82875e-16	-1.74787	-1.25779	0.000140556	0.163038	-1.2985	0.000140755	0.163101	-1.29848
63067959	chr15:63067959:G:T	1.1352e-15	-3.33647e-10	-1.17991	0.000174781	-3.33647e-10	-0.917535	0.000174927	-3.33647e-10	-0.918029
63068020	chr15:63068020:A:AT	1.0198e-15	-3.33647e-10	-1.28711	0.000130447	-3.33647e-10	-1.21011	0.000130622	-3.33647e-10	-1.21009
63068098	chr15:63068098:C:T	2.21483e-15	-3.33647e-10	-0.511538	0.000180662	-3.33647e-10	-0.884443	0.000180615	-3.33647e-10	-0.886033
63068247	chr15:63068247:G:C	1.20844e-15	0.00475722	-1.12214	2.48665e-05	-1.5912	-1.27635	2.4898e-05	-1.59122	-1.2764
63068365	chr15:63068365:G:A	5.64506e-16	-0.6118	-1.26672	3.21147e-05	-1.35743	-1.25433	3.21499e-05	-1.35746	-1.25453
63068448	chr15:63068448:C:T	1.02046e-15	-1.28645	-3.12094e-10	0.000368115	-0.172674	-3.12094e-10	0.000368642	-0.172573	-3.12094e-10
63068615	chr15:63068615:C:G	2.11262e-15	0.736258	-1.29504	2.61516e-05	-1.72316	-1.094	2.61819e-05	-1.72315	-1.09418
63068648	chr15:63068648:T:C	1.96842e-14	2.92172	-1.24862	4.67506e-05	-1.00424	-1.232	4.68195e-05	-1.00422	-1.23188
63068844	chr15:63068844:C:T	3.9609e-15	-3.33647e-10	0.0697586	0.000282938	-3.33647e-10	-0.435843	0.000283301	-3.33647e-10	-0.435888
63068907	chr15:63068907:G:A	2.24285e-15	-3.33647e-10	-0.498967	0.000182153	-3.33647e-10	-0.876222	0.000182103	-3.33647e-10	-0.877828
63069066	chr15:63069066:T:C	5.53795e-16	-1.89767	-3.12094e-10	5.35399e-05	-2.10064	-3.12094e-10	5.36111e-05	-2.10064	-3.12094e-10
63069101	chr15:63069101:T:C	7.60684e-16	-0.29017	-1.29008	2.03602e-05	-1.79663	-1.27086	2.03865e-05	-1.79658	-1.27095
63069108	chr15:63069108:A:G	1.03101e-15	-0.014217	-1.26196	2.22992e-05	-1.69446	-1.28206	2.23265e-05	-1.69446	-1.28216
63070027	chr15:63070027:T:C	1.11924e-15	-3.33647e-10	-1.19406	0.000170088	-3.33647e-10	-0.944757	0.000170233	-3.33647e-10	-0.945231
63070180	chr15:63070180:G:T	5.46862e-16	-0.940608	-0.969663	2.51097e-05	-1.93838	-0.919431	2.51378e-05	-1.93837	-0.919652
63070441	chr15:63070441:A:G	1.27545e-15	-3.33647e-10	-1.06342	0.000223059	-3.33647e-10	-0.673633	0.000223363	-3.33647e-10	-0.673599
63070824	chr15:63070824:C:A	1.33707e-15	-1.01624	-3.12094e-10	5.378e-05	-2.09617	-3.12094e-10	5.38512e-05	-2.09617	-3.12094e-10
63071291	chr15:63071291:T:C	5.31062e-16	-1.93959	-3.12094e-10	5.77737e-05	-2.02454	-3.12094e-10	5.78504e-05	-2.02454	-3.12094e-10
63071432	chr15:63071432:C:T	1.81581e-15	0.589801	-1.29998	2.36675e-05	-1.74404	-1.17293	2.3696e-05	-1.74403	-1.17307
63071455	chr15:63071455:A:G	1.32408e-16	-2.0624	-1.26618	5.89842e-05	-0.768428	-1.23537	5.90524e-05	-0.768445	-1.23553
63071538	chr15:63071538:T:C	2.95656e-15	0.895809	-1.1185	4.10635e-05	-1.73741	-0.62854	4.11063e-05	-1.7374	-0.628833
63071551	chr15:63071551:T:A	5.68662e-15	-3.33647e-10	0.431403	0.000388074	-3.33647e-10	-0.119875	0.000388565	-3.33647e-10	-0.11994
63071702	chr15:63071702:C:T	1.30166e-16	-2.07601	-1.26965	5.40091e-05	-0.851629	-1.24029	5.40719e-05	-0.851645	-1.24044
63071899	chr15:63071899:G:T	2.27734e-15	0.811811	-1.29552	2.73096e-05	-1.67741	-1.09642	2.73413e-05	-1.6774	-1.0966
63072110	chr15:63072110:A:T	1.57141e-15	-3.33647e-10	-0.854739	0.000174862	-3.33647e-10	-0.917076	0.00017511	-3.33647e-10	-0.916983
63072187	chr15:63072187:G:A	4.51946e-16	-2.10091	-3.12094e-10	7.37885e-05	-1.77987	-3.12094e-10	7.38874e-05	-1.77986	-3.12094e-10
63072584	chr15:63072584:T:C	1.41103e-16	-2.09107	-1.17391	5.0912e-05	-0.973594	-1.17738	5.09703e-05	-0.973605	-1.17755
63072843	chr15:63072843:T:A	1.10745e-15	-3.33647e-10	-1.20466	0.000167178	-3.33647e-10	-0.962009	0.000167322	-3.33647e-10	-0.962476
63073113	chr15:63073113:A:G	5.30486e-15	1.40776	-1.04585	4.26891e-05	-1.53475	-0.792372	4.27274e-05	-1.53474	-0.792819
63073195	chr15:63073195:C:T	2.25283e-16	-1.53628	-1.26084	0.00010297	-0.233333	-1.2133	0.000103124	-0.233282	-1.21318
63073272	chr15:63073272:C:T	1.31939e-16	-2.06709	-1.26504	5.75146e-05	-0.795349	-1.23368	5.7581e-05	-0.795366	-1.23384
63073292	chr15:63073292:G:A	4.71138e-16	-1.14089	-0.918425	2.41233e-05	-2.00425	-0.893639	2.41502e-05	-2.00424	-0.893861
63073303	chr15:63073303:G:A	1.56659e-15	-3.33647e-10	-0.857814	0.000174355	-3.33647e-10	-0.919979	0.000174603	-3.33647e-10	-0.919886
63073483	chr15:63073483:G:T	2.51159e-15	-3.33647e-10	-0.385798	0.000197932	-3.33647e-10	-0.79315	0.000197847	-3.33647e-10	-0.794904
63073961	chr15:63073961:A:G	2.21557e-15	0.784836	-1.29604	2.65936e-05	-1.69971	-1.10069	2.66245e-05	-1.6997	-1.10086
63073962	chr15:63073962:C:T	2.63022e-15	0.952841	-1.29249	2.93934e-05	-1.62132	-1.07898	2.94272e-05	-1.62131	-1.07917
63074083	chr15:63074083:G:A	7.32417e-16	-0.367382	-1.25074	2.71395e-05	-1.52133	-1.25875	2.71704e-05	-1.52134	-1.25893
63074162	chr15:63074162:C:G	1.10864e-15	-3.33647e-10	-1.20358	0.000167496	-3.33647e-10	-0.96011	0.000167641	-3.33647e-10	-0.960576
63074940	chr15:63074940:A:G	1.36614e-15	-3.33647e-10	-0.994721	0.00021065	-3.33647e-10	-0.730874	0.00021094	-3.33647e-10	-0.730826
63075267	chr15:63075267:G:C	1.69648e-15	-3.33647e-10	-0.778156	0.000160617	-3.33647e-10	-1.00205	0.000160816	-3.33647e-10	-1.00214
63075491	chr15:63075491:C:T	1.09517e-15	-3.33647e-10	-1.2158	0.000162981	-3.33647e-10	-0.987435	0.000163129	-3.33647e-10	-0.987857
63075769	chr15:63075769:A:C	1.01465e-15	-3.33647e-10	-1.29217	0.000119986	-3.33647e-10	-1.2937	0.000120147	-3.33647e-10	-1.29368
63075916	chr15:63075916:T:C	8.75225e-16	-0.27022	-1.16977	2.21179e-05	-1.89615	-1.08853	2.21535e-05	-1.89614	-1.08827
63076202	chr15:63076202:C:T	1.33578e-15	-3.33647e-10	-1.0172	0.00012847	-3.33647e-10	-1.22537	0.00012855	-3.33647e-10	-1.22608
63076515	chr15:63076515:A:G	2.36201e-15	-0.779717	0.332516	4.50874e-05	-2.09524	-0.177226	4.5182e-05	-2.09524	-0.17646
63077309	chr15:63077309:C:T	3.47394e-16	-1.17561	-1.1884	1.60312e-05	-2.03344	-1.2731	1.60517e-05	-2.03343	-1.27315
63077372	chr15:63077372:A:T	1.2651e-16	-2.0771	-1.29704	4.11167e-05	-1.15357	-1.21108	4.11796e-05	-1.1536	-1.21086
63077395	chr15:63077395:G:A	9.44372e-16	-1.36395	-3.12094e-10	7.19281e-05	-1.8054	-3.12094e-10	7.20241e-05	-1.8054	-3.12094e-10
63077479	chr15:63077479:G:A	1.03305e-15	-1.27419	-3.12094e-10	6.94471e-05	-1.84051	-3.12094e-10	6.954e-05	-1.8405	-3.12094e-10
63077543	chr15:63077543:G:A	2.03833e-15	0.596511	-1.19109	3.09059e-05	-1.84091	-0.80921	3.09397e-05	-1.84091	-0.809452
63077589	chr15:63077589:T:C	3.36771e-16	-1.54658	-0.848488	5.55913e-05	-1.03081	-1.03224	5.5656e-05	-1.03077	-1.03244
63078130	chr15:63078130:A:T	1.04357e-15	-0.107634	-1.15643	1.97335e-05	-1.99276	-1.106	1.97612e-05	-1.99276	-1.10592
63078159	chr15:63078159:T:C	8.49432e-16	-0.447684	-1.02222	3.23513e-05	-1.68812	-0.916292	3.23792e-05	-1.68814	-0.916743
63078382	chr15:63078382:T:C	1.01257e-15	-3.33647e-10	-1.29422	0.000120171	-3.33647e-10	-1.29216	0.000120332	-3.33647e-10	-1.29214
63078688	chr15:63078688:A:G	1.24704e-15	-1.08594	-3.12094e-10	7.33857e-05	-1.78534	-3.12094e-10	7.34833e-05	-1.78534	-3.12094e-10
63078928	chr15:63078928:A:G	1.41701e-15	-0.724563	-0.233604	3.29991e-05	-2.0831	-0.501485	3.30331e-05	-2.0831	-0.501787
63079021	chr15:63079021:G:A	7.23514e-16	-0.532696	-1.09765	2.39487e-05	-1.70582	-1.19934	2.39969e-05	-1.70577	-1.19871
63079416	chr15:63079416:G:A	2.12608e-16	-1.57669	-1.27833	1.46047e-05	-2.10018	-1.29954	1.46243e-05	-2.10018	-1.29954
63079445	chr15:63079445:G:A	1.00584e-15	-0.350671	-0.950223	3.2618e-05	-1.72131	-0.874893	3.26499e-05	-1.72132	-0.875233
63080162	chr15:63080162:C:A	1.01329e-15	-3.33647e-10	-1.29351	0.000121064	-3.33647e-10	-1.28475	0.000121195	-3.33647e-10	-1.285
63080278	chr15:63080278:G:A	2.04703e-16	-1.59344	-1.29946	1.48266e-05	-2.10072	-1.28393	1.48468e-05	-2.10072	-1.2839
63080758	chr15:63080758:A:G	3.15679e-15	-3.33647e-10	-0.157157	0.000487736	-3.33647e-10	0.108703	0.000488664	-3.33647e-10	0.109275
63080932	chr15:63080932:A:T	2.23853e-15	-3.33647e-10	-0.500892	0.000321558	-3.33647e-10	-0.307891	0.000321965	-3.33647e-10	-0.307955
63081370	chr15:63081370:G:A	2.49399e-15	-3.33647e-10	-0.392827	0.000362414	-3.33647e-10	-0.188282	0.000362876	-3.33647e-10	-0.188339
63081928	chr15:63081928:C:T	1.60712e-16	-2.10008	-1.03477	3.46683e-05	-1.47315	-1.06209	3.4728e-05	-1.47315	-1.0617
63081930	chr15:63081930:A:G	1.60936e-16	-2.10071	-1.03275	3.54767e-05	-1.45206	-1.06013	3.55379e-05	-1.45206	-1.05974
63082057	chr15:63082057:T:C	1.56829e-16	-2.10075	-1.05856	3.47545e-05	-1.44846	-1.0843	3.48137e-05	-1.44847	-1.08392
63082095	chr15:63082095:T:C	1.11267e-14	-3.33647e-10	1.10264	0.00191293	-3.33647e-10	1.47532	0.00191521	-3.33647e-10	1.47518
63082478	chr15:63082478:G:C	1.94274e-16	-2.09434	-0.850854	3.56618e-05	-1.55397	-0.953021	3.57174e-05	-1.55397	-0.952787
63082626	chr15:63082626:C:A	3.02144e-13	4.08807	0.316119	4.08827e-05	-2.08947	-0.280893	4.09919e-05	-2.08947	-0.279555
63082866	chr15:63082866:C:T	1.29539e-15	-3.33647e-10	-1.0479	0.000184342	-3.33647e-10	-0.864278	0.000184859	-3.33647e-10	-0.862806
63083939	chr15:63083939:C:T	1.08514e-15	-3.33647e-10	-1.225	0.000120699	-3.33647e-10	-1.28777	0.000120823	-3.33647e-10	-1.28807
63084168	chr15:63084168:G:A	1.41195e-15	-3.33647e-10	-0.961744	0.000200616	-3.33647e-10	-0.779679	0.000200885	-3.33647e-10	-0.779664
63084255	chr15:63084255:C:T	1.07111e-15	-3.33647e-10	-1.23802	0.000120123	-3.33647e-10	-1.29255	0.000120256	-3.33647e-10	-1.29278
63084281	chr15:63084281:G:A	1.06801e-15	-3.33647e-10	-1.24092	0.000119981	-3.33647e-10	-1.29373	0.000120116	-3.33647e-10	-1.29394
63084460	chr15:63084460:C:T	3.21642e-16	-1.20369	-1.23734	3.44105e-05	-1.28477	-1.25794	3.44499e-05	-1.28472	-1.25817
63084462	chr15:63084462:C:T	1.38745e-15	-0.601467	-0.377776	6.72001e-05	-1.70992	-0.163476	6.7372e-05	-1.7099	-0.162268
63084553	chr15:63084553:A:G	1.19512e-15	-3.33647e-10	-1.12846	0.000127024	-3.33647e-10	-1.23669	0.000127108	-3.33647e-10	-1.23736
63085012	chr15:63085012:G:A	1.05936e-15	-3.33647e-10	-1.24905	0.000119692	-3.33647e-10	-1.29614	0.000119832	-3.33647e-10	-1.29631
63085051	chr15:63085051:C:T	1.05605e-15	-3.33647e-10	-1.25218	0.000119593	-3.33647e-10	-1.29697	0.000119735	-3.33647e-10	-1.29712
63085105	chr15:63085105:T:A	2.61851e-16	-2.03938	-0.607309	3.32237e-05	-2.07614	-0.501668	3.33103e-05	-2.07613	-0.500402
63086054	chr15:63086054:G:A	9.70528e-16	-0.195183	-1.14144	1.73091e-05	-1.96842	-1.26142	1.73344e-05	-1.96839	-1.26132
63086129	chr15:63086129:C:T	7.47148e-16	-1.5982	-3.12094e-10	5.89608e-05	-2.0042	-3.12094e-10	5.90394e-05	-2.00419	-3.12094e-10
63086147	chr15:63086147:T:A	3.49625e-15	-3.33647e-10	-0.0550218	0.000265189	-3.33647e-10	-0.500626	0.000265488	-3.33647e-10	-0.500828
63086170	chr15:63086170:C:T	1.19761e-15	-3.33647e-10	-1.12638	0.000127132	-3.33647e-10	-1.23585	0.000127215	-3.33647e-10	-1.23652
63086275	chr15:63086275:T:C	2.61706e-15	-3.33647e-10	-0.344662	0.000213246	-3.33647e-10	-0.718624	0.000213495	-3.33647e-10	-0.718785
63086578	chr15:63086578:C:T	1.10371e-15	-3.33647e-10	-1.20803	0.000134456	-3.33647e-10	-1.17983	0.000134741	-3.33647e-10	-1.17905
63086675	chr15:63086675:G:A	2.27329e-15	-3.33647e-10	-0.485484	0.000470761	-3.33647e-10	0.0732804	0.00047141	-3.33647e-10	0.0733298
63086803	chr15:63086803:T:C	1.12404e-15	-3.33647e-10	-1.18979	0.000136927	-3.33647e-10	-1.16163	0.000137225	-3.33647e-10	-1.16078
63086994	chr15:63086994:G:A	2.21475e-15	-3.33647e-10	-0.511575	0.000200934	-3.33647e-10	-0.778095	0.000201176	-3.33647e-10	-0.778219
63087099	chr15:63087099:G:A	1.49085e-15	-3.33647e-10	-0.907366	0.000143551	-3.33647e-10	-1.11438	0.000143732	-3.33647e-10	-1.11445
63087393	chr15:63087393:G:A	2.16467e-16	-1.67544	-1.16159	4.93917e-05	-0.977866	-1.20342	4.9473e-05	-0.977827	-1.20315
63087444	chr15:63087444:T:G	8.34643e-16	-0.451379	-1.03609	2.40462e-05	-1.83768	-1.06341	2.40716e-05	-1.83771	-1.06366
63087801	chr15:63087801:A:G	1.0499e-15	-3.33647e-10	-1.25802	0.000150086	-3.33647e-10	-1.06986	0.000150279	-3.33647e-10	-1.06991
63088046	chr15:63088046:C:G	4.53143e-16	-2.09826	-3.12094e-10	5.9472e-05	-1.99557	-3.12094e-10	5.9552e-05	-1.99555	-3.12094e-10
63088224	chr15:63088224:T:TG	3.22767e-15	-3.33647e-10	-0.134951	0.00028431	-3.33647e-10	-0.431005	0.000284654	-3.33647e-10	-0.431125
63088896	chr15:63088896:A:G	6.78775e-16	-0.480297	-1.21388	2.3585e-05	-1.77343	-1.14703	2.36209e-05	-1.77345	-1.14681
63089407	chr15:63089407:A:G	1.15375e-15	-3.33647e-10	-1.16369	0.000131974	-3.33647e-10	-1.19847	0.000132139	-3.33647e-10	-1.19854
63090174	chr15:63090174:C:T	1.28846e-15	-3.33647e-10	-1.05326	0.00018241	-3.33647e-10	-0.874816	0.000182645	-3.33647e-10	-0.874853
63090314	chr15:63090314:A:G	3.41248e-15	-3.33647e-10	-0.0792741	0.000555759	-3.33647e-10	0.239265	0.000556132	-3.33647e-10	0.238607
63091537	chr15:63091537:A:C	2.22123e-15	-3.33647e-10	-0.508652	0.000199803	-3.33647e-10	-0.783741	0.000200065	-3.33647e-10	-0.783757
63091591	chr15:63091591:A:G	1.34303e-15	-3.33647e-10	-1.01179	0.000141946	-3.33647e-10	-1.12563	0.000142124	-3.33647e-10	-1.1257
63091887	chr15:63091887:C:A	1.54119e-15	-3.33647e-10	-0.874157	0.000149109	-3.33647e-10	-1.07639	0.000149285	-3.33647e-10	-1.07654
63092395	chr15:63092395:C:G	1.06437e-15	-3.33647e-10	-1.24433	0.00012046	-3.33647e-10	-1.28975	0.000120617	-3.33647e-10	-1.28978
63092534	chr15:63092534:G:C	1.04392e-15	-3.33647e-10	-1.26373	0.000127879	-3.33647e-10	-1.22998	0.000128047	-3.33647e-10	-1.23
63092575	chr15:63092575:G:A	1.97817e-16	-1.87972	-1.0474	2.46559e-05	-1.73237	-1.14369	2.46955e-05	-1.73233	-1.14344
63092743	chr15:63092743:C:T	2.31883e-15	-3.33647e-10	-0.465648	0.000223123	-3.33647e-10	-0.673347	0.000223391	-3.33647e-10	-0.673474
63093359	chr15:63093359:G:A	3.06623e-15	-3.33647e-10	-0.186265	0.000284953	-3.33647e-10	-0.428746	0.000285287	-3.33647e-10	-0.428903
63093673	chr15:63093673:G:T	1.96651e-16	-1.63497	-1.29807	1.46336e-05	-2.09972	-1.29804	1.46533e-05	-2.09971	-1.29802
63093782	chr15:63093782:T:C	1.04063e-15	-3.33647e-10	-1.26689	0.000119362	-3.33647e-10	-1.29891	0.000119522	-3.33647e-10	-1.2989
63094424	chr15:63094424:G:C	1.5731e-15	-3.33647e-10	-0.853667	0.000293273	-3.33647e-10	-0.399965	0.000293703	-3.33647e-10	-0.399831
63094581	chr15:63094581:A:G	2.74158e-15	-3.33647e-10	-0.298177	0.000262528	-3.33647e-10	-0.510714	0.000262914	-3.33647e-10	-0.510572
63094634	chr15:63094634:T:A	1.04765e-15	-3.33647e-10	-1.26017	0.000119743	-3.33647e-10	-1.29573	0.000119879	-3.33647e-10	-1.29591
63094853	chr15:63094853:C:T	1.04654e-15	-3.33647e-10	-1.26122	0.00011927	-3.33647e-10	-1.29968	0.00011943	-3.33647e-10	-1.29967
63094973	chr15:63094973:T:G	6.29154e-16	-1.77009	-3.12094e-10	5.5017e-05	-2.07343	-3.12094e-10	5.50903e-05	-2.07343	-3.12094e-10
63095114	chr15:63095114:A:G	1.04042e-15	-3.33647e-10	-1.26709	0.000119369	-3.33647e-10	-1.29885	0.000119529	-3.33647e-10	-1.29884
63095295	chr15:63095295:C:T	3.07083e-16	-1.44498	-1.04237	1.59431e-05	-2.0762	-1.23584	1.59621e-05	-2.0762	-1.23598
63095465	chr15:63095465:G:T	1.59926e-15	-3.33647e-10	-0.837172	0.000144582	-3.33647e-10	-1.10723	0.00014475	-3.33647e-10	-1.10739
63095510	chr15:63095510:C:T	1.11101e-15	-0.216543	-0.984904	4.1946e-05	-1.83396	-0.510731	4.19933e-05	-1.83394	-0.510946
63095741	chr15:63095741:G:A	1.013e-15	-3.33647e-10	-1.29379	0.000119738	-3.33647e-10	-1.29576	0.0001199	-3.33647e-10	-1.29574
63096075	chr15:63096075:A:G	3.59143e-16	-1.81952	-0.511223	8.36185e-05	-0.908908	-0.745898	8.37086e-05	-0.908857	-0.7462
63096166	chr15:63096166:T:C	1.43042e-15	-3.33647e-10	-0.948746	0.000141391	-3.33647e-10	-1.12954	0.00014157	-3.33647e-10	-1.12961
63096367	chr15:63096367:G:A	2.76094e-15	-3.33647e-10	-0.291143	0.000259582	-3.33647e-10	-0.521996	0.00025989	-3.33647e-10	-0.522139
63096429	chr15:63096429:C:T	1.03718e-15	-3.33647e-10	-1.27021	0.000119377	-3.33647e-10	-1.29878	0.000119537	-3.33647e-10	-1.29877
63096477	chr15:63096477:A:C	1.04463e-15	-3.33647e-10	-1.26305	0.000119289	-3.33647e-10	-1.29952	0.000119449	-3.33647e-10	-1.29951
63096687	chr15:63096687:T:C	1.37057e-15	-3.33647e-10	-0.991489	0.000151985	-3.33647e-10	-1.05729	0.000152203	-3.33647e-10	-1.05718
63097044	chr15:63097044:C:T	1.53021e-16	-1.88894	-1.29495	1.51087e-05	-2.06602	-1.29978	1.51289e-05	-2.06602	-1.29977
63097241	chr15:63097241:G:A	1.08088e-15	-3.33647e-10	-1.22894	0.000119681	-3.33647e-10	-1.29624	0.000119838	-3.33647e-10	-1.29626
63097431	chr15:63097431:T:C	1.04719e-15	-3.33647e-10	-1.2606	0.000133493	-3.33647e-10	-1.18702	0.000133682	-3.33647e-10	-1.18693
63097606	chr15:63097606:T:TG	1.20439e-15	0.105249	-1.22599	2.01049e-05	-1.96612	-1.11399	2.0137e-05	-1.96613	-1.11371
63097635	chr15:63097635:A:G	1.57787e-15	0.142521	-0.99316	2.63463e-05	-1.67746	-1.13228	2.63849e-05	-1.67744	-1.13216
63097776	chr15:63097776:G:A	3.05915e-15	-3.33647e-10	-0.188576	0.000283772	-3.33647e-10	-0.4329	0.000284105	-3.33647e-10	-0.433053
63098235	chr15:63098235:TAGTGAAAAG:T	4.67938e-15	0.236454	-3.12094e-10	7.16454e-05	-1.80934	-3.12094e-10	7.17425e-05	-1.80932	-3.12094e-10
63098409	chr15:63098409:C:T	1.29622e-15	0.182557	-1.22982	2.2934e-05	-1.83172	-1.11673	2.29719e-05	-1.83174	-1.11639
63098519	chr15:63098519:C:T	1.00703e-15	-3.33647e-10	-1.29971	0.000119894	-3.33647e-10	-1.29447	0.000120077	-3.33647e-10	-1.29427
63098609	chr15:63098609:T:G	1.51172e-15	0.40635	-1.29982	1.87107e-05	-1.89267	-1.2593	1.87384e-05	-1.89268	-1.25914
63098887	chr15:63098887:C:T	1.41199e-16	-1.96426	-1.30004	1.58626e-05	-2.02482	-1.29229	1.58841e-05	-2.02483	-1.29225
63098917	chr15:63098917:C:T	1.54767e-16	-1.87283	-1.29972	1.51835e-05	-2.0719	-1.28896	1.52042e-05	-2.07191	-1.28892
63098932	chr15:63098932:G:A	1.03344e-15	-0.0428824	-1.23094	2.52455e-05	-1.7569	-1.09552	2.52875e-05	-1.75692	-1.09517
63098967	chr15:63098967:A:AC	1.03638e-15	-3.33647e-10	-1.27098	0.000121832	-3.33647e-10	-1.27843	0.00012199	-3.33647e-10	-1.27846
63099049	chr15:63099049:G:A	2.24357e-15	0.629483	-1.12813	2.91929e-05	-1.45911	-1.24803	2.92368e-05	-1.45908	-1.24789
63099136	chr15:63099136:C:T	3.2513e-15	-3.33647e-10	-0.127657	0.000302628	-3.33647e-10	-0.368568	0.000302984	-3.33647e-10	-0.36872
63099449	chr15:63099449:T:C	1.00074e-15	-0.0430306	-1.26294	1.94697e-05	-1.93501	-1.1772	1.94998e-05	-1.93502	-1.17698
63099545	chr15:63099545:C:G	1.875e-15	0.357385	-1.03549	3.14537e-05	-1.54031	-1.09225	3.15013e-05	-1.54029	-1.09208
63099644	chr15:63099644:A:G	3.25983e-16	-1.47306	-0.954558	1.62357e-05	-2.10055	-1.19331	1.62561e-05	-2.10055	-1.19338
63099740	chr15:63099740:C:A	1.01181e-15	-0.0497283	-1.24524	2.01229e-05	-1.93299	-1.14623	2.01545e-05	-1.933	-1.14597
63100267	chr15:63100267:C:G	6.22846e-16	-1.78017	-3.12094e-10	5.37838e-05	-2.0961	-3.12094e-10	5.38553e-05	-2.0961	-3.12094e-10
63100375	chr15:63100375:C:T	5.92504e-16	-1.83011	-3.12094e-10	5.40415e-05	-2.09132	-3.12094e-10	5.41133e-05	-2.09132	-3.12094e-10
63100458	chr15:63100458:G:T	2.47652e-15	-3.33647e-10	-0.399857	0.00023756	-3.33647e-10	-0.610649	0.000237842	-3.33647e-10	-0.610792
63100508	chr15:63100508:T:C	1.70225e-15	0.374734	-1.14949	2.84567e-05	-1.54149	-1.19119	2.85007e-05	-1.54147	-1.191
63100513	chr15:63100513:C:T	6.23307e-16	-1.77943	-3.12094e-10	5.36671e-05	-2.09827	-3.12094e-10	5.37385e-05	-2.09827	-3.12094e-10
63100579	chr15:63100579:A:T	1.34838e-15	-3.33647e-10	-1.00781	0.000222194	-3.33647e-10	-0.677521	0.000222482	-3.33647e-10	-0.677553
63100784	chr15:63100784:C:T	4.67991e-16	-2.06602	-3.12094e-10	0.000106113	-1.41656	-3.12094e-10	0.000106256	-1.41655	-3.12094e-10
63100848	chr15:63100848:G:A	1.28265e-15	-3.33647e-10	-1.05779	0.000185227	-3.33647e-10	-0.859488	0.000185495	-3.33647e-10	-0.859371
63100925	chr15:63100925:C:T	2.20274e-15	-3.33647e-10	-0.517011	0.000212981	-3.33647e-10	-0.719868	0.000213236	-3.33647e-10	-0.719998
63101011	chr15:63101011:A:G	2.93156e-15	0.609239	-0.840416	2.13249e-05	-2.05255	-0.96864	2.13709e-05	-2.05254	-0.967829
63101333	chr15:63101333:A:G	1.00738e-15	-3.33647e-10	-1.29936	0.000120092	-3.33647e-10	-1.29281	0.000120278	-3.33647e-10	-1.29259
63101723	chr15:63101723:T:C	1.05865e-15	-0.13015	-1.11957	2.41193e-05	-1.87591	-1.02215	2.41589e-05	-1.87592	-1.02183
63101896	chr15:63101896:A:T	1.00454e-15	-0.0478353	-1.25435	2.05741e-05	-1.89572	-1.16132	2.06061e-05	-1.89573	-1.16108
63101949	chr15:63101949:G:C	1.70509e-15	0.503299	-1.2764	1.94478e-05	-1.91299	-1.20034	1.94778e-05	-1.91301	-1.20012
63102052	chr15:63102052:G:A	2.82553e-16	-1.60826	-0.962346	1.62576e-05	-2.09482	-1.19769	1.6278e-05	-2.09482	-1.19776
63102289	chr15:63102289:GTTGT:G	1.64017e-15	0.448263	-1.26018	2.02529e-05	-1.90452	-1.16826	2.0285e-05	-1.90453	-1.16799
63102557	chr15:63102557:C:A	6.29843e-16	-1.769	-3.12094e-10	5.36232e-05	-2.09909	-3.12094e-10	5.36944e-05	-2.09909	-3.12094e-10
63102844	chr15:63102844:C:T	1.93182e-15	0.634565	-1.28281	1.72628e-05	-1.93536	-1.29715	1.72862e-05	-1.93538	-1.29711
63102863	chr15:63102863:G:A	1.60491e-15	0.440746	-1.27439	1.98181e-05	-1.89835	-1.19612	1.98488e-05	-1.89837	-1.19589
63103015	chr15:63103015:C:T	2.55581e-16	-1.6112	-1.05973	1.54758e-05	-2.09504	-1.24675	1.54955e-05	-2.09504	-1.24681
63103058	chr15:63103058:C:G	2.42817e-15	0.438627	-0.8582	2.15754e-05	-2.02556	-0.983957	2.16217e-05	-2.02554	-0.983161
63103229	chr15:63103229:A:G	4.79836e-15	0.294643	-0.0330809	9.77907e-05	-1.20588	-0.292366	9.79595e-05	-1.20585	-0.291994
63103285	chr15:63103285:C:T	1.98408e-15	0.664807	-1.28636	1.71734e-05	-1.94271	-1.295	1.71969e-05	-1.94272	-1.29495
63103344	chr15:63103344:T:C	1.05848e-15	-3.33647e-10	-1.24988	0.000120592	-3.33647e-10	-1.28866	0.000120754	-3.33647e-10	-1.28864
63103396	chr15:63103396:T:C	2.89038e-15	-3.33647e-10	-0.245323	0.000274914	-3.33647e-10	-0.464613	0.000275321	-3.33647e-10	-0.464462
63103431	chr15:63103431:T:C	6.30604e-16	-1.76779	-3.12094e-10	5.36129e-05	-2.09928	-3.12094e-10	5.36842e-05	-2.09928	-3.12094e-10
63103497	chr15:63103497:T:G	1.43294e-15	-3.33647e-10	-0.946984	0.000141562	-3.33647e-10	-1.12833	0.00014174	-3.33647e-10	-1.1284
63103596	chr15:63103596:T:C	6.19495e-16	-1.78556	-3.12094e-10	5.36944e-05	-2.09776	-3.12094e-10	5.37657e-05	-2.09776	-3.12094e-10
63103613	chr15:63103613:G:C	9.44047e-16	-0.0910706	-1.27322	2.01513e-05	-1.88139	-1.19641	2.0182e-05	-1.8814	-1.19621
63103684	chr15:63103684:GAT:G	1.29473e-15	-3.33647e-10	-1.04841	0.000131736	-3.33647e-10	-1.20027	0.00013192	-3.33647e-10	-1.2002
63103921	chr15:63103921:G:A	1.05921e-15	-3.33647e-10	-1.24919	0.00013382	-3.33647e-10	-1.18458	0.000134005	-3.33647e-10	-1.18452
63104202	chr15:63104202:A:G	1.78033e-15	0.555481	-1.2854	1.88064e-05	-1.92686	-1.22001	1.8835e-05	-1.92687	-1.21981
63104209	chr15:63104209:T:C	1.07415e-15	0.02597	-1.26115	1.98724e-05	-1.91784	-1.1739	1.99031e-05	-1.91785	-1.17367
63104625	chr15:63104625:G:A	4.73726e-16	-2.05384	-3.12094e-10	8.84754e-05	-1.59835	-3.12094e-10	8.85926e-05	-1.59835	-3.12094e-10
63104686	chr15:63104686:C:A	9.6886e-16	-0.0415958	-1.29675	1.8681e-05	-1.8992	-1.25437	1.87081e-05	-1.89921	-1.25423
63104729	chr15:63104729:T:C	1.13285e-15	0.0645916	-1.24657	1.92112e-05	-1.93733	-1.18825	1.92405e-05	-1.93734	-1.18805
63104848	chr15:63104848:G:C	1.31198e-15	0.252578	-1.28775	2.0277e-05	-1.84601	-1.22558	2.03076e-05	-1.84602	-1.22538
63104860	chr15:63104860:TTC:T	1.06901e-15	0.0324181	-1.2724	1.94195e-05	-1.91971	-1.19508	1.94492e-05	-1.91973	-1.19487
63104956	chr15:63104956:C:T	1.8261e-15	0.582317	-1.28685	1.86286e-05	-1.93297	-1.22341	1.86568e-05	-1.93298	-1.22321
63105008	chr15:63105008:G:A	2.15888e-15	0.75548	-1.2926	1.69226e-05	-1.96291	-1.28951	1.69462e-05	-1.96293	-1.28943
63105119	chr15:63105119:C:T	1.06914e-15	-0.00573505	-1.23412	2.13521e-05	-1.90625	-1.11367	2.13862e-05	-1.90627	-1.11339
63105277	chr15:63105277:G:A	6.23276e-16	-1.77948	-3.12094e-10	5.3668e-05	-2.09825	-3.12094e-10	5.37393e-05	-2.09825	-3.12094e-10
63105278	chr15:63105278:T:C	2.03648e-15	-3.33647e-10	-0.595488	0.000200293	-3.33647e-10	-0.781288	0.00020054	-3.33647e-10	-0.781384
63105330	chr15:63105330:G:A	1.01949e-15	-3.33647e-10	-1.28741	0.000129706	-3.33647e-10	-1.2158	0.000129881	-3.33647e-10	-1.21578
63105339	chr15:63105339:C:T	2.06321e-15	0.708227	-1.29068	1.70646e-05	-1.95263	-1.29144	1.70883e-05	-1.95264	-1.29137
63105361	chr15:63105361:T:C	6.034e-16	-0.647053	-1.16484	1.8318e-05	-1.87477	-1.29841	1.83429e-05	-1.87473	-1.29843
63105402	chr15:63105402:G:A	2.11038e-15	0.72959	-1.28944	1.69692e-05	-1.95698	-1.29269	1.69926e-05	-1.95699	-1.29263
63105997	chr15:63105997:G:A	1.14688e-15	0.118095	-1.28776	1.84802e-05	-1.94191	-1.22246	1.85079e-05	-1.94192	-1.22228
63106276	chr15:63106276:G:A	1.21858e-15	-3.33647e-10	-1.10902	0.000128434	-3.33647e-10	-1.22566	0.0001286	-3.33647e-10	-1.22569
63106353	chr15:63106353:A:G	1.08807e-15	0.0669933	-1.2893	1.86634e-05	-1.92805	-1.22645	1.86913e-05	-1.92806	-1.22628
63106423	chr15:63106423:T:C	1.04296e-15	0.00359949	-1.26824	1.91091e-05	-1.91608	-1.21482	1.91377e-05	-1.9161	-1.21464
63106434	chr15:63106434:A:C	2.32522e-15	0.33681	-0.79971	2.31638e-05	-2.00781	-0.930667	2.32147e-05	-2.00779	-0.929818
63106671	chr15:63106671:C:T	2.03396e-15	0.235017	-0.831743	2.30377e-05	-1.98599	-0.957948	2.30876e-05	-1.98597	-0.957131
63106694	chr15:63106694:C:T	2.00976e-15	-3.33647e-10	-0.608699	0.000197674	-3.33647e-10	-0.794451	0.000197918	-3.33647e-10	-0.794544
63106815	chr15:63106815:G:A	2.01115e-15	-3.33647e-10	-0.608007	0.000198317	-3.33647e-10	-0.791201	0.000198562	-3.33647e-10	-0.791295
63106914	chr15:63106914:C:T	1.9857e-15	-3.33647e-10	-0.620742	0.000195752	-3.33647e-10	-0.804223	0.000195994	-3.33647e-10	-0.804314
63107236	chr15:63107236:G:A	2.78512e-15	-3.33647e-10	-0.282421	0.000266214	-3.33647e-10	-0.496771	0.000266605	-3.33647e-10	-0.496629
63107324	chr15:63107324:T:C	6.58824e-16	-1.72401	-3.12094e-10	5.35234e-05	-2.10095	-3.12094e-10	5.35945e-05	-2.10095	-3.12094e-10
63107514	chr15:63107514:G:T	2.41195e-15	-3.33647e-10	-0.426277	0.000264706	-3.33647e-10	-0.50245	0.00026504	-3.33647e-10	-0.502517
63107568	chr15:63107568:G:A	1.77379e-15	0.558008	-1.2916	2.8077e-05	-1.45025	-1.29587	2.81162e-05	-1.45022	-1.29583
63107594	chr15:63107594:C:T	1.72209e-15	0.507981	-1.27116	1.77187e-05	-1.90716	-1.29929	1.77423e-05	-1.90718	-1.29927
63108112	chr15:63108112:A:C	5.83184e-16	-1.84596	-3.12094e-10	5.91504e-05	-2.00099	-3.12094e-10	5.92299e-05	-2.00097	-3.12094e-10
63108146	chr15:63108146:G:A	1.12515e-15	0.0991446	-1.28794	1.85642e-05	-1.93701	-1.22283	1.8592e-05	-1.93702	-1.22265
63108252	chr15:63108252:A:G	1.07319e-15	0.0619325	-1.29801	8.291e-05	-0.411302	-1.25201	8.3041e-05	-0.411295	-1.25177
63108253	chr15:63108253:C:T	6.28097e-16	-1.77177	-3.12094e-10	5.36353e-05	-2.09886	-3.12094e-10	5.37066e-05	-2.09886	-3.12094e-10
63108385	chr15:63108385:A:G	9.98729e-16	-0.027368	-1.28062	1.95047e-05	-1.90383	-1.20658	1.95342e-05	-1.90384	-1.20639
63108821	chr15:63108821:C:T	3.09104e-16	-1.19848	-1.28231	1.58964e-05	-2.02353	-1.29146	1.59181e-05	-2.02352	-1.29143
63109294	chr15:63109294:G:T	8.66573e-16	-0.224331	-1.22559	2.28415e-05	-1.85481	-1.09768	2.28781e-05	-1.85482	-1.0974
63109295	chr15:63109295:T:C	1.15481e-15	-3.33647e-10	-1.16277	0.000123854	-3.33647e-10	-1.26196	0.000124019	-3.33647e-10	-1.26196
63109790	chr15:63109790:A:C	1.0341e-15	-3.33647e-10	-1.27318	0.000126239	-3.33647e-10	-1.24289	0.000126405	-3.33647e-10	-1.24291
63110375	chr15:63110375:G:A	9.57429e-16	-0.15077	-1.19945	2.10722e-05	-1.8883	-1.14482	2.10976e-05	-1.88831	-1.14493
63110443	chr15:63110443:C:T	1.82512e-15	-0.705066	-3.12094e-10	7.95882e-05	-1.7042	-3.12094e-10	7.96908e-05	-1.70425	-3.12094e-10
63110536	chr15:63110536:T:C	9.35512e-16	-0.210744	-1.16263	2.24513e-05	-1.86897	-1.10076	2.2478e-05	-1.86898	-1.10088
63110602	chr15:63110602:T:G	6.83371e-16	-1.68743	-3.12094e-10	5.3551e-05	-2.10044	-3.12094e-10	5.36222e-05	-2.10044	-3.12094e-10
63110787	chr15:63110787:T:C	6.8202e-16	-1.68941	-3.12094e-10	5.35484e-05	-2.10048	-3.12094e-10	5.36196e-05	-2.10048	-3.12094e-10
63111117	chr15:63111117:G:A	9.31626e-16	-0.197565	-1.17997	2.18937e-05	-1.87315	-1.12172	2.19198e-05	-1.87316	-1.12184
63111169	chr15:63111169:C:T	9.35824e-16	-0.196598	-1.17644	2.19865e-05	-1.87408	-1.11656	2.20128e-05	-1.87409	-1.11668
63111696	chr15:63111696:C:T	1.2854e-15	-3.33647e-10	-1.05564	0.000136493	-3.33647e-10	-1.1648	0.000136669	-3.33647e-10	-1.16484
63112066	chr15:63112066:T:A	1.02233e-15	-0.116378	-1.16825	2.15906e-05	-1.90221	-1.1066	2.16164e-05	-1.90222	-1.10673
63112174	chr15:63112174:T:G	3.62404e-16	-1.60623	-0.715478	5.99527e-05	-1.53854	-0.448971	6.00642e-05	-1.53845	-0.448532
63112548	chr15:63112548:T:A	1.42568e-15	-3.33647e-10	-0.952062	0.000188135	-3.33647e-10	-0.843909	0.000188395	-3.33647e-10	-0.843856
63112707	chr15:63112707:T:C	1.3436e-15	-3.33647e-10	-1.01136	0.000140905	-3.33647e-10	-1.13298	0.000141088	-3.33647e-10	-1.13302
63113167	chr15:63113167:G:A	1.78398e-15	0.546607	-1.27447	1.84623e-05	-1.9352	-1.23014	1.84858e-05	-1.93521	-1.23019
63113197	chr15:63113197:C:T	1.02984e-15	-3.33647e-10	-1.27731	0.000121331	-3.33647e-10	-1.28255	0.0001215	-3.33647e-10	-1.28248
63113971	chr15:63113971:C:T	1.27638e-15	0.162484	-1.22517	2.17191e-05	-1.79845	-1.20443	2.17455e-05	-1.79847	-1.20452
63114586	chr15:63114586:T:C	8.84606e-16	-0.648056	-0.78127	3.63442e-05	-1.74527	-0.742765	3.63847e-05	-1.74529	-0.742958
63114664	chr15:63114664:G:A	6.02703e-16	-0.876906	-0.936138	3.26835e-05	-1.6539	-0.940296	3.27189e-05	-1.65392	-0.940522
63114974	chr15:63114974:T:C	5.52917e-16	-0.935394	-0.963866	3.29841e-05	-1.61672	-0.968326	3.302e-05	-1.61674	-0.968544
63115133	chr15:63115133:T:G	5.91623e-16	-0.869373	-0.962225	3.05912e-05	-1.66748	-0.992882	3.06239e-05	-1.6675	-0.99312
63115139	chr15:63115139:C:T	1.0067e-15	-3.33647e-10	-1.30003	0.000120145	-3.33647e-10	-1.29237	0.000120319	-3.33647e-10	-1.29225
63115191	chr15:63115191:C:T	5.32495e-16	-0.718599	-1.2183	1.62608e-05	-2.0988	-1.19351	1.62773e-05	-2.09881	-1.19382
63115379	chr15:63115379:C:T	5.67357e-16	-0.887634	-0.985845	3.02368e-05	-1.65649	-1.01552	3.02694e-05	-1.65651	-1.01575
63115413	chr15:63115413:CCT:C	2.38056e-15	-3.33647e-10	-0.439375	0.000278527	-3.33647e-10	-0.451555	0.000278948	-3.33647e-10	-0.451373
63115457	chr15:63115457:G:A	4.5307e-16	-1.29265	-0.805777	3.34843e-05	-1.947	-0.622995	3.35087e-05	-1.94699	-0.623606
63115468	chr15:63115468:T:C	1.69418e-16	-1.78219	-1.29991	1.84608e-05	-1.89973	-1.26569	1.84891e-05	-1.89973	-1.26549
63115843	chr15:63115843:T:A	5.43377e-16	-0.91856	-0.998104	3.05864e-05	-1.63434	-1.02618	3.06196e-05	-1.63436	-1.0264
63115980	chr15:63115980:A:C	9.43245e-15	1.57215	-0.634712	2.04037e-05	-2.00793	-1.05743	2.04432e-05	-2.00793	-1.05682
63116349	chr15:63116349:T:C	5.55236e-16	-0.908386	-0.986688	3.07258e-05	-1.64128	-1.01469	3.0759e-05	-1.6413	-1.01492
63116841	chr15:63116841:C:T	4.68882e-16	-0.941546	-1.12257	4.71861e-05	-1.08054	-1.14643	4.72607e-05	-1.08048	-1.14624
63117066	chr15:63117066:T:C	6.12083e-16	-0.83007	-0.96753	2.97578e-05	-1.69245	-0.995527	2.97897e-05	-1.69247	-0.995761
63117194	chr15:63117194:T:C	1.56742e-15	-3.33647e-10	-0.857279	0.000151505	-3.33647e-10	-1.06045	0.000151694	-3.33647e-10	-1.06054
63117480	chr15:63117480:C:T	1.17714e-15	-0.259211	-0.884411	3.00621e-05	-1.98191	-0.695898	3.0109e-05	-1.98189	-0.695687
63117818	chr15:63117818:A:G	1.11196e-15	-3.33647e-10	-1.20058	0.000120684	-3.33647e-10	-1.28789	0.000120843	-3.33647e-10	-1.28791
63117942	chr15:63117942:G:A	6.06069e-16	-0.981873	-0.8256	3.72794e-05	-1.60013	-0.862503	3.73175e-05	-1.60015	-0.862785
63118148	chr15:63118148:C:T	1.01839e-15	-3.33647e-10	-1.28849	0.000119633	-3.33647e-10	-1.29664	0.000119793	-3.33647e-10	-1.29663
63118150	chr15:63118150:T:C	5.63382e-16	-1.01109	-0.869418	3.65401e-05	-1.57927	-0.903391	3.65779e-05	-1.57929	-0.903661
63118227	chr15:63118227:A:G	1.00718e-15	-3.33647e-10	-1.29956	0.000119446	-3.33647e-10	-1.29821	0.000119605	-3.33647e-10	-1.2982
63118673	chr15:63118673:C:T	6.17665e-16	-0.971034	-0.817487	3.73113e-05	-1.60685	-0.854922	3.73494e-05	-1.60688	-0.855205
63118713	chr15:63118713:G:A	4.04921e-16	-0.997336	-1.21344	1.59013e-05	-2.07605	-1.23862	1.59212e-05	-2.07606	-1.23869
63118754	chr15:63118754:G:A	1.25448e-15	-3.33647e-10	-1.07999	0.000150214	-3.33647e-10	-1.06901	0.000150504	-3.33647e-10	-1.06841
63119293	chr15:63119293:G:C	6.2303e-16	-0.953032	-0.826841	3.66532e-05	-1.61757	-0.861996	3.66906e-05	-1.6176	-0.862281
63119728	chr15:63119728:T:C	5.71211e-16	-0.916724	-0.949986	3.29588e-05	-1.61479	-0.971019	3.29953e-05	-1.61482	-0.971212
63119846	chr15:63119846:C:T	1.01005e-15	-3.33647e-10	-1.29671	0.000120256	-3.33647e-10	-1.29145	0.000120416	-3.33647e-10	-1.29145
63119955	chr15:63119955:A:G	5.66276e-16	-1.0032	-0.872182	3.62364e-05	-1.58509	-0.905914	3.6274e-05	-1.58512	-0.906181
63120118	chr15:63120118:C:T	1.49144e-16	-1.91348	-1.29608	1.72138e-05	-1.99103	-1.24433	1.72412e-05	-1.99102	-1.24407
63120275	chr15:63120275:G:A	1.01219e-15	-3.33647e-10	-1.29459	0.000119238	-3.33647e-10	-1.29995	0.000119397	-3.33647e-10	-1.29995
63120644	chr15:63120644:A:G	5.93016e-16	-1.00635	-0.822901	3.80876e-05	-1.58267	-0.858513	3.81265e-05	-1.58269	-0.858797
63120703	chr15:63120703:T:C	1.00982e-15	-3.33647e-10	-1.29694	0.000119237	-3.33647e-10	-1.29995	0.000119396	-3.33647e-10	-1.29995
63120813	chr15:63120813:G:T	1.76987e-16	-1.78672	-1.25167	2.07369e-05	-1.90123	-1.14793	2.07734e-05	-1.90122	-1.1475
63121172	chr15:63121172:T:C	5.81582e-16	-0.855135	-0.993581	3.05389e-05	-1.65015	-1.01192	3.05732e-05	-1.65018	-1.0121
63121302	chr15:63121302:A:G	5.82702e-16	-0.856438	-0.990353	3.0626e-05	-1.65034	-1.00888	3.06605e-05	-1.65037	-1.00906
63121884	chr15:63121884:A:C	5.09211e-16	-1.04561	-0.935994	3.50583e-05	-1.55636	-0.967702	3.50954e-05	-1.55638	-0.967949
63121917	chr15:63121917:G:A	1.00682e-15	-3.33647e-10	-1.29991	0.000119584	-3.33647e-10	-1.29706	0.000119743	-3.33647e-10	-1.29705
63121920	chr15:63121920:G:A	8.62017e-15	0.847392	-3.12094e-10	7.94795e-05	-1.70557	-3.12094e-10	7.9588e-05	-1.70554	-3.12094e-10
63122614	chr15:63122614:G:T	1.00695e-15	-3.33647e-10	-1.29978	0.000119522	-3.33647e-10	-1.29757	0.000119682	-3.33647e-10	-1.29756
63122866	chr15:63122866:G:A	5.59091e-16	-1.88815	-3.12094e-10	5.43064e-05	-2.08643	-3.12094e-10	5.43784e-05	-2.08643	-3.12094e-10
63123056	chr15:63123056:T:A	6.07227e-16	-1.80556	-3.12094e-10	6.42666e-05	-1.91803	-3.12094e-10	6.43519e-05	-1.91803	-3.12094e-10
63123227	chr15:63123227:TAACTGA:T	1.00861e-15	-3.33647e-10	-1.29814	0.000119949	-3.33647e-10	-1.294	0.00012011	-3.33647e-10	-1.29399
63123644	chr15:63123644:G:A	5.49805e-16	-1.02756	-0.877339	3.67787e-05	-1.56822	-0.907933	3.68169e-05	-1.56824	-0.908199
63123650	chr15:63123650:C:T	5.63488e-16	-0.992201	-0.88812	3.5384e-05	-1.59522	-0.919592	3.54208e-05	-1.59524	-0.919857
63123994	chr15:63123994:A:G	5.24366e-16	-1.04605	-0.906226	3.61343e-05	-1.55555	-0.938281	3.61723e-05	-1.55557	-0.938535
63124282	chr15:63124282:A:G	4.03416e-16	-0.91792	-1.29658	1.52008e-05	-2.07311	-1.28661	1.52226e-05	-2.07312	-1.2865
63124301	chr15:63124301:TAA:T	5.6466e-16	-0.995805	-0.88244	3.6101e-05	-1.58934	-0.905408	3.61386e-05	-1.58936	-0.905672
63125989	chr15:63125989:C:T	5.67739e-16	-0.863874	-1.00893	3.02588e-05	-1.64644	-1.02485	3.02929e-05	-1.64646	-1.02502
63126381	chr15:63126381:A:G	1.02588e-15	-3.33647e-10	-1.28116	0.000119252	-3.33647e-10	-1.29983	0.000119411	-3.33647e-10	-1.29983
63126574	chr15:63126574:C:T	1.04432e-15	-3.33647e-10	-1.26334	0.000129703	-3.33647e-10	-1.21583	0.00012987	-3.33647e-10	-1.21586
63126685	chr15:63126685:G:A	3.69174e-16	-2.02518	-0.278016	4.25733e-05	-2.06887	-0.260977	4.26553e-05	-2.06887	-0.260379
63127346	chr15:63127346:C:A	1.01877e-15	-3.33647e-10	-1.28812	0.000124909	-3.33647e-10	-1.25348	0.000125095	-3.33647e-10	-1.25332
63127500	chr15:63127500:A:C	4.52013e-16	-2.10076	-3.12094e-10	9.73937e-05	-1.50231	-3.12094e-10	9.75233e-05	-1.50231	-3.12094e-10
63127802	chr15:63127802:C:T	7.16524e-16	-0.822942	-0.817114	3.14236e-05	-1.70387	-0.929645	3.14562e-05	-1.70389	-0.929918
63128461	chr15:63128461:A:G	5.72634e-16	-0.983521	-0.880701	3.58989e-05	-1.59685	-0.90351	3.59362e-05	-1.59688	-0.903776
63128615	chr15:63128615:G:A	2.8158e-15	-3.33647e-10	-0.271466	0.000435197	-3.33647e-10	-0.00527207	0.000435795	-3.33647e-10	-0.00522805
63128870	chr15:63128870:A:G	1.42757e-15	-3.33647e-10	-0.950739	0.00017292	-3.33647e-10	-0.928242	0.000173168	-3.33647e-10	-0.928136
63128911	chr15:63128911:T:A	7.67723e-15	1.09887	-0.367326	3.82097e-05	-1.9184	-0.519582	3.82735e-05	-1.9184	-0.519246
63129260	chr15:63129260:T:TA	5.56285e-15	0.901573	-0.492174	3.43074e-05	-1.87554	-0.670174	3.43644e-05	-1.87553	-0.669846
63129293	chr15:63129293:A:G	3.72417e-15	-3.33647e-10	0.00813231	0.000369118	-3.33647e-10	-0.169954	0.000369522	-3.33647e-10	-0.170188
63130243	chr15:63130243:G:A	1.76061e-16	-1.74946	-1.29418	1.96749e-05	-1.86539	-1.23634	1.97066e-05	-1.86538	-1.23606
63130480	chr15:63130480:G:C	1.41449e-15	-3.33647e-10	-0.959945	0.000229776	-3.33647e-10	-0.643967	0.000230084	-3.33647e-10	-0.643957
63130483	chr15:63130483:G:A	1.16173e-15	-3.33647e-10	-1.1568	0.00016061	-3.33647e-10	-1.00209	0.000160835	-3.33647e-10	-1.00202
63130573	chr15:63130573:T:C	4.07957e-15	0.405993	-0.306714	5.20978e-05	-1.76104	-0.366904	5.22136e-05	-1.76104	-0.36602
63130618	chr15:63130618:G:A	2.44874e-16	-1.77124	-0.942483	4.75352e-05	-0.991964	-1.22763	4.75984e-05	-0.991853	-1.22775
63131068	chr15:63131068:G:A	1.02855e-15	-3.33647e-10	-1.27856	0.000129848	-3.33647e-10	-1.21471	0.000130026	-3.33647e-10	-1.21467
63131957	chr15:63131957:A:C	1.90091e-16	-1.69128	-1.27568	2.33339e-05	-1.78942	-1.14175	2.33781e-05	-1.78942	-1.14118
63132333	chr15:63132333:C:T	3.92193e-16	-1.28458	-0.958134	2.79749e-05	-1.94819	-0.801576	2.79977e-05	-1.94817	-0.802105
63132537	chr15:63132537:G:A	1.9789e-16	-1.67135	-1.25541	4.75243e-05	-0.973143	-1.24669	4.75977e-05	-0.973072	-1.24654
63132646	chr15:63132646:C:T	1.01405e-15	-3.33647e-10	-1.29276	0.000119258	-3.33647e-10	-1.29978	0.000119416	-3.33647e-10	-1.29979
63133138	chr15:63133138:A:G	4.46835e-16	-1.06572	-1.04656	3.38982e-05	-1.51761	-1.0401	3.39359e-05	-1.51764	-1.04029
63133413	chr15:63133413:G:C	2.95855e-15	-3.33647e-10	-0.222015	0.000583636	-3.33647e-10	0.288207	0.000584453	-3.33647e-10	0.288278
63134038	chr15:63134038:T:G	1.25203e-15	-1.08195	-3.12094e-10	7.55357e-05	-1.75646	-3.12094e-10	7.56359e-05	-1.75647	-3.12094e-10
63134236	chr15:63134236:A:C	4.4884e-16	-0.987107	-1.12069	2.9653e-05	-1.57491	-1.11659	2.96872e-05	-1.57494	-1.11674
63135195	chr15:63135195:G:A	4.37273e-16	-1.00799	-1.12592	3.01172e-05	-1.56069	-1.11529	3.0152e-05	-1.56071	-1.11543
63135439	chr15:63135439:A:G	4.54314e-16	-0.985302	-1.11038	3.00769e-05	-1.57729	-1.10002	3.01116e-05	-1.57732	-1.10017
63136534	chr15:63136534:G:A	1.55524e-15	-3.33647e-10	-0.865082	0.000144684	-3.33647e-10	-1.10652	0.000144713	-3.33647e-10	-1.10764
63136566	chr15:63136566:G:A	4.57399e-16	-0.995824	-1.09309	3.08386e-05	-1.57076	-1.08155	3.08739e-05	-1.57078	-1.0817
63136863	chr15:63136863:A:G	7.63756e-15	1.11902	-0.392659	2.5952e-05	-1.9279	-0.89692	2.60068e-05	-1.9279	-0.896138
63136927	chr15:63136927:A:G	1.02175e-15	-3.33647e-10	-1.28519	0.000125574	-3.33647e-10	-1.24817	0.000125762	-3.33647e-10	-1.248
63136972	chr15:63136972:C:T	6.07167e-16	-1.80566	-3.12094e-10	5.48867e-05	-2.0758	-3.12094e-10	5.49596e-05	-2.0758	-3.12094e-10
63137059	chr15:63137059:C:G	4.86527e-16	-0.970116	-1.05706	3.14442e-05	-1.58757	-1.04529	3.14799e-05	-1.58759	-1.04546
63138131	chr15:63138131:C:A	6.8258e-16	-0.783611	-0.904977	2.85445e-05	-1.72518	-1.00442	2.85749e-05	-1.7252	-1.00467
63138257	chr15:63138257:C:T	7.58095e-15	-3.33647e-10	0.718926	0.000805832	-3.33647e-10	0.610805	0.000807383	-3.33647e-10	0.611399
63138363	chr15:63138363:A:G	1.29026e-15	-3.33647e-10	-1.05187	0.000201174	-3.33647e-10	-0.776902	0.00020144	-3.33647e-10	-0.776909
63138430	chr15:63138430:G:A	1.15171e-15	-3.33647e-10	-1.16546	0.000122282	-3.33647e-10	-1.27474	0.000122441	-3.33647e-10	-1.27477
63138976	chr15:63138976:A:G	3.27368e-16	-1.38837	-1.03502	4.21298e-05	-1.28983	-1.05048	4.21763e-05	-1.28986	-1.05068
63139087	chr15:63139087:G:A	1.66878e-15	-1.36331	0.568696	0.000139172	-1.62279	0.477434	0.000139373	-1.62273	0.477489
63139172	chr15:63139172:A:C	1.05442e-15	-3.33647e-10	-1.25372	0.000119524	-3.33647e-10	-1.29756	0.000119682	-3.33647e-10	-1.29756
63139199	chr15:63139199:A:C	1.98086e-15	-3.33647e-10	-0.62318	0.000280487	-3.33647e-10	-0.444543	0.000280866	-3.33647e-10	-0.444522
63139526	chr15:63139526:A:C	1.00713e-15	-3.33647e-10	-1.29961	0.000119395	-3.33647e-10	-1.29864	0.000119554	-3.33647e-10	-1.29863
63139852	chr15:63139852:CT:C	7.27426e-15	0.684386	-0.00675651	6.27531e-05	-1.83585	-0.106011	6.29e-05	-1.83585	-0.105004
63140059	chr15:63140059:A:G	1.00897e-15	-3.33647e-10	-1.29778	0.000119239	-3.33647e-10	-1.29994	0.000119398	-3.33647e-10	-1.29994
63140066	chr15:63140066:C:T	6.19282e-16	-0.486543	-1.29936	0.000270783	0.820274	-1.30003	0.000271187	0.820436	-1.30003
63140296	chr15:63140296:A:T	1.45113e-15	-1.4558	0.521434	0.000167581	-1.57305	0.613446	0.000167841	-1.57299	0.613607
63140449	chr15:63140449:A:G	5.89608e-16	-1.83501	-3.12094e-10	0.000127936	-1.22954	-3.12094e-10	0.000128104	-1.22955	-3.12094e-10
63140524	chr15:63140524:G:A	1.05339e-15	-3.33647e-10	-1.2547	0.000119455	-3.33647e-10	-1.29813	0.000119613	-3.33647e-10	-1.29814
63141062	chr15:63141062:T:C	1.23189e-15	-3.33647e-10	-1.09816	0.000173707	-3.33647e-10	-0.923699	0.000174034	-3.33647e-10	-0.923151
63141567	chr15:63141567:G:A	1.87708e-16	-1.69836	-1.28122	2.14876e-05	-1.74816	-1.26543	2.15179e-05	-1.74817	-1.26535
63141586	chr15:63141586:G:A	2.79846e-16	-1.36845	-1.21178	6.47152e-05	-0.630475	-1.2806	6.4816e-05	-0.630371	-1.28048
63141601	chr15:63141601:G:A	1.09475e-15	-3.33647e-10	-1.21619	0.000141448	-3.33647e-10	-1.12914	0.000141639	-3.33647e-10	-1.12911
63141911	chr15:63141911:C:T	2.07303e-16	-1.83743	-1.04285	2.77786e-05	-1.60009	-1.15672	2.78129e-05	-1.60009	-1.15681
63142028	chr15:63142028:G:GT	1.18409e-15	-3.33647e-10	-1.13774	0.000164922	-3.33647e-10	-0.9756	0.000165152	-3.33647e-10	-0.975534
63142564	chr15:63142564:A:G	1.65236e-16	-1.81867	-1.28842	2.41363e-05	-1.63226	-1.26509	2.41681e-05	-1.63227	-1.26509
63142818	chr15:63142818:G:A	6.77418e-16	-1.69618	-3.12094e-10	5.36745e-05	-2.09813	-3.12094e-10	5.37458e-05	-2.09813	-3.12094e-10
63142930	chr15:63142930:G:A	2.06963e-15	-1.4494	0.870054	0.000184274	-1.58209	0.717447	0.000184659	-1.58204	0.718152
63142971	chr15:63142971:A:G	1.11738e-15	-3.33647e-10	-1.19573	0.000121555	-3.33647e-10	-1.28071	0.000121714	-3.33647e-10	-1.28072
63142997	chr15:63142997:T:C	2.36641e-15	-1.4723	1.02696	0.000267127	-1.56591	1.07256	0.000267422	-1.56584	1.07227
63143232	chr15:63143232:G:A	1.05852e-15	-3.33647e-10	-1.24984	0.000119629	-3.33647e-10	-1.29667	0.000119792	-3.33647e-10	-1.29664
63143715	chr15:63143715:G:A	2.30191e-16	-1.47631	-1.29924	1.55922e-05	-2.03492	-1.29937	1.56129e-05	-2.03492	-1.29938
63143756	chr15:63143756:A:C	1.36631e-15	-3.33647e-10	-0.9946	0.000132085	-3.33647e-10	-1.19762	0.000132281	-3.33647e-10	-1.19747
63143890	chr15:63143890:G:A	1.7562e-15	-3.33647e-10	-0.743558	0.000177612	-3.33647e-10	-0.901469	0.000177824	-3.33647e-10	-0.901605
63143923	chr15:63143923:G:A	1.68663e-16	-1.95316	-1.13341	3.06583e-05	-1.51286	-1.1453	3.06969e-05	-1.51281	-1.14543
63144319	chr15:63144319:A:T	1.24986e-15	-1.63941	0.55573	0.000183051	-1.35858	0.487268	0.000183342	-1.3585	0.487447
63144440	chr15:63144440:T:G	1.66673e-16	-1.8241	-1.27433	1.79254e-05	-1.92732	-1.26753	1.79484e-05	-1.92733	-1.26757
63144463	chr15:63144463:A:G	7.19143e-15	0.638497	0.0276811	6.27388e-05	-1.82462	-0.117466	6.28876e-05	-1.82462	-0.116427
63144609	chr15:63144609:C:T	1.59221e-16	-1.96569	-1.17849	2.88269e-05	-1.53545	-1.18431	2.88633e-05	-1.5354	-1.18443
63144694	chr15:63144694:G:A	2.83302e-16	-1.5313	-1.03665	6.85631e-05	-0.714895	-1.13842	6.8636e-05	-0.71482	-1.13876
63144764	chr15:63144764:A:C	3.01482e-16	-1.48989	-1.01587	1.94036e-05	-2.01854	-1.09707	1.94325e-05	-2.01854	-1.09691
63144855	chr15:63144855:G:C	1.0517e-15	-3.33647e-10	-1.2563	0.000119232	-3.33647e-10	-1.3	0.00011939	-3.33647e-10	-1.3
63145116	chr15:63145116:T:C	1.05669e-15	-3.33647e-10	-1.25157	0.00011923	-3.33647e-10	-1.30002	0.000119388	-3.33647e-10	-1.30002
63145340	chr15:63145340:CT:C	9.83419e-16	-1.64885	0.325414	0.000149117	-1.34782	0.271486	0.000149351	-1.34774	0.271644
63145377	chr15:63145377:T:C	1.06113e-15	-3.33647e-10	-1.24738	0.000120569	-3.33647e-10	-1.28885	0.000120728	-3.33647e-10	-1.28886
63145547	chr15:63145547:G:A	7.15933e-15	0.695727	-0.0340224	5.80686e-05	-1.84312	-0.17632	5.82048e-05	-1.84312	-0.17531
63145741	chr15:63145741:A:T	1.0939e-15	-3.33647e-10	-1.21697	0.000120501	-3.33647e-10	-1.28941	0.00012066	-3.33647e-10	-1.28943
63146088	chr15:63146088:T:C	1.16787e-15	-3.33647e-10	-1.15153	0.000126337	-3.33647e-10	-1.24212	0.000126468	-3.33647e-10	-1.24241
63146173	chr15:63146173:T:A	1.07409e-15	-1.58487	0.349629	0.000142578	-1.41681	0.295629	0.000142802	-1.41673	0.295791
63146205	chr15:63146205:G:A	1.07208e-15	-1.70426	0.467151	0.000183002	-1.27269	0.401117	0.000183297	-1.27261	0.401313
63146402	chr15:63146402:C:T	1.37456e-15	-1.41512	0.426543	0.000103194	-1.58036	0.135898	0.000103397	-1.5803	0.13648
63146514	chr15:63146514:C:A	1.25879e-15	-3.33647e-10	-1.07656	0.000131809	-3.33647e-10	-1.19972	0.000132008	-3.33647e-10	-1.19954
63146573	chr15:63146573:C:T	6.95586e-16	-1.58327	-0.0864405	9.26124e-05	-1.41881	-0.133834	9.27556e-05	-1.41874	-0.133694
63146775	chr15:63146775:A:G	6.42785e-16	-1.30351	-0.44515	5.29885e-05	-1.64422	-0.466779	5.30882e-05	-1.64416	-0.466286
63147031	chr15:63147031:G:A	2.81536e-15	-3.33647e-10	-0.271623	0.000245089	-3.33647e-10	-0.57945	0.00024539	-3.33647e-10	-0.579552
63147204	chr15:63147204:C:A	2.47881e-16	-1.83609	-0.865432	3.25189e-05	-1.60974	-0.989508	3.25572e-05	-1.60974	-0.989662
63147224	chr15:63147224:G:C	1.02003e-15	-3.33647e-10	-1.28688	0.000121383	-3.33647e-10	-1.28212	0.000121545	-3.33647e-10	-1.28211
63147390	chr15:63147390:AT:A	3.87115e-16	-1.45514	-0.800603	3.06275e-05	-1.72628	-0.93289	3.06756e-05	-1.72624	-0.932692
63147464	chr15:63147464:G:A	1.19536e-15	-3.33647e-10	-1.12826	0.000127446	-3.33647e-10	-1.23338	0.000127635	-3.33647e-10	-1.23323
63147467	chr15:63147467:C:A	5.06298e-16	-1.98734	-3.12094e-10	7.2179e-05	-1.80192	-3.12094e-10	7.22781e-05	-1.80188	-3.12094e-10
63148284	chr15:63148284:C:A	9.14261e-16	-1.48464	0.0882935	8.52877e-05	-1.51769	-0.117348	8.53891e-05	-1.51762	-0.117562
63148316	chr15:63148316:A:C	5.76427e-15	-3.33647e-10	0.444967	0.000532261	-3.33647e-10	0.196063	0.000532823	-3.33647e-10	0.19579
63148367	chr15:63148367:AAC:A	4.09242e-16	-1.32057	-0.879586	0.000107062	-0.39966	-1.00801	0.000107164	-0.399576	-1.00846
63148413	chr15:63148413:CAT:C	2.90671e-15	-3.33647e-10	-0.239689	0.000251499	-3.33647e-10	-0.553633	0.000251807	-3.33647e-10	-0.553734
63148530	chr15:63148530:T:C	1.17209e-15	-3.33647e-10	-1.14792	0.000125918	-3.33647e-10	-1.24544	0.000126103	-3.33647e-10	-1.2453
63148538	chr15:63148538:G:A	1.15993e-15	-3.33647e-10	-1.15836	0.000125143	-3.33647e-10	-1.25161	0.000125325	-3.33647e-10	-1.25149
63148728	chr15:63148728:G:A	2.18027e-16	-1.54989	-1.27996	2.46957e-05	-1.60921	-1.26523	2.47277e-05	-1.60916	-1.26531
63148739	chr15:63148739:A:G	1.53149e-16	-1.94254	-1.24051	2.80664e-05	-1.47824	-1.26826	2.81017e-05	-1.47825	-1.26832
63148860	chr15:63148860:T:C	4.98266e-15	0.355795	-0.0565431	6.28901e-05	-1.72757	-0.21211	6.30368e-05	-1.72757	-0.211112
63149043	chr15:63149043:G:A	5.58229e-15	-1.85411	2.26699	0.000402286	-1.48616	1.40226	0.000403295	-1.48617	1.40344
63149101	chr15:63149101:G:A	1.04706e-15	-3.33647e-10	-1.26072	0.000119487	-3.33647e-10	-1.29786	0.000119646	-3.33647e-10	-1.29786
63149346	chr15:63149346:G:A	1.44641e-15	-3.33647e-10	-0.937628	0.000233632	-3.33647e-10	-0.627323	0.000233946	-3.33647e-10	-0.627306
63149728	chr15:63149728:T:C	1.46323e-15	-3.33647e-10	-0.926065	0.000237965	-3.33647e-10	-0.608947	0.000238289	-3.33647e-10	-0.608914
63149794	chr15:63149794:C:T	2.4017e-15	-3.33647e-10	-0.430535	0.000213357	-3.33647e-10	-0.718104	0.000213621	-3.33647e-10	-0.718196
63149966	chr15:63149966:C:T	1.43949e-15	-3.33647e-10	-0.942424	0.000158835	-3.33647e-10	-1.0132	0.000159041	-3.33647e-10	-1.01324
63150161	chr15:63150161:T:C	2.5809e-15	-3.33647e-10	-0.358574	0.000263117	-3.33647e-10	-0.508473	0.000263414	-3.33647e-10	-0.508671
63150272	chr15:63150272:C:T	1.16157e-15	-3.33647e-10	-1.15694	0.000125569	-3.33647e-10	-1.24822	0.000125752	-3.33647e-10	-1.24808
63150574	chr15:63150574:A:G	1.62107e-15	-3.33647e-10	-0.823624	0.000155559	-3.33647e-10	-1.03405	0.000155752	-3.33647e-10	-1.03414
63150875	chr15:63150875:C:T	1.54275e-15	-3.33647e-10	-0.873148	0.000255868	-3.33647e-10	-0.53641	0.000256211	-3.33647e-10	-0.536398
63150990	chr15:63150990:C:T	5.11122e-16	-1.70379	-0.274068	6.43812e-05	-1.67818	-0.238068	6.44469e-05	-1.67814	-0.238415
63151002	chr15:63151002:T:C	1.18281e-15	-3.33647e-10	-1.13882	0.000123596	-3.33647e-10	-1.26405	0.000123757	-3.33647e-10	-1.26408
63151266	chr15:63151266:C:T	1.39845e-16	-2.04207	-1.23186	1.58613e-05	-2.06111	-1.25608	1.58828e-05	-2.06111	-1.25605
63151511	chr15:63151511:G:T	1.33646e-15	-3.33647e-10	-1.01669	0.000131733	-3.33647e-10	-1.20029	0.000131902	-3.33647e-10	-1.20034
63151769	chr15:63151769:A:C	1.93662e-15	-1.46833	0.822555	0.000131085	-1.53483	0.329607	0.000131304	-1.53477	0.329885
63152150	chr15:63152150:G:A	1.04421e-15	-1.65804	0.394587	0.000135943	-1.33076	0.161925	0.000136102	-1.33067	0.161678
63152166	chr15:63152166:C:T	4.78929e-16	-1.70095	-0.341964	5.94625e-05	-1.68338	-0.312349	5.95238e-05	-1.68334	-0.312687
63152535	chr15:63152535:C:T	3.79511e-16	-1.53635	-0.739231	8.66196e-05	-0.732667	-0.886877	8.66949e-05	-0.732592	-0.887412
63152544	chr15:63152544:A:C	1.10627e-15	-3.33647e-10	-1.20572	0.000123992	-3.33647e-10	-1.26086	0.000124152	-3.33647e-10	-1.2609
63152730	chr15:63152730:G:C	8.43049e-16	-1.47744	-3.12094e-10	5.84481e-05	-2.01293	-3.12094e-10	5.8526e-05	-2.01293	-3.12094e-10
63152971	chr15:63152971:A:G	1.15612e-15	-3.33647e-10	-1.16164	0.000125137	-3.33647e-10	-1.25166	0.00012532	-3.33647e-10	-1.25153
63153094	chr15:63153094:A:G	1.01076e-15	-3.33647e-10	-1.29601	0.000120994	-3.33647e-10	-1.28533	0.000121147	-3.33647e-10	-1.28539
63153235	chr15:63153235:G:C	1.11041e-15	-3.33647e-10	-1.20199	0.000124388	-3.33647e-10	-1.25767	0.000124548	-3.33647e-10	-1.25771
63153259	chr15:63153259:C:T	1.07988e-15	-3.33647e-10	-1.22986	0.000121725	-3.33647e-10	-1.27931	0.000121885	-3.33647e-10	-1.27932
63153565	chr15:63153565:T:C	9.44362e-16	-1.77241	0.408454	0.000153815	-1.15048	0.10516	0.000154	-1.15038	0.104937
63153673	chr15:63153673:C:T	8.71319e-16	-1.76803	0.323572	0.000142038	-1.15883	0.0338564	0.00014221	-1.15874	0.0336395
63153810	chr15:63153810:T:C	2.1242e-15	-0.553318	-3.12094e-10	0.000769669	0.56489	-3.12094e-10	0.000770804	0.565035	-3.12094e-10
63153813	chr15:63153813:G:A	9.72979e-16	-1.76334	0.429233	0.000154217	-1.16709	0.124376	0.000154401	-1.16699	0.12415
63154399	chr15:63154399:C:T	8.60378e-16	-1.75136	0.294261	0.000133675	-1.1859	0.000244632	0.000133836	-1.18581	2.77883e-05
63154735	chr15:63154735:A:G	8.86986e-16	-1.76658	0.339942	0.000143097	-1.15991	0.0423673	0.00014327	-1.15982	0.0421466
63155955	chr15:63155955:A:G	8.28362e-16	-1.7267	0.231679	0.000121504	-1.22575	-0.0553739	0.000121651	-1.22565	-0.055585
63156212	chr15:63156212:T:C	1.31338e-15	-3.33647e-10	-1.03411	0.000203828	-3.33647e-10	-0.763795	0.000204102	-3.33647e-10	-0.763781
63156272	chr15:63156272:T:C	8.25326e-16	-1.73235	0.233662	0.000122865	-1.21591	-0.054068	0.000123014	-1.21582	-0.0542786
63156787	chr15:63156787:T:A	1.80579e-15	-3.33647e-10	-0.715713	0.000170966	-3.33647e-10	-0.939605	0.000171181	-3.33647e-10	-0.939677
63156792	chr15:63156792:A:G	1.0355e-15	-3.33647e-10	-1.27183	0.000128897	-3.33647e-10	-1.22206	0.000129095	-3.33647e-10	-1.22185
63157020	chr15:63157020:A:G	4.46751e-16	-1.42157	-0.690893	0.000107076	-0.560996	-0.84654	0.000107166	-0.560917	-0.847107
63157111	chr15:63157111:A:C	1.06738e-15	-3.33647e-10	-1.24151	0.000135357	-3.33647e-10	-1.17316	0.000135573	-3.33647e-10	-1.17289
63157194	chr15:63157194:G:T	5.38671e-15	-3.33647e-10	0.377222	0.000693349	-3.33647e-10	0.460462	0.000694404	-3.33647e-10	0.460655
63157344	chr15:63157344:A:C	3.95133e-15	0.365481	-0.298142	4.80134e-05	-1.74436	-0.465231	4.81192e-05	-1.74435	-0.464363
63157537	chr15:63157537:G:A	3.77245e-16	-1.48041	-0.801159	8.92254e-05	-0.647435	-0.94247	8.93063e-05	-0.647357	-0.942969
63158028	chr15:63158028:A:C	1.34916e-15	-3.33647e-10	-1.00723	0.000170339	-3.33647e-10	-0.943282	0.000170558	-3.33647e-10	-0.943321
63158127	chr15:63158127:G:A	4.51917e-16	-2.10097	-3.12094e-10	7.89951e-05	-1.71168	-3.12094e-10	7.91e-05	-1.71169	-3.12094e-10
63158154	chr15:63158154:T:C	2.29616e-15	-3.33647e-10	-0.475476	0.000319008	-3.33647e-10	-0.315854	0.000319455	-3.33647e-10	-0.315784
63158257	chr15:63158257:A:C	1.43748e-15	-3.33647e-10	-0.943822	0.000152351	-3.33647e-10	-1.05488	0.000152628	-3.33647e-10	-1.0544
63158414	chr15:63158414:T:C	2.18775e-15	-3.33647e-10	-0.52384	0.000302112	-3.33647e-10	-0.370273	0.000302533	-3.33647e-10	-0.370208
63158723	chr15:63158723:C:T	1.9239e-15	-3.33647e-10	-0.652357	0.000263447	-3.33647e-10	-0.507219	0.000263811	-3.33647e-10	-0.507166
63158988	chr15:63158988:A:G	1.56821e-16	-1.86022	-1.29915	1.47919e-05	-2.08821	-1.29878	1.48117e-05	-2.08821	-1.29877
63159323	chr15:63159323:A:G	1.13385e-15	-3.33647e-10	-1.18109	0.000124713	-3.33647e-10	-1.25505	0.000124874	-3.33647e-10	-1.2551
63159334	chr15:63159334:A:G	1.41063e-15	-3.33647e-10	-0.962678	0.000142209	-3.33647e-10	-1.12377	0.000142391	-3.33647e-10	-1.12382
63159364	chr15:63159364:C:T	1.06689e-15	-0.546468	-0.6955	3.19939e-05	-1.91723	-0.698292	3.20609e-05	-1.91723	-0.697533
63159933	chr15:63159933:C:T	1.19238e-15	-3.33647e-10	-1.13076	0.000177564	-3.33647e-10	-0.901741	0.000177803	-3.33647e-10	-0.901724
63160110	chr15:63160110:C:T	1.47529e-15	-3.33647e-10	-0.917856	0.000147027	-3.33647e-10	-1.09045	0.000147215	-3.33647e-10	-1.0905
63160146	chr15:63160146:T:C	7.67894e-16	-1.57082	-3.12094e-10	5.73802e-05	-2.03137	-3.12094e-10	5.74566e-05	-2.03137	-3.12094e-10
63160354	chr15:63160354:T:C	1.85373e-15	-0.68951	-3.12094e-10	0.000643771	0.386273	-3.12094e-10	0.000644719	0.386415	-3.12094e-10
63161235	chr15:63161235:G:A	1.45158e-15	-3.33647e-10	-0.934062	0.000145275	-3.33647e-10	-1.10244	0.000145461	-3.33647e-10	-1.10249
63162373	chr15:63162373:C:T	1.01606e-15	-3.33647e-10	-1.29078	0.000124964	-3.33647e-10	-1.25304	0.000125151	-3.33647e-10	-1.25288
63162544	chr15:63162544:T:C	1.41164e-15	-3.33647e-10	-0.961963	0.000142382	-3.33647e-10	-1.12256	0.000142564	-3.33647e-10	-1.12261
63162605	chr15:63162605:T:C	1.03039e-15	-3.33647e-10	-1.27677	0.00011923	-3.33647e-10	-1.30002	0.000119388	-3.33647e-10	-1.30002
63163487	chr15:63163487:C:T	2.75516e-16	-1.8339	-0.761921	3.68047e-05	-1.61158	-0.863861	3.68471e-05	-1.61154	-0.864081
63164189	chr15:63164189:C:T	1.21327e-15	-1.11339	-3.12094e-10	5.9828e-05	-1.9896	-3.12094e-10	5.99077e-05	-1.98959	-3.12094e-10
63164372	chr15:63164372:G:A	1.70374e-15	-3.33647e-10	-0.773887	0.000173015	-3.33647e-10	-0.927692	0.000173302	-3.33647e-10	-0.927363
63164550	chr15:63164550:T:C	2.63711e-16	-1.93148	-0.708136	4.47641e-05	-1.46579	-0.813871	4.48135e-05	-1.46574	-0.814146
63164603	chr15:63164603:T:C	1.13837e-15	-3.33647e-10	-1.17711	0.000143519	-3.33647e-10	-1.1146	0.000143712	-3.33647e-10	-1.11459
63165482	chr15:63165482:A:T	1.04763e-15	-3.33647e-10	-1.26018	0.000119256	-3.33647e-10	-1.2998	0.000119414	-3.33647e-10	-1.2998
63166083	chr15:63166083:C:T	1.14932e-15	-1.41342	0.24588	0.00021612	-0.523591	-0.181643	0.000216525	-0.523514	-0.181178
63166776	chr15:63166776:C:T	8.88913e-16	-1.42447	-3.12094e-10	6.59157e-05	-1.89269	-3.12094e-10	6.60036e-05	-1.89269	-3.12094e-10
63166968	chr15:63166968:T:C	1.39711e-15	-1.04319	0.0708871	0.000398581	0.0393587	-0.132519	0.000399301	0.0394461	-0.132129
63166991	chr15:63166991:C:T	1.04775e-15	-3.33647e-10	-1.26007	0.000119475	-3.33647e-10	-1.29796	0.000119628	-3.33647e-10	-1.29801
63167392	chr15:63167392:C:T	2.52074e-16	-1.99624	-0.688499	5.23226e-05	-1.32783	-0.795809	5.23806e-05	-1.32778	-0.796083
63167875	chr15:63167875:C:T	1.0219e-15	-3.33647e-10	-1.28505	0.000119285	-3.33647e-10	-1.29956	0.000119443	-3.33647e-10	-1.29956
63168383	chr15:63168383:T:C	7.89173e-16	-1.54348	-3.12094e-10	0.00020495	-0.758304	-3.12094e-10	0.000205237	-0.758235	-3.12094e-10
63168569	chr15:63168569:T:C	7.68078e-16	-1.57058	-3.12094e-10	0.000196719	-0.799292	-3.12094e-10	0.000196994	-0.799224	-3.12094e-10
63168681	chr15:63168681:A:G	1.30183e-15	-3.33647e-10	-1.04294	0.000142064	-3.33647e-10	-1.12479	0.000142273	-3.33647e-10	-1.12465
63168799	chr15:63168799:G:A	7.74616e-16	-1.5621	-3.12094e-10	0.000199223	-0.786645	-3.12094e-10	0.000199502	-0.786577	-3.12094e-10
63168804	chr15:63168804:C:A	8.1977e-16	-1.50544	-3.12094e-10	5.88157e-05	-2.00666	-3.12094e-10	5.8894e-05	-2.00666	-3.12094e-10
63168823	chr15:63168823:C:T	3.04758e-16	-1.21992	-1.27503	1.53778e-05	-2.08685	-1.2613	1.54013e-05	-2.08685	-1.2611
63169043	chr15:63169043:C:T	1.70689e-15	-3.33647e-10	-0.772038	0.000179044	-3.33647e-10	-0.89344	0.000179323	-3.33647e-10	-0.89321
63169260	chr15:63169260:G:A	7.18996e-16	-1.63661	-3.12094e-10	0.000176998	-0.904932	-3.12094e-10	0.000177245	-0.904867	-3.12094e-10
63169294	chr15:63169294:A:G	2.02572e-15	-3.33647e-10	-0.600787	0.000204455	-3.33647e-10	-0.760721	0.000204777	-3.33647e-10	-0.760478
63169432	chr15:63169432:C:A	1.8037e-15	-3.33647e-10	-0.716873	0.000169702	-3.33647e-10	-0.947027	0.000169917	-3.33647e-10	-0.947089
63169592	chr15:63169592:G:A	1.92305e-15	-3.33647e-10	-0.652799	0.00024328	-3.33647e-10	-0.586858	0.000243676	-3.33647e-10	-0.586559
63170303	chr15:63170303:G:C	1.05108e-15	-3.33647e-10	-1.25689	0.000125655	-3.33647e-10	-1.24753	0.000125823	-3.33647e-10	-1.24752
63170689	chr15:63170689:G:A	3.22244e-15	-0.136573	-3.12094e-10	0.000119218	-1.30011	-3.12094e-10	0.000119379	-1.30009	-3.12094e-10
63170887	chr15:63170887:T:C	1.00851e-15	-3.33647e-10	-1.29824	0.000122198	-3.33647e-10	-1.27543	0.000122353	-3.33647e-10	-1.27549
63170891	chr15:63170891:TA:T	2.78852e-16	-1.303	-1.28079	1.51378e-05	-2.09539	-1.26849	1.51606e-05	-2.09539	-1.26831
63170982	chr15:63170982:A:T	1.4268e-15	-3.33647e-10	-0.95128	0.000184092	-3.33647e-10	-0.865633	0.000184345	-3.33647e-10	-0.865591
63171260	chr15:63171260:A:C	1.45977e-15	-0.928436	-3.12094e-10	0.000549406	0.227766	-3.12094e-10	0.000550213	0.227906	-3.12094e-10
63171643	chr15:63171643:CAT:C	1.0218e-15	-3.33647e-10	-1.28514	0.000119283	-3.33647e-10	-1.29958	0.000119441	-3.33647e-10	-1.29958
63172646	chr15:63172646:G:A	1.0218e-15	-3.33647e-10	-1.28514	0.000119283	-3.33647e-10	-1.29958	0.000119441	-3.33647e-10	-1.29958
63172669	chr15:63172669:T:C	1.76779e-15	-0.73698	-3.12094e-10	0.000718278	0.495786	-3.12094e-10	0.000719339	0.495934	-3.12094e-10
63173605	chr15:63173605:G:A	1.02175e-15	-3.33647e-10	-1.28519	0.000119282	-3.33647e-10	-1.29958	0.00011944	-3.33647e-10	-1.29959
63173965	chr15:63173965:C:A	1.24327e-15	-3.33647e-10	-1.08897	0.000209275	-3.33647e-10	-0.737424	0.000209656	-3.33647e-10	-0.736931
63174027	chr15:63174027:C:T	1.27562e-16	-2.10087	-1.26499	4.14659e-05	-1.05971	-1.29649	4.15266e-05	-1.0596	-1.29647
63174228	chr15:63174228:T:C	3.52518e-16	-1.6418	-0.707564	2.28878e-05	-2.06907	-0.881396	2.29095e-05	-2.06907	-0.881776
63174259	chr15:63174259:C:T	1.02759e-15	-3.33647e-10	-1.27949	0.000119446	-3.33647e-10	-1.2982	0.000119604	-3.33647e-10	-1.29821
63174387	chr15:63174387:C:T	7.32996e-16	-1.61733	-3.12094e-10	0.000202588	-0.769898	-3.12094e-10	0.000202858	-0.769894	-3.12094e-10
63174388	chr15:63174388:G:A	5.21868e-16	-1.95705	-3.12094e-10	5.38082e-05	-2.09565	-3.12094e-10	5.38797e-05	-2.09565	-3.12094e-10
63174664	chr15:63174664:G:A	1.24161e-16	-2.10031	-1.29258	4.25943e-05	-1.12553	-1.20382	4.26621e-05	-1.12543	-1.20366
63175121	chr15:63175121:C:A	1.20582e-15	-1.11956	-3.12094e-10	0.000377154	-0.148418	-3.12094e-10	0.000377693	-0.148318	-3.12094e-10
63175392	chr15:63175392:T:C	1.01043e-15	-3.33647e-10	-1.29634	0.000121466	-3.33647e-10	-1.28144	0.00012163	-3.33647e-10	-1.28141
63175460	chr15:63175460:TC:T	1.0391e-15	-3.33647e-10	-1.26836	0.000119365	-3.33647e-10	-1.29889	0.000119524	-3.33647e-10	-1.29888
63175682	chr15:63175682:G:A	1.10057e-15	-3.33647e-10	-1.21089	0.000122976	-3.33647e-10	-1.26908	0.000123147	-3.33647e-10	-1.26902
63175688	chr15:63175688:G:C	3.02332e-16	-2.08901	-0.413934	0.00010227	-0.903657	-0.549798	0.000102377	-0.903588	-0.550146
63176557	chr15:63176557:C:A	1.68456e-15	-3.33647e-10	-0.785209	0.000181581	-3.33647e-10	-0.879369	0.000181902	-3.33647e-10	-0.878932
63176765	chr15:63176765:T:C	1.50532e-16	-2.02347	-1.17683	2.78736e-05	-1.52806	-1.22533	2.79099e-05	-1.52803	-1.22539
63176837	chr15:63176837:G:A	1.68478e-15	-0.785078	-3.12094e-10	6.81087e-05	-1.85997	-3.12094e-10	6.81979e-05	-1.85999	-3.12094e-10
63177417	chr15:63177417:G:T	3.32563e-16	-1.46442	-0.943214	3.47166e-05	-1.65309	-0.880762	3.47847e-05	-1.65308	-0.880147
63177647	chr15:63177647:A:T	1.45891e-16	-1.9612	-1.27041	7.33627e-05	-0.497322	-1.28833	7.34657e-05	-0.497235	-1.28834
63177746	chr15:63177746:A:G	1.11534e-15	-3.33647e-10	-1.19755	0.000133775	-3.33647e-10	-1.18491	0.000133955	-3.33647e-10	-1.18489
63178929	chr15:63178929:T:A	2.79521e-16	-1.45922	-1.12217	7.34126e-05	-0.719213	-1.06576	7.34983e-05	-0.719129	-1.06601
63179134	chr15:63179134:G:C	1.52716e-16	-2.09147	-1.09442	6.21557e-05	-0.788648	-1.16278	6.22367e-05	-0.788604	-1.16285
63179168	chr15:63179168:C:G	1.03545e-15	-3.33647e-10	-1.27187	0.000135533	-3.33647e-10	-1.17186	0.000135758	-3.33647e-10	-1.17153
63179217	chr15:63179217:C:T	1.01416e-15	-3.33647e-10	-1.29265	0.000119247	-3.33647e-10	-1.29987	0.000119406	-3.33647e-10	-1.29987
63179491	chr15:63179491:C:A	1.00896e-15	-3.33647e-10	-1.29779	0.000120883	-3.33647e-10	-1.28624	0.000121045	-3.33647e-10	-1.28624
63179503	chr15:63179503:A:ACCT	2.86028e-16	-1.50853	-1.04985	6.31963e-05	-0.798789	-1.13604	6.32621e-05	-0.798716	-1.1364
63180024	chr15:63180024:C:T	1.03798e-15	-3.33647e-10	-1.26943	0.000119302	-3.33647e-10	-1.29941	0.000119461	-3.33647e-10	-1.29941
63180057	chr15:63180057:T:C	1.11534e-15	-3.33647e-10	-1.19755	0.000133775	-3.33647e-10	-1.18491	0.000133955	-3.33647e-10	-1.18489
63181272	chr15:63181272:T:C	1.02446e-15	-3.33647e-10	-1.28255	0.000119707	-3.33647e-10	-1.29602	0.000119868	-3.33647e-10	-1.29601
63182192	chr15:63182192:G:T	1.66695e-16	-1.97482	-1.12348	8.33634e-05	-0.466694	-1.19117	8.34779e-05	-0.466608	-1.19121
63182568	chr15:63182568:C:T	1.44425e-15	-0.93912	-3.12094e-10	7.8437e-05	-1.71877	-3.12094e-10	7.85419e-05	-1.71877	-3.12094e-10
63182606	chr15:63182606:G:A	5.43179e-16	-1.91703	-3.12094e-10	5.72599e-05	-2.03347	-3.12094e-10	5.73358e-05	-2.03347	-3.12094e-10
63182784	chr15:63182784:G:A	2.16541e-16	-1.56159	-1.2751	5.05003e-05	-0.862252	-1.29684	5.05685e-05	-0.86218	-1.29689
63183578	chr15:63183578:C:T	1.00672e-15	-3.33647e-10	-1.30001	0.000120322	-3.33647e-10	-1.2909	0.000120484	-3.33647e-10	-1.29089
63183579	chr15:63183579:G:A	2.02557e-16	-1.9549	-0.94855	2.00065e-05	-2.0236	-1.06141	2.00219e-05	-2.0236	-1.06197
63183740	chr15:63183740:C:T	4.55607e-16	-2.09284	-3.12094e-10	6.67648e-05	-1.87989	-3.12094e-10	6.68533e-05	-1.8799	-3.12094e-10
63183923	chr15:63183923:T:C	1.00943e-15	-3.33647e-10	-1.29733	0.000121697	-3.33647e-10	-1.27954	0.000121861	-3.33647e-10	-1.27952
63184075	chr15:63184075:C:T	1.57788e-16	-1.89235	-1.26087	2.13961e-05	-1.76238	-1.25548	2.14258e-05	-1.76237	-1.25543
63184692	chr15:63184692:A:G	5.02354e-15	-3.33647e-10	0.307422	0.000751417	-3.33647e-10	0.54089	0.000752841	-3.33647e-10	0.541455
63185091	chr15:63185091:C:T	4.16517e-16	-1.3948	-0.78774	3.83957e-05	-1.70377	-0.729358	3.84743e-05	-1.70375	-0.728656
63185115	chr15:63185115:C:A	3.67282e-16	-2.08591	-0.222422	0.000113157	-0.978215	-0.374076	0.00011327	-0.978148	-0.374476
63185222	chr15:63185222:G:A	1.48511e-16	-1.94788	-1.26593	1.96067e-05	-1.82644	-1.27876	1.96339e-05	-1.82643	-1.27871
63185415	chr15:63185415:G:A	1.00676e-15	-3.33647e-10	-1.29997	0.000120582	-3.33647e-10	-1.28874	0.000120745	-3.33647e-10	-1.28872
63185939	chr15:63185939:G:T	2.62837e-15	-3.33647e-10	-0.340349	0.00040326	-3.33647e-10	-0.0814886	0.000403978	-3.33647e-10	-0.0810374
63186077	chr15:63186077:C:G	5.11918e-15	-3.33647e-10	0.326281	0.000720385	-3.33647e-10	0.498716	0.000721722	-3.33647e-10	0.499241
63186089	chr15:63186089:T:C	1.0922e-15	-3.33647e-10	-1.21852	0.000121382	-3.33647e-10	-1.28213	0.000121541	-3.33647e-10	-1.28214
63186374	chr15:63186374:G:A	8.0008e-16	-1.05683	-0.472929	3.82026e-05	-1.92406	-0.514104	3.82836e-05	-1.92406	-0.513322
63187763	chr15:63187763:C:T	1.25668e-16	-2.10012	-1.2807	5.1279e-05	-0.981656	-1.16213	5.13622e-05	-0.981551	-1.16195
63188566	chr15:63188566:A:G	1.05573e-15	-3.33647e-10	-1.25248	0.000119753	-3.33647e-10	-1.29564	0.000119911	-3.33647e-10	-1.29565
63188717	chr15:63188717:T:G	2.56716e-16	-1.54208	-1.12442	5.70491e-05	-0.843937	-1.19322	5.71121e-05	-0.843866	-1.19352
63189000	chr15:63189000:A:T	1.11083e-15	-3.33647e-10	-1.2016	0.000133244	-3.33647e-10	-1.18889	0.000133424	-3.33647e-10	-1.18887
63189396	chr15:63189396:G:A	6.10405e-15	-3.33647e-10	0.50224	0.000871858	-3.33647e-10	0.689556	0.000873487	-3.33647e-10	0.690094
63190314	chr15:63190314:G:T	5.11365e-16	-1.98645	0.0090608	0.000126256	-1.47038	0.227614	0.000126339	-1.47039	0.226957
63190585	chr15:63190585:T:C	5.5336e-16	-1.31489	-0.583571	0.000141513	-0.512897	-0.615783	0.000141627	-0.512814	-0.61639
63190666	chr15:63190666:A:G	1.04924e-15	-3.33647e-10	-1.25864	0.000136756	-3.33647e-10	-1.16287	0.000136941	-3.33647e-10	-1.16285
63190868	chr15:63190868:G:A	1.58145e-15	-2.0431	1.19472	0.000189403	-1.63121	0.794021	0.000189678	-1.63119	0.794113
63191091	chr15:63191091:G:A	2.02689e-16	-2.01655	-0.886251	2.09617e-05	-2.10098	-0.937393	2.09845e-05	-2.10098	-0.93763
63191921	chr15:63191921:G:A	1.10769e-15	-3.33647e-10	-1.20443	0.000153276	-3.33647e-10	-1.04883	0.000153549	-3.33647e-10	-1.04838
63192568	chr15:63192568:G:A	5.26356e-16	-1.94849	-3.12094e-10	0.000104223	-1.43454	-3.12094e-10	0.000104365	-1.4345	-3.12094e-10
63192647	chr15:63192647:CT:C	1.01462e-15	-3.33647e-10	-1.2922	0.000126979	-3.33647e-10	-1.23705	0.000127149	-3.33647e-10	-1.23704
63192750	chr15:63192750:A:G	1.01854e-15	-3.33647e-10	-1.28834	0.00012829	-3.33647e-10	-1.22677	0.000128463	-3.33647e-10	-1.22676
63192837	chr15:63192837:T:C	1.0139e-15	-3.33647e-10	-1.29291	0.000119252	-3.33647e-10	-1.29983	0.000119411	-3.33647e-10	-1.29983
63193003	chr15:63193003:AC:A	1.08711e-15	-3.33647e-10	-1.22319	0.000120017	-3.33647e-10	-1.29344	0.000120175	-3.33647e-10	-1.29345
63193328	chr15:63193328:G:C	9.17035e-16	-1.14778	-0.245543	5.08043e-05	-1.85364	-0.299452	5.0917e-05	-1.85363	-0.298572
63193581	chr15:63193581:G:A	1.75229e-15	-3.33647e-10	-0.745786	0.000272189	-3.33647e-10	-0.474576	0.000272658	-3.33647e-10	-0.47418
63193777	chr15:63193777:T:C	9.76334e-16	-1.73386	0.403201	0.000210215	-1.06691	0.333973	0.000210621	-1.06687	0.334533
63193920	chr15:63193920:C:A	1.02188e-15	-3.33647e-10	-1.28507	0.000119418	-3.33647e-10	-1.29844	0.000119578	-3.33647e-10	-1.29843
63193948	chr15:63193948:T:C	1.01462e-15	-3.33647e-10	-1.2922	0.000126979	-3.33647e-10	-1.23705	0.000127149	-3.33647e-10	-1.23704
63194400	chr15:63194400:G:A	1.01406e-15	-3.33647e-10	-1.29275	0.000119249	-3.33647e-10	-1.29986	0.000119408	-3.33647e-10	-1.29985
63195218	chr15:63195218:C:A	1.00753e-15	-3.33647e-10	-1.29921	0.000123634	-3.33647e-10	-1.26375	0.000123799	-3.33647e-10	-1.26374
63195570	chr15:63195570:A:G	4.5351e-16	-1.52773	-0.569716	0.00010397	-0.834942	-0.602022	0.000104052	-0.834869	-0.602641
63195575	chr15:63195575:T:C	1.36272e-15	-0.997229	-3.12094e-10	0.000450836	0.0300325	-3.12094e-10	0.000451496	0.0301668	-3.12094e-10
63196023	chr15:63196023:A:G	1.12637e-15	-3.33647e-10	-1.18771	0.000161961	-3.33647e-10	-0.993715	0.000162181	-3.33647e-10	-0.993687
63196507	chr15:63196507:A:G	1.014e-15	-3.33647e-10	-1.29281	0.00011925	-3.33647e-10	-1.29985	0.000119409	-3.33647e-10	-1.29985
63196526	chr15:63196526:G:T	1.11178e-15	-3.33647e-10	-1.20075	0.000123829	-3.33647e-10	-1.26217	0.000124001	-3.33647e-10	-1.26211
63197459	chr15:63197459:C:T	5.81402e-15	-3.33647e-10	0.45356	0.000773386	-3.33647e-10	0.569708	0.00077458	-3.33647e-10	0.569922
63197649	chr15:63197649:C:T	1.01176e-15	-3.33647e-10	-1.29502	0.000119317	-3.33647e-10	-1.29929	0.000119476	-3.33647e-10	-1.29928
63197822	chr15:63197822:CA:C	1.79685e-15	-3.33647e-10	-0.720677	0.000165193	-3.33647e-10	-0.973954	0.000165409	-3.33647e-10	-0.973978
63198348	chr15:63198348:C:T	3.8418e-16	-2.01684	-0.246518	8.07391e-05	-1.29394	-0.395906	8.08196e-05	-1.29388	-0.396296
63199375	chr15:63199375:A:T	1.16602e-15	-3.33647e-10	-1.15311	0.000165954	-3.33647e-10	-0.969358	0.000166261	-3.33647e-10	-0.968838
63199609	chr15:63199609:A:G	1.77773e-15	-3.33647e-10	-0.731373	0.0002354	-3.33647e-10	-0.619783	0.000235714	-3.33647e-10	-0.619779
63199675	chr15:63199675:C:T	1.99809e-16	-1.84262	-1.07449	2.21466e-05	-1.81072	-1.17267	2.21759e-05	-1.81069	-1.1727
63199828	chr15:63199828:G:A	8.52665e-16	-1.70469	0.238593	0.000172193	-1.10671	0.17426	0.000172517	-1.10667	0.174767
63200525	chr15:63200525:C:T	1.98921e-15	-3.33647e-10	-0.618974	0.000161613	-3.33647e-10	-0.995868	0.000161809	-3.33647e-10	-0.99598
63200577	chr15:63200577:C:G	3.6777e-16	-2.06051	-0.246499	9.41917e-05	-1.13984	-0.395897	9.4286e-05	-1.13978	-0.396287
63201960	chr15:63201960:T:C	1.77953e-16	-1.73772	-1.29523	1.65388e-05	-1.98002	-1.29534	1.65607e-05	-1.98002	-1.29535
63201968	chr15:63201968:A:G	1.0194e-15	-3.33647e-10	-1.2875	0.00011925	-3.33647e-10	-1.29985	0.000119408	-3.33647e-10	-1.29985
63202018	chr15:63202018:C:T	1.4884e-16	-1.98668	-1.22492	1.78164e-05	-1.98629	-1.21467	1.78403e-05	-1.98627	-1.21466
63202036	chr15:63202036:A:G	1.7867e-16	-1.72982	-1.29911	1.6557e-05	-1.98558	-1.28868	1.65787e-05	-1.98558	-1.2887
63203086	chr15:63203086:T:G	2.071e-16	-1.81972	-1.06154	2.08996e-05	-1.81632	-1.22502	2.0927e-05	-1.8163	-1.22506
63203599	chr15:63203599:G:T	1.03192e-15	-3.33647e-10	-1.27529	0.000119677	-3.33647e-10	-1.29628	0.000119834	-3.33647e-10	-1.29629
63203712	chr15:63203712:C:T	1.23547e-16	-2.1003	-1.29754	2.47344e-05	-1.62955	-1.24333	2.47646e-05	-1.62955	-1.24344
63203962	chr15:63203962:C:T	6.00156e-16	-1.81728	-3.12094e-10	5.77241e-05	-2.0254	-3.12094e-10	5.78001e-05	-2.02541	-3.12094e-10
63203981	chr15:63203981:T:C	1.81688e-15	-3.33647e-10	-0.70959	0.000241804	-3.33647e-10	-0.592945	0.000242127	-3.33647e-10	-0.592938
63204080	chr15:63204080:G:A	5.84787e-16	-1.4021	-0.441119	0.000144554	-0.62979	-0.477627	0.000144663	-0.62971	-0.478285
63204456	chr15:63204456:G:A	5.2372e-16	-1.47473	-0.478784	0.00012491	-0.738194	-0.51528	0.000125006	-0.738118	-0.51592
63205253	chr15:63205253:T:C	1.12182e-15	-3.33647e-10	-1.19176	0.000160793	-3.33647e-10	-1.00095	0.000161011	-3.33647e-10	-1.00093
63205310	chr15:63205310:A:C	1.23848e-16	-2.1009	-1.29451	4.61401e-05	-0.974815	-1.27457	4.62104e-05	-0.974716	-1.27448
63205354	chr15:63205354:G:A	7.52008e-16	-1.3013	-0.290425	5.26732e-05	-1.7707	-0.346266	5.27889e-05	-1.77069	-0.345408
63205832	chr15:63205832:A:G	9.03832e-16	-1.40782	-3.12094e-10	6.42519e-05	-1.91826	-3.12094e-10	6.43407e-05	-1.91821	-3.12094e-10
63206236	chr15:63206236:C:G	1.04482e-15	-3.33647e-10	-1.26287	0.000120331	-3.33647e-10	-1.29082	0.00012049	-3.33647e-10	-1.29084
63206286	chr15:63206286:A:G	1.16997e-15	-3.33647e-10	-1.14974	0.000171822	-3.33647e-10	-0.934609	0.000172056	-3.33647e-10	-0.934577
63206619	chr15:63206619:C:T	5.3175e-16	-1.93829	-3.12094e-10	5.49872e-05	-2.07397	-3.12094e-10	5.50601e-05	-2.07397	-3.12094e-10
63206637	chr15:63206637:C:T	2.2848e-15	-0.044075	-0.436359	0.000119601	-1.08987	-0.207037	0.000119693	-1.08989	-0.207582
63206824	chr15:63206824:C:T	4.63243e-16	-2.07622	-3.12094e-10	5.58323e-05	-2.05872	-3.12094e-10	5.59064e-05	-2.05872	-3.12094e-10
63207736	chr15:63207736:T:C	1.08027e-15	-3.33647e-10	-1.2295	0.000143546	-3.33647e-10	-1.11441	0.000143739	-3.33647e-10	-1.1144
63207957	chr15:63207957:G:A	6.35654e-15	-3.33647e-10	0.542772	0.00101072	-3.33647e-10	0.837352	0.00101305	-3.33647e-10	0.838322
63207964	chr15:63207964:C:T	6.60551e-15	-3.33647e-10	0.581192	0.00105356	-3.33647e-10	0.878864	0.001056	-3.33647e-10	0.879842
63207969	chr15:63207969:TC:T	3.97278e-16	-1.08278	-1.14705	1.87388e-05	-1.86094	-1.28953	1.87661e-05	-1.86094	-1.28941
63207996	chr15:63207996:G:A	2.06018e-16	-2.0661	-0.820403	2.25003e-05	-2.09119	-0.876351	2.25243e-05	-2.09119	-0.876611
63208033	chr15:63208033:G:A	1.02387e-15	-3.33647e-10	-1.28313	0.000119341	-3.33647e-10	-1.29908	0.000119499	-3.33647e-10	-1.29909
63208337	chr15:63208337:T:A	1.44956e-16	-2.05303	-1.185	1.70194e-05	-2.02634	-1.22038	1.70419e-05	-2.02633	-1.2204
63208463	chr15:63208463:T:A	6.12394e-15	-3.33647e-10	0.505494	0.00101573	-3.33647e-10	0.842293	0.00101811	-3.33647e-10	0.843302
63208570	chr15:63208570:C:T	1.26894e-16	-2.10098	-1.27013	4.83188e-05	-1.02257	-1.18068	4.83968e-05	-1.02247	-1.1805
63208730	chr15:63208730:T:G	1.09335e-15	-3.33647e-10	-1.21747	0.00011985	-3.33647e-10	-1.29483	0.000120008	-3.33647e-10	-1.29484
63208984	chr15:63208984:C:T	8.06735e-16	-1.20116	-0.320315	4.8587e-05	-1.825	-0.372719	4.86932e-05	-1.82499	-0.371871
63209038	chr15:63209038:C:T	1.03909e-15	-3.33647e-10	-1.26837	0.000120014	-3.33647e-10	-1.29346	0.000120172	-3.33647e-10	-1.29347
63209521	chr15:63209521:G:T	9.22919e-16	-1.01825	-0.368676	4.20232e-05	-1.92139	-0.42146	4.2114e-05	-1.92138	-0.420635
63209852	chr15:63209852:C:A	1.03691e-15	-3.33647e-10	-1.27047	0.000119906	-3.33647e-10	-1.29436	0.000120064	-3.33647e-10	-1.29438
63209930	chr15:63209930:G:A	1.41272e-16	-2.10099	-1.16279	4.69402e-05	-1.0317	-1.20049	4.69998e-05	-1.03161	-1.20064
63211114	chr15:63211114:C:T	1.42506e-16	-2.10099	-1.15409	4.81964e-05	-1.01346	-1.19232	4.82572e-05	-1.01337	-1.19248
63211816	chr15:63211816:A:T	1.35578e-16	-2.10053	-1.20439	4.45067e-05	-1.07133	-1.2141	4.45646e-05	-1.07124	-1.21422
63212419	chr15:63212419:C:T	1.03726e-15	-3.33647e-10	-1.27013	0.000133041	-3.33647e-10	-1.19041	0.000133222	-3.33647e-10	-1.19038
63212929	chr15:63212929:G:T	1.34754e-16	-2.07871	-1.23231	1.62375e-05	-2.05389	-1.23985	1.62589e-05	-2.05389	-1.23987
63213306	chr15:63213306:G:T	3.73197e-16	-2.03792	-0.254441	8.58775e-05	-1.22525	-0.402902	8.59631e-05	-1.22519	-0.403293
63213310	chr15:63213310:G:A	1.15377e-15	-3.33647e-10	-1.16368	0.000168516	-3.33647e-10	-0.954043	0.000168745	-3.33647e-10	-0.954009
63213333	chr15:63213333:TA:T	6.20642e-15	-3.33647e-10	0.518871	0.000951328	-3.33647e-10	0.776788	0.000953565	-3.33647e-10	0.777809
63213450	chr15:63213450:G:A	6.94816e-16	-1.35468	-0.316143	5.41664e-05	-1.72188	-0.36713	5.42847e-05	-1.72187	-0.366284
63213714	chr15:63213714:A:G	2.23022e-15	-3.33647e-10	-0.504613	0.000191765	-3.33647e-10	-0.824802	0.000192066	-3.33647e-10	-0.824562
63213759	chr15:63213759:C:T	4.5841e-16	-2.0867	-3.12094e-10	5.5905e-05	-2.05742	-3.12094e-10	5.59791e-05	-2.05742	-3.12094e-10
63214246	chr15:63214246:A:G	1.7031e-16	-2.002	-1.07485	1.86221e-05	-1.98435	-1.17237	1.86466e-05	-1.98434	-1.17239
63214471	chr15:63214471:C:T	1.37701e-16	-2.02658	-1.2628	1.6582e-05	-1.99076	-1.28199	1.66041e-05	-1.99075	-1.282
63214544	chr15:63214544:G:A	1.25939e-16	-2.07868	-1.29999	6.64237e-05	-0.634867	-1.25015	6.65281e-05	-0.634755	-1.25002
63214618	chr15:63214618:C:T	1.25767e-15	-1.07745	-3.12094e-10	0.000401702	-0.0853602	-3.12094e-10	0.000402277	-0.0852584	-3.12094e-10
63214962	chr15:63214962:C:T	1.11211e-15	-3.33647e-10	-1.20045	0.000158484	-3.33647e-10	-1.01542	0.000158699	-3.33647e-10	-1.01539
63214990	chr15:63214990:A:G	1.12418e-15	-3.33647e-10	-1.18965	0.000120896	-3.33647e-10	-1.28614	0.000121055	-3.33647e-10	-1.28615
63215008	chr15:63215008:T:G	1.03244e-15	-3.33647e-10	-1.27479	0.000119665	-3.33647e-10	-1.29637	0.000119823	-3.33647e-10	-1.29639
63215223	chr15:63215223:C:T	6.87321e-16	-1.33426	-0.347403	5.1671e-05	-1.7368	-0.399373	5.17831e-05	-1.73679	-0.398542
63215268	chr15:63215268:T:C	1.38995e-16	-2.08725	-1.19278	6.08022e-05	-0.748838	-1.22461	6.08811e-05	-0.748738	-1.22474
63215551	chr15:63215551:A:G	1.38786e-16	-2.08779	-1.19375	6.03069e-05	-0.756934	-1.22469	6.03852e-05	-0.756833	-1.22482
63215742	chr15:63215742:A:C	1.68358e-15	-3.33647e-10	-0.785789	0.00018536	-3.33647e-10	-0.858773	0.000185598	-3.33647e-10	-0.858816
63215892	chr15:63215892:G:A	1.09254e-15	-3.33647e-10	-1.21821	0.000119833	-3.33647e-10	-1.29497	0.000119991	-3.33647e-10	-1.29498
63216086	chr15:63216086:G:A	1.47557e-16	-2.07447	-1.14578	7.02882e-05	-0.644275	-1.18419	7.03775e-05	-0.644171	-1.18435
63216232	chr15:63216232:TTA:T	3.74568e-16	-1.5127	-0.775997	8.90143e-05	-0.790502	-0.801772	8.90945e-05	-0.790428	-0.802273
63216295	chr15:63216295:C:G	2.07522e-15	-3.33647e-10	-0.576647	0.00018747	-3.33647e-10	-0.847453	0.000187695	-3.33647e-10	-0.847582
63216983	chr15:63216983:C:T	1.42351e-16	-2.08659	-1.16959	6.18514e-05	-0.751918	-1.20442	6.19306e-05	-0.751817	-1.20457
63217141	chr15:63217141:T:C	2.4246e-15	-3.33647e-10	-0.421047	0.000182307	-3.33647e-10	-0.875376	0.000182536	-3.33647e-10	-0.875449
63217269	chr15:63217269:A:G	1.07384e-15	-3.33647e-10	-1.23547	0.000122743	-3.33647e-10	-1.27097	0.000122904	-3.33647e-10	-1.271
63217385	chr15:63217385:C:T	2.16314e-15	-3.33647e-10	-0.535151	0.000226459	-3.33647e-10	-0.658505	0.000226874	-3.33647e-10	-0.658002
63217731	chr15:63217731:T:C	3.69602e-16	-2.06287	-0.239172	9.70043e-05	-1.11758	-0.388734	9.71011e-05	-1.11752	-0.389128
63217915	chr15:63217915:A:G	6.80955e-16	-1.35385	-0.337118	5.29529e-05	-1.72561	-0.38606	5.30682e-05	-1.7256	-0.385221
63218029	chr15:63218029:T:G	1.32489e-16	-2.02814	-1.29982	9.48115e-05	-0.316178	-1.213	9.49644e-05	-0.316053	-1.21284
63218046	chr15:63218046:C:T	7.05612e-16	-1.6554	-3.12094e-10	7.51977e-05	-1.76095	-3.12094e-10	7.52982e-05	-1.76094	-3.12094e-10
63218052	chr15:63218052:C:G	1.36871e-16	-2.02653	-1.2689	1.88135e-05	-1.87954	-1.26696	1.8839e-05	-1.87952	-1.26695
63218095	chr15:63218095:C:G	1.03274e-15	-3.33647e-10	-1.2745	0.000119669	-3.33647e-10	-1.29634	0.000119826	-3.33647e-10	-1.29635
63218103	chr15:63218103:T:C	5.98732e-16	-1.81965	-3.12094e-10	5.82326e-05	-2.01663	-3.12094e-10	5.83093e-05	-2.01664	-3.12094e-10
63218125	chr15:63218125:A:T	1.03401e-15	-3.33647e-10	-1.27326	0.000119735	-3.33647e-10	-1.29579	0.000119893	-3.33647e-10	-1.2958
63218556	chr15:63218556:C:T	1.03395e-15	-3.33647e-10	-1.27333	0.000119444	-3.33647e-10	-1.29823	0.000119604	-3.33647e-10	-1.29821
63218630	chr15:63218630:T:G	1.03344e-15	-3.33647e-10	-1.27382	0.000119708	-3.33647e-10	-1.29602	0.000119866	-3.33647e-10	-1.29603
63218839	chr15:63218839:T:C	1.03353e-15	-3.33647e-10	-1.27373	0.000119713	-3.33647e-10	-1.29597	0.000119871	-3.33647e-10	-1.29598
63218918	chr15:63218918:G:A	1.05294e-15	-3.33647e-10	-1.25512	0.000120831	-3.33647e-10	-1.28667	0.000120989	-3.33647e-10	-1.2867
63219254	chr15:63219254:C:T	1.12515e-15	-3.33647e-10	-1.1888	0.00016148	-3.33647e-10	-0.996689	0.0001617	-3.33647e-10	-0.996657
63219255	chr15:63219255:G:A	1.00946e-15	-3.33647e-10	-1.2973	0.000119477	-3.33647e-10	-1.29795	0.000119637	-3.33647e-10	-1.29794
63219498	chr15:63219498:C:A	1.04807e-15	-3.33647e-10	-1.25977	0.00012054	-3.33647e-10	-1.28909	0.000120698	-3.33647e-10	-1.28911
63219501	chr15:63219501:C:T	1.21944e-15	-3.33647e-10	-1.10832	0.000129395	-3.33647e-10	-1.2182	0.000129574	-3.33647e-10	-1.21815
63219767	chr15:63219767:T:C	1.12312e-15	-3.33647e-10	-1.1906	0.000161107	-3.33647e-10	-0.999	0.000161326	-3.33647e-10	-0.998971
63219791	chr15:63219791:A:G	2.17677e-16	-1.75692	-1.07454	2.20234e-05	-1.75555	-1.23341	2.20524e-05	-1.75552	-1.23345
63219855	chr15:63219855:T:A	2.14691e-16	-1.75552	-1.08975	2.18239e-05	-1.75482	-1.24325	2.18527e-05	-1.75479	-1.24329
63219971	chr15:63219971:A:C	1.81415e-16	-1.90631	-1.10737	2.00728e-05	-1.88213	-1.19957	2.00993e-05	-1.88211	-1.1996
63219995	chr15:63219995:G:A	4.60084e-16	-2.08306	-3.12094e-10	6.70573e-05	-1.87552	-3.12094e-10	6.71463e-05	-1.87552	-3.12094e-10
63220582	chr15:63220582:T:G	1.04666e-15	-3.33647e-10	-1.26111	0.000120461	-3.33647e-10	-1.28975	0.000120619	-3.33647e-10	-1.28977
63221202	chr15:63221202:T:G	1.03431e-15	-3.33647e-10	-1.27298	0.000119748	-3.33647e-10	-1.29568	0.000119906	-3.33647e-10	-1.29569
63221287	chr15:63221287:A:G	1.07332e-15	-3.33647e-10	-1.23595	0.000122704	-3.33647e-10	-1.27129	0.000122865	-3.33647e-10	-1.27132
63221425	chr15:63221425:C:T	1.0601e-15	-3.33647e-10	-1.24835	0.000119355	-3.33647e-10	-1.29897	0.000119513	-3.33647e-10	-1.29897
63222033	chr15:63222033:C:T	2.85629e-15	-3.33647e-10	-0.25719	0.000405776	-3.33647e-10	-0.0752705	0.000406679	-3.33647e-10	-0.0743743
63223120	chr15:63223120:G:GTTT	1.48873e-16	-1.96532	-1.24606	1.7881e-05	-1.98665	-1.21068	1.79052e-05	-1.98664	-1.21066
63223304	chr15:63223304:G:T	6.15099e-16	-1.30553	-0.48715	4.42297e-05	-1.756	-0.535671	4.43227e-05	-1.756	-0.534906
63223332	chr15:63223332:G:A	1.09816e-15	-3.33647e-10	-1.21307	0.000119999	-3.33647e-10	-1.29358	0.000120158	-3.33647e-10	-1.29359
63223696	chr15:63223696:A:G	1.04898e-15	-3.33647e-10	-1.25889	0.000120598	-3.33647e-10	-1.28861	0.000120756	-3.33647e-10	-1.28863
63223741	chr15:63223741:A:G	1.63032e-15	-3.33647e-10	-0.817934	0.000192307	-3.33647e-10	-0.821978	0.000192553	-3.33647e-10	-0.822027
63223747	chr15:63223747:A:G	7.56748e-16	-1.16623	-0.419203	4.3521e-05	-1.83855	-0.469277	4.36141e-05	-1.83854	-0.468477
63223834	chr15:63223834:G:A	2.18827e-16	-1.98328	-0.842904	2.18638e-05	-2.09826	-0.897979	2.18873e-05	-2.09826	-0.898235
63224067	chr15:63224067:G:C	7.44668e-16	-1.20605	-0.395474	4.55945e-05	-1.81514	-0.44614	4.56926e-05	-1.81514	-0.445327
63224117	chr15:63224117:A:G	1.11815e-15	-3.33647e-10	-1.19504	0.000155339	-3.33647e-10	-1.03546	0.000155619	-3.33647e-10	-1.03499
63224384	chr15:63224384:T:G	1.08781e-15	-3.33647e-10	-1.22254	0.000120079	-3.33647e-10	-1.29292	0.000120237	-3.33647e-10	-1.29293
63224449	chr15:63224449:A:G	1.04935e-15	-3.33647e-10	-1.25854	0.00012062	-3.33647e-10	-1.28843	0.000120778	-3.33647e-10	-1.28845
63224560	chr15:63224560:A:G	7.96622e-16	-1.14031	-0.393778	4.40474e-05	-1.85097	-0.444833	4.41421e-05	-1.85096	-0.444021
63224714	chr15:63224714:T:C	1.02841e-15	-3.33647e-10	-1.2787	0.000131192	-3.33647e-10	-1.20441	0.000131369	-3.33647e-10	-1.20439
63225148	chr15:63225148:A:G	3.82322e-16	-1.13942	-1.12878	2.03512e-05	-2.0576	-1.01033	2.03737e-05	-2.0576	-1.01056
63225637	chr15:63225637:A:AG	5.98046e-15	-3.33647e-10	0.481785	0.000988088	-3.33647e-10	0.814702	0.00099039	-3.33647e-10	0.8157
63225746	chr15:63225746:G:A	1.12706e-15	-3.33647e-10	-1.1871	0.000161785	-3.33647e-10	-0.994805	0.000162005	-3.33647e-10	-0.994773
63225825	chr15:63225825:T:C	3.01723e-15	-0.202374	-3.12094e-10	0.000116979	-1.31908	-3.12094e-10	0.000117137	-1.31906	-3.12094e-10
63226020	chr15:63226020:C:T	1.81916e-16	-1.91079	-1.10014	1.95579e-05	-1.88662	-1.22107	1.95835e-05	-1.8866	-1.22111
63226030	chr15:63226030:G:A	1.95009e-15	-3.33647e-10	-0.638838	0.000257512	-3.33647e-10	-0.530006	0.000257869	-3.33647e-10	-0.529947
63226643	chr15:63226643:T:A	1.07804e-15	-3.33647e-10	-1.23157	0.000119769	-3.33647e-10	-1.29551	0.000119927	-3.33647e-10	-1.29552
63227163	chr15:63227163:T:C	1.52041e-16	-2.00395	-1.18637	1.80327e-05	-1.96772	-1.22117	1.80565e-05	-1.9677	-1.22119
63227432	chr15:63227432:GTTAGTAAC:G	1.43722e-16	-2.09534	-1.15125	5.74101e-05	-0.84163	-1.18922	5.74828e-05	-0.841533	-1.18938
63227786	chr15:63227786:C:T	1.07003e-15	-3.33647e-10	-1.23903	0.000120417	-3.33647e-10	-1.29011	0.000120576	-3.33647e-10	-1.29012
63228587	chr15:63228587:C:T	1.59359e-15	-3.33647e-10	-0.840725	0.000210596	-3.33647e-10	-0.73113	0.000210915	-3.33647e-10	-0.730941
63228995	chr15:63228995:T:C	1.00695e-15	-3.33647e-10	-1.29979	0.000121393	-3.33647e-10	-1.28203	0.000121557	-3.33647e-10	-1.28202
63229270	chr15:63229270:C:T	4.53246e-16	-2.09803	-3.12094e-10	6.89732e-05	-1.84735	-3.12094e-10	6.90647e-05	-1.84736	-3.12094e-10
63229574	chr15:63229574:G:C	1.32097e-15	-3.33647e-10	-1.02835	0.000131575	-3.33647e-10	-1.20149	0.000131745	-3.33647e-10	-1.20153
63229687	chr15:63229687:A:G	2.98808e-15	-3.33647e-10	-0.212081	0.000246905	-3.33647e-10	-0.572065	0.000247229	-3.33647e-10	-0.572084
63229773	chr15:63229773:G:T	3.3591e-16	-2.04401	-0.35361	3.30561e-05	-2.02868	-0.55418	3.3099e-05	-2.02867	-0.554223
63230397	chr15:63230397:G:T	1.43134e-15	-0.9481	-3.12094e-10	0.000556579	0.240739	-3.12094e-10	0.000557395	0.240876	-3.12094e-10
63230428	chr15:63230428:G:A	5.36713e-16	-2.08014	0.15114	0.000157525	-1.39058	0.369098	0.000157802	-1.39053	0.369474
63230483	chr15:63230483:G:A	1.1221e-15	-3.33647e-10	-1.19151	0.000160874	-3.33647e-10	-1.00045	0.000161093	-3.33647e-10	-1.00042
63230492	chr15:63230492:C:G	1.77026e-16	-1.78432	-1.25385	1.77393e-05	-2.01783	-1.18746	1.77618e-05	-2.01782	-1.18753
63230994	chr15:63230994:A:G	1.15858e-15	-3.33647e-10	-1.15952	0.00012535	-3.33647e-10	-1.24996	0.000125521	-3.33647e-10	-1.24992
63231387	chr15:63231387:T:A	1.99636e-16	-2.01418	-0.903787	2.05935e-05	-2.10095	-0.95515	2.0616e-05	-2.10094	-0.955384
63231498	chr15:63231498:TTG:T	1.01392e-15	-3.33647e-10	-1.29289	0.000126787	-3.33647e-10	-1.23856	0.000126951	-3.33647e-10	-1.2386
63231572	chr15:63231572:C:T	1.0469e-15	-3.33647e-10	-1.26088	0.000120486	-3.33647e-10	-1.28953	0.000120644	-3.33647e-10	-1.28955
63232375	chr15:63232375:A:G	2.85653e-15	-3.33647e-10	-0.257104	0.000405924	-3.33647e-10	-0.0749054	0.000406827	-3.33647e-10	-0.0740118
63232613	chr15:63232613:G:A	6.68929e-16	-1.70879	-3.12094e-10	5.99583e-05	-1.98742	-3.12094e-10	6.00381e-05	-1.98742	-3.12094e-10
63232846	chr15:63232846:AC:A	2.97022e-16	-2.07434	-0.44632	6.84741e-05	-1.26194	-0.592676	6.8547e-05	-1.2619	-0.592983
63232937	chr15:63232937:TTATAAA:T	2.22476e-16	-2.02246	-0.787193	2.29758e-05	-2.1009	-0.845727	2.30002e-05	-2.1009	-0.845997
63233050	chr15:63233050:G:A	2.91145e-16	-1.25294	-1.2877	1.49435e-05	-2.08065	-1.29614	1.49644e-05	-2.08065	-1.29608
63233164	chr15:63233164:A:G	2.78899e-15	-3.33647e-10	-0.281032	0.000366455	-3.33647e-10	-0.177195	0.000367275	-3.33647e-10	-0.176288
63233753	chr15:63233753:A:C	3.66475e-16	-2.07331	-0.237228	0.000101178	-1.07731	-0.386879	0.000101279	-1.07725	-0.387273
63233769	chr15:63233769:C:T	1.05689e-15	-3.33647e-10	-1.25138	0.000133677	-3.33647e-10	-1.18564	0.000133889	-3.33647e-10	-1.18539
63234963	chr15:63234963:A:G	6.93104e-16	-1.64786	-0.0254315	5.3366e-05	-2.03619	-0.0677085	5.34776e-05	-2.03619	-0.0669424
63235375	chr15:63235375:T:C	1.24009e-15	-1.09153	-3.12094e-10	7.62758e-05	-1.74671	-3.12094e-10	7.63775e-05	-1.74671	-3.12094e-10
63235415	chr15:63235415:G:T	7.39657e-15	-3.33647e-10	0.694304	0.00125241	-3.33647e-10	1.05176	0.00125539	-3.33647e-10	1.0528
63235548	chr15:63235548:C:T	4.52738e-16	-2.09915	-3.12094e-10	5.8834e-05	-2.00635	-3.12094e-10	5.89118e-05	-2.00636	-3.12094e-10
63236055	chr15:63236055:T:A	1.00695e-15	-3.33647e-10	-1.29979	0.000124459	-3.33647e-10	-1.25709	0.000124625	-3.33647e-10	-1.25709
63236102	chr15:63236102:A:G	4.5192e-16	-2.10096	-3.12094e-10	8.36771e-05	-1.65411	-3.12094e-10	8.37883e-05	-1.65411	-3.12094e-10
63236233	chr15:63236233:A:G	6.53328e-15	-3.33647e-10	0.570196	0.0010918	-3.33647e-10	0.914511	0.00109436	-3.33647e-10	0.915529
63236452	chr15:63236452:G:A	1.67993e-15	-3.33647e-10	-0.787963	0.000184986	-3.33647e-10	-0.860789	0.000185224	-3.33647e-10	-0.860833
63236725	chr15:63236725:C:T	2.61914e-16	-2.03268	-0.613775	2.55432e-05	-2.10095	-0.73975	2.5561e-05	-2.10095	-0.740382
63237201	chr15:63237201:A:G	1.3712e-16	-2.06846	-1.22514	6.8133e-05	-0.587223	-1.27239	6.82251e-05	-0.587115	-1.27247
63237564	chr15:63237564:A:G	1.30551e-16	-2.05443	-1.28827	7.52847e-05	-0.475062	-1.28473	7.53992e-05	-0.474945	-1.28466
63237781	chr15:63237781:C:T	3.04519e-16	-1.89661	-0.599122	3.46327e-05	-1.53838	-0.997894	3.4674e-05	-1.53834	-0.99807
63237944	chr15:63237944:C:T	1.02943e-15	-3.33647e-10	-1.2777	0.000131421	-3.33647e-10	-1.20266	0.000131599	-3.33647e-10	-1.20264
63238161	chr15:63238161:G:A	1.1466e-15	-3.33647e-10	-1.16991	0.000166441	-3.33647e-10	-0.966431	0.000166667	-3.33647e-10	-0.9664
63238283	chr15:63238283:T:C	1.07091e-15	-3.33647e-10	-1.2382	0.000122826	-3.33647e-10	-1.2703	0.00012296	-3.33647e-10	-1.27054
63238293	chr15:63238293:G:A	2.59797e-16	-2.03242	-0.622148	2.53196e-05	-2.10094	-0.748547	2.53373e-05	-2.10094	-0.749176
63238348	chr15:63238348:C:T	1.3183e-15	-1.03037	-3.12094e-10	0.000442349	0.011028	-3.12094e-10	0.000442996	0.011162	-3.12094e-10
63238766	chr15:63238766:A:C	2.33177e-15	-1.71147	1.25139	0.000175351	-1.98508	1.0708	0.000175676	-1.98508	1.07133
63239716	chr15:63239716:A:G	1.99772e-16	-2.01862	-0.898674	2.06946e-05	-2.10099	-0.950202	2.07172e-05	-2.10099	-0.950442
63239776	chr15:63239776:G:A	5.7902e-16	-1.6653	-0.187832	0.000121791	-1.0426	-0.236158	0.00012187	-1.04254	-0.236911
63240120	chr15:63240120:G:A	6.2403e-16	-1.77827	-3.12094e-10	5.66812e-05	-2.04363	-3.12094e-10	5.6756e-05	-2.04364	-3.12094e-10
63240376	chr15:63240376:G:A	1.62737e-15	-3.33647e-10	-0.819746	0.000227494	-3.33647e-10	-0.653945	0.000227766	-3.33647e-10	-0.65408
63240896	chr15:63240896:G:T	1.81637e-15	-3.33647e-10	-0.709873	0.000176299	-3.33647e-10	-0.908888	0.000176534	-3.33647e-10	-0.908883
63240979	chr15:63240979:C:T	1.00273e-15	-1.9553	0.651321	0.000159486	-1.86322	0.854108	0.000159836	-1.8632	0.854947
63241080	chr15:63241080:C:T	1.27283e-15	-1.06547	-3.12094e-10	0.000138122	-1.15294	-3.12094e-10	0.000138312	-1.15289	-3.12094e-10
63241943	chr15:63241943:G:T	1.06572e-15	-3.33647e-10	-1.24306	0.000121703	-3.33647e-10	-1.27949	0.000121861	-3.33647e-10	-1.27952
63241982	chr15:63241982:T:C	4.25677e-16	-2.06334	-0.0974419	0.000109222	-1.13237	-0.255319	0.000109327	-1.13231	-0.255742
63242058	chr15:63242058:C:T	1.05727e-15	-3.33647e-10	-1.25102	0.000121137	-3.33647e-10	-1.28415	0.000121295	-3.33647e-10	-1.28417
63242445	chr15:63242445:C:T	1.07384e-15	-3.33647e-10	-1.23547	0.000122244	-3.33647e-10	-1.27505	0.000122403	-3.33647e-10	-1.27508
63242485	chr15:63242485:T:C	1.04395e-15	-3.33647e-10	-1.2637	0.000120131	-3.33647e-10	-1.29249	0.000120292	-3.33647e-10	-1.29248
63242651	chr15:63242651:C:T	2.71004e-16	-1.8449	-0.767437	2.89036e-05	-1.60925	-1.10786	2.89392e-05	-1.60921	-1.10799
63243109	chr15:63243109:AC:A	1.0464e-15	-3.33647e-10	-1.26136	0.000119488	-3.33647e-10	-1.29786	0.000119646	-3.33647e-10	-1.29786
63243706	chr15:63243706:G:C	1.15554e-15	-3.33647e-10	-1.16215	0.000123016	-3.33647e-10	-1.26876	0.000123179	-3.33647e-10	-1.26876
63244031	chr15:63244031:C:A	1.13212e-15	-0.980574	-0.202043	3.79324e-05	-1.65322	-0.792041	3.80188e-05	-1.65322	-0.791097
63244076	chr15:63244076:T:A	3.48389e-16	-1.19545	-1.16569	1.46951e-05	-2.09693	-1.29662	1.47143e-05	-2.09693	-1.29665
63245801	chr15:63245801:A:G	1.30146e-15	-3.33647e-10	-1.04323	0.000185399	-3.33647e-10	-0.858562	0.00018566	-3.33647e-10	-0.858484
63245895	chr15:63245895:A:G	1.11631e-15	-3.33647e-10	-1.19668	0.000126156	-3.33647e-10	-1.24355	0.000126319	-3.33647e-10	-1.24359
63246226	chr15:63246226:G:A	1.46131e-15	-3.33647e-10	-0.927377	0.00017718	-3.33647e-10	-0.903904	0.000177426	-3.33647e-10	-0.903846
63246246	chr15:63246246:T:G	1.36869e-16	-2.0075	-1.28794	1.69298e-05	-1.95895	-1.29304	1.69527e-05	-1.95894	-1.29303
63246361	chr15:63246361:T:C	7.03738e-16	-1.27012	-0.387944	0.000178903	-0.468278	-0.425947	0.000179036	-0.468195	-0.426619
63246449	chr15:63246449:A:G	1.1243e-15	-3.33647e-10	-1.18955	0.000126929	-3.33647e-10	-1.23744	0.000127093	-3.33647e-10	-1.23748
63246526	chr15:63246526:A:G	2.82753e-16	-1.30249	-1.2674	1.47293e-05	-2.09274	-1.29849	1.47487e-05	-2.09274	-1.2985
63246704	chr15:63246704:A:G	1.71865e-15	-3.33647e-10	-0.765171	0.000215121	-3.33647e-10	-0.709872	0.000215389	-3.33647e-10	-0.709951
63247423	chr15:63247423:C:T	3.71683e-16	-1.85967	-0.436759	3.68612e-05	-1.58943	-0.884479	3.69045e-05	-1.58939	-0.884672
63247483	chr15:63247483:C:T	1.063e-15	-3.33647e-10	-1.24562	0.000122245	-3.33647e-10	-1.27504	0.000122382	-3.33647e-10	-1.27525
63248008	chr15:63248008:C:G	1.05801e-15	-3.33647e-10	-1.25032	0.000119938	-3.33647e-10	-1.2941	0.000120096	-3.33647e-10	-1.29411
63248179	chr15:63248179:A:G	1.00733e-15	-3.33647e-10	-1.2994	0.000121368	-3.33647e-10	-1.28224	0.000121531	-3.33647e-10	-1.28223
63248183	chr15:63248183:C:A	1.1448e-15	-3.33647e-10	-1.17148	0.000122507	-3.33647e-10	-1.2729	0.000122667	-3.33647e-10	-1.27293
63248373	chr15:63248373:G:A	1.42964e-16	-2.10054	-1.15133	5.11302e-05	-1.01558	-1.13112	5.12e-05	-1.01554	-1.13112
63248629	chr15:63248629:A:C	1.30018e-15	-3.33647e-10	-1.04421	0.00014493	-3.33647e-10	-1.10482	0.00014511	-3.33647e-10	-1.10491
63248713	chr15:63248713:A:G	4.62389e-16	-2.07806	-3.12094e-10	6.31141e-05	-1.93613	-3.12094e-10	6.31977e-05	-1.93613	-3.12094e-10
63248812	chr15:63248812:A:C	1.66069e-15	-3.33647e-10	-0.799479	0.000183482	-3.33647e-10	-0.868956	0.000183717	-3.33647e-10	-0.869
63248972	chr15:63248972:A:G	1.39851e-16	-2.04774	-1.22615	7.77091e-05	-0.436241	-1.29186	7.7818e-05	-0.436122	-1.2919
63249247	chr15:63249247:A:C	4.27463e-16	-2.05426	-0.102336	0.000104144	-1.17548	-0.259824	0.000104244	-1.17541	-0.260246
63249563	chr15:63249563:A:G	1.0067e-15	-3.33647e-10	-1.30003	0.000120938	-3.33647e-10	-1.28579	0.000121102	-3.33647e-10	-1.28576
63250085	chr15:63250085:G:A	3.11077e-16	-1.30465	-1.16977	2.12966e-05	-1.72794	-1.29458	2.13268e-05	-1.72794	-1.2945
63250093	chr15:63250093:G:A	8.00663e-16	-1.52903	-3.12094e-10	5.4652e-05	-2.08009	-3.12094e-10	5.47245e-05	-2.08009	-3.12094e-10
63250122	chr15:63250122:A:G	7.80834e-16	-1.96625	0.412145	9.83293e-05	-2.01968	0.526934	9.85345e-05	-2.0197	0.527707
63250338	chr15:63250338:A:G	1.00936e-15	-3.33647e-10	-1.2974	0.000120052	-3.33647e-10	-1.29315	0.000120213	-3.33647e-10	-1.29313
63250454	chr15:63250454:T:C	1.02292e-15	-3.33647e-10	-1.28405	0.000129585	-3.33647e-10	-1.21674	0.000129759	-3.33647e-10	-1.21672
63250610	chr15:63250610:A:C	1.02117e-15	-3.33647e-10	-1.28576	0.000119263	-3.33647e-10	-1.29974	0.000119422	-3.33647e-10	-1.29973
63250719	chr15:63250719:C:T	1.11199e-15	-3.33647e-10	-1.20056	0.000122558	-3.33647e-10	-1.27249	0.000122719	-3.33647e-10	-1.2725
63251080	chr15:63251080:A:C	1.49525e-15	-3.33647e-10	-0.904417	0.000200513	-3.33647e-10	-0.780194	0.000200757	-3.33647e-10	-0.780302
63251349	chr15:63251349:C:T	1.00692e-15	-3.33647e-10	-1.29982	0.000121439	-3.33647e-10	-1.28166	0.000121605	-3.33647e-10	-1.28162
63251907	chr15:63251907:G:A	1.70853e-16	-1.95943	-1.11423	2.61652e-05	-1.72276	-1.09388	2.62008e-05	-1.72274	-1.09387
63252328	chr15:63252328:C:T	1.06826e-15	-3.33647e-10	-1.24068	0.000140499	-3.33647e-10	-1.13587	0.000140691	-3.33647e-10	-1.13584
63252472	chr15:63252472:G:A	1.16176e-15	-3.33647e-10	-1.15677	0.000120647	-3.33647e-10	-1.2882	0.000120806	-3.33647e-10	-1.28822
63252480	chr15:63252480:C:T	1.27541e-15	-3.33647e-10	-1.06344	0.000129809	-3.33647e-10	-1.21501	0.000129981	-3.33647e-10	-1.21501
63252839	chr15:63252839:C:T	1.04532e-15	-3.33647e-10	-1.26239	0.0001199	-3.33647e-10	-1.29442	0.000120057	-3.33647e-10	-1.29443
63252957	chr15:63252957:G:A	2.86593e-16	-1.81931	-0.737097	2.49587e-05	-2.03492	-0.828927	2.49862e-05	-2.03491	-0.829163
63253097	chr15:63253097:T:C	7.49521e-16	-1.59503	-3.12094e-10	5.35787e-05	-2.09992	-3.12094e-10	5.36498e-05	-2.09992	-3.12094e-10
63253133	chr15:63253133:G:A	4.59802e-16	-2.08367	-3.12094e-10	0.000113086	-1.35292	-3.12094e-10	0.000113236	-1.35292	-3.12094e-10
63253153	chr15:63253153:T:C	2.66965e-16	-1.85289	-0.774463	2.37175e-05	-2.04975	-0.865109	2.37437e-05	-2.04974	-0.865339
63253564	chr15:63253564:C:G	2.10555e-15	-3.33647e-10	-0.562136	0.000287413	-3.33647e-10	-0.420152	0.000287802	-3.33647e-10	-0.420127
63253884	chr15:63253884:A:G	6.03204e-16	-1.47586	-0.336355	0.000137893	-0.771571	-0.38302	0.000137991	-0.771497	-0.383712
63254215	chr15:63254215:A:C	6.04233e-16	-1.48149	-0.329021	5.34563e-05	-1.66121	-0.440999	5.3567e-05	-1.6612	-0.440269
63254836	chr15:63254836:C:T	1.82386e-15	-0.705759	-3.12094e-10	0.000209403	-0.736811	-3.12094e-10	0.000209684	-0.736799	-3.12094e-10
63255018	chr15:63255018:G:A	2.72223e-16	-1.89366	-0.714189	2.46761e-05	-2.06746	-0.807776	2.4703e-05	-2.06745	-0.808018
63255115	chr15:63255115:G:A	4.52103e-16	-2.10056	-3.12094e-10	5.96258e-05	-1.99298	-3.12094e-10	5.97046e-05	-1.99299	-3.12094e-10
63255239	chr15:63255239:A:G	1.14992e-15	-3.33647e-10	-1.16702	0.000123591	-3.33647e-10	-1.2641	0.000123753	-3.33647e-10	-1.26411
63255322	chr15:63255322:G:A	1.86516e-15	-3.33647e-10	-0.683363	0.000168716	-3.33647e-10	-0.952852	0.000168975	-3.33647e-10	-0.95265
63255812	chr15:63255812:G:A	2.69318e-16	-2.06094	-0.557635	4.21866e-05	-2.04483	-0.294135	4.2263e-05	-2.04484	-0.293648
63255890	chr15:63255890:G:C	1.09699e-15	-1.21415	-3.12094e-10	0.000358815	-0.198264	-3.12094e-10	0.000359335	-0.198143	-3.12094e-10
63256297	chr15:63256297:G:A	1.00784e-15	-3.33647e-10	-1.29891	0.000120582	-3.33647e-10	-1.28874	0.000120745	-3.33647e-10	-1.28872
63256588	chr15:63256588:G:A	1.49515e-16	-1.93136	-1.27571	1.6952e-05	-1.95071	-1.29998	1.69748e-05	-1.95069	-1.29998
63256865	chr15:63256865:C:T	1.49834e-16	-1.91507	-1.28987	1.67694e-05	-1.96363	-1.29789	1.67924e-05	-1.96361	-1.29786
63257154	chr15:63257154:T:C	1.11872e-15	-3.33647e-10	-1.19453	0.000123144	-3.33647e-10	-1.26771	0.000123306	-3.33647e-10	-1.26773
63257922	chr15:63257922:G:A	1.91453e-15	-3.33647e-10	-0.657239	0.000414986	-3.33647e-10	-0.0528248	0.000415465	-3.33647e-10	-0.0529999
63258158	chr15:63258158:A:G	4.84316e-16	-1.29869	-0.733044	3.46035e-05	-1.76981	-0.767308	3.46716e-05	-1.7698	-0.766679
63258786	chr15:63258786:A:G	9.1072e-15	-3.33647e-10	0.902353	0.00119657	-3.33647e-10	1.00614	0.00119842	-3.33647e-10	1.00636
63258843	chr15:63258843:G:A	4.6034e-16	-2.0825	-3.12094e-10	5.56372e-05	-2.06222	-3.12094e-10	5.5711e-05	-2.06222	-3.12094e-10
63259609	chr15:63259609:T:C	4.00077e-16	-2.07411	-0.148704	0.000111151	-1.05911	-0.311072	0.00011126	-1.05905	-0.311483
63259742	chr15:63259742:G:T	1.54059e-15	-3.33647e-10	-0.874545	0.000144599	-3.33647e-10	-1.10711	0.000144785	-3.33647e-10	-1.10715
63259992	chr15:63259992:G:A	1.18351e-15	-3.33647e-10	-1.13823	0.000127035	-3.33647e-10	-1.23661	0.000127201	-3.33647e-10	-1.23663
63260693	chr15:63260693:AT:A	1.45364e-15	-3.33647e-10	-0.932642	0.000156256	-3.33647e-10	-1.02958	0.000156501	-3.33647e-10	-1.02934
63261140	chr15:63261140:A:T	1.31481e-15	-3.33647e-10	-1.03302	0.000143981	-3.33647e-10	-1.11139	0.000144203	-3.33647e-10	-1.11117
63261795	chr15:63261795:T:C	1.88407e-16	-1.88807	-1.0878	2.17769e-05	-1.93493	-1.06529	2.18179e-05	-1.93494	-1.06473
63261929	chr15:63261929:G:C	1.04738e-15	-3.33647e-10	-1.26042	0.000119791	-3.33647e-10	-1.29533	0.000119951	-3.33647e-10	-1.29532
63262317	chr15:63262317:GATGA:G	1.05975e-15	-3.33647e-10	-1.24868	0.000138292	-3.33647e-10	-1.15171	0.00013848	-3.33647e-10	-1.15167
63262416	chr15:63262416:A:C	1.04174e-15	-3.33647e-10	-1.26582	0.000119264	-3.33647e-10	-1.29973	0.000119423	-3.33647e-10	-1.29973
63263165	chr15:63263165:G:A	6.79616e-16	-2.03055	0.337615	0.000117383	-2.06962	0.753992	0.000117642	-2.06963	0.754884
63263403	chr15:63263403:TGAATACACATTTCACTA:T	1.34574e-16	-2.02314	-1.28921	8.65556e-05	-0.33515	-1.28513	8.66865e-05	-0.335024	-1.28508
63263517	chr15:63263517:TA:T	1.88589e-15	-3.33647e-10	-0.672312	0.000281439	-3.33647e-10	-0.441154	0.000281932	-3.33647e-10	-0.440731
63263610	chr15:63263610:G:A	1.18419e-15	-3.33647e-10	-1.13765	0.000166165	-3.33647e-10	-0.968089	0.000166389	-3.33647e-10	-0.968069
63264263	chr15:63264263:G:T	4.08104e-16	-2.09881	-0.104138	7.09218e-05	-2.09387	0.274375	7.10675e-05	-2.09386	0.275094
63265279	chr15:63265279:T:C	1.10121e-15	-3.33647e-10	-1.2103	0.000132655	-3.33647e-10	-1.19332	0.000132835	-3.33647e-10	-1.19329
63266100	chr15:63266100:G:A	1.51745e-16	-2.10002	-1.09224	5.24479e-05	-1.02038	-1.10087	5.25127e-05	-1.02029	-1.10106
63267410	chr15:63267410:T:A	1.32067e-16	-2.03477	-1.29638	7.99502e-05	-0.418197	-1.28147	8.00716e-05	-0.418079	-1.2814
63267661	chr15:63267661:A:G	3.69502e-15	-3.33647e-10	0.00027215	0.000339438	-3.33647e-10	-0.253779	0.000339372	-3.33647e-10	-0.255302
63267870	chr15:63267870:T:C	5.09333e-16	-1.98137	-3.12094e-10	8.97616e-05	-1.58391	-3.12094e-10	8.98844e-05	-1.58387	-3.12094e-10
63268104	chr15:63268104:A:G	1.04749e-15	-3.33647e-10	-1.26032	0.000119927	-3.33647e-10	-1.29419	0.000120084	-3.33647e-10	-1.2942
63269102	chr15:63269102:G:A	7.01092e-16	-1.99061	0.328781	0.000105613	-2.04815	0.626865	0.000105846	-2.04817	0.627753
63269585	chr15:63269585:T:G	2.02228e-15	-3.33647e-10	-0.602488	0.000343223	-3.33647e-10	-0.24269	0.000343716	-3.33647e-10	-0.242582
63270007	chr15:63270007:A:G	1.84733e-15	-3.33647e-10	-0.69297	0.000255332	-3.33647e-10	-0.538505	0.00025577	-3.33647e-10	-0.538121
63270591	chr15:63270591:T:G	1.38834e-16	-2.07364	-1.20755	3.18368e-05	-1.32075	-1.2997	3.18817e-05	-1.32068	-1.29969
63270787	chr15:63270787:T:C	1.74553e-16	-1.86537	-1.18686	4.1495e-05	-1.12087	-1.23463	4.15491e-05	-1.12089	-1.23463
63270836	chr15:63270836:T:C	1.12207e-15	-3.33647e-10	-1.19154	0.00012392	-3.33647e-10	-1.26144	0.000124082	-3.33647e-10	-1.26146
63271104	chr15:63271104:G:A	5.77488e-16	-0.711384	-1.1444	1.83544e-05	-1.87844	-1.29276	1.83807e-05	-1.87844	-1.29266
63271899	chr15:63271899:C:T	6.39868e-16	-1.75321	-3.12094e-10	6.35838e-05	-1.92871	-3.12094e-10	6.36683e-05	-1.92871	-3.12094e-10
63272015	chr15:63272015:C:T	1.8035e-15	-3.33647e-10	-0.716982	0.000201066	-3.33647e-10	-0.777436	0.000201356	-3.33647e-10	-0.777324
63272052	chr15:63272052:C:T	1.08441e-15	-3.33647e-10	-1.22568	0.000123506	-3.33647e-10	-1.26478	0.000123666	-3.33647e-10	-1.26482
63272059	chr15:63272059:G:A	1.21771e-15	-3.33647e-10	-1.10974	0.000134129	-3.33647e-10	-1.18227	0.000134306	-3.33647e-10	-1.18228
63272454	chr15:63272454:G:A	2.64115e-15	-3.33647e-10	-0.335498	0.000364047	-3.33647e-10	-0.183789	0.000364533	-3.33647e-10	-0.183781
63272833	chr15:63272833:A:G	1.5294e-15	-3.33647e-10	-0.881834	0.000215882	-3.33647e-10	-0.706337	0.000216185	-3.33647e-10	-0.706265
63273152	chr15:63273152:T:C	1.19862e-15	-3.33647e-10	-1.12555	0.000132672	-3.33647e-10	-1.19319	0.000132846	-3.33647e-10	-1.19321
63273445	chr15:63273445:T:A	5.74875e-16	-1.86032	-3.12094e-10	6.65339e-05	-1.88336	-3.12094e-10	6.66219e-05	-1.88337	-3.12094e-10
63273882	chr15:63273882:T:C	1.1068e-15	-3.33647e-10	-1.20524	0.000125479	-3.33647e-10	-1.24893	0.00012564	-3.33647e-10	-1.24898
63274503	chr15:63274503:A:C	4.2224e-16	-0.941485	-1.22741	1.9434e-05	-1.8248	-1.28924	1.94608e-05	-1.8248	-1.2892
63274576	chr15:63274576:C:T	1.22791e-15	-3.33647e-10	-1.1014	0.000139408	-3.33647e-10	-1.14367	0.000139587	-3.33647e-10	-1.14371
63274757	chr15:63274757:GAGA:G	1.05979e-15	-3.33647e-10	-1.24864	0.000130803	-3.33647e-10	-1.20738	0.000130975	-3.33647e-10	-1.20739
63275039	chr15:63275039:A:T	1.73831e-16	-1.97266	-1.08372	1.82214e-05	-2.01568	-1.16279	1.82423e-05	-2.01567	-1.16298
63275378	chr15:63275378:A:G	1.77425e-16	-1.89296	-1.14296	4.08777e-05	-1.17693	-1.19355	4.09315e-05	-1.17696	-1.19354
63276267	chr15:63276267:T:C	1.01561e-15	-3.33647e-10	-1.29122	0.000120803	-3.33647e-10	-1.28691	0.00012097	-3.33647e-10	-1.28686
63276881	chr15:63276881:C:T	9.15419e-16	-2.09368	0.698591	0.00024077	-1.09493	0.4977	0.000240976	-1.09486	0.497162
63276928	chr15:63276928:C:T	5.14609e-16	-1.97106	-3.12094e-10	9.98706e-05	-1.47719	-3.12094e-10	0.000100007	-1.47716	-3.12094e-10
63276985	chr15:63276985:C:A	3.21096e-16	-1.14856	-1.29417	2.05594e-05	-1.82191	-1.23584	2.05847e-05	-1.82191	-1.23594
63277319	chr15:63277319:C:T	1.11319e-15	-3.33647e-10	-1.19948	0.000126076	-3.33647e-10	-1.24419	0.00012625	-3.33647e-10	-1.24414
63277518	chr15:63277518:C:T	6.51803e-16	-2.07171	0.336987	0.000147728	-1.24089	0.155186	0.000147862	-1.24083	0.154703
63277614	chr15:63277614:C:T	1.11787e-15	-3.33647e-10	-1.19529	0.000126445	-3.33647e-10	-1.24126	0.00012662	-3.33647e-10	-1.24121
63278141	chr15:63278141:T:A	2.69811e-16	-1.58063	-1.03612	2.76389e-05	-1.57371	-1.18814	2.76772e-05	-1.57367	-1.18812
63278922	chr15:63278922:T:C	1.67704e-16	-2.01383	-1.07844	7.98688e-05	-0.444065	-1.25662	7.99878e-05	-0.44394	-1.25658
63279010	chr15:63279010:C:T	2.18173e-16	-1.85327	-0.97591	2.21019e-05	-1.91825	-1.06716	2.21248e-05	-1.91825	-1.06745
63279035	chr15:63279035:C:T	1.67221e-16	-2.0256	-1.06955	8.47407e-05	-0.388835	-1.25264	8.48673e-05	-0.388709	-1.2526
63279610	chr15:63279610:G:A	1.28803e-16	-2.07424	-1.28194	3.2915e-05	-1.30851	-1.27863	3.29618e-05	-1.30843	-1.27862
63279621	chr15:63279621:C:T	2.25351e-15	-1.68498	1.19076	0.000109919	-1.92875	0.547427	0.000110165	-1.92875	0.548336
63279701	chr15:63279701:A:G	1.32037e-15	-3.33647e-10	-1.0288	0.000173675	-3.33647e-10	-0.923884	0.00017389	-3.33647e-10	-0.923976
63279764	chr15:63279764:A:G	1.56063e-16	-2.07955	-1.08466	0.000114451	-0.645701	-0.695223	0.000114668	-0.645589	-0.69477
63279998	chr15:63279998:A:T	4.95699e-16	-2.0085	-3.12094e-10	5.3663e-05	-2.09835	-3.12094e-10	5.37343e-05	-2.09835	-3.12094e-10
63280451	chr15:63280451:G:A	4.96209e-16	-2.00747	-3.12094e-10	6.08965e-05	-1.9719	-3.12094e-10	6.09784e-05	-1.97188	-3.12094e-10
63280482	chr15:63280482:CTT:C	6.25563e-16	-2.0903	0.314481	0.000159489	-1.14901	0.139916	0.000159635	-1.14895	0.139437
63280672	chr15:63280672:C:A	1.5782e-15	-0.850428	-3.12094e-10	9.58939e-05	-1.51783	-3.12094e-10	9.60221e-05	-1.51782	-3.12094e-10
63280725	chr15:63280725:C:T	1.80272e-15	-3.33647e-10	-0.717418	0.000223096	-3.33647e-10	-0.673466	0.000223412	-3.33647e-10	-0.673381
63281359	chr15:63281359:T:TCAGCGCCTGGTTTTTGC	1.27817e-15	-3.33647e-10	-1.06129	0.000129065	-3.33647e-10	-1.22076	0.000129232	-3.33647e-10	-1.22079
63281624	chr15:63281624:C:T	1.99349e-16	-1.62872	-1.29069	2.39199e-05	-1.60733	-1.29903	2.39525e-05	-1.60728	-1.29905
63281903	chr15:63281903:A:G	1.10003e-15	-3.33647e-10	-1.21138	0.000125001	-3.33647e-10	-1.25275	0.000125174	-3.33647e-10	-1.2527
63282051	chr15:63282051:A:G	1.16566e-15	-3.33647e-10	-1.15342	0.000133032	-3.33647e-10	-1.19048	0.000133203	-3.33647e-10	-1.19052
63282373	chr15:63282373:T:C	2.20827e-16	-2.05538	-0.761714	0.000118579	-0.138684	-1.16681	0.000118743	-0.138527	-1.16691
63282442	chr15:63282442:G:A	1.63304e-16	-2.08461	-1.03424	0.00013797	0.105308	-1.25934	0.00013817	0.10547	-1.25938
63282890	chr15:63282890:G:A	1.38817e-15	-3.33647e-10	-0.978727	0.000169917	-3.33647e-10	-0.945759	0.000170153	-3.33647e-10	-0.945699
63283184	chr15:63283184:A:G	4.60777e-15	-3.33647e-10	0.221031	0.000364204	-3.33647e-10	-0.183357	0.000364704	-3.33647e-10	-0.183312
63283731	chr15:63283731:T:C	1.08563e-15	-3.33647e-10	-1.22455	0.000122182	-3.33647e-10	-1.27556	0.000122349	-3.33647e-10	-1.27552
63283789	chr15:63283789:AC:A	1.02447e-15	-3.33647e-10	-1.28254	0.000119534	-3.33647e-10	-1.29747	0.000119692	-3.33647e-10	-1.29748
63284375	chr15:63284375:G:A	1.17328e-15	-3.33647e-10	-1.14691	0.000131033	-3.33647e-10	-1.20562	0.000131206	-3.33647e-10	-1.20563
63284559	chr15:63284559:T:A	1.03784e-15	-3.33647e-10	-1.26957	0.000121953	-3.33647e-10	-1.27744	0.000122106	-3.33647e-10	-1.27751
63285425	chr15:63285425:T:C	5.98097e-16	-2.08968	0.268968	0.000152809	-1.15641	0.10453	0.000152951	-1.15635	0.104066
63285435	chr15:63285435:T:A	1.50875e-15	-3.33647e-10	-0.895434	0.000227159	-3.33647e-10	-0.655419	0.000227471	-3.33647e-10	-0.655375
63285750	chr15:63285750:G:T	6.15095e-16	-2.07734	0.284649	0.000140093	-1.25687	0.118105	0.000140222	-1.25681	0.117637
63286369	chr15:63286369:A:G	8.38338e-16	-1.48305	-3.12094e-10	0.000222023	-0.678288	-3.12094e-10	0.000222342	-0.678183	-3.12094e-10
63287182	chr15:63287182:C:T	1.65286e-16	-2.09927	-1.00752	9.4195e-05	-0.958699	-0.577005	9.43762e-05	-0.958599	-0.576511
63287208	chr15:63287208:G:A	1.20465e-15	-3.33647e-10	-1.12052	0.000152648	-3.33647e-10	-1.05294	0.000152847	-3.33647e-10	-1.05296
63287581	chr15:63287581:T:C	6.04851e-16	-2.09722	0.28773	0.000168136	-1.07738	0.121083	0.000168292	-1.07731	0.120614
63287956	chr15:63287956:T:C	3.93481e-16	-0.979791	-1.25964	1.79767e-05	-1.89312	-1.29888	1.80005e-05	-1.89311	-1.29889
63288361	chr15:63288361:AT:A	2.67183e-15	-3.33647e-10	-0.323948	0.000376338	-3.33647e-10	-0.150584	0.000376837	-3.33647e-10	-0.150585
63288397	chr15:63288397:T:C	4.39604e-16	-0.857778	-1.27082	1.72519e-05	-1.93725	-1.2959	1.72745e-05	-1.93724	-1.29592
63289421	chr15:63289421:T:C	1.80837e-16	-1.91936	-1.09751	4.06252e-05	-1.22279	-1.1539	4.06787e-05	-1.22281	-1.15389
63289896	chr15:63289896:C:T	2.0368e-16	-1.79452	-1.10339	2.12425e-05	-1.86374	-1.16133	2.12666e-05	-1.86373	-1.16153
63289958	chr15:63289958:G:A	1.03237e-15	-3.33647e-10	-1.27486	0.000119868	-3.33647e-10	-1.29468	0.000120026	-3.33647e-10	-1.29469
63290194	chr15:63290194:A:G	1.03628e-15	-3.33647e-10	-1.27107	0.000120136	-3.33647e-10	-1.29245	0.000120293	-3.33647e-10	-1.29247
63290461	chr15:63290461:A:T	1.04783e-15	-3.33647e-10	-1.25999	0.000120874	-3.33647e-10	-1.28633	0.000121031	-3.33647e-10	-1.28635
63290586	chr15:63290586:G:A	1.2615e-16	-2.09022	-1.28678	3.56223e-05	-1.23635	-1.27175	3.56729e-05	-1.23627	-1.27174
63291008	chr15:63291008:G:A	5.09561e-16	-1.98092	-3.12094e-10	9.78032e-05	-1.49811	-3.12094e-10	9.79367e-05	-1.49808	-3.12094e-10
63291456	chr15:63291456:A:G	1.20139e-15	-3.33647e-10	-1.12324	0.000142815	-3.33647e-10	-1.11952	0.000143007	-3.33647e-10	-1.11951
63291510	chr15:63291510:T:C	1.20811e-15	-3.33647e-10	-1.11766	0.00012839	-3.33647e-10	-1.226	0.000128555	-3.33647e-10	-1.22604
63291706	chr15:63291706:G:A	1.01292e-15	-3.33647e-10	-1.29387	0.000120741	-3.33647e-10	-1.28743	0.000120908	-3.33647e-10	-1.28737
63291953	chr15:63291953:C:T	2.17661e-15	-3.33647e-10	-0.528943	0.000177252	-3.33647e-10	-0.903499	0.000177473	-3.33647e-10	-0.903578
63292572	chr15:63292572:GGA:G	6.85725e-16	-1.68399	-3.12094e-10	7.41489e-05	-1.775	-3.12094e-10	7.42525e-05	-1.77493	-3.12094e-10
63292929	chr15:63292929:C:T	5.54823e-16	-2.08148	0.18566	0.000132875	-1.21659	0.024925	0.000133	-1.21652	0.0244716
63293003	chr15:63293003:G:A	1.01313e-15	-3.33647e-10	-1.29367	0.000120919	-3.33647e-10	-1.28595	0.000121077	-3.33647e-10	-1.28597
63293031	chr15:63293031:C:G	1.29368e-15	-3.33647e-10	-1.04922	0.000156752	-3.33647e-10	-1.02641	0.000156966	-3.33647e-10	-1.02637
63293325	chr15:63293325:T:C	1.13524e-15	-3.33647e-10	-1.17987	0.000135422	-3.33647e-10	-1.17268	0.000135615	-3.33647e-10	-1.17258
63293501	chr15:63293501:T:C	1.02732e-15	-3.33647e-10	-1.27976	0.000122996	-3.33647e-10	-1.26892	0.00012317	-3.33647e-10	-1.26884
63293508	chr15:63293508:T:G	6.79784e-16	-2.0843	0.391605	0.000171524	-1.15003	0.213683	0.000171679	-1.14997	0.213194
63293657	chr15:63293657:G:A	1.01703e-15	-3.33647e-10	-1.28982	0.000121567	-3.33647e-10	-1.28061	0.000121736	-3.33647e-10	-1.28054
63293694	chr15:63293694:C:T	1.01101e-15	-3.33647e-10	-1.29576	0.000119329	-3.33647e-10	-1.29919	0.000119488	-3.33647e-10	-1.29918
63294018	chr15:63294018:A:G	3.92522e-15	-3.33647e-10	0.0607091	0.000538157	-3.33647e-10	0.207081	0.000538363	-3.33647e-10	0.206134
63294346	chr15:63294346:A:G	2.99261e-15	-3.33647e-10	-0.210568	0.000248677	-3.33647e-10	-0.564917	0.000249074	-3.33647e-10	-0.564649
63294711	chr15:63294711:G:A	1.24089e-15	-3.33647e-10	-1.09089	0.000127433	-3.33647e-10	-1.23348	0.000127599	-3.33647e-10	-1.2335
63295321	chr15:63295321:C:G	1.14879e-15	-3.33647e-10	-1.168	0.000136843	-3.33647e-10	-1.16224	0.000137038	-3.33647e-10	-1.16214
63295444	chr15:63295444:T:C	3.1478e-16	-1.29779	-1.1648	2.86397e-05	-1.49692	-1.22935	2.86785e-05	-1.49694	-1.22931
63295522	chr15:63295522:C:T	1.00904e-15	-3.33647e-10	-1.29771	0.000119994	-3.33647e-10	-1.29363	0.000120158	-3.33647e-10	-1.29359
63296097	chr15:63296097:G:A	1.45701e-15	-3.33647e-10	-0.930327	0.000172433	-3.33647e-10	-0.931063	0.000172693	-3.33647e-10	-0.930881
63296250	chr15:63296250:T:C	1.56196e-16	-2.1001	-1.06326	1.95379e-05	-1.93911	-1.16961	1.95672e-05	-1.93909	-1.16946
63296463	chr15:63296463:G:A	8.96332e-16	-0.180947	-1.23521	3.31632e-05	-1.31398	-1.26565	3.32034e-05	-1.31392	-1.26583
63296783	chr15:63296783:G:A	1.02042e-15	-3.33647e-10	-1.2865	0.0001215	-3.33647e-10	-1.28115	0.000121667	-3.33647e-10	-1.28111
63297485	chr15:63297485:G:A	2.79694e-15	-3.33647e-10	-0.278186	0.000244138	-3.33647e-10	-0.583338	0.000244428	-3.33647e-10	-0.58348
63297490	chr15:63297490:A:T	8.54458e-16	-1.464	-3.12094e-10	0.000277803	-0.454157	-3.12094e-10	0.000278201	-0.454054	-3.12094e-10
63297773	chr15:63297773:T:C	4.59719e-16	-0.931504	-1.15235	1.90937e-05	-1.87054	-1.26118	1.91209e-05	-1.87053	-1.26109
63298378	chr15:63298378:T:C	1.76166e-16	-2.08829	-0.954749	0.000119506	-0.805374	-0.492328	0.00011974	-0.805268	-0.491808
63298794	chr15:63298794:C:T	5.30535e-16	-2.10065	0.160067	0.000157747	-1.03119	0.0111112	0.000157901	-1.03112	0.0106878
63298840	chr15:63298840:TAATATA:T	1.20975e-15	-3.33647e-10	-1.1163	0.000137074	-3.33647e-10	-1.16055	0.000137245	-3.33647e-10	-1.16063
63299120	chr15:63299120:T:C	1.61598e-16	-2.08087	-1.04848	2.62307e-05	-1.8139	-1.00024	2.62616e-05	-1.81391	-1.00038
63299342	chr15:63299342:T:C	1.00753e-15	-3.33647e-10	-1.29922	0.000119228	-3.33647e-10	-1.30003	0.000119387	-3.33647e-10	-1.30003
63299379	chr15:63299379:A:G	1.26975e-16	-2.09587	-1.27461	4.28741e-05	-1.04797	-1.27483	4.29341e-05	-1.04789	-1.27484
63300002	chr15:63300002:T:A	6.14732e-16	-0.58087	-1.21241	1.74731e-05	-1.98987	-1.23053	1.74949e-05	-1.98986	-1.23064
63300273	chr15:63300273:G:T	5.40403e-16	-2.08517	0.163015	0.000216652	-0.711706	0.0089276	0.000216865	-0.711626	0.00850096
63300372	chr15:63300372:C:T	1.35296e-14	-3.33647e-10	1.29817	0.00103258	-3.33647e-10	0.858746	0.00103385	-3.33647e-10	0.85865
63300599	chr15:63300599:G:A	2.50954e-16	-1.79384	-0.895362	2.23167e-05	-1.77514	-1.2006	2.23462e-05	-1.77511	-1.20063
63301414	chr15:63301414:A:G	1.18318e-15	-3.33647e-10	-1.1385	0.000159994	-3.33647e-10	-1.00594	0.00016021	-3.33647e-10	-1.00591
63302032	chr15:63302032:C:T	1.28572e-16	-2.07354	-1.28444	2.94055e-05	-1.39986	-1.30003	2.94467e-05	-1.39979	-1.30003
63302265	chr15:63302265:C:T	2.44164e-16	-1.63996	-1.07666	2.18063e-05	-1.76636	-1.23251	2.18249e-05	-1.76635	-1.233
63302576	chr15:63302576:G:A	1.02238e-15	-3.33647e-10	-1.28458	0.000126778	-3.33647e-10	-1.23863	0.000126946	-3.33647e-10	-1.23864
63302675	chr15:63302675:T:G	1.32114e-15	-3.33647e-10	-1.02822	0.000153247	-3.33647e-10	-1.04902	0.000153371	-3.33647e-10	-1.04954
63302898	chr15:63302898:A:G	2.41251e-15	-3.33647e-10	-0.426047	0.000210515	-3.33647e-10	-0.731515	0.000210843	-3.33647e-10	-0.731284
63303345	chr15:63303345:TCA:T	1.38621e-16	-2.01137	-1.27135	1.74158e-05	-1.97198	-1.25172	1.74402e-05	-1.97199	-1.25163
63303373	chr15:63303373:T:C	1.42631e-16	-2.0924	-1.16181	6.75856e-05	-0.923189	-0.944488	6.77014e-05	-0.923086	-0.944206
63303452	chr15:63303452:A:G	3.30377e-16	-2.08897	-0.325265	3.60038e-05	-2.10098	-0.396465	3.60562e-05	-2.10098	-0.396338
63303679	chr15:63303679:T:C	1.99067e-15	-1.5603	0.94206	8.06563e-05	-2.04329	0.352418	8.08316e-05	-2.04329	0.353263
63303782	chr15:63303782:C:A	1.58286e-16	-2.00875	-1.14131	2.14867e-05	-1.9804	-1.03324	2.15172e-05	-1.9804	-1.03314
63304165	chr15:63304165:G:A	5.11443e-16	-1.97723	-3.12094e-10	5.57215e-05	-2.0607	-3.12094e-10	5.57955e-05	-2.06071	-3.12094e-10
63304559	chr15:63304559:C:T	8.04924e-16	-2.10099	0.577268	0.000102853	-2.07893	0.631156	0.000103005	-2.07892	0.631299
63304923	chr15:63304923:T:G	6.88842e-15	-3.33647e-10	0.62313	0.00055391	-3.33647e-10	0.235931	0.000554678	-3.33647e-10	0.23599
63305287	chr15:63305287:T:C	1.24786e-15	-3.33647e-10	-1.08528	0.000135132	-3.33647e-10	-1.17482	0.000135255	-3.33647e-10	-1.17524
63305440	chr15:63305440:C:T	3.64146e-16	-2.10063	-0.216288	6.04825e-05	-1.73199	-0.246728	6.05935e-05	-1.73199	-0.246223
63305474	chr15:63305474:A:G	1.06761e-15	-3.33647e-10	-1.24129	0.000121167	-3.33647e-10	-1.2839	0.00012133	-3.33647e-10	-1.28389
63306906	chr15:63306906:T:C	4.67927e-16	-2.06615	-3.12094e-10	5.48545e-05	-2.07639	-3.12094e-10	5.49272e-05	-2.07639	-3.12094e-10
63306996	chr15:63306996:T:C	1.0075e-15	-3.33647e-10	-1.29924	0.000124013	-3.33647e-10	-1.26069	0.000124177	-3.33647e-10	-1.26069
63307436	chr15:63307436:C:T	1.92274e-16	-1.66286	-1.29269	1.86032e-05	-1.85867	-1.29907	1.86277e-05	-1.85868	-1.29907
63307738	chr15:63307738:G:A	1.03876e-15	-3.33647e-10	-1.26868	0.000125361	-3.33647e-10	-1.24987	0.000125523	-3.33647e-10	-1.24991
63307789	chr15:63307789:C:T	1.34741e-16	-2.08931	-1.22181	1.79049e-05	-1.91986	-1.27613	1.79278e-05	-1.91984	-1.27621
63308229	chr15:63308229:G:T	2.63857e-15	-3.33647e-10	-0.336474	0.000416252	-3.33647e-10	-0.04978	0.000416859	-3.33647e-10	-0.04965
63308325	chr15:63308325:C:T	1.18813e-15	-2.09686	0.962534	0.000430953	-0.769268	0.754197	0.000431339	-0.769188	0.753684
63308404	chr15:63308404:G:A	3.19413e-16	-1.57427	-0.873717	2.75e-05	-1.70817	-1.05872	2.75297e-05	-1.70816	-1.05897
63308524	chr15:63308524:A:G	6.0643e-15	-3.33647e-10	0.495706	0.000482366	-3.33647e-10	0.0976321	0.000483036	-3.33647e-10	0.0976913
63308677	chr15:63308677:T:C	1.65485e-16	-1.94832	-1.15727	0.00011758	-0.37149	-0.942459	0.000117785	-0.371358	-0.942177
63308827	chr15:63308827:A:T	1.39132e-15	-2.09269	1.11623	0.000532272	-0.704621	0.900706	0.000532741	-0.704539	0.900175
63308884	chr15:63308884:T:C	2.18514e-15	-3.33647e-10	-0.525032	0.00035571	-3.33647e-10	-0.206953	0.000356009	-3.33647e-10	-0.207444
63309180	chr15:63309180:G:A	6.23886e-16	-2.09102	0.312519	0.000253988	-0.68162	0.137836	0.000254229	-0.681537	0.137372
63309589	chr15:63309589:T:A	1.2389e-16	-2.09826	-1.29681	1.59692e-05	-2.02791	-1.28249	1.599e-05	-2.0279	-1.28254
63309857	chr15:63309857:G:A	5.11455e-16	-2.07219	0.0949789	0.00042535	-0.436081	0.407924	0.000426226	-0.435923	0.408494
63310210	chr15:63310210:T:G	4.51985e-16	-2.10082	-3.12094e-10	0.000103933	-1.43732	-3.12094e-10	0.000104078	-1.43726	-3.12094e-10
63310466	chr15:63310466:A:G	2.11194e-15	-3.33647e-10	-0.559107	0.000343735	-3.33647e-10	-0.241199	0.00034404	-3.33647e-10	-0.24164
63311012	chr15:63311012:T:C	2.27226e-15	-3.33647e-10	-0.485936	0.00028174	-3.33647e-10	-0.440086	0.000282103	-3.33647e-10	-0.440128
63311026	chr15:63311026:C:A	1.41429e-15	-3.33647e-10	-0.960085	0.000193532	-3.33647e-10	-0.81563	0.00019378	-3.33647e-10	-0.815674
63311054	chr15:63311054:C:T	2.30005e-15	-3.33647e-10	-0.473782	0.000388399	-3.33647e-10	-0.119037	0.000388992	-3.33647e-10	-0.118839
63311287	chr15:63311287:G:T	3.14692e-16	-1.33116	-1.13171	2.56255e-05	-1.63054	-1.20694	2.56558e-05	-1.6305	-1.20712
63311416	chr15:63311416:C:T	2.0283e-16	-2.08197	-0.820128	6.45692e-05	-1.22853	-0.684798	6.46978e-05	-1.22848	-0.684195
63311422	chr15:63311422:G:A	1.24769e-16	-2.09557	-1.29244	1.59472e-05	-2.03791	-1.27388	1.59678e-05	-2.0379	-1.27393
63311499	chr15:63311499:G:T	1.71283e-15	-3.33647e-10	-0.768567	0.000263952	-3.33647e-10	-0.505305	0.000264191	-3.33647e-10	-0.505727
63311549	chr15:63311549:T:G	1.29038e-15	-3.33647e-10	-1.05177	0.000154292	-3.33647e-10	-1.04222	0.000154494	-3.33647e-10	-1.04225
63311603	chr15:63311603:C:T	1.45837e-15	0.358299	-1.28769	3.83248e-05	-1.13959	-1.29538	3.8376e-05	-1.13956	-1.2954
63311643	chr15:63311643:T:C	1.82668e-15	-3.33647e-10	-0.704212	0.000203664	-3.33647e-10	-0.764599	0.000203937	-3.33647e-10	-0.76459
63311657	chr15:63311657:C:T	2.70308e-15	-3.33647e-10	-0.312321	0.000467374	-3.33647e-10	0.0660593	0.000468094	-3.33647e-10	0.0662706
63311824	chr15:63311824:C:T	1.13465e-15	-3.33647e-10	-1.18039	0.000123212	-3.33647e-10	-1.26716	0.000123373	-3.33647e-10	-1.26719
63311888	chr15:63311888:C:T	1.07953e-14	-3.33647e-10	1.0724	0.00114349	-3.33647e-10	0.960768	0.0011449	-3.33647e-10	0.960676
63312343	chr15:63312343:T:C	5.99933e-16	-1.81765	-3.12094e-10	0.000114234	-1.34283	-3.12094e-10	0.000114387	-1.34281	-3.12094e-10
63312499	chr15:63312499:T:C	1.37753e-15	-3.33647e-10	-0.986421	0.00020094	-3.33647e-10	-0.778063	0.000201142	-3.33647e-10	-0.778389
63312881	chr15:63312881:C:T	3.26747e-16	-1.59604	-0.829248	2.88071e-05	-2.10095	-0.619501	2.88673e-05	-2.10095	-0.618741
63313165	chr15:63313165:C:T	1.19092e-15	-2.09442	0.962434	0.000447313	-0.731776	0.753965	0.000447715	-0.731694	0.753452
63313301	chr15:63313301:CTGTT:C	1.34346e-15	-3.33647e-10	-1.01146	0.00019351	-3.33647e-10	-0.815739	0.000193706	-3.33647e-10	-0.816055
63313388	chr15:63313388:A:G	2.39414e-15	-3.33647e-10	-0.43369	0.000408113	-3.33647e-10	-0.0695268	0.000408734	-3.33647e-10	-0.0693333
63313556	chr15:63313556:A:G	3.60262e-15	1.24551	-1.27056	5.84931e-05	-0.758681	-1.25348	5.85774e-05	-0.758636	-1.25341
63313724	chr15:63313724:G:A	1.19799e-15	-2.09004	0.96397	0.000472811	-0.677147	0.754772	0.000473235	-0.677064	0.754257
63314142	chr15:63314142:T:C	1.6171e-16	-2.04516	-1.0835	2.019e-05	-1.94531	-1.13057	2.02211e-05	-1.94532	-1.13035
63314446	chr15:63314446:C:T	4.96488e-16	-2.00691	-3.12094e-10	6.23486e-05	-1.94833	-3.12094e-10	6.24311e-05	-1.94833	-3.12094e-10
63314778	chr15:63314778:G:A	1.65641e-16	-1.91393	-1.19071	0.000122281	-0.279475	-0.995274	0.00012249	-0.279341	-0.995031
63314892	chr15:63314892:T:C	4.87686e-16	-2.08739	0.0625966	8.52315e-05	-2.01425	0.37855	8.53698e-05	-2.01424	0.378832
63315048	chr15:63315048:C:G	1.08184e-15	-3.33647e-10	-1.22805	0.000131823	-3.33647e-10	-1.19961	0.000131991	-3.33647e-10	-1.19966
63315589	chr15:63315589:G:A	3.77569e-16	-2.08737	-0.193342	6.3854e-05	-2.01492	0.090449	6.39555e-05	-2.01491	0.0906982
63315664	chr15:63315664:C:T	1.3063e-15	-3.33647e-10	-1.03951	0.000133224	-3.33647e-10	-1.18904	0.000133396	-3.33647e-10	-1.18908
63315696	chr15:63315696:TA:T	2.4002e-16	-2.09827	-0.635476	9.97502e-05	-0.533979	-0.944422	9.98796e-05	-0.533898	-0.944536
63315787	chr15:63315787:G:C	8.9818e-16	-2.0853	0.671204	0.000393046	-0.595002	0.487857	0.000393406	-0.594917	0.48736
63315832	chr15:63315832:C:T	4.57136e-16	-2.08949	-3.12094e-10	0.000230167	-0.642266	-3.12094e-10	0.000230492	-0.642184	-3.12094e-10
63316071	chr15:63316071:G:A	1.33039e-15	-3.33647e-10	-1.02124	0.0001522	-3.33647e-10	-1.05587	0.000152404	-3.33647e-10	-1.05586
63316212	chr15:63316212:C:T	1.05278e-15	-3.33647e-10	-1.25527	0.000127325	-3.33647e-10	-1.23433	0.000127488	-3.33647e-10	-1.23438
63317014	chr15:63317014:A:G	2.26709e-16	-1.9869	-0.803904	3.31912e-05	-1.87919	-0.699595	3.32538e-05	-1.87916	-0.699069
63317216	chr15:63317216:G:A	1.96509e-15	-3.33647e-10	-0.631173	0.000312577	-3.33647e-10	-0.336219	0.000312847	-3.33647e-10	-0.336685
63317350	chr15:63317350:G:T	1.30454e-15	-3.33647e-10	-1.04086	0.000154276	-3.33647e-10	-1.04233	0.000154473	-3.33647e-10	-1.04238
63317560	chr15:63317560:A:G	2.81437e-16	-2.10097	-0.473594	4.43242e-05	-2.07059	-0.218953	4.43928e-05	-2.07058	-0.218741
63317829	chr15:63317829:C:T	1.11573e-15	-3.33647e-10	-1.1972	0.000122189	-3.33647e-10	-1.2755	0.000122349	-3.33647e-10	-1.27552
63317846	chr15:63317846:G:A	1.26483e-16	-2.07448	-1.29988	1.86455e-05	-1.86634	-1.28912	1.86701e-05	-1.86632	-1.28916
63317927	chr15:63317927:C:T	1.88001e-15	-3.33647e-10	-0.675435	0.000295397	-3.33647e-10	-0.392749	0.000295656	-3.33647e-10	-0.393201
63317964	chr15:63317964:C:T	1.04192e-15	-3.33647e-10	-1.26565	0.000119796	-3.33647e-10	-1.29528	0.000119946	-3.33647e-10	-1.29536
63318173	chr15:63318173:G:T	1.29298e-16	-2.08808	-1.26426	1.904e-05	-1.90851	-1.22602	1.90639e-05	-1.90849	-1.22611
63318677	chr15:63318677:C:T	3.85335e-16	-2.09163	-0.168729	6.49674e-05	-2.02788	0.120693	6.50702e-05	-2.02787	0.120935
63319263	chr15:63319263:G:A	1.81117e-15	-3.33647e-10	-0.712739	0.000282263	-3.33647e-10	-0.43823	0.000282518	-3.33647e-10	-0.438657
63319629	chr15:63319629:G:A	9.14119e-16	-2.08762	0.691113	0.000374991	-0.6503	0.496131	0.000375341	-0.650216	0.495651
63319813	chr15:63319813:T:C	1.41143e-16	-2.02373	-1.24096	6.20321e-05	-0.65349	-1.29993	6.21215e-05	-0.653374	-1.29993
63320040	chr15:63320040:T:G	1.06166e-15	-3.33647e-10	-1.24688	0.000128072	-3.33647e-10	-1.22848	0.000128245	-3.33647e-10	-1.22846
63320378	chr15:63320378:G:A	1.50174e-15	-3.33647e-10	-0.900088	0.000199126	-3.33647e-10	-0.787134	0.000199403	-3.33647e-10	-0.787069
63320872	chr15:63320872:G:C	2.57725e-15	-3.33647e-10	-0.359989	0.000318432	-3.33647e-10	-0.317661	0.000318835	-3.33647e-10	-0.317724
63321128	chr15:63321128:A:G	1.03609e-15	-3.33647e-10	-1.27126	0.000119871	-3.33647e-10	-1.29465	0.000120021	-3.33647e-10	-1.29473
63321280	chr15:63321280:C:T	1.25661e-16	-2.09367	-1.28721	1.72695e-05	-1.93286	-1.29927	1.72929e-05	-1.93284	-1.29926
63321626	chr15:63321626:T:C	1.16228e-15	-3.33647e-10	-1.15633	0.000145396	-3.33647e-10	-1.10161	0.000145601	-3.33647e-10	-1.10153
63321791	chr15:63321791:G:A	1.2527e-15	-3.33647e-10	-1.08141	0.000129939	-3.33647e-10	-1.214	0.000130108	-3.33647e-10	-1.21404
63323472	chr15:63323472:G:C	8.07365e-16	-2.09088	0.570187	0.000166614	-1.42154	0.456152	0.000166773	-1.42148	0.45572
63323565	chr15:63323565:C:T	2.78507e-16	-2.09635	-0.488679	4.24198e-05	-1.99695	-0.336509	4.24649e-05	-1.99695	-0.336775
63323568	chr15:63323568:T:C	1.37728e-15	0.306093	-1.29269	3.03196e-05	-1.38667	-1.2826	3.03623e-05	-1.38664	-1.28256
63324362	chr15:63324362:A:T	1.47413e-15	-2.10079	1.18214	0.000248521	-1.61081	1.04526	0.000248738	-1.61076	1.04476
63324474	chr15:63324474:G:A	1.97693e-16	-1.70901	-1.21874	1.81878e-05	-1.90398	-1.27635	1.8212e-05	-1.90398	-1.27633
63324985	chr15:63324985:G:A	1.03797e-15	-3.33647e-10	-1.26945	0.00011956	-3.33647e-10	-1.29725	0.000119717	-3.33647e-10	-1.29727
63325020	chr15:63325020:G:A	1.48347e-15	0.383307	-1.29564	3.15162e-05	-1.34261	-1.28796	3.15604e-05	-1.34257	-1.28792
63325583	chr15:63325583:C:G	5.95643e-16	-1.82483	-3.12094e-10	6.98583e-05	-1.8346	-3.12094e-10	6.99518e-05	-1.83459	-3.12094e-10
63325833	chr15:63325833:G:A	8.09467e-16	-2.09134	0.573253	0.000166662	-1.42414	0.459037	0.000166821	-1.42408	0.458604
63325911	chr15:63325911:A:C	1.80025e-16	-1.7656	-1.25577	2.18403e-05	-1.8206	-1.17671	2.1866e-05	-1.82057	-1.17689
63326051	chr15:63326051:G:A	8.08647e-16	-2.09231	0.573202	0.000165379	-1.43182	0.458994	0.000165537	-1.43176	0.458561
63326194	chr15:63326194:C:T	1.76291e-16	-2.08973	-0.952597	2.12839e-05	-2.09818	-0.924938	2.13141e-05	-2.09818	-0.924854
63326203	chr15:63326203:G:A	6.55248e-16	-1.72945	-3.12094e-10	5.35333e-05	-2.10077	-3.12094e-10	5.36044e-05	-2.10077	-3.12094e-10
63326400	chr15:63326400:G:A	3.3358e-15	-3.33647e-10	-0.102	0.000347974	-3.33647e-10	-0.228944	0.00034852	-3.33647e-10	-0.228703
63327300	chr15:63327300:G:A	1.18593e-15	-3.33647e-10	-1.13619	0.000126009	-3.33647e-10	-1.24471	0.000126173	-3.33647e-10	-1.24474
63327418	chr15:63327418:C:T	1.01506e-15	-3.33647e-10	-1.29176	0.000120157	-3.33647e-10	-1.29227	0.000120318	-3.33647e-10	-1.29226
63328185	chr15:63328185:T:C	1.91463e-16	-2.08303	-0.876745	2.29106e-05	-2.10048	-0.848986	2.29435e-05	-2.10048	-0.848882
63328506	chr15:63328506:T:C	7.92402e-16	-2.0964	0.557	0.000155768	-1.47596	0.443258	0.000155917	-1.4759	0.442828
63330467	chr15:63330467:C:T	1.97448e-16	-2.0659	-0.863089	2.33355e-05	-2.10018	-0.830918	2.33688e-05	-2.10018	-0.83082
63330970	chr15:63330970:C:T	1.15451e-15	-3.33647e-10	-1.16304	0.000123894	-3.33647e-10	-1.26165	0.000124056	-3.33647e-10	-1.26166
63330971	chr15:63330971:G:A	1.01812e-15	-3.33647e-10	-1.28875	0.000119517	-3.33647e-10	-1.29761	0.000119676	-3.33647e-10	-1.29761
63331048	chr15:63331048:C:A	1.77107e-16	-2.091	-0.946716	2.13561e-05	-2.0978	-0.921929	2.13866e-05	-2.0978	-0.92183
63331319	chr15:63331319:G:A	1.0708e-15	-3.33647e-10	-1.23831	0.000120032	-3.33647e-10	-1.29331	0.000120191	-3.33647e-10	-1.29331
63332327	chr15:63332327:C:T	2.24111e-16	-1.58083	-1.2215	1.63964e-05	-2.0034	-1.28061	1.64194e-05	-2.00339	-1.28054
63332892	chr15:63332892:C:T	1.35218e-15	-2.09778	1.09279	0.000254628	-1.49631	0.955044	0.000254855	-1.49626	0.954551
63332944	chr15:63332944:C:T	1.11722e-15	-3.33647e-10	-1.19587	0.00012076	-3.33647e-10	-1.28726	0.00012092	-3.33647e-10	-1.28727
63332977	chr15:63332977:T:G	2.11716e-16	-1.63497	-1.22425	1.67642e-05	-1.97809	-1.28374	1.67876e-05	-1.97808	-1.28368
63333245	chr15:63333245:A:G	2.39412e-15	-3.33647e-10	-0.433699	0.000393208	-3.33647e-10	-0.106731	0.000393535	-3.33647e-10	-0.107229
63334138	chr15:63334138:C:A	1.1769e-15	-3.33647e-10	-1.14383	0.000143972	-3.33647e-10	-1.11145	0.000144169	-3.33647e-10	-1.11141
63334341	chr15:63334341:T:C	1.01454e-15	-3.33647e-10	-1.29227	0.000119228	-3.33647e-10	-1.30004	0.000119386	-3.33647e-10	-1.30004
63334532	chr15:63334532:C:T	4.54106e-16	-2.09614	-3.12094e-10	7.37428e-05	-1.78049	-3.12094e-10	7.38406e-05	-1.78049	-3.12094e-10
63335001	chr15:63335001:C:T	5.12454e-16	-1.97526	-3.12094e-10	5.35227e-05	-2.10096	-3.12094e-10	5.35939e-05	-2.10096	-3.12094e-10
63335105	chr15:63335105:A:G	1.82792e-16	-2.00765	-0.998468	5.69311e-05	-0.840423	-1.19881	5.70053e-05	-0.840315	-1.19894
63335240	chr15:63335240:G:A	5.47745e-16	-2.03508	0.126424	5.5475e-05	-1.77244	-0.292702	5.55268e-05	-1.7724	-0.293134
63335411	chr15:63335411:T:A	1.32738e-15	-1.0235	-3.12094e-10	0.000170926	-0.939837	-3.12094e-10	0.000171157	-0.939819	-3.12094e-10
63335473	chr15:63335473:ATTAT:A	1.00469e-15	-2.0984	0.796369	0.000189929	-1.50313	0.668705	0.000190106	-1.50307	0.668254
63335626	chr15:63335626:G:A	3.11603e-15	-3.33647e-10	-0.170153	0.000272511	-3.33647e-10	-0.473392	0.000272882	-3.33647e-10	-0.47336
63335921	chr15:63335921:A:G	2.25507e-15	-2.0996	1.60607	0.000403834	-1.53055	1.45048	0.00040417	-1.5305	1.44994
63336090	chr15:63336090:A:G	1.51058e-15	-2.09553	1.20131	0.000294333	-1.46508	1.06872	0.00029459	-1.46502	1.06821
63337007	chr15:63337007:G:A	1.88012e-15	-3.33647e-10	-0.675375	0.000202083	-3.33647e-10	-0.772394	0.000202362	-3.33647e-10	-0.772343
63337699	chr15:63337699:C:T	1.59447e-16	-2.07647	-1.06629	1.86579e-05	-2.09924	-1.05556	1.86836e-05	-2.09924	-1.05551
63337717	chr15:63337717:A:AGG	1.2273e-15	-2.07617	0.974271	0.000170932	-1.78624	0.846436	0.000171086	-1.7862	0.845968
63338114	chr15:63338114:G:A	1.53503e-16	-1.88302	-1.29773	1.63952e-05	-1.98908	-1.29501	1.64168e-05	-1.98908	-1.29501
63338377	chr15:63338377:G:T	1.54771e-16	-1.88444	-1.28808	1.62606e-05	-1.9924	-1.29993	1.62821e-05	-1.9924	-1.29993
63338395	chr15:63338395:T:C	1.525e-15	-3.33647e-10	-0.884721	0.000164084	-3.33647e-10	-0.980691	0.000164317	-3.33647e-10	-0.9806
63338594	chr15:63338594:T:C	1.03558e-15	-3.33647e-10	-1.27175	0.000127523	-3.33647e-10	-1.23277	0.000127692	-3.33647e-10	-1.23278
63338692	chr15:63338692:C:T	9.61936e-16	-2.09199	0.746474	0.0001459	-1.72341	0.625257	0.000146035	-1.72337	0.624811
63339266	chr15:63339266:T:TC	1.04572e-15	-3.33647e-10	-1.26201	0.000121489	-3.33647e-10	-1.28125	0.00012165	-3.33647e-10	-1.28125
63339269	chr15:63339269:A:AT	1.12619e-15	-2.07175	0.883877	0.000154354	-1.7907	0.748876	0.000154492	-1.79066	0.748398
63339889	chr15:63339889:T:G	1.03841e-15	-3.33647e-10	-1.26902	0.00012443	-3.33647e-10	-1.25733	0.000124599	-3.33647e-10	-1.2573
63340048	chr15:63340048:A:G	1.06945e-15	-3.33647e-10	-1.23957	0.000127637	-3.33647e-10	-1.23188	0.000127807	-3.33647e-10	-1.23188
63340835	chr15:63340835:C:T	1.58966e-16	-2.09252	-1.05326	1.86584e-05	-2.1006	-1.05417	1.86837e-05	-2.1006	-1.05414
63341039	chr15:63341039:T:C	1.03571e-15	-2.07785	0.80622	0.00014491	-1.78531	0.680349	0.000145043	-1.78527	0.679898
63341086	chr15:63341086:A:G	1.00957e-15	-3.33647e-10	-1.29719	0.000120093	-3.33647e-10	-1.2928	0.000120254	-3.33647e-10	-1.29279
63341218	chr15:63341218:T:C	1.14356e-15	-3.33647e-10	-1.17257	0.000137862	-3.33647e-10	-1.15482	0.000137983	-3.33647e-10	-1.15527
63341289	chr15:63341289:C:G	8.52162e-16	-2.09717	0.630484	0.000136113	-1.6777	0.510118	0.000136241	-1.67766	0.509687
63341344	chr15:63341344:G:A	1.05601e-15	-3.33647e-10	-1.25221	0.000124997	-3.33647e-10	-1.25278	0.000125163	-3.33647e-10	-1.25278
63341436	chr15:63341436:C:T	1.37065e-15	-3.33647e-10	-0.99143	0.000150594	-3.33647e-10	-1.06648	0.000150797	-3.33647e-10	-1.06646
63341470	chr15:63341470:G:A	1.52768e-16	-2.09794	-1.08761	1.82962e-05	-2.09722	-1.07716	1.83213e-05	-2.09722	-1.07711
63341534	chr15:63341534:T:C	1.58809e-15	-3.33647e-10	-0.844181	0.000169708	-3.33647e-10	-0.946992	0.00016995	-3.33647e-10	-0.946897
63341780	chr15:63341780:G:A	1.0254e-15	-3.33647e-10	-1.28163	0.000120069	-3.33647e-10	-1.29301	0.000120229	-3.33647e-10	-1.293
63341886	chr15:63341886:C:T	2.10471e-15	-3.33647e-10	-0.562534	0.000339615	-3.33647e-10	-0.253257	0.000339925	-3.33647e-10	-0.253674
63342229	chr15:63342229:C:T	1.03775e-15	-2.07898	0.809329	0.000145919	-1.78139	0.683372	0.000146053	-1.78135	0.68292
63342276	chr15:63342276:G:A	1.21245e-15	-3.33647e-10	-1.11407	0.000143947	-3.33647e-10	-1.11163	0.000144139	-3.33647e-10	-1.11162
63342288	chr15:63342288:T:C	1.0588e-15	-2.06653	0.816951	0.000141662	-1.82152	0.693891	0.000141791	-1.82148	0.693437
63342476	chr15:63342476:G:A	1.00761e-15	-3.33647e-10	-1.29913	0.000119652	-3.33647e-10	-1.29648	0.000119812	-3.33647e-10	-1.29647
63342714	chr15:63342714:G:C	1.32464e-16	-2.02839	-1.29977	1.46023e-05	-2.10072	-1.29917	1.46217e-05	-2.10072	-1.29918
63343913	chr15:63343913:TAAA:T	1.72712e-16	-1.77783	-1.28501	2.06751e-05	-1.77777	-1.27437	2.07021e-05	-1.77777	-1.27439
63343922	chr15:63343922:A:T	1.44343e-16	-2.05806	-1.18421	1.64303e-05	-2.02256	-1.25938	1.64502e-05	-2.02257	-1.25949
63344033	chr15:63344033:C:G	1.9198e-15	-3.33647e-10	-0.654492	0.000301201	-3.33647e-10	-0.373293	0.000301479	-3.33647e-10	-0.373698
63344367	chr15:63344367:C:T	1.07866e-15	-3.33647e-10	-1.23099	0.000128851	-3.33647e-10	-1.22241	0.000129027	-3.33647e-10	-1.22237
63344679	chr15:63344679:C:T	1.66883e-16	-1.95786	-1.13932	1.90994e-05	-1.96208	-1.16933	1.91274e-05	-1.96207	-1.16921
63345010	chr15:63345010:T:C	1.02042e-15	-3.33647e-10	-1.2865	0.000121729	-3.33647e-10	-1.27928	0.000121893	-3.33647e-10	-1.27926
63345238	chr15:63345238:T:C	1.17658e-15	-3.33647e-10	-1.1441	0.000149969	-3.33647e-10	-1.07064	0.000150171	-3.33647e-10	-1.07062
63345329	chr15:63345329:C:T	3.74069e-16	-2.09997	-0.190058	6.90222e-05	-1.5823	-0.264345	6.90959e-05	-1.58225	-0.264656
63346004	chr15:63346004:A:G	2.63085e-15	-3.33647e-10	-0.339407	0.000310993	-3.33647e-10	-0.341301	0.000311135	-3.33647e-10	-0.342173
63346043	chr15:63346043:A:G	3.70115e-15	-3.33647e-10	0.0019314	0.00063811	-3.33647e-10	0.37744	0.000639067	-3.33647e-10	0.377611
63346279	chr15:63346279:G:A	2.19649e-16	-2.08522	-0.737214	3.31767e-05	-1.82643	-0.752796	3.32216e-05	-1.8264	-0.7528
63346438	chr15:63346438:C:T	3.85198e-16	-2.08615	-0.174564	5.75662e-05	-1.77173	-0.256407	5.76262e-05	-1.77169	-0.256731
63346588	chr15:63346588:G:A	1.58453e-15	-3.33647e-10	-0.846423	0.000214184	-3.33647e-10	-0.714235	0.000214511	-3.33647e-10	-0.714038
63346817	chr15:63346817:A:G	1.57223e-16	-2.00677	-1.15003	1.959e-05	-1.92066	-1.18539	1.96197e-05	-1.92064	-1.18522
63346822	chr15:63346822:C:T	1.99324e-16	-1.71435	-1.20519	1.8627e-05	-2.02246	-1.134	1.86478e-05	-2.02246	-1.13421
63347029	chr15:63347029:T:A	1.51525e-16	-1.8955	-1.29822	1.55884e-05	-2.06437	-1.27017	1.56078e-05	-2.06436	-1.27027
63347115	chr15:63347115:C:A	1.02308e-15	-3.33647e-10	-1.2839	0.000119387	-3.33647e-10	-1.2987	0.000119546	-3.33647e-10	-1.2987
63347217	chr15:63347217:T:C	2.63301e-16	-2.09243	-0.54874	2.98669e-05	-1.7937	-0.890618	2.99338e-05	-1.79369	-0.889717
63347285	chr15:63347285:A:C	2.36371e-15	-3.33647e-10	-0.44648	0.000251196	-3.33647e-10	-0.554836	0.000251546	-3.33647e-10	-0.554774
63347337	chr15:63347337:C:A	1.62289e-16	-2.069	-1.05609	1.98145e-05	-2.0804	-1.01425	1.98397e-05	-2.0804	-1.01431
63348297	chr15:63348297:A:G	4.63842e-16	-2.07492	-3.12094e-10	6.44001e-05	-1.91595	-3.12094e-10	6.44876e-05	-1.91593	-3.12094e-10
63348398	chr15:63348398:A:G	1.18446e-15	-3.33647e-10	-1.13742	0.000132662	-3.33647e-10	-1.19326	0.000132847	-3.33647e-10	-1.1932
63348593	chr15:63348593:C:G	1.05505e-15	-3.33647e-10	-1.25313	0.0001205	-3.33647e-10	-1.28942	0.000120663	-3.33647e-10	-1.2894
63349077	chr15:63349077:A:G	4.99796e-16	-1.9894	-0.010871	7.53115e-05	-1.35628	-0.403154	7.53348e-05	-1.35631	-0.404148
63349228	chr15:63349228:C:T	2.2522e-16	-1.62691	-1.17048	1.7523e-05	-2.05798	-1.15958	1.75429e-05	-2.05797	-1.15978
63349297	chr15:63349297:A:G	5.3221e-16	-1.15238	-0.785051	0.000114264	-0.475647	-0.866913	0.000114416	-0.475536	-0.86702
63350085	chr15:63350085:C:T	2.33009e-16	-1.91906	-0.844333	2.61747e-05	-1.9461	-0.870173	2.62118e-05	-1.94608	-0.870112
63350379	chr15:63350379:C:T	1.61091e-15	-0.829911	-3.12094e-10	0.000134188	-1.18183	-3.12094e-10	0.000134369	-1.18181	-3.12094e-10
63351052	chr15:63351052:T:C	1.11961e-15	-3.33647e-10	-1.19373	0.000124983	-3.33647e-10	-1.25289	0.00012515	-3.33647e-10	-1.25289
63351327	chr15:63351327:C:T	1.63799e-15	-3.33647e-10	-0.813245	0.000219873	-3.33647e-10	-0.688023	0.000220213	-3.33647e-10	-0.687804
63351342	chr15:63351342:G:T	4.52561e-16	-2.09954	-3.12094e-10	7.74447e-05	-1.73151	-3.12094e-10	7.75507e-05	-1.73147	-3.12094e-10
63351376	chr15:63351376:C:T	1.03869e-15	-3.33647e-10	-1.26875	0.000119774	-3.33647e-10	-1.29547	0.000119932	-3.33647e-10	-1.29548
63351419	chr15:63351419:C:T	1.84505e-15	-3.33647e-10	-0.694206	0.000174552	-3.33647e-10	-0.918849	0.000174733	-3.33647e-10	-0.91914
63352112	chr15:63352112:G:A	1.94022e-15	-3.33647e-10	-0.643909	0.000179062	-3.33647e-10	-0.893337	0.000179241	-3.33647e-10	-0.893669
63352245	chr15:63352245:T:C	2.10368e-16	-1.6179	-1.24771	5.50898e-05	-0.920664	-1.15144	5.51674e-05	-0.920586	-1.15144
63352355	chr15:63352355:C:G	5.74169e-16	-1.86154	-3.12094e-10	7.0981e-05	-1.81866	-3.12094e-10	7.10743e-05	-1.81867	-3.12094e-10
63353049	chr15:63353049:G:A	1.01632e-15	-3.33647e-10	-1.29052	0.000121785	-3.33647e-10	-1.27881	0.00012195	-3.33647e-10	-1.27878
63353203	chr15:63353203:C:A	5.10789e-16	-0.683646	-1.29486	3.72884e-05	-1.16275	-1.29964	3.7339e-05	-1.16271	-1.29965
63353259	chr15:63353259:A:G	1.01921e-15	-3.33647e-10	-1.28768	0.000122249	-3.33647e-10	-1.27501	0.000122416	-3.33647e-10	-1.27498
63353361	chr15:63353361:G:A	1.12768e-15	-3.33647e-10	-1.18655	0.000142997	-3.33647e-10	-1.11825	0.000143188	-3.33647e-10	-1.11824
63353366	chr15:63353366:C:T	1.13176e-15	-3.33647e-10	-1.18294	0.0001273	-3.33647e-10	-1.23453	0.000127474	-3.33647e-10	-1.23448
63353378	chr15:63353378:G:C	1.00673e-15	-3.33647e-10	-1.30001	0.000124089	-3.33647e-10	-1.26007	0.000124231	-3.33647e-10	-1.26025
63353444	chr15:63353444:C:T	1.11539e-15	-2.09998	0.902466	0.000182985	-1.75831	0.88665	0.000183152	-1.75828	0.886198
63353678	chr15:63353678:G:A	1.03402e-15	-3.33647e-10	-1.27326	0.000127115	-3.33647e-10	-1.23598	0.000127282	-3.33647e-10	-1.23599
63353714	chr15:63353714:A:G	6.56236e-16	-0.432668	-1.29528	0.000229873	0.648882	-1.29242	0.000230207	0.649081	-1.2925
63354009	chr15:63354009:C:T	1.04556e-15	-3.33647e-10	-1.26216	0.000120065	-3.33647e-10	-1.29303	0.000120225	-3.33647e-10	-1.29303
63354053	chr15:63354053:T:C	1.01362e-15	-3.33647e-10	-1.29318	0.000121337	-3.33647e-10	-1.2825	0.000121502	-3.33647e-10	-1.28247
63354440	chr15:63354440:C:T	2.58842e-16	-2.08134	-0.576913	3.39902e-05	-1.79786	-0.757138	3.40393e-05	-1.79783	-0.757051
63354443	chr15:63354443:AG:A	1.00745e-15	-3.33647e-10	-1.29929	0.000122706	-3.33647e-10	-1.27128	0.00012285	-3.33647e-10	-1.27143
63354483	chr15:63354483:C:T	1.64356e-15	-3.33647e-10	-0.809847	0.000200089	-3.33647e-10	-0.782306	0.000200331	-3.33647e-10	-0.782427
63354872	chr15:63354872:C:A	1.00671e-15	-3.33647e-10	-1.30003	0.000124084	-3.33647e-10	-1.26011	0.000124226	-3.33647e-10	-1.2603
63355087	chr15:63355087:ATGACCTG:A	4.59749e-16	-2.08379	-3.12094e-10	5.82979e-05	-2.0155	-3.12094e-10	5.83752e-05	-2.01551	-3.12094e-10
63355091	chr15:63355091:C:A	1.6268e-16	-2.0258	-1.09688	1.86665e-05	-1.95249	-1.20185	1.8685e-05	-1.95251	-1.20217
63355115	chr15:63355115:C:T	1.05262e-15	-3.33647e-10	-1.25543	0.000130285	-3.33647e-10	-1.21135	0.000130458	-3.33647e-10	-1.21135
63355355	chr15:63355355:G:T	1.62222e-15	-0.819609	-0.00330765	9.96983e-05	-1.2371	-0.241826	9.98545e-05	-1.23708	-0.241605
63355508	chr15:63355508:G:A	1.13129e-15	-3.33647e-10	-1.18335	0.000125024	-3.33647e-10	-1.25257	0.000125173	-3.33647e-10	-1.2527
63355550	chr15:63355550:G:A	1.81455e-15	-3.33647e-10	-0.710875	0.000191148	-3.33647e-10	-0.828021	0.000191332	-3.33647e-10	-0.82839
63355650	chr15:63355650:T:C	1.07634e-15	-3.33647e-10	-1.23315	0.000123089	-3.33647e-10	-1.26816	0.000123255	-3.33647e-10	-1.26815
63356346	chr15:63356346:C:T	2.588e-16	-1.51096	-1.14745	2.35826e-05	-1.79298	-1.12758	2.36078e-05	-1.79293	-1.1279
63356479	chr15:63356479:C:T	4.9595e-16	-1.46531	-0.54268	2.23678e-05	-2.06387	-0.909583	2.24173e-05	-2.06386	-0.908705
63356999	chr15:63356999:G:A	2.81593e-16	-1.4882	-1.0858	1.57165e-05	-2.08369	-1.24267	1.5741e-05	-2.08368	-1.24245
63357000	chr15:63357000:C:T	4.29814e-15	-3.33647e-10	0.151471	0.000384564	-3.33647e-10	-0.128961	0.000384254	-3.33647e-10	-0.131095
63357132	chr15:63357132:T:C	1.52753e-15	-3.33647e-10	-0.883057	0.000164232	-3.33647e-10	-0.97979	0.000164399	-3.33647e-10	-0.980104
63357192	chr15:63357192:T:C	1.00797e-15	-3.33647e-10	-1.29878	0.000119254	-3.33647e-10	-1.29982	0.000119412	-3.33647e-10	-1.29982
63357499	chr15:63357499:G:A	1.2034e-15	-3.33647e-10	-1.12156	0.000154777	-3.33647e-10	-1.03908	0.000154985	-3.33647e-10	-1.03907
63357612	chr15:63357612:G:A	1.94735e-16	-1.80185	-1.14098	3.60978e-05	-1.28978	-1.20506	3.61485e-05	-1.28972	-1.20504
63358120	chr15:63358120:T:G	1.37683e-15	-3.33647e-10	-0.986929	0.000151447	-3.33647e-10	-1.06084	0.00015163	-3.33647e-10	-1.06096
63358401	chr15:63358401:G:A	1.72214e-15	-3.33647e-10	-0.763146	0.000182685	-3.33647e-10	-0.873306	0.000182862	-3.33647e-10	-0.873667
63358472	chr15:63358472:T:G	1.02766e-15	-3.33647e-10	-1.27943	0.000119361	-3.33647e-10	-1.29892	0.000119519	-3.33647e-10	-1.29892
63358534	chr15:63358534:G:A	1.00677e-15	-3.33647e-10	-1.29997	0.000123475	-3.33647e-10	-1.26504	0.000123617	-3.33647e-10	-1.26521
63358692	chr15:63358692:C:T	5.20222e-16	-1.96021	-3.12094e-10	0.000268334	-0.488839	-3.12094e-10	0.000268718	-0.488736	-3.12094e-10
63358745	chr15:63358745:C:T	1.42865e-15	-2.10067	1.15069	0.000230225	-1.77337	1.13135	0.00023043	-1.77333	1.13088
63358884	chr15:63358884:C:T	5.62806e-16	-1.88153	-3.12094e-10	0.000106055	-1.41711	-3.12094e-10	0.000106202	-1.41706	-3.12094e-10
63359672	chr15:63359672:C:T	2.76907e-15	-3.33647e-10	-0.288201	0.000212823	-3.33647e-10	-0.720608	0.000213101	-3.33647e-10	-0.720631
63359741	chr15:63359741:C:T	1.01932e-15	-3.33647e-10	-1.28757	0.000123843	-3.33647e-10	-1.26205	0.000124011	-3.33647e-10	-1.26203
63360589	chr15:63360589:G:A	3.78567e-15	-3.33647e-10	0.0245109	0.000372287	-3.33647e-10	-0.161405	0.000372749	-3.33647e-10	-0.161493
63360652	chr15:63360652:C:A	1.18527e-15	-3.33647e-10	-1.13674	0.000130563	-3.33647e-10	-1.20921	0.000130739	-3.33647e-10	-1.20919
63360959	chr15:63360959:G:A	1.10913e-15	-3.33647e-10	-1.20314	0.000128838	-3.33647e-10	-1.22252	0.000129012	-3.33647e-10	-1.2225
63361012	chr15:63361012:T:A	1.92816e-16	-1.75623	-1.19651	2.9236e-05	-1.43424	-1.27143	2.92809e-05	-1.43416	-1.27131
63361276	chr15:63361276:T:C	1.15579e-15	-3.33647e-10	-1.16192	0.000127288	-3.33647e-10	-1.23462	0.000127459	-3.33647e-10	-1.2346
63361280	chr15:63361280:T:C	1.00868e-15	-3.33647e-10	-1.29807	0.000121105	-3.33647e-10	-1.28441	0.000121269	-3.33647e-10	-1.28438
63361403	chr15:63361403:G:A	1.29003e-15	-3.33647e-10	-1.05205	0.000180282	-3.33647e-10	-0.88655	0.000180514	-3.33647e-10	-0.88659
63361691	chr15:63361691:C:T	1.77369e-16	-1.73845	-1.29779	1.78025e-05	-1.90498	-1.29675	1.78276e-05	-1.90496	-1.29669
63362410	chr15:63362410:C:T	1.52864e-15	-3.33647e-10	-0.882334	0.000217504	-3.33647e-10	-0.698855	0.000217806	-3.33647e-10	-0.698792
63362588	chr15:63362588:A:G	1.93876e-16	-1.65909	-1.28816	1.9076e-05	-1.84695	-1.28569	1.91042e-05	-1.84693	-1.28556
63362782	chr15:63362782:T:TA	1.2478e-15	-3.33647e-10	-1.08533	0.000141954	-3.33647e-10	-1.12557	0.000142111	-3.33647e-10	-1.12579
63362992	chr15:63362992:G:T	1.00838e-15	-3.33647e-10	-1.29836	0.00012017	-3.33647e-10	-1.29216	0.000120344	-3.33647e-10	-1.29204
63363104	chr15:63363104:T:C	4.98916e-16	-0.706283	-1.29575	3.26448e-05	-1.31596	-1.27942	3.26881e-05	-1.3159	-1.27949
63363128	chr15:63363128:G:C	2.84693e-15	-1.82634	1.56587	0.000274685	-2.10099	1.63555	0.000274918	-2.10099	1.63507
63363469	chr15:63363469:A:G	2.45088e-16	-1.76248	-0.950369	2.55292e-05	-1.82165	-1.0196	2.55642e-05	-1.82164	-1.01956
63363481	chr15:63363481:C:T	3.18957e-16	-1.6024	-0.847014	0.000136092	-0.283083	-0.884654	0.000136362	-0.282943	-0.884146
63363526	chr15:63363526:G:T	1.00673e-15	-3.33647e-10	-1.3	0.000119556	-3.33647e-10	-1.29729	0.000119723	-3.33647e-10	-1.29722
63363784	chr15:63363784:G:A	6.39044e-16	-1.75449	-3.12094e-10	5.3669e-05	-2.09823	-3.12094e-10	5.37404e-05	-2.09823	-3.12094e-10
63363909	chr15:63363909:C:T	1.22036e-15	-3.33647e-10	-1.10756	0.000133068	-3.33647e-10	-1.19021	0.000133183	-3.33647e-10	-1.19067
63364536	chr15:63364536:A:G	2.4703e-16	-1.73823	-0.96673	2.57173e-05	-1.79908	-1.03483	2.57525e-05	-1.79907	-1.0348
63365059	chr15:63365059:C:T	4.86498e-16	-1.74454	-0.282695	6.61069e-05	-1.32514	-0.564659	6.62079e-05	-1.32507	-0.564533
63365366	chr15:63365366:C:T	3.72988e-15	-3.33647e-10	0.00966285	0.000551349	-3.33647e-10	0.231297	0.000552172	-3.33647e-10	0.23146
63365493	chr15:63365493:G:T	1.02649e-15	-3.33647e-10	-1.28057	0.000119314	-3.33647e-10	-1.29931	0.000119472	-3.33647e-10	-1.29931
63365538	chr15:63365538:C:T	2.19548e-16	-1.80875	-1.01415	8.18073e-05	-0.638759	-1.03795	8.19587e-05	-0.638635	-1.03755
63366437	chr15:63366437:T:C	2.1636e-16	-1.6742	-1.16333	1.96616e-05	-1.96118	-1.14122	1.96963e-05	-1.96116	-1.14081
63366902	chr15:63366902:A:T	4.51919e-16	-2.10097	-3.12094e-10	6.571e-05	-1.89582	-3.12094e-10	6.5797e-05	-1.89582	-3.12094e-10
63367884	chr15:63367884:CA:C	3.11559e-15	-3.33647e-10	-0.170293	0.000369581	-3.33647e-10	-0.1687	0.000370095	-3.33647e-10	-0.168639
63367886	chr15:63367886:T:G	2.67661e-16	-1.32489	-1.29985	2.08582e-05	-1.74357	-1.29975	2.0887e-05	-1.74354	-1.29974
63367973	chr15:63367973:C:G	2.72961e-16	-1.75316	-0.851979	2.82874e-05	-1.81477	-0.923883	2.83264e-05	-1.81476	-0.923845
63368369	chr15:63368369:C:T	1.87092e-16	-1.69479	-1.28808	1.71998e-05	-1.96208	-1.27409	1.72261e-05	-1.96206	-1.27391
63368420	chr15:63368420:A:G	2.39539e-16	-1.79341	-0.942337	2.49734e-05	-1.85081	-1.01245	2.50077e-05	-1.8508	-1.01241
63368485	chr15:63368485:C:T	2.68126e-16	-1.92252	-0.700492	2.89764e-05	-1.96405	-0.750541	2.90179e-05	-1.96404	-0.750446
63368847	chr15:63368847:G:GTCGC	1.59423e-16	-1.8447	-1.2982	1.63181e-05	-1.99106	-1.29773	1.63398e-05	-1.99105	-1.29775
63368951	chr15:63368951:AATTTGCCT:A	1.73472e-16	-2.03419	-1.02427	7.58151e-05	-0.755466	-0.997307	7.58903e-05	-0.755357	-0.997753
63369366	chr15:63369366:C:T	1.98581e-16	-1.64699	-1.27628	2.45597e-05	-1.62558	-1.25438	2.45984e-05	-1.62557	-1.25415
63369368	chr15:63369368:A:G	1.05123e-15	-3.33647e-10	-1.25675	0.000123804	-3.33647e-10	-1.26237	0.000123969	-3.33647e-10	-1.26237
63369699	chr15:63369699:G:A	1.23218e-15	-3.33647e-10	-1.09793	0.000142536	-3.33647e-10	-1.12148	0.000142736	-3.33647e-10	-1.1214
63369958	chr15:63369958:C:T	2.17749e-16	-1.54511	-1.28602	4.11791e-05	-1.13493	-1.22821	4.12285e-05	-1.13484	-1.22843
63370013	chr15:63370013:G:A	1.41482e-15	-3.33647e-10	-0.959709	0.000195961	-3.33647e-10	-0.803155	0.000196218	-3.33647e-10	-0.803173
63370454	chr15:63370454:A:G	1.03007e-15	-3.33647e-10	-1.27708	0.000119414	-3.33647e-10	-1.29847	0.000119573	-3.33647e-10	-1.29847
63370633	chr15:63370633:C:T	3.86814e-15	-3.33647e-10	0.0460607	0.000574053	-3.33647e-10	0.271651	0.000574917	-3.33647e-10	0.271826
63370948	chr15:63370948:G:A	1.37998e-15	-2.03593	1.05128	0.000161059	-2.03459	1.03529	0.000161201	-2.03457	1.03483
63370949	chr15:63370949:G:T	1.25402e-15	-3.33647e-10	-1.08036	0.00016556	-3.33647e-10	-0.971739	0.000165794	-3.33647e-10	-0.971654
63371211	chr15:63371211:C:T	3.60015e-15	-3.33647e-10	-0.0257379	0.000329012	-3.33647e-10	-0.284975	0.0003294	-3.33647e-10	-0.285127
63371212	chr15:63371212:G:A	1.49759e-16	-2.01023	-1.19521	1.5982e-05	-2.08046	-1.22915	1.60048e-05	-2.08046	-1.22906
63371380	chr15:63371380:A:G	2.37417e-16	-1.4495	-1.29515	0.000113524	-0.0524954	-1.29656	0.000113688	-0.0523398	-1.2966
63371418	chr15:63371418:C:A	1.12068e-15	-3.33647e-10	-1.19277	0.000125867	-3.33647e-10	-1.24585	0.000126036	-3.33647e-10	-1.24583
63371634	chr15:63371634:G:A	2.14051e-16	-1.54948	-1.29877	1.529e-05	-2.05962	-1.29425	1.53104e-05	-2.05963	-1.29424
63372374	chr15:63372374:G:A	1.21675e-15	-1.11053	-3.12094e-10	0.000106316	-1.41465	-3.12094e-10	0.000106458	-1.41465	-3.12094e-10
63372732	chr15:63372732:G:A	4.08719e-15	-3.33647e-10	0.101146	0.000607777	-3.33647e-10	0.328738	0.000608702	-3.33647e-10	0.328929
63372942	chr15:63372942:G:T	1.73341e-15	-3.33647e-10	-0.756624	0.000170681	-3.33647e-10	-0.941277	0.000170735	-3.33647e-10	-0.942285
63372956	chr15:63372956:A:G	2.34475e-16	-1.46128	-1.29584	1.94883e-05	-1.81178	-1.29947	1.95142e-05	-1.81176	-1.2995
63373566	chr15:63373566:T:C	2.12412e-16	-1.58445	-1.27149	9.18255e-05	-0.285951	-1.27523	9.1971e-05	-0.285813	-1.27511
63373648	chr15:63373648:C:T	1.69224e-16	-1.9965	-1.08674	5.08236e-05	-1.02255	-1.13016	5.09111e-05	-1.02246	-1.12986
63374002	chr15:63374002:C:T	1.00682e-15	-3.33647e-10	-1.29991	0.000120748	-3.33647e-10	-1.28736	0.000120909	-3.33647e-10	-1.28736
63374098	chr15:63374098:A:T	1.04444e-15	-3.33647e-10	-1.26323	0.000120848	-3.33647e-10	-1.28654	0.000121006	-3.33647e-10	-1.28656
63374221	chr15:63374221:C:A	3.3977e-16	-1.11442	-1.27178	2.60845e-05	-1.56092	-1.25881	2.61201e-05	-1.56088	-1.25882
63374395	chr15:63374395:C:T	1.25326e-15	-3.33647e-10	-1.08097	0.000153225	-3.33647e-10	-1.04917	0.000153431	-3.33647e-10	-1.04915
63374400	chr15:63374400:G:A	1.10096e-15	-3.33647e-10	-1.21053	0.000130282	-3.33647e-10	-1.21137	0.000130459	-3.33647e-10	-1.21134
63374401	chr15:63374401:C:T	1.04127e-15	-3.33647e-10	-1.26627	0.000125527	-3.33647e-10	-1.24855	0.000125696	-3.33647e-10	-1.24854
63375091	chr15:63375091:C:T	4.51906e-16	-2.10099	-3.12094e-10	6.14957e-05	-1.9621	-3.12094e-10	6.15778e-05	-1.9621	-3.12094e-10
63375207	chr15:63375207:A:C	2.27073e-16	-1.49488	-1.29432	8.73835e-05	-0.310854	-1.29991	8.75126e-05	-0.310715	-1.2999
63375486	chr15:63375486:C:T	1.6762e-15	-3.33647e-10	-0.790183	0.000167456	-3.33647e-10	-0.960349	0.000167533	-3.33647e-10	-0.961221
63375972	chr15:63375972:GTTAATTTTGTA:G	1.02076e-15	-3.33647e-10	-1.28617	0.000119924	-3.33647e-10	-1.29422	0.000120085	-3.33647e-10	-1.2942
63376051	chr15:63376051:C:T	3.23706e-15	-3.33647e-10	-0.132046	0.000255758	-3.33647e-10	-0.536839	0.000255879	-3.33647e-10	-0.537694
63377080	chr15:63377080:A:G	1.02844e-15	-3.33647e-10	-1.27867	0.000125002	-3.33647e-10	-1.25274	0.000125171	-3.33647e-10	-1.25271
63377590	chr15:63377590:A:G	2.88403e-15	-3.33647e-10	-0.247525	0.000264697	-3.33647e-10	-0.502483	0.000265036	-3.33647e-10	-0.502532
63378272	chr15:63378272:C:G	1.1311e-15	-3.33647e-10	-1.18352	0.000148351	-3.33647e-10	-1.08149	0.000148544	-3.33647e-10	-1.08151
63378545	chr15:63378545:G:A	1.8243e-15	-0.705518	-3.12094e-10	0.000149475	-1.07394	-3.12094e-10	0.000149675	-1.07393	-3.12094e-10
63379273	chr15:63379273:G:A	1.70955e-16	-1.80707	-1.26599	1.50233e-05	-2.07284	-1.29863	1.50436e-05	-2.07283	-1.29862
63379957	chr15:63379957:A:G	1.00734e-15	-3.33647e-10	-1.2994	0.000121319	-3.33647e-10	-1.28265	0.000121487	-3.33647e-10	-1.28259
63380214	chr15:63380214:A:G	4.33129e-15	-3.33647e-10	0.159153	0.00050377	-3.33647e-10	0.14105	0.000504446	-3.33647e-10	0.141062
63380228	chr15:63380228:A:T	4.3179e-15	-3.33647e-10	0.156057	0.000502296	-3.33647e-10	0.13812	0.00050297	-3.33647e-10	0.138132
63380233	chr15:63380233:G:A	1.70925e-15	-3.33647e-10	-0.770657	0.000169776	-3.33647e-10	-0.946593	0.000169851	-3.33647e-10	-0.94748
63380486	chr15:63380486:A:C	5.3677e-16	-0.71078	-1.21812	0.000116526	-0.146326	-1.17663	0.000116642	-0.146177	-1.17711
63380726	chr15:63380726:C:T	5.44254e-16	-1.72274	-0.192316	0.000155647	-1.10508	0.0716008	0.000155748	-1.1051	0.0709406
63380958	chr15:63380958:C:T	4.53316e-16	-0.800623	-1.29726	6.60229e-05	-0.614999	-1.27607	6.611e-05	-0.614896	-1.27618
63381212	chr15:63381212:C:T	1.07991e-15	-0.0548565	-1.17498	0.000118193	-0.217421	-1.09133	0.00011833	-0.217317	-1.0916
63381470	chr15:63381470:A:G	4.83724e-16	-2.03295	-3.12094e-10	5.50648e-05	-2.07256	-3.12094e-10	5.51376e-05	-2.07257	-3.12094e-10
63381648	chr15:63381648:C:T	1.01265e-15	-3.33647e-10	-1.29414	0.000120308	-3.33647e-10	-1.29102	0.000120469	-3.33647e-10	-1.29101
63381972	chr15:63381972:T:C	2.23967e-16	-1.59129	-1.21168	8.73235e-05	-0.416655	-1.1948	8.74755e-05	-0.416518	-1.19452
63382096	chr15:63382096:T:C	1.08154e-15	-3.33647e-10	-1.22833	0.00012901	-3.33647e-10	-1.22118	0.000129176	-3.33647e-10	-1.22122
63382774	chr15:63382774:C:A	4.83375e-16	-2.03368	-3.12094e-10	6.76578e-05	-1.86661	-3.12094e-10	6.77475e-05	-1.86661	-3.12094e-10
63382922	chr15:63382922:G:A	6.52554e-15	-3.33647e-10	0.569011	0.000782831	-3.33647e-10	0.581846	0.000783855	-3.33647e-10	0.581825
63383242	chr15:63383242:T:C	3.52468e-16	-1.21702	-1.13249	5.291e-05	-1.10512	-1.00736	5.29743e-05	-1.10502	-1.00757
63383434	chr15:63383434:C:T	4.55974e-15	-3.33647e-10	0.210553	0.000388747	-3.33647e-10	-0.118143	0.000389247	-3.33647e-10	-0.118186
63383793	chr15:63383793:GAGAAT:G	1.50687e-16	-1.93943	-1.25982	1.7184e-05	-2.06755	-1.16954	1.72028e-05	-2.06755	-1.16978
63383837	chr15:63383837:C:T	1.51453e-16	-1.92416	-1.27003	1.67723e-05	-2.07403	-1.18731	1.67911e-05	-2.07403	-1.18752
63383849	chr15:63383849:T:C	1.39458e-15	-3.33647e-10	-0.974116	0.000144575	-3.33647e-10	-1.10727	0.000144673	-3.33647e-10	-1.10792
63383898	chr15:63383898:A:G	1.53648e-16	-1.90651	-1.27329	1.65753e-05	-2.08113	-1.19203	1.65938e-05	-2.08113	-1.19224
63383982	chr15:63383982:G:A	2.14933e-15	-3.33647e-10	-0.541555	0.000201128	-3.33647e-10	-0.777129	0.000201388	-3.33647e-10	-0.777168
63384013	chr15:63384013:A:T	2.3954e-16	-1.78495	-0.950801	7.82873e-05	-0.728596	-0.992089	7.8399e-05	-0.728469	-0.99212
63384112	chr15:63384112:C:T	4.59852e-16	-2.08356	-3.12094e-10	5.35628e-05	-2.10022	-3.12094e-10	5.3634e-05	-2.10022	-3.12094e-10
63384317	chr15:63384317:A:G	3.77462e-15	-3.33647e-10	0.0215878	0.000329664	-3.33647e-10	-0.282997	0.000330089	-3.33647e-10	-0.283038
63384377	chr15:63384377:T:A	1.54575e-16	-1.91534	-1.25845	1.70864e-05	-2.07794	-1.16484	1.71053e-05	-2.07794	-1.16508
63384414	chr15:63384414:A:G	4.49991e-15	-3.33647e-10	0.197345	0.000517875	-3.33647e-10	0.168663	0.000518551	-3.33647e-10	0.16864
63384814	chr15:63384814:T:G	1.02637e-15	-3.33647e-10	-1.28069	0.000127425	-3.33647e-10	-1.23354	0.000127596	-3.33647e-10	-1.23353
63385009	chr15:63385009:C:A	1.03513e-15	-3.33647e-10	-1.27219	0.000119691	-3.33647e-10	-1.29616	0.000119849	-3.33647e-10	-1.29616
63385125	chr15:63385125:T:C	1.05604e-15	-3.33647e-10	-1.25219	0.000122934	-3.33647e-10	-1.26942	0.0001231	-3.33647e-10	-1.2694
63385287	chr15:63385287:T:A	1.51799e-16	-1.91181	-1.28011	1.64308e-05	-2.07942	-1.20249	1.64493e-05	-2.07941	-1.2027
63385304	chr15:63385304:A:G	5.16456e-16	-2.07093	0.103448	5.33952e-05	-2.08933	-0.0140201	5.34741e-05	-2.08933	-0.0138747
63385535	chr15:63385535:A:C	2.01178e-16	-1.80543	-1.10485	3.58402e-05	-1.51439	-0.987609	3.58805e-05	-1.51431	-0.987898
63385736	chr15:63385736:T:C	2.53718e-15	-3.33647e-10	-0.37566	0.000297674	-3.33647e-10	-0.385071	0.00029806	-3.33647e-10	-0.385104
63385767	chr15:63385767:A:G	3.08112e-16	-1.72932	-0.754684	1.98632e-05	-2.10042	-0.991785	1.98978e-05	-2.10042	-0.991371
63385825	chr15:63385825:CT:C	1.00756e-15	-3.33647e-10	-1.29918	0.000119966	-3.33647e-10	-1.29386	0.000120126	-3.33647e-10	-1.29386
63386007	chr15:63386007:T:G	1.54357e-16	-2.09321	-1.08199	2.09377e-05	-1.94431	-1.09521	2.09706e-05	-1.94431	-1.09497
63386226	chr15:63386226:C:T	7.88267e-16	-0.622375	-0.922256	6.94769e-05	-0.716112	-1.12396	6.95894e-05	-0.71601	-1.12378
63386235	chr15:63386235:A:G	8.11092e-16	-1.98167	0.465586	7.20885e-05	-2.05221	0.24903	7.2187e-05	-2.05221	0.24907
63386599	chr15:63386599:C:T	1.0232e-15	-3.33647e-10	-1.28378	0.000120181	-3.33647e-10	-1.29207	0.000120343	-3.33647e-10	-1.29205
63386790	chr15:63386790:C:T	1.67023e-15	-3.33647e-10	-0.793751	0.000167223	-3.33647e-10	-0.961744	0.000167301	-3.33647e-10	-0.962602
63387226	chr15:63387226:T:C	2.75006e-16	-1.7734	-0.824276	7.72438e-05	-0.750127	-0.983976	7.73211e-05	-0.750006	-0.984426
63387868	chr15:63387868:C:T	6.0377e-16	-1.81127	-3.12094e-10	6.78403e-05	-1.86391	-3.12094e-10	6.79316e-05	-1.8639	-3.12094e-10
63387890	chr15:63387890:G:A	2.41014e-16	-1.43391	-1.2957	9.16219e-05	-0.276245	-1.28716	9.17657e-05	-0.276104	-1.28706
63388043	chr15:63388043:A:C	1.59196e-15	-3.33647e-10	-0.841746	0.000161086	-3.33647e-10	-0.999132	0.00016117	-3.33647e-10	-0.999937
63388398	chr15:63388398:A:G	3.64713e-15	-3.33647e-10	-0.0127725	0.000411681	-3.33647e-10	-0.060822	0.000412231	-3.33647e-10	-0.0608141
63388537	chr15:63388537:T:C	1.63341e-15	-3.33647e-10	-0.816044	0.000167808	-3.33647e-10	-0.958252	0.000167882	-3.33647e-10	-0.959137
63388661	chr15:63388661:C:A	1.15397e-15	-1.1635	-3.12094e-10	8.92498e-05	-1.58963	-3.12094e-10	8.93692e-05	-1.58962	-3.12094e-10
63388685	chr15:63388685:G:A	1.26431e-15	-1.07219	-3.12094e-10	9.49413e-05	-1.52781	-3.12094e-10	9.50683e-05	-1.5278	-3.12094e-10
63388720	chr15:63388720:C:G	1.83167e-16	-2.04232	-0.961746	2.03175e-05	-1.92323	-1.14636	2.03515e-05	-1.92322	-1.14603
63389238	chr15:63389238:A:G	1.44711e-15	-3.33647e-10	-0.937146	0.00015168	-3.33647e-10	-1.0593	0.000151768	-3.33647e-10	-1.06004
63389348	chr15:63389348:G:A	1.00678e-15	-3.33647e-10	-1.29996	0.00012076	-3.33647e-10	-1.28727	0.00012092	-3.33647e-10	-1.28727
63389553	chr15:63389553:T:A	1.0067e-15	-3.33647e-10	-1.30003	0.000119443	-3.33647e-10	-1.29823	0.000119601	-3.33647e-10	-1.29824
63389712	chr15:63389712:C:A	2.58747e-16	-1.36803	-1.29059	3.80362e-05	-1.19334	-1.24919	3.80836e-05	-1.19326	-1.24935
63389849	chr15:63389849:G:A	1.60995e-16	-2.06901	-1.06408	1.92651e-05	-2.05088	-1.0719	1.92921e-05	-2.05088	-1.07183
63390132	chr15:63390132:C:T	1.25719e-16	-2.0938	-1.28662	1.45876e-05	-2.10086	-1.30004	1.4607e-05	-2.10086	-1.30004
63390873	chr15:63390873:A:G	2.24879e-16	-2.09629	-0.702617	2.89946e-05	-2.1001	-0.613862	2.90282e-05	-2.1001	-0.614033
63390906	chr15:63390906:A:G	4.56121e-16	-2.09171	-3.12094e-10	5.47293e-05	-2.07867	-3.12094e-10	5.48022e-05	-2.07867	-3.12094e-10
63391225	chr15:63391225:T:C	1.3302e-15	-3.33647e-10	-1.02139	0.000151988	-3.33647e-10	-1.05727	0.000152203	-3.33647e-10	-1.05718
63391367	chr15:63391367:C:T	6.1169e-15	-3.33647e-10	0.504343	0.000457602	-3.33647e-10	0.0449303	0.000458335	-3.33647e-10	0.0452011
63391385	chr15:63391385:C:G	1.38338e-15	-3.33647e-10	-0.982186	0.000201841	-3.33647e-10	-0.773591	0.000202079	-3.33647e-10	-0.773741
63391905	chr15:63391905:C:T	3.29117e-15	-3.33647e-10	-0.11547	0.00032209	-3.33647e-10	-0.306241	0.000322553	-3.33647e-10	-0.306133
63392104	chr15:63392104:G:A	1.02084e-15	-3.33647e-10	-1.28609	0.000119841	-3.33647e-10	-1.2949	0.00012	-3.33647e-10	-1.2949
63393262	chr15:63393262:G:A	1.03486e-15	-3.33647e-10	-1.27244	0.000127259	-3.33647e-10	-1.23485	0.000127428	-3.33647e-10	-1.23485
63393544	chr15:63393544:A:G	1.485e-15	-3.33647e-10	-0.911297	0.000149063	-3.33647e-10	-1.0767	0.000149182	-3.33647e-10	-1.07723
63394128	chr15:63394128:G:A	2.88214e-16	-1.57156	-0.979206	9.61065e-05	-0.460198	-1.05542	9.62138e-05	-0.460059	-1.05577
63394165	chr15:63394165:C:T	1.50503e-15	-3.33647e-10	-0.8979	0.000155749	-3.33647e-10	-1.03283	0.000155948	-3.33647e-10	-1.03288
63394204	chr15:63394204:A:G	1.99688e-16	-1.73617	-1.18154	6.82797e-05	-0.676669	-1.18079	6.83783e-05	-0.676553	-1.18079
63394234	chr15:63394234:A:T	1.37217e-15	-0.99032	-3.12094e-10	0.000101204	-1.46393	-3.12094e-10	0.000101339	-1.46392	-3.12094e-10
63394334	chr15:63394334:A:T	1.23785e-15	-3.33647e-10	-1.09333	0.00014151	-3.33647e-10	-1.1287	0.000141694	-3.33647e-10	-1.12873
63394536	chr15:63394536:T:A	1.35206e-15	-3.33647e-10	-1.00508	0.00018975	-3.33647e-10	-0.835362	0.000189991	-3.33647e-10	-0.835421
63395095	chr15:63395095:T:C	3.44864e-16	-2.10015	-0.271169	3.66418e-05	-2.09058	-0.389299	3.66948e-05	-2.09058	-0.389178
63395367	chr15:63395367:C:T	2.76268e-16	-1.29347	-1.29963	3.80601e-05	-1.16231	-1.2796	3.81127e-05	-1.16222	-1.27963
63395686	chr15:63395686:G:A	1.41267e-15	-3.33647e-10	-0.961234	0.000144571	-3.33647e-10	-1.1073	0.000144647	-3.33647e-10	-1.1081
63395804	chr15:63395804:G:A	1.02166e-15	-3.33647e-10	-1.28529	0.000125205	-3.33647e-10	-1.25112	0.000125372	-3.33647e-10	-1.25112
63396443	chr15:63396443:G:A	1.63025e-15	-3.33647e-10	-0.817979	0.000163959	-3.33647e-10	-0.981451	0.00016407	-3.33647e-10	-0.982107
63396628	chr15:63396628:C:G	2.56009e-16	-1.67585	-0.993409	6.89339e-05	-0.834322	-1.0136	6.90098e-05	-0.834203	-1.01395
63397016	chr15:63397016:C:CT	3.01727e-16	-1.53103	-0.973914	8.76704e-05	-0.597098	-1.01039	8.77685e-05	-0.596967	-1.01073
63397609	chr15:63397609:G:A	1.73577e-16	-1.83347	-1.22438	4.9015e-05	-0.95069	-1.23825	4.90773e-05	-0.950579	-1.23842
63398257	chr15:63398257:G:A	2.24441e-16	-2.03819	-0.762659	2.64772e-05	-2.05877	-0.746019	2.65149e-05	-2.05877	-0.745923
63398302	chr15:63398302:T:C	2.52772e-15	-3.33647e-10	-0.379393	0.000226801	-3.33647e-10	-0.656998	0.000227102	-3.33647e-10	-0.657
63398319	chr15:63398319:T:G	1.08747e-15	-3.33647e-10	-1.22286	0.000129842	-3.33647e-10	-1.21475	0.000130021	-3.33647e-10	-1.2147
63398345	chr15:63398345:T:C	1.35702e-16	-2.0395	-1.2645	1.78399e-05	-1.99188	-1.20776	1.78597e-05	-1.99186	-1.20799
63398895	chr15:63398895:T:C	2.505e-15	-3.33647e-10	-0.388423	0.000237902	-3.33647e-10	-0.60921	0.000238024	-3.33647e-10	-0.610027
63398904	chr15:63398904:C:T	5.81916e-16	-1.84814	-3.12094e-10	6.38981e-05	-1.92378	-3.12094e-10	6.3984e-05	-1.92377	-3.12094e-10
63399186	chr15:63399186:T:C	8.08621e-16	-2.09797	0.578834	7.86188e-05	-2.10031	0.383851	7.87318e-05	-2.10031	0.38396
63399303	chr15:63399303:A:G	2.20227e-16	-1.66007	-1.15974	6.84679e-05	-0.70132	-1.15339	6.85897e-05	-0.701193	-1.15306
63399634	chr15:63399634:A:C	1.84323e-15	-3.33647e-10	-0.695195	0.000189902	-3.33647e-10	-0.834562	0.000190159	-3.33647e-10	-0.834537
63399781	chr15:63399781:T:A	1.27675e-16	-2.08683	-1.27815	1.78263e-05	-1.92714	-1.27325	1.78487e-05	-1.92711	-1.27336
63400129	chr15:63400129:C:T	2.1844e-15	-3.33647e-10	-0.525373	0.00021076	-3.33647e-10	-0.73035	0.000210883	-3.33647e-10	-0.731094
63400182	chr15:63400182:C:T	6.1321e-16	-1.79576	-3.12094e-10	6.69038e-05	-1.87781	-3.12094e-10	6.69939e-05	-1.8778	-3.12094e-10
63400344	chr15:63400344:G:T	2.53097e-15	-3.33647e-10	-0.378109	0.000208224	-3.33647e-10	-0.742458	0.000208496	-3.33647e-10	-0.74248
63400384	chr15:63400384:G:A	1.39272e-16	-1.99513	-1.28291	1.49871e-05	-2.07389	-1.29999	1.5007e-05	-2.07389	-1.3
63400698	chr15:63400698:C:T	2.68775e-16	-1.50256	-1.11803	8.16916e-05	-0.531095	-1.14702	8.17867e-05	-0.530954	-1.14733
63400907	chr15:63400907:C:T	2.28819e-16	-1.65409	-1.12745	6.79017e-05	-0.711233	-1.15178	6.80218e-05	-0.711109	-1.15146
63401104	chr15:63401104:A:T	3.77266e-15	-3.33647e-10	0.0210682	0.00052819	-3.33647e-10	0.188386	0.000528974	-3.33647e-10	0.188541
63401295	chr15:63401295:A:G	4.43784e-16	-1.07022	-1.04891	6.06993e-05	-1.07782	-0.897321	6.07652e-05	-1.07772	-0.89766
63401327	chr15:63401327:T:G	7.92882e-16	-1.23272	-0.306077	4.97283e-05	-1.63866	-0.535834	4.97999e-05	-1.63865	-0.535735
63401574	chr15:63401574:G:A	7.58143e-16	-1.5836	-3.12094e-10	8.02173e-05	-1.69633	-3.12094e-10	8.03258e-05	-1.69631	-3.12094e-10
63401906	chr15:63401906:C:G	9.14419e-16	-1.39618	-3.12094e-10	9.32175e-05	-1.54614	-3.12094e-10	9.3344e-05	-1.54611	-3.12094e-10
63402085	chr15:63402085:C:G	2.2358e-16	-2.05485	-0.749854	2.31808e-05	-2.03169	-0.906053	2.32099e-05	-2.03168	-0.906144
63402101	chr15:63402101:T:A	2.67482e-16	-2.03753	-0.587886	3.10964e-05	-2.06235	-0.58163	3.11395e-05	-2.06235	-0.581577
63402189	chr15:63402189:G:A	2.86771e-16	-1.3556	-1.20018	5.79384e-05	-0.935733	-1.08596	5.80054e-05	-0.935628	-1.08624
63402595	chr15:63402595:C:T	2.16044e-16	-1.71617	-1.12281	4.67437e-05	-1.10823	-1.12816	4.6808e-05	-1.10817	-1.12817
63402734	chr15:63402734:T:A	1.85669e-15	-3.33647e-10	-0.687919	0.000184517	-3.33647e-10	-0.86333	0.00018476	-3.33647e-10	-0.863343
63402853	chr15:63402853:T:A	4.99898e-16	-2.00006	-3.12094e-10	5.60234e-05	-2.0553	-3.12094e-10	5.60977e-05	-2.0553	-3.12094e-10
63402939	chr15:63402939:T:G	4.16632e-16	-0.928941	-1.25332	0.000145046	0.107702	-1.21172	0.000145232	0.107882	-1.21195
63403100	chr15:63403100:A:G	3.04289e-15	-3.33647e-10	-0.193906	0.000264678	-3.33647e-10	-0.502555	0.000265018	-3.33647e-10	-0.502602
63403237	chr15:63403237:C:T	1.03432e-15	-3.33647e-10	-1.27297	0.000120818	-3.33647e-10	-1.28679	0.00012098	-3.33647e-10	-1.28678
63403257	chr15:63403257:C:G	1.8859e-15	-3.33647e-10	-0.672306	0.000167021	-3.33647e-10	-0.96295	0.000167238	-3.33647e-10	-0.962979
63403478	chr15:63403478:G:T	1.33833e-16	-2.03626	-1.28161	1.64616e-05	-2.01897	-1.26107	1.64841e-05	-2.01897	-1.26104
63403533	chr15:63403533:A:C	1.02137e-15	-3.33647e-10	-1.28557	0.0001212	-3.33647e-10	-1.28363	0.000121366	-3.33647e-10	-1.28359
63403593	chr15:63403593:T:C	1.91103e-15	-3.33647e-10	-0.65907	0.000164342	-3.33647e-10	-0.97912	0.000164604	-3.33647e-10	-0.978855
63403984	chr15:63403984:C:T	2.48057e-16	-1.98262	-0.718186	1.92827e-05	-2.06032	-1.06154	1.93122e-05	-2.06032	-1.06134
63404411	chr15:63404411:T:C	1.16611e-15	-3.33647e-10	-1.15304	0.000143139	-3.33647e-10	-1.11726	0.000143324	-3.33647e-10	-1.11729
63404940	chr15:63404940:A:G	1.15059e-15	-0.196276	-0.970161	0.000124205	-0.172415	-1.08672	0.000124393	-0.172307	-1.08665
63405074	chr15:63405074:T:A	4.27483e-15	-3.33647e-10	0.146032	0.000357747	-3.33647e-10	-0.201244	0.000358197	-3.33647e-10	-0.201315
63405165	chr15:63405165:C:A	6.28974e-16	-1.77038	-3.12094e-10	6.30252e-05	-1.93754	-3.12094e-10	6.31096e-05	-1.93753	-3.12094e-10
63405366	chr15:63405366:G:A	5.4046e-16	-1.92205	-3.12094e-10	7.42886e-05	-1.77311	-3.12094e-10	7.43892e-05	-1.77309	-3.12094e-10
63405660	chr15:63405660:T:C	2.93082e-15	-3.33647e-10	-0.231429	0.000416747	-3.33647e-10	-0.0485902	0.00041739	-3.33647e-10	-0.0483783
63405685	chr15:63405685:C:A	1.06888e-15	-3.33647e-10	-1.2401	0.00013502	-3.33647e-10	-1.17565	0.000135217	-3.33647e-10	-1.17552
63405904	chr15:63405904:T:G	1.01554e-15	-3.33647e-10	-1.29129	0.000123934	-3.33647e-10	-1.26132	0.0001241	-3.33647e-10	-1.26131
63405926	chr15:63405926:C:T	5.23717e-16	-1.95352	-3.12094e-10	7.27765e-05	-1.79368	-3.12094e-10	7.28738e-05	-1.79367	-3.12094e-10
63406254	chr15:63406254:C:T	7.81731e-16	-1.55296	-3.12094e-10	7.55649e-05	-1.75608	-3.12094e-10	7.56662e-05	-1.75607	-3.12094e-10
63406343	chr15:63406343:A:G	1.07186e-15	-3.33647e-10	-1.23731	0.000135881	-3.33647e-10	-1.16929	0.000136081	-3.33647e-10	-1.16915
63406658	chr15:63406658:G:C	8.04678e-16	-1.52403	-3.12094e-10	0.000116085	-1.32675	-3.12094e-10	0.000116239	-1.32675	-3.12094e-10
63406734	chr15:63406734:G:A	1.5388e-16	-1.926	-1.2523	2.9079e-05	-1.47214	-1.23892	2.91156e-05	-1.47208	-1.23904
63407036	chr15:63407036:A:G	1.0103e-15	-3.33647e-10	-1.29647	0.000119862	-3.33647e-10	-1.29473	0.000120017	-3.33647e-10	-1.29476
63407052	chr15:63407052:C:G	1.01329e-15	-3.33647e-10	-1.29351	0.000120459	-3.33647e-10	-1.28976	0.000120613	-3.33647e-10	-1.28982
63407068	chr15:63407068:A:G	1.00733e-15	-3.33647e-10	-1.29941	0.000119396	-3.33647e-10	-1.29863	0.000119552	-3.33647e-10	-1.29865
63407094	chr15:63407094:G:A	8.05913e-16	-1.52249	-3.12094e-10	7.86842e-05	-1.71563	-3.12094e-10	7.87897e-05	-1.71562	-3.12094e-10
63407096	chr15:63407096:G:A	8.28797e-16	-1.49449	-3.12094e-10	8.14927e-05	-1.68056	-3.12094e-10	8.16019e-05	-1.68055	-3.12094e-10
63407505	chr15:63407505:G:T	1.2583e-16	-2.08433	-1.29521	1.93244e-05	-1.82989	-1.28982	1.93515e-05	-1.82986	-1.28977
63408361	chr15:63408361:G:A	1.08629e-15	-3.33647e-10	-1.22394	0.000128121	-3.33647e-10	-1.22809	0.000128296	-3.33647e-10	-1.22806
63408517	chr15:63408517:G:A	1.59162e-16	-2.00726	-1.13729	2.8138e-05	-1.64093	-1.10302	2.817e-05	-1.64088	-1.10326
63408629	chr15:63408629:C:A	4.87356e-16	-2.02547	-3.12094e-10	5.41724e-05	-2.0889	-3.12094e-10	5.42443e-05	-2.0889	-3.12094e-10
63408661	chr15:63408661:T:A	1.19795e-15	-3.33647e-10	-1.1261	0.000145603	-3.33647e-10	-1.10019	0.000145788	-3.33647e-10	-1.10025
63408785	chr15:63408785:G:A	4.2459e-16	-0.863312	-1.30003	2.4175e-05	-1.5966	-1.29915	2.42075e-05	-1.59659	-1.29915
63408972	chr15:63408972:A:T	2.01346e-15	-3.33647e-10	-0.606858	0.000229363	-3.33647e-10	-0.645766	0.000229681	-3.33647e-10	-0.645707
63408983	chr15:63408983:A:T	1.66799e-15	-3.33647e-10	-0.795092	0.000242065	-3.33647e-10	-0.591866	0.000242385	-3.33647e-10	-0.59187
63409304	chr15:63409304:G:A	2.84663e-15	0.231271	-0.491848	0.000122167	-0.889947	-0.385737	0.000122335	-0.88988	-0.385759
63409652	chr15:63409652:T:C	1.69052e-15	-3.33647e-10	-0.781677	0.000211064	-3.33647e-10	-0.728908	0.000211331	-3.33647e-10	-0.728973
63410010	chr15:63410010:G:GT	1.14235e-15	-3.33647e-10	-1.17362	0.000155059	-3.33647e-10	-1.03726	0.000155274	-3.33647e-10	-1.03721
63410011	chr15:63410011:GAC:G	1.13607e-15	-3.33647e-10	-1.17914	0.000153829	-3.33647e-10	-1.04523	0.000154041	-3.33647e-10	-1.04518
63410065	chr15:63410065:G:A	1.49409e-16	-1.9416	-1.26618	2.78518e-05	-1.49936	-1.25481	2.78873e-05	-1.49931	-1.25492
63410068	chr15:63410068:G:A	1.09145e-15	-3.33647e-10	-1.2192	0.000125935	-3.33647e-10	-1.24531	0.000126068	-3.33647e-10	-1.24558
63410167	chr15:63410167:C:T	1.54746e-16	-1.89788	-1.2748	1.46863e-05	-2.10003	-1.29412	1.47057e-05	-2.10003	-1.29413
63410480	chr15:63410480:A:G	1.23038e-15	-3.33647e-10	-1.09939	0.000161503	-3.33647e-10	-0.99655	0.000161705	-3.33647e-10	-0.996622
63410495	chr15:63410495:C:T	1.56219e-16	-1.94676	-1.21645	2.91485e-05	-1.50987	-1.1988	2.91839e-05	-1.50981	-1.19897
63410647	chr15:63410647:A:T	1.04445e-15	-3.33647e-10	-1.26322	0.000120066	-3.33647e-10	-1.29303	0.000120225	-3.33647e-10	-1.29303
63410790	chr15:63410790:C:T	1.29856e-15	-3.33647e-10	-1.04546	0.000165932	-3.33647e-10	-0.969493	0.000166147	-3.33647e-10	-0.969527
63411197	chr15:63411197:G:C	7.66871e-16	-1.57215	-3.12094e-10	7.45017e-05	-1.77025	-3.12094e-10	7.46016e-05	-1.77024	-3.12094e-10
63411720	chr15:63411720:G:A	8.20936e-16	-1.50402	-3.12094e-10	7.91174e-05	-1.71014	-3.12094e-10	7.92236e-05	-1.71013	-3.12094e-10
63411826	chr15:63411826:C:T	2.93437e-16	-1.44515	-1.08765	2.58413e-05	-1.80338	-1.02572	2.58759e-05	-1.80336	-1.02573
63412188	chr15:63412188:G:C	1.02848e-15	-3.33647e-10	-1.27863	0.000119228	-3.33647e-10	-1.30003	0.000119387	-3.33647e-10	-1.30003
63412232	chr15:63412232:T:G	1.92269e-15	-3.33647e-10	-0.652987	0.000202891	-3.33647e-10	-0.768403	0.000203166	-3.33647e-10	-0.768374
63412294	chr15:63412294:T:C	4.7368e-16	-2.05394	-3.12094e-10	5.63653e-05	-2.04922	-3.12094e-10	5.644e-05	-2.04922	-3.12094e-10
63412646	chr15:63412646:T:C	1.28491e-15	-3.33647e-10	-1.05602	0.000163798	-3.33647e-10	-0.982436	0.00016401	-3.33647e-10	-0.98247
63412832	chr15:63412832:C:T	2.43265e-16	-1.50836	-1.21196	2.16604e-05	-1.85052	-1.15506	2.16896e-05	-1.8505	-1.15506
63412845	chr15:63412845:C:T	8.42092e-16	-1.47858	-3.12094e-10	0.00123771	1.03995	-3.12094e-10	0.00123961	1.04015	-3.12094e-10
63412865	chr15:63412865:T:C	4.7291e-16	-0.877061	-1.1785	3.45391e-05	-1.40811	-1.13087	3.45866e-05	-1.40807	-1.13086
63412872	chr15:63412872:G:A	5.00334e-16	-1.99919	-3.12094e-10	5.79087e-05	-2.0222	-3.12094e-10	5.79853e-05	-2.02221	-3.12094e-10
63413067	chr15:63413067:C:A	8.25211e-16	-1.49883	-3.12094e-10	7.94671e-05	-1.70573	-3.12094e-10	7.95737e-05	-1.70572	-3.12094e-10
63413244	chr15:63413244:G:A	1.31194e-15	-3.33647e-10	-1.03521	0.000136204	-3.33647e-10	-1.16692	0.000136403	-3.33647e-10	-1.16678
63413813	chr15:63413813:A:C	8.29234e-16	-1.49397	-3.12094e-10	7.98338e-05	-1.70112	-3.12094e-10	7.99408e-05	-1.70111	-3.12094e-10
63413874	chr15:63413874:A:G	2.08476e-15	-3.33647e-10	-0.57206	0.000208157	-3.33647e-10	-0.742778	0.00020841	-3.33647e-10	-0.74289
63414026	chr15:63414026:G:A	2.99964e-16	-1.38279	-1.12802	2.6229e-05	-1.74916	-1.06504	2.62645e-05	-1.74914	-1.06504
63414134	chr15:63414134:TATACA:T	1.36092e-15	-0.0354825	-0.963072	6.33063e-05	-1.06733	-0.865756	6.33937e-05	-1.06727	-0.86576
63414421	chr15:63414421:A:G	1.45789e-15	-3.33647e-10	-0.929723	0.000153542	-3.33647e-10	-1.0471	0.000153736	-3.33647e-10	-1.04716
63414527	chr15:63414527:A:G	1.26591e-15	-3.33647e-10	-1.07092	0.000141161	-3.33647e-10	-1.13117	0.000141399	-3.33647e-10	-1.13081
63414804	chr15:63414804:C:A	1.3802e-15	-3.33647e-10	-0.984483	0.000157766	-3.33647e-10	-1.01996	0.000157984	-3.33647e-10	-1.0199
63414875	chr15:63414875:A:T	3.60081e-16	-1.91468	-0.413454	2.92955e-05	-1.95713	-0.746504	2.93478e-05	-1.9571	-0.746078
63415338	chr15:63415338:G:A	1.03574e-15	-3.33647e-10	-1.2716	0.000122303	-3.33647e-10	-1.27457	0.000122462	-3.33647e-10	-1.27459
63416034	chr15:63416034:C:A	3.35946e-15	1.08205	-1.17698	0.000113118	-0.247978	-1.10466	0.000113278	-0.247863	-1.10469
63416091	chr15:63416091:T:A	3.35376e-15	1.08536	-1.18199	0.000112741	-0.245431	-1.11054	0.000112902	-0.245316	-1.11057
63416501	chr15:63416501:C:T	6.4267e-16	-0.484668	-1.26417	3.26226e-05	-1.38803	-1.20804	3.2668e-05	-1.38797	-1.20803
63417131	chr15:63417131:AGAGAAGAAG:A	2.58932e-15	0.715431	-1.07075	9.49418e-05	-0.535706	-0.9921	9.50762e-05	-0.535599	-0.992122
63417365	chr15:63417365:AG:A	1.00674e-15	-3.33647e-10	-1.3	0.000120015	-3.33647e-10	-1.29346	0.000120173	-3.33647e-10	-1.29347
63418274	chr15:63418274:A:T	1.02104e-15	-3.33647e-10	-1.28589	0.000119237	-3.33647e-10	-1.29996	0.000119395	-3.33647e-10	-1.29996
63418474	chr15:63418474:G:A	1.16985e-15	0.0625168	-1.21236	5.16596e-05	-0.985187	-1.15121	5.17333e-05	-0.985108	-1.15119
63418563	chr15:63418563:T:G	5.02891e-16	-0.921781	-1.07231	3.89331e-05	-1.42877	-0.990452	3.89875e-05	-1.42871	-0.990445
63418571	chr15:63418571:C:T	7.01011e-16	-1.66194	-3.12094e-10	6.82109e-05	-1.85847	-3.12094e-10	6.83023e-05	-1.85845	-3.12094e-10
63418596	chr15:63418596:G:A	1.03375e-15	-3.33647e-10	-1.27352	0.000130193	-3.33647e-10	-1.21205	0.000130381	-3.33647e-10	-1.21194
63418790	chr15:63418790:G:T	3.86998e-15	1.21859	-1.17205	0.000125911	-0.142507	-1.10299	0.000126091	-0.142387	-1.10301
63418792	chr15:63418792:T:G	3.63072e-15	1.1564	-1.17368	0.000119786	-0.190349	-1.10501	0.000119958	-0.190231	-1.10503
63418793	chr15:63418793:CCT:C	3.88264e-15	1.21966	-1.16985	0.000126353	-0.141724	-1.10027	0.000126534	-0.141604	-1.10028
63419180	chr15:63419180:G:A	5.36523e-16	-0.678512	-1.25085	3.61234e-05	-1.2841	-1.21003	3.61732e-05	-1.28404	-1.21004
63419257	chr15:63419257:G:C	1.25389e-15	-3.33647e-10	-1.08046	0.000147981	-3.33647e-10	-1.08399	0.000148166	-3.33647e-10	-1.08407
63420242	chr15:63420242:C:T	5.72026e-15	1.64792	-1.21061	0.0001763	0.24333	-1.15221	0.000176555	0.243459	-1.15222
63420622	chr15:63420622:A:AT	3.29915e-15	-3.33647e-10	-0.113048	0.000388042	-3.33647e-10	-0.119958	0.000388612	-3.33647e-10	-0.119818
63421150	chr15:63421150:A:G	2.41392e-16	-1.43697	-1.29108	2.22969e-05	-1.70269	-1.27393	2.23275e-05	-1.70265	-1.27393
63421301	chr15:63421301:C:G	2.70867e-15	-0.310256	-3.12094e-10	0.000507708	0.148835	-3.12094e-10	0.000508419	0.148908	-3.12094e-10
63421829	chr15:63421829:A:G	1.36325e-15	-3.33647e-10	-0.996838	0.000183222	-3.33647e-10	-0.87037	0.000183506	-3.33647e-10	-0.870152
63422117	chr15:63422117:G:T	1.28731e-15	-3.33647e-10	-1.05416	0.000171079	-3.33647e-10	-0.938945	0.000171342	-3.33647e-10	-0.938737
63422136	chr15:63422136:A:G	1.03363e-15	-3.33647e-10	-1.27363	0.000129582	-3.33647e-10	-1.21675	0.000129753	-3.33647e-10	-1.21676
63422272	chr15:63422272:A:G	1.26805e-16	-2.07476	-1.29705	1.50734e-05	-2.08402	-1.28412	1.50937e-05	-2.08402	-1.2841
63422293	chr15:63422293:T:C	2.7003e-16	-1.95097	-0.664967	2.72783e-05	-1.91527	-0.859714	2.73297e-05	-1.91524	-0.859189
63422404	chr15:63422404:G:A	5.11452e-16	-1.97721	-3.12094e-10	5.74662e-05	-2.02987	-3.12094e-10	5.75424e-05	-2.02988	-3.12094e-10
63422522	chr15:63422522:A:T	3.2817e-16	-1.67286	-0.748078	3.07205e-05	-1.70797	-0.948174	3.07763e-05	-1.70791	-0.947741
63422638	chr15:63422638:C:T	1.51079e-15	-3.33647e-10	-0.894079	0.00018561	-3.33647e-10	-0.857422	0.000185799	-3.33647e-10	-0.857734
63423017	chr15:63423017:C:T	1.01133e-15	-3.33647e-10	-1.29544	0.000119596	-3.33647e-10	-1.29695	0.000119755	-3.33647e-10	-1.29695
63423233	chr15:63423233:T:C	3.85219e-16	-1.56016	-0.700498	3.53981e-05	-1.60296	-0.911452	3.54632e-05	-1.6029	-0.911005
63423271	chr15:63423271:A:G	2.94855e-16	-1.30212	-1.22586	2.16154e-05	-1.84099	-1.16667	2.16424e-05	-1.84098	-1.16676
63423344	chr15:63423344:C:T	1.02087e-15	-3.33647e-10	-1.28606	0.000119414	-3.33647e-10	-1.29848	0.000119573	-3.33647e-10	-1.29847
63424102	chr15:63424102:G:A	1.25936e-16	-2.09754	-1.28115	1.47446e-05	-2.09023	-1.29997	1.47642e-05	-2.09022	-1.29997
63424515	chr15:63424515:T:C	1.91404e-15	-3.33647e-10	-0.657497	0.000233225	-3.33647e-10	-0.629067	0.000233448	-3.33647e-10	-0.629439
63424631	chr15:63424631:G:A	1.00693e-15	-3.33647e-10	-1.29981	0.000119762	-3.33647e-10	-1.29556	0.00011992	-3.33647e-10	-1.29557
63424704	chr15:63424704:T:C	4.45053e-16	-1.0623	-1.05398	3.28443e-05	-1.37175	-1.21754	3.28969e-05	-1.37167	-1.21735
63424855	chr15:63424855:G:A	1.20993e-15	-0.144981	-0.971167	6.18802e-05	-0.784654	-1.17122	6.19851e-05	-0.784533	-1.17097
63425281	chr15:63425281:C:T	1.01109e-15	-3.33647e-10	-1.29568	0.00012008	-3.33647e-10	-1.29291	0.00012024	-3.33647e-10	-1.29291
63425305	chr15:63425305:T:G	1.42929e-15	-3.33647e-10	-0.949531	0.00018791	-3.33647e-10	-0.845105	0.000188142	-3.33647e-10	-0.845202
63425462	chr15:63425462:GT:G	2.50895e-16	-1.47882	-1.21061	2.44061e-05	-1.72215	-1.16409	2.44396e-05	-1.72211	-1.16408
63425464	chr15:63425464:T:A	2.47446e-16	-1.48241	-1.22087	2.40328e-05	-1.72499	-1.17666	2.40658e-05	-1.72495	-1.17665
63425538	chr15:63425538:T:A	2.50605e-16	-1.48384	-1.20675	2.4406e-05	-1.72572	-1.16053	2.44396e-05	-1.72568	-1.16052
63425670	chr15:63425670:A:G	1.02695e-15	-3.33647e-10	-1.28012	0.000123645	-3.33647e-10	-1.26365	0.000123807	-3.33647e-10	-1.26368
63426100	chr15:63426100:G:A	2.32885e-16	-1.65839	-1.10554	2.33973e-05	-1.83814	-1.09031	2.34297e-05	-1.83812	-1.09027
63426124	chr15:63426124:C:T	4.56151e-16	-1.18467	-0.906975	3.7361e-05	-1.58383	-0.876618	3.74139e-05	-1.58379	-0.87657
63426563	chr15:63426563:G:C	1.03078e-15	-3.33647e-10	-1.2764	0.000121689	-3.33647e-10	-1.2796	0.000121849	-3.33647e-10	-1.27962
63426780	chr15:63426780:T:C	1.0271e-15	-3.33647e-10	-1.27997	0.000128565	-3.33647e-10	-1.22463	0.000128748	-3.33647e-10	-1.22454
63426950	chr15:63426950:C:T	5.37831e-16	-0.937152	-0.989772	3.79855e-05	-1.26683	-1.17703	3.8048e-05	-1.26674	-1.17681
63426979	chr15:63426979:C:T	1.42758e-16	-2.0325	-1.22081	1.5832e-05	-2.06428	-1.25476	1.58532e-05	-2.06428	-1.25474
63427406	chr15:63427406:C:A	7.15358e-16	-1.64168	-3.12094e-10	5.61894e-05	-2.05234	-3.12094e-10	5.62642e-05	-2.05234	-3.12094e-10
63427438	chr15:63427438:C:T	1.30603e-15	-3.33647e-10	-1.03972	0.000162092	-3.33647e-10	-0.992908	0.000162301	-3.33647e-10	-0.992944
63427441	chr15:63427441:C:T	1.0185e-15	-3.33647e-10	-1.28838	0.000123507	-3.33647e-10	-1.26477	0.000123668	-3.33647e-10	-1.2648
63427691	chr15:63427691:G:A	7.35968e-16	-1.61328	-3.12094e-10	7.20799e-05	-1.80329	-3.12094e-10	7.21765e-05	-1.80328	-3.12094e-10
63427738	chr15:63427738:G:A	5.25522e-16	-1.20307	-0.747004	3.52268e-05	-1.54919	-0.970076	3.52889e-05	-1.54912	-0.969709
63427758	chr15:63427758:C:G	7.30494e-16	-1.62075	-3.12094e-10	7.16615e-05	-1.80912	-3.12094e-10	7.17575e-05	-1.80911	-3.12094e-10
63428446	chr15:63428446:A:G	1.0611e-15	-3.33647e-10	-1.2474	0.00012037	-3.33647e-10	-1.2905	0.000120532	-3.33647e-10	-1.29049
63428641	chr15:63428641:C:T	1.02555e-15	-3.33647e-10	-1.28148	0.000119658	-3.33647e-10	-1.29644	0.000119818	-3.33647e-10	-1.29643
63428863	chr15:63428863:T:G	2.59641e-16	-1.77998	-0.87519	2.50675e-05	-1.8078	-1.0517	2.51108e-05	-1.80775	-1.05135
63428867	chr15:63428867:A:G	2.48651e-16	-1.78151	-0.916904	2.42404e-05	-1.80918	-1.08386	2.42817e-05	-1.80914	-1.08354
63428886	chr15:63428886:AT:A	1.1026e-15	-3.33647e-10	-1.20905	0.00014181	-3.33647e-10	-1.12658	0.000142017	-3.33647e-10	-1.12646
63428985	chr15:63428985:G:C	1.97157e-16	-2.08158	-0.848885	2.10035e-05	-2.09568	-0.940703	2.10327e-05	-2.09568	-0.94064
63429155	chr15:63429155:C:T	2.90233e-15	1.01569	-1.25689	0.000119928	0.00362635	-1.29781	0.000120109	0.00377802	-1.29778
63429277	chr15:63429277:G:A	3.23728e-15	-3.33647e-10	-0.131979	0.000289463	-3.33647e-10	-0.413044	0.000289836	-3.33647e-10	-0.413085
63429618	chr15:63429618:A:T	2.51222e-16	-1.76653	-0.921596	2.45612e-05	-1.79374	-1.08616	2.46028e-05	-1.7937	-1.08584
63429620	chr15:63429620:G:T	4.1415e-15	1.1911	-1.07676	0.000134751	-0.131667	-1.04598	0.000134943	-0.131576	-1.04597
63429739	chr15:63429739:G:A	2.76726e-16	-1.41064	-1.1808	2.13267e-05	-1.7836	-1.23751	2.13551e-05	-1.78357	-1.23753
63430585	chr15:63430585:T:A	1.12883e-15	-3.33647e-10	-1.18553	0.00012755	-3.33647e-10	-1.23256	0.000127726	-3.33647e-10	-1.23251
63430716	chr15:63430716:G:A	1.66459e-15	0.0482263	-0.84536	8.14489e-05	-0.592733	-1.08836	8.15936e-05	-0.592605	-1.08804
63430754	chr15:63430754:A:G	7.62421e-16	-1.57797	-3.12094e-10	7.44892e-05	-1.77042	-3.12094e-10	7.4589e-05	-1.77041	-3.12094e-10
63430805	chr15:63430805:T:C	6.85975e-16	-1.68363	-3.12094e-10	8.01529e-05	-1.69713	-3.12094e-10	8.02589e-05	-1.69714	-3.12094e-10
63430833	chr15:63430833:T:A	1.42713e-15	-0.0848245	-0.866223	6.99639e-05	-0.729847	-1.10324	7.0087e-05	-0.729723	-1.10294
63431118	chr15:63431118:A:G	1.7367e-15	-0.754724	-3.12094e-10	0.000204032	-0.762792	-3.12094e-10	0.000204309	-0.762764	-3.12094e-10
63431908	chr15:63431908:C:T	3.54986e-15	-3.33647e-10	-0.0398051	0.00042002	-3.33647e-10	-0.0407694	0.000420638	-3.33647e-10	-0.0406265
63432009	chr15:63432009:G:A	1.016e-15	-3.33647e-10	-1.29084	0.000125429	-3.33647e-10	-1.24933	0.000125606	-3.33647e-10	-1.24925
63432023	chr15:63432023:A:G	1.00771e-15	-1.29903	-3.12094e-10	6.91274e-05	-1.84512	-3.12094e-10	6.92196e-05	-1.84511	-3.12094e-10
63432141	chr15:63432141:T:C	1.2837e-15	-3.33647e-10	-1.05697	0.000169395	-3.33647e-10	-0.948837	0.000169655	-3.33647e-10	-0.948633
63432144	chr15:63432144:T:C	1.08904e-15	-3.33647e-10	-1.22142	0.000124517	-3.33647e-10	-1.25663	0.000124687	-3.33647e-10	-1.2566
63432757	chr15:63432757:G:A	1.4333e-15	-3.33647e-10	-0.946735	0.000178459	-3.33647e-10	-0.896711	0.000178694	-3.33647e-10	-0.896726
63432845	chr15:63432845:A:G	1.11273e-15	-3.33647e-10	-1.1999	0.000126484	-3.33647e-10	-1.24096	0.000126657	-3.33647e-10	-1.24092
63432880	chr15:63432880:C:T	3.75996e-16	-1.6854	-0.599492	3.0681e-05	-1.83148	-0.825949	3.07393e-05	-1.83143	-0.82543
63432987	chr15:63432987:G:A	1.58008e-15	0.273161	-1.1224	0.000100055	-0.246014	-1.22933	0.000100225	-0.245833	-1.22915
63433388	chr15:63433388:C:T	4.51907e-16	-2.10099	-3.12094e-10	5.47265e-05	-2.07872	-3.12094e-10	5.47994e-05	-2.07872	-3.12094e-10
63433697	chr15:63433697:G:T	5.98979e-15	-3.33647e-10	0.483343	0.000790768	-3.33647e-10	0.591933	0.000791942	-3.33647e-10	0.59209
63433800	chr15:63433800:T:C	1.00944e-15	-3.33647e-10	-1.29731	0.000120513	-3.33647e-10	-1.28931	0.00012067	-3.33647e-10	-1.28934
63433824	chr15:63433824:A:C	1.01227e-15	-3.33647e-10	-1.29451	0.000123521	-3.33647e-10	-1.26466	0.000123692	-3.33647e-10	-1.2646
63433907	chr15:63433907:A:G	1.51717e-15	-3.33647e-10	-0.889865	0.000194254	-3.33647e-10	-0.811904	0.000194499	-3.33647e-10	-0.811971
63433941	chr15:63433941:T:C	1.28734e-15	-3.33647e-10	-1.05414	0.000169894	-3.33647e-10	-0.945898	0.000170155	-3.33647e-10	-0.945692
63433962	chr15:63433962:C:T	2.74317e-16	-1.32876	-1.27142	1.85598e-05	-1.88014	-1.27994	1.85843e-05	-1.88012	-1.27996
63433968	chr15:63433968:T:C	1.17447e-15	-3.33647e-10	-1.14589	0.000132937	-3.33647e-10	-1.1912	0.000133103	-3.33647e-10	-1.19127
63434389	chr15:63434389:C:T	1.76853e-15	-3.33647e-10	-0.736562	0.000190681	-3.33647e-10	-0.830468	0.000190958	-3.33647e-10	-0.830348
63434638	chr15:63434638:G:A	1.17503e-15	-3.33647e-10	-1.14542	0.000132958	-3.33647e-10	-1.19104	0.000133124	-3.33647e-10	-1.19111
63434913	chr15:63434913:G:A	2.43765e-15	-3.33647e-10	-0.415677	0.000324713	-3.33647e-10	-0.298129	0.00032508	-3.33647e-10	-0.298329
63435022	chr15:63435022:T:C	1.14229e-15	-3.33647e-10	-1.17367	0.00013391	-3.33647e-10	-1.1839	0.000134077	-3.33647e-10	-1.18398
63435799	chr15:63435799:T:G	1.02482e-15	-3.33647e-10	-1.28219	0.000119948	-3.33647e-10	-1.29401	0.000120103	-3.33647e-10	-1.29405
63435929	chr15:63435929:T:C	7.25941e-16	-0.640355	-0.986644	3.67066e-05	-1.41613	-1.06198	3.67596e-05	-1.41609	-1.06191
63435995	chr15:63435995:G:A	5.05271e-16	-1.98937	-3.12094e-10	5.35318e-05	-2.10079	-3.12094e-10	5.3603e-05	-2.10079	-3.12094e-10
63436357	chr15:63436357:T:C	2.45327e-16	-1.54839	-1.16349	1.80732e-05	-1.96437	-1.22227	1.80974e-05	-1.96435	-1.22227
63437663	chr15:63437663:A:G	4.93377e-16	-1.189	-0.82419	3.61563e-05	-1.78845	-0.704773	3.61979e-05	-1.78844	-0.704962
63437877	chr15:63437877:T:C	1.06413e-15	-3.33647e-10	-1.24456	0.000133942	-3.33647e-10	-1.18366	0.000134121	-3.33647e-10	-1.18365
63438565	chr15:63438565:A:G	1.08785e-15	-3.33647e-10	-1.22251	0.00012345	-3.33647e-10	-1.26523	0.000123615	-3.33647e-10	-1.26523
63438661	chr15:63438661:T:A	1.68622e-16	-2.06694	-1.01987	1.83116e-05	-2.05516	-1.11838	1.83359e-05	-2.05514	-1.1184
63438667	chr15:63438667:G:C	1.87682e-16	-1.74422	-1.2355	2.55922e-05	-1.60749	-1.23129	2.56287e-05	-1.60746	-1.23122
63438702	chr15:63438702:G:A	2.20555e-15	-3.33647e-10	-0.515734	0.000292348	-3.33647e-10	-0.403124	0.000292729	-3.33647e-10	-0.403153
63439063	chr15:63439063:A:G	1.3144e-16	-2.10093	-1.23499	1.52026e-05	-2.10099	-1.25861	1.52202e-05	-2.10099	-1.25878
63439355	chr15:63439355:T:C	1.80945e-16	-1.7382	-1.27808	2.65308e-05	-1.53654	-1.26623	2.65732e-05	-1.53647	-1.26603
63439358	chr15:63439358:A:G	1.64773e-16	-1.84101	-1.26889	2.40186e-05	-1.63909	-1.26315	2.40505e-05	-1.63906	-1.26319
63439443	chr15:63439443:T:G	1.0068e-15	-3.33647e-10	-1.29994	0.000120008	-3.33647e-10	-1.29351	0.000120172	-3.33647e-10	-1.29348
63439829	chr15:63439829:G:C	1.27595e-15	-3.33647e-10	-1.06302	0.000158751	-3.33647e-10	-1.01373	0.000158958	-3.33647e-10	-1.01376
63440045	chr15:63440045:C:T	5.0087e-16	-1.99812	-3.12094e-10	6.67573e-05	-1.88001	-3.12094e-10	6.68458e-05	-1.88001	-3.12094e-10
63440326	chr15:63440326:T:G	1.00724e-15	-3.33647e-10	-1.2995	0.000120393	-3.33647e-10	-1.29031	0.000120552	-3.33647e-10	-1.29032
63441105	chr15:63441105:G:A	2.70894e-15	-3.33647e-10	-0.310154	0.000289565	-3.33647e-10	-0.41269	0.000290012	-3.33647e-10	-0.412475
63441491	chr15:63441491:A:C	6.01492e-16	-1.81505	-3.12094e-10	9.17852e-05	-1.56162	-3.12094e-10	9.19075e-05	-1.56162	-3.12094e-10
63441551	chr15:63441551:G:A	4.65541e-16	-2.07127	-3.12094e-10	5.35462e-05	-2.10053	-3.12094e-10	5.36173e-05	-2.10053	-3.12094e-10
63442192	chr15:63442192:G:A	1.16907e-15	-3.33647e-10	-1.1505	0.000150689	-3.33647e-10	-1.06586	0.000150917	-3.33647e-10	-1.06567
63442991	chr15:63442991:C:T	1.09112e-15	-3.33647e-10	-1.21951	0.000142506	-3.33647e-10	-1.12168	0.000142703	-3.33647e-10	-1.12164
63443328	chr15:63443328:C:T	2.94398e-15	-3.33647e-10	-0.226952	0.000352746	-3.33647e-10	-0.215322	0.000353182	-3.33647e-10	-0.215415
63443762	chr15:63443762:C:T	1.17439e-15	-3.33647e-10	-1.14596	0.00013426	-3.33647e-10	-1.18129	0.000134441	-3.33647e-10	-1.18128
63443763	chr15:63443763:G:A	6.73979e-16	-1.70127	-3.12094e-10	0.000153251	-1.049	-3.12094e-10	0.000153454	-1.049	-3.12094e-10
63444150	chr15:63444150:G:C	7.9244e-16	-1.53935	-3.12094e-10	0.00015281	-1.05188	-3.12094e-10	0.000153012	-1.05188	-3.12094e-10
63444186	chr15:63444186:G:A	4.6733e-16	-2.06743	-3.12094e-10	5.46493e-05	-2.08013	-3.12094e-10	5.47219e-05	-2.08013	-3.12094e-10
63444436	chr15:63444436:A:G	2.47738e-15	-3.33647e-10	-0.399513	0.000296151	-3.33647e-10	-0.390201	0.000296519	-3.33647e-10	-0.390287
63445282	chr15:63445282:T:TAC	2.51319e-15	-3.33647e-10	-0.385158	0.000324772	-3.33647e-10	-0.297948	0.000325221	-3.33647e-10	-0.297893
63445323	chr15:63445323:T:G	1.04708e-15	-3.33647e-10	-1.26071	0.000124483	-3.33647e-10	-1.2569	0.000124643	-3.33647e-10	-1.25694
63445334	chr15:63445334:AC:A	8.89396e-16	-1.42393	-3.12094e-10	9.87663e-05	-1.48831	-3.12094e-10	9.88982e-05	-1.48831	-3.12094e-10
63445365	chr15:63445365:C:T	1.31354e-15	-3.33647e-10	-1.03399	0.000182739	-3.33647e-10	-0.873009	0.000182997	-3.33647e-10	-0.87293
63445410	chr15:63445410:A:G	4.61944e-16	-0.786071	-1.29295	3.18746e-05	-1.31966	-1.2996	3.19172e-05	-1.31967	-1.29958
63445813	chr15:63445813:C:T	4.66581e-15	-3.33647e-10	0.23355	0.000520404	-3.33647e-10	0.173534	0.000520821	-3.33647e-10	0.173007
63445975	chr15:63445975:G:A	1.01223e-15	-3.33647e-10	-1.29456	0.000119696	-3.33647e-10	-1.29612	0.000119857	-3.33647e-10	-1.2961
63446142	chr15:63446142:T:C	1.01531e-15	-3.33647e-10	-1.29152	0.000119451	-3.33647e-10	-1.29816	0.000119611	-3.33647e-10	-1.29815
63446202	chr15:63446202:C:T	1.42315e-15	-3.33647e-10	-0.95384	0.000173351	-3.33647e-10	-0.925754	0.0001736	-3.33647e-10	-0.925643
63446221	chr15:63446221:A:G	2.25888e-15	-3.33647e-10	-0.491843	0.000271729	-3.33647e-10	-0.476264	0.000272065	-3.33647e-10	-0.476359
63446373	chr15:63446373:C:G	3.67517e-16	-1.02326	-1.28443	2.04044e-05	-1.76616	-1.29916	2.04317e-05	-1.76616	-1.29915
63446611	chr15:63446611:G:A	2.86161e-15	-3.33647e-10	-0.255327	0.000342388	-3.33647e-10	-0.245126	0.00034281	-3.33647e-10	-0.245223
63447044	chr15:63447044:G:A	1.01077e-15	-3.33647e-10	-1.296	0.000123823	-3.33647e-10	-1.26222	0.000123983	-3.33647e-10	-1.26225
63447137	chr15:63447137:TC:T	1.35904e-15	-3.33647e-10	-0.999937	0.000170951	-3.33647e-10	-0.939696	0.000171224	-3.33647e-10	-0.939425
63447587	chr15:63447587:A:C	1.01819e-14	-3.33647e-10	1.0139	0.00130489	-3.33647e-10	1.0928	0.00130695	-3.33647e-10	1.09305
63447793	chr15:63447793:A:T	1.23939e-16	-2.10098	-1.2937	1.51444e-05	-2.06792	-1.29552	1.51636e-05	-2.06791	-1.29559
63448056	chr15:63448056:T:C	3.32073e-15	-3.33647e-10	-0.106528	0.000384157	-3.33647e-10	-0.13002	0.000384505	-3.33647e-10	-0.130441
63448313	chr15:63448313:T:A	2.66094e-15	-3.33647e-10	-0.328031	0.000272084	-3.33647e-10	-0.474961	0.000272407	-3.33647e-10	-0.475103
63448609	chr15:63448609:A:C	1.68858e-16	-1.88361	-1.2018	2.14154e-05	-1.8041	-1.21286	2.14423e-05	-1.80407	-1.21297
63448820	chr15:63448820:C:T	8.06903e-16	-2.07266	0.551397	8.12416e-05	-2.09712	0.413477	8.14417e-05	-2.09712	0.41461
63448838	chr15:63448838:C:T	1.5271e-15	-3.33647e-10	-0.883341	0.000153696	-3.33647e-10	-1.04609	0.000153921	-3.33647e-10	-1.04596
63448891	chr15:63448891:G:A	3.75513e-15	-3.33647e-10	0.0164103	0.000458194	-3.33647e-10	0.0462224	0.000458766	-3.33647e-10	0.0461414
63448894	chr15:63448894:T:A	1.00688e-15	-3.33647e-10	-1.29986	0.000119496	-3.33647e-10	-1.29779	0.000119655	-3.33647e-10	-1.29778
63449322	chr15:63449322:G:A	4.53453e-16	-2.09758	-3.12094e-10	5.3731e-05	-2.09708	-3.12094e-10	5.38024e-05	-2.09708	-3.12094e-10
63449747	chr15:63449747:C:A	1.15883e-15	-3.33647e-10	-1.1593	0.000132228	-3.33647e-10	-1.19654	0.000132425	-3.33647e-10	-1.19638
63450058	chr15:63450058:T:G	6.63406e-16	-1.05015	-0.666932	4.66094e-05	-1.5885	-0.650766	4.67054e-05	-1.58849	-0.650045
63450132	chr15:63450132:C:G	1.00996e-15	-3.33647e-10	-1.29681	0.000119252	-3.33647e-10	-1.29983	0.00011941	-3.33647e-10	-1.29983
63450453	chr15:63450453:A:G	7.15991e-16	-2.01493	0.374129	6.50933e-05	-2.10081	0.195565	6.52552e-05	-2.10081	0.196721
63450766	chr15:63450766:A:G	1.00218e-15	-1.98045	0.675912	8.70222e-05	-2.09987	0.484966	8.72459e-05	-2.09987	0.486205
63450817	chr15:63450817:A:T	1.20004e-15	-3.33647e-10	-1.12436	0.000148513	-3.33647e-10	-1.0804	0.000148733	-3.33647e-10	-1.08024
63450888	chr15:63450888:T:A	4.75857e-16	-2.04935	-3.12094e-10	5.43405e-05	-2.0858	-3.12094e-10	5.44128e-05	-2.0858	-3.12094e-10
63450999	chr15:63450999:C:T	9.47277e-16	-1.98986	0.628987	8.3871e-05	-2.10039	0.448596	8.40853e-05	-2.10039	0.449819
63451110	chr15:63451110:T:G	3.09493e-16	-1.36185	-1.11768	1.83323e-05	-1.95226	-1.22015	1.83549e-05	-1.95225	-1.22025
63451115	chr15:63451115:C:A	1.01815e-15	-3.33647e-10	-1.28872	0.00011941	-3.33647e-10	-1.29851	0.000119568	-3.33647e-10	-1.29851
63451198	chr15:63451198:C:T	1.65976e-16	-1.81649	-1.28613	1.51488e-05	-2.07995	-1.2832	1.5169e-05	-2.07994	-1.2832
63451517	chr15:63451517:C:G	1.66906e-15	-3.33647e-10	-0.794452	0.00020262	-3.33647e-10	-0.769738	0.000202928	-3.33647e-10	-0.769546
63451658	chr15:63451658:C:T	7.7982e-16	-1.5554	-3.12094e-10	5.36068e-05	-2.09939	-3.12094e-10	5.36783e-05	-2.09939	-3.12094e-10
63451720	chr15:63451720:A:C	1.66737e-16	-1.94752	-1.15053	2.20759e-05	-1.79135	-1.19523	2.21014e-05	-1.79132	-1.19544
63451754	chr15:63451754:G:T	1.0191e-15	-3.33647e-10	-1.2878	0.000119349	-3.33647e-10	-1.29902	0.000119509	-3.33647e-10	-1.29901
63451835	chr15:63451835:G:A	6.09516e-16	-1.8018	-3.12094e-10	0.000132131	-1.19728	-3.12094e-10	0.000132307	-1.19728	-3.12094e-10
63452851	chr15:63452851:A:G	1.00677e-15	-3.33647e-10	-1.29997	0.000119238	-3.33647e-10	-1.29995	0.000119396	-3.33647e-10	-1.29995
63452911	chr15:63452911:C:A	1.63214e-15	-3.33647e-10	-0.816821	0.000201871	-3.33647e-10	-0.773443	0.000202117	-3.33647e-10	-0.773553
63452954	chr15:63452954:T:C	1.43439e-15	-3.33647e-10	-0.945971	0.000174994	-3.33647e-10	-0.91632	0.00017533	-3.33647e-10	-0.915732
63453844	chr15:63453844:G:C	6.33119e-16	-1.76381	-3.12094e-10	8.47059e-05	-1.64189	-3.12094e-10	8.48195e-05	-1.64187	-3.12094e-10
63454653	chr15:63454653:A:T	1.98939e-16	-1.90946	-1.01201	2.61678e-05	-1.7648	-1.05174	2.61973e-05	-1.76477	-1.05197
63454797	chr15:63454797:T:C	1.01836e-14	-3.33647e-10	1.01406	0.00130181	-3.33647e-10	1.09044	0.00130386	-3.33647e-10	1.09068
63454852	chr15:63454852:G:A	2.15078e-16	-1.80668	-1.03679	2.88369e-05	-1.64349	-1.07592	2.88697e-05	-1.64346	-1.07615
63455197	chr15:63455197:T:C	1.79578e-16	-1.92557	-1.09828	2.35817e-05	-1.78634	-1.13426	2.36092e-05	-1.78631	-1.13445
63455223	chr15:63455223:A:C	1.72101e-16	-1.9521	-1.11428	2.23952e-05	-1.82349	-1.14874	2.24214e-05	-1.82346	-1.14892
63455292	chr15:63455292:T:C	1.7569e-16	-1.92335	-1.12239	2.31414e-05	-1.783	-1.15645	2.31687e-05	-1.78297	-1.15663
63455332	chr15:63455332:T:C	1.9069e-16	-1.89743	-1.06639	2.53558e-05	-1.74684	-1.10122	2.53848e-05	-1.74681	-1.10144
63455419	chr15:63455419:C:T	1.90694e-16	-1.92396	-1.03984	2.50022e-05	-1.78591	-1.07619	2.50305e-05	-1.78588	-1.07642
63455643	chr15:63455643:G:A	3.10942e-15	-3.33647e-10	-0.172276	0.000394112	-3.33647e-10	-0.104434	0.000394587	-3.33647e-10	-0.104558
63455888	chr15:63455888:G:A	1.01842e-15	-3.33647e-10	-1.28846	0.00011958	-3.33647e-10	-1.29709	0.000119742	-3.33647e-10	-1.29706
63456146	chr15:63456146:A:G	3.77935e-16	-1.86208	-0.417664	3.79745e-05	-2.03038	-0.413773	3.80337e-05	-2.03038	-0.413543
63456188	chr15:63456188:T:G	1.06367e-15	-3.33647e-10	-1.24499	0.000131523	-3.33647e-10	-1.20189	0.000131677	-3.33647e-10	-1.20205
63456418	chr15:63456418:C:A	2.46909e-16	-1.40754	-1.29791	1.66393e-05	-1.97319	-1.29611	1.66616e-05	-1.9732	-1.2961
63456557	chr15:63456557:C:G	1.76612e-15	-3.33647e-10	-0.737926	0.000232088	-3.33647e-10	-0.633955	0.000232388	-3.33647e-10	-0.633991
63457070	chr15:63457070:T:A	3.19734e-16	-1.95063	-0.496347	3.42538e-05	-2.0752	-0.472077	3.43021e-05	-2.0752	-0.471997
63457248	chr15:63457248:A:AT	6.67227e-15	0.591248	-3.12094e-10	0.000802235	0.606331	-3.12094e-10	0.000803334	0.606371	-3.12094e-10
63457343	chr15:63457343:A:G	2.24708e-16	-1.8387	-0.960965	2.13183e-05	-2.01141	-1.01009	2.13489e-05	-2.01141	-1.00998
63457452	chr15:63457452:G:A	1.03816e-15	-1.9053	0.636045	9.05361e-05	-2.06065	0.485331	9.07644e-05	-2.06065	0.486517
63457506	chr15:63457506:T:G	1.32579e-16	-2.07483	-1.25246	1.60505e-05	-2.09243	-1.21291	1.60743e-05	-2.09243	-1.21275
63457910	chr15:63457910:G:A	1.69403e-16	-1.91686	-1.16533	2.1558e-05	-1.81868	-1.19164	2.15836e-05	-1.81866	-1.19181
63458067	chr15:63458067:C:T	1.81013e-15	-3.33647e-10	-0.713314	0.00017546	-3.33647e-10	-0.913662	0.000175722	-3.33647e-10	-0.913496
63458194	chr15:63458194:G:A	1.85344e-15	-3.33647e-10	-0.689667	0.000179	-3.33647e-10	-0.893683	0.000179269	-3.33647e-10	-0.893513
63458414	chr15:63458414:C:A	1.39358e-15	-3.33647e-10	-0.974838	0.000170517	-3.33647e-10	-0.942238	0.000170731	-3.33647e-10	-0.94231
63458420	chr15:63458420:G:A	1.01568e-15	-3.33647e-10	-1.29115	0.000119414	-3.33647e-10	-1.29848	0.000119574	-3.33647e-10	-1.29846
63458471	chr15:63458471:G:A	1.06214e-15	-3.33647e-10	-1.24643	0.000133299	-3.33647e-10	-1.18848	0.000133479	-3.33647e-10	-1.18846
63458505	chr15:63458505:A:G	1.82775e-15	-3.33647e-10	-0.703629	0.000176853	-3.33647e-10	-0.905752	0.000177118	-3.33647e-10	-0.905584
63458713	chr15:63458713:G:A	1.05889e-15	-3.33647e-10	-1.24949	0.000133798	-3.33647e-10	-1.18474	0.000133975	-3.33647e-10	-1.18474
63458786	chr15:63458786:T:C	3.11618e-16	-1.19198	-1.28071	1.89921e-05	-1.87252	-1.26453	1.90186e-05	-1.87252	-1.26446
63458787	chr15:63458787:G:A	7.02801e-16	-1.65939	-3.12094e-10	0.000124828	-1.25414	-3.12094e-10	0.000124993	-1.25414	-3.12094e-10
63458821	chr15:63458821:C:T	3.54751e-16	-1.04381	-1.29924	1.98124e-05	-1.80279	-1.29198	1.98393e-05	-1.80279	-1.29195
63458940	chr15:63458940:C:T	1.37042e-16	-1.99582	-1.29836	1.48705e-05	-2.09614	-1.28554	1.48913e-05	-2.09614	-1.28548
63458950	chr15:63458950:G:A	1.82775e-15	-3.33647e-10	-0.703629	0.000176853	-3.33647e-10	-0.905752	0.000177118	-3.33647e-10	-0.905584
63459064	chr15:63459064:G:T	3.47927e-16	-1.06294	-1.29954	1.96072e-05	-1.81224	-1.29294	1.96338e-05	-1.81224	-1.29291
63459278	chr15:63459278:C:T	2.30166e-16	-1.82659	-0.949075	3.1402e-05	-1.64276	-0.991435	3.14363e-05	-1.64273	-0.991708
63459322	chr15:63459322:C:T	3.63124e-16	-1.02302	-1.2967	1.98586e-05	-1.7924	-1.30004	1.98849e-05	-1.7924	-1.30004
63459383	chr15:63459383:A:G	1.83506e-15	-3.33647e-10	-0.699636	0.000177425	-3.33647e-10	-0.902525	0.00017769	-3.33647e-10	-0.902356
63459398	chr15:63459398:G:A	3.52188e-16	-1.05147	-1.29883	1.95684e-05	-1.80774	-1.29942	1.95945e-05	-1.80774	-1.29941
63459429	chr15:63459429:C:T	4.01476e-16	-1.50547	-0.713847	2.99746e-05	-1.99916	-0.681557	3.00318e-05	-1.99916	-0.680979
63459512	chr15:63459512:T:C	2.13811e-15	-3.33647e-10	-0.54679	0.000284437	-3.33647e-10	-0.430559	0.000284768	-3.33647e-10	-0.430724
63459974	chr15:63459974:A:G	2.11303e-16	-2.02562	-0.835554	2.3623e-05	-2.09826	-0.820595	2.36563e-05	-2.09826	-0.820513
63460250	chr15:63460250:G:T	1.83219e-15	-3.33647e-10	-0.701199	0.000177208	-3.33647e-10	-0.903749	0.000177473	-3.33647e-10	-0.90358
63460485	chr15:63460485:ACAGCCTAGAATGCAGGGGAAT:A	1.09103e-15	-3.33647e-10	-1.21959	0.000136254	-3.33647e-10	-1.16655	0.000136436	-3.33647e-10	-1.16655
63460810	chr15:63460810:A:G	1.00698e-15	-3.33647e-10	-1.29976	0.000120395	-3.33647e-10	-1.29029	0.00012055	-3.33647e-10	-1.29033
63461178	chr15:63461178:A:G	3.12037e-16	-1.17217	-1.29918	1.83745e-05	-1.87029	-1.29981	1.8399e-05	-1.8703	-1.2998
63461262	chr15:63461262:A:G	8.53011e-15	-3.33647e-10	0.83689	0.00109526	-3.33647e-10	0.917675	0.00109695	-3.33647e-10	0.917892
63461273	chr15:63461273:G:A	3.23604e-16	-1.13509	-1.29985	1.87346e-05	-1.85168	-1.29902	1.87597e-05	-1.85169	-1.29901
63461530	chr15:63461530:G:A	3.20231e-16	-1.1454	-1.30002	1.86357e-05	-1.85758	-1.29841	1.86607e-05	-1.85758	-1.2984
63462275	chr15:63462275:C:G	5.70319e-16	-1.86827	-3.12094e-10	9.67704e-05	-1.50873	-3.12094e-10	9.69027e-05	-1.50869	-3.12094e-10
63462574	chr15:63462574:C:A	3.04299e-16	-1.2096	-1.28686	1.85038e-05	-1.88945	-1.27365	1.85295e-05	-1.88945	-1.27358
63462656	chr15:63462656:A:G	1.193e-15	-3.33647e-10	-1.13024	0.000147304	-3.33647e-10	-1.08857	0.000147503	-3.33647e-10	-1.08855
63462713	chr15:63462713:A:G	1.01506e-15	-3.33647e-10	-1.29176	0.000119316	-3.33647e-10	-1.2993	0.00011948	-3.33647e-10	-1.29925
63463036	chr15:63463036:T:C	2.83835e-16	-1.26715	-1.29893	1.77496e-05	-1.91079	-1.29392	1.77737e-05	-1.91079	-1.29389
63463386	chr15:63463386:A:G	8.29403e-16	-1.49376	-3.12094e-10	7.43314e-05	-1.77254	-3.12094e-10	7.44307e-05	-1.77253	-3.12094e-10
63463696	chr15:63463696:C:T	2.93829e-16	-1.2315	-1.29997	1.78954e-05	-1.89798	-1.29855	1.79194e-05	-1.89798	-1.29854
63463799	chr15:63463799:C:T	1.01374e-15	-3.33647e-10	-1.29307	0.000119244	-3.33647e-10	-1.2999	0.000119402	-3.33647e-10	-1.2999
63464029	chr15:63464029:G:A	2.0906e-16	-1.84218	-1.02967	1.99287e-05	-2.07409	-1.01482	1.99542e-05	-2.07408	-1.01487
63464116	chr15:63464116:C:T	1.00672e-15	-3.33647e-10	-1.30002	0.000119234	-3.33647e-10	-1.29998	0.000119393	-3.33647e-10	-1.29998
63464177	chr15:63464177:T:C	1.2073e-15	-3.33647e-10	-1.11833	0.000135793	-3.33647e-10	-1.16994	0.000135972	-3.33647e-10	-1.16995
63464226	chr15:63464226:A:C	1.7368e-16	-1.92211	-1.13514	2.3817e-05	-1.79464	-1.11603	2.38563e-05	-1.79461	-1.11574
63464426	chr15:63464426:C:T	1.02738e-15	-3.33647e-10	-1.2797	0.000122333	-3.33647e-10	-1.27432	0.000122502	-3.33647e-10	-1.27427
63464477	chr15:63464477:A:G	3.64695e-15	-0.0128223	-3.12094e-10	0.000143597	-1.11406	-3.12094e-10	0.000143798	-1.11399	-3.12094e-10
63464480	chr15:63464480:C:T	2.1491e-16	-1.84884	-0.995409	2.08297e-05	-2.0711	-0.973592	2.08564e-05	-2.07109	-0.973648
63464513	chr15:63464513:G:A	1.02081e-15	-3.33647e-10	-1.28612	0.00012321	-3.33647e-10	-1.26718	0.000123375	-3.33647e-10	-1.26717
63464661	chr15:63464661:TGAG:T	4.60447e-15	-3.33647e-10	0.220314	0.000569553	-3.33647e-10	0.263781	0.000570258	-3.33647e-10	0.263689
63465081	chr15:63465081:C:T	4.38066e-16	-1.66711	-0.464983	3.47261e-05	-2.10063	-0.432952	3.47688e-05	-2.10063	-0.433051
63465260	chr15:63465260:C:T	5.0523e-16	-1.41745	-0.572008	3.51034e-05	-1.96039	-0.562383	3.5173e-05	-1.96039	-0.561731
63465814	chr15:63465814:C:T	1.28209e-15	-3.33647e-10	-1.05822	0.000145137	-3.33647e-10	-1.10339	0.000145324	-3.33647e-10	-1.10343
63465941	chr15:63465941:C:T	6.33859e-16	-1.67727	-0.0853672	5.11629e-05	-2.10001	-0.0460485	5.12252e-05	-2.10001	-0.0461625
63466021	chr15:63466021:A:AC	1.57077e-16	-2.00159	-1.15614	2.83445e-05	-1.56534	-1.17129	2.83833e-05	-1.56532	-1.17128
63466093	chr15:63466093:T:C	4.81304e-16	-1.73091	-0.307061	4.08832e-05	-2.09618	-0.274177	4.09333e-05	-2.09617	-0.274285
63466220	chr15:63466220:G:T	1.08833e-15	-3.33647e-10	-1.22207	0.000126819	-3.33647e-10	-1.23831	0.000126988	-3.33647e-10	-1.2383
63466240	chr15:63466240:T:A	1.0326e-15	-1.92887	0.654246	8.77115e-05	-2.08295	0.475935	8.79304e-05	-2.08295	0.477096
63466448	chr15:63466448:C:T	4.51384e-15	-3.33647e-10	0.200435	0.000554319	-3.33647e-10	0.236669	0.000554929	-3.33647e-10	0.236441
63466552	chr15:63466552:G:A	1.37807e-15	-3.33647e-10	-0.986029	0.00014185	-3.33647e-10	-1.1263	0.000142055	-3.33647e-10	-1.12619
63466747	chr15:63466747:G:A	2.0274e-15	-3.33647e-10	-0.599958	0.000191671	-3.33647e-10	-0.825293	0.000191964	-3.33647e-10	-0.825093
63467066	chr15:63467066:A:C	2.08111e-15	-3.33647e-10	-0.573811	0.000274631	-3.33647e-10	-0.46564	0.000274968	-3.33647e-10	-0.465745
63467194	chr15:63467194:C:CT	1.84373e-15	-2.06776	1.37284	0.00017678	-2.09868	1.19252	0.000177109	-2.09868	1.19305
63467582	chr15:63467582:G:A	3.04459e-15	-3.33647e-10	-0.193347	0.000366002	-3.33647e-10	-0.178432	0.000366412	-3.33647e-10	-0.178641
63468214	chr15:63468214:C:G	2.23587e-15	-3.33647e-10	-0.502083	0.000236826	-3.33647e-10	-0.613747	0.000237125	-3.33647e-10	-0.613812
63468316	chr15:63468316:G:A	2.43652e-16	-1.59965	-1.11908	3.24706e-05	-1.42443	-1.17631	3.25098e-05	-1.42438	-1.17647
63468563	chr15:63468563:A:G	1.28847e-15	-3.33647e-10	-1.05326	0.000144565	-3.33647e-10	-1.10734	0.000144783	-3.33647e-10	-1.10716
63468657	chr15:63468657:CTG:C	3.77786e-15	-3.33647e-10	0.0224459	0.000513715	-3.33647e-10	0.160598	0.000514413	-3.33647e-10	0.160627
63469718	chr15:63469718:G:C	1.01659e-15	-3.33647e-10	-1.29025	0.000119666	-3.33647e-10	-1.29637	0.000119824	-3.33647e-10	-1.29637
63469897	chr15:63469897:A:C	1.04904e-15	-3.33647e-10	-1.25883	0.000125181	-3.33647e-10	-1.25131	0.000125342	-3.33647e-10	-1.25135
63470108	chr15:63470108:G:GT	5.9046e-16	-1.29632	-0.537248	5.3097e-05	-1.75744	-0.351509	5.31985e-05	-1.75744	-0.350924
63470200	chr15:63470200:T:C	6.38793e-15	-3.33647e-10	0.547697	0.000812937	-3.33647e-10	0.619583	0.000813875	-3.33647e-10	0.619408
63470410	chr15:63470410:T:C	6.11051e-16	-1.78918	-0.0101089	4.3608e-05	-1.99761	-0.308219	4.37112e-05	-1.9976	-0.307191
63470474	chr15:63470474:C:T	1.15162e-15	-1.27694	0.111399	8.92601e-05	-1.76106	0.171541	8.94597e-05	-1.76105	0.172443
63470520	chr15:63470520:G:A	1.30248e-15	-3.33647e-10	-1.04244	0.000141695	-3.33647e-10	-1.12739	0.000141881	-3.33647e-10	-1.12741
63470590	chr15:63470590:T:C	2.30608e-16	-1.71934	-1.0544	3.05045e-05	-1.66151	-1.00169	3.05612e-05	-1.66148	-1.00119
63470871	chr15:63470871:G:GCCA	4.55817e-16	-2.09238	-3.12094e-10	5.4598e-05	-2.08107	-3.12094e-10	5.46706e-05	-2.08107	-3.12094e-10
63471017	chr15:63471017:A:G	5.8648e-15	-3.33647e-10	0.462256	0.000743406	-3.33647e-10	0.530172	0.000744268	-3.33647e-10	0.530003
63471379	chr15:63471379:T:A	1.55174e-15	-3.33647e-10	-0.867335	0.000194961	-3.33647e-10	-0.808272	0.00019522	-3.33647e-10	-0.808273
63472062	chr15:63472062:G:A	4.31e-16	-1.62075	-0.527612	7.39962e-05	-1.42241	-0.354651	7.41419e-05	-1.42236	-0.354054
63472306	chr15:63472306:T:C	1.13119e-15	-1.36545	0.182009	8.76424e-05	-1.86281	0.255001	8.7842e-05	-1.8628	0.255946
63472403	chr15:63472403:G:T	2.67203e-15	-2.09711	1.77324	0.000298777	-2.03128	1.64991	0.000299391	-2.03126	1.65061
63472582	chr15:63472582:A:G	2.97589e-15	-2.09603	1.87986	0.000330537	-2.03259	1.75224	0.000331218	-2.03257	1.75295
63472698	chr15:63472698:A:G	4.08942e-15	-2.09462	2.19631	0.000447664	-2.03914	2.06212	0.000448604	-2.03913	2.06287
63473122	chr15:63473122:A:G	1.16906e-15	-3.33647e-10	-1.15052	0.000136224	-3.33647e-10	-1.16677	0.000136419	-3.33647e-10	-1.16667
63474323	chr15:63474323:T:C	5.53566e-16	-1.89809	-3.12094e-10	7.95675e-05	-1.70446	-3.12094e-10	7.96735e-05	-1.70446	-3.12094e-10
63474477	chr15:63474477:C:T	3.85928e-15	-3.33647e-10	0.0437684	0.000483761	-3.33647e-10	0.10052	0.00048433	-3.33647e-10	0.100367
63474553	chr15:63474553:G:A	1.47946e-15	-3.33647e-10	-0.915036	0.000185455	-3.33647e-10	-0.858261	0.000185701	-3.33647e-10	-0.858263
63475385	chr15:63475385:C:T	1.43003e-15	-3.33647e-10	-0.949019	0.000185287	-3.33647e-10	-0.859166	0.000185489	-3.33647e-10	-0.859406
63475583	chr15:63475583:C:T	3.37889e-16	-1.90454	-0.487205	3.37483e-05	-2.07697	-0.48517	3.37811e-05	-2.07697	-0.485531
63475656	chr15:63475656:G:C	3.58656e-16	-1.82978	-0.50232	3.43553e-05	-2.04491	-0.499402	3.43889e-05	-2.04491	-0.499758
63475673	chr15:63475673:A:G	3.75126e-16	-1.84415	-0.443053	3.60928e-05	-2.05341	-0.441565	3.61275e-05	-2.05341	-0.441937
63475834	chr15:63475834:T:G	1.02036e-15	-3.33647e-10	-1.28656	0.000119336	-3.33647e-10	-1.29913	0.000119496	-3.33647e-10	-1.29911
63476121	chr15:63476121:C:T	3.86473e-16	-1.86272	-0.394687	3.76305e-05	-2.06066	-0.392594	3.76663e-05	-2.06066	-0.392977
63476714	chr15:63476714:G:A	4.70687e-15	-3.33647e-10	0.242311	0.000662524	-3.33647e-10	0.414986	0.000663593	-3.33647e-10	0.41527
63477282	chr15:63477282:G:A	4.33324e-16	-1.81261	-0.330372	4.14313e-05	-2.03707	-0.319963	4.14702e-05	-2.03706	-0.320361
63477932	chr15:63477932:G:C	3.36483e-16	-1.95289	-0.443027	3.49792e-05	-2.09085	-0.435468	3.50127e-05	-2.09085	-0.435843
63478027	chr15:63478027:T:C	1.39e-16	-2.05533	-1.22466	1.65938e-05	-2.09968	-1.17235	1.66189e-05	-2.09968	-1.17218
63478915	chr15:63478915:T:C	1.53724e-15	-3.33647e-10	-0.876724	0.00021914	-3.33647e-10	-0.69136	0.0002197	-3.33647e-10	-0.690135
63479183	chr15:63479183:G:A	1.25082e-15	-1.17964	0.0967297	8.69126e-05	-1.69745	0.0812818	8.71085e-05	-1.69745	0.0822024
63479271	chr15:63479271:A:T	1.52999e-15	-0.881454	-3.12094e-10	0.000183222	-0.87037	-3.12094e-10	0.000183471	-0.87034	-3.12094e-10
63479531	chr15:63479531:G:A	6.29329e-16	-1.71874	-0.0510703	4.83522e-05	-1.88134	-0.321215	4.8467e-05	-1.88133	-0.320183
63479634	chr15:63479634:C:T	1.0067e-15	-3.33647e-10	-1.30004	0.000119252	-3.33647e-10	-1.29983	0.000119411	-3.33647e-10	-1.29982
63480267	chr15:63480267:C:T	1.33667e-16	-2.09638	-1.22274	1.60892e-05	-2.05184	-1.25108	1.61083e-05	-2.05184	-1.25122
63480366	chr15:63480366:C:T	6.14659e-16	-1.9085	0.115102	6.46019e-05	-2.08583	0.173007	6.46531e-05	-2.08583	0.172468
63480549	chr15:63480549:A:G	1.38525e-15	-3.33647e-10	-0.980832	0.000166549	-3.33647e-10	-0.965781	0.000166813	-3.33647e-10	-0.965526
63480877	chr15:63480877:A:G	1.3692e-16	-2.09873	-1.19634	1.66117e-05	-2.0417	-1.22926	1.66309e-05	-2.0417	-1.22944
63481500	chr15:63481500:G:T	5.71396e-16	-1.63682	-0.229568	9.35092e-05	-1.43773	-0.105281	9.37015e-05	-1.43769	-0.104597
63482311	chr15:63482311:G:A	1.47173e-15	-3.33647e-10	-0.920274	0.000202348	-3.33647e-10	-0.771084	0.000202696	-3.33647e-10	-0.77069
63482391	chr15:63482391:C:T	1.49507e-15	-3.33647e-10	-0.904542	0.000206307	-3.33647e-10	-0.751706	0.000206664	-3.33647e-10	-0.751307
63482883	chr15:63482883:T:C	1.31738e-15	-1.37904	0.34797	9.17763e-05	-1.89855	0.336837	9.19921e-05	-1.89855	0.337858
63483073	chr15:63483073:A:G	1.37956e-15	-3.33647e-10	-0.984948	0.000159846	-3.33647e-10	-1.00686	0.000160075	-3.33647e-10	-1.00675
63483094	chr15:63483094:A:G	6.18185e-16	-1.97661	0.188934	6.99149e-05	-2.09918	0.265384	6.99819e-05	-2.09918	0.265013
63483195	chr15:63483195:G:A	4.62891e-16	-2.07698	-3.12094e-10	6.03297e-05	-1.98125	-3.12094e-10	6.04101e-05	-1.98124	-3.12094e-10
63483306	chr15:63483306:C:T	1.12977e-15	-3.33647e-10	-1.18469	0.00012977	-3.33647e-10	-1.21531	0.000129976	-3.33647e-10	-1.21505
63483579	chr15:63483579:C:G	1.14064e-15	-3.33647e-10	-1.17512	0.000130791	-3.33647e-10	-1.20747	0.000131	-3.33647e-10	-1.2072
63483593	chr15:63483593:C:T	1.99886e-16	-1.67374	-1.24298	1.62444e-05	-2.02514	-1.26818	1.62676e-05	-2.02514	-1.26808
63484035	chr15:63484035:T:C	1.01041e-15	-3.33647e-10	-1.29635	0.000119688	-3.33647e-10	-1.29618	0.000119848	-3.33647e-10	-1.29618
63484157	chr15:63484157:T:C	1.46175e-15	-3.33647e-10	-0.927081	0.000205572	-3.33647e-10	-0.755274	0.000206082	-3.33647e-10	-0.754122
63484261	chr15:63484261:G:A	4.52054e-16	-2.10067	-3.12094e-10	5.40038e-05	-2.09202	-3.12094e-10	5.40756e-05	-2.09202	-3.12094e-10
63484488	chr15:63484488:A:G	2.26407e-15	-3.33647e-10	-0.48955	0.000240804	-3.33647e-10	-0.597087	0.000241197	-3.33647e-10	-0.596783
63484495	chr15:63484495:G:A	1.00696e-15	-3.33647e-10	-1.29978	0.00012019	-3.33647e-10	-1.292	0.00012036	-3.33647e-10	-1.29192
63485412	chr15:63485412:T:C	1.74048e-15	-3.33647e-10	-0.752552	0.000217411	-3.33647e-10	-0.699283	0.000217695	-3.33647e-10	-0.699306
63485415	chr15:63485415:A:G	2.92104e-15	-1.26551	1.03073	0.000241615	-1.77638	1.18266	0.000242221	-1.77638	1.18383
63485463	chr15:63485463:C:T	1.61265e-15	-3.33647e-10	-0.828835	0.000186322	-3.33647e-10	-0.853595	0.000186597	-3.33647e-10	-0.853449
63485660	chr15:63485660:T:C	1.97039e-15	-3.33647e-10	-0.628483	0.000219829	-3.33647e-10	-0.688219	0.000220166	-3.33647e-10	-0.688015
63485762	chr15:63485762:G:A	1.84879e-15	-3.33647e-10	-0.692183	0.000212599	-3.33647e-10	-0.721662	0.000212902	-3.33647e-10	-0.721568
63485818	chr15:63485818:G:A	5.5685e-16	-1.15951	-0.732661	9.94389e-05	-0.881169	-0.600358	9.96267e-05	-0.881114	-0.599854
63486160	chr15:63486160:C:T	1.32247e-15	-3.33647e-10	-1.02721	0.000177394	-3.33647e-10	-0.902698	0.000177691	-3.33647e-10	-0.902353
63486310	chr15:63486310:G:A	1.72677e-16	-1.83585	-1.22719	2.73545e-05	-1.52527	-1.24692	2.73863e-05	-1.52528	-1.24708
63486557	chr15:63486557:A:C	1.25637e-15	-3.33647e-10	-1.07849	0.000150332	-3.33647e-10	-1.06823	0.000150532	-3.33647e-10	-1.06822
63486733	chr15:63486733:G:T	1.62472e-16	-1.97664	-1.14733	2.38449e-05	-1.7367	-1.1728	2.38707e-05	-1.7367	-1.17305
63487074	chr15:63487074:G:A	1.2856e-16	-2.08196	-1.27611	1.53983e-05	-2.09142	-1.2554	1.54209e-05	-2.09142	-1.25526
63487238	chr15:63487238:A:G	1.77086e-15	-3.33647e-10	-0.735249	0.000195976	-3.33647e-10	-0.803079	0.000196291	-3.33647e-10	-0.8028
63487614	chr15:63487614:GA:G	1.12792e-15	-3.33647e-10	-1.18634	0.000137212	-3.33647e-10	-1.15954	0.000137394	-3.33647e-10	-1.15954
63487968	chr15:63487968:G:A	1.67317e-16	-1.80651	-1.28807	2.60134e-05	-1.53086	-1.2916	2.60509e-05	-1.53083	-1.29152
63488079	chr15:63488079:C:A	1.07363e-15	-3.33647e-10	-1.23567	0.000128216	-3.33647e-10	-1.22736	0.000128385	-3.33647e-10	-1.22736
63488152	chr15:63488152:C:T	1.31598e-15	-3.33647e-10	-1.03213	0.000166889	-3.33647e-10	-0.963742	0.000167156	-3.33647e-10	-0.96347
63488249	chr15:63488249:T:C	3.01012e-16	-1.76041	-0.746914	3.32451e-05	-1.87917	-0.697992	3.32981e-05	-1.87912	-0.697783
63488431	chr15:63488431:T:C	1.18911e-15	-0.95732	-0.176187	7.78989e-05	-1.67389	-0.0517657	7.80607e-05	-1.67389	-0.0510208
63488519	chr15:63488519:G:A	4.86599e-16	-1.04575	-0.981277	7.70463e-05	-0.823846	-0.912818	7.71778e-05	-0.82378	-0.912508
63488533	chr15:63488533:A:G	1.02514e-15	-3.33647e-10	-1.28189	0.000121121	-3.33647e-10	-1.28428	0.000121284	-3.33647e-10	-1.28426
63488617	chr15:63488617:G:T	4.81912e-16	-2.03671	-3.12094e-10	5.49056e-05	-2.07546	-3.12094e-10	5.49786e-05	-2.07545	-3.12094e-10
63488692	chr15:63488692:A:G	1.01104e-15	-3.33647e-10	-1.29574	0.000119233	-3.33647e-10	-1.29999	0.000119391	-3.33647e-10	-1.29999
63488853	chr15:63488853:A:G	3.18468e-16	-1.31445	-1.1365	2.59694e-05	-1.67918	-1.14497	2.60139e-05	-1.6792	-1.14457
63488944	chr15:63488944:G:A	6.99374e-16	-1.68115	0.0168658	5.50375e-05	-1.81008	-0.262976	5.51713e-05	-1.81007	-0.26189
63489167	chr15:63489167:C:T	1.18429e-15	-3.33647e-10	-1.13757	0.000134547	-3.33647e-10	-1.17916	0.00013475	-3.33647e-10	-1.17897
63489226	chr15:63489226:TGGCATGCGCCTGGAATCCCAGC:T	2.37634e-15	-3.33647e-10	-0.44115	0.000343704	-3.33647e-10	-0.24129	0.000344361	-3.33647e-10	-0.240708
63489424	chr15:63489424:C:T	1.04241e-15	-0.627358	-0.637817	5.75116e-05	-1.45679	-0.572298	5.76206e-05	-1.45678	-0.571735
63489557	chr15:63489557:A:T	1.37393e-15	-0.721689	-0.267347	8.12767e-05	-1.51721	-0.166003	8.14438e-05	-1.51721	-0.16528
63489939	chr15:63489939:A:G	8.64088e-16	-0.667509	-0.785284	6.03321e-05	-1.27518	-0.706026	6.0446e-05	-1.27519	-0.70546
63490304	chr15:63490304:T:C	1.02578e-15	-3.33647e-10	-1.28126	0.000127283	-3.33647e-10	-1.23466	0.000127449	-3.33647e-10	-1.23469
63490362	chr15:63490362:A:G	1.68235e-16	-1.96427	-1.12483	1.82315e-05	-2.08046	-1.09746	1.82552e-05	-2.08046	-1.09749
63491010	chr15:63491010:C:G	1.82779e-16	-1.93646	-1.06973	1.95401e-05	-2.06866	-1.03994	1.95654e-05	-2.06866	-1.03997
63491362	chr15:63491362:T:G	1.05614e-15	-3.33647e-10	-1.25209	0.000126245	-3.33647e-10	-1.24284	0.000126409	-3.33647e-10	-1.24288
63491659	chr15:63491659:C:G	1.00703e-15	-3.33647e-10	-1.29971	0.00011948	-3.33647e-10	-1.29793	0.000119636	-3.33647e-10	-1.29795
63492456	chr15:63492456:T:G	3.33787e-16	-1.29994	-1.10403	5.06184e-05	-1.11403	-1.04273	5.07014e-05	-1.11397	-1.04248
63492594	chr15:63492594:T:C	1.04466e-15	-3.33647e-10	-1.26302	0.000122977	-3.33647e-10	-1.26907	0.000123129	-3.33647e-10	-1.26917
63492741	chr15:63492741:C:T	1.21039e-15	-3.33647e-10	-1.11577	0.000132612	-3.33647e-10	-1.19364	0.00013279	-3.33647e-10	-1.19363
63493222	chr15:63493222:A:G	2.20692e-16	-1.7311	-1.0866	2.64276e-05	-1.85065	-0.956017	2.64577e-05	-1.85064	-0.956215
63493980	chr15:63493980:C:G	1.00734e-15	-3.33647e-10	-1.2994	0.000120053	-3.33647e-10	-1.29314	0.000120212	-3.33647e-10	-1.29314
63494379	chr15:63494379:C:T	1.03088e-15	-3.33647e-10	-1.2763	0.000127528	-3.33647e-10	-1.23273	0.000127696	-3.33647e-10	-1.23274
63495017	chr15:63495017:T:C	4.79749e-16	-2.0412	-3.12094e-10	5.75638e-05	-2.02818	-3.12094e-10	5.7641e-05	-2.02817	-3.12094e-10
63495034	chr15:63495034:G:A	1.18924e-15	-0.609115	-0.524283	6.97682e-05	-1.44464	-0.391256	6.99001e-05	-1.44463	-0.390699
63495639	chr15:63495639:A:C	1.1373e-15	-3.33647e-10	-1.17805	0.000140117	-3.33647e-10	-1.13859	0.000140302	-3.33647e-10	-1.1386
63496065	chr15:63496065:G:A	1.64507e-15	-3.33647e-10	-0.80893	0.000196763	-3.33647e-10	-0.799072	0.000197027	-3.33647e-10	-0.799056
63496171	chr15:63496171:A:G	8.44184e-15	-3.33647e-10	0.826488	0.00138488	-3.33647e-10	1.1523	0.00138798	-3.33647e-10	1.1532
63496638	chr15:63496638:G:T	1.15253e-15	-3.33647e-10	-1.16476	0.000145264	-3.33647e-10	-1.10251	0.000145455	-3.33647e-10	-1.10253
63497280	chr15:63497280:G:A	1.34291e-16	-2.0819	-1.23255	1.489e-05	-2.09797	-1.2824	1.49119e-05	-2.09797	-1.28226
63497708	chr15:63497708:G:C	3.52962e-15	-3.33647e-10	-0.045523	0.000571541	-3.33647e-10	0.267266	0.000572773	-3.33647e-10	0.268091
63498026	chr15:63498026:C:A	1.01559e-15	-3.33647e-10	-1.29124	0.000121974	-3.33647e-10	-1.27727	0.000122135	-3.33647e-10	-1.27727
63498443	chr15:63498443:T:C	1.34165e-16	-2.08732	-1.22807	1.48779e-05	-2.10024	-1.28095	1.48998e-05	-2.10024	-1.28081
63498463	chr15:63498463:C:T	1.23847e-16	-2.09538	-1.30004	1.61578e-05	-2.00147	-1.29719	1.61795e-05	-2.00145	-1.2972
63498792	chr15:63498792:T:C	1.81598e-15	-3.33647e-10	-0.710089	0.00021576	-3.33647e-10	-0.706902	0.000215995	-3.33647e-10	-0.707143
63498864	chr15:63498864:T:C	1.37055e-16	-2.09899	-1.1951	1.51825e-05	-2.09721	-1.26371	1.52057e-05	-2.09721	-1.26351
63498926	chr15:63498926:G:A	1.98181e-16	-2.09688	-0.82841	1.97259e-05	-2.09943	-0.999705	1.97638e-05	-2.09943	-0.999112
63499029	chr15:63499029:A:G	1.41043e-16	-2.0822	-1.1832	1.52584e-05	-2.09949	-1.25645	1.52821e-05	-2.09949	-1.25623
63499443	chr15:63499443:G:A	1.01151e-15	-3.33647e-10	-1.29527	0.000119263	-3.33647e-10	-1.29974	0.000119421	-3.33647e-10	-1.29974
63499646	chr15:63499646:T:G	1.07366e-15	-3.33647e-10	-1.23564	0.00012731	-3.33647e-10	-1.23445	0.000127462	-3.33647e-10	-1.23458
63499824	chr15:63499824:T:C	1.13774e-15	-3.33647e-10	-1.17767	0.000133515	-3.33647e-10	-1.18686	0.000133691	-3.33647e-10	-1.18687
63500058	chr15:63500058:T:C	1.3746e-16	-2.08974	-1.20139	1.50443e-05	-2.10099	-1.26908	1.50671e-05	-2.10099	-1.26889
63500224	chr15:63500224:A:AT	1.37069e-16	-2.09253	-1.20145	1.50463e-05	-2.10079	-1.26915	1.50691e-05	-2.1008	-1.26896
63500267	chr15:63500267:T:A	1.28593e-16	-2.0992	-1.25862	1.54839e-05	-2.09139	-1.24988	1.5506e-05	-2.09139	-1.24978
63500559	chr15:63500559:G:GT	1.43002e-16	-2.04983	-1.20178	1.61664e-05	-2.02789	-1.27025	1.61907e-05	-2.0279	-1.27006
63501284	chr15:63501284:C:T	1.01105e-15	-3.33647e-10	-1.29572	0.000119335	-3.33647e-10	-1.29914	0.000119493	-3.33647e-10	-1.29914
63501372	chr15:63501372:A:G	1.35639e-16	-2.08318	-1.22129	1.49002e-05	-2.10018	-1.27951	1.49223e-05	-2.10018	-1.27936
63501674	chr15:63501674:T:C	1.31276e-16	-2.07933	-1.25784	1.46908e-05	-2.09874	-1.29511	1.47115e-05	-2.09874	-1.29504
63501737	chr15:63501737:G:A	1.23506e-16	-2.09883	-1.29935	1.64085e-05	-1.98355	-1.29973	1.64306e-05	-1.98353	-1.29973
63502161	chr15:63502161:TTCATG:T	1.32043e-16	-2.08981	-1.24153	1.4747e-05	-2.10099	-1.28904	1.47682e-05	-2.10099	-1.28893
63502228	chr15:63502228:C:T	1.01131e-15	-3.33647e-10	-1.29547	0.000121137	-3.33647e-10	-1.28415	0.000121297	-3.33647e-10	-1.28416
63502345	chr15:63502345:G:A	1.08561e-15	-3.33647e-10	-1.22457	0.000127243	-3.33647e-10	-1.23497	0.000127393	-3.33647e-10	-1.23512
63502725	chr15:63502725:G:A	1.00977e-15	-3.33647e-10	-1.29699	0.000120777	-3.33647e-10	-1.28712	0.000120937	-3.33647e-10	-1.28713
63503429	chr15:63503429:T:C	1.32693e-16	-2.07093	-1.2555	1.47423e-05	-2.096	-1.29435	1.47631e-05	-2.096	-1.29427
63503476	chr15:63503476:G:A	1.01443e-15	-3.33647e-10	-1.29238	0.000120868	-3.33647e-10	-1.28637	0.000121035	-3.33647e-10	-1.28632
63503638	chr15:63503638:A:G	1.01879e-15	-3.33647e-10	-1.2881	0.000121555	-3.33647e-10	-1.2807	0.000121724	-3.33647e-10	-1.28064
63504905	chr15:63504905:C:T	1.60748e-15	-3.33647e-10	-0.832047	0.000194864	-3.33647e-10	-0.808768	0.000195078	-3.33647e-10	-0.808997
63505020	chr15:63505020:C:G	2.56447e-15	-3.33647e-10	-0.36496	0.00027987	-3.33647e-10	-0.446746	0.000280401	-3.33647e-10	-0.446178
63505389	chr15:63505389:C:T	1.64248e-15	-3.33647e-10	-0.810506	0.000179195	-3.33647e-10	-0.892595	0.000179492	-3.33647e-10	-0.892267
63505466	chr15:63505466:G:C	9.26075e-16	-0.374187	-1.00933	3.40085e-05	-1.68448	-0.869979	3.40655e-05	-1.68448	-0.869633
63506024	chr15:63506024:G:A	1.03976e-15	-3.33647e-10	-1.26772	0.000124102	-3.33647e-10	-1.25997	0.000124277	-3.33647e-10	-1.25989
63506409	chr15:63506409:A:G	1.50836e-15	-3.33647e-10	-0.89569	0.000183616	-3.33647e-10	-0.868223	0.00018382	-3.33647e-10	-0.868442
63507452	chr15:63507452:A:G	3.63392e-15	-3.33647e-10	-0.0164004	0.000388055	-3.33647e-10	-0.119924	0.000388837	-3.33647e-10	-0.119239
63507866	chr15:63507866:T:C	1.47607e-16	-2.09787	-1.12204	1.97914e-05	-1.96595	-1.12988	1.9819e-05	-1.96593	-1.12983
63508038	chr15:63508038:T:C	1.23787e-16	-2.10063	-1.29527	1.59145e-05	-2.05711	-1.25673	1.59331e-05	-2.05711	-1.25688
63508068	chr15:63508068:A:G	1.01148e-15	-3.33647e-10	-1.29529	0.0001211	-3.33647e-10	-1.28446	0.00012126	-3.33647e-10	-1.28446
63508191	chr15:63508191:A:G	1.00676e-15	-3.33647e-10	-1.29998	0.000120161	-3.33647e-10	-1.29224	0.000120321	-3.33647e-10	-1.29224
63508436	chr15:63508436:G:A	2.6225e-15	-3.33647e-10	-0.342583	0.000285588	-3.33647e-10	-0.426522	0.000286131	-3.33647e-10	-0.425948
63508494	chr15:63508494:A:G	3.65975e-15	-3.33647e-10	-0.00931673	0.00059053	-3.33647e-10	0.299951	0.000591817	-3.33647e-10	0.300798
63508666	chr15:63508666:A:G	1.41695e-16	-2.07438	-1.18642	1.70031e-05	-2.02774	-1.21993	1.70268e-05	-2.02773	-1.21988
63510098	chr15:63510098:T:G	1.25118e-16	-2.09133	-1.29388	1.55435e-05	-2.08471	-1.25271	1.55617e-05	-2.08472	-1.25287
63510234	chr15:63510234:G:C	1.09867e-15	-3.33647e-10	-1.21262	0.000127745	-3.33647e-10	-1.23103	0.000127917	-3.33647e-10	-1.23102
63510245	chr15:63510245:C:T	1.06013e-15	-3.33647e-10	-1.24832	0.00012377	-3.33647e-10	-1.26264	0.000123936	-3.33647e-10	-1.26263
63510283	chr15:63510283:A:C	4.52415e-16	-2.09987	-3.12094e-10	5.50586e-05	-2.07267	-3.12094e-10	5.51318e-05	-2.07267	-3.12094e-10
63510300	chr15:63510300:A:G	1.19085e-14	-3.33647e-10	1.17054	0.00176986	-3.33647e-10	1.39758	0.00177302	-3.33647e-10	1.39804
63511630	chr15:63511630:A:G	1.30033e-16	-2.06718	-1.2795	1.8048e-05	-1.90243	-1.28561	1.80712e-05	-1.9024	-1.28568
63512042	chr15:63512042:C:T	8.00303e-15	-3.33647e-10	0.773108	0.00138004	-3.33647e-10	1.1488	0.00138332	-3.33647e-10	1.14984
63512049	chr15:63512049:C:T	1.43492e-16	-1.96293	-1.28526	1.60863e-05	-2.05234	-1.25076	1.61054e-05	-2.05234	-1.25091
63512375	chr15:63512375:CTTCT:C	1.25787e-15	-3.33647e-10	-1.07729	0.000160489	-3.33647e-10	-1.00285	0.000160696	-3.33647e-10	-1.00288
63512907	chr15:63512907:T:C	1.48066e-16	-2.07195	-1.14485	1.74132e-05	-2.03957	-1.18427	1.74377e-05	-2.03956	-1.18421
63513536	chr15:63513536:C:T	1.46774e-16	-1.9523	-1.27327	1.65935e-05	-2.04989	-1.22217	1.66123e-05	-2.04988	-1.22238
63513671	chr15:63513671:G:A	2.61318e-15	-3.33647e-10	-0.346144	0.000324773	-3.33647e-10	-0.297943	0.000325256	-3.33647e-10	-0.297785
63514339	chr15:63514339:T:C	1.06399e-15	-3.33647e-10	-1.24469	0.000121719	-3.33647e-10	-1.27935	0.000121891	-3.33647e-10	-1.27928
63515803	chr15:63515803:G:A	2.18627e-16	-1.98125	-0.845847	2.81693e-05	-2.06174	-0.681101	2.81916e-05	-2.06173	-0.681643
63516094	chr15:63516094:C:G	1.09093e-15	-3.33647e-10	-1.21968	0.000128915	-3.33647e-10	-1.22192	0.000129086	-3.33647e-10	-1.22192
63516149	chr15:63516149:T:C	1.00974e-15	-3.33647e-10	-1.29701	0.00012069	-3.33647e-10	-1.28785	0.000120849	-3.33647e-10	-1.28785
63517639	chr15:63517639:C:G	2.13822e-16	-2.01321	-0.836111	2.79949e-05	-2.07778	-0.671266	2.8017e-05	-2.07778	-0.671811
63517826	chr15:63517826:C:G	9.28236e-15	-3.33647e-10	0.921404	0.00156606	-3.33647e-10	1.27525	0.00156967	-3.33647e-10	1.27622
63518426	chr15:63518426:G:C	6.4536e-15	-1.4535	2.01143	0.000648423	-1.51801	1.91149	0.000650013	-1.51801	1.91261
63518831	chr15:63518831:T:C	5.53387e-15	-3.33647e-10	0.404176	0.000709142	-3.33647e-10	0.482985	0.000710246	-3.33647e-10	0.483213
63518850	chr15:63518850:C:T	1.54802e-14	-3.33647e-10	1.43285	0.00271011	-3.33647e-10	1.82367	0.00271699	-3.33647e-10	1.82488
63519011	chr15:63519011:C:T	1.72685e-16	-1.87991	-1.1831	1.95694e-05	-2.00468	-1.10242	1.95894e-05	-2.00467	-1.10274
63519056	chr15:63519056:C:T	1.11053e-15	-3.33647e-10	-1.20188	0.00013272	-3.33647e-10	-1.19283	0.000132921	-3.33647e-10	-1.19264
63519458	chr15:63519458:G:A	1.48773e-16	-1.94699	-1.26505	1.6872e-05	-2.04622	-1.20919	1.68909e-05	-2.04622	-1.20941
63519809	chr15:63519809:A:T	1.02188e-15	-3.33647e-10	-1.28507	0.000120965	-3.33647e-10	-1.28557	0.000121118	-3.33647e-10	-1.28564
63520285	chr15:63520285:A:T	1.54814e-15	-3.33647e-10	-0.869655	0.00017257	-3.33647e-10	-0.930266	0.000172797	-3.33647e-10	-0.930283
63521445	chr15:63521445:G:A	1.09191e-15	-3.33647e-10	-1.21878	0.000130463	-3.33647e-10	-1.20998	0.000130658	-3.33647e-10	-1.20981
63521544	chr15:63521544:G:A	1.58659e-16	-1.88739	-1.26031	1.76953e-05	-2.00633	-1.20144	1.7715e-05	-2.00632	-1.20167
63521710	chr15:63521710:A:G	7.83108e-16	-1.5512	-3.12094e-10	0.000153841	-1.04515	-3.12094e-10	0.000154043	-1.04517	-3.12094e-10
63521943	chr15:63521943:C:T	4.52699e-16	-2.09924	-3.12094e-10	5.52684e-05	-2.06887	-3.12094e-10	5.5342e-05	-2.06887	-3.12094e-10
63521951	chr15:63521951:T:C	4.52026e-16	-2.10073	-3.12094e-10	5.47088e-05	-2.07905	-3.12094e-10	5.47816e-05	-2.07904	-3.12094e-10
63522675	chr15:63522675:C:CA	2.3542e-16	-1.93369	-0.819402	2.98065e-05	-2.03523	-0.651114	2.98298e-05	-2.03523	-0.651667
63522848	chr15:63522848:A:G	1.00854e-15	-3.33647e-10	-1.29821	0.000119573	-3.33647e-10	-1.29714	0.000119733	-3.33647e-10	-1.29714
63522984	chr15:63522984:G:A	2.20477e-16	-1.93599	-0.882685	2.76393e-05	-2.03687	-0.724964	2.76618e-05	-2.03686	-0.725484
63523126	chr15:63523126:G:A	1.0093e-15	-3.33647e-10	-1.29746	0.000120434	-3.33647e-10	-1.28997	0.000120594	-3.33647e-10	-1.28997
63523228	chr15:63523228:G:A	1.03197e-15	-3.33647e-10	-1.27525	0.000120526	-3.33647e-10	-1.28921	0.000120686	-3.33647e-10	-1.2892
63523280	chr15:63523280:T:C	2.22266e-16	-1.94276	-0.867829	2.80165e-05	-2.04074	-0.707533	2.80391e-05	-2.04074	-0.708061
63523305	chr15:63523305:G:A	3.51389e-15	-3.33647e-10	-0.0499878	0.000383311	-3.33647e-10	-0.132224	0.000384081	-3.33647e-10	-0.131546
63524203	chr15:63524203:T:C	1.40871e-15	-3.33647e-10	-0.964035	0.000157572	-3.33647e-10	-1.02119	0.000157779	-3.33647e-10	-1.02121
63524244	chr15:63524244:G:A	1.13756e-15	-3.33647e-10	-1.17783	0.000136169	-3.33647e-10	-1.16717	0.000136379	-3.33647e-10	-1.16696
63524299	chr15:63524299:C:T	1.35642e-15	-3.33647e-10	-1.00186	0.000156669	-3.33647e-10	-1.02694	0.000156876	-3.33647e-10	-1.02694
63524496	chr15:63524496:T:C	1.24756e-15	-3.33647e-10	-1.08552	0.000148852	-3.33647e-10	-1.07812	0.000149025	-3.33647e-10	-1.07829
63524870	chr15:63524870:T:C	1.00749e-15	-3.33647e-10	-1.29925	0.000119633	-3.33647e-10	-1.29664	0.000119795	-3.33647e-10	-1.29662
63525253	chr15:63525253:T:C	1.41924e-15	-3.33647e-10	-0.956589	0.000163378	-3.33647e-10	-0.985003	0.000163592	-3.33647e-10	-0.985022
63525297	chr15:63525297:C:T	1.0121e-15	-3.33647e-10	-1.29469	0.000121203	-3.33647e-10	-1.2836	0.000121363	-3.33647e-10	-1.28361
63525471	chr15:63525471:C:A	2.58833e-15	-3.33647e-10	-0.3557	0.000322532	-3.33647e-10	-0.304869	0.000323024	-3.33647e-10	-0.304671
63525493	chr15:63525493:A:G	1.45244e-15	-3.33647e-10	-0.933467	0.000162029	-3.33647e-10	-0.993298	0.000162241	-3.33647e-10	-0.993316
63525806	chr15:63525806:T:G	1.27896e-16	-2.10051	-1.26274	1.54986e-05	-2.08551	-1.25481	1.55206e-05	-2.08551	-1.25472
63525961	chr15:63525961:A:G	2.10779e-16	-2.01104	-0.852618	2.75127e-05	-2.07733	-0.689091	2.75343e-05	-2.07733	-0.689637
63526170	chr15:63526170:T:C	1.40419e-16	-1.97192	-1.29792	1.5627e-05	-2.05626	-1.27581	1.56461e-05	-2.05626	-1.27592
63526200	chr15:63526200:G:A	1.49763e-16	-1.95606	-1.24935	1.73194e-05	-2.04607	-1.18317	1.73382e-05	-2.04606	-1.18342
63526208	chr15:63526208:G:A	1.00671e-15	-3.33647e-10	-1.30003	0.000119363	-3.33647e-10	-1.2989	0.000119523	-3.33647e-10	-1.29889
63526359	chr15:63526359:G:T	1.03321e-15	-3.33647e-10	-1.27404	0.000123865	-3.33647e-10	-1.26188	0.000124039	-3.33647e-10	-1.26181
63526414	chr15:63526414:T:C	4.59695e-16	-2.08391	-3.12094e-10	5.36502e-05	-2.09859	-3.12094e-10	5.37215e-05	-2.09858	-3.12094e-10
63526430	chr15:63526430:A:G	4.61532e-16	-2.07992	-3.12094e-10	5.36163e-05	-2.09922	-3.12094e-10	5.36876e-05	-2.09922	-3.12094e-10
63526453	chr15:63526453:A:G	1.23648e-16	-2.10068	-1.29635	1.49283e-05	-2.08469	-1.29312	1.49486e-05	-2.08469	-1.29309
63526533	chr15:63526533:A:G	2.07728e-16	-2.02186	-0.856376	2.72434e-05	-2.08288	-0.693379	2.72648e-05	-2.08288	-0.693922
63526651	chr15:63526651:T:C	4.71619e-16	-2.09605	0.0377591	7.78049e-05	-1.8568	0.129931	7.79454e-05	-1.85677	0.130383
63526878	chr15:63526878:TG:T	3.66078e-15	-3.33647e-10	-0.00903675	0.000392427	-3.33647e-10	-0.10872	0.000393218	-3.33647e-10	-0.108035
63526927	chr15:63526927:C:T	1.36357e-15	-3.33647e-10	-0.996603	0.000161795	-3.33647e-10	-0.994741	0.000161979	-3.33647e-10	-0.994932
63527228	chr15:63527228:G:A	1.0093e-15	-3.33647e-10	-1.29746	0.000119368	-3.33647e-10	-1.29886	0.000119527	-3.33647e-10	-1.29886
63527746	chr15:63527746:C:T	2.36575e-15	-3.33647e-10	-0.445617	0.000252345	-3.33647e-10	-0.550273	0.000252531	-3.33647e-10	-0.550866
63527785	chr15:63527785:C:T	1.23438e-16	-2.10088	-1.29785	1.49203e-05	-2.08321	-1.29513	1.49406e-05	-2.08321	-1.2951
63528459	chr15:63528459:CCAGCATTTAAGACTAAAAAAATAAACACTTTGGTTTAA:C	1.12371e-15	-3.33647e-10	-1.19007	0.000125892	-3.33647e-10	-1.24565	0.000126059	-3.33647e-10	-1.24565
63528598	chr15:63528598:G:T	1.35828e-16	-2.0906	-1.21248	1.73568e-05	-2.04827	-1.17881	1.73793e-05	-2.04827	-1.17884
63529244	chr15:63529244:G:T	1.03511e-15	-3.33647e-10	-1.2722	0.000122493	-3.33647e-10	-1.27302	0.000122644	-3.33647e-10	-1.27311
63529322	chr15:63529322:A:G	3.4681e-15	-3.33647e-10	-0.0631047	0.000375911	-3.33647e-10	-0.151719	0.000376657	-3.33647e-10	-0.151064
63529780	chr15:63529780:C:T	7.99668e-15	0.772315	-3.12094e-10	0.000666496	0.420964	-3.12094e-10	0.000667411	0.421007	-3.12094e-10
63530007	chr15:63530007:G:A	1.0148e-15	-3.33647e-10	-1.29202	0.000121728	-3.33647e-10	-1.27928	0.000121889	-3.33647e-10	-1.27929
63530402	chr15:63530402:T:C	1.00677e-15	-3.33647e-10	-1.29997	0.000119737	-3.33647e-10	-1.29577	0.000119896	-3.33647e-10	-1.29578
63530510	chr15:63530510:A:G	6.05586e-16	-1.80827	-3.12094e-10	6.74591e-05	-1.86955	-3.12094e-10	6.75491e-05	-1.86954	-3.12094e-10
63530810	chr15:63530810:C:G	1.43295e-15	-0.946977	-3.12094e-10	0.000137293	-1.15895	-3.12094e-10	0.000137475	-1.15896	-3.12094e-10
63530820	chr15:63530820:A:G	1.35892e-15	-3.33647e-10	-1.00002	0.000161925	-3.33647e-10	-0.993937	0.000162109	-3.33647e-10	-0.994128
63531342	chr15:63531342:G:C	1.0506e-15	-3.33647e-10	-1.25735	0.000126364	-3.33647e-10	-1.2419	0.000126543	-3.33647e-10	-1.24182
63531734	chr15:63531734:G:A	1.08577e-15	-3.33647e-10	-1.22442	0.000122994	-3.33647e-10	-1.26894	0.000123157	-3.33647e-10	-1.26894
63531854	chr15:63531854:C:T	1.8479e-15	-3.33647e-10	-0.692661	0.00022208	-3.33647e-10	-0.678032	0.000222315	-3.33647e-10	-0.678305
63531893	chr15:63531893:C:T	2.64092e-15	-3.33647e-10	-0.335585	0.000288141	-3.33647e-10	-0.417621	0.000288692	-3.33647e-10	-0.41704
63532185	chr15:63532185:C:T	1.05398e-15	-3.33647e-10	-1.25414	0.000124895	-3.33647e-10	-1.2536	0.000125058	-3.33647e-10	-1.25362
63532291	chr15:63532291:G:T	1.75381e-16	-2.0806	-0.966907	2.19712e-05	-2.02006	-0.971277	2.20024e-05	-2.02005	-0.971204
63533023	chr15:63533023:T:A	1.84624e-16	-2.07836	-0.917789	2.49723e-05	-2.10016	-0.763141	2.49929e-05	-2.10016	-0.763645
63533643	chr15:63533643:C:T	4.55455e-16	-2.09317	-3.12094e-10	5.62855e-05	-2.05063	-3.12094e-10	5.63604e-05	-2.05063	-3.12094e-10
63534193	chr15:63534193:CAG:C	5.12182e-15	-3.33647e-10	0.326798	0.000825378	-3.33647e-10	0.63477	0.000827169	-3.33647e-10	0.63561
63534231	chr15:63534231:T:C	2.96437e-15	-3.33647e-10	-0.220047	0.000335841	-3.33647e-10	-0.264434	0.000336488	-3.33647e-10	-0.263837
63534434	chr15:63534434:AT:A	6.44308e-16	-1.74629	-3.12094e-10	0.000448004	0.023732	-3.12094e-10	0.000448651	0.0238458	-3.12094e-10
63534534	chr15:63534534:C:T	1.00682e-15	-3.33647e-10	-1.29992	0.000119258	-3.33647e-10	-1.29978	0.000119416	-3.33647e-10	-1.29979
63534595	chr15:63534595:G:A	1.01573e-15	-3.33647e-10	-1.2911	0.000120212	-3.33647e-10	-1.29181	0.000120378	-3.33647e-10	-1.29177
63534912	chr15:63534912:ATTTG:A	1.97829e-16	-1.89211	-1.03495	1.90868e-05	-2.09892	-1.03315	1.91133e-05	-2.09892	-1.03309
63535700	chr15:63535700:G:A	4.92746e-16	-2.05323	0.0387599	5.93133e-05	-1.95639	-0.0418509	5.94251e-05	-1.95639	-0.0412931
63535823	chr15:63535823:A:C	2.62606e-14	-3.33647e-10	1.96136	0.00439689	-3.33647e-10	2.30758	0.0044048	-3.33647e-10	2.30805
63536021	chr15:63536021:G:A	4.99273e-16	-2.06439	0.0630795	5.95602e-05	-1.97581	-0.0182715	5.96727e-05	-1.97582	-0.0177085
63536059	chr15:63536059:T:C	4.53236e-16	-2.09805	-3.12094e-10	5.75627e-05	-2.0282	-3.12094e-10	5.76394e-05	-2.02819	-3.12094e-10
63536097	chr15:63536097:C:T	4.9715e-16	-2.05853	0.0529559	5.9561e-05	-1.96587	-0.0281994	5.96735e-05	-1.96587	-0.0276387
63536175	chr15:63536175:T:C	1.02421e-15	-3.33647e-10	-1.28279	0.000121162	-3.33647e-10	-1.28395	0.000121331	-3.33647e-10	-1.28388
63536646	chr15:63536646:A:G	1.35093e-16	-2.03749	-1.27102	1.599e-05	-2.09099	-1.21811	1.6008e-05	-2.09099	-1.21832
63537420	chr15:63537420:A:G	1.02939e-15	-3.33647e-10	-1.27774	0.000122185	-3.33647e-10	-1.27554	0.000122347	-3.33647e-10	-1.27554
63537873	chr15:63537873:C:T	5.18642e-16	-2.06072	0.0974692	6.20895e-05	-1.96682	0.0143257	6.22072e-05	-1.96682	0.0148934
63538121	chr15:63538121:G:T	2.67622e-15	-3.33647e-10	-0.322309	0.000333798	-3.33647e-10	-0.270533	0.000334305	-3.33647e-10	-0.270344
63538585	chr15:63538585:C:T	1.05065e-14	-3.33647e-10	1.04528	0.00182607	-3.33647e-10	1.42885	0.00183039	-3.33647e-10	1.42989
63539437	chr15:63539437:G:C	1.01168e-15	-3.33647e-10	-1.2951	0.000120507	-3.33647e-10	-1.28936	0.000120673	-3.33647e-10	-1.28932
63539533	chr15:63539533:T:C	2.56012e-16	-2.04322	-0.62602	3.03393e-05	-2.10098	-0.567645	3.04037e-05	-2.10098	-0.566851
63539670	chr15:63539670:A:T	1.54032e-16	-2.09299	-1.08432	2.00927e-05	-1.989	-1.09172	2.01209e-05	-1.98898	-1.09166
63539785	chr15:63539785:G:A	1.30424e-16	-2.10092	-1.24275	1.68287e-05	-2.02314	-1.23485	1.68486e-05	-2.02312	-1.23501
63540133	chr15:63540133:T:C	2.94e-16	-2.09727	-0.433617	4.21054e-05	-1.97076	-0.370133	4.21775e-05	-1.97074	-0.369769
63540363	chr15:63540363:T:C	3.14986e-16	-2.09886	-0.363079	4.57982e-05	-1.96003	-0.296793	4.58774e-05	-1.96001	-0.296413
63540575	chr15:63540575:C:T	1.93767e-15	-3.33647e-10	-0.645227	0.000234351	-3.33647e-10	-0.624251	0.000234593	-3.33647e-10	-0.624547
63540802	chr15:63540802:C:G	1.04903e-15	-3.33647e-10	-1.25885	0.000126185	-3.33647e-10	-1.24332	0.000126364	-3.33647e-10	-1.24323
63541192	chr15:63541192:G:T	4.52946e-16	-2.09869	-3.12094e-10	5.38773e-05	-2.09436	-3.12094e-10	5.39489e-05	-2.09436	-3.12094e-10
63541556	chr15:63541556:A:T	4.80492e-16	-2.06477	0.0251136	5.72529e-05	-1.97857	-0.0550223	5.73607e-05	-1.97857	-0.054465
63541950	chr15:63541950:G:A	1.43576e-16	-1.99357	-1.25403	1.67859e-05	-2.06919	-1.19134	1.68043e-05	-2.06919	-1.19158
63542120	chr15:63542120:A:T	1.03059e-15	-3.33647e-10	-1.27658	0.000123511	-3.33647e-10	-1.26474	0.000123684	-3.33647e-10	-1.26467
63542503	chr15:63542503:C:G	1.28387e-16	-2.09086	-1.26856	1.52003e-05	-2.09895	-1.26081	1.52218e-05	-2.09895	-1.26073
63542598	chr15:63542598:C:T	1.06083e-14	-3.33647e-10	1.05492	0.00182429	-3.33647e-10	1.42788	0.00182883	-3.33647e-10	1.42903
63542779	chr15:63542779:C:T	1.28259e-16	-2.09891	-1.26151	1.54351e-05	-2.09116	-1.25327	1.54571e-05	-2.09116	-1.25317
63542878	chr15:63542878:C:G	4.11617e-16	-1.99696	-0.197414	5.57495e-05	-1.87244	-0.187766	5.58463e-05	-1.87244	-0.187354
63543068	chr15:63543068:TTGAAAA:T	5.00952e-16	-2.05886	0.0609076	5.99148e-05	-1.96774	-0.0204087	6.00281e-05	-1.96774	-0.019844
63543258	chr15:63543258:G:A	4.55524e-16	-2.07213	-0.0208864	5.40418e-05	-1.99183	-0.0994817	5.4143e-05	-1.99183	-0.0989364
63543662	chr15:63543662:C:T	1.00689e-15	-3.33647e-10	-1.29985	0.000119241	-3.33647e-10	-1.29992	0.000119399	-3.33647e-10	-1.29993
63543693	chr15:63543693:C:T	1.00859e-15	-3.33647e-10	-1.29816	0.000121755	-3.33647e-10	-1.27906	0.000121916	-3.33647e-10	-1.27907
63543890	chr15:63543890:A:T	2.93588e-15	-3.33647e-10	-0.229704	0.000337468	-3.33647e-10	-0.259599	0.000338121	-3.33647e-10	-0.258996
63544162	chr15:63544162:AAT:A	1.01116e-15	-3.33647e-10	-1.29562	0.000121015	-3.33647e-10	-1.28516	0.000121175	-3.33647e-10	-1.28516
63544249	chr15:63544249:G:T	1.00767e-15	-3.33647e-10	-1.29907	0.000119377	-3.33647e-10	-1.29878	0.000119534	-3.33647e-10	-1.2988
63544612	chr15:63544612:G:A	4.89002e-16	-2.0221	-3.12094e-10	5.97972e-05	-1.99011	-3.12094e-10	5.98765e-05	-1.99011	-3.12094e-10
63544859	chr15:63544859:G:A	1.41121e-16	-2.00801	-1.25684	1.65903e-05	-2.07655	-1.19571	1.66085e-05	-2.07654	-1.19594
63545005	chr15:63545005:T:C	1.3396e-14	-3.33647e-10	1.28824	0.00200645	-3.33647e-10	1.52305	0.00201006	-3.33647e-10	1.52352
63545069	chr15:63545069:T:TA	1.56301e-16	-2.10085	-1.06183	2.18203e-05	-1.92781	-1.07042	2.18511e-05	-1.92779	-1.07036
63545292	chr15:63545292:A:G	1.03947e-15	-1.78651	0.51851	0.000149096	-1.76317	0.686692	0.000149486	-1.76315	0.687956
63545698	chr15:63545698:G:A	3.23896e-15	-3.33647e-10	-0.131461	0.00050636	-3.33647e-10	0.146177	0.00050742	-3.33647e-10	0.146941
63545726	chr15:63545726:T:C	1.25122e-16	-2.08528	-1.2999	1.47423e-05	-2.10066	-1.28969	1.47626e-05	-2.10066	-1.28964
63545918	chr15:63545918:T:C	1.00944e-15	-3.33647e-10	-1.29732	0.000120068	-3.33647e-10	-1.29301	0.000120232	-3.33647e-10	-1.29297
63546571	chr15:63546571:T:C	1.52904e-16	-2.09656	-1.08809	2.03852e-05	-1.96929	-1.09697	2.04139e-05	-1.96927	-1.09691
63546638	chr15:63546638:C:T	2.01708e-15	-3.33647e-10	-0.605061	0.000243462	-3.33647e-10	-0.586111	0.000243711	-3.33647e-10	-0.586414
63546798	chr15:63546798:C:T	1.55833e-14	-3.33647e-10	1.43949	0.00201645	-3.33647e-10	1.52802	0.00201972	-3.33647e-10	1.52831
63546843	chr15:63546843:C:T	1.25666e-16	-2.08081	-1.30003	1.47095e-05	-2.10099	-1.29159	1.47297e-05	-2.10099	-1.29154
63546844	chr15:63546844:G:A	1.49245e-16	-2.02059	-1.18829	1.8142e-05	-2.08307	-1.09977	1.81604e-05	-2.08307	-1.10008
63546950	chr15:63546950:T:A	8.60938e-15	-3.33647e-10	0.84614	0.00150395	-3.33647e-10	1.23478	0.00150755	-3.33647e-10	1.23584
63547022	chr15:63547022:A:G	1.58951e-15	-0.843288	-3.12094e-10	0.000117674	-1.31315	-3.12094e-10	0.00011783	-1.31316	-3.12094e-10
63547252	chr15:63547252:A:G	8.04104e-16	-1.52474	-3.12094e-10	0.000105014	-1.42698	-3.12094e-10	0.000105154	-1.42697	-3.12094e-10
63547294	chr15:63547294:G:A	1.01896e-15	-3.33647e-10	-1.28793	0.000121645	-3.33647e-10	-1.27996	0.000121814	-3.33647e-10	-1.2799
63547298	chr15:63547298:G:A	1.5768e-16	-2.09684	-1.05706	2.13681e-05	-1.96806	-1.05111	2.13982e-05	-1.96804	-1.05105
63547309	chr15:63547309:G:A	1.00857e-15	-3.33647e-10	-1.29818	0.000119896	-3.33647e-10	-1.29445	0.000120059	-3.33647e-10	-1.29442
63547375	chr15:63547375:T:G	4.51409e-15	-3.33647e-10	0.200492	0.000513275	-3.33647e-10	0.159742	0.000514331	-3.33647e-10	0.160468
63547480	chr15:63547480:A:G	1.02261e-14	-3.33647e-10	1.01823	0.00176425	-3.33647e-10	1.39441	0.0017686	-3.33647e-10	1.39555
63548258	chr15:63548258:G:T	1.00839e-15	-3.33647e-10	-1.29836	0.000119236	-3.33647e-10	-1.29997	0.000119394	-3.33647e-10	-1.29997
63548429	chr15:63548429:G:A	1.0067e-15	-3.33647e-10	-1.30004	0.000120506	-3.33647e-10	-1.28937	0.000120667	-3.33647e-10	-1.28937
63548955	chr15:63548955:C:T	1.00701e-15	-3.33647e-10	-1.29972	0.000119296	-3.33647e-10	-1.29946	0.000119453	-3.33647e-10	-1.29947
63549476	chr15:63549476:G:A	2.30283e-16	-2.06164	-0.713523	2.71867e-05	-2.0989	-0.679446	2.72427e-05	-2.0989	-0.678714
63549694	chr15:63549694:C:G	7.82781e-16	-1.55161	-3.12094e-10	8.1076e-05	-1.68568	-3.12094e-10	8.11838e-05	-1.68568	-3.12094e-10
63549781	chr15:63549781:A:G	1.25956e-16	-2.08717	-1.29136	1.45968e-05	-2.10023	-1.30003	1.46162e-05	-2.10023	-1.30004
63550165	chr15:63550165:G:A	1.95573e-15	-3.33647e-10	-0.635947	0.0002353	-3.33647e-10	-0.620211	0.000235538	-3.33647e-10	-0.620525
63550590	chr15:63550590:A:G	1.2437e-15	-3.33647e-10	-1.08862	0.000145996	-3.33647e-10	-1.09749	0.000146184	-3.33647e-10	-1.09753
63550995	chr15:63550995:A:T	2.14834e-16	-2.01388	-0.830717	2.81717e-05	-2.07924	-0.663513	2.81937e-05	-2.07924	-0.664063
63551161	chr15:63551161:T:C	4.10245e-15	-3.33647e-10	0.104872	0.00046583	-3.33647e-10	0.0627502	0.000466775	-3.33647e-10	0.0634489
63551246	chr15:63551246:C:T	1.4126e-15	-3.33647e-10	-0.961278	0.000165853	-3.33647e-10	-0.969967	0.000166087	-3.33647e-10	-0.969887
63551264	chr15:63551264:A:G	1.58852e-16	-2.09813	-1.04836	2.14949e-05	-1.96317	-1.05008	2.15252e-05	-1.96316	-1.05002
63551469	chr15:63551469:T:C	1.47751e-16	-2.01978	-1.19916	1.79052e-05	-2.0825	-1.11348	1.79234e-05	-2.0825	-1.1138
63551704	chr15:63551704:G:A	4.54312e-16	-2.09568	-3.12094e-10	5.36475e-05	-2.09864	-3.12094e-10	5.37189e-05	-2.09863	-3.12094e-10
63552546	chr15:63552546:A:G	2.08442e-16	-2.04065	-0.834159	2.7721e-05	-2.09144	-0.667444	2.77427e-05	-2.09144	-0.667992
63552848	chr15:63552848:G:A	1.41688e-16	-2.00899	-1.25185	1.67093e-05	-2.07708	-1.18803	1.67275e-05	-2.07707	-1.18827
63553226	chr15:63553226:A:G	2.05719e-16	-2.02642	-0.861543	2.69927e-05	-2.08532	-0.700185	2.70143e-05	-2.08532	-0.700718
63553607	chr15:63553607:G:T	1.38494e-15	-3.33647e-10	-0.981053	0.000169254	-3.33647e-10	-0.949668	0.000169443	-3.33647e-10	-0.949881
63553979	chr15:63553979:T:C	1.60828e-16	-1.86676	-1.26737	1.68363e-05	-2.00327	-1.25427	1.68609e-05	-2.00326	-1.25414
63554052	chr15:63554052:T:C	1.00822e-15	-3.33647e-10	-1.29853	0.000120268	-3.33647e-10	-1.29135	0.000120428	-3.33647e-10	-1.29135
63554070	chr15:63554070:G:A	4.58688e-16	-2.0861	-3.12094e-10	5.35216e-05	-2.10098	-3.12094e-10	5.35928e-05	-2.10098	-3.12094e-10
63554309	chr15:63554309:T:C	4.53184e-16	-2.09817	-3.12094e-10	5.37738e-05	-2.09629	-3.12094e-10	5.38453e-05	-2.09628	-3.12094e-10
63555028	chr15:63555028:C:T	1.35404e-16	-2.01787	-1.28834	1.48396e-05	-2.09227	-1.2915	1.48588e-05	-2.09227	-1.29154
63555801	chr15:63555801:G:T	1.14192e-15	-3.33647e-10	-1.174	0.000134279	-3.33647e-10	-1.18115	0.000134429	-3.33647e-10	-1.18137
63555922	chr15:63555922:T:C	1.96185e-15	-3.33647e-10	-0.632826	0.000173902	-3.33647e-10	-0.922576	0.000174127	-3.33647e-10	-0.922616
63556914	chr15:63556914:G:A	2.73073e-16	-1.89536	-0.709369	2.26841e-05	-2.04808	-0.911325	2.27257e-05	-2.04808	-0.910828
63557132	chr15:63557132:G:A	1.14193e-15	-3.33647e-10	-1.17399	0.000133109	-3.33647e-10	-1.1899	0.000133256	-3.33647e-10	-1.19012
63557285	chr15:63557285:T:C	1.27007e-16	-2.07416	-1.29607	1.66009e-05	-1.98009	-1.29153	1.66231e-05	-1.98007	-1.29154
63557420	chr15:63557420:G:A	3.70503e-15	-3.33647e-10	0.0029789	0.000401203	-3.33647e-10	-0.0866024	0.000401696	-3.33647e-10	-0.0867033
63557430	chr15:63557430:C:T	1.41358e-16	-2.09061	-1.17256	2.04693e-05	-1.91712	-1.14502	2.04998e-05	-1.9171	-1.14488
63557463	chr15:63557463:G:A	6.84201e-16	-1.68622	-3.12094e-10	0.000119658	-1.29644	-3.12094e-10	0.000119818	-1.29643	-3.12094e-10
63557786	chr15:63557786:T:A	1.78381e-15	-3.33647e-10	-0.727959	0.000194352	-3.33647e-10	-0.811398	0.00019468	-3.33647e-10	-0.811044
63557868	chr15:63557868:A:G	1.71183e-16	-1.86327	-1.20847	1.9442e-05	-1.98838	-1.12526	1.9462e-05	-1.98837	-1.12556
63558576	chr15:63558576:AAAC:A	1.41409e-16	-2.00296	-1.25985	1.59145e-05	-2.09475	-1.21909	1.59376e-05	-2.09475	-1.21897
63560373	chr15:63560373:G:A	1.24476e-16	-2.09326	-1.29709	1.51024e-05	-2.08634	-1.27988	1.51234e-05	-2.08634	-1.27982
63560388	chr15:63560388:C:T	1.25472e-15	-3.33647e-10	-1.0798	0.000132512	-3.33647e-10	-1.19439	0.000132681	-3.33647e-10	-1.19445
63560486	chr15:63560486:T:G	3.9329e-15	-3.33647e-10	0.062664	0.000462749	-3.33647e-10	0.0561146	0.000463457	-3.33647e-10	0.0563147
63560635	chr15:63560635:T:C	3.64108e-16	-1.91601	-0.401003	4.92974e-05	-2.02306	-0.160144	4.93297e-05	-2.02305	-0.160824
63560647	chr15:63560647:G:A	1.60125e-15	-3.33647e-10	-0.835927	0.000183146	-3.33647e-10	-0.870787	0.000183384	-3.33647e-10	-0.870817
63560853	chr15:63560853:G:A	2.93605e-16	-2.08984	-0.442395	4.38266e-05	-2.07385	-0.226981	4.39083e-05	-2.07385	-0.22645
63561147	chr15:63561147:G:A	2.09322e-16	-2.022	-0.848593	2.75066e-05	-2.08347	-0.683175	2.75286e-05	-2.08346	-0.68371
63561492	chr15:63561492:A:G	1.02856e-15	-3.33647e-10	-1.27855	0.000123305	-3.33647e-10	-1.26641	0.000123464	-3.33647e-10	-1.26645
63561708	chr15:63561708:G:A	1.00725e-15	-3.33647e-10	-1.29949	0.000119692	-3.33647e-10	-1.29615	0.000119849	-3.33647e-10	-1.29616
63562214	chr15:63562214:T:C	1.43965e-16	-1.98336	-1.26154	1.67221e-05	-2.0615	-1.20284	1.67406e-05	-2.0615	-1.20306
63562564	chr15:63562564:T:G	3.35214e-15	-3.33647e-10	-0.097115	0.000395129	-3.33647e-10	-0.101858	0.000395721	-3.33647e-10	-0.101691
63562991	chr15:63562991:G:A	6.11386e-16	-1.79874	-3.12094e-10	7.3499e-05	-1.7838	-3.12094e-10	7.35979e-05	-1.78378	-3.12094e-10
63563270	chr15:63563270:T:G	1.0067e-15	-3.33647e-10	-1.30004	0.000119556	-3.33647e-10	-1.29728	0.000119715	-3.33647e-10	-1.29728
63563565	chr15:63563565:C:CT	5.41387e-15	-3.33647e-10	0.382252	0.000724908	-3.33647e-10	0.504975	0.000726021	-3.33647e-10	0.50518
63564324	chr15:63564324:CTTGT:C	8.22071e-15	-3.33647e-10	0.799944	0.00144685	-3.33647e-10	1.19607	0.00145018	-3.33647e-10	1.19704
63564354	chr15:63564354:A:G	3.4115e-15	-3.33647e-10	-0.0795597	0.000401342	-3.33647e-10	-0.0862559	0.000401948	-3.33647e-10	-0.0860767
63564443	chr15:63564443:G:A	1.02301e-15	-3.33647e-10	-1.28397	0.000122154	-3.33647e-10	-1.27579	0.000122324	-3.33647e-10	-1.27573
63564562	chr15:63564562:T:C	1.98883e-16	-1.74764	-1.17411	2.13283e-05	-1.7877	-1.23334	2.13599e-05	-1.78773	-1.23316
63564759	chr15:63564759:A:G	1.16283e-14	-3.33647e-10	1.14673	0.00202491	-3.33647e-10	1.53221	0.00202997	-3.33647e-10	1.53338
63565159	chr15:63565159:A:G	3.11124e-15	-3.33647e-10	-0.171691	0.000355492	-3.33647e-10	-0.207568	0.000356184	-3.33647e-10	-0.206951
63565179	chr15:63565179:A:G	1.90175e-15	-3.33647e-10	-0.663936	0.000232354	-3.33647e-10	-0.632808	0.000232597	-3.33647e-10	-0.63309
63565333	chr15:63565333:C:A	1.58124e-15	-3.33647e-10	-0.848505	0.000193561	-3.33647e-10	-0.81548	0.00019377	-3.33647e-10	-0.815726
63565710	chr15:63565710:A:G	1.96312e-16	-2.0226	-0.912166	2.55529e-05	-2.08224	-0.758076	2.55741e-05	-2.08224	-0.758576
63566142	chr15:63566142:A:G	1.96246e-16	-2.03273	-0.902364	2.5724e-05	-2.08715	-0.746494	2.57453e-05	-2.08715	-0.746999
63566457	chr15:63566457:T:A	2.11404e-15	-3.33647e-10	-0.55811	0.000259517	-3.33647e-10	-0.522248	0.000259783	-3.33647e-10	-0.522551
63566507	chr15:63566507:A:G	1.01119e-15	-3.33647e-10	-1.29558	0.000120344	-3.33647e-10	-1.29071	0.000120509	-3.33647e-10	-1.29068
63566647	chr15:63566647:A:G	6.00793e-16	-1.81622	-3.12094e-10	9.87448e-05	-1.48853	-3.12094e-10	9.88768e-05	-1.48852	-3.12094e-10
63567016	chr15:63567016:A:G	5.82897e-16	-1.84646	-3.12094e-10	7.61362e-05	-1.74855	-3.12094e-10	7.62381e-05	-1.74854	-3.12094e-10
63567119	chr15:63567119:A:G	2.73485e-15	-3.33647e-10	-0.300637	0.000355176	-3.33647e-10	-0.208457	0.000355715	-3.33647e-10	-0.208268
63567377	chr15:63567377:C:T	1.72287e-16	-2.06243	-1.00288	2.51342e-05	-1.92274	-0.934102	2.51771e-05	-1.92274	-0.933719
63567390	chr15:63567390:G:A	1.80032e-15	-3.33647e-10	-0.718746	0.000212625	-3.33647e-10	-0.72154	0.000212868	-3.33647e-10	-0.721725
63567636	chr15:63567636:G:A	1.13361e-15	-3.33647e-10	-1.1813	0.000141109	-3.33647e-10	-1.13154	0.000141352	-3.33647e-10	-1.13115
63567877	chr15:63567877:C:T	5.70514e-16	-1.86793	-3.12094e-10	6.36844e-05	-1.92713	-3.12094e-10	6.37698e-05	-1.92712	-3.12094e-10
63568501	chr15:63568501:G:A	1.89566e-16	-2.09988	-0.86985	2.54993e-05	-2.05451	-0.787914	2.55447e-05	-2.05451	-0.787458
63568791	chr15:63568791:TC:T	4.9042e-15	-3.33647e-10	0.28338	0.000526996	-3.33647e-10	0.186122	0.000528085	-3.33647e-10	0.186859
63569005	chr15:63569005:G:A	1.04868e-15	-3.33647e-10	-1.25918	0.000121755	-3.33647e-10	-1.27906	0.000121918	-3.33647e-10	-1.27905
63569531	chr15:63569531:A:G	4.28031e-16	-2.0946	-0.0606712	6.56091e-05	-1.8579	-0.0394515	6.56961e-05	-1.85788	-0.0394813
63570130	chr15:63570130:G:T	1.0378e-15	-3.33647e-10	-1.26961	0.000124071	-3.33647e-10	-1.26022	0.000124246	-3.33647e-10	-1.26014
63571033	chr15:63571033:G:A	4.92316e-15	-3.33647e-10	0.287237	0.000551693	-3.33647e-10	0.231921	0.000552829	-3.33647e-10	0.232649
63571680	chr15:63571680:CTT:C	1.95985e-16	-2.04277	-0.893666	2.58933e-05	-2.09177	-0.735316	2.59144e-05	-2.09177	-0.735829
63572006	chr15:63572006:C:T	1.01787e-15	-3.33647e-10	-1.289	0.000121061	-3.33647e-10	-1.28478	0.000121228	-3.33647e-10	-1.28473
63572145	chr15:63572145:GAA:G	3.24061e-15	-3.33647e-10	-0.13095	0.000355596	-3.33647e-10	-0.207276	0.000356297	-3.33647e-10	-0.206634
63572234	chr15:63572234:C:T	1.48482e-16	-2.09802	-1.11599	2.27583e-05	-1.87334	-1.0828	2.27911e-05	-1.87331	-1.08272
63572592	chr15:63572592:T:A	1.09782e-15	-3.33647e-10	-1.21339	0.000128557	-3.33647e-10	-1.2247	0.000128707	-3.33647e-10	-1.22486
63573345	chr15:63573345:G:A	2.04293e-16	-2.09835	-0.796562	2.79642e-05	-2.0618	-0.688344	2.80149e-05	-2.06181	-0.687858
63573438	chr15:63573438:A:G	1.07425e-15	-3.33647e-10	-1.23509	0.000125993	-3.33647e-10	-1.24485	0.000126143	-3.33647e-10	-1.24499
63574079	chr15:63574079:C:T	2.41748e-15	-0.423987	-3.12094e-10	0.000280209	-0.445535	-3.12094e-10	0.000280588	-0.44551	-3.12094e-10
63574525	chr15:63574525:A:G	1.24173e-15	-3.33647e-10	-1.09021	0.000135461	-3.33647e-10	-1.17239	0.000135641	-3.33647e-10	-1.17239
63574579	chr15:63574579:G:A	2.08709e-15	-3.33647e-10	-0.57094	0.000245883	-3.33647e-10	-0.576215	0.000246157	-3.33647e-10	-0.57643
63574678	chr15:63574678:T:C	1.31197e-16	-2.05649	-1.28128	1.72659e-05	-1.99767	-1.23467	1.72854e-05	-1.99768	-1.23486
63574863	chr15:63574863:A:G	1.42066e-16	-2.05425	-1.20393	1.71353e-05	-2.09529	-1.14464	1.71612e-05	-2.09529	-1.14446
63575403	chr15:63575403:T:G	1.32751e-16	-2.05732	-1.26867	1.56274e-05	-2.10047	-1.23157	1.56499e-05	-2.10047	-1.23147
63576002	chr15:63576002:T:C	1.04201e-15	-3.33647e-10	-1.26556	0.000123352	-3.33647e-10	-1.26602	0.000123529	-3.33647e-10	-1.26593
63576210	chr15:63576210:C:T	5.25084e-16	-2.05846	0.10755	7.11663e-05	-2.09865	0.282593	7.13198e-05	-2.09865	0.283421
63576562	chr15:63576562:A:G	1.93671e-16	-2.03961	-0.9087	2.54762e-05	-2.09	-0.753323	2.54973e-05	-2.09	-0.753827
63577087	chr15:63577087:A:G	1.68131e-14	-3.33647e-10	1.51545	0.00306406	-3.33647e-10	1.94643	0.00307133	-3.33647e-10	1.94747
63577715	chr15:63577715:G:A	1.06774e-15	-3.33647e-10	-1.24116	0.000126747	-3.33647e-10	-1.23888	0.000126922	-3.33647e-10	-1.23883
63577969	chr15:63577969:T:C	2.52929e-15	-3.33647e-10	-0.378773	0.000278867	-3.33647e-10	-0.450337	0.000279397	-3.33647e-10	-0.449765
63578176	chr15:63578176:C:T	5.64749e-15	0.424499	-3.12094e-10	0.000494584	0.122647	-3.12094e-10	0.000495261	0.122687	-3.12094e-10
63578285	chr15:63578285:A:G	1.0503e-15	-3.33647e-10	-1.25763	0.000126214	-3.33647e-10	-1.24309	0.000126393	-3.33647e-10	-1.243
63579093	chr15:63579093:C:T	2.05644e-16	-1.99386	-0.894462	2.45231e-05	-2.09167	-0.78978	2.45541e-05	-2.09167	-0.789852
63580119	chr15:63580119:G:T	2.1694e-16	-2.1004	-0.734445	2.97311e-05	-2.05034	-0.638533	2.97741e-05	-2.05035	-0.638414
63580294	chr15:63580294:G:C	4.53041e-16	-2.09848	-3.12094e-10	6.51324e-05	-1.90465	-3.12094e-10	6.52202e-05	-1.90463	-3.12094e-10
63580380	chr15:63580380:T:C	1.2702e-15	-3.33647e-10	-1.06754	0.000138005	-3.33647e-10	-1.15378	0.000138188	-3.33647e-10	-1.15379
63580478	chr15:63580478:A:G	1.27824e-15	-3.33647e-10	-1.06123	0.000138188	-3.33647e-10	-1.15245	0.000138372	-3.33647e-10	-1.15245
63581069	chr15:63581069:A:G	1.36263e-16	-2.10085	-1.19903	2.19721e-05	-1.80953	-1.18177	2.20032e-05	-1.8095	-1.18171
63581244	chr15:63581244:A:C	4.53832e-16	-2.09674	-3.12094e-10	5.44974e-05	-2.08292	-3.12094e-10	5.45698e-05	-2.08292	-3.12094e-10
63581641	chr15:63581641:T:C	1.30407e-16	-2.07507	-1.26874	1.68783e-05	-1.97887	-1.27617	1.69014e-05	-1.97884	-1.27616
63581646	chr15:63581646:C:T	1.0116e-15	-3.33647e-10	-1.29518	0.000121338	-3.33647e-10	-1.28249	0.000121491	-3.33647e-10	-1.28256
63581806	chr15:63581806:C:T	2.56276e-15	-3.33647e-10	-0.365627	0.00032564	-3.33647e-10	-0.295279	0.00032614	-3.33647e-10	-0.295071
63582650	chr15:63582650:A:G	2.41215e-15	-3.33647e-10	-0.426194	0.0002053	-3.33647e-10	-0.756598	0.000205564	-3.33647e-10	-0.756643
63582665	chr15:63582665:G:C	1.31491e-16	-2.06699	-1.26854	1.56625e-05	-2.09821	-1.23159	1.5685e-05	-2.09821	-1.23148
63582682	chr15:63582682:A:T	1.56179e-16	-2.08848	-1.07498	1.78496e-05	-2.10078	-1.09831	1.78694e-05	-2.10078	-1.09853
63583044	chr15:63583044:CTGAA:C	5.12483e-16	-1.9752	-3.12094e-10	5.62273e-05	-2.05167	-3.12094e-10	5.63021e-05	-2.05167	-3.12094e-10
63583182	chr15:63583182:A:G	1.16672e-15	-3.33647e-10	-1.15251	0.000137706	-3.33647e-10	-1.15595	0.000137885	-3.33647e-10	-1.15598
63583339	chr15:63583339:G:A	1.0088e-15	-3.33647e-10	-1.29795	0.000119235	-3.33647e-10	-1.29997	0.000119394	-3.33647e-10	-1.29997
63583848	chr15:63583848:C:T	1.02711e-15	-3.33647e-10	-1.27996	0.000121584	-3.33647e-10	-1.28046	0.000121755	-3.33647e-10	-1.28039
63584138	chr15:63584138:C:T	1.24509e-15	-3.33647e-10	-1.08751	0.00013516	-3.33647e-10	-1.17461	0.000135338	-3.33647e-10	-1.17462
63584630	chr15:63584630:T:C	1.95676e-15	-3.33647e-10	-0.635424	0.000240201	-3.33647e-10	-0.599596	0.000240447	-3.33647e-10	-0.599898
63584911	chr15:63584911:GATCT:G	5.14715e-16	-1.97085	-3.12094e-10	8.26332e-05	-1.66666	-3.12094e-10	8.27447e-05	-1.66664	-3.12094e-10
63585708	chr15:63585708:T:C	1.00671e-15	-3.33647e-10	-1.30003	0.000120437	-3.33647e-10	-1.28994	0.000120597	-3.33647e-10	-1.28995
63585999	chr15:63585999:A:G	1.89797e-16	-1.8852	-1.08331	1.80877e-05	-2.10065	-1.08519	1.81124e-05	-2.10065	-1.08516
63586183	chr15:63586183:G:T	1.03345e-15	-3.33647e-10	-1.27381	0.000120707	-3.33647e-10	-1.2877	0.000120868	-3.33647e-10	-1.2877
63586493	chr15:63586493:G:C	3.21834e-16	-2.10097	-0.339462	4.85657e-05	-1.95684	-0.241314	4.86354e-05	-1.95684	-0.241208
63586733	chr15:63586733:C:T	1.07837e-15	-3.33647e-10	-1.23127	0.000128455	-3.33647e-10	-1.22549	0.000128623	-3.33647e-10	-1.22552
63587036	chr15:63587036:T:C	1.36976e-16	-2.09592	-1.19874	2.01007e-05	-1.8961	-1.18421	2.01289e-05	-1.89608	-1.18416
63588106	chr15:63588106:A:G	2.36371e-16	-1.985	-0.764067	3.11333e-05	-1.9	-0.742791	3.11613e-05	-1.90001	-0.743214
63589099	chr15:63589099:T:C	3.42772e-15	-0.0748163	-3.12094e-10	0.000221234	-0.681848	-3.12094e-10	0.000221555	-0.681729	-3.12094e-10
63589133	chr15:63589133:T:G	3.84708e-15	0.0406014	-3.12094e-10	0.000513277	0.159745	-3.12094e-10	0.000513968	0.159762	-3.12094e-10
63589732	chr15:63589732:T:C	1.70534e-16	-1.99638	-1.07916	1.82232e-05	-2.08559	-1.09278	1.82488e-05	-2.08558	-1.09272
63589846	chr15:63589846:T:TAGATGAAACCCAAATAAAAGATATTTGTA	8.39962e-15	-3.33647e-10	0.821474	0.000967391	-3.33647e-10	0.793532	0.000968984	-3.33647e-10	0.793849
63589953	chr15:63589953:TGCACTATCTTTTTGAAACTATTA:T	2.83145e-16	-1.28457	-1.28394	1.82872e-05	-1.87484	-1.30003	1.83115e-05	-1.87484	-1.30003
63590240	chr15:63590240:G:GGACT	1.2602e-15	-3.33647e-10	-1.07544	0.000136951	-3.33647e-10	-1.16145	0.000137132	-3.33647e-10	-1.16146
63590452	chr15:63590452:C:T	3.11444e-15	-3.33647e-10	-0.170662	0.000321847	-3.33647e-10	-0.306994	0.000322469	-3.33647e-10	-0.30639
63590745	chr15:63590745:C:T	2.30275e-15	-3.33647e-10	-0.47261	0.000332178	-3.33647e-10	-0.2754	0.000332689	-3.33647e-10	-0.275191
63591231	chr15:63591231:C:G	4.55888e-16	-2.09222	-3.12094e-10	5.41301e-05	-2.08968	-3.12094e-10	5.4202e-05	-2.08968	-3.12094e-10
63592076	chr15:63592076:T:C	2.77423e-16	-2.0998	-0.489129	3.63381e-05	-2.07082	-0.41738	3.64113e-05	-2.07083	-0.416694
63592198	chr15:63592198:G:T	1.01593e-15	-3.33647e-10	-1.29091	0.000123983	-3.33647e-10	-1.26093	0.000124146	-3.33647e-10	-1.26094
63592263	chr15:63592263:T:C	1.34023e-16	-2.02175	-1.29471	1.57505e-05	-2.03158	-1.29262	1.57723e-05	-2.03157	-1.29257
63592551	chr15:63592551:C:T	1.20246e-14	-3.33647e-10	1.18024	0.00137157	-3.33647e-10	1.14264	0.00137388	-3.33647e-10	1.14299
63592810	chr15:63592810:C:T	6.36151e-15	-3.33647e-10	0.543553	0.000609794	-3.33647e-10	0.332051	0.000610708	-3.33647e-10	0.33222
63593038	chr15:63593038:T:G	3.94506e-14	2.36834	-3.12094e-10	0.00104349	0.869256	-3.12094e-10	0.00104496	0.86934	-3.12094e-10
63593266	chr15:63593266:C:T	1.53878e-15	-3.33647e-10	-0.875721	0.000185096	-3.33647e-10	-0.860196	0.000185382	-3.33647e-10	-0.859979
63593294	chr15:63593294:T:C	3.24698e-15	-3.33647e-10	-0.128987	0.000443544	-3.33647e-10	0.0137274	0.000444317	-3.33647e-10	0.0141404
63593393	chr15:63593393:T:C	1.00758e-14	-3.33647e-10	1.00343	0.0017708	-3.33647e-10	1.39812	0.00177499	-3.33647e-10	1.39915
63593500	chr15:63593500:C:T	1.34612e-16	-2.08807	-1.224	2.12202e-05	-1.84275	-1.18337	2.12487e-05	-1.84271	-1.18339
63593611	chr15:63593611:T:C	4.59139e-16	-2.09549	0.0103758	6.70781e-05	-1.98354	0.108331	6.71914e-05	-1.98353	0.108671
63593645	chr15:63593645:T:A	2.48603e-15	-3.33647e-10	-0.396024	0.000313299	-3.33647e-10	-0.333914	0.000313773	-3.33647e-10	-0.333729
63594051	chr15:63594051:G:A	2.13766e-16	-1.76757	-1.08201	1.76126e-05	-2.08576	-1.1267	1.76372e-05	-2.08577	-1.12662
63594180	chr15:63594180:G:C	1.45833e-16	-2.09298	-1.13903	1.88411e-05	-1.99385	-1.15118	1.88673e-05	-1.99383	-1.15114
63594394	chr15:63594394:C:T	1.32085e-16	-2.08375	-1.24727	1.63125e-05	-2.08988	-1.19926	1.63362e-05	-2.08988	-1.19914
63595196	chr15:63595196:A:G	3.26076e-15	-3.33647e-10	-0.124753	0.000348392	-3.33647e-10	-0.227743	0.000349067	-3.33647e-10	-0.227134
63595204	chr15:63595204:G:A	1.59543e-14	-3.33647e-10	1.46302	0.00291165	-3.33647e-10	1.8954	0.00291881	-3.33647e-10	1.89653
63595445	chr15:63595445:C:T	1.37768e-16	-2.04261	-1.24629	1.66075e-05	-2.09233	-1.17888	1.66254e-05	-2.09233	-1.17914
63595914	chr15:63595914:C:T	5.91729e-16	-2.00371	0.172291	8.11424e-05	-1.98908	0.304211	8.12915e-05	-1.98908	0.304718
63596150	chr15:63596150:G:A	1.14158e-15	-3.33647e-10	-1.1743	0.000127132	-3.33647e-10	-1.23584	0.000127301	-3.33647e-10	-1.23584
63596296	chr15:63596296:G:A	3.36001e-16	-1.31211	-1.08525	2.14922e-05	-1.87267	-1.14071	2.1522e-05	-1.87269	-1.14064
63596304	chr15:63596304:A:G	1.3935e-14	-3.33647e-10	1.32769	0.00251909	-3.33647e-10	1.75058	0.00252513	-3.33647e-10	1.75165
63596476	chr15:63596476:G:C	1.01093e-15	-3.33647e-10	-1.29584	0.000122543	-3.33647e-10	-1.27261	0.000122705	-3.33647e-10	-1.27262
63596627	chr15:63596627:A:T	2.12401e-15	-3.33647e-10	-0.553404	0.000229404	-3.33647e-10	-0.645587	0.000229822	-3.33647e-10	-0.645093
63596822	chr15:63596822:A:G	1.28159e-15	-3.33647e-10	-1.05861	0.000153467	-3.33647e-10	-1.04759	0.000153686	-3.33647e-10	-1.04749
63596823	chr15:63596823:G:A	1.28179e-16	-2.09795	-1.26309	1.68708e-05	-1.98378	-1.2717	1.68941e-05	-1.98377	-1.27167
63596846	chr15:63596846:A:AT	1.33092e-16	-2.05942	-1.26401	1.57e-05	-2.10032	-1.22709	1.57224e-05	-2.10032	-1.22699
63598477	chr15:63598477:T:C	1.48408e-15	-0.911918	-3.12094e-10	0.000118604	-1.30528	-3.12094e-10	0.000118773	-1.30519	-3.12094e-10
63598486	chr15:63598486:A:G	1.2044e-15	-3.33647e-10	-1.12073	0.000141407	-3.33647e-10	-1.12943	0.000141625	-3.33647e-10	-1.12922
63598787	chr15:63598787:G:C	1.54725e-15	-3.33647e-10	-0.870232	0.000183222	-3.33647e-10	-0.870371	0.000183491	-3.33647e-10	-0.870235
63598790	chr15:63598790:T:C	1.01724e-15	-3.33647e-10	-1.28962	0.000119682	-3.33647e-10	-1.29623	0.000119845	-3.33647e-10	-1.2962
63599149	chr15:63599149:A:G	1.00795e-15	-3.33647e-10	-1.29879	0.000119852	-3.33647e-10	-1.29481	0.000120012	-3.33647e-10	-1.29481
63599762	chr15:63599762:G:A	1.1353e-15	-3.33647e-10	-1.17982	0.000135761	-3.33647e-10	-1.17017	0.000135929	-3.33647e-10	-1.17026
63600069	chr15:63600069:G:A	1.24554e-16	-2.09063	-1.2991	1.50931e-05	-2.08613	-1.2807	1.51137e-05	-2.08614	-1.28066
63600470	chr15:63600470:C:T	6.65943e-16	-1.71326	-3.12094e-10	0.000115212	-1.3343	-3.12094e-10	0.000115366	-1.33429	-3.12094e-10
63601638	chr15:63601638:G:T	1.17891e-15	-3.33647e-10	-1.14213	0.000138011	-3.33647e-10	-1.15374	0.000138222	-3.33647e-10	-1.15354
63601662	chr15:63601662:T:A	4.90539e-16	-2.01896	-3.12094e-10	5.4243e-05	-2.0876	-3.12094e-10	5.4315e-05	-2.0876	-3.12094e-10
63602048	chr15:63602048:AGGCGAGGAGCACTGTGATG:A	6.91155e-16	-1.6761	-3.12094e-10	0.000127843	-1.23026	-3.12094e-10	0.000128012	-1.23028	-3.12094e-10
63602201	chr15:63602201:T:G	3.9941e-16	-1.95542	-0.269061	4.25108e-05	-2.09436	-0.236949	4.25839e-05	-2.09436	-0.236561
63602210	chr15:63602210:G:A	1.01385e-15	-3.33647e-10	-1.29296	0.000120405	-3.33647e-10	-1.29021	0.000120569	-3.33647e-10	-1.29018
63602511	chr15:63602511:C:T	1.85279e-15	-0.690022	-3.12094e-10	0.000140654	-1.13477	-3.12094e-10	0.000140856	-1.13466	-3.12094e-10
63602654	chr15:63602654:T:C	1.48897e-15	-3.33647e-10	-0.908629	0.000176128	-3.33647e-10	-0.909861	0.000176383	-3.33647e-10	-0.909742
63602951	chr15:63602951:G:C	1.69368e-16	-1.91933	-1.16307	1.62919e-05	-2.0992	-1.1912	1.63147e-05	-2.0992	-1.19113
63603106	chr15:63603106:T:G	3.65379e-16	-2.05596	-0.257575	4.40464e-05	-2.07914	-0.216689	4.41054e-05	-2.07913	-0.216682
63603163	chr15:63603163:C:T	4.92254e-16	-2.01547	-3.12094e-10	5.38943e-05	-2.09405	-3.12094e-10	5.3966e-05	-2.09405	-3.12094e-10
63603487	chr15:63603487:G:A	4.61092e-15	-3.33647e-10	0.221715	0.00047747	-3.33647e-10	0.0874304	0.000478446	-3.33647e-10	0.0881452
63603619	chr15:63603619:T:C	1.51726e-16	-2.04211	-1.15028	1.60675e-05	-2.10095	-1.20332	1.60864e-05	-2.10095	-1.20347
63603841	chr15:63603841:GAC:G	4.68291e-16	-2.06538	-3.12094e-10	5.85654e-05	-2.01093	-3.12094e-10	5.86433e-05	-2.01092	-3.12094e-10
63604176	chr15:63604176:T:C	1.53441e-16	-2.0505	-1.13065	1.64311e-05	-2.10047	-1.18142	1.64503e-05	-2.10047	-1.18158
63604725	chr15:63604725:G:A	1.29752e-16	-2.05797	-1.29087	1.54534e-05	-2.08293	-1.26032	1.54716e-05	-2.08292	-1.26047
63604902	chr15:63604902:A:T	1.74328e-15	-3.33647e-10	-0.750944	0.000179711	-3.33647e-10	-0.889719	0.000179948	-3.33647e-10	-0.889731
63605437	chr15:63605437:C:T	1.7635e-15	-3.33647e-10	-0.739413	0.000180635	-3.33647e-10	-0.884591	0.000180874	-3.33647e-10	-0.884599
63606414	chr15:63606414:C:T	1.30872e-16	-2.05043	-1.28982	1.55624e-05	-2.07805	-1.25816	1.55806e-05	-2.07805	-1.25833
63606510	chr15:63606510:T:G	1.57748e-16	-1.86479	-1.28868	1.5136e-05	-2.06558	-1.29842	1.51559e-05	-2.06557	-1.29844
63606728	chr15:63606728:A:ACT	1.06111e-15	-3.33647e-10	-1.2474	0.0001269	-3.33647e-10	-1.23767	0.000127067	-3.33647e-10	-1.23769
63606987	chr15:63606987:C:T	2.81408e-15	-3.33647e-10	-0.272078	0.000290653	-3.33647e-10	-0.408941	0.000291212	-3.33647e-10	-0.408347
63607448	chr15:63607448:G:A	5.14628e-16	-1.97102	-3.12094e-10	6.64935e-05	-1.88397	-3.12094e-10	6.65823e-05	-1.88396	-3.12094e-10
63607773	chr15:63607773:C:A	1.32423e-16	-2.02937	-1.2991	1.54112e-05	-2.06379	-1.28219	1.54301e-05	-2.06378	-1.2823
63607948	chr15:63607948:G:A	2.16267e-15	-3.33647e-10	-0.535367	0.000304311	-3.33647e-10	-0.363021	0.000304817	-3.33647e-10	-0.362689
63608083	chr15:63608083:T:C	1.39439e-15	-3.33647e-10	-0.974252	0.000161863	-3.33647e-10	-0.994317	0.000162097	-3.33647e-10	-0.994205
63608148	chr15:63608148:C:T	1.74467e-15	-3.33647e-10	-0.750147	0.00020386	-3.33647e-10	-0.763638	0.000204159	-3.33647e-10	-0.763498
63608566	chr15:63608566:G:A	4.12681e-15	-3.33647e-10	0.110793	0.000488331	-3.33647e-10	0.109923	0.000489125	-3.33647e-10	0.11022
63608628	chr15:63608628:G:C	2.13548e-15	-3.33647e-10	-0.54802	0.00030066	-3.33647e-10	-0.375091	0.00030116	-3.33647e-10	-0.374757
63609108	chr15:63609108:G:A	1.01055e-15	-3.33647e-10	-1.29621	0.000119326	-3.33647e-10	-1.29921	0.000119486	-3.33647e-10	-1.2992
63609286	chr15:63609286:G:A	2.28134e-15	-0.481949	-3.12094e-10	0.000298396	-0.382648	-3.12094e-10	0.000298797	-0.382633	-3.12094e-10
63609447	chr15:63609447:G:A	1.00782e-15	-3.33647e-10	-1.29892	0.000119277	-3.33647e-10	-1.29962	0.000119435	-3.33647e-10	-1.29963
63609577	chr15:63609577:A:G	4.55479e-16	-2.09312	-3.12094e-10	5.59537e-05	-2.05655	-3.12094e-10	5.60281e-05	-2.05655	-3.12094e-10
63609806	chr15:63609806:C:T	2.50945e-15	-3.33647e-10	-0.386648	0.000211546	-3.33647e-10	-0.726628	0.00021182	-3.33647e-10	-0.726662
63610406	chr15:63610406:G:T	1.88867e-15	-3.33647e-10	-0.670839	0.00026207	-3.33647e-10	-0.512459	0.000262497	-3.33647e-10	-0.512158
63610753	chr15:63610753:G:A	1.24257e-15	-1.08953	-3.12094e-10	0.000101794	-1.45812	-3.12094e-10	0.000101938	-1.45804	-3.12094e-10
63611128	chr15:63611128:G:A	3.38394e-15	-3.33647e-10	-0.0876719	0.000345636	-3.33647e-10	-0.235685	0.000346321	-3.33647e-10	-0.235033
63611936	chr15:63611936:G:A	2.91669e-16	-2.02905	-0.5098	3.54988e-05	-2.06443	-0.447141	3.55598e-05	-2.06443	-0.446757
63613034	chr15:63613034:T:C	1.00872e-15	-3.33647e-10	-1.29803	0.000121945	-3.33647e-10	-1.2775	0.000122107	-3.33647e-10	-1.2775
63613162	chr15:63613162:G:T	1.21424e-15	-1.11259	-3.12094e-10	0.000106859	-1.40956	-3.12094e-10	0.000107011	-1.40947	-3.12094e-10
63613344	chr15:63613344:A:G	1.01932e-15	-3.33647e-10	-1.28758	0.000121042	-3.33647e-10	-1.28494	0.000121208	-3.33647e-10	-1.28489
63613404	chr15:63613404:A:G	1.0068e-15	-3.33647e-10	-1.29994	0.000120777	-3.33647e-10	-1.28713	0.000120937	-3.33647e-10	-1.28713
63614074	chr15:63614074:ACACT:A	1.39985e-16	-1.98684	-1.28609	1.48916e-05	-2.0811	-1.29917	1.49112e-05	-2.0811	-1.29918
63614363	chr15:63614363:A:G	1.59474e-15	-0.840005	-3.12094e-10	0.000125552	-1.24835	-3.12094e-10	0.000125731	-1.24825	-3.12094e-10
63614410	chr15:63614410:T:C	4.96002e-16	-2.00789	-3.12094e-10	6.05317e-05	-1.9779	-3.12094e-10	6.0612e-05	-1.97791	-3.12094e-10
63614471	chr15:63614471:T:A	1.38661e-15	-3.33647e-10	-0.979849	0.000161738	-3.33647e-10	-0.995095	0.000161973	-3.33647e-10	-0.994967
63614698	chr15:63614698:G:A	1.00782e-15	-3.33647e-10	-1.29892	0.000119778	-3.33647e-10	-1.29543	0.000119935	-3.33647e-10	-1.29545
63616034	chr15:63616034:C:A	1.08277e-15	-3.33647e-10	-1.22719	0.000127336	-3.33647e-10	-1.23424	0.000127508	-3.33647e-10	-1.23422
63616129	chr15:63616129:C:T	5.58734e-16	-1.88879	-3.12094e-10	6.23105e-05	-1.94894	-3.12094e-10	6.2393e-05	-1.94895	-3.12094e-10
63616250	chr15:63616250:C:CTCTA	1.05527e-15	-3.33647e-10	-1.25292	0.000125842	-3.33647e-10	-1.24604	0.00012602	-3.33647e-10	-1.24596
63616388	chr15:63616388:G:T	1.37083e-16	-2.00981	-1.28407	1.61757e-05	-2.05082	-1.24674	1.61943e-05	-2.05082	-1.24692
63616448	chr15:63616448:G:A	2.07167e-15	-3.33647e-10	-0.578356	0.000299149	-3.33647e-10	-0.380127	0.000299637	-3.33647e-10	-0.379826
63616496	chr15:63616496:G:A	2.10408e-15	-3.33647e-10	-0.562833	0.000304464	-3.33647e-10	-0.362517	0.000304962	-3.33647e-10	-0.362213
63616985	chr15:63616985:C:T	2.54841e-16	-1.99819	-0.675636	2.83809e-05	-2.08383	-0.651524	2.84287e-05	-2.08383	-0.651175
63617185	chr15:63617185:A:G	1.09984e-15	-3.33647e-10	-1.21155	0.000129284	-3.33647e-10	-1.21906	0.00012946	-3.33647e-10	-1.21903
63617378	chr15:63617378:A:T	1.48616e-16	-2.03488	-1.17822	1.5725e-05	-2.10099	-1.22482	1.57438e-05	-2.10099	-1.22496
63617949	chr15:63617949:G:GA	1.01356e-15	-3.33647e-10	-1.29324	0.000119285	-3.33647e-10	-1.29956	0.000119443	-3.33647e-10	-1.29956
63618116	chr15:63618116:T:C	3.37465e-16	-2.02243	-0.370575	3.92264e-05	-2.07218	-0.33954	3.92948e-05	-2.07218	-0.339131
63618148	chr15:63618148:T:G	1.18186e-15	-3.33647e-10	-1.13962	0.000138577	-3.33647e-10	-1.14965	0.000138789	-3.33647e-10	-1.14944
63618183	chr15:63618183:T:G	1.11996e-15	-3.33647e-10	-1.19342	0.000125983	-3.33647e-10	-1.24492	0.000126162	-3.33647e-10	-1.24483
63618293	chr15:63618293:G:A	1.0286e-15	-3.33647e-10	-1.27852	0.000119469	-3.33647e-10	-1.29801	0.000119628	-3.33647e-10	-1.29801
63618321	chr15:63618321:G:A	1.07276e-14	-3.33647e-10	1.0661	0.0012221	-3.33647e-10	1.02726	0.00122418	-3.33647e-10	1.02763
63618527	chr15:63618527:CA:C	1.71992e-16	-2.02203	-1.04499	2.45752e-05	-1.8223	-1.05703	2.46059e-05	-1.82226	-1.05716
63619319	chr15:63619319:ACCAG:A	1.43786e-15	-0.943554	-3.12094e-10	0.000122232	-1.27515	-3.12094e-10	0.000122406	-1.27505	-3.12094e-10
63619557	chr15:63619557:T:C	1.01519e-15	-3.33647e-10	-1.29164	0.000119314	-3.33647e-10	-1.29931	0.000119473	-3.33647e-10	-1.29931
63619684	chr15:63619684:T:C	1.27457e-15	-1.0641	-3.12094e-10	0.000110453	-1.37648	-3.12094e-10	0.00011061	-1.37639	-3.12094e-10
63619726	chr15:63619726:A:G	2.34956e-15	-3.33647e-10	-0.452484	0.000247824	-3.33647e-10	-0.568351	0.000248289	-3.33647e-10	-0.567804
63619829	chr15:63619829:T:A	1.36354e-15	-0.996627	-3.12094e-10	0.000116881	-1.31991	-3.12094e-10	0.000117048	-1.31982	-3.12094e-10
63619853	chr15:63619853:T:C	3.14113e-15	-3.33647e-10	-0.162131	0.00036486	-3.33647e-10	-0.181557	0.000365428	-3.33647e-10	-0.181328
63620415	chr15:63620415:T:C	1.52972e-15	-0.881626	-3.12094e-10	0.000128465	-1.22542	-3.12094e-10	0.000128648	-1.22532	-3.12094e-10
63621500	chr15:63621500:C:T	1.73106e-16	-2.02624	-1.03432	1.89569e-05	-2.05729	-1.08161	1.89815e-05	-2.05728	-1.08165
63621611	chr15:63621611:C:CCAGT	3.80799e-16	-2.03168	-0.240517	4.59732e-05	-2.06257	-0.190444	4.60348e-05	-2.06256	-0.190438
63621620	chr15:63621620:G:A	1.8491e-16	-2.08226	-0.912338	2.0264e-05	-2.09801	-0.974212	2.02961e-05	-2.09801	-0.973958
63621783	chr15:63621783:G:A	1.88816e-15	-3.33647e-10	-0.671109	0.000264519	-3.33647e-10	-0.503156	0.000264952	-3.33647e-10	-0.50285
63621826	chr15:63621826:G:A	1.19564e-15	-3.33647e-10	-1.12803	0.000140073	-3.33647e-10	-1.13891	0.000140288	-3.33647e-10	-1.1387
63622389	chr15:63622389:C:G	1.00708e-15	-3.33647e-10	-1.29966	0.000119339	-3.33647e-10	-1.2991	0.000119499	-3.33647e-10	-1.29909
63622494	chr15:63622494:G:A	1.01666e-15	-3.33647e-10	-1.29019	0.00011987	-3.33647e-10	-1.29466	0.000120031	-3.33647e-10	-1.29465
63623025	chr15:63623025:T:C	1.0953e-15	-3.33647e-10	-1.21568	0.000135641	-3.33647e-10	-1.17106	0.000135866	-3.33647e-10	-1.17073
63623180	chr15:63623180:G:A	1.01841e-15	-3.33647e-10	-1.28847	0.000121052	-3.33647e-10	-1.28485	0.000121218	-3.33647e-10	-1.2848
63623346	chr15:63623346:C:T	2.05326e-16	-1.78183	-1.10804	1.78905e-05	-2.09824	-1.09856	1.79171e-05	-2.09824	-1.0984
63623587	chr15:63623587:C:T	2.8634e-16	-1.26699	-1.2903	1.56719e-05	-2.02947	-1.29974	1.56926e-05	-2.02947	-1.29974
63624024	chr15:63624024:C:T	2.30422e-15	-3.33647e-10	-0.471968	0.000266566	-3.33647e-10	-0.49545	0.000266974	-3.33647e-10	-0.495248
63624423	chr15:63624423:G:A	1.10271e-15	-3.33647e-10	-1.20895	0.000129566	-3.33647e-10	-1.21688	0.000129717	-3.33647e-10	-1.21705
63624773	chr15:63624773:A:G	1.10619e-15	-3.33647e-10	-1.20579	0.000130278	-3.33647e-10	-1.2114	0.000130471	-3.33647e-10	-1.21125
63625030	chr15:63625030:T:C	7.70558e-16	-1.75762	0.190266	9.07259e-05	-1.82084	0.247616	9.08453e-05	-1.82083	0.247592
63626080	chr15:63626080:T:C	1.01087e-15	-3.33647e-10	-1.2959	0.000120082	-3.33647e-10	-1.2929	0.000120239	-3.33647e-10	-1.29292
63626348	chr15:63626348:G:A	1.14112e-15	-3.33647e-10	-1.1747	0.0001325	-3.33647e-10	-1.19449	0.000132697	-3.33647e-10	-1.19433
63627188	chr15:63627188:T:C	1.11005e-15	-3.33647e-10	-1.20231	0.000127378	-3.33647e-10	-1.23391	0.000127548	-3.33647e-10	-1.23391
63627462	chr15:63627462:T:G	1.52155e-16	-2.04469	-1.14487	1.61406e-05	-2.10075	-1.19898	1.61596e-05	-2.10075	-1.19914
63627495	chr15:63627495:G:A	1.21359e-15	-1.11313	-3.12094e-10	9.98707e-05	-1.47719	-3.12094e-10	0.000100012	-1.47711	-3.12094e-10
63628001	chr15:63628001:A:C	1.98039e-16	-1.80107	-1.12493	2.21546e-05	-1.85885	-1.12418	2.21831e-05	-1.85884	-1.12423
63628189	chr15:63628189:G:C	1.11334e-15	-3.33647e-10	-1.19935	0.00013094	-3.33647e-10	-1.20633	0.000131135	-3.33647e-10	-1.20617
63629682	chr15:63629682:C:T	4.58318e-16	-2.03418	-0.0527248	3.97271e-05	-2.08778	-0.311257	3.97768e-05	-2.08778	-0.311335
63629923	chr15:63629923:T:C	5.88424e-16	-1.7547	-0.0823179	6.90975e-05	-1.8172	-0.0283484	6.91888e-05	-1.81719	-0.0283678
63629934	chr15:63629934:CTT:C	2.2365e-15	-3.33647e-10	-0.501801	0.000236641	-3.33647e-10	-0.614527	0.000237082	-3.33647e-10	-0.613995
63629971	chr15:63629971:A:T	2.38234e-15	-3.33647e-10	-0.438628	0.000283152	-3.33647e-10	-0.435085	0.000283464	-3.33647e-10	-0.435315
63630275	chr15:63630275:T:C	1.62442e-16	-2.05771	-1.06644	1.94533e-05	-2.06947	-1.04358	1.94824e-05	-2.06946	-1.04342
63630311	chr15:63630311:T:C	6.75838e-16	-1.69851	-3.12094e-10	6.29358e-05	-1.93896	-3.12094e-10	6.30202e-05	-1.93894	-3.12094e-10
63630397	chr15:63630397:T:C	1.55578e-15	-3.33647e-10	-0.864736	0.000178147	-3.33647e-10	-0.898464	0.000178353	-3.33647e-10	-0.898636
63630553	chr15:63630553:T:A	1.02802e-15	-3.33647e-10	-1.27908	0.000122347	-3.33647e-10	-1.27421	0.000122516	-3.33647e-10	-1.27416
63630774	chr15:63630774:A:G	1.06481e-15	-3.33647e-10	-1.24391	0.00012443	-3.33647e-10	-1.25733	0.000124601	-3.33647e-10	-1.25728
63630863	chr15:63630863:T:C	1.72765e-15	-0.759952	-3.12094e-10	0.000135806	-1.16984	-3.12094e-10	0.000136001	-1.16974	-3.12094e-10
63630894	chr15:63630894:T:C	1.49363e-16	-1.9766	-1.23149	1.56103e-05	-2.08315	-1.24999	1.56292e-05	-2.08314	-1.25011
63631661	chr15:63631661:G:A	1.01531e-15	-3.33647e-10	-1.29152	0.000123836	-3.33647e-10	-1.26211	0.000124001	-3.33647e-10	-1.26211
63631685	chr15:63631685:C:T	4.70802e-16	-2.06003	-3.12094e-10	5.357e-05	-2.10008	-3.12094e-10	5.36412e-05	-2.10008	-3.12094e-10
63631740	chr15:63631740:C:T	1.46785e-15	-0.922914	-3.12094e-10	0.000124123	-1.2598	-3.12094e-10	0.0001243	-1.2597	-3.12094e-10
63632111	chr15:63632111:A:G	3.01918e-16	-2.07332	-0.430992	3.78629e-05	-2.03934	-0.407759	3.79286e-05	-2.03933	-0.407361
63632138	chr15:63632138:G:A	1.40059e-15	-3.33647e-10	-0.969818	0.000163678	-3.33647e-10	-0.983172	0.000163915	-3.33647e-10	-0.98305
63632862	chr15:63632862:T:C	1.96418e-16	-1.69925	-1.23498	2.27974e-05	-1.77692	-1.1775	2.28218e-05	-1.77691	-1.17778
63633346	chr15:63633346:T:C	1.10639e-15	-3.33647e-10	-1.20561	0.000123789	-3.33647e-10	-1.26249	0.000123953	-3.33647e-10	-1.2625
63633432	chr15:63633432:G:A	2.43729e-16	-1.45053	-1.26788	1.91919e-05	-1.83848	-1.2881	1.9217e-05	-1.83844	-1.28816
63633442	chr15:63633442:C:T	1.04738e-15	-3.33647e-10	-1.26042	0.000124938	-3.33647e-10	-1.25325	0.000125113	-3.33647e-10	-1.25318
63633519	chr15:63633519:A:G	8.77759e-16	-1.70432	0.267222	0.00010396	-1.76995	0.33288	0.000104095	-1.76993	0.332839
63634090	chr15:63634090:A:G	1.43869e-15	-3.33647e-10	-0.942977	0.000167164	-3.33647e-10	-0.962096	0.000167408	-3.33647e-10	-0.961962
63634672	chr15:63634672:C:T	6.03642e-15	-3.33647e-10	0.491099	0.000637556	-3.33647e-10	0.376572	0.000638886	-3.33647e-10	0.377326
63634956	chr15:63634956:T:G	1.20939e-15	-1.7204	0.603808	0.00014586	-1.78332	0.684898	0.00014605	-1.78331	0.684859
63635890	chr15:63635890:A:G	1.01452e-15	-3.33647e-10	-1.2923	0.000119241	-3.33647e-10	-1.29992	0.000119399	-3.33647e-10	-1.29992
63636644	chr15:63636644:T:A	1.0131e-15	-1.7039	0.410205	0.000117283	-1.76942	0.452946	0.000117434	-1.76941	0.452886
63636756	chr15:63636756:A:G	1.02985e-15	-1.68199	0.404696	0.000122035	-1.74893	0.472166	0.000122194	-1.74892	0.472126
63637033	chr15:63637033:T:A	1.73342e-16	-1.99213	-1.06708	1.73454e-05	-2.09465	-1.13309	1.7365e-05	-2.09465	-1.13329
63637124	chr15:63637124:T:C	1.3468e-15	-3.33647e-10	-1.00898	0.000156806	-3.33647e-10	-1.02606	0.000157034	-3.33647e-10	-1.02594
63637400	chr15:63637400:GAT:G	1.55267e-15	-1.36335	0.496621	0.000206189	-1.45378	0.701499	0.000206692	-1.45376	0.702595
63638038	chr15:63638038:T:C	4.77348e-16	-2.04622	-3.12094e-10	5.93667e-05	-1.99734	-3.12094e-10	5.94459e-05	-1.99733	-3.12094e-10
63638166	chr15:63638166:C:A	1.01052e-15	-3.33647e-10	-1.29625	0.000119228	-3.33647e-10	-1.30004	0.000119386	-3.33647e-10	-1.30004
63638599	chr15:63638599:G:A	1.8676e-16	-2.06374	-0.920906	1.94796e-05	-2.10093	-1.01077	1.95024e-05	-2.10093	-1.01093
63638865	chr15:63638865:C:G	1.16081e-15	-3.33647e-10	-1.15759	0.000129283	-3.33647e-10	-1.21907	0.000129476	-3.33647e-10	-1.21891
63638965	chr15:63638965:T:C	5.41794e-16	-1.71719	-0.202394	6.17248e-05	-1.77958	-0.178804	6.18061e-05	-1.77957	-0.178828
63639017	chr15:63639017:C:T	1.19012e-15	-1.13266	-3.12094e-10	0.000105242	-1.42481	-3.12094e-10	0.000105391	-1.42472	-3.12094e-10
63639273	chr15:63639273:T:C	1.17253e-15	-3.33647e-10	-1.14755	0.000138186	-3.33647e-10	-1.15247	0.000138398	-3.33647e-10	-1.15227
63639683	chr15:63639683:A:G	1.24658e-15	-3.33647e-10	-1.08631	0.000137905	-3.33647e-10	-1.1545	0.000138108	-3.33647e-10	-1.15436
63639713	chr15:63639713:A:T	1.03067e-15	-1.72601	0.449505	0.000123223	-1.78581	0.51874	0.000123383	-1.7858	0.5187
63639985	chr15:63639985:T:TG	8.20779e-16	-1.75539	0.251173	9.56348e-05	-1.81202	0.29149	9.57654e-05	-1.81201	0.291516
63641097	chr15:63641097:C:T	1.1666e-15	-3.33647e-10	-1.15262	0.000137144	-3.33647e-10	-1.16004	0.000137353	-3.33647e-10	-1.15984
63642020	chr15:63642020:G:A	1.04994e-15	-3.33647e-10	-1.25798	0.000125246	-3.33647e-10	-1.25079	0.000125423	-3.33647e-10	-1.25071
63642024	chr15:63642024:T:C	1.03886e-15	-3.33647e-10	-1.26859	0.000124125	-3.33647e-10	-1.25979	0.000124298	-3.33647e-10	-1.25971
63642093	chr15:63642093:A:G	2.1402e-16	-1.70559	-1.14281	2.55928e-05	-1.78458	-1.05418	2.56169e-05	-1.78457	-1.05458
63642272	chr15:63642272:T:C	1.09034e-15	-3.33647e-10	-1.22023	0.000123245	-3.33647e-10	-1.2669	0.000123409	-3.33647e-10	-1.2669
63642657	chr15:63642657:A:G	9.48318e-16	-1.72609	0.366314	0.000112987	-1.79112	0.437325	0.000113136	-1.79111	0.437296
63642831	chr15:63642831:G:A	1.96696e-16	-2.06518	-0.867631	2.10628e-05	-2.10099	-0.932567	2.10964e-05	-2.10099	-0.932305
63642948	chr15:63642948:C:T	7.05876e-15	-3.33647e-10	0.647557	0.00082559	-3.33647e-10	0.635027	0.000826888	-3.33647e-10	0.635271
63642950	chr15:63642950:A:G	1.88794e-16	-2.09885	-0.874962	2.98769e-05	-1.84215	-0.841835	2.99222e-05	-1.84213	-0.841666
63643073	chr15:63643073:A:G	2.46616e-15	-0.404048	-3.12094e-10	0.000150135	-1.06954	-3.12094e-10	0.000150334	-1.06954	-3.12094e-10
63643291	chr15:63643291:G:C	1.00928e-15	-3.33647e-10	-1.29747	0.00011924	-3.33647e-10	-1.29993	0.000119398	-3.33647e-10	-1.29993
63643713	chr15:63643713:A:G	1.40119e-15	-3.33647e-10	-0.969394	0.00016255	-3.33647e-10	-0.990084	0.000162789	-3.33647e-10	-0.989945
63643972	chr15:63643972:A:G	1.03824e-15	-3.33647e-10	-1.26919	0.000123644	-3.33647e-10	-1.26367	0.000123816	-3.33647e-10	-1.2636
63644333	chr15:63644333:A:G	4.58664e-16	-2.08615	-3.12094e-10	5.50312e-05	-2.07317	-3.12094e-10	5.51044e-05	-2.07317	-3.12094e-10
63644400	chr15:63644400:A:C	1.85951e-16	-2.08711	-0.90188	2.42352e-05	-2.04001	-0.853259	2.42662e-05	-2.04001	-0.853308
63644519	chr15:63644519:C:T	1.072e-15	-3.33647e-10	-1.23718	0.000132112	-3.33647e-10	-1.19742	0.000132328	-3.33647e-10	-1.19712
63644556	chr15:63644556:T:C	1.40798e-15	-0.964559	-3.12094e-10	0.000110981	-1.37171	-3.12094e-10	0.000111139	-1.37162	-3.12094e-10
63644853	chr15:63644853:A:G	4.97194e-16	-2.00549	-3.12094e-10	6.48314e-05	-1.90928	-3.12094e-10	6.49181e-05	-1.90927	-3.12094e-10
63645278	chr15:63645278:C:A	3.04478e-15	-3.33647e-10	-0.193285	0.000315188	-3.33647e-10	-0.327903	0.000315806	-3.33647e-10	-0.327272
63645525	chr15:63645525:C:T	2.05018e-15	-3.33647e-10	-0.588783	0.000213741	-3.33647e-10	-0.716304	0.000214075	-3.33647e-10	-0.71607
63645922	chr15:63645922:C:T	5.75046e-16	-2.0056	0.145588	6.96278e-05	-2.04142	0.203509	6.97203e-05	-2.04141	0.203504
63645962	chr15:63645962:T:C	1.64154e-15	-0.81108	-3.12094e-10	0.000135956	-1.16874	-3.12094e-10	0.000136151	-1.16864	-3.12094e-10
63646066	chr15:63646066:C:T	1.45315e-15	-0.932977	-3.12094e-10	0.000122628	-1.27191	-3.12094e-10	0.000122803	-1.27182	-3.12094e-10
63646127	chr15:63646127:T:G	1.06646e-15	-3.33647e-10	-1.24237	0.000125417	-3.33647e-10	-1.24942	0.000125587	-3.33647e-10	-1.2494
63646607	chr15:63646607:C:G	5.22963e-16	-0.744556	-1.2104	2.20049e-05	-1.86572	-1.12409	2.20377e-05	-1.86572	-1.12393
63646644	chr15:63646644:AC:A	1.05955e-15	-3.33647e-10	-1.24887	0.000121128	-3.33647e-10	-1.28423	0.000121289	-3.33647e-10	-1.28423
63646834	chr15:63646834:AC:A	1.26329e-16	-2.09987	-1.27571	1.86354e-05	-1.89506	-1.26095	1.86617e-05	-1.89505	-1.26088
63646933	chr15:63646933:A:G	1.24887e-15	-3.33647e-10	-1.08447	0.000137713	-3.33647e-10	-1.1559	0.000137915	-3.33647e-10	-1.15576
63647356	chr15:63647356:T:C	1.0735e-15	-3.33647e-10	-1.23579	0.000122057	-3.33647e-10	-1.27658	0.000122219	-3.33647e-10	-1.27658
63647612	chr15:63647612:A:G	5.92862e-16	-1.70287	-0.126641	7.01976e-05	-1.76913	-0.0606227	7.02904e-05	-1.76912	-0.0606421
63647793	chr15:63647793:T:C	3.38207e-15	-0.0882252	-3.12094e-10	0.000449592	0.0272701	-3.12094e-10	0.000450197	0.0272866	-3.12094e-10
63647859	chr15:63647859:G:A	1.70891e-16	-2.09877	-0.97467	2.58569e-05	-1.88781	-0.94068	2.5897e-05	-1.8878	-0.940474
63648048	chr15:63648048:G:A	1.93565e-15	-3.33647e-10	-0.646271	0.000261975	-3.33647e-10	-0.51282	0.000262299	-3.33647e-10	-0.512913
63648657	chr15:63648657:AT:A	1.86687e-16	-1.99877	-0.986263	1.93941e-05	-2.08927	-1.02684	1.94227e-05	-2.08927	-1.02669
63648917	chr15:63648917:A:G	1.27854e-15	-3.33647e-10	-1.06099	0.000141269	-3.33647e-10	-1.1304	0.0001415	-3.33647e-10	-1.1301
63648930	chr15:63648930:T:A	1.0128e-15	-3.33647e-10	-1.29399	0.000120292	-3.33647e-10	-1.29115	0.000120455	-3.33647e-10	-1.29112
63649097	chr15:63649097:G:A	4.7049e-16	-2.06069	-3.12094e-10	6.72048e-05	-1.87333	-3.12094e-10	6.72937e-05	-1.87333	-3.12094e-10
63649107	chr15:63649107:G:C	9.77819e-16	-1.32914	-3.12094e-10	8.54112e-05	-1.63359	-3.12094e-10	8.5531e-05	-1.63352	-3.12094e-10
63649213	chr15:63649213:C:T	1.11855e-15	-3.33647e-10	-1.19468	0.00012803	-3.33647e-10	-1.22881	0.0001282	-3.33647e-10	-1.2288
63649655	chr15:63649655:A:C	1.4741e-15	-3.33647e-10	-0.918667	0.000172744	-3.33647e-10	-0.92926	0.000172994	-3.33647e-10	-0.929143
63649749	chr15:63649749:A:G	1.42907e-14	-3.33647e-10	1.3529	0.00163119	-3.33647e-10	1.316	0.00163404	-3.33647e-10	1.31641
63649959	chr15:63649959:T:G	1.20291e-15	-3.33647e-10	-1.12197	0.000133647	-3.33647e-10	-1.18587	0.000133842	-3.33647e-10	-1.18574
63650186	chr15:63650186:T:A	3.54311e-15	-3.33647e-10	-0.0417079	0.000364899	-3.33647e-10	-0.18145	0.000365629	-3.33647e-10	-0.18078
63650471	chr15:63650471:A:G	1.06326e-15	-3.33647e-10	-1.24538	0.000121372	-3.33647e-10	-1.28221	0.000121533	-3.33647e-10	-1.28221
63650660	chr15:63650660:C:G	1.36366e-16	-2.00639	-1.29273	1.59422e-05	-2.04752	-1.26458	1.59611e-05	-2.04752	-1.26473
63651743	chr15:63651743:A:G	1.8968e-16	-1.95542	-1.01371	1.8567e-05	-2.07438	-1.08531	1.85869e-05	-2.07437	-1.08557
63651756	chr15:63651756:C:T	2.57713e-15	-3.33647e-10	-0.360038	0.000271071	-3.33647e-10	-0.47869	0.000271589	-3.33647e-10	-0.47811
63651924	chr15:63651924:T:C	2.79631e-15	-3.33647e-10	-0.278413	0.000292001	-3.33647e-10	-0.404314	0.000292567	-3.33647e-10	-0.403706
63652313	chr15:63652313:A:C	1.21741e-15	-3.33647e-10	-1.10999	0.00013494	-3.33647e-10	-1.17624	0.000135137	-3.33647e-10	-1.17611
63652715	chr15:63652715:C:T	6.52677e-16	-1.80748	0.0740948	7.39344e-05	-1.86351	0.085614	7.40387e-05	-1.8635	0.0856856
63652870	chr15:63652870:G:A	1.02858e-15	-3.33647e-10	-1.27854	0.000121952	-3.33647e-10	-1.27744	0.000122125	-3.33647e-10	-1.27735
63653216	chr15:63653216:G:A	1.83683e-16	-2.09304	-0.908217	2.40725e-05	-1.94645	-0.953549	2.41081e-05	-1.94645	-0.953405
63653333	chr15:63653333:T:C	9.60882e-16	-1.74278	0.396167	9.79206e-05	-1.7952	0.298286	9.80851e-05	-1.79519	0.298628
63653445	chr15:63653445:T:A	1.12779e-15	-1.18645	-3.12094e-10	9.93488e-05	-1.48243	-3.12094e-10	9.94893e-05	-1.48235	-3.12094e-10
63653637	chr15:63653637:A:G	9.4028e-16	-1.72412	0.355833	9.57063e-05	-1.77854	0.258753	9.58662e-05	-1.77853	0.259087
63653976	chr15:63653976:T:C	1.23437e-15	-3.33647e-10	-1.09615	0.000136308	-3.33647e-10	-1.16615	0.000136509	-3.33647e-10	-1.16601
63654004	chr15:63654004:G:A	1.03052e-15	-1.7097	0.43305	0.000104609	-1.76464	0.333797	0.000104785	-1.76463	0.334143
63654809	chr15:63654809:C:T	2.10087e-16	-2.09349	-0.773451	2.89888e-05	-1.96636	-0.747798	2.90346e-05	-1.96635	-0.747558
63655119	chr15:63655119:C:T	1.2979e-16	-2.06185	-1.2867	1.52064e-05	-2.09883	-1.26053	1.52279e-05	-2.09883	-1.26044
63655147	chr15:63655147:A:G	2.03348e-16	-1.70371	-1.19584	2.40319e-05	-1.77945	-1.12224	2.4056e-05	-1.77943	-1.12258
63655157	chr15:63655157:A:G	8.83329e-16	-1.71552	0.284751	9.02682e-05	-1.76889	0.190608	9.04185e-05	-1.76888	0.190935
63655228	chr15:63655228:C:T	1.83512e-15	-3.33647e-10	-0.699603	0.000214567	-3.33647e-10	-0.712451	0.000214883	-3.33647e-10	-0.712306
63655259	chr15:63655259:CAG:C	2.08552e-15	-0.571697	-3.12094e-10	0.000168438	-0.954502	-3.12094e-10	0.000168681	-0.95439	-3.12094e-10
63655335	chr15:63655335:C:A	1.39361e-15	-0.974818	-3.12094e-10	0.000116989	-1.31899	-3.12094e-10	0.000117156	-1.31889	-3.12094e-10
63655472	chr15:63655472:T:C	1.01268e-15	-3.33647e-10	-1.29411	0.000119254	-3.33647e-10	-1.29981	0.000119413	-3.33647e-10	-1.29981
63655528	chr15:63655528:GT:G	1.03409e-15	-3.33647e-10	-1.27319	0.000123228	-3.33647e-10	-1.26703	0.0001234	-3.33647e-10	-1.26697
63656062	chr15:63656062:G:A	1.19011e-15	-3.33647e-10	-1.13267	0.000138359	-3.33647e-10	-1.15122	0.000138538	-3.33647e-10	-1.15126
63656399	chr15:63656399:G:A	4.53332e-16	-2.09784	-3.12094e-10	5.58351e-05	-2.05867	-3.12094e-10	5.59096e-05	-2.05866	-3.12094e-10
63656605	chr15:63656605:A:C	5.61713e-16	-1.88348	-3.12094e-10	9.61727e-05	-1.51493	-3.12094e-10	9.63027e-05	-1.5149	-3.12094e-10
63656615	chr15:63656615:A:G	1.14559e-15	-3.33647e-10	-1.17079	0.000127078	-3.33647e-10	-1.23627	0.000127261	-3.33647e-10	-1.23616
63656940	chr15:63656940:G:A	1.72568e-15	-3.33647e-10	-0.761093	0.000239465	-3.33647e-10	-0.602665	0.000239854	-3.33647e-10	-0.602369
63656974	chr15:63656974:T:TATGAATAGTACTACC	1.0512e-15	-3.33647e-10	-1.25678	0.000123798	-3.33647e-10	-1.26242	0.000123965	-3.33647e-10	-1.2624
63657309	chr15:63657309:T:C	2.46591e-16	-2.02829	-0.678447	2.90533e-05	-2.06525	-0.646686	2.91021e-05	-2.06525	-0.64634
63657395	chr15:63657395:C:T	4.85869e-16	-2.03532	0.00678698	5.13216e-05	-2.06046	-0.0824971	5.14062e-05	-2.06046	-0.0821801
63657402	chr15:63657402:T:C	1.4664e-16	-2.02681	-1.19967	1.54782e-05	-2.10067	-1.24097	1.54969e-05	-2.10067	-1.2411
63657609	chr15:63657609:C:T	1.8249e-16	-1.98509	-1.02268	1.86656e-05	-2.08558	-1.06881	1.8693e-05	-2.08557	-1.06867
63657649	chr15:63657649:AATCTTTTATGGCAG:A	3.86873e-15	-3.33647e-10	0.046215	0.00040677	-3.33647e-10	-0.0728237	0.000407289	-3.33647e-10	-0.0728767
63657751	chr15:63657751:A:C	1.00821e-15	-3.33647e-10	-1.29854	0.00011929	-3.33647e-10	-1.29952	0.000119448	-3.33647e-10	-1.29952
63657966	chr15:63657966:C:G	3.62409e-16	-2.02678	-0.294914	4.28216e-05	-2.05661	-0.267415	4.28821e-05	-2.05661	-0.267337
63658688	chr15:63658688:G:A	4.51925e-16	-2.10095	-3.12094e-10	5.42476e-05	-2.08751	-3.12094e-10	5.43197e-05	-2.08751	-3.12094e-10
63659203	chr15:63659203:T:C	7.92522e-16	-1.76982	0.230568	8.90284e-05	-1.81898	0.226861	8.91791e-05	-1.81897	0.227215
63659605	chr15:63659605:G:C	1.19535e-15	-3.33647e-10	-1.12827	0.000140114	-3.33647e-10	-1.13862	0.00014033	-3.33647e-10	-1.1384
63660260	chr15:63660260:C:A	2.18887e-15	-3.33647e-10	-0.523326	0.000290828	-3.33647e-10	-0.40834	0.000291322	-3.33647e-10	-0.407969
63660650	chr15:63660650:T:C	1.01632e-15	-3.33647e-10	-1.29053	0.000119271	-3.33647e-10	-1.29967	0.000119429	-3.33647e-10	-1.29967
63660734	chr15:63660734:C:T	1.73277e-15	-3.33647e-10	-0.756992	0.000238267	-3.33647e-10	-0.607679	0.000238649	-3.33647e-10	-0.607406
63660954	chr15:63660954:A:G	1.02986e-15	-3.33647e-10	-1.27729	0.000122617	-3.33647e-10	-1.272	0.000122787	-3.33647e-10	-1.27195
63661376	chr15:63661376:G:A	1.0577e-15	-3.33647e-10	-1.25062	0.00012453	-3.33647e-10	-1.25653	0.000124698	-3.33647e-10	-1.25651
63661724	chr15:63661724:G:A	1.18863e-15	-3.33647e-10	-1.13391	0.000139287	-3.33647e-10	-1.14454	0.000139501	-3.33647e-10	-1.14433
63661830	chr15:63661830:C:T	1.05354e-15	-3.33647e-10	-1.25455	0.000125646	-3.33647e-10	-1.2476	0.000125823	-3.33647e-10	-1.24752
63662842	chr15:63662842:TA:T	4.00073e-16	-2.02431	-0.198513	4.54487e-05	-2.05208	-0.212409	4.5525e-05	-2.05207	-0.212066
63663532	chr15:63663532:T:G	2.64082e-15	-3.33647e-10	-0.335622	0.000275647	-3.33647e-10	-0.461948	0.000276178	-3.33647e-10	-0.461355
63663571	chr15:63663571:T:A	1.38699e-15	-0.97958	-3.12094e-10	0.00011637	-1.3243	-3.12094e-10	0.000116535	-1.32421	-3.12094e-10
63664147	chr15:63664147:T:C	1.50115e-15	-0.90048	-3.12094e-10	0.000124272	-1.2586	-3.12094e-10	0.000124449	-1.2585	-3.12094e-10
63664218	chr15:63664218:A:G	4.19121e-15	-3.33647e-10	0.126278	0.000435549	-3.33647e-10	-0.00446343	0.000436104	-3.33647e-10	-0.00451895
63664448	chr15:63664448:AG:A	7.82991e-16	-1.55135	-3.12094e-10	8.1236e-05	-1.68371	-3.12094e-10	8.1344e-05	-1.68371	-3.12094e-10
63664726	chr15:63664726:C:T	2.31657e-15	-0.466625	-3.12094e-10	0.000183879	-0.866794	-3.12094e-10	0.000184145	-0.866677	-3.12094e-10
63665486	chr15:63665486:T:C	1.08213e-15	-3.33647e-10	-1.22778	0.00012369	-3.33647e-10	-1.26329	0.000123861	-3.33647e-10	-1.26324
63665686	chr15:63665686:C:T	1.14402e-15	-3.33647e-10	-1.17217	0.000133606	-3.33647e-10	-1.18618	0.000133806	-3.33647e-10	-1.18601
63665710	chr15:63665710:G:A	4.89401e-16	-2.02129	-3.12094e-10	5.99309e-05	-1.98788	-3.12094e-10	6.00105e-05	-1.98788	-3.12094e-10
63665906	chr15:63665906:A:G	7.30476e-16	-1.81095	0.190183	8.12845e-05	-1.8582	0.175089	8.1423e-05	-1.8582	0.175456
63666005	chr15:63666005:C:T	2.79942e-15	-3.33647e-10	-0.277299	0.000292303	-3.33647e-10	-0.403279	0.00029287	-3.33647e-10	-0.402671
63666028	chr15:63666028:C:T	1.06121e-15	-3.33647e-10	-1.2473	0.000121239	-3.33647e-10	-1.28331	0.0001214	-3.33647e-10	-1.28331
63666563	chr15:63666563:T:C	1.03373e-15	-3.33647e-10	-1.27353	0.00012316	-3.33647e-10	-1.26759	0.000123331	-3.33647e-10	-1.26752
63666659	chr15:63666659:T:A	1.01231e-15	-3.33647e-10	-1.29448	0.000119297	-3.33647e-10	-1.29945	0.000119455	-3.33647e-10	-1.29946
63666723	chr15:63666723:T:C	1.32445e-16	-2.02832	-1.29998	1.52209e-05	-2.06223	-1.29617	1.52407e-05	-2.06222	-1.2962
63667112	chr15:63667112:T:C	1.32807e-16	-2.02681	-1.29877	1.51763e-05	-2.06247	-1.29886	1.51963e-05	-2.06247	-1.29888
63667247	chr15:63667247:C:T	3.42468e-16	-2.03545	-0.342836	3.99814e-05	-2.06281	-0.329846	4.0038e-05	-2.06281	-0.329763
63667418	chr15:63667418:A:T	1.16427e-15	-3.33647e-10	-1.15461	0.000135713	-3.33647e-10	-1.17053	0.000135919	-3.33647e-10	-1.17034
63667536	chr15:63667536:T:C	1.45372e-15	-3.33647e-10	-0.932584	0.000171003	-3.33647e-10	-0.939391	0.00017125	-3.33647e-10	-0.939272
63667580	chr15:63667580:C:T	1.16488e-15	-3.33647e-10	-1.1541	0.000135782	-3.33647e-10	-1.17002	0.000135988	-3.33647e-10	-1.16983
63667765	chr15:63667765:C:T	1.5245e-15	-3.33647e-10	-0.885043	0.000178165	-3.33647e-10	-0.898363	0.000178426	-3.33647e-10	-0.898226
63667946	chr15:63667946:T:C	4.52912e-16	-2.09877	-3.12094e-10	6.12086e-05	-1.96678	-3.12094e-10	6.129e-05	-1.96678	-3.12094e-10
63668025	chr15:63668025:T:C	1.0344e-15	-3.33647e-10	-1.27289	0.000123238	-3.33647e-10	-1.26696	0.000123409	-3.33647e-10	-1.26689
63668335	chr15:63668335:T:A	3.88084e-16	-2.04875	-0.204494	4.1078e-05	-2.07105	-0.294545	4.11453e-05	-2.07105	-0.294239
63668348	chr15:63668348:C:T	1.41366e-15	-3.33647e-10	-0.960533	0.000167166	-3.33647e-10	-0.962085	0.000167405	-3.33647e-10	-0.961985
63668407	chr15:63668407:T:C	1.08634e-15	-1.2239	-3.12094e-10	9.03145e-05	-1.57777	-3.12094e-10	9.04417e-05	-1.57769	-3.12094e-10
63668596	chr15:63668596:C:T	1.02306e-15	-3.33647e-10	-1.28392	0.000121542	-3.33647e-10	-1.28081	0.00012171	-3.33647e-10	-1.28076
63668667	chr15:63668667:A:C	2.02042e-16	-1.73345	-1.17255	2.40377e-05	-1.80844	-1.093	2.40612e-05	-1.80843	-1.09337
63668837	chr15:63668837:C:T	2.63957e-15	-3.33647e-10	-0.336097	0.000311079	-3.33647e-10	-0.341025	0.000311544	-3.33647e-10	-0.340858
63669807	chr15:63669807:T:C	6.1641e-16	-1.86132	0.0707597	7.0403e-05	-1.91209	0.0852553	7.0502e-05	-1.91208	0.0853239
63669822	chr15:63669822:G:A	1.46091e-16	-2.04314	-1.1871	1.56547e-05	-2.10076	-1.22954	1.56734e-05	-2.10076	-1.22967
63670053	chr15:63670053:A:G	1.25896e-15	-3.33647e-10	-1.07643	0.000138702	-3.33647e-10	-1.14875	0.000138908	-3.33647e-10	-1.14859
63670091	chr15:63670091:A:G	4.1071e-16	-2.08121	-0.11537	5.47751e-05	-1.99079	-0.0870506	5.48746e-05	-1.99078	-0.0865715
63670175	chr15:63670175:AG:A	2.85964e-15	-3.33647e-10	-0.256016	0.000298438	-3.33647e-10	-0.382507	0.000299019	-3.33647e-10	-0.381893
63670511	chr15:63670511:G:C	1.51701e-16	-2.02547	-1.16709	1.59106e-05	-2.10052	-1.21357	1.59293e-05	-2.10052	-1.21372
63670848	chr15:63670848:A:G	2.57457e-16	-2.10039	-0.56322	3.28298e-05	-2.07306	-0.516678	3.28911e-05	-2.07306	-0.516135
63671334	chr15:63671334:T:C	1.45863e-15	-3.33647e-10	-0.929218	0.000173203	-3.33647e-10	-0.926608	0.000173454	-3.33647e-10	-0.926487
63672041	chr15:63672041:G:A	2.44494e-15	-3.33647e-10	-0.412693	0.000206983	-3.33647e-10	-0.748434	0.000207252	-3.33647e-10	-0.748465
63672236	chr15:63672236:A:C	1.05994e-15	-3.33647e-10	-1.2485	0.000121157	-3.33647e-10	-1.28398	0.000121318	-3.33647e-10	-1.28398
63672267	chr15:63672267:C:T	1.02636e-15	-3.33647e-10	-1.2807	0.000122201	-3.33647e-10	-1.27541	0.00012237	-3.33647e-10	-1.27535
63672369	chr15:63672369:A:G	1.02945e-15	-3.33647e-10	-1.27769	0.000122617	-3.33647e-10	-1.27201	0.000122787	-3.33647e-10	-1.27195
63672861	chr15:63672861:A:G	1.25178e-15	-3.33647e-10	-1.08214	0.000147385	-3.33647e-10	-1.08802	0.000147616	-3.33647e-10	-1.08778
63673220	chr15:63673220:T:A	1.53518e-15	-3.33647e-10	-0.878066	0.000180963	-3.33647e-10	-0.88278	0.000181221	-3.33647e-10	-0.882683
63673253	chr15:63673253:CA:C	1.94912e-16	-2.09625	-0.845674	2.70016e-05	-1.9544	-0.830779	2.70438e-05	-1.95438	-0.83056
63673265	chr15:63673265:A:G	3.09608e-15	-3.33647e-10	-0.176577	0.000321304	-3.33647e-10	-0.308683	0.000321936	-3.33647e-10	-0.308048
63673506	chr15:63673506:T:C	1.01943e-15	-3.33647e-10	-1.28747	0.000121249	-3.33647e-10	-1.28323	0.000121415	-3.33647e-10	-1.28318
63673509	chr15:63673509:C:T	1.34325e-16	-2.01787	-1.29634	1.5651e-05	-2.05713	-1.27341	1.56699e-05	-2.05712	-1.27354
63673628	chr15:63673628:A:AG	1.02504e-15	-3.33647e-10	-1.28198	0.000122027	-3.33647e-10	-1.27683	0.000122195	-3.33647e-10	-1.27678
63673687	chr15:63673687:A:C	7.68352e-16	-1.78532	0.215102	7.8492e-05	-1.83517	0.117095	7.86209e-05	-1.83516	0.1174
63673750	chr15:63673750:A:G	1.02569e-15	-3.33647e-10	-1.28134	0.000122115	-3.33647e-10	-1.27611	0.000122284	-3.33647e-10	-1.27605
63673810	chr15:63673810:C:T	1.0218e-15	-3.33647e-10	-1.28515	0.000119651	-3.33647e-10	-1.29649	0.000119811	-3.33647e-10	-1.29648
63674182	chr15:63674182:AAAAG:A	1.48294e-15	-0.912686	-3.12094e-10	0.000122915	-1.26958	-3.12094e-10	0.00012309	-1.26948	-3.12094e-10
63674373	chr15:63674373:C:T	1.47393e-15	-0.918783	-3.12094e-10	0.000122288	-1.27469	-3.12094e-10	0.000122463	-1.27459	-3.12094e-10
63675307	chr15:63675307:A:G	9.98972e-16	-1.82665	0.51891	0.000101088	-1.87337	0.408287	0.000101261	-1.87336	0.408664
63675377	chr15:63675377:A:G	1.0173e-15	-3.33647e-10	-1.28956	0.000119441	-3.33647e-10	-1.29825	0.0001196	-3.33647e-10	-1.29825
63675416	chr15:63675416:G:C	1.44515e-16	-1.96324	-1.27785	1.51119e-05	-2.06934	-1.29625	1.51314e-05	-2.06933	-1.29629
63675782	chr15:63675782:T:C	1.03532e-15	-3.33647e-10	-1.272	0.000123431	-3.33647e-10	-1.26539	0.000123603	-3.33647e-10	-1.26532
63675786	chr15:63675786:A:G	1.3857e-15	-3.33647e-10	-0.980509	0.000159882	-3.33647e-10	-1.00663	0.000160071	-3.33647e-10	-1.00678
63676271	chr15:63676271:G:A	1.35218e-16	-2.06468	-1.24291	1.61236e-05	-2.09873	-1.20206	1.61433e-05	-2.09873	-1.20217
63676483	chr15:63676483:G:A	2.69442e-15	-3.33647e-10	-0.31553	0.000282298	-3.33647e-10	-0.438106	0.000282842	-3.33647e-10	-0.437511
63676747	chr15:63676747:T:C	1.04655e-15	-3.33647e-10	-1.26122	0.000124932	-3.33647e-10	-1.2533	0.000125108	-3.33647e-10	-1.25322
63677353	chr15:63677353:T:C	1.75363e-16	-2.06807	-0.979547	2.15245e-05	-2.0323	-0.979572	2.15534e-05	-2.03229	-0.979571
63678257	chr15:63678257:T:C	3.34919e-16	-2.0133	-0.387283	3.69653e-05	-2.07662	-0.394467	3.70184e-05	-2.07662	-0.394363
63678923	chr15:63678923:T:C	1.30314e-15	-3.33647e-10	-1.04194	0.000152976	-3.33647e-10	-1.05079	0.000153196	-3.33647e-10	-1.05068
63678969	chr15:63678969:C:A	8.02158e-16	-1.52716	-3.12094e-10	0.000107778	-1.401	-3.12094e-10	0.00010792	-1.40101	-3.12094e-10
63679003	chr15:63679003:A:G	1.00702e-15	-3.33647e-10	-1.29972	0.000119349	-3.33647e-10	-1.29901	0.00011951	-3.33647e-10	-1.299
63680000	chr15:63680000:T:C	1.19811e-15	-3.33647e-10	-1.12597	0.000140431	-3.33647e-10	-1.13636	0.000140647	-3.33647e-10	-1.13614
63680243	chr15:63680243:A:C	4.71261e-16	-2.05906	-3.12094e-10	8.72494e-05	-1.6123	-3.12094e-10	8.7368e-05	-1.61227	-3.12094e-10
63681502	chr15:63681502:A:G	1.45005e-16	-1.96045	-1.27725	1.7024e-05	-2.01067	-1.23577	1.70434e-05	-2.01066	-1.23597
63682106	chr15:63682106:A:G	1.05555e-15	-3.33647e-10	-1.25265	0.000120882	-3.33647e-10	-1.28626	0.000121043	-3.33647e-10	-1.28626
63682137	chr15:63682137:C:CTA	1.31687e-15	-1.03146	-3.12094e-10	0.000104169	-1.43505	-3.12094e-10	0.000104317	-1.43496	-3.12094e-10
63682299	chr15:63682299:T:C	4.20957e-15	0.130648	-3.12094e-10	0.000259036	-0.524103	-3.12094e-10	0.000259385	-0.524085	-3.12094e-10
63682596	chr15:63682596:A:G	1.41482e-16	-1.97166	-1.29063	1.64619e-05	-2.01954	-1.26048	1.64814e-05	-2.01954	-1.26063
63682615	chr15:63682615:T:A	8.71807e-16	-1.4439	-3.12094e-10	8.91357e-05	-1.59091	-3.12094e-10	8.92542e-05	-1.59091	-3.12094e-10
63682676	chr15:63682676:T:G	4.63604e-16	-1.99636	-0.0790785	5.30685e-05	-2.03049	-0.0790018	5.3157e-05	-2.03048	-0.0786682
63682677	chr15:63682677:T:C	4.74667e-16	-1.98692	-0.0649339	5.42489e-05	-2.02261	-0.0648812	5.43395e-05	-2.0226	-0.0645459
63683059	chr15:63683059:C:T	1.05849e-15	-3.33647e-10	-1.24986	0.000121059	-3.33647e-10	-1.28479	0.00012122	-3.33647e-10	-1.28479
63683367	chr15:63683367:C:T	4.10625e-16	-1.95463	-0.242154	4.79439e-05	-1.99949	-0.211551	4.80118e-05	-1.99948	-0.211471
63683491	chr15:63683491:T:C	1.76997e-16	-2.08068	-0.957656	2.24497e-05	-2.00959	-0.960198	2.24797e-05	-2.00958	-0.960201
63683705	chr15:63683705:G:A	4.91757e-16	-2.01648	-3.12094e-10	5.39579e-05	-2.09287	-3.12094e-10	5.40297e-05	-2.09287	-3.12094e-10
63683767	chr15:63683767:GC:G	1.20722e-15	-3.33647e-10	-1.11839	0.000141759	-3.33647e-10	-1.12694	0.000141978	-3.33647e-10	-1.12672
63683797	chr15:63683797:A:T	1.32958e-15	-3.33647e-10	-1.02185	0.00015623	-3.33647e-10	-1.02974	0.000156453	-3.33647e-10	-1.02965
63684060	chr15:63684060:G:C	1.98325e-15	-0.621976	-3.12094e-10	0.000147118	-1.08984	-3.12094e-10	0.000147329	-1.08973	-3.12094e-10
63684424	chr15:63684424:G:C	1.01303e-15	-3.33647e-10	-1.29377	0.000119265	-3.33647e-10	-1.29973	0.000119423	-3.33647e-10	-1.29973
63684495	chr15:63684495:C:T	1.21452e-15	-3.33647e-10	-1.11236	0.000142603	-3.33647e-10	-1.121	0.000142825	-3.33647e-10	-1.12078
63684523	chr15:63684523:A:T	1.22279e-15	-3.33647e-10	-1.10557	0.000141655	-3.33647e-10	-1.12768	0.000141871	-3.33647e-10	-1.12748
63684934	chr15:63684934:A:G	1.00989e-15	-3.33647e-10	-1.29687	0.000119806	-3.33647e-10	-1.29519	0.000119969	-3.33647e-10	-1.29517
63685325	chr15:63685325:T:C	2.4506e-16	-1.78447	-0.928491	3.00991e-05	-1.85054	-0.826032	3.01286e-05	-1.85053	-0.826396
63685505	chr15:63685505:T:C	1.88541e-15	-0.672565	-3.12094e-10	0.000141757	-1.12695	-3.12094e-10	0.000141961	-1.12685	-3.12094e-10
63685551	chr15:63685551:T:C	1.65288e-15	-3.33647e-10	-0.804193	0.000180099	-3.33647e-10	-0.887561	0.0001804	-3.33647e-10	-0.88722
63685881	chr15:63685881:C:G	3.48632e-16	-2.08575	-0.274695	4.27665e-05	-1.96952	-0.355791	4.28333e-05	-1.96952	-0.355565
63686266	chr15:63686266:T:TC	1.06352e-15	-3.33647e-10	-1.24513	0.00012131	-3.33647e-10	-1.28273	0.000121471	-3.33647e-10	-1.28273
63686822	chr15:63686822:C:T	1.48173e-16	-2.00634	-1.20974	1.5559e-05	-2.08812	-1.24831	1.5581e-05	-2.08812	-1.24823
63687086	chr15:63687086:T:C	3.43929e-15	-3.33647e-10	-0.0714476	0.000304567	-3.33647e-10	-0.362181	0.000304962	-3.33647e-10	-0.362212
63687136	chr15:63687136:T:C	2.41309e-15	-0.425806	-3.12094e-10	0.000125557	-1.24831	-3.12094e-10	0.000125725	-1.2483	-3.12094e-10
63687262	chr15:63687262:A:G	8.07312e-16	-1.77367	0.252914	9.32802e-05	-1.83271	0.287245	9.34117e-05	-1.8327	0.287315
63687294	chr15:63687294:A:C	9.80302e-16	-1.79077	0.464161	0.000109894	-1.84102	0.459465	0.000110082	-1.84101	0.459839
63687403	chr15:63687403:T:C	4.73339e-15	-3.33647e-10	0.24793	0.000492748	-3.33647e-10	0.118926	0.000493375	-3.33647e-10	0.118871
63687567	chr15:63687567:C:A	1.54852e-16	-2.0368	-1.1352	1.64745e-05	-2.10099	-1.17827	1.6496e-05	-2.10099	-1.17829
63688250	chr15:63688250:T:C	1.78528e-15	-3.33647e-10	-0.727139	0.00024846	-3.33647e-10	-0.565789	0.000248859	-3.33647e-10	-0.565512
63688325	chr15:63688325:G:A	1.38712e-15	-3.33647e-10	-0.979481	0.000162424	-3.33647e-10	-0.99086	0.000162657	-3.33647e-10	-0.990755
63688432	chr15:63688432:A:ATT	1.29657e-15	-1.04699	-3.12094e-10	0.000102985	-1.44648	-3.12094e-10	0.000103132	-1.44639	-3.12094e-10
63688433	chr15:63688433:A:C	1.27839e-15	-1.06111	-3.12094e-10	0.00010188	-1.45728	-3.12094e-10	0.000102024	-1.45719	-3.12094e-10
63689128	chr15:63689128:C:T	3.49535e-16	-1.99805	-0.359809	4.06063e-05	-2.03133	-0.345821	4.06631e-05	-2.03132	-0.345756
63689310	chr15:63689310:G:C	1.99995e-15	-0.613591	-3.12094e-10	0.000148141	-1.08291	-3.12094e-10	0.000148354	-1.0828	-3.12094e-10
63689685	chr15:63689685:T:C	1.01862e-15	-3.33647e-10	-1.28827	0.000119477	-3.33647e-10	-1.29794	0.000119636	-3.33647e-10	-1.29794
63689819	chr15:63689819:T:C	3.83169e-16	-2.09827	-0.167723	5.37568e-05	-1.9226	-0.173997	5.38352e-05	-1.92259	-0.173879
63690353	chr15:63690353:C:T	1.5464e-16	-2.01912	-1.15425	1.61952e-05	-2.09907	-1.19729	1.62164e-05	-2.09907	-1.19731
63690546	chr15:63690546:C:A	1.37256e-15	-0.990032	-3.12094e-10	0.000115969	-1.32775	-3.12094e-10	0.000116134	-1.32765	-3.12094e-10
63691232	chr15:63691232:G:C	1.26396e-15	-3.33647e-10	-1.07246	0.000138718	-3.33647e-10	-1.14863	0.000138923	-3.33647e-10	-1.14848
63691276	chr15:63691276:G:A	1.0159e-15	-3.33647e-10	-1.29093	0.000123939	-3.33647e-10	-1.26128	0.000124102	-3.33647e-10	-1.2613
63691392	chr15:63691392:G:T	1.3035e-15	-1.04166	-3.12094e-10	0.000103236	-1.44406	-3.12094e-10	0.000103382	-1.44397	-3.12094e-10
63691419	chr15:63691419:T:C	1.00743e-15	-3.33647e-10	-1.29931	0.000119506	-3.33647e-10	-1.2977	0.000119664	-3.33647e-10	-1.29771
63691538	chr15:63691538:A:T	6.32434e-16	-0.512902	-1.25199	2.10143e-05	-1.74673	-1.28914	2.10414e-05	-1.74672	-1.28919
63691612	chr15:63691612:A:C	1.3005e-15	-3.33647e-10	-1.04396	0.000142188	-3.33647e-10	-1.12392	0.000142399	-3.33647e-10	-1.12377
63691879	chr15:63691879:C:T	1.00675e-15	-3.33647e-10	-1.29998	0.000119341	-3.33647e-10	-1.29908	0.000119499	-3.33647e-10	-1.29909
63692102	chr15:63692102:G:A	1.30581e-15	-1.03989	-3.12094e-10	0.000103241	-1.444	-3.12094e-10	0.000103388	-1.44391	-3.12094e-10
63692573	chr15:63692573:T:C	1.77414e-16	-2.08067	-0.955311	2.27435e-05	-2.00332	-0.95347	2.27736e-05	-2.00331	-0.953488
63692902	chr15:63692902:C:T	2.75205e-15	-3.33647e-10	-0.294366	0.00032415	-3.33647e-10	-0.299865	0.000324687	-3.33647e-10	-0.299539
63693379	chr15:63693379:C:T	1.33073e-15	-1.02099	-3.12094e-10	0.000105041	-1.42672	-3.12094e-10	0.00010519	-1.42663	-3.12094e-10
63693398	chr15:63693398:C:G	1.2345e-15	-3.33647e-10	-1.09605	0.000145094	-3.33647e-10	-1.10369	0.000145321	-3.33647e-10	-1.10345
63693784	chr15:63693784:T:A	1.72131e-15	-3.33647e-10	-0.763627	0.000171482	-3.33647e-10	-0.936591	0.000171725	-3.33647e-10	-0.936502
63695025	chr15:63695025:A:AG	1.02529e-15	-3.33647e-10	-1.28174	0.000122059	-3.33647e-10	-1.27657	0.000122227	-3.33647e-10	-1.27652
63695141	chr15:63695141:G:T	1.03871e-15	-3.33647e-10	-1.26873	0.000122863	-3.33647e-10	-1.27	0.000123024	-3.33647e-10	-1.27002
63695183	chr15:63695183:A:G	2.57255e-16	-1.48664	-1.17776	2.97828e-05	-1.58322	-1.10392	2.98124e-05	-1.5832	-1.10428
63695208	chr15:63695208:T:C	1.22529e-15	-3.33647e-10	-1.10353	0.000135619	-3.33647e-10	-1.17122	0.000135817	-3.33647e-10	-1.17109
63695264	chr15:63695264:T:C	4.53287e-16	-2.09794	-3.12094e-10	5.66845e-05	-2.04357	-3.12094e-10	5.67597e-05	-2.04357	-3.12094e-10
63695755	chr15:63695755:CA:C	1.58477e-16	-1.96536	-1.1835	1.59073e-05	-2.08574	-1.22855	1.59263e-05	-2.08574	-1.22869
63695926	chr15:63695926:T:G	1.53389e-16	-1.96887	-1.21262	1.54947e-05	-2.08782	-1.25275	1.55136e-05	-2.08781	-1.25287
63696201	chr15:63696201:G:C	4.80959e-16	-2.03869	-3.12094e-10	5.55833e-05	-2.06319	-3.12094e-10	5.56571e-05	-2.06319	-3.12094e-10
63696566	chr15:63696566:A:T	7.2761e-16	-1.66436	0.0396605	8.2066e-05	-1.73398	0.0604329	8.21824e-05	-1.73397	0.0605098
63696771	chr15:63696771:C:T	2.25842e-16	-2.06958	-0.725049	2.72142e-05	-2.10099	-0.676338	2.72638e-05	-2.10099	-0.675847
63696797	chr15:63696797:T:C	3.90544e-16	-1.97723	-0.269694	4.53359e-05	-2.01968	-0.247296	4.54004e-05	-2.01967	-0.247207
63697105	chr15:63697105:C:T	1.03366e-15	-3.33647e-10	-1.27361	0.000123163	-3.33647e-10	-1.26756	0.000123335	-3.33647e-10	-1.2675
63697125	chr15:63697125:T:C	1.96861e-15	-0.629384	-3.12094e-10	0.000228977	-0.64745	-3.12094e-10	0.000229286	-0.647428	-3.12094e-10
63697371	chr15:63697371:G:A	3.79873e-15	0.0279543	-3.12094e-10	0.000239639	-0.601936	-3.12094e-10	0.000239962	-0.601919	-3.12094e-10
63698061	chr15:63698061:T:C	1.93058e-16	-2.07893	-0.872548	2.33934e-05	-1.99325	-0.935369	2.34287e-05	-1.99324	-0.935197
63698919	chr15:63698919:A:C	1.04035e-15	-3.33647e-10	-1.26715	0.000122636	-3.33647e-10	-1.27185	0.000122787	-3.33647e-10	-1.27195
63699289	chr15:63699289:C:T	1.96816e-16	-2.09963	-0.832566	3.05998e-05	-1.84914	-0.810941	3.06473e-05	-1.84912	-0.810735
63699311	chr15:63699311:G:T	2.50179e-14	-3.33647e-10	1.91288	0.00279982	-3.33647e-10	1.85624	0.00280352	-3.33647e-10	1.85623
63699526	chr15:63699526:C:G	1.04399e-15	-3.33647e-10	-1.26366	0.000124485	-3.33647e-10	-1.25689	0.00012466	-3.33647e-10	-1.25681
63699770	chr15:63699770:TAGAC:T	1.89229e-16	-2.07351	-0.897995	2.30915e-05	-1.9827	-0.958904	2.31258e-05	-1.98269	-0.958756
63700492	chr15:63700492:G:C	7.65657e-16	-1.76839	0.194654	8.41401e-05	-1.81762	0.169037	8.42802e-05	-1.81761	0.169363
63701264	chr15:63701264:C:T	1.43882e-16	-1.99251	-1.25296	1.73639e-05	-2.02375	-1.20293	1.73829e-05	-2.02374	-1.20318
63701756	chr15:63701756:C:T	1.66862e-15	-3.33647e-10	-0.794713	0.000229736	-3.33647e-10	-0.64414	0.0002301	-3.33647e-10	-0.643883
63701905	chr15:63701905:A:AAT	1.00698e-15	-3.33647e-10	-1.29976	0.000120614	-3.33647e-10	-1.28848	0.000120774	-3.33647e-10	-1.28848
63701923	chr15:63701923:T:C	2.18778e-15	-0.523825	-3.12094e-10	0.000160186	-1.00473	-3.12094e-10	0.000160417	-1.00462	-3.12094e-10
63702719	chr15:63702719:T:C	1.3793e-15	-3.33647e-10	-0.985138	0.000159079	-3.33647e-10	-1.01167	0.000159265	-3.33647e-10	-1.01183
63702833	chr15:63702833:T:C	1.02686e-15	-3.33647e-10	-1.28021	0.00012236	-3.33647e-10	-1.2741	0.00012253	-3.33647e-10	-1.27404
63702895	chr15:63702895:G:A	1.27395e-15	-3.33647e-10	-1.06459	0.000149716	-3.33647e-10	-1.07233	0.000149929	-3.33647e-10	-1.07224
63702938	chr15:63702938:T:C	1.93445e-16	-1.93977	-1.00971	1.87345e-05	-2.09072	-1.05998	1.87619e-05	-2.09072	-1.05985
63702952	chr15:63702952:A:G	1.25781e-15	-3.33647e-10	-1.07734	0.000138524	-3.33647e-10	-1.15002	0.000138728	-3.33647e-10	-1.14988
63703224	chr15:63703224:C:T	1.05308e-15	-3.33647e-10	-1.25499	0.000125839	-3.33647e-10	-1.24607	0.000126017	-3.33647e-10	-1.24599
63703283	chr15:63703283:C:T	1.1699e-15	-3.33647e-10	-1.14979	0.000137369	-3.33647e-10	-1.1584	0.000137578	-3.33647e-10	-1.15821
63703391	chr15:63703391:T:C	1.05106e-15	-3.33647e-10	-1.25691	0.000123725	-3.33647e-10	-1.26301	0.000123891	-3.33647e-10	-1.26299
63703444	chr15:63703444:C:T	1.0424e-15	-3.33647e-10	-1.26519	0.000129539	-3.33647e-10	-1.21709	0.000129709	-3.33647e-10	-1.21711
63703657	chr15:63703657:G:A	1.80307e-15	-3.33647e-10	-0.717221	0.000164783	-3.33647e-10	-0.976442	0.000164998	-3.33647e-10	-0.976468
63704118	chr15:63704118:TAC:T	4.91019e-16	-2.01799	-3.12094e-10	5.42491e-05	-2.08748	-3.12094e-10	5.43211e-05	-2.08749	-3.12094e-10
63704139	chr15:63704139:C:A	4.90807e-16	-0.752335	-1.26608	1.85137e-05	-1.86716	-1.29539	1.85378e-05	-1.86716	-1.29542
63704625	chr15:63704625:C:T	1.16861e-15	-3.33647e-10	-1.1509	0.000137222	-3.33647e-10	-1.15947	0.000137431	-3.33647e-10	-1.15928
63704903	chr15:63704903:T:C	1.0618e-15	-3.33647e-10	-1.24674	0.000121253	-3.33647e-10	-1.28319	0.000121414	-3.33647e-10	-1.28319
63705180	chr15:63705180:T:A	1.05954e-15	-3.33647e-10	-1.24888	0.000121108	-3.33647e-10	-1.28439	0.000121269	-3.33647e-10	-1.28439
63705205	chr15:63705205:G:A	3.88437e-15	-3.33647e-10	0.0502489	0.000406725	-3.33647e-10	-0.0729338	0.00040756	-3.33647e-10	-0.0722098
63705336	chr15:63705336:C:T	2.31191e-16	-2.05177	-0.719452	2.88297e-05	-2.09965	-0.620021	2.88829e-05	-2.09964	-0.619504
63705508	chr15:63705508:G:GA	4.6367e-15	-3.33647e-10	0.227291	0.00047421	-3.33647e-10	0.0805796	0.000475299	-3.33647e-10	0.0815442
63705516	chr15:63705516:T:C	3.62607e-15	-3.33647e-10	-0.0185624	0.000421869	-3.33647e-10	-0.0363749	0.000422528	-3.33647e-10	-0.0361437
63705931	chr15:63705931:G:A	1.17433e-15	-1.14602	-3.12094e-10	9.51593e-05	-1.52552	-3.12094e-10	9.52938e-05	-1.52543	-3.12094e-10
63706116	chr15:63706116:C:T	1.0345e-15	-3.33647e-10	-1.27279	0.00012345	-3.33647e-10	-1.26523	0.000123622	-3.33647e-10	-1.26517
63706560	chr15:63706560:C:T	1.4061e-16	-1.99847	-1.27001	1.4925e-05	-2.08525	-1.29278	1.49441e-05	-2.08525	-1.29283
63706575	chr15:63706575:G:A	2.4701e-15	-3.33647e-10	-0.402453	0.000241367	-3.33647e-10	-0.594753	0.00024168	-3.33647e-10	-0.594783
63706664	chr15:63706664:T:G	1.9899e-16	-2.04437	-0.876844	2.44699e-05	-2.09818	-0.785451	2.45133e-05	-2.09818	-0.785007
63707060	chr15:63707060:T:C	1.34007e-16	-2.09148	-1.2251	1.56439e-05	-2.05585	-1.27514	1.56643e-05	-2.05585	-1.27516
63707548	chr15:63707548:G:A	3.74036e-15	-3.33647e-10	0.0124707	0.000391048	-3.33647e-10	-0.112241	0.000391908	-3.33647e-10	-0.111371
63707758	chr15:63707758:A:G	3.65262e-15	-3.33647e-10	-0.0112691	0.000382172	-3.33647e-10	-0.1352	0.000383011	-3.33647e-10	-0.134336
63707826	chr15:63707826:G:C	1.25313e-15	-3.33647e-10	-1.08107	0.000137522	-3.33647e-10	-1.15728	0.000137735	-3.33647e-10	-1.15707
63708623	chr15:63708623:T:C	1.65401e-16	-2.07037	-1.03572	2.19209e-05	-2.00654	-0.987087	2.19542e-05	-2.00653	-0.986912
63708850	chr15:63708850:C:T	8.10611e-16	-1.51668	-3.12094e-10	8.39617e-05	-1.65071	-3.12094e-10	8.40733e-05	-1.65071	-3.12094e-10
63709146	chr15:63709146:C:T	1.1711e-15	-1.14877	-3.12094e-10	9.45647e-05	-1.53179	-3.12094e-10	9.46982e-05	-1.5317	-3.12094e-10
63709302	chr15:63709302:G:A	1.39722e-16	-2.09583	-1.17898	1.59331e-05	-2.06732	-1.24535	1.59538e-05	-2.06732	-1.24538
63709437	chr15:63709437:G:T	2.78357e-15	-3.33647e-10	-0.282979	0.000327457	-3.33647e-10	-0.289714	0.000327998	-3.33647e-10	-0.289391
63710067	chr15:63710067:A:G	6.81815e-16	-1.68971	-3.12094e-10	6.46677e-05	-1.91181	-3.12094e-10	6.4754e-05	-1.9118	-3.12094e-10
63710137	chr15:63710137:C:T	1.24909e-15	-3.33647e-10	-1.0843	0.000133103	-3.33647e-10	-1.18994	0.000133289	-3.33647e-10	-1.18988
63710783	chr15:63710783:T:C	2.96447e-15	-3.33647e-10	-0.220013	0.00030877	-3.33647e-10	-0.348473	0.000309374	-3.33647e-10	-0.347848
63711117	chr15:63711117:T:G	1.22179e-15	-3.33647e-10	-1.10639	0.000134785	-3.33647e-10	-1.17739	0.000134991	-3.33647e-10	-1.17719
63711427	chr15:63711427:A:G	1.41801e-15	-0.957457	-3.12094e-10	0.000110267	-1.37817	-3.12094e-10	0.000110423	-1.37808	-3.12094e-10
63711531	chr15:63711531:A:C	5.82059e-16	-1.8479	-3.12094e-10	8.11726e-05	-1.68449	-3.12094e-10	8.12815e-05	-1.68448	-3.12094e-10
63711963	chr15:63711963:G:A	1.73114e-16	-2.0823	-0.978222	2.31414e-05	-1.97988	-0.959573	2.31767e-05	-1.97986	-0.959389
63712048	chr15:63712048:C:T	1.66705e-16	-2.0814	-1.01684	2.16053e-05	-2.03701	-0.971122	2.16333e-05	-2.03701	-0.971155
63712197	chr15:63712197:C:T	1.00812e-15	-3.33647e-10	-1.29863	0.000119895	-3.33647e-10	-1.29446	0.000120052	-3.33647e-10	-1.29447
63712307	chr15:63712307:G:A	1.2196e-15	-3.33647e-10	-1.10819	0.000134596	-3.33647e-10	-1.1788	0.000134801	-3.33647e-10	-1.1786
63712354	chr15:63712354:G:A	1.00776e-15	-3.33647e-10	-1.29898	0.000119807	-3.33647e-10	-1.29519	0.000119964	-3.33647e-10	-1.29521
63712639	chr15:63712639:G:A	3.16369e-16	-2.04422	-0.413338	3.84835e-05	-2.03623	-0.39461	3.85513e-05	-2.03622	-0.394187
63713134	chr15:63713134:C:T	4.63556e-16	-0.819969	-1.25557	1.82365e-05	-1.88646	-1.29118	1.826e-05	-1.88646	-1.29122
63713523	chr15:63713523:A:G	5.81957e-16	-1.84807	-3.12094e-10	8.10055e-05	-1.68655	-3.12094e-10	8.11141e-05	-1.68654	-3.12094e-10
63713584	chr15:63713584:C:A	1.0598e-15	-3.33647e-10	-1.24864	0.000121126	-3.33647e-10	-1.28424	0.000121287	-3.33647e-10	-1.28424
63714513	chr15:63714513:G:A	1.20912e-15	-3.33647e-10	-1.11682	0.000140289	-3.33647e-10	-1.13737	0.000140503	-3.33647e-10	-1.13717
63714619	chr15:63714619:G:A	3.38638e-16	-1.55432	-0.835216	4.04431e-05	-1.53871	-0.842466	4.05038e-05	-1.53868	-0.842324
63714637	chr15:63714637:C:T	1.38758e-15	-3.33647e-10	-0.979151	0.000159634	-3.33647e-10	-1.00819	0.000159888	-3.33647e-10	-1.00792
63714724	chr15:63714724:T:A	1.28097e-16	-2.06774	-1.29395	1.46071e-05	-2.10091	-1.29864	1.46266e-05	-2.10091	-1.29864
63714737	chr15:63714737:T:C	4.29845e-15	-3.33647e-10	0.151541	0.000441501	-3.33647e-10	0.00910857	0.000442503	-3.33647e-10	0.0100484
63715869	chr15:63715869:G:A	1.06176e-15	-3.33647e-10	-1.24679	0.000130731	-3.33647e-10	-1.20793	0.000130943	-3.33647e-10	-1.20764
63715897	chr15:63715897:G:A	1.04658e-15	-3.33647e-10	-1.26119	0.000124987	-3.33647e-10	-1.25286	0.000125163	-3.33647e-10	-1.25278
63715951	chr15:63715951:C:T	5.40629e-16	-2.07615	0.154412	6.51306e-05	-1.99078	0.0861044	6.52507e-05	-1.99077	0.0866086
63716075	chr15:63716075:C:G	1.50215e-15	-3.33647e-10	-0.899817	0.000181552	-3.33647e-10	-0.879529	0.000181751	-3.33647e-10	-0.879763
63716142	chr15:63716142:G:A	1.48057e-16	-2.09521	-1.12166	1.66187e-05	-2.06546	-1.20508	1.66401e-05	-2.06546	-1.20512
63716163	chr15:63716163:T:C	1.02152e-15	-1.28542	-3.12094e-10	6.56219e-05	-1.89716	-3.12094e-10	6.57095e-05	-1.89716	-3.12094e-10
63716710	chr15:63716710:A:G	5.1491e-15	-3.33647e-10	0.332109	0.000522631	-3.33647e-10	0.177805	0.000523849	-3.33647e-10	0.178805
63716715	chr15:63716715:G:A	2.00425e-15	-3.33647e-10	-0.611443	0.000272513	-3.33647e-10	-0.473383	0.000272847	-3.33647e-10	-0.473488
63716961	chr15:63716961:T:C	2.54208e-16	-2.08452	-0.591796	3.56931e-05	-2.04547	-0.46064	3.57504e-05	-2.04547	-0.460368
63717248	chr15:63717248:G:A	1.30462e-16	-2.09029	-1.25309	1.72152e-05	-2.05944	-1.17583	1.72375e-05	-2.05944	-1.17588
63717749	chr15:63717749:G:A	5.55583e-15	-3.33647e-10	0.408135	0.000573027	-3.33647e-10	0.269862	0.000573755	-3.33647e-10	0.269804
63718164	chr15:63718164:T:C	1.07569e-15	-3.33647e-10	-1.23375	0.000122161	-3.33647e-10	-1.27573	0.000122323	-3.33647e-10	-1.27573
63718289	chr15:63718289:C:G	4.56225e-16	-2.09148	-3.12094e-10	5.35566e-05	-2.10033	-3.12094e-10	5.36278e-05	-2.10033	-3.12094e-10
63718523	chr15:63718523:G:C	1.12186e-15	-3.33647e-10	-1.19172	0.000128561	-3.33647e-10	-1.22467	0.000128732	-3.33647e-10	-1.22466
63718543	chr15:63718543:A:C	1.34458e-15	-3.33647e-10	-1.01063	0.000158439	-3.33647e-10	-1.0157	0.000158667	-3.33647e-10	-1.01559
63718905	chr15:63718905:T:C	1.38832e-16	-2.09489	-1.18631	1.59215e-05	-2.06358	-1.24982	1.59421e-05	-2.06358	-1.24986
63719569	chr15:63719569:C:G	1.91288e-15	-3.33647e-10	-0.658102	0.000271307	-3.33647e-10	-0.477819	0.000271751	-3.33647e-10	-0.477512
63720007	chr15:63720007:T:C	1.05608e-15	-3.33647e-10	-1.25215	0.000120534	-3.33647e-10	-1.28914	0.000120694	-3.33647e-10	-1.28914
63720268	chr15:63720268:C:T	4.97345e-16	-2.00518	-3.12094e-10	7.4715e-05	-1.76739	-3.12094e-10	7.48163e-05	-1.76736	-3.12094e-10
63720329	chr15:63720329:T:C	1.06038e-15	-3.33647e-10	-1.24808	0.000121162	-3.33647e-10	-1.28394	0.000121323	-3.33647e-10	-1.28394
63720806	chr15:63720806:A:C	1.05919e-15	-3.33647e-10	-1.2492	0.000121087	-3.33647e-10	-1.28456	0.000121248	-3.33647e-10	-1.28456
63720975	chr15:63720975:A:C	1.3503e-16	-2.01134	-1.29763	1.57797e-05	-2.0446	-1.27775	1.5799e-05	-2.04459	-1.27787
63721005	chr15:63721005:C:T	3.18755e-15	-3.33647e-10	-0.14746	0.000330603	-3.33647e-10	-0.280152	0.000331257	-3.33647e-10	-0.279505
63722104	chr15:63722104:A:G	1.26682e-15	-3.33647e-10	-1.0702	0.000138777	-3.33647e-10	-1.1482	0.000138993	-3.33647e-10	-1.14798
63722428	chr15:63722428:A:G	1.1965e-15	-3.33647e-10	-1.12732	0.00013276	-3.33647e-10	-1.19253	0.000132953	-3.33647e-10	-1.19241
63722895	chr15:63722895:C:T	4.65596e-15	0.231436	-3.12094e-10	0.000282413	-0.437701	-3.12094e-10	0.000282793	-0.437683	-3.12094e-10
63725295	chr15:63725295:A:G	1.02489e-15	-3.33647e-10	-1.28213	0.000121507	-3.33647e-10	-1.2811	0.000121678	-3.33647e-10	-1.28102
63725599	chr15:63725599:A:G	1.794e-16	-2.06197	-0.962878	2.33911e-05	-2.01883	-0.909879	2.34345e-05	-2.01882	-0.909367
63725601	chr15:63725601:A:G	1.20026e-15	-3.33647e-10	-1.12417	0.00014068	-3.33647e-10	-1.13458	0.000140897	-3.33647e-10	-1.13437
63726315	chr15:63726315:T:C	1.40271e-16	-2.09344	-1.17745	1.60492e-05	-2.05975	-1.24566	1.60699e-05	-2.05975	-1.2457
63726466	chr15:63726466:CAAG:C	1.04728e-15	-3.33647e-10	-1.26051	0.000130682	-3.33647e-10	-1.20831	0.000130853	-3.33647e-10	-1.20832
63726751	chr15:63726751:C:T	2.06452e-15	-0.581816	-3.12094e-10	0.000238097	-0.608391	-3.12094e-10	0.000238419	-0.608369	-3.12094e-10
63726818	chr15:63726818:G:A	1.82243e-15	-3.33647e-10	-0.706541	0.00025859	-3.33647e-10	-0.525826	0.000259005	-3.33647e-10	-0.525551
63726949	chr15:63726949:A:G	1.40266e-15	-0.96834	-3.12094e-10	0.00010943	-1.38578	-3.12094e-10	0.000109586	-1.38569	-3.12094e-10
63727422	chr15:63727422:G:A	1.19911e-15	-3.33647e-10	-1.12513	0.000140548	-3.33647e-10	-1.13552	0.000140765	-3.33647e-10	-1.13531
63727874	chr15:63727874:C:T	1.02404e-15	-3.33647e-10	-1.28296	0.00012121	-3.33647e-10	-1.28354	0.00012137	-3.33647e-10	-1.28355
63728053	chr15:63728053:G:A	3.89649e-15	-3.33647e-10	0.0533647	0.000408326	-3.33647e-10	-0.069005	0.000409164	-3.33647e-10	-0.0682824
63728437	chr15:63728437:T:C	1.38365e-16	-1.98882	-1.29576	1.6147e-05	-2.02677	-1.27257	1.61665e-05	-2.02676	-1.2727
63728735	chr15:63728735:T:C	1.16363e-15	-3.33647e-10	-1.15517	0.000141137	-3.33647e-10	-1.13134	0.000141317	-3.33647e-10	-1.13139
63729277	chr15:63729277:T:G	5.58693e-16	-1.88887	-3.12094e-10	6.52803e-05	-1.90238	-3.12094e-10	6.53668e-05	-1.90238	-3.12094e-10
63729897	chr15:63729897:T:C	1.0526e-15	-3.33647e-10	-1.25545	0.000125842	-3.33647e-10	-1.24604	0.00012602	-3.33647e-10	-1.24596
63730297	chr15:63730297:T:A	1.08304e-15	-3.33647e-10	-1.22694	0.000123289	-3.33647e-10	-1.26654	0.000123464	-3.33647e-10	-1.26645
63730727	chr15:63730727:C:T	1.23035e-15	-3.33647e-10	-1.09941	0.000135733	-3.33647e-10	-1.17038	0.000135932	-3.33647e-10	-1.17025
63730738	chr15:63730738:C:T	1.04291e-15	-3.33647e-10	-1.26469	0.000129714	-3.33647e-10	-1.21574	0.000129884	-3.33647e-10	-1.21575
63730769	chr15:63730769:A:G	1.267e-15	-3.33647e-10	-1.07006	0.000138949	-3.33647e-10	-1.14697	0.000139154	-3.33647e-10	-1.14682
63731128	chr15:63731128:T:C	4.2725e-15	-3.33647e-10	0.145486	0.000446547	-3.33647e-10	0.0204735	0.000447474	-3.33647e-10	0.0212192
63731277	chr15:63731277:A:G	1.31689e-16	-2.08056	-1.25346	1.75971e-05	-2.04154	-1.17179	1.76198e-05	-2.04154	-1.17184
63731769	chr15:63731769:A:G	5.06919e-15	-3.33647e-10	0.31647	0.000468131	-3.33647e-10	0.0676785	0.000469166	-3.33647e-10	0.0685582
63732085	chr15:63732085:T:C	1.07666e-15	-3.33647e-10	-1.23285	0.000125598	-3.33647e-10	-1.24799	0.000125771	-3.33647e-10	-1.24794
63732107	chr15:63732107:T:A	1.3107e-16	-2.06541	-1.27333	1.46238e-05	-2.10074	-1.29768	1.46432e-05	-2.10074	-1.29768
63732438	chr15:63732438:A:G	1.59582e-15	-3.33647e-10	-0.839325	0.000184887	-3.33647e-10	-0.861328	0.00018516	-3.33647e-10	-0.861179
63732592	chr15:63732592:T:A	1.04682e-15	-3.33647e-10	-1.26096	0.00012505	-3.33647e-10	-1.25236	0.000125226	-3.33647e-10	-1.25228
63732808	chr15:63732808:G:C	1.28022e-15	-3.33647e-10	-1.05968	0.000147477	-3.33647e-10	-1.0874	0.000147705	-3.33647e-10	-1.08718
63733024	chr15:63733024:T:C	1.40395e-15	-0.967421	-3.12094e-10	0.000109633	-1.38393	-3.12094e-10	0.000109789	-1.38384	-3.12094e-10
63733098	chr15:63733098:G:A	1.00789e-15	-3.33647e-10	-1.29885	0.00011964	-3.33647e-10	-1.29659	0.000119798	-3.33647e-10	-1.29659
63733274	chr15:63733274:A:C	3.71824e-16	-2.08268	-0.213369	5.43706e-05	-2.04071	-0.044537	5.44638e-05	-2.04071	-0.0441558
63733903	chr15:63733903:C:T	2.38834e-15	-3.33647e-10	-0.436112	0.000349709	-3.33647e-10	-0.22397	0.000350283	-3.33647e-10	-0.223658
63734024	chr15:63734024:G:A	6.64167e-16	-1.71593	-3.12094e-10	0.000178071	-0.898886	-3.12094e-10	0.000178316	-0.898841	-3.12094e-10
63734869	chr15:63734869:G:A	1.20218e-15	-3.33647e-10	-1.12258	0.000140832	-3.33647e-10	-1.1335	0.00014105	-3.33647e-10	-1.13329
63735174	chr15:63735174:G:T	7.01779e-15	-3.33647e-10	0.641736	0.000638534	-3.33647e-10	0.378104	0.000640006	-3.33647e-10	0.379078
63736685	chr15:63736685:G:A	1.38566e-16	-2.09598	-1.18714	1.59169e-05	-2.06508	-1.24861	1.59376e-05	-2.06508	-1.24864
63737299	chr15:63737299:G:A	1.35231e-16	-2.03749	-1.26999	1.47253e-05	-2.09546	-1.29605	1.47447e-05	-2.09546	-1.29606
63737623	chr15:63737623:G:A	3.77915e-15	-3.33647e-10	0.0227859	0.00038845	-3.33647e-10	-0.118907	0.000389231	-3.33647e-10	-0.118227
63737678	chr15:63737678:C:T	2.00177e-15	-3.33647e-10	-0.612679	0.000287274	-3.33647e-10	-0.420635	0.000287746	-3.33647e-10	-0.42032
63737830	chr15:63737830:A:G	1.04588e-15	-3.33647e-10	-1.26186	0.000124909	-3.33647e-10	-1.25348	0.000125085	-3.33647e-10	-1.2534
63738412	chr15:63738412:G:C	1.29653e-15	-3.33647e-10	-1.04702	0.000141524	-3.33647e-10	-1.1286	0.000141734	-3.33647e-10	-1.12844
63739072	chr15:63739072:G:C	9.84263e-16	-2.06018	0.737607	0.000119593	-2.10005	0.803075	0.000119835	-2.10005	0.803768
63739230	chr15:63739230:T:C	4.88741e-16	-1.99691	-0.0257284	5.47731e-05	-2.07404	-0.00383169	5.48736e-05	-2.07403	-0.00333238
63739386	chr15:63739386:A:T	1.24177e-16	-2.1	-1.29276	1.5602e-05	-2.08243	-1.25125	1.56224e-05	-2.08242	-1.25127
63739555	chr15:63739555:C:T	1.01431e-15	-3.33647e-10	-1.29251	0.000120542	-3.33647e-10	-1.28907	0.000120707	-3.33647e-10	-1.28903
63739878	chr15:63739878:A:ACG	4.29746e-15	-0.907629	1.05894	0.000225692	-1.40139	0.739489	0.000226256	-1.40127	0.740542
63739916	chr15:63739916:T:TTTTA	1.94679e-15	-0.640533	-3.12094e-10	0.000140953	-1.13264	-3.12094e-10	0.000141156	-1.13253	-3.12094e-10
63739920	chr15:63739920:T:A	3.02156e-16	-2.09996	-0.403564	4.42554e-05	-1.90737	-0.383719	4.43329e-05	-1.90736	-0.383315
63739929	chr15:63739929:C:G	3.67912e-15	-0.941197	0.937158	0.000195906	-1.42951	0.626074	0.000196389	-1.4294	0.627099
63740182	chr15:63740182:T:C	1.06116e-15	-3.33647e-10	-1.24735	0.000121192	-3.33647e-10	-1.2837	0.000121353	-3.33647e-10	-1.2837
63740265	chr15:63740265:C:A	1.99959e-16	-2.07148	-0.844878	2.14948e-05	-2.1007	-0.912561	2.15292e-05	-2.1007	-0.912291
63740624	chr15:63740624:G:A	1.33523e-16	-2.02154	-1.29865	1.54841e-05	-2.05799	-1.28327	1.55033e-05	-2.05798	-1.28337
63740748	chr15:63740748:T:C	1.07455e-15	-3.33647e-10	-1.23481	0.000132872	-3.33647e-10	-1.19168	0.000133091	-3.33647e-10	-1.19137
63740838	chr15:63740838:C:A	5.11288e-15	-3.33647e-10	0.325051	0.000463452	-3.33647e-10	0.0576315	0.000464487	-3.33647e-10	0.0585355
63740977	chr15:63740977:T:C	1.21798e-15	-3.33647e-10	-1.10952	0.000134536	-3.33647e-10	-1.17924	0.000134732	-3.33647e-10	-1.17911
63741271	chr15:63741271:C:T	1.41947e-15	-3.33647e-10	-0.956431	0.000164487	-3.33647e-10	-0.978241	0.000164679	-3.33647e-10	-0.9784
63741502	chr15:63741502:G:A	3.11226e-15	-3.33647e-10	-0.171363	0.000322955	-3.33647e-10	-0.303557	0.00032359	-3.33647e-10	-0.302922
63741514	chr15:63741514:T:C	1.31619e-16	-2.09535	-1.23921	1.74763e-05	-2.0688	-1.15142	1.7499e-05	-2.0688	-1.15146
63741603	chr15:63741603:GTTTTC:G	1.14489e-15	-3.33647e-10	-1.1714	0.000134392	-3.33647e-10	-1.18031	0.000134595	-3.33647e-10	-1.18013
63741688	chr15:63741688:C:T	1.51486e-15	-3.33647e-10	-0.891388	0.000175283	-3.33647e-10	-0.914667	0.000175541	-3.33647e-10	-0.914524
63741702	chr15:63741702:T:C	1.26968e-16	-2.09222	-1.27831	1.64419e-05	-2.06164	-1.2196	1.64634e-05	-2.06164	-1.21962
63742178	chr15:63742178:C:T	1.05366e-15	-3.33647e-10	-1.25445	0.000125892	-3.33647e-10	-1.24565	0.00012607	-3.33647e-10	-1.24556
63742393	chr15:63742393:T:C	4.59327e-16	-2.08471	-3.12094e-10	5.58894e-05	-2.0577	-3.12094e-10	5.59636e-05	-2.0577	-3.12094e-10
63742572	chr15:63742572:C:A	1.06176e-15	-3.33647e-10	-1.24678	0.00012123	-3.33647e-10	-1.28338	0.000121391	-3.33647e-10	-1.28338
63742856	chr15:63742856:G:C	1.02278e-15	-3.33647e-10	-1.28419	0.000119711	-3.33647e-10	-1.29599	0.00011987	-3.33647e-10	-1.29599
63744015	chr15:63744015:G:T	2.10803e-16	-1.9136	-0.949942	1.96493e-05	-2.09655	-1.00648	1.96786e-05	-2.09655	-1.00632
63744043	chr15:63744043:C:T	1.76957e-15	-3.33647e-10	-0.735976	0.000244318	-3.33647e-10	-0.5826	0.00024471	-3.33647e-10	-0.582324
63744787	chr15:63744787:C:T	4.32463e-15	-3.33647e-10	0.157614	0.000441212	-3.33647e-10	0.00845581	0.000442119	-3.33647e-10	0.00918109
63745219	chr15:63745219:G:A	1.30773e-15	-3.33647e-10	-1.03842	0.000153017	-3.33647e-10	-1.05052	0.000153199	-3.33647e-10	-1.05066
63745240	chr15:63745240:A:G	3.80246e-16	-2.1007	-0.172949	5.31209e-05	-2.08357	-0.0249267	5.32145e-05	-2.08357	-0.024497
63745276	chr15:63745276:G:A	1.20832e-15	-3.33647e-10	-1.11748	0.000133778	-3.33647e-10	-1.18489	0.000133973	-3.33647e-10	-1.18476
63745319	chr15:63745319:C:T	1.33138e-15	-3.33647e-10	-1.02049	0.000155538	-3.33647e-10	-1.03418	0.000155722	-3.33647e-10	-1.03433
63746014	chr15:63746014:GTTCT:G	1.07193e-15	-3.33647e-10	-1.23725	0.000121903	-3.33647e-10	-1.27784	0.000122065	-3.33647e-10	-1.27784
63746141	chr15:63746141:T:A	4.99119e-16	-1.41483	-0.586793	5.86852e-05	-1.46748	-0.541405	5.88045e-05	-1.46746	-0.540725
63746333	chr15:63746333:T:G	1.15979e-15	-3.33647e-10	-1.15847	0.000136158	-3.33647e-10	-1.16725	0.000136365	-3.33647e-10	-1.16706
63746412	chr15:63746412:T:C	1.31205e-16	-2.03965	-1.29806	1.53694e-05	-2.06674	-1.28196	1.53883e-05	-2.06673	-1.28206
63746671	chr15:63746671:T:C	2.54396e-16	-2.02559	-0.649985	2.95924e-05	-2.05469	-0.638864	2.96435e-05	-2.05468	-0.638474
63746754	chr15:63746754:G:A	5.01679e-15	-3.33647e-10	0.306078	0.000505547	-3.33647e-10	0.144571	0.000506631	-3.33647e-10	0.145384
63746806	chr15:63746806:G:A	1.994e-16	-2.06494	-0.854218	2.13277e-05	-2.10098	-0.920086	2.13616e-05	-2.10098	-0.919822
63746851	chr15:63746851:T:C	2.56488e-16	-2.03017	-0.63721	3.00975e-05	-2.05125	-0.625376	3.01496e-05	-2.05125	-0.624981
63746879	chr15:63746879:G:A	1.05491e-15	-3.33647e-10	-1.25326	0.000120819	-3.33647e-10	-1.28677	0.00012098	-3.33647e-10	-1.28677
63746900	chr15:63746900:C:T	1.19767e-15	-3.33647e-10	-1.12633	0.000132724	-3.33647e-10	-1.1928	0.000132913	-3.33647e-10	-1.19271
63747375	chr15:63747375:A:G	1.02403e-15	-3.33647e-10	-1.28297	0.00012186	-3.33647e-10	-1.2782	0.000122029	-3.33647e-10	-1.27814
63747893	chr15:63747893:T:C	1.1782e-15	-3.33647e-10	-1.14272	0.000131156	-3.33647e-10	-1.20468	0.000131346	-3.33647e-10	-1.20457
63748241	chr15:63748241:A:T	4.13635e-15	-3.33647e-10	0.1131	0.000421368	-3.33647e-10	-0.0375632	0.000422247	-3.33647e-10	-0.0368091
63748464	chr15:63748464:A:G	1.06145e-15	-3.33647e-10	-1.24707	0.000121211	-3.33647e-10	-1.28354	0.000121372	-3.33647e-10	-1.28354
63748899	chr15:63748899:G:A	3.24811e-15	-3.33647e-10	-0.12864	0.000332324	-3.33647e-10	-0.274959	0.00033297	-3.33647e-10	-0.274347
63750430	chr15:63750430:T:C	1.25857e-16	-2.09894	-1.28039	1.61384e-05	-2.07949	-1.22038	1.61594e-05	-2.07949	-1.2204
63751306	chr15:63751306:T:C	2.81345e-16	-2.04938	-0.5255	3.40636e-05	-2.03311	-0.519733	3.41232e-05	-2.0331	-0.519319
63751733	chr15:63751733:G:A	1.06336e-15	-3.33647e-10	-1.24528	0.000126134	-3.33647e-10	-1.24373	0.000126341	-3.33647e-10	-1.24342
63753308	chr15:63753308:A:G	1.18572e-15	-3.33647e-10	-1.13636	0.000131804	-3.33647e-10	-1.19975	0.000131995	-3.33647e-10	-1.19964
63753381	chr15:63753381:A:G	7.32012e-16	-1.61867	-3.12094e-10	0.000131487	-1.20216	-3.12094e-10	0.000131663	-1.20215	-3.12094e-10
63754424	chr15:63754424:T:C	1.00697e-15	-3.33647e-10	-1.29976	0.00011923	-3.33647e-10	-1.30002	0.000119388	-3.33647e-10	-1.30002
63754785	chr15:63754785:C:T	1.06236e-15	-3.33647e-10	-1.24622	0.000121267	-3.33647e-10	-1.28307	0.000121428	-3.33647e-10	-1.28307
63754800	chr15:63754800:T:C	3.27124e-15	-1.3337	1.21216	0.000230251	-1.69772	1.05582	0.000230791	-1.69764	1.05676
63754921	chr15:63754921:T:C	6.26111e-16	-0.588659	-1.18628	2.52649e-05	-1.77002	-1.08164	2.53023e-05	-1.77002	-1.08149
63755086	chr15:63755086:T:C	3.65519e-15	-1.30008	1.28951	0.000254269	-1.67336	1.13068	0.00025487	-1.67327	1.13163
63755979	chr15:63755979:A:T	2.26488e-15	-0.489192	-3.12094e-10	0.000290506	-0.409446	-3.12094e-10	0.000290898	-0.409426	-3.12094e-10
63756268	chr15:63756268:CA:C	2.84312e-16	-2.02079	-0.543608	3.26227e-05	-2.05832	-0.537743	3.268e-05	-2.05831	-0.53732
63757480	chr15:63757480:T:C	2.78823e-16	-2.04617	-0.537716	3.35972e-05	-2.0365	-0.530131	3.3656e-05	-2.03649	-0.529717
63757510	chr15:63757510:A:T	9.48923e-16	-1.35914	-3.12094e-10	8.08673e-05	-1.68826	-3.12094e-10	8.09805e-05	-1.68819	-3.12094e-10
63757835	chr15:63757835:G:A	3.35797e-15	-3.33647e-10	-0.0953762	0.000343477	-3.33647e-10	-0.241952	0.000344148	-3.33647e-10	-0.241327
63758101	chr15:63758101:G:A	1.06387e-15	-3.33647e-10	-1.2448	0.000127361	-3.33647e-10	-1.23405	0.000127541	-3.33647e-10	-1.23396
63758295	chr15:63758295:A:G	1.33023e-15	-3.33647e-10	-1.02136	0.000157353	-3.33647e-10	-1.02258	0.000157578	-3.33647e-10	-1.02248
63758764	chr15:63758764:C:T	1.19316e-15	-3.33647e-10	-1.13011	0.000131839	-3.33647e-10	-1.19949	0.000132037	-3.33647e-10	-1.19932
63759180	chr15:63759180:G:C	9.4827e-16	-1.35983	-3.12094e-10	8.07288e-05	-1.68998	-3.12094e-10	8.08417e-05	-1.68991	-3.12094e-10
63759817	chr15:63759817:T:C	1.28923e-16	-2.09819	-1.25707	1.67366e-05	-2.07659	-1.18688	1.67584e-05	-2.07659	-1.18691
63760009	chr15:63760009:G:A	9.01505e-16	-1.4104	-3.12094e-10	7.78462e-05	-1.72634	-3.12094e-10	7.79549e-05	-1.72627	-3.12094e-10
63760244	chr15:63760244:G:C	1.67346e-15	-3.33647e-10	-0.791821	0.000229096	-3.33647e-10	-0.64693	0.000229462	-3.33647e-10	-0.646661
63760320	chr15:63760320:G:A	1.09069e-15	-3.33647e-10	-1.21991	0.000123203	-3.33647e-10	-1.26723	0.000123367	-3.33647e-10	-1.26723
63760469	chr15:63760469:A:AACAG	9.11962e-16	-1.39887	-3.12094e-10	7.84981e-05	-1.718	-3.12094e-10	7.86077e-05	-1.71793	-3.12094e-10
63761191	chr15:63761191:C:T	1.36482e-16	-2.09242	-1.20586	1.58366e-05	-2.05655	-1.2622	1.58572e-05	-2.05655	-1.26223
63761433	chr15:63761433:A:G	9.09435e-16	-1.40164	-3.12094e-10	7.82201e-05	-1.72154	-3.12094e-10	7.83293e-05	-1.72148	-3.12094e-10
63761494	chr15:63761494:G:A	3.33693e-16	-2.06335	-0.340893	4.18551e-05	-2.01277	-0.334086	4.19302e-05	-2.01276	-0.33363
63761551	chr15:63761551:C:T	1.17202e-15	-3.33647e-10	-1.14798	0.000137554	-3.33647e-10	-1.15705	0.000137764	-3.33647e-10	-1.15686
63761950	chr15:63761950:C:T	1.70623e-16	-2.09021	-0.984803	2.33196e-05	-1.95897	-0.972803	2.33553e-05	-1.95896	-0.972615
63762749	chr15:63762749:C:T	4.91644e-15	-3.33647e-10	0.285872	0.000503958	-3.33647e-10	0.141422	0.000505007	-3.33647e-10	0.142174
63762808	chr15:63762808:A:G	1.25042e-16	-2.09217	-1.29365	1.58782e-05	-2.06148	-1.25464	1.58991e-05	-2.06147	-1.25466
63763230	chr15:63763230:T:C	1.37532e-15	-3.33647e-10	-0.988029	0.000160943	-3.33647e-10	-1.00002	0.000161174	-3.33647e-10	-0.999912
63763605	chr15:63763605:T:G	3.64394e-15	-3.33647e-10	-0.013647	0.000378164	-3.33647e-10	-0.145744	0.000378924	-3.33647e-10	-0.145063
63763771	chr15:63763771:G:C	1.76027e-15	-3.33647e-10	-0.741244	0.000245862	-3.33647e-10	-0.576299	0.000246262	-3.33647e-10	-0.576003
63763865	chr15:63763865:C:G	1.15238e-15	-3.33647e-10	-1.16488	0.000128697	-3.33647e-10	-1.22361	0.000128882	-3.33647e-10	-1.2235
63763874	chr15:63763874:A:T	1.17052e-15	-3.33647e-10	-1.14927	0.000130298	-3.33647e-10	-1.21124	0.000130483	-3.33647e-10	-1.21116
63764216	chr15:63764216:C:T	1.46912e-15	-3.33647e-10	-0.922046	0.000171129	-3.33647e-10	-0.938651	0.000171379	-3.33647e-10	-0.938519
63764307	chr15:63764307:T:C	1.19165e-15	-3.33647e-10	-1.13137	0.000132002	-3.33647e-10	-1.19825	0.000132193	-3.33647e-10	-1.19814
63764564	chr15:63764564:G:A	1.20428e-15	-3.33647e-10	-1.12083	0.000133096	-3.33647e-10	-1.19	0.000133289	-3.33647e-10	-1.18988
63764750	chr15:63764750:TCTCTA:T	1.64015e-15	-3.33647e-10	-0.811925	0.000226644	-3.33647e-10	-0.65769	0.000227009	-3.33647e-10	-0.657408
63764773	chr15:63764773:A:T	1.02519e-15	-1.28183	-3.12094e-10	8.53298e-05	-1.63455	-3.12094e-10	8.54496e-05	-1.63447	-3.12094e-10
63765056	chr15:63765056:T:C	1.12052e-15	-3.33647e-10	-1.19292	0.000131259	-3.33647e-10	-1.2039	0.000131454	-3.33647e-10	-1.20374
63765134	chr15:63765134:C:T	4.55383e-16	-2.09333	-3.12094e-10	5.35231e-05	-2.10096	-3.12094e-10	5.35942e-05	-2.10096	-3.12094e-10
63765688	chr15:63765688:C:T	1.7534e-16	-2.09115	-0.956591	2.41377e-05	-1.95357	-0.943722	2.41749e-05	-1.95356	-0.943525
63766250	chr15:63766250:TTA:T	1.3595e-16	-2.00994	-1.29224	1.58697e-05	-2.04874	-1.26792	1.58888e-05	-2.04873	-1.26806
63766722	chr15:63766722:G:C	5.1038e-16	-1.97931	-3.12094e-10	7.78437e-05	-1.72637	-3.12094e-10	7.79472e-05	-1.72637	-3.12094e-10
63766735	chr15:63766735:T:C	1.50392e-15	-3.33647e-10	-0.898635	0.000160656	-3.33647e-10	-1.0018	0.000160918	-3.33647e-10	-1.0015
63766747	chr15:63766747:G:A	3.21488e-16	-2.04801	-0.393495	3.89503e-05	-2.03163	-0.38715	3.90196e-05	-2.03163	-0.38671
63766998	chr15:63766998:TTTTCA:T	3.40341e-15	-3.33647e-10	-0.081936	0.000349711	-3.33647e-10	-0.223962	0.000350411	-3.33647e-10	-0.223293
63767150	chr15:63767150:G:A	1.53035e-15	-3.33647e-10	-0.881217	0.000208982	-3.33647e-10	-0.73882	0.000209315	-3.33647e-10	-0.738557
63767161	chr15:63767161:T:C	2.31177e-15	-1.48932	1.02062	0.000146261	-1.82487	0.729192	0.000146616	-1.8248	0.730217
63767586	chr15:63767586:C:T	1.06106e-15	-3.33647e-10	-1.24744	0.000127021	-3.33647e-10	-1.23672	0.000127201	-3.33647e-10	-1.23663
63767693	chr15:63767693:C:T	1.88401e-16	-2.07635	-0.899547	2.44659e-05	-1.9941	-0.889691	2.4504e-05	-1.99408	-0.889478
63768024	chr15:63768024:TATTCTTA:T	1.40835e-15	-3.33647e-10	-0.964293	0.000163173	-3.33647e-10	-0.986261	0.000163363	-3.33647e-10	-0.986422
63768688	chr15:63768688:C:CA	3.14054e-15	-3.33647e-10	-0.162318	0.000325582	-3.33647e-10	-0.295456	0.00032622	-3.33647e-10	-0.294825
63768819	chr15:63768819:T:G	1.41183e-16	-2.09516	-1.16925	1.93184e-05	-2.06789	-1.05212	1.93431e-05	-2.06788	-1.05218
63769326	chr15:63769326:G:A	1.88533e-16	-1.98456	-0.990634	1.93175e-05	-2.07424	-1.04582	1.93461e-05	-2.07424	-1.04567
63769463	chr15:63769463:A:G	1.03703e-15	-3.33647e-10	-1.27035	0.000120236	-3.33647e-10	-1.29161	0.000120399	-3.33647e-10	-1.29159
63769956	chr15:63769956:C:G	1.63776e-15	-3.33647e-10	-0.813381	0.000223803	-3.33647e-10	-0.670305	0.000224159	-3.33647e-10	-0.670044
63770043	chr15:63770043:T:C	1.0362e-15	-3.33647e-10	-1.27115	0.000122564	-3.33647e-10	-1.27244	0.000122726	-3.33647e-10	-1.27245
63770884	chr15:63770884:A:G	1.01092e-15	-3.33647e-10	-1.29585	0.000119232	-3.33647e-10	-1.3	0.00011939	-3.33647e-10	-1.3
63770929	chr15:63770929:C:T	1.3561e-16	-2.00524	-1.29945	1.56262e-05	-2.04554	-1.28658	1.56457e-05	-2.04553	-1.28667
63771150	chr15:63771150:T:C	1.31805e-15	-3.33647e-10	-1.03056	0.000145688	-3.33647e-10	-1.09961	0.000145932	-3.33647e-10	-1.09926
63771680	chr15:63771680:G:A	1.1629e-15	-3.33647e-10	-1.1558	0.000136433	-3.33647e-10	-1.16524	0.00013664	-3.33647e-10	-1.16505
63771991	chr15:63771991:A:G	2.0959e-16	-2.02944	-0.839873	2.39845e-05	-2.09515	-0.808509	2.40273e-05	-2.09515	-0.808058
63772605	chr15:63772605:A:C	6.47188e-16	-0.940834	-0.800996	4.82327e-05	-1.36121	-0.843819	4.83081e-05	-1.36112	-0.843681
63772617	chr15:63772617:A:C	1.21287e-15	-3.33647e-10	-1.11372	0.000133607	-3.33647e-10	-1.18617	0.000133801	-3.33647e-10	-1.18604
63773065	chr15:63773065:A:G	1.06242e-15	-3.33647e-10	-1.24617	0.000121275	-3.33647e-10	-1.28301	0.000121436	-3.33647e-10	-1.28301
63773123	chr15:63773123:T:C	1.89283e-15	-3.33647e-10	-0.66864	0.000203855	-3.33647e-10	-0.763662	0.000204204	-3.33647e-10	-0.763277
63773366	chr15:63773366:C:T	1.39713e-16	-2.02821	-1.24668	2.66423e-05	-1.55331	-1.24526	2.66805e-05	-1.55328	-1.24519
63773380	chr15:63773380:G:A	1.03032e-15	-3.33647e-10	-1.27684	0.000120127	-3.33647e-10	-1.29252	0.000120288	-3.33647e-10	-1.29251
63773580	chr15:63773580:C:A	1.62245e-15	-0.822773	-3.12094e-10	0.000124958	-1.25309	-3.12094e-10	0.000125137	-1.25299	-3.12094e-10
63773598	chr15:63773598:T:C	1.04904e-15	-3.33647e-10	-1.25884	0.000125339	-3.33647e-10	-1.25005	0.000125515	-3.33647e-10	-1.24997
63774313	chr15:63774313:A:G	1.02262e-15	-3.33647e-10	-1.28435	0.000119262	-3.33647e-10	-1.29975	0.00011942	-3.33647e-10	-1.29975
63774314	chr15:63774314:T:C	2.91756e-16	-2.09216	-0.446391	4.0583e-05	-1.93372	-0.444002	4.06551e-05	-1.93371	-0.443567
63774328	chr15:63774328:C:T	1.01738e-15	-3.33647e-10	-1.28948	0.000119338	-3.33647e-10	-1.29911	0.000119496	-3.33647e-10	-1.29911
63774838	chr15:63774838:T:C	4.2541e-15	-1.00689	1.14806	0.000274848	-1.44928	0.984426	0.000275498	-1.44917	0.985354
63774937	chr15:63774937:A:T	1.29491e-15	-3.33647e-10	-1.04827	0.000152386	-3.33647e-10	-1.05465	0.000152604	-3.33647e-10	-1.05455
63775054	chr15:63775054:G:A	1.11044e-15	-3.33647e-10	-1.20195	0.000129927	-3.33647e-10	-1.2141	0.00013012	-3.33647e-10	-1.21394
63775766	chr15:63775766:G:A	4.24525e-15	-3.33647e-10	0.139089	0.000442849	-3.33647e-10	0.012159	0.000443412	-3.33647e-10	0.0121006
63776425	chr15:63776425:C:G	1.24767e-15	-3.33647e-10	-1.08544	0.000146203	-3.33647e-10	-1.09607	0.000146411	-3.33647e-10	-1.09598
63776760	chr15:63776760:G:A	1.11211e-15	-3.33647e-10	-1.20046	0.000130109	-3.33647e-10	-1.2127	0.000130303	-3.33647e-10	-1.21254
63776771	chr15:63776771:G:A	2.4801e-16	-1.90731	-0.79369	2.24183e-05	-2.09654	-0.87465	2.2453e-05	-2.09654	-0.874436
63776937	chr15:63776937:C:T	1.52604e-15	-3.33647e-10	-0.884036	0.000208859	-3.33647e-10	-0.739413	0.00020919	-3.33647e-10	-0.739156
63776999	chr15:63776999:C:T	1.01073e-15	-3.33647e-10	-1.29604	0.000119976	-3.33647e-10	-1.29378	0.000120139	-3.33647e-10	-1.29375
63777303	chr15:63777303:G:A	3.59281e-15	-3.33647e-10	-0.0277786	0.000369697	-3.33647e-10	-0.168387	0.00037044	-3.33647e-10	-0.167707
63778180	chr15:63778180:C:A	7.74239e-16	-1.66888	0.106293	0.000107097	-1.688	0.280659	0.000107346	-1.68799	0.281646
63778320	chr15:63778320:G:A	1.06943e-15	-3.33647e-10	-1.23959	0.000121709	-3.33647e-10	-1.27944	0.000121871	-3.33647e-10	-1.27944
63778682	chr15:63778682:C:T	2.87258e-16	-2.0244	-0.529682	3.32184e-05	-2.05247	-0.525497	3.32761e-05	-2.05246	-0.525096
63779122	chr15:63779122:A:G	1.50019e-15	-3.33647e-10	-0.901118	0.000160258	-3.33647e-10	-1.00428	0.000160519	-3.33647e-10	-1.00399
63779357	chr15:63779357:A:G	5.40648e-15	-0.910178	1.29106	0.000331024	-1.37017	1.09129	0.000331824	-1.37006	1.09226
63779395	chr15:63779395:T:C	5.27143e-15	-3.33647e-10	0.35559	0.000641085	-3.33647e-10	0.382092	0.000642223	-3.33647e-10	0.382537
63779884	chr15:63779884:C:T	2.89757e-16	-2.01397	-0.531457	3.30434e-05	-2.06066	-0.522589	3.31013e-05	-2.06065	-0.522171
63780751	chr15:63780751:G:C	1.15681e-15	-3.33647e-10	-1.16104	0.000135748	-3.33647e-10	-1.17027	0.000135955	-3.33647e-10	-1.17008
63780776	chr15:63780776:T:C	4.04073e-15	-3.33647e-10	0.0897138	0.000413848	-3.33647e-10	-0.055572	0.00041469	-3.33647e-10	-0.0548665
63781006	chr15:63781006:T:C	1.03881e-15	-3.33647e-10	-1.26864	0.000119834	-3.33647e-10	-1.29496	0.000119994	-3.33647e-10	-1.29496
63781821	chr15:63781821:A:G	2.85106e-15	-1.19593	0.93691	0.00016551	-1.61165	0.639609	0.000165913	-1.61155	0.640619
63782344	chr15:63782344:T:A	1.58153e-15	-3.33647e-10	-0.848322	0.00021513	-3.33647e-10	-0.709828	0.00021547	-3.33647e-10	-0.709576
63782458	chr15:63782458:C:A	4.5205e-16	-2.10067	-3.12094e-10	5.6707e-05	-2.04317	-3.12094e-10	5.67822e-05	-2.04318	-3.12094e-10
63782837	chr15:63782837:C:A	1.00878e-15	-3.33647e-10	-1.29797	0.000119234	-3.33647e-10	-1.29999	0.000119392	-3.33647e-10	-1.29998
63782966	chr15:63782966:T:C	1.15863e-15	-1.15947	-3.12094e-10	9.42184e-05	-1.53545	-3.12094e-10	9.43515e-05	-1.53537	-3.12094e-10
63783312	chr15:63783312:C:T	1.05565e-15	-3.33647e-10	-1.25256	0.000125615	-3.33647e-10	-1.24785	0.000125794	-3.33647e-10	-1.24775
63783526	chr15:63783526:C:CA	1.23316e-15	-3.33647e-10	-1.09713	0.000144604	-3.33647e-10	-1.10707	0.000144809	-3.33647e-10	-1.10698
63783806	chr15:63783806:A:G	1.04566e-15	-3.33647e-10	-1.26206	0.00012488	-3.33647e-10	-1.25372	0.000125056	-3.33647e-10	-1.25364
63783874	chr15:63783874:T:C	7.14909e-16	-1.64231	-3.12094e-10	9.40353e-05	-1.5374	-3.12094e-10	9.41613e-05	-1.53739	-3.12094e-10
63784008	chr15:63784008:G:A	1.2442e-15	-1.08822	-3.12094e-10	9.95237e-05	-1.48067	-3.12094e-10	9.96647e-05	-1.48059	-3.12094e-10
63784114	chr15:63784114:C:A	1.01351e-15	-3.33647e-10	-1.2933	0.000120615	-3.33647e-10	-1.28847	0.000120772	-3.33647e-10	-1.28849
63784252	chr15:63784252:T:C	1.18753e-15	-3.33647e-10	-1.13484	0.000139161	-3.33647e-10	-1.14544	0.000139375	-3.33647e-10	-1.14523
63784406	chr15:63784406:T:C	1.36964e-16	-2.10081	-1.19394	1.55133e-05	-2.08384	-1.25553	1.55334e-05	-2.08384	-1.25557
63784987	chr15:63784987:T:G	3.09033e-15	-1.09061	0.912173	0.000170496	-1.53609	0.59373	0.00017091	-1.53598	0.594721
63785008	chr15:63785008:G:A	2.63292e-15	-3.33647e-10	-0.33862	0.000306597	-3.33647e-10	-0.355535	0.000307066	-3.33647e-10	-0.355337
63785198	chr15:63785198:G:A	3.56913e-15	-3.33647e-10	-0.0343909	0.000363895	-3.33647e-10	-0.184205	0.000364613	-3.33647e-10	-0.183563
63786218	chr15:63786218:T:A	1.35827e-16	-2.09958	-1.20351	1.57618e-05	-2.07624	-1.24724	1.57822e-05	-2.07624	-1.24727
63786239	chr15:63786239:C:T	1.79306e-16	-1.92056	-1.10482	1.71452e-05	-2.09507	-1.14428	1.71696e-05	-2.09507	-1.14419
63786454	chr15:63786454:C:G	2.92207e-16	-2.03687	-0.500137	3.46294e-05	-2.04312	-0.493253	3.46897e-05	-2.04311	-0.492849
63786620	chr15:63786620:C:T	1.15265e-15	-3.33647e-10	-1.16465	0.000133811	-3.33647e-10	-1.18464	0.000134011	-3.33647e-10	-1.18448
63786687	chr15:63786687:G:A	1.48991e-16	-1.94822	-1.26236	1.532e-05	-2.06268	-1.28922	1.53395e-05	-2.06268	-1.28928
63786711	chr15:63786711:T:A	1.03546e-15	-3.33647e-10	-1.27187	0.000123526	-3.33647e-10	-1.26462	0.000123699	-3.33647e-10	-1.26455
63786919	chr15:63786919:TA:T	7.04409e-16	-1.29958	-0.357529	4.71961e-05	-1.81374	-0.41302	4.7277e-05	-1.8137	-0.412676
63786935	chr15:63786935:A:T	1.5461e-16	-1.92822	-1.24534	1.53284e-05	-2.0951	-1.25627	1.53489e-05	-2.09509	-1.25626
63787154	chr15:63787154:T:G	1.14568e-15	-3.33647e-10	-1.17071	0.000133063	-3.33647e-10	-1.19025	0.000133262	-3.33647e-10	-1.19008
63787444	chr15:63787444:G:A	2.81824e-16	-2.04271	-0.530474	3.37669e-05	-2.03675	-0.524844	3.38256e-05	-2.03674	-0.524443
63787518	chr15:63787518:G:C	1.78163e-15	-3.33647e-10	-0.729184	0.00025118	-3.33647e-10	-0.5549	0.000251591	-3.33647e-10	-0.554595
63787582	chr15:63787582:C:T	2.27399e-15	-3.33647e-10	-0.485177	0.000268466	-3.33647e-10	-0.488346	0.000268759	-3.33647e-10	-0.488583
63787598	chr15:63787598:G:C	1.35861e-16	-2.10084	-1.202	1.53415e-05	-2.09017	-1.26033	1.53614e-05	-2.09017	-1.26037
63787601	chr15:63787601:G:A	1.01596e-15	-3.33647e-10	-1.29088	0.000119231	-3.33647e-10	-1.30001	0.000119389	-3.33647e-10	-1.30001
63788422	chr15:63788422:T:C	1.75393e-15	-3.33647e-10	-0.744852	0.000246254	-3.33647e-10	-0.574708	0.000246655	-3.33647e-10	-0.574407
63788547	chr15:63788547:G:A	1.2714e-15	-3.33647e-10	-1.06659	0.000149061	-3.33647e-10	-1.07672	0.000149273	-3.33647e-10	-1.07662
63788759	chr15:63788759:A:C	4.13771e-15	-0.97482	1.08825	0.000245646	-1.44727	0.870089	0.000246283	-1.44716	0.871244
63788778	chr15:63788778:G:A	4.65239e-15	-1.01568	1.24635	0.000287139	-1.4579	1.03679	0.000287818	-1.4578	1.03772
63788843	chr15:63788843:C:T	2.69968e-15	-0.31358	-3.12094e-10	0.000160662	-1.00177	-3.12094e-10	0.000160875	-1.00177	-3.12094e-10
63788939	chr15:63788939:G:A	1.16704e-15	-3.33647e-10	-1.15224	0.00013697	-3.33647e-10	-1.16131	0.00013718	-3.33647e-10	-1.16111
63789557	chr15:63789557:G:A	1.29537e-16	-2.05392	-1.29658	1.52352e-05	-2.08047	-1.27699	1.52537e-05	-2.08047	-1.27711
63789667	chr15:63789667:G:A	1.2413e-15	-1.09055	-3.12094e-10	9.96393e-05	-1.47951	-3.12094e-10	9.97804e-05	-1.47943	-3.12094e-10
63790210	chr15:63790210:C:CTA	4.52096e-16	-2.10057	-3.12094e-10	5.4617e-05	-2.08073	-3.12094e-10	5.46896e-05	-2.08073	-3.12094e-10
63790621	chr15:63790621:AT:A	3.03346e-16	-2.04935	-0.450241	3.64057e-05	-2.02994	-0.456402	3.64698e-05	-2.02994	-0.455979
63790624	chr15:63790624:A:G	3.00366e-16	-2.05433	-0.455132	3.64646e-05	-2.0235	-0.461228	3.65288e-05	-2.02349	-0.460807
63790711	chr15:63790711:C:T	1.06032e-15	-3.33647e-10	-1.24814	0.000127007	-3.33647e-10	-1.23683	0.000127188	-3.33647e-10	-1.23673
63790806	chr15:63790806:T:A	1.16969e-15	-3.33647e-10	-1.14997	0.000135628	-3.33647e-10	-1.17115	0.000135832	-3.33647e-10	-1.17098
63791012	chr15:63791012:T:C	1.23411e-15	-3.33647e-10	-1.09636	0.000142518	-3.33647e-10	-1.1216	0.000142736	-3.33647e-10	-1.1214
63791016	chr15:63791016:A:G	1.22854e-15	-3.33647e-10	-1.10089	0.000141915	-3.33647e-10	-1.12584	0.000142132	-3.33647e-10	-1.12564
63791401	chr15:63791401:A:G	2.01576e-15	-3.33647e-10	-0.605714	0.000238123	-3.33647e-10	-0.608282	0.000238389	-3.33647e-10	-0.608497
63791947	chr15:63791947:T:C	2.02759e-15	-1.84148	1.24161	0.000221885	-1.74599	1.06708	0.000222372	-1.74599	1.06795
63792168	chr15:63792168:A:C	1.05334e-15	-3.33647e-10	-1.25474	0.000124058	-3.33647e-10	-1.26032	0.000124208	-3.33647e-10	-1.26044
63792443	chr15:63792443:AAC:A	1.15283e-15	-1.16449	-3.12094e-10	0.000221904	-0.678826	-3.12094e-10	0.000222198	-0.678832	-3.12094e-10
63792458	chr15:63792458:C:T	1.0977e-15	-3.33647e-10	-1.2135	0.000132073	-3.33647e-10	-1.19772	0.000132264	-3.33647e-10	-1.1976
63792706	chr15:63792706:G:A	1.5219e-15	-3.33647e-10	-0.88675	0.000184536	-3.33647e-10	-0.863226	0.000184736	-3.33647e-10	-0.86347
63793145	chr15:63793145:A:C	1.04964e-15	-3.33647e-10	-1.25826	0.000131855	-3.33647e-10	-1.19936	0.000132027	-3.33647e-10	-1.1994
63793315	chr15:63793315:A:C	5.73865e-15	-0.828347	1.26886	0.000338914	-1.31313	1.0578	0.000339719	-1.31301	1.05873
63793407	chr15:63793407:C:G	1.07739e-15	-3.33647e-10	-1.23217	0.000129371	-3.33647e-10	-1.21838	0.000129557	-3.33647e-10	-1.21828
63793524	chr15:63793524:A:G	1.02738e-15	-3.33647e-10	-1.2797	0.000121595	-3.33647e-10	-1.28038	0.000121755	-3.33647e-10	-1.28039
63793691	chr15:63793691:G:A	3.94884e-15	-1.03669	1.1034	0.000255014	-1.46953	0.929782	0.00025561	-1.46943	0.930681
63793709	chr15:63793709:G:C	1.42112e-16	-1.98485	-1.273	1.49883e-05	-2.07931	-1.29448	1.50076e-05	-2.07931	-1.29453
63793842	chr15:63793842:G:A	1.32294e-16	-2.1003	-1.22914	1.52856e-05	-2.08047	-1.27369	1.53055e-05	-2.08047	-1.27372
63793959	chr15:63793959:C:T	3.21445e-15	-3.33647e-10	-0.139055	0.000329585	-3.33647e-10	-0.283236	0.000330225	-3.33647e-10	-0.282625
63794267	chr15:63794267:T:C	1.2875e-15	-3.33647e-10	-1.05401	0.000150817	-3.33647e-10	-1.065	0.000151033	-3.33647e-10	-1.0649
63794387	chr15:63794387:T:C	1.11123e-15	-3.33647e-10	-1.20125	0.000130686	-3.33647e-10	-1.20827	0.000130881	-3.33647e-10	-1.20811
63794704	chr15:63794704:G:A	1.06302e-15	-3.33647e-10	-1.2456	0.000125044	-3.33647e-10	-1.2524	0.000125213	-3.33647e-10	-1.25238
63795686	chr15:63795686:G:A	1.14382e-15	-3.33647e-10	-1.17234	0.00013427	-3.33647e-10	-1.18122	0.000134473	-3.33647e-10	-1.18103
63795716	chr15:63795716:C:T	1.02694e-15	-3.33647e-10	-1.28013	0.000119557	-3.33647e-10	-1.29728	0.000119717	-3.33647e-10	-1.29727
63795763	chr15:63795763:G:A	1.04335e-15	-3.33647e-10	-1.26428	0.000120173	-3.33647e-10	-1.29214	0.000120333	-3.33647e-10	-1.29214
63795855	chr15:63795855:A:T	2.49591e-16	-1.92598	-0.768668	2.29395e-05	-2.0938	-0.854409	2.2975e-05	-2.0938	-0.854194
63795943	chr15:63795943:G:T	1.16842e-15	-3.33647e-10	-1.15106	0.000135497	-3.33647e-10	-1.17212	0.000135701	-3.33647e-10	-1.17195
63795952	chr15:63795952:G:A	1.0496e-15	-3.33647e-10	-1.2583	0.000130896	-3.33647e-10	-1.20667	0.000131133	-3.33647e-10	-1.20619
63796142	chr15:63796142:G:C	1.27072e-15	-3.33647e-10	-1.06713	0.000138566	-3.33647e-10	-1.14972	0.000138779	-3.33647e-10	-1.14952
63796290	chr15:63796290:A:T	3.03518e-15	-3.33647e-10	-0.196442	0.000312793	-3.33647e-10	-0.33553	0.000313395	-3.33647e-10	-0.334936
63796689	chr15:63796689:T:C	2.65654e-16	-2.01819	-0.614085	2.84585e-05	-2.0923	-0.640327	2.85043e-05	-2.0923	-0.640046
63796724	chr15:63796724:A:G	3.28127e-15	-3.33647e-10	-0.118483	0.000339235	-3.33647e-10	-0.254379	0.000339907	-3.33647e-10	-0.253725
63796748	chr15:63796748:T:C	1.2458e-15	-3.33647e-10	-1.08694	0.000146088	-3.33647e-10	-1.09686	0.000146296	-3.33647e-10	-1.09677
63797310	chr15:63797310:T:C	1.16086e-15	-3.33647e-10	-1.15755	0.000136197	-3.33647e-10	-1.16697	0.000136404	-3.33647e-10	-1.16677
63797512	chr15:63797512:T:G	1.2463e-15	-3.33647e-10	-1.08653	0.000146116	-3.33647e-10	-1.09667	0.000146324	-3.33647e-10	-1.09657
63797840	chr15:63797840:T:C	5.30482e-16	-1.94068	-3.12094e-10	8.70311e-05	-1.6148	-3.12094e-10	8.71486e-05	-1.61478	-3.12094e-10
63798286	chr15:63798286:T:C	3.10608e-15	-3.33647e-10	-0.173352	0.000322224	-3.33647e-10	-0.305825	0.000322856	-3.33647e-10	-0.305193
63798299	chr15:63798299:A:G	2.56711e-16	-2.03685	-0.629665	3.00496e-05	-2.09726	-0.580963	3.01059e-05	-2.09726	-0.580424
63798416	chr15:63798416:A:G	2.01283e-15	-3.33647e-10	-0.607169	0.000274147	-3.33647e-10	-0.467407	0.000274482	-3.33647e-10	-0.467514
63798659	chr15:63798659:C:T	1.38978e-16	-2.10009	-1.18007	1.57597e-05	-2.07923	-1.24439	1.57801e-05	-2.07923	-1.24443
63798826	chr15:63798826:G:T	1.75452e-16	-1.94321	-1.1039	1.71458e-05	-2.08977	-1.14955	1.71705e-05	-2.08976	-1.14944
63799105	chr15:63799105:C:T	1.06737e-15	-3.33647e-10	-1.24152	0.000128102	-3.33647e-10	-1.22824	0.000128285	-3.33647e-10	-1.22814
63799204	chr15:63799204:CA:C	1.42272e-15	-0.954143	-3.12094e-10	0.000110565	-1.37547	-3.12094e-10	0.000110722	-1.37537	-3.12094e-10
63799389	chr15:63799389:A:G	1.24788e-15	-3.33647e-10	-1.08527	0.000146243	-3.33647e-10	-1.0958	0.000146451	-3.33647e-10	-1.09571
63799401	chr15:63799401:A:G	2.49376e-16	-2.03214	-0.663363	2.90601e-05	-2.09621	-0.615496	2.91141e-05	-2.09621	-0.614969
63799473	chr15:63799473:C:T	1.74295e-15	-3.33647e-10	-0.751136	0.000218166	-3.33647e-10	-0.695815	0.000218439	-3.33647e-10	-0.695891
63799501	chr15:63799501:A:G	1.25475e-15	-3.33647e-10	-1.07977	0.000137864	-3.33647e-10	-1.15481	0.000138067	-3.33647e-10	-1.15466
63799557	chr15:63799557:C:A	1.36987e-15	-3.33647e-10	-0.991998	0.000160198	-3.33647e-10	-1.00466	0.000160429	-3.33647e-10	-1.00455
63799651	chr15:63799651:G:A	1.09608e-15	-3.33647e-10	-1.21497	0.000124929	-3.33647e-10	-1.25333	0.000125096	-3.33647e-10	-1.25332
63800025	chr15:63800025:T:C	5.64729e-16	-1.87812	-3.12094e-10	5.65306e-05	-2.04629	-3.12094e-10	5.6606e-05	-2.04628	-3.12094e-10
63800325	chr15:63800325:C:T	4.62103e-15	-0.93673	1.16063	0.000293643	-1.3946	0.995897	0.000294339	-1.39449	0.996825
63800591	chr15:63800591:A:G	2.51909e-16	-2.0286	-0.656794	2.93108e-05	-2.0951	-0.608012	2.93653e-05	-2.0951	-0.607483
63800671	chr15:63800671:G:C	2.6841e-16	-1.90891	-0.71304	2.42548e-05	-2.09669	-0.795763	2.42924e-05	-2.09669	-0.795546
63800882	chr15:63800882:AAACC:A	1.33315e-15	-3.33647e-10	-1.01917	0.00014741	-3.33647e-10	-1.08785	0.000147656	-3.33647e-10	-1.08751
63800975	chr15:63800975:T:C	1.52263e-15	-3.33647e-10	-0.886276	0.00020339	-3.33647e-10	-0.765947	0.000203706	-3.33647e-10	-0.765722
63801003	chr15:63801003:C:T	5.37415e-16	-1.9277	-3.12094e-10	0.000270758	-0.479846	-3.12094e-10	0.000271145	-0.479746	-3.12094e-10
63801266	chr15:63801266:G:T	4.18268e-16	-0.917548	-1.2608	1.76417e-05	-1.91625	-1.29455	1.76647e-05	-1.91625	-1.29458
63801285	chr15:63801285:T:C	1.63653e-15	-3.33647e-10	-0.814134	0.000176696	-3.33647e-10	-0.906638	0.000176986	-3.33647e-10	-0.906329
63801713	chr15:63801713:T:C	4.61543e-15	-0.953275	1.17597	0.000293879	-1.40759	1.00968	0.000294575	-1.40748	1.01061
63801827	chr15:63801827:T:A	1.00715e-15	-3.33647e-10	-1.29958	0.000120106	-3.33647e-10	-1.29269	0.000120266	-3.33647e-10	-1.2927
63801860	chr15:63801860:T:C	1.23409e-15	-3.33647e-10	-1.09638	0.000135867	-3.33647e-10	-1.16939	0.000136075	-3.33647e-10	-1.16919
63802069	chr15:63802069:A:G	1.2746e-15	-3.33647e-10	-1.06408	0.000139442	-3.33647e-10	-1.14342	0.000139659	-3.33647e-10	-1.1432
63802180	chr15:63802180:G:A	1.19387e-15	-3.33647e-10	-1.12951	0.000132595	-3.33647e-10	-1.19377	0.000132787	-3.33647e-10	-1.19365
63802269	chr15:63802269:T:G	4.34023e-15	-0.975084	1.1363	0.000274951	-1.42506	0.960583	0.000275588	-1.42495	0.961462
63802601	chr15:63802601:T:TC	3.11385e-15	-1.15647	0.985616	0.000177495	-1.58564	0.683511	0.000177925	-1.58554	0.684505
63802818	chr15:63802818:A:G	1.25367e-15	-3.33647e-10	-1.08063	0.000137848	-3.33647e-10	-1.15492	0.000138051	-3.33647e-10	-1.15478
63802964	chr15:63802964:C:G	1.33781e-16	-2.09779	-1.22048	1.5101e-05	-2.09757	-1.26874	1.51207e-05	-2.09757	-1.26877
63802980	chr15:63802980:T:C	3.39439e-16	-2.00884	-0.378336	3.77547e-05	-2.06562	-0.384342	3.78212e-05	-2.06561	-0.383915
63803120	chr15:63803120:G:A	1.0749e-15	-3.33647e-10	-1.23448	0.000122152	-3.33647e-10	-1.27581	0.000122314	-3.33647e-10	-1.2758
63803563	chr15:63803563:T:C	3.41346e-16	-1.99995	-0.381622	3.74433e-05	-2.07063	-0.387611	3.75092e-05	-2.07063	-0.387185
63803645	chr15:63803645:T:A	4.91974e-15	-0.933852	1.22039	0.000311549	-1.39224	1.05273	0.00031229	-1.39213	1.05366
63804054	chr15:63804054:A:G	1.33876e-16	-2.02604	-1.29152	1.56777e-05	-2.06321	-1.26562	1.56964e-05	-2.06321	-1.26576
63804304	chr15:63804304:A:G	3.6252e-15	-1.13201	1.11321	0.000205763	-1.56629	0.811944	0.000206277	-1.56619	0.813007
63804535	chr15:63804535:G:A	1.16369e-15	-3.33647e-10	-1.15512	0.000136453	-3.33647e-10	-1.16509	0.000136661	-3.33647e-10	-1.16489
63804764	chr15:63804764:A:G	1.93652e-16	-2.10086	-0.847546	2.41924e-05	-2.07887	-0.816157	2.42233e-05	-2.07887	-0.816208
63805739	chr15:63805739:C:T	1.28828e-16	-2.10046	-1.25554	1.801e-05	-1.90939	-1.28075	1.80349e-05	-1.90936	-1.28074
63806358	chr15:63806358:T:C	9.97215e-16	-0.0343192	-1.27518	2.7618e-05	-1.46476	-1.29785	2.76543e-05	-1.46475	-1.29786
63806394	chr15:63806394:C:T	2.17441e-15	-3.33647e-10	-0.529955	0.000277203	-3.33647e-10	-0.456322	0.000277577	-3.33647e-10	-0.4563
63806414	chr15:63806414:C:A	1.0347e-15	-3.33647e-10	-1.2726	0.000123594	-3.33647e-10	-1.26407	0.000123767	-3.33647e-10	-1.264
63806495	chr15:63806495:G:A	1.36559e-16	-1.99991	-1.29779	1.57221e-05	-2.04594	-1.28006	1.57414e-05	-2.04594	-1.28017
63806592	chr15:63806592:C:T	1.17371e-15	-3.33647e-10	-1.14655	0.000130406	-3.33647e-10	-1.21042	0.000130591	-3.33647e-10	-1.21033
63806630	chr15:63806630:T:C	5.26477e-16	-1.94826	-3.12094e-10	7.22536e-05	-1.80089	-3.12094e-10	7.23507e-05	-1.80087	-3.12094e-10
63806901	chr15:63806901:C:T	1.46985e-14	-3.33647e-10	1.38103	0.00170721	-3.33647e-10	1.36154	0.00170955	-3.33647e-10	1.36158
63807436	chr15:63807436:T:C	1.09883e-15	-3.33647e-10	-1.21247	0.000134275	-3.33647e-10	-1.18118	0.000134442	-3.33647e-10	-1.18127
63807564	chr15:63807564:T:A	1.06574e-15	-3.33647e-10	-1.24304	0.00012783	-3.33647e-10	-1.23037	0.000128012	-3.33647e-10	-1.23027
63808593	chr15:63808593:A:G	1.0713e-15	-3.33647e-10	-1.23784	0.000128672	-3.33647e-10	-1.22381	0.000128856	-3.33647e-10	-1.2237
63809009	chr15:63809009:GAAGA:G	1.0532e-15	-3.33647e-10	-1.25488	0.000124045	-3.33647e-10	-1.26042	0.000124196	-3.33647e-10	-1.26054
63809230	chr15:63809230:TAAAC:T	2.35272e-15	-0.45114	-3.12094e-10	0.000171304	-0.93763	-3.12094e-10	0.000171552	-0.937514	-3.12094e-10
63809523	chr15:63809523:A:T	1.54485e-15	-3.33647e-10	-0.871785	0.000208467	-3.33647e-10	-0.741289	0.000208796	-3.33647e-10	-0.74104
63809913	chr15:63809913:T:C	2.0174e-15	-1.13861	0.533712	0.000133532	-1.5666	0.379875	0.000133851	-1.56651	0.38084
63810313	chr15:63810313:C:T	1.03153e-15	-3.33647e-10	-1.27567	0.000123236	-3.33647e-10	-1.26697	0.000123408	-3.33647e-10	-1.2669
63810319	chr15:63810319:C:T	1.11702e-15	-3.33647e-10	-1.19605	0.000126763	-3.33647e-10	-1.23875	0.000126932	-3.33647e-10	-1.23875
63810367	chr15:63810367:C:T	5.20429e-15	-3.33647e-10	0.34277	0.000538058	-3.33647e-10	0.206896	0.000538744	-3.33647e-10	0.206842
63810621	chr15:63810621:T:C	2.16663e-15	-1.09347	0.559932	0.000141218	-1.5356	0.404838	0.000141558	-1.5355	0.405812
63810893	chr15:63810893:C:A	1.03028e-15	-3.33647e-10	-1.27689	0.000121569	-3.33647e-10	-1.28059	0.000121721	-3.33647e-10	-1.28067
63811414	chr15:63811414:T:C	1.01693e-15	-3.33647e-10	-1.28992	0.000120782	-3.33647e-10	-1.28708	0.000120942	-3.33647e-10	-1.28709
63811578	chr15:63811578:G:A	1.38181e-16	-2.09507	-1.19084	1.53289e-05	-2.10071	-1.25062	1.53486e-05	-2.10071	-1.25066
63811650	chr15:63811650:T:A	1.04948e-15	-3.33647e-10	-1.25842	0.000125687	-3.33647e-10	-1.24728	0.000125865	-3.33647e-10	-1.24719
63811741	chr15:63811741:G:A	1.69944e-15	-3.33647e-10	-0.776413	0.000235332	-3.33647e-10	-0.620074	0.000235702	-3.33647e-10	-0.619831
63812047	chr15:63812047:T:G	1.50118e-15	-3.33647e-10	-0.900464	0.000160317	-3.33647e-10	-1.00392	0.000160578	-3.33647e-10	-1.00362
63812069	chr15:63812069:C:T	2.99508e-16	-1.7532	-0.759128	2.34442e-05	-2.09033	-0.836114	2.34803e-05	-2.09033	-0.835904
63812180	chr15:63812180:T:C	1.2746e-15	-3.33647e-10	-1.06408	0.000139442	-3.33647e-10	-1.14342	0.000139659	-3.33647e-10	-1.1432
63812184	chr15:63812184:G:C	1.92697e-15	-1.15734	0.506574	0.0001152	-1.58507	0.250672	0.000115462	-1.58498	0.25152
63812621	chr15:63812621:C:T	1.09582e-15	-3.33647e-10	-1.21521	0.000125933	-3.33647e-10	-1.24532	0.000126101	-3.33647e-10	-1.24532
63813024	chr15:63813024:C:T	2.83748e-15	-1.06083	0.797028	0.000187474	-1.48712	0.639694	0.000187888	-1.48703	0.640472
63813049	chr15:63813049:A:C	1.05913e-15	-3.33647e-10	-1.24926	0.000123897	-3.33647e-10	-1.26162	0.000124067	-3.33647e-10	-1.26158
63813051	chr15:63813051:C:T	3.20453e-16	-1.99824	-0.446489	3.56544e-05	-2.07281	-0.434387	3.57148e-05	-2.07281	-0.434026
63813266	chr15:63813266:T:C	2.8173e-15	-1.1294	0.858464	0.000190009	-1.54001	0.706012	0.000190431	-1.53992	0.706809
63813431	chr15:63813431:A:G	1.13133e-15	-3.33647e-10	-1.18332	0.000131065	-3.33647e-10	-1.20538	0.00013124	-3.33647e-10	-1.20537
63813543	chr15:63813543:A:G	1.37277e-15	-3.33647e-10	-0.989885	0.000160352	-3.33647e-10	-1.0037	0.000160583	-3.33647e-10	-1.00359
63813862	chr15:63813862:G:GT	5.43865e-16	-1.91577	-3.12094e-10	6.35414e-05	-1.92938	-3.12094e-10	6.36256e-05	-1.92938	-3.12094e-10
63813895	chr15:63813895:C:T	1.04833e-15	-3.33647e-10	-1.25951	0.000120655	-3.33647e-10	-1.28814	0.000120815	-3.33647e-10	-1.28813
63814108	chr15:63814108:T:C	1.32624e-16	-2.10059	-1.22637	1.52405e-05	-2.08371	-1.2734	1.52604e-05	-2.08371	-1.27343
63814119	chr15:63814119:T:C	1.23306e-16	-2.10076	-1.29904	1.47616e-05	-2.0912	-1.29784	1.47813e-05	-2.0912	-1.29783
63814282	chr15:63814282:T:C	1.27136e-15	-3.33647e-10	-1.06663	0.000168114	-3.33647e-10	-0.956426	0.000168369	-3.33647e-10	-0.956241
63814673	chr15:63814673:T:C	1.32107e-15	-3.33647e-10	-1.02827	0.00013805	-3.33647e-10	-1.15346	0.000138244	-3.33647e-10	-1.15338
63815472	chr15:63815472:G:C	1.24975e-15	-3.33647e-10	-1.08376	0.000136831	-3.33647e-10	-1.16232	0.000137039	-3.33647e-10	-1.16213
63815507	chr15:63815507:C:T	1.02391e-15	-3.33647e-10	-1.28309	0.000119426	-3.33647e-10	-1.29837	0.000119585	-3.33647e-10	-1.29837
63816096	chr15:63816096:T:TC	1.04334e-15	-3.33647e-10	-1.26429	0.000124819	-3.33647e-10	-1.25421	0.000124988	-3.33647e-10	-1.25418
63816358	chr15:63816358:T:C	1.36126e-15	-3.33647e-10	-0.998305	0.000149306	-3.33647e-10	-1.07507	0.000149504	-3.33647e-10	-1.07508
63816601	chr15:63816601:A:T	1.0137e-15	-3.33647e-10	-1.29311	0.00011944	-3.33647e-10	-1.29826	0.0001196	-3.33647e-10	-1.29825
63816635	chr15:63816635:T:C	2.39023e-15	-0.435322	-3.12094e-10	0.000123879	-1.26177	-3.12094e-10	0.000124044	-1.26176	-3.12094e-10
63816933	chr15:63816933:G:A	4.78036e-16	-2.04478	-3.12094e-10	5.36584e-05	-2.09843	-3.12094e-10	5.37298e-05	-2.09843	-3.12094e-10
63817140	chr15:63817140:TAA:T	1.5701e-16	-2.0843	-1.07387	1.98699e-05	-1.92113	-1.17073	1.99015e-05	-1.92113	-1.17047
63817321	chr15:63817321:T:C	4.59748e-16	-2.08379	-3.12094e-10	9.172e-05	-1.56233	-3.12094e-10	9.18461e-05	-1.56228	-3.12094e-10
63817395	chr15:63817395:A:G	1.1267e-15	-3.33647e-10	-1.18742	0.000126623	-3.33647e-10	-1.23985	0.000126809	-3.33647e-10	-1.23972
63817400	chr15:63817400:G:A	5.11381e-16	-1.97735	-3.12094e-10	0.000231984	-0.634403	-3.12094e-10	0.000232314	-0.634307	-3.12094e-10
63818322	chr15:63818322:T:C	2.7619e-16	-2.02255	-0.570826	3.11089e-05	-2.05689	-0.586693	3.1162e-05	-2.05688	-0.586322
63818370	chr15:63818370:C:T	1.44232e-15	-0.940458	-3.12094e-10	0.000112334	-1.35959	-3.12094e-10	0.000112494	-1.3595	-3.12094e-10
63818767	chr15:63818767:C:T	1.44953e-15	-3.33647e-10	-0.93547	0.000169133	-3.33647e-10	-0.950387	0.000169378	-3.33647e-10	-0.950265
63819086	chr15:63819086:A:C	1.23155e-16	-2.10099	-1.30004	1.48823e-05	-2.08623	-1.29467	1.49023e-05	-2.08623	-1.29466
63820435	chr15:63820435:T:A	1.29267e-16	-2.05737	-1.29522	1.55121e-05	-2.04702	-1.29243	1.55329e-05	-2.04701	-1.29243
63820533	chr15:63820533:A:C	1.27853e-16	-2.06773	-1.29586	1.56839e-05	-2.03507	-1.29337	1.57049e-05	-2.03505	-1.29337
63820781	chr15:63820781:T:C	1.03878e-15	-3.33647e-10	-1.26867	0.000119788	-3.33647e-10	-1.29535	0.000119934	-3.33647e-10	-1.29545
63820807	chr15:63820807:T:C	1.29687e-15	-3.33647e-10	-1.04676	0.000141608	-3.33647e-10	-1.12801	0.000141829	-3.33647e-10	-1.12778
63820825	chr15:63820825:C:T	1.69608e-16	-1.87302	-1.20795	1.55041e-05	-2.10043	-1.23954	1.55255e-05	-2.10043	-1.23948
63820924	chr15:63820924:A:AC	1.43865e-15	-1.08458	0.141578	9.41412e-05	-1.50836	-0.0279182	9.43362e-05	-1.50826	-0.0272748
63820976	chr15:63820976:G:C	1.30153e-16	-2.10081	-1.24495	1.49789e-05	-2.09049	-1.28393	1.49985e-05	-2.09049	-1.28396
63822164	chr15:63822164:G:A	1.81738e-16	-2.03973	-0.972173	2.17102e-05	-2.09701	-0.906276	2.17455e-05	-2.09701	-0.905984
63822167	chr15:63822167:A:C	1.61838e-15	-1.01306	0.187771	0.00010803	-1.45479	0.0561278	0.000108263	-1.45469	0.0568533
63822709	chr15:63822709:T:C	1.05348e-15	-3.33647e-10	-1.25462	0.000124075	-3.33647e-10	-1.26018	0.000124226	-3.33647e-10	-1.2603
63822789	chr15:63822789:A:G	5.7255e-16	-1.86437	-3.12094e-10	5.69778e-05	-2.03841	-3.12094e-10	5.70538e-05	-2.0384	-3.12094e-10
63822829	chr15:63822829:T:G	1.16059e-14	-3.33647e-10	1.1448	0.00131735	-3.33647e-10	1.1023	0.0013196	-3.33647e-10	1.10269
63822894	chr15:63822894:T:C	2.30682e-15	-3.33647e-10	-0.470841	0.000271639	-3.33647e-10	-0.476596	0.000272043	-3.33647e-10	-0.476437
63823405	chr15:63823405:G:A	1.36191e-15	-3.33647e-10	-0.997826	0.000159334	-3.33647e-10	-1.01007	0.000159564	-3.33647e-10	-1.00996
```
