## Supplementary material for "Characterization of shared and ancestry-specific signals driving complex traits using multi-ancestry fine-mapping": susiex_nc1.cs80.cs

```
CS_ID	SNP	BP	REF_ALLELE	ALT_ALLELE	REF_FRQ	BETA	SE	-LOG10P	CS_PIP	OVRL_PIP
1	chr15:64870575:G:A	64870575	A,A	G,G	1,1	-inf,-inf	inf,inf	15.7316,4.95624	0.374751	0.374751
1	chr15:64861933:G:A	64861933	A,A	G,G	1,1	-inf,-inf	inf,inf	14.5874,5.53096	0.0996403	0.0996403
1	chr15:64874147:T:C	64874147	C,C	T,T	1,1	-inf,-inf	inf,inf	14.9313,5.08586	0.0825628	0.0825628
1	chr15:64861491:G:A	64861491	A,A	G,G	1,1	-inf,-inf	inf,inf	14.4549,5.51955	0.0722929	0.0722929
1	chr15:64873688:C:T	64873688	T,T	C,C	1,1	-inf,-inf	inf,inf	14.7746,5.09728	0.0595931	0.0595931
1	chr15:64887088:C:G	64887088	G,G	C,C	1,1	-inf,-inf	inf,inf	14.3427,5.15936	0.0259236	0.0259236
1	chr15:64891602:A:G	64891602	G,G	A,A	1,1	-inf,-inf	inf,inf	13.9235,5.56985	0.0245679	0.0245679
1	chr15:64863227:C:T	64863227	T,T	C,C	1,1	-inf,-inf	inf,inf	14.5405,4.87593	0.0219647	0.0219647
1	chr15:64862385:A:G	64862385	G,G	A,A	1,1	-inf,-inf	inf,inf	14.5243,4.88666	0.021675	0.021675
1	chr15:64878750:C:T	64878750	T,T	C,C	1,1	-inf,-inf	inf,inf	14.2243,5.15912	0.0198862	0.0198862
```
