## Supplementary material for "Characterization of shared and ancestry-specific signals driving complex traits using multi-ancestry fine-mapping": susiex_nc1.cs80.snp

```
BP	SNP	PIP(CS1)	LogBF(CS1,Pop1)	LogBF(CS1,Pop2)
64158554	chr15:64158554:T:C	1.56981e-18	-3.43345e-10	-1.13446
64159060	chr15:64159060:C:T	2.55436e-18	1.09906	-1.74667
64159547	chr15:64159547:C:T	4.45813e-19	-2.01084	-0.382429
64159961	chr15:64159961:G:A	2.81587e-18	-3.43345e-10	-0.550141
64160123	chr15:64160123:G:A	5.92894e-19	-2.10815	-9.44083e-10
64160404	chr15:64160404:C:T	1.11598e-18	-1.47568	-9.44083e-10
64160979	chr15:64160979:A:C	1.06989e-18	-1.51786	-9.44083e-10
64161257	chr15:64161257:C:T	1.77636e-18	-3.43345e-10	-1.01084
64161323	chr15:64161323:G:C	1.54309e-18	-3.43345e-10	-1.15163
64161878	chr15:64161878:T:C	2.05082e-18	-3.43345e-10	-0.867172
64162022	chr15:64162022:C:A	2.92686e-18	-3.43345e-10	-0.51148
64162311	chr15:64162311:G:A	1.87584e-18	-3.43345e-10	-0.956354
64162399	chr15:64162399:A:G	3.3873e-18	-3.43345e-10	-0.365379
64163157	chr15:64163157:G:A	1.01883e-18	-1.56675	-9.44083e-10
64163624	chr15:64163624:T:C	1.6185e-18	-3.43345e-10	-1.10391
64163802	chr15:64163802:CCAA:C	7.86512e-19	-3.43345e-10	-1.82556
64164323	chr15:64164323:T:C	1.60097e-18	-3.43345e-10	-1.1148
64165117	chr15:64165117:CT:C	5.89608e-19	-2.11371	-9.44083e-10
64165120	chr15:64165120:C:G	5.89852e-19	-2.1133	-9.44083e-10
64165121	chr15:64165121:C:G	5.89753e-19	-2.11346	-9.44083e-10
64165312	chr15:64165312:C:T	1.67187e-18	0.742109	-1.81358
64165718	chr15:64165718:C:A	7.35231e-19	-1.62349	-0.269494
64166130	chr15:64166130:A:T	3.50795e-18	-3.43345e-10	-0.33038
64166641	chr15:64166641:G:A	1.45912e-17	-3.43345e-10	1.09501
64167405	chr15:64167405:G:C	1.05117e-18	-1.53551	-9.44083e-10
64167829	chr15:64167829:T:A	1.06346e-18	-1.52388	-9.44083e-10
64168137	chr15:64168137:A:G	4.51127e-18	-3.43345e-10	-0.0788333
64168899	chr15:64168899:T:C	1.18741e-18	-1.83865	0.425014
64169452	chr15:64169452:C:T	9.65273e-19	-3.43345e-10	-1.62076
64170264	chr15:64170264:A:G	1.2702e-18	0.456329	-1.80256
64170359	chr15:64170359:G:C	1.20561e-18	-3.43345e-10	-1.39842
64170926	chr15:64170926:A:C	3.22721e-18	-3.43345e-10	-0.413792
64171494	chr15:64171494:T:C	1.19725e-18	-3.43345e-10	-1.40538
64171685	chr15:64171685:T:C	7.89059e-19	-3.43345e-10	-1.82233
64171780	chr15:64171780:C:G	6.71334e-19	-1.9839	-9.44083e-10
64172595	chr15:64172595:TG:T	2.83821e-19	-1.33124	-1.51358
64172797	chr15:64172797:A:C	7.49333e-18	-3.43345e-10	0.428601
64173162	chr15:64173162:T:C	1.91558e-18	-3.43345e-10	-0.935393
64173396	chr15:64173396:T:A	4.15082e-18	-3.43345e-10	-0.162107
64173500	chr15:64173500:A:C	4.60101e-19	-1.8529	-0.508817
64173803	chr15:64173803:G:A	7.09087e-19	-1.92919	-9.44083e-10
64173970	chr15:64173970:G:A	8.10345e-19	-3.43345e-10	-1.79571
64174375	chr15:64174375:A:G	1.92286e-18	0.890682	-1.82228
64174465	chr15:64174465:AG:A	1.64883e-18	-3.43345e-10	-1.08535
64176784	chr15:64176784:A:G	9.14363e-19	-3.43345e-10	-1.67494
64177241	chr15:64177241:A:G	1.52079e-18	-3.43345e-10	-1.16618
64178240	chr15:64178240:C:T	1.03568e-18	-1.55036	-9.44083e-10
64178671	chr15:64178671:G:A	1.22963e-18	-3.43345e-10	-1.3787
64179179	chr15:64179179:G:C	7.86391e-19	-3.43345e-10	-1.82571
64179434	chr15:64179434:C:A	1.62527e-18	-3.43345e-10	-1.09974
64180677	chr15:64180677:G:A	7.89923e-19	-3.43345e-10	-1.82123
64181163	chr15:64181163:C:G	1.69663e-18	-3.43345e-10	-1.05677
64181323	chr15:64181323:GC:G	2.95965e-18	-3.43345e-10	-0.50034
64181672	chr15:64181672:T:C	1.24119e-18	-3.43345e-10	-1.36934
64181743	chr15:64181743:G:T	8.26399e-19	-3.43345e-10	-1.77609
64181781	chr15:64181781:C:G	3.39579e-18	-3.43345e-10	-0.362876
64181852	chr15:64181852:T:C	1.0224e-18	-1.56326	-9.44083e-10
64182650	chr15:64182650:T:C	7.87243e-19	-3.43345e-10	-1.82463
64183096	chr15:64183096:T:G	3.30215e-18	-3.43345e-10	-0.390838
64183599	chr15:64183599:T:C	3.32461e-18	-3.43345e-10	-0.38406
64183696	chr15:64183696:A:G	7.87131e-19	-3.43345e-10	-1.82477
64183879	chr15:64183879:G:A	1.56038e-18	-3.43345e-10	-1.14048
64184025	chr15:64184025:C:T	1.49834e-18	-1.68644	0.505386
64184394	chr15:64184394:C:T	8.94038e-19	-3.43345e-10	-1.69742
64184521	chr15:64184521:C:T	1.52102e-18	-3.43345e-10	-1.16603
64184537	chr15:64184537:C:T	8.0586e-19	-3.43345e-10	-1.80126
64185385	chr15:64185385:CA:C	1.03095e-18	-1.55493	-9.44083e-10
64185505	chr15:64185505:A:C	1.29837e-18	-3.43345e-10	-1.3243
64185880	chr15:64185880:G:A	9.01736e-19	-1.10168	-0.587162
64186214	chr15:64186214:C:G	7.85342e-19	-3.43345e-10	-1.82705
64186892	chr15:64186892:C:T	6.00177e-18	1.54796	-1.34132
64186938	chr15:64186938:T:A	1.77569e-18	0.811006	-1.82223
64187122	chr15:64187122:T:C	1.05185e-18	-1.53486	-9.44083e-10
64187359	chr15:64187359:T:C	9.41694e-19	-3.43345e-10	-1.64549
64187360	chr15:64187360:T:C	8.13932e-18	1.69178	-1.18049
64188120	chr15:64188120:C:T	6.70768e-19	-1.98474	-9.44083e-10
64188137	chr15:64188137:G:A	3.62173e-18	-3.43345e-10	-0.29846
64188592	chr15:64188592:C:T	9.64347e-18	-3.43345e-10	0.68087
64188689	chr15:64188689:A:G	8.9161e-19	-3.43345e-10	-1.70014
64188772	chr15:64188772:G:C	5.03051e-19	-2.00402	-0.268456
64188793	chr15:64188793:T:C	8.99146e-19	-3.43345e-10	-1.69172
64188959	chr15:64188959:C:G	1.08609e-18	-1.50283	-9.44083e-10
64188994	chr15:64188994:C:T	3.71935e-19	-1.86996	-0.704489
64189051	chr15:64189051:A:G	1.78581e-18	-1.70462	0.699082
64189167	chr15:64189167:G:A	3.8424e-18	-3.43345e-10	-0.239316
64189641	chr15:64189641:T:C	8.34664e-19	-3.43345e-10	-1.76614
64190485	chr15:64190485:G:A	2.88107e-18	-3.43345e-10	-0.527251
64190661	chr15:64190661:G:A	5.98758e-19	-2.11136	0.0130548
64190922	chr15:64190922:T:C	1.73055e-18	-3.43345e-10	-1.03697
64191207	chr15:64191207:G:A	8.19178e-19	-3.43345e-10	-1.78486
64191248	chr15:64191248:G:C	7.87747e-19	-3.43345e-10	-1.82399
64191328	chr15:64191328:A:G	1.05912e-18	-3.43345e-10	-1.52798
64192427	chr15:64192427:G:A	8.27832e-19	-3.43345e-10	-1.77436
64192685	chr15:64192685:C:T	8.18266e-19	-3.43345e-10	-1.78598
64193029	chr15:64193029:A:G	1.93668e-18	-0.924437	-9.44083e-10
64193030	chr15:64193030:G:C	1.87684e-18	-3.43345e-10	-0.955824
64193292	chr15:64193292:C:T	8.42273e-18	1.73737	-1.19185
64193349	chr15:64193349:C:T	1.02113e-18	-1.56451	-9.44083e-10
64193853	chr15:64193853:A:G	3.01957e-18	-3.43345e-10	-0.480296
64194042	chr15:64194042:A:G	7.84873e-19	-3.43345e-10	-1.82765
64194328	chr15:64194328:A:G	1.42831e-18	-1.72677	0.497857
64194786	chr15:64194786:G:A	1.0169e-18	-1.56865	-9.44083e-10
64195148	chr15:64195148:G:A	7.86303e-19	-3.43345e-10	-1.82583
64195339	chr15:64195339:C:T	3.51608e-19	-1.92749	-0.703158
64195403	chr15:64195403:A:G	3.40292e-18	-3.43345e-10	-0.360776
64195490	chr15:64195490:G:A	1.21663e-18	-3.43345e-10	-1.38933
64195618	chr15:64195618:G:A	1.48572e-18	-3.43345e-10	-1.18951
64196560	chr15:64196560:T:G	1.1118e-18	-3.43345e-10	-1.47943
64196834	chr15:64196834:C:A	5.95963e-19	-2.10299	-9.44083e-10
64196964	chr15:64196964:A:G	1.81272e-18	-1.95945	0.968873
64197069	chr15:64197069:GTTAA:G	6.12585e-19	-2.07548	-9.44083e-10
64197215	chr15:64197215:T:A	1.09952e-18	-1.49054	-9.44083e-10
64197734	chr15:64197734:A:G	8.26991e-19	-3.43345e-10	-1.77537
64198407	chr15:64198407:T:C	3.01561e-18	-3.43345e-10	-0.481609
64198597	chr15:64198597:C:T	1.87659e-18	-3.43345e-10	-0.955958
64199082	chr15:64199082:A:T	2.80529e-17	1.74868	-9.44083e-10
64199799	chr15:64199799:C:T	1.07415e-18	-1.51388	-9.44083e-10
64199819	chr15:64199819:C:T	8.5566e-19	-3.43345e-10	-1.74129
64199967	chr15:64199967:G:A	3.50694e-18	-3.43345e-10	-0.330666
64200120	chr15:64200120:C:G	7.84626e-19	-3.43345e-10	-1.82796
64200592	chr15:64200592:C:T	5.30478e-18	1.46661	-1.38341
64200773	chr15:64200773:C:T	1.74777e-18	-3.43345e-10	-1.02707
64200837	chr15:64200837:A:G	7.84771e-19	-3.43345e-10	-1.82777
64201220	chr15:64201220:T:C	8.29147e-19	-3.43345e-10	-1.77277
64201414	chr15:64201414:A:C	1.7116e-18	-3.43345e-10	-1.04798
64201749	chr15:64201749:TG:T	5.89467e-19	-2.11395	-9.44083e-10
64201837	chr15:64201837:A:C	1.11517e-18	-1.4764	-9.44083e-10
64202627	chr15:64202627:T:A	1.12218e-18	-1.87238	0.402249
64202801	chr15:64202801:C:T	1.36699e-18	0.55488	-1.82768
64202805	chr15:64202805:G:C	2.48378e-18	-2.04626	1.37063
64203002	chr15:64203002:C:T	8.55228e-19	-3.43345e-10	-1.7418
64204684	chr15:64204684:A:G	1.63688e-18	-3.43345e-10	-1.09262
64204727	chr15:64204727:T:C	1.37356e-18	-1.68226	0.414257
64204839	chr15:64204839:A:C	3.36998e-18	-3.43345e-10	-0.370506
64205173	chr15:64205173:T:C	1.0851e-18	-1.50374	-9.44083e-10
64205459	chr15:64205459:T:TAC	6.05665e-19	-2.08684	-9.44083e-10
64205460	chr15:64205460:T:A	6.06044e-19	-2.08621	-9.44083e-10
64205461	chr15:64205461:GT:G	6.07696e-19	-2.08349	-9.44083e-10
64205464	chr15:64205464:T:C	6.053e-19	-2.08744	-9.44083e-10
64205943	chr15:64205943:T:C	1.73434e-18	0.783811	-1.8186
64206104	chr15:64206104:G:A	1.09728e-18	-1.49258	-9.44083e-10
64206165	chr15:64206165:G:C	7.8634e-19	-3.43345e-10	-1.82578
64206425	chr15:64206425:G:A	7.26891e-19	-1.90439	-9.44083e-10
64206679	chr15:64206679:A:T	1.65717e-18	-3.43345e-10	-1.0803
64206825	chr15:64206825:A:G	1.72639e-18	-1.03938	-9.44083e-10
64206846	chr15:64206846:C:G	9.51023e-19	-1.82197	0.186342
64207177	chr15:64207177:C:CA	7.84963e-19	-3.43345e-10	-1.82753
64207873	chr15:64207873:ACTCAATG:A	5.41165e-19	-2.01015	-0.18929
64207949	chr15:64207949:T:C	9.82899e-19	-1.67059	0.067926
64208067	chr15:64208067:C:T	1.13419e-18	-1.45949	-9.44083e-10
64208240	chr15:64208240:G:A	6.00773e-19	-2.09495	-9.44083e-10
64208398	chr15:64208398:G:GT	3.50481e-18	-3.43345e-10	-0.331276
64208839	chr15:64208839:G:A	1.85958e-18	-3.43345e-10	-0.965058
64209530	chr15:64209530:A:G	1.83645e-18	-0.977577	-9.44083e-10
64209590	chr15:64209590:C:A	7.85117e-19	-3.43345e-10	-1.82733
64210657	chr15:64210657:A:G	8.32458e-19	-3.43345e-10	-1.76878
64210761	chr15:64210761:C:T	3.61007e-19	-1.92931	-0.674955
64210809	chr15:64210809:A:G	8.95096e-18	1.56039	-0.954037
64211569	chr15:64211569:T:G	1.76299e-18	-3.43345e-10	-1.0184
64211772	chr15:64211772:C:G	1.26798e-18	-3.43345e-10	-1.34798
64212581	chr15:64212581:T:C	2.44245e-18	-1.97872	1.28631
64212834	chr15:64212834:C:T	3.46183e-18	-3.43345e-10	-0.343614
64213117	chr15:64213117:G:C	7.85063e-19	-3.43345e-10	-1.8274
64213202	chr15:64213202:C:T	1.09993e-18	-1.49017	-9.44083e-10
64213435	chr15:64213435:G:C	7.39281e-18	1.92118	-1.50609
64214448	chr15:64214448:T:C	1.78153e-18	-3.43345e-10	-1.00794
64214638	chr15:64214638:A:G	9.34617e-19	-3.43345e-10	-1.65303
64214675	chr15:64214675:A:T	1.91658e-18	-3.43345e-10	-0.934869
64214825	chr15:64214825:G:C	7.8468e-19	-3.43345e-10	-1.82789
64215416	chr15:64215416:G:A	6.5147e-19	-2.01394	-9.44083e-10
64215705	chr15:64215705:G:A	1.06086e-18	-1.52634	-9.44083e-10
64215730	chr15:64215730:G:A	1.31702e-18	-3.43345e-10	-1.31004
64216036	chr15:64216036:G:A	7.89601e-19	-3.43345e-10	-1.82164
64216448	chr15:64216448:C:A	1.03282e-18	-1.55312	-9.44083e-10
64217157	chr15:64217157:G:C	1.29101e-18	-3.43345e-10	-1.32999
64217209	chr15:64217209:G:A	1.91878e-18	-3.43345e-10	-0.933721
64217259	chr15:64217259:C:G	8.46022e-19	-3.43345e-10	-1.75262
64217445	chr15:64217445:A:G	7.51877e-18	1.7213	-1.28931
64217837	chr15:64217837:T:C	8.00435e-19	-3.43345e-10	-1.80801
64217967	chr15:64217967:T:C	1.49905e-17	-3.43345e-10	1.12201
64218232	chr15:64218232:T:C	1.05222e-18	-1.5345	-9.44083e-10
64218541	chr15:64218541:G:A	9.57449e-19	-1.62889	-9.44083e-10
64218828	chr15:64218828:A:G	1.05866e-18	-3.43345e-10	-1.52841
64218872	chr15:64218872:TTA:T	1.459e-18	-3.43345e-10	-1.20766
64219993	chr15:64219993:C:T	8.17579e-19	-3.43345e-10	-1.78682
64220143	chr15:64220143:G:A	2.27657e-18	0.533434	-1.29617
64220621	chr15:64220621:T:G	7.84633e-19	-3.43345e-10	-1.82795
64221006	chr15:64221006:G:A	7.89368e-19	-3.43345e-10	-1.82193
64221193	chr15:64221193:T:C	8.33114e-19	-3.43345e-10	-1.768
64221216	chr15:64221216:A:G	4.32016e-19	-1.05685	-1.36786
64221274	chr15:64221274:G:GTT	1.87605e-18	-3.43345e-10	-0.956243
64221693	chr15:64221693:C:T	1.38859e-18	0.567511	-1.82464
64221803	chr15:64221803:T:C	7.85798e-19	-3.43345e-10	-1.82647
64221884	chr15:64221884:T:C	9.02647e-19	-3.43345e-10	-1.68784
64222510	chr15:64222510:G:A	1.34273e-18	-3.43345e-10	-1.29071
64222535	chr15:64222535:G:T	7.85713e-19	-3.43345e-10	-1.82657
64222596	chr15:64222596:C:T	1.92713e-18	-3.43345e-10	-0.929382
64223344	chr15:64223344:G:A	1.26092e-18	-1.86106	0.507488
64223574	chr15:64223574:G:A	8.09201e-19	-3.43345e-10	-1.79712
64223623	chr15:64223623:A:C	1.42758e-18	-1.74561	0.516176
64224045	chr15:64224045:G:A	7.84524e-19	-3.43345e-10	-1.82809
64224178	chr15:64224178:T:C	7.8563e-19	-3.43345e-10	-1.82668
64224470	chr15:64224470:G:A	2.81308e-18	-1.67648	1.12535
64224730	chr15:64224730:A:C	7.12459e-18	1.63	-1.25186
64224829	chr15:64224829:C:T	1.74839e-19	-1.87277	-1.45654
64225196	chr15:64225196:C:T	6.9966e-18	1.61884	-1.25883
64225546	chr15:64225546:T:C	2.50897e-18	1.16266	-1.8282
64225882	chr15:64225882:C:T	1.11609e-18	-1.47558	-9.44083e-10
64225923	chr15:64225923:G:A	1.30801e-18	-3.43345e-10	-1.3169
64226069	chr15:64226069:G:A	7.84437e-19	-3.43345e-10	-1.8282
64226168	chr15:64226168:G:A	3.2135e-18	0.858377	-1.27643
64226215	chr15:64226215:G:T	1.05971e-18	-1.52742	-9.44083e-10
64227002	chr15:64227002:G:A	7.89411e-19	-3.43345e-10	-1.82188
64228261	chr15:64228261:TAAAC:T	1.19279e-18	-1.40912	-9.44083e-10
64228290	chr15:64228290:T:C	7.84986e-19	-3.43345e-10	-1.8275
64228505	chr15:64228505:G:A	1.79199e-18	-3.43345e-10	-1.00208
64228832	chr15:64228832:AT:A	1.01823e-18	-1.56734	-9.44083e-10
64228836	chr15:64228836:T:TA	1.06122e-18	-1.526	-9.44083e-10
64229271	chr15:64229271:C:T	7.84502e-19	-3.43345e-10	-1.82812
64229438	chr15:64229438:G:A	1.093e-18	-1.49648	-9.44083e-10
64229535	chr15:64229535:T:TCC	2.99691e-18	-3.43345e-10	-0.487829
64229558	chr15:64229558:T:C	6.8534e-18	1.66037	-1.32104
64229666	chr15:64229666:G:A	2.06635e-18	-0.859627	-9.44083e-10
64230113	chr15:64230113:G:C	1.05604e-18	-3.43345e-10	-1.53089
64230169	chr15:64230169:T:G	1.14373e-18	-1.71069	0.259573
64230399	chr15:64230399:G:T	3.0265e-18	-3.43345e-10	-0.478005
64230549	chr15:64230549:C:T	9.86425e-19	-3.43345e-10	-1.59908
64230562	chr15:64230562:C:T	7.84447e-19	-3.43345e-10	-1.82819
64230863	chr15:64230863:A:G	1.35451e-17	-3.43345e-10	1.02062
64230906	chr15:64230906:A:G	1.45121e-18	-1.73793	0.524915
64231105	chr15:64231105:T:C	2.0018e-18	-3.43345e-10	-0.891365
64231220	chr15:64231220:G:A	1.07541e-18	-1.51271	-9.44083e-10
64231270	chr15:64231270:G:A	7.89359e-19	-3.43345e-10	-1.82195
64231419	chr15:64231419:A:G	5.10724e-19	-1.98173	-0.275611
64231730	chr15:64231730:T:C	1.52148e-18	-1.16573	-9.44083e-10
64231827	chr15:64231827:G:A	1.01568e-16	0.692284	2.34303
64232062	chr15:64232062:G:A	1.03484e-18	-3.43345e-10	-1.55116
64232781	chr15:64232781:G:A	3.94681e-19	-1.9952	-0.51989
64233196	chr15:64233196:T:C	1.43774e-18	-3.43345e-10	-1.22234
64233268	chr15:64233268:T:C	9.7751e-19	-3.43345e-10	-1.60816
64233341	chr15:64233341:A:G	1.05343e-17	1.82519	-1.05597
64233354	chr15:64233354:CTCTCTT:C	1.08228e-18	-1.50634	-9.44083e-10
64233649	chr15:64233649:G:A	1.01152e-18	-3.43345e-10	-1.57395
64233800	chr15:64233800:T:C	6.9321e-19	-1.95183	-9.44083e-10
64234085	chr15:64234085:T:C	1.09882e-18	-3.43345e-10	-1.49118
64234123	chr15:64234123:A:C	3.79176e-18	-0.0774417	-0.175139
64234618	chr15:64234618:A:G	1.62058e-18	-2.07614	0.97351
64235179	chr15:64235179:C:T	9.23462e-19	-3.43345e-10	-1.66504
64235519	chr15:64235519:C:T	9.16292e-19	-1.67283	-9.44083e-10
64235805	chr15:64235805:T:C	8.3085e-19	-3.43345e-10	-1.77072
64235877	chr15:64235877:G:A	3.47039e-18	-3.43345e-10	-0.341145
64236545	chr15:64236545:C:T	7.8919e-19	-3.43345e-10	-1.82216
64236892	chr15:64236892:T:C	1.15403e-18	-3.43345e-10	-1.44215
64236976	chr15:64236976:T:C	7.23763e-18	1.72268	-1.32879
64237237	chr15:64237237:T:C	1.13909e-18	-1.45518	-9.44083e-10
64237256	chr15:64237256:G:T	1.95984e-18	-1.72826	0.815711
64237487	chr15:64237487:C:T	1.20522e-18	-3.43345e-10	-1.39875
64237570	chr15:64237570:T:C	7.93853e-19	-3.43345e-10	-1.81627
64237812	chr15:64237812:A:G	7.88279e-19	-3.43345e-10	-1.82331
64238130	chr15:64238130:T:G	8.18617e-19	-3.43345e-10	-1.78555
64238640	chr15:64238640:C:T	1.89984e-18	-1.74743	0.803792
64239114	chr15:64239114:A:G	7.88079e-19	-3.43345e-10	-1.82357
64239619	chr15:64239619:T:C	1.1244e-17	1.6422	-0.807776
64239830	chr15:64239830:G:T	9.13456e-19	-3.43345e-10	-1.67593
64240229	chr15:64240229:G:A	8.17112e-19	-3.43345e-10	-1.78739
64240267	chr15:64240267:A:C	9.26597e-19	-3.43345e-10	-1.66165
64241368	chr15:64241368:T:C	1.34833e-19	-1.7618	-1.82733
64241601	chr15:64241601:A:G	1.13535e-18	-3.43345e-10	-1.45847
64241673	chr15:64241673:C:A	9.84953e-19	-3.43345e-10	-1.60057
64241836	chr15:64241836:TAGA:T	2.58017e-17	0.882528	0.782499
64241924	chr15:64241924:A:T	2.5827e-18	-1.77648	1.1399
64242094	chr15:64242094:G:GA	9.53853e-19	-3.43345e-10	-1.63266
64242100	chr15:64242100:C:T	2.07158e-18	-1.71963	0.862531
64242136	chr15:64242136:C:T	6.48084e-19	-2.01915	-9.44083e-10
64242298	chr15:64242298:A:G	6.91076e-19	-1.95492	-9.44083e-10
64242627	chr15:64242627:T:C	1.73913e-18	-1.03203	-9.44083e-10
64242659	chr15:64242659:T:C	7.87356e-19	-3.43345e-10	-1.82449
64242812	chr15:64242812:C:A	3.33238e-18	-3.43345e-10	-0.381726
64242978	chr15:64242978:G:A	2.21922e-18	-1.68875	0.900495
64243323	chr15:64243323:G:A	9.24482e-19	-1.66393	-9.44083e-10
64243501	chr15:64243501:C:T	1.25467e-19	-1.99754	-1.66358
64243560	chr15:64243560:A:G	6.46736e-18	1.53267	-1.25132
64243819	chr15:64243819:G:A	1.07064e-18	-3.43345e-10	-1.51715
64244014	chr15:64244014:C:T	9.94275e-19	-3.43345e-10	-1.59115
64244156	chr15:64244156:G:A	8.18337e-19	-3.43345e-10	-1.78589
64244396	chr15:64244396:G:A	1.13893e-18	-1.45532	-9.44083e-10
64244776	chr15:64244776:T:C	1.96454e-17	-0.105428	1.49786
64245101	chr15:64245101:C:G	1.12151e-18	-1.47074	-9.44083e-10
64245501	chr15:64245501:C:T	7.8547e-19	-3.43345e-10	-1.82689
64245897	chr15:64245897:A:C	8.73899e-19	-1.7202	-9.44083e-10
64245913	chr15:64245913:T:C	1.23003e-18	-3.43345e-10	-1.37838
64245981	chr15:64245981:G:C	7.84647e-19	-3.43345e-10	-1.82793
64246258	chr15:64246258:A:G	7.0204e-18	1.61192	-1.24851
64246285	chr15:64246285:A:G	2.96954e-18	-3.43345e-10	-0.497006
64246325	chr15:64246325:C:T	2.16941e-18	-1.72453	0.913573
64246496	chr15:64246496:G:A	3.18159e-15	-3.43345e-10	6.47973
64246660	chr15:64246660:G:T	4.57462e-18	-3.43345e-10	-0.0648878
64246756	chr15:64246756:G:C	2.1708e-18	-1.73647	0.926152
64247105	chr15:64247105:T:G	1.10836e-18	-3.43345e-10	-1.48253
64247225	chr15:64247225:C:T	5.97806e-18	1.52493	-1.32224
64247528	chr15:64247528:G:T	1.09729e-18	-1.49257	-9.44083e-10
64247996	chr15:64247996:T:A	1.43768e-17	-0.104158	1.18436
64248382	chr15:64248382:G:A	1.29812e-18	-3.43345e-10	-1.3245
64248412	chr15:64248412:ATCTT:A	1.15858e-18	-3.43345e-10	-1.43822
64249003	chr15:64249003:G:A	1.3045e-18	-3.43345e-10	-1.31959
64249271	chr15:64249271:G:A	2.16173e-18	-1.84196	1.02746
64249582	chr15:64249582:C:A	3.52127e-18	0.901907	-1.2285
64250154	chr15:64250154:A:C	3.29964e-18	-3.43345e-10	-0.391598
64250263	chr15:64250263:G:T	8.76507e-19	-1.71722	-9.44083e-10
64250769	chr15:64250769:A:AG	7.89831e-19	-3.43345e-10	-1.82135
64250841	chr15:64250841:A:T	7.84486e-19	-3.43345e-10	-1.82814
64251272	chr15:64251272:G:T	7.87491e-19	-3.43345e-10	-1.82431
64251935	chr15:64251935:T:G	7.99987e-19	-3.43345e-10	-1.80857
64252398	chr15:64252398:T:C	8.3267e-19	-3.43345e-10	-1.76853
64252443	chr15:64252443:C:G	7.93308e-19	-3.43345e-10	-1.81695
64252518	chr15:64252518:A:AT	1.64766e-18	-1.73902	0.652966
64252854	chr15:64252854:T:C	8.13022e-19	-3.43345e-10	-1.79241
64253172	chr15:64253172:T:C	6.22138e-18	1.5057	-1.26312
64253825	chr15:64253825:T:C	5.88999e-19	-2.11474	-9.44083e-10
64253951	chr15:64253951:A:G	2.03258e-18	-1.72285	0.846744
64254062	chr15:64254062:C:T	1.04759e-18	-1.53892	-9.44083e-10
64254142	chr15:64254142:A:G	1.059e-18	-1.52809	-9.44083e-10
64254606	chr15:64254606:C:T	6.8279e-18	1.58471	-1.24911
64255121	chr15:64255121:G:C	8.37387e-19	-3.43345e-10	-1.76288
64255211	chr15:64255211:A:G	1.87956e-18	-1.73907	0.784693
64255327	chr15:64255327:A:G	1.61247e-18	-1.7207	0.613059
64255351	chr15:64255351:A:G	7.50611e-18	1.63251	-1.2022
64255734	chr15:64255734:G:A	1.24715e-18	-3.43345e-10	-1.36455
64256065	chr15:64256065:G:A	3.02419e-18	-3.43345e-10	-0.478768
64256384	chr15:64256384:T:C	7.93318e-19	-3.43345e-10	-1.81694
64256535	chr15:64256535:T:G	6.15737e-17	0.542337	1.99249
64256586	chr15:64256586:G:A	5.89735e-19	-2.11349	-9.44083e-10
64256778	chr15:64256778:T:A	7.93318e-19	-3.43345e-10	-1.81694
64257012	chr15:64257012:C:G	1.95506e-18	-3.43345e-10	-0.914993
64257050	chr15:64257050:A:AG	1.96215e-18	-3.43345e-10	-0.91137
64257229	chr15:64257229:G:A	1.13657e-18	-3.43345e-10	-1.4574
64257501	chr15:64257501:C:T	7.92676e-19	-3.43345e-10	-1.81775
64257579	chr15:64257579:G:A	6.56663e-17	-3.43345e-10	2.59917
64257794	chr15:64257794:A:G	1.28512e-18	-1.72099	0.386432
64258146	chr15:64258146:G:A	3.00723e-18	-3.43345e-10	-0.484392
64258182	chr15:64258182:C:T	3.23729e-18	-3.43345e-10	-0.410675
64258315	chr15:64258315:G:A	3.09104e-18	-1.95498	1.49807
64258596	chr15:64258596:C:T	4.46851e-19	-1.04793	-1.34301
64258663	chr15:64258663:C:T	1.57603e-17	-0.219069	1.39115
64259022	chr15:64259022:T:C	8.95358e-19	-3.43345e-10	-1.69594
64259080	chr15:64259080:C:T	2.73395e-18	-1.75703	1.17737
64259389	chr15:64259389:A:C	8.54797e-19	-1.7423	-9.44083e-10
64259493	chr15:64259493:C:G	9.56951e-19	-1.62941	-9.44083e-10
64259549	chr15:64259549:C:A	7.84556e-19	-3.43345e-10	-1.82805
64259761	chr15:64259761:C:T	9.50524e-19	-1.63615	-9.44083e-10
64260008	chr15:64260008:C:G	1.93812e-18	-1.74646	0.822766
64260198	chr15:64260198:T:C	1.08285e-18	-1.50582	-9.44083e-10
64260224	chr15:64260224:C:T	9.80178e-17	0.443426	2.55631
64260356	chr15:64260356:T:C	8.69237e-19	-3.43345e-10	-1.72555
64260379	chr15:64260379:AAG:A	3.92294e-18	-3.43345e-10	-0.218569
64260458	chr15:64260458:A:G	7.92396e-19	-3.43345e-10	-1.81811
64260495	chr15:64260495:T:C	8.54909e-19	-3.43345e-10	-1.74217
64261541	chr15:64261541:T:C	1.90121e-18	-1.68925	0.746325
64261627	chr15:64261627:A:C	9.55108e-19	-3.43345e-10	-1.63134
64261661	chr15:64261661:T:G	1.0776e-18	-1.51068	-9.44083e-10
64262447	chr15:64262447:T:C	1.95093e-18	-3.43345e-10	-0.917105
64262645	chr15:64262645:C:A	7.88879e-19	-3.43345e-10	-1.82255
64262682	chr15:64262682:T:G	1.25268e-17	-3.43345e-10	0.942457
64262695	chr15:64262695:A:C	1.56583e-18	-3.43345e-10	-1.13699
64263073	chr15:64263073:C:T	6.49447e-19	-2.01704	-9.44083e-10
64263261	chr15:64263261:T:C	4.52399e-19	-1.00341	-1.37519
64263281	chr15:64263281:A:G	7.84438e-19	-3.43345e-10	-1.8282
64263868	chr15:64263868:T:G	7.91265e-19	-3.43345e-10	-1.81953
64263894	chr15:64263894:C:A	4.99542e-19	-1.88294	-0.396539
64263920	chr15:64263920:T:C	7.87751e-19	-3.43345e-10	-1.82399
64263950	chr15:64263950:G:A	1.82886e-17	1.32087	-9.44083e-10
64263989	chr15:64263989:T:C	1.04605e-18	-1.54039	-9.44083e-10
64264068	chr15:64264068:T:C	6.79487e-19	-1.97183	-9.44083e-10
64264178	chr15:64264178:C:T	1.97284e-18	-3.43345e-10	-0.905938
64264978	chr15:64264978:A:C	6.93256e-19	-1.95177	-9.44083e-10
64265204	chr15:64265204:C:G	3.70683e-18	-3.43345e-10	-0.275236
64265250	chr15:64265250:C:T	7.8533e-19	-3.43345e-10	-1.82706
64265435	chr15:64265435:G:A	7.57941e-18	1.71659	-1.27657
64265465	chr15:64265465:C:T	2.03758e-18	-0.87365	-9.44083e-10
64265601	chr15:64265601:T:C	1.88694e-18	-3.43345e-10	-0.950458
64265826	chr15:64265826:C:T	1.33202e-18	-3.43345e-10	-1.29871
64265841	chr15:64265841:C:G	1.80643e-18	-1.76165	0.76759
64265862	chr15:64265862:T:C	1.04074e-18	-1.54548	-9.44083e-10
64266132	chr15:64266132:G:A	1.03998e-18	-1.54621	-9.44083e-10
64266492	chr15:64266492:G:A	9.76208e-19	-3.43345e-10	-1.60949
64266734	chr15:64266734:G:A	1.46977e-18	-1.20031	-9.44083e-10
64266921	chr15:64266921:A:G	1.00951e-18	-3.43345e-10	-1.57595
64266958	chr15:64266958:T:C	1.3017e-17	-3.43345e-10	0.980849
64266970	chr15:64266970:G:A	1.59226e-18	-1.12026	-9.44083e-10
64267027	chr15:64267027:GGGT:G	9.83246e-19	-3.43345e-10	-1.60231
64267411	chr15:64267411:T:C	1.95093e-18	-3.43345e-10	-0.917105
64267498	chr15:64267498:A:G	1.91564e-18	-3.43345e-10	-0.935358
64267549	chr15:64267549:T:C	3.10366e-19	-2.06968	-0.685735
64267583	chr15:64267583:G:A	9.42847e-19	-3.43345e-10	-1.64426
64267865	chr15:64267865:A:C	8.15538e-17	-3.43345e-10	2.81585
64267948	chr15:64267948:T:C	1.41283e-18	-3.43345e-10	-1.23982
64268184	chr15:64268184:A:G	6.99671e-18	1.69269	-1.33266
64268523	chr15:64268523:T:C	1.04898e-18	-3.43345e-10	-1.53759
64268543	chr15:64268543:G:T	3.00815e-18	-3.43345e-10	-0.484085
64268634	chr15:64268634:C:T	1.93834e-18	-1.69061	0.767025
64268898	chr15:64268898:T:C	1.09199e-18	-1.49741	-9.44083e-10
64268985	chr15:64268985:TCTC:T	9.9694e-19	-1.58848	-9.44083e-10
64269367	chr15:64269367:G:A	8.30068e-19	-3.43345e-10	-1.77166
64269586	chr15:64269586:C:T	6.32971e-19	-2.04274	-9.44083e-10
64269773	chr15:64269773:T:C	1.96967e-18	-1.66583	0.758287
64269827	chr15:64269827:G:A	1.97689e-18	-3.43345e-10	-0.903886
64271014	chr15:64271014:G:A	9.85392e-18	1.73772	-1.03526
64271107	chr15:64271107:T:C	3.52516e-18	-3.43345e-10	-0.325486
64271386	chr15:64271386:C:T	4.42743e-19	-0.597124	-1.80305
64271490	chr15:64271490:T:C	9.53335e-19	-3.43345e-10	-1.6332
64272376	chr15:64272376:T:G	1.10182e-18	-1.48845	-9.44083e-10
64272407	chr15:64272407:C:T	7.88327e-19	-3.43345e-10	-1.82325
64272552	chr15:64272552:G:T	7.8472e-19	-3.43345e-10	-1.82784
64273056	chr15:64273056:T:C	3.02604e-18	-3.43345e-10	-0.478155
64273093	chr15:64273093:G:T	1.20658e-18	-3.43345e-10	-1.39762
64273095	chr15:64273095:T:C	8.67539e-19	-3.43345e-10	-1.72751
64274143	chr15:64274143:G:GTTACCCTTTTA	1.43021e-18	-1.72995	0.502359
64274271	chr15:64274271:A:T	1.11782e-18	-0.123381	-1.35065
64274483	chr15:64274483:T:C	7.88295e-19	-1.82329	-9.44083e-10
64274759	chr15:64274759:C:T	2.00728e-18	-1.7448	0.85617
64274877	chr15:64274877:T:C	2.82196e-18	-3.43345e-10	-0.547981
64275134	chr15:64275134:C:T	2.19439e-18	-3.43345e-10	-0.799508
64276815	chr15:64276815:C:T	1.08788e-18	-1.50118	-9.44083e-10
64276872	chr15:64276872:G:A	2.15631e-17	1.63609	-0.150519
64277153	chr15:64277153:G:T	6.88783e-19	-1.95824	-9.44083e-10
64277541	chr15:64277541:TATTA:T	2.50017e-17	1.63726	-0.00373092
64277877	chr15:64277877:A:G	1.15283e-18	-1.44319	-9.44083e-10
64277947	chr15:64277947:AT:A	8.42513e-19	-3.43345e-10	-1.75678
64278012	chr15:64278012:T:C	4.74204e-18	-3.43345e-10	-0.028945
64278068	chr15:64278068:T:C	3.77713e-18	-3.43345e-10	-0.256446
64278131	chr15:64278131:T:C	2.04699e-18	-1.67517	0.806124
64278168	chr15:64278168:T:C	7.91458e-19	-3.43345e-10	-1.81929
64278314	chr15:64278314:C:T	7.89846e-19	-3.43345e-10	-1.82133
64278350	chr15:64278350:G:T	1.60626e-17	-3.43345e-10	1.19108
64279618	chr15:64279618:T:C	3.5093e-18	-3.43345e-10	-0.329994
64279725	chr15:64279725:G:C	2.08687e-17	1.45284	-9.44083e-10
64279895	chr15:64279895:C:T	9.60685e-20	-2.10044	-1.82766
64279959	chr15:64279959:G:A	1.64692e-17	1.4353	-0.219217
64280160	chr15:64280160:G:A	1.76003e-18	-3.43345e-10	-1.02008
64280293	chr15:64280293:T:C	1.06731e-18	-1.52027	-9.44083e-10
64280352	chr15:64280352:G:A	1.0789e-18	-1.50947	-9.44083e-10
64280460	chr15:64280460:C:T	7.78022e-19	-1.71461	-0.121801
64281037	chr15:64281037:G:A	7.06905e-17	-3.43345e-10	2.6729
64281039	chr15:64281039:C:T	8.48585e-19	-3.43345e-10	-1.7496
64282132	chr15:64282132:T:C	8.66582e-19	-3.43345e-10	-1.72861
64282437	chr15:64282437:A:G	5.51804e-16	-3.43345e-10	4.72778
64282581	chr15:64282581:G:A	1.04087e-18	-1.54536	-9.44083e-10
64282587	chr15:64282587:T:C	7.97911e-19	-3.43345e-10	-1.81117
64282617	chr15:64282617:T:C	7.89242e-19	-3.43345e-10	-1.82209
64282651	chr15:64282651:G:C	1.36395e-18	-3.43345e-10	-1.27503
64282887	chr15:64282887:C:T	6.31009e-19	-1.76046	-0.28539
64282906	chr15:64282906:G:A	6.89398e-19	-1.88719	-0.0701609
64283278	chr15:64283278:C:T	1.19618e-18	-3.43345e-10	-1.40627
64283288	chr15:64283288:G:T	1.09925e-18	-1.49078	-9.44083e-10
64283892	chr15:64283892:C:T	5.52626e-18	0.124099	-9.44083e-10
64284656	chr15:64284656:A:C	1.308e-18	-3.43345e-10	-1.31691
64284666	chr15:64284666:C:A	2.89692e-17	0.198163	1.58266
64285080	chr15:64285080:T:C	6.87914e-19	-1.9595	-9.44083e-10
64285542	chr15:64285542:C:A	2.63385e-18	-3.43345e-10	-0.616965
64286093	chr15:64286093:G:A	9.75823e-19	-3.43345e-10	-1.60989
64286129	chr15:64286129:C:A	5.78797e-17	0.508591	1.96436
64286473	chr15:64286473:CA:C	2.9719e-18	-0.49621	-9.44083e-10
64286942	chr15:64286942:T:C	6.94173e-18	1.50604	-1.1539
64286962	chr15:64286962:A:G	7.9138e-19	-3.43345e-10	-1.81939
64287079	chr15:64287079:T:C	2.12477e-17	1.56528	-0.0944414
64287373	chr15:64287373:T:C	2.09632e-17	1.55589	-0.0985346
64287509	chr15:64287509:T:C	7.84987e-19	-3.43345e-10	-1.8275
64287512	chr15:64287512:T:C	2.72722e-18	-0.582128	-9.44083e-10
64287945	chr15:64287945:C:CT	1.13745e-18	-1.45663	-9.44083e-10
64288179	chr15:64288179:G:A	5.35453e-19	-1.84358	-0.366477
64288384	chr15:64288384:A:C	1.65646e-19	-2.04102	-1.3423
64288479	chr15:64288479:T:C	2.0393e-18	-3.43345e-10	-0.872803
64289026	chr15:64289026:T:C	1.85718e-17	1.39153	-0.0553016
64289079	chr15:64289079:G:A	2.10857e-18	-3.43345e-10	-0.8394
64289222	chr15:64289222:GA:G	7.8697e-19	-1.95718	0.132201
64289234	chr15:64289234:T:C	8.0744e-19	-3.43345e-10	-1.7993
64289299	chr15:64289299:A:G	8.07648e-19	-3.43345e-10	-1.79904
64289533	chr15:64289533:T:TA	2.02455e-18	-3.43345e-10	-0.880063
64289799	chr15:64289799:G:C	9.58401e-19	-3.43345e-10	-1.6279
64289863	chr15:64289863:T:A	4.17685e-18	-3.43345e-10	-0.155854
64290146	chr15:64290146:G:A	7.98052e-19	-3.43345e-10	-1.81099
64290527	chr15:64290527:AAT:A	4.43178e-18	-0.0966103	-9.44083e-10
64290627	chr15:64290627:C:T	2.0841e-17	1.50003	-0.0485198
64290820	chr15:64290820:C:G	2.13662e-18	-3.43345e-10	-0.826185
64290915	chr15:64290915:C:T	2.35634e-15	-3.43345e-10	6.17945
64290974	chr15:64290974:A:G	1.11872e-18	-1.47323	-9.44083e-10
64290983	chr15:64290983:A:G	5.9271e-19	-2.10846	-9.44083e-10
64291338	chr15:64291338:G:A	9.52218e-19	-3.43345e-10	-1.63437
64291554	chr15:64291554:C:T	1.25629e-18	-1.35724	-9.44083e-10
64292071	chr15:64292071:G:A	5.0352e-19	-1.84361	-0.427935
64292156	chr15:64292156:G:C	7.9041e-19	-3.43345e-10	-1.82062
64292325	chr15:64292325:A:C	1.9485e-18	-0.918352	-9.44083e-10
64292421	chr15:64292421:G:A	1.33386e-18	-3.43345e-10	-1.29734
64292568	chr15:64292568:C:T	1.86041e-18	-3.43345e-10	-0.964615
64292654	chr15:64292654:G:C	7.97995e-19	-3.43345e-10	-1.81106
64293162	chr15:64293162:ATC:A	5.23322e-19	-1.84361	-0.389362
64293542	chr15:64293542:C:T	1.26359e-18	-3.43345e-10	-1.35145
64293863	chr15:64293863:CT:C	9.94958e-19	-3.43345e-10	-1.59047
64294089	chr15:64294089:T:C	2.04161e-18	-3.43345e-10	-0.871671
64294234	chr15:64294234:G:A	2.49975e-17	1.72218	-0.0888164
64294319	chr15:64294319:C:T	8.31055e-19	-3.43345e-10	-1.77047
64294396	chr15:64294396:A:G	7.96786e-19	-3.43345e-10	-1.81258
64294455	chr15:64294455:C:A	2.01639e-18	-3.43345e-10	-0.884104
64295003	chr15:64295003:G:A	1.329e-18	-3.43345e-10	-1.30098
64295366	chr15:64295366:A:G	9.82655e-19	-3.43345e-10	-1.60291
64295536	chr15:64295536:T:C	7.99611e-19	-3.43345e-10	-1.80904
64295617	chr15:64295617:G:A	2.12961e-18	-3.43345e-10	-0.829474
64295663	chr15:64295663:A:G	9.44539e-19	-3.43345e-10	-1.64247
64296592	chr15:64296592:C:T	1.78348e-17	1.39665	-0.100911
64296856	chr15:64296856:CT:C	9.03347e-19	-1.68706	-9.44083e-10
64297220	chr15:64297220:T:C	1.05255e-18	-1.5342	-9.44083e-10
64297254	chr15:64297254:C:G	8.33179e-19	-3.43345e-10	-1.76792
64297606	chr15:64297606:G:A	8.25402e-19	-1.91977	0.14247
64297899	chr15:64297899:T:C	1.19328e-18	-3.43345e-10	-1.4087
64298033	chr15:64298033:G:C	1.27483e-18	-3.43345e-10	-1.3426
64298113	chr15:64298113:A:C	3.50099e-18	-3.43345e-10	-0.332366
64298412	chr15:64298412:C:T	8.6815e-19	-1.96641	0.239605
64298495	chr15:64298495:T:C	1.12672e-18	-1.4661	-9.44083e-10
64298525	chr15:64298525:AC:A	2.27046e-17	1.63396	-0.0968065
64298734	chr15:64298734:C:G	1.02603e-18	-3.43345e-10	-1.55972
64298926	chr15:64298926:GCTA:G	1.00786e-18	-1.57758	-9.44083e-10
64299108	chr15:64299108:C:G	9.91087e-19	-3.43345e-10	-1.59436
64299280	chr15:64299280:G:A	7.96674e-19	-3.43345e-10	-1.81272
64299531	chr15:64299531:G:A	3.48939e-18	-3.43345e-10	-0.335684
64299547	chr15:64299547:G:A	1.01065e-17	1.84359	-1.11582
64300071	chr15:64300071:T:C	6.09314e-19	-2.08083	-9.44083e-10
64300170	chr15:64300170:A:T	3.50563e-18	-3.43345e-10	-0.33104
64300634	chr15:64300634:T:C	3.89728e-19	-1.07592	-1.45179
64300646	chr15:64300646:G:A	1.48772e-18	-3.43345e-10	-1.18817
64300872	chr15:64300872:T:C	8.0429e-19	-3.43345e-10	-1.80321
64300938	chr15:64300938:A:G	1.12227e-17	-0.192428	1.02495
64301216	chr15:64301216:C:A	1.12147e-18	-3.43345e-10	-1.47077
64301241	chr15:64301241:C:T	1.86462e-18	-3.43345e-10	-0.962353
64301394	chr15:64301394:T:C	2.07194e-18	-3.43345e-10	-0.856924
64301987	chr15:64301987:T:C	1.05276e-18	-1.534	-9.44083e-10
64302070	chr15:64302070:A:G	8.06934e-19	-3.43345e-10	-1.79993
64302686	chr15:64302686:G:C	6.78098e-18	1.68927	-1.36056
64303216	chr15:64303216:G:A	2.04899e-18	-3.43345e-10	-0.868064
64303435	chr15:64303435:G:A	9.63679e-20	-2.1018	-1.8232
64303480	chr15:64303480:A:G	7.96041e-19	-3.43345e-10	-1.81352
64303551	chr15:64303551:A:G	1.30037e-18	-3.43345e-10	-1.32277
64303858	chr15:64303858:C:T	8.93603e-19	-1.7133	0.0153934
64304204	chr15:64304204:A:G	7.89467e-19	-3.43345e-10	-1.82181
64304215	chr15:64304215:C:T	9.08178e-19	-3.43345e-10	-1.68173
64304809	chr15:64304809:T:C	7.99611e-19	-3.43345e-10	-1.80904
64304847	chr15:64304847:T:C	6.89103e-19	-1.95778	-9.44083e-10
64305378	chr15:64305378:T:C	3.51964e-18	-3.43345e-10	-0.327052
64305437	chr15:64305437:C:T	1.05141e-18	-1.53528	-9.44083e-10
64305465	chr15:64305465:C:T	1.25495e-19	-1.99431	-1.66659
64305752	chr15:64305752:C:T	1.32933e-18	-3.43345e-10	-1.30073
64305979	chr15:64305979:C:T	1.03223e-18	-3.43345e-10	-1.55369
64306066	chr15:64306066:A:T	9.45807e-19	-3.43345e-10	-1.64113
64306118	chr15:64306118:C:T	1.80334e-18	-0.995773	-9.44083e-10
64306196	chr15:64306196:T:C	2.07766e-18	-3.43345e-10	-0.854169
64306503	chr15:64306503:T:C	2.14831e-18	-3.43345e-10	-0.820729
64306624	chr15:64306624:T:G	1.19355e-18	-1.77657	0.368091
64306759	chr15:64306759:A:G	6.73463e-19	-1.98073	-9.44083e-10
64306847	chr15:64306847:T:C	1.17592e-18	-3.43345e-10	-1.42336
64307168	chr15:64307168:T:C	3.62264e-18	-3.43345e-10	-0.298209
64307284	chr15:64307284:C:A	1.3508e-18	-3.43345e-10	-1.28472
64307449	chr15:64307449:C:T	1.01724e-18	-1.56832	-9.44083e-10
64307520	chr15:64307520:C:A	9.45142e-19	-3.43345e-10	-1.64183
64307678	chr15:64307678:T:TA	7.95443e-19	-3.43345e-10	-1.81427
64307707	chr15:64307707:G:C	8.35373e-19	-3.43345e-10	-1.76529
64307970	chr15:64307970:A:G	5.45688e-19	-1.8193	-0.371822
64308051	chr15:64308051:C:T	1.37684e-18	-3.43345e-10	-1.26562
64308215	chr15:64308215:C:T	3.50206e-18	-3.43345e-10	-0.332061
64308301	chr15:64308301:AT:A	1.04212e-18	-3.43345e-10	-1.54416
64308728	chr15:64308728:C:T	1.0711e-18	-3.43345e-10	-1.51673
64309428	chr15:64309428:A:T	7.90932e-19	-3.43345e-10	-1.81995
64309507	chr15:64309507:C:A	7.03222e-17	-3.43345e-10	2.66768
64309655	chr15:64309655:T:C	1.12915e-18	-1.46394	-9.44083e-10
64309780	chr15:64309780:G:A	1.36509e-18	-1.75704	0.482851
64310050	chr15:64310050:CTG:C	2.29796e-18	-0.753391	-9.44083e-10
64310062	chr15:64310062:G:A	1.41242e-18	-0.00963158	-1.23047
64310071	chr15:64310071:C:A	1.21563e-18	-1.7825	0.392351
64310116	chr15:64310116:A:C	3.15931e-18	-3.43345e-10	-0.435059
64310310	chr15:64310310:T:G	8.49619e-19	-3.43345e-10	-1.74838
64310437	chr15:64310437:T:G	1.01282e-18	-3.43345e-10	-1.57267
64310507	chr15:64310507:G:A	3.41627e-18	-3.43345e-10	-0.356863
64310530	chr15:64310530:ATGTGGTGAGAC:A	1.38289e-18	-3.43345e-10	-1.26123
64310694	chr15:64310694:G:A	1.93509e-18	-3.43345e-10	-0.92526
64311419	chr15:64311419:G:C	3.37155e-18	-3.43345e-10	-0.370038
64312287	chr15:64312287:G:A	1.36784e-18	-1.80718	0.535007
64312336	chr15:64312336:G:A	1.35439e-18	-1.7724	0.490338
64313809	chr15:64313809:A:C	1.0139e-18	-3.43345e-10	-1.57161
64314006	chr15:64314006:G:A	2.08172e-18	-3.43345e-10	-0.852216
64314218	chr15:64314218:C:G	1.13679e-18	-1.4572	-9.44083e-10
64315146	chr15:64315146:GAGA:G	1.97443e-18	-3.43345e-10	-0.905133
64315273	chr15:64315273:A:G	4.40804e-19	-1.11389	-1.29068
64315560	chr15:64315560:T:G	9.43615e-19	-3.43345e-10	-1.64345
64315588	chr15:64315588:A:G	1.19215e-18	-1.40965	-9.44083e-10
64315701	chr15:64315701:A:T	4.32336e-18	-3.43345e-10	-0.12138
64316093	chr15:64316093:C:G	8.32458e-19	-3.43345e-10	-1.76878
64316463	chr15:64316463:G:C	1.0686e-18	-1.51906	-9.44083e-10
64317015	chr15:64317015:G:C	2.85019e-18	-3.43345e-10	-0.538026
64317374	chr15:64317374:C:G	9.9904e-19	-3.43345e-10	-1.58637
64317511	chr15:64317511:T:A	7.89409e-19	-3.43345e-10	-1.82188
64317672	chr15:64317672:T:C	1.15171e-18	-1.44417	-9.44083e-10
64318131	chr15:64318131:C:T	3.63933e-18	-3.43345e-10	-0.293611
64318769	chr15:64318769:C:A	2.20737e-18	-3.43345e-10	-0.793611
64318800	chr15:64318800:G:A	6.38023e-19	-2.03479	-9.44083e-10
64318854	chr15:64318854:A:G	3.04939e-19	-1.61952	-1.15354
64318900	chr15:64318900:C:T	7.84712e-19	-3.43345e-10	-1.82785
64319460	chr15:64319460:G:A	1.97124e-18	-3.43345e-10	-0.906749
64319762	chr15:64319762:G:C	3.27521e-18	-3.43345e-10	-0.39903
64319819	chr15:64319819:C:T	8.0303e-19	-3.43345e-10	-1.80477
64320080	chr15:64320080:T:C	8.31607e-19	-3.43345e-10	-1.76981
64320817	chr15:64320817:T:G	8.23189e-19	-3.43345e-10	-1.77998
64320989	chr15:64320989:CT:C	1.13406e-15	-3.43345e-10	5.44815
64321146	chr15:64321146:T:C	2.09518e-18	-3.43345e-10	-0.845774
64321259	chr15:64321259:T:C	1.02221e-18	-3.43345e-10	-1.56344
64321277	chr15:64321277:A:G	1.11069e-18	-1.48043	-9.44083e-10
64321339	chr15:64321339:T:C	7.31929e-19	-1.89748	-9.44083e-10
64321534	chr15:64321534:G:C	7.97674e-19	-3.43345e-10	-1.81147
64321585	chr15:64321585:A:G	1.25841e-16	-3.43345e-10	3.24961
64322104	chr15:64322104:A:G	5.92682e-19	-2.10851	-9.44083e-10
64322545	chr15:64322545:T:C	1.12546e-18	-3.43345e-10	-1.46722
64322636	chr15:64322636:G:A	1.38184e-17	-3.43345e-10	1.04059
64323010	chr15:64323010:C:A	3.23794e-18	-3.43345e-10	-0.410475
64323096	chr15:64323096:CT:C	8.85084e-19	-3.43345e-10	-1.70748
64323764	chr15:64323764:C:A	4.31032e-19	-0.631133	-1.79585
64324113	chr15:64324113:C:T	1.26284e-18	-3.43345e-10	-1.35205
64324356	chr15:64324356:G:C	6.6993e-18	1.66523	-1.34864
64324495	chr15:64324495:T:C	2.21669e-18	-3.43345e-10	-0.789395
64325674	chr15:64325674:TAAGAC:T	1.02823e-18	-3.43345e-10	-1.55757
64326241	chr15:64326241:G:A	8.94783e-19	-3.43345e-10	-1.69659
64326424	chr15:64326424:A:G	8.03303e-19	-3.43345e-10	-1.80444
64326425	chr15:64326425:C:T	1.37188e-18	-3.43345e-10	-1.26923
64326501	chr15:64326501:G:A	4.30673e-18	-3.43345e-10	-0.125232
64326709	chr15:64326709:T:C	1.64696e-19	-1.56088	-1.82818
64326818	chr15:64326818:CACCGTGCGCGA:C	2.1334e-18	-3.43345e-10	-0.827696
64327286	chr15:64327286:T:C	1.32414e-18	-1.30465	-9.44083e-10
64328217	chr15:64328217:A:C	1.12761e-18	-3.43345e-10	-1.46531
64329036	chr15:64329036:G:A	3.31466e-18	-3.43345e-10	-0.387056
64329125	chr15:64329125:A:G	2.37312e-18	-3.43345e-10	-0.721205
64329170	chr15:64329170:G:A	7.89485e-19	-3.43345e-10	-1.82179
64329891	chr15:64329891:A:G	7.96441e-19	-3.43345e-10	-1.81301
64330480	chr15:64330480:T:A	4.67996e-15	-3.43345e-10	6.86563
64331650	chr15:64331650:T:C	5.96397e-19	-2.10226	-9.44083e-10
64332088	chr15:64332088:A:C	8.31765e-19	-3.43345e-10	-1.76962
64332267	chr15:64332267:A:T	8.83271e-19	-3.43345e-10	-1.70953
64332580	chr15:64332580:C:T	8.68561e-18	-3.43345e-10	0.576256
64332681	chr15:64332681:T:A	4.58375e-18	-3.43345e-10	-0.0628938
64332724	chr15:64332724:A:T	7.84634e-19	-3.43345e-10	-1.82795
64332818	chr15:64332818:T:C	7.85593e-19	-3.43345e-10	-1.82673
64332908	chr15:64332908:A:G	2.44256e-18	-3.43345e-10	-0.692363
64333150	chr15:64333150:G:A	1.10705e-18	-1.48371	-9.44083e-10
64333581	chr15:64333581:C:G	2.37574e-15	-3.43345e-10	6.18765
64334032	chr15:64334032:A:G	1.40369e-17	1.38988	-0.333603
64334672	chr15:64334672:C:T	6.47344e-18	1.69249	-1.41019
64335104	chr15:64335104:T:C	2.56238e-19	-2.01196	-0.935105
64335454	chr15:64335454:A:T	2.09669e-18	-3.43345e-10	-0.845049
64335948	chr15:64335948:T:A	7.84913e-19	-3.43345e-10	-1.82759
64336082	chr15:64336082:G:A	1.15794e-18	-3.43345e-10	-1.43876
64336335	chr15:64336335:C:T	1.12301e-18	-1.38292	-0.0864769
64336718	chr15:64336718:G:A	1.48448e-18	-1.38705	0.196706
64336734	chr15:64336734:T:G	7.84587e-19	-3.43345e-10	-1.82801
64336875	chr15:64336875:CTTT:C	1.16981e-18	-3.43345e-10	-1.42857
64337204	chr15:64337204:G:A	7.97154e-19	-3.43345e-10	-1.81212
64337223	chr15:64337223:G:A	9.08941e-19	-3.43345e-10	-1.68089
64337448	chr15:64337448:A:G	7.84913e-19	-3.43345e-10	-1.82759
64337473	chr15:64337473:C:T	8.36139e-19	-3.43345e-10	-1.76437
64337674	chr15:64337674:A:G	1.04135e-18	-1.38904	-0.155855
64337968	chr15:64337968:G:C	7.84736e-19	-3.43345e-10	-1.82782
64338223	chr15:64338223:T:C	2.14166e-18	-3.43345e-10	-0.82383
64338409	chr15:64338409:A:G	7.84448e-19	-3.43345e-10	-1.82819
64338880	chr15:64338880:G:A	1.0514e-18	-3.43345e-10	-1.53529
64339565	chr15:64339565:G:A	1.15252e-18	-3.43345e-10	-1.44346
64339769	chr15:64339769:C:T	7.85428e-19	-3.43345e-10	-1.82694
64339775	chr15:64339775:C:G	8.98792e-19	-3.43345e-10	-1.69212
64340389	chr15:64340389:A:C	9.10392e-19	-3.43345e-10	-1.67929
64340475	chr15:64340475:G:A	2.68836e-18	-3.43345e-10	-0.596479
64340538	chr15:64340538:G:A	1.93342e-18	-0.926123	-9.44083e-10
64340641	chr15:64340641:G:A	1.83235e-18	-1.25179	0.271975
64342810	chr15:64342810:G:A	1.97363e-17	1.39705	-9.44083e-10
64343289	chr15:64343289:C:T	9.73678e-19	-3.43345e-10	-1.61209
64343808	chr15:64343808:A:G	2.0204e-18	-3.43345e-10	-0.882115
64343830	chr15:64343830:T:A	2.75077e-18	-3.43345e-10	-0.573532
64344148	chr15:64344148:C:T	7.94488e-19	-3.43345e-10	-1.81547
64344465	chr15:64344465:C:T	7.84666e-19	-3.43345e-10	-1.82791
64344555	chr15:64344555:G:A	7.25245e-19	-1.33661	-0.57005
64344892	chr15:64344892:C:T	1.16282e-18	-3.43345e-10	-1.43456
64344956	chr15:64344956:G:A	7.86329e-19	-3.43345e-10	-1.82579
64345004	chr15:64345004:C:T	7.91559e-19	-3.43345e-10	-1.81916
64345337	chr15:64345337:T:C	1.37027e-16	1.75264	1.58213
64345381	chr15:64345381:G:A	7.88397e-19	-3.43345e-10	-1.82317
64345536	chr15:64345536:A:G	2.04193e-18	-3.43345e-10	-0.871516
64345933	chr15:64345933:G:A	5.92623e-19	-2.10861	-9.44083e-10
64346056	chr15:64346056:T:TG	1.40839e-16	1.65329	1.70892
64346076	chr15:64346076:C:T	1.61509e-18	-3.43345e-10	-1.10602
64346246	chr15:64346246:A:T	1.643e-18	-3.43345e-10	-1.08889
64346270	chr15:64346270:T:C	7.89032e-19	-3.43345e-10	-1.82236
64346360	chr15:64346360:G:A	1.04644e-18	-1.54001	-9.44083e-10
64346505	chr15:64346505:A:T	4.76962e-19	-1.41435	-0.911376
64346543	chr15:64346543:C:T	9.3166e-19	-3.43345e-10	-1.6562
64346660	chr15:64346660:A:G	9.50302e-19	-1.96873	0.332347
64346842	chr15:64346842:C:T	2.03493e-18	-3.43345e-10	-0.874949
64346859	chr15:64346859:A:G	8.11893e-19	-3.43345e-10	-1.7938
64347115	chr15:64347115:C:T	2.15555e-18	-3.43345e-10	-0.817367
64347188	chr15:64347188:A:G	1.45005e-18	-0.882048	-0.331764
64348691	chr15:64348691:G:A	3.00815e-18	-3.43345e-10	-0.484085
64349062	chr15:64349062:G:A	1.75053e-18	-1.23495	0.209457
64349191	chr15:64349191:A:G	9.88028e-19	-3.43345e-10	-1.59746
64349292	chr15:64349292:T:C	1.07341e-18	-1.51457	-9.44083e-10
64349372	chr15:64349372:G:A	7.94137e-19	-3.43345e-10	-1.81591
64349940	chr15:64349940:A:G	7.87258e-19	-3.43345e-10	-1.82461
64350056	chr15:64350056:C:T	1.80247e-17	2.726	-1.41967
64350318	chr15:64350318:C:A	1.74305e-19	-1.50696	-1.8254
64350846	chr15:64350846:T:C	7.99144e-19	-3.43345e-10	-1.80963
64350868	chr15:64350868:C:T	1.63608e-18	-1.22759	0.134481
64351004	chr15:64351004:C:T	1.04566e-18	-1.54077	-9.44083e-10
64351225	chr15:64351225:G:A	8.30586e-18	1.80315	-1.2716
64351492	chr15:64351492:T:C	1.70191e-18	-1.23749	0.183829
64351730	chr15:64351730:T:C	8.32931e-19	-3.43345e-10	-1.76822
64352145	chr15:64352145:A:C	6.27001e-19	-2.05222	-9.44083e-10
64352238	chr15:64352238:G:A	7.93958e-19	-3.43345e-10	-1.81614
64352383	chr15:64352383:A:C	6.69241e-19	-1.98702	-9.44083e-10
64352698	chr15:64352698:G:A	2.83938e-18	-0.541827	-9.44083e-10
64352915	chr15:64352915:G:C	5.38681e-19	-1.4886	-0.715445
64353329	chr15:64353329:T:C	1.74561e-16	-3.43345e-10	3.57686
64353602	chr15:64353602:G:A	9.6793e-19	-3.43345e-10	-1.61801
64353985	chr15:64353985:C:T	8.25209e-19	-3.43345e-10	-1.77753
64354187	chr15:64354187:C:A	3.51487e-18	-3.43345e-10	-0.328408
64354435	chr15:64354435:C:T	7.93618e-19	-3.43345e-10	-1.81657
64354441	chr15:64354441:A:G	3.03046e-18	-3.43345e-10	-0.476696
64354488	chr15:64354488:C:T	3.00815e-18	-3.43345e-10	-0.484085
64354621	chr15:64354621:A:T	8.77889e-19	-1.99373	0.278082
64356199	chr15:64356199:G:C	1.21273e-18	-3.43345e-10	-1.39254
64356690	chr15:64356690:T:C	9.45239e-19	-3.43345e-10	-1.64173
64356853	chr15:64356853:T:G	3.01382e-18	-3.43345e-10	-0.482202
64357099	chr15:64357099:G:A	9.16397e-19	-3.43345e-10	-1.67272
64357128	chr15:64357128:G:T	1.03204e-18	-1.55387	-9.44083e-10
64358074	chr15:64358074:G:A	1.83296e-18	-1.21307	0.233592
64358247	chr15:64358247:T:C	7.91476e-19	-3.43345e-10	-1.81927
64358460	chr15:64358460:G:A	7.93395e-19	-3.43345e-10	-1.81685
64359210	chr15:64359210:A:AAT	4.05951e-19	-1.91045	-0.576481
64359523	chr15:64359523:G:T	7.95839e-19	-3.43345e-10	-1.81377
64360292	chr15:64360292:A:T	3.97271e-19	-1.90138	-0.607166
64360486	chr15:64360486:T:G	5.90655e-19	-2.11194	-9.44083e-10
64360672	chr15:64360672:G:A	6.73164e-19	-1.98118	-9.44083e-10
64360756	chr15:64360756:T:C	8.63277e-19	-3.43345e-10	-1.73243
64361006	chr15:64361006:TAA:T	1.57266e-19	-1.72786	-1.70737
64361305	chr15:64361305:CT:C	1.63977e-18	-1.28944	0.198582
64361393	chr15:64361393:C:T	7.87625e-19	-3.43345e-10	-1.82414
64361587	chr15:64361587:C:A	1.36255e-18	-3.43345e-10	-1.27606
64361758	chr15:64361758:T:C	8.38551e-19	-3.43345e-10	-1.76149
64361809	chr15:64361809:C:G	6.54809e-19	-2.03357	0.0247468
64362081	chr15:64362081:C:T	1.55658e-18	-3.43345e-10	-1.14292
64362303	chr15:64362303:T:C	6.85816e-19	-1.36196	-0.6006
64362415	chr15:64362415:A:G	5.7559e-19	-1.4896	-0.648168
64362681	chr15:64362681:C:T	1.93935e-18	-3.43345e-10	-0.923057
64363863	chr15:64363863:C:T	1.86764e-18	-3.43345e-10	-0.960736
64363895	chr15:64363895:C:A	1.95057e-18	-3.43345e-10	-0.917292
64363897	chr15:64363897:G:A	2.55431e-18	-3.43345e-10	-0.647628
64364043	chr15:64364043:T:C	4.00593e-19	-1.91902	-0.581198
64364252	chr15:64364252:T:C	7.74998e-18	1.57443	-1.11215
64364405	chr15:64364405:G:A	3.5093e-18	-3.43345e-10	-0.329994
64364489	chr15:64364489:C:T	1.95057e-18	-3.43345e-10	-0.917291
64364563	chr15:64364563:T:C	1.78569e-18	-1.30802	0.302416
64364565	chr15:64364565:G:C	1.75747e-18	-1.30629	0.28476
64364626	chr15:64364626:T:C	6.91304e-19	-1.23609	-0.718494
64364683	chr15:64364683:TTTTC:T	1.01945e-18	-1.56615	-9.44083e-10
64365152	chr15:64365152:G:A	1.28997e-18	-1.33079	-9.44083e-10
64365161	chr15:64365161:C:A	1.19512e-18	-3.43345e-10	-1.40716
64365224	chr15:64365224:G:A	7.85974e-19	-3.43345e-10	-1.82624
64365282	chr15:64365282:G:A	9.25217e-19	-3.43345e-10	-1.66314
64365485	chr15:64365485:C:A	1.09346e-18	-1.49606	-9.44083e-10
64365957	chr15:64365957:C:T	1.82586e-18	-0.983361	-9.44083e-10
64366350	chr15:64366350:T:C	9.57885e-19	-3.43345e-10	-1.62844
64366475	chr15:64366475:C:A	8.3261e-19	-3.43345e-10	-1.7686
64367135	chr15:64367135:AAAG:A	1.0334e-18	-1.55256	-9.44083e-10
64367790	chr15:64367790:C:T	1.56414e-18	-3.43345e-10	-1.13808
64368057	chr15:64368057:G:A	1.87612e-18	-3.43345e-10	-0.956206
64368418	chr15:64368418:G:A	9.51077e-20	-2.1101	-1.82805
64368612	chr15:64368612:A:G	3.5093e-18	-3.43345e-10	-0.329994
64369025	chr15:64369025:T:C	1.08264e-18	-1.50601	-9.44083e-10
64369578	chr15:64369578:T:C	7.85173e-19	-3.43345e-10	-1.82726
64369738	chr15:64369738:C:T	2.70455e-19	-1.43078	-1.46228
64369810	chr15:64369810:T:G	9.14129e-19	-3.43345e-10	-1.6752
64370473	chr15:64370473:T:C	7.94858e-19	-3.43345e-10	-1.815
64370593	chr15:64370593:T:G	3.17114e-18	-3.43345e-10	-0.431319
64370701	chr15:64370701:A:G	3.58091e-19	-1.4834	-1.12898
64371908	chr15:64371908:TTTTTAACCCACCTCCTGCACAAAAAATGGTCAATTTTTAAGTTGTAAAAATTATTCAACATGTACAAAGTCACCTCTTAATTTCAAGATTAATCAAATACGCCTTCAAAGGAAATCAAC:T	1.43705e-18	-3.43345e-10	-1.22282
64372057	chr15:64372057:T:A	3.29181e-18	-3.43345e-10	-0.393975
64372090	chr15:64372090:C:T	1.27941e-19	-2.08102	-1.56058
64372237	chr15:64372237:G:A	1.30482e-18	-3.43345e-10	-1.31935
64372420	chr15:64372420:C:T	3.44783e-18	1.05929	-1.40696
64372506	chr15:64372506:G:A	7.85458e-19	-3.43345e-10	-1.8269
64373210	chr15:64373210:C:T	2.05349e-18	-0.865872	-9.44083e-10
64375040	chr15:64375040:C:T	7.94923e-19	-3.43345e-10	-1.81492
64375135	chr15:64375135:T:C	3.70757e-19	-1.48979	-1.08782
64375364	chr15:64375364:T:C	1.21912e-18	-3.43345e-10	-1.38728
64375683	chr15:64375683:G:A	9.73489e-19	-3.43345e-10	-1.61228
64375731	chr15:64375731:T:C	1.08172e-18	-1.50686	-9.44083e-10
64375873	chr15:64375873:A:T	9.7215e-19	-3.43345e-10	-1.61366
64376571	chr15:64376571:C:T	6.38932e-18	1.62573	-1.35651
64376666	chr15:64376666:G:A	1.05003e-18	-1.53659	-9.44083e-10
64376671	chr15:64376671:G:A	5.89813e-19	-2.11336	-9.44083e-10
64377641	chr15:64377641:G:A	4.11636e-15	-3.43345e-10	6.73731
64378173	chr15:64378173:G:A	7.84546e-19	-3.43345e-10	-1.82806
64378367	chr15:64378367:T:C	4.73888e-19	-1.44875	-0.883444
64378589	chr15:64378589:AC:A	8.14889e-19	-3.43345e-10	-1.79011
64378645	chr15:64378645:G:A	4.68411e-19	-1.46153	-0.88229
64378780	chr15:64378780:G:A	8.0845e-19	-3.43345e-10	-1.79805
64378925	chr15:64378925:AT:A	2.67645e-16	-3.43345e-10	4.00425
64378994	chr15:64378994:C:A	4.11312e-19	-1.4273	-1.04651
64379203	chr15:64379203:G:A	1.01049e-18	-3.43345e-10	-1.57498
64379803	chr15:64379803:G:A	5.87225e-18	0.813428	-0.628602
64379883	chr15:64379883:C:T	1.04447e-18	-1.5419	-9.44083e-10
64379960	chr15:64379960:C:A	4.51605e-19	-1.4852	-0.895161
64380011	chr15:64380011:C:T	1.10197e-18	-3.43345e-10	-1.48831
64380120	chr15:64380120:C:T	4.75926e-19	-1.26334	-1.06456
64380394	chr15:64380394:G:A	4.35485e-19	-1.34279	-1.07392
64380647	chr15:64380647:T:A	1.16176e-18	-3.43345e-10	-1.43547
64381094	chr15:64381094:A:G	1.77245e-15	-3.43345e-10	5.89471
64381416	chr15:64381416:A:G	1.15819e-18	-1.43856	-9.44083e-10
64382001	chr15:64382001:AAAC:A	6.62999e-19	-1.99639	-9.44083e-10
64382185	chr15:64382185:G:A	1.62996e-18	-3.43345e-10	-1.09685
64382504	chr15:64382504:T:C	9.86861e-19	-3.43345e-10	-1.59864
64383051	chr15:64383051:T:C	9.58419e-19	-1.62788	-9.44083e-10
64383114	chr15:64383114:C:T	3.68667e-19	-2.11275	-0.470524
64383223	chr15:64383223:T:G	1.51958e-17	1.13561	-9.44083e-10
64383662	chr15:64383662:T:C	2.97317e-19	-2.06677	-0.731598
64384034	chr15:64384034:AAC:A	1.34122e-17	1.01076	-9.44083e-10
64384114	chr15:64384114:A:C	1.94432e-17	-3.43345e-10	1.38209
64384225	chr15:64384225:C:G	7.86425e-19	-3.43345e-10	-1.82567
64384723	chr15:64384723:T:C	5.0167e-15	-2.02278	8.9579
64384776	chr15:64384776:T:A	1.00731e-17	-3.43345e-10	0.724458
64385214	chr15:64385214:C:T	1.38261e-18	-1.04777	-0.213668
64385668	chr15:64385668:CTAGATAACTTG:C	9.45405e-19	-3.43345e-10	-1.64155
64385901	chr15:64385901:C:CTTGA	2.63518e-19	-2.09701	-0.822038
64386463	chr15:64386463:G:T	1.30819e-18	-3.43345e-10	-1.31677
64387391	chr15:64387391:A:T	1.64128e-18	-1.08994	-9.44083e-10
64387399	chr15:64387399:T:A	8.24462e-19	-3.43345e-10	-1.77844
64387403	chr15:64387403:T:A	8.29055e-18	-3.43345e-10	0.529705
64388192	chr15:64388192:C:A	5.51726e-15	-3.43345e-10	7.03022
64388193	chr15:64388193:A:G	1.65785e-18	-3.43345e-10	-1.07989
64388210	chr15:64388210:A:G	7.97889e-19	-3.43345e-10	-1.8112
64388904	chr15:64388904:A:G	2.18185e-17	-3.43345e-10	1.49735
64388969	chr15:64388969:A:G	8.13053e-19	-3.43345e-10	-1.79237
64389007	chr15:64389007:GGTTGGGGAAATGAAGGGGCTT:G	1.268e-17	0.954615	-9.44083e-10
64389031	chr15:64389031:T:G	1.63515e-18	-3.43345e-10	-1.09367
64389226	chr15:64389226:T:C	1.65277e-18	-3.43345e-10	-1.08296
64389799	chr15:64389799:C:T	1.6507e-18	-3.43345e-10	-1.08421
64390154	chr15:64390154:C:A	9.70736e-19	-3.43345e-10	-1.61511
64390242	chr15:64390242:A:G	5.21908e-17	2.3695	-9.44083e-10
64390318	chr15:64390318:C:T	1.21119e-17	-3.43345e-10	0.908779
64391302	chr15:64391302:G:A	5.8307e-18	-3.43345e-10	0.177725
64391359	chr15:64391359:G:C	9.12476e-19	-3.43345e-10	-1.67701
64391682	chr15:64391682:C:A	5.93379e-19	-2.10733	-9.44083e-10
64391889	chr15:64391889:T:C	7.84553e-19	-3.43345e-10	-1.82805
64392255	chr15:64392255:ACCACTGCACT:A	7.46517e-19	-1.87775	-9.44083e-10
64392306	chr15:64392306:A:C	1.00551e-17	-3.43345e-10	0.722673
64393008	chr15:64393008:G:A	1.75338e-18	-0.778807	-0.245059
64393570	chr15:64393570:A:G	7.87554e-19	-3.43345e-10	-1.82423
64393597	chr15:64393597:C:T	1.69428e-18	-3.43345e-10	-1.05815
64393898	chr15:64393898:CA:C	8.49871e-19	-1.74808	-9.44083e-10
64394099	chr15:64394099:G:A	1.27511e-18	-3.43345e-10	-1.34238
64394188	chr15:64394188:T:A	2.9599e-18	-3.43345e-10	-0.500256
64394211	chr15:64394211:C:T	5.9121e-19	-2.111	-9.44083e-10
64394233	chr15:64394233:G:A	3.80504e-19	-2.10707	-0.444598
64394429	chr15:64394429:C:A	9.86854e-19	-3.43345e-10	-1.59864
64394504	chr15:64394504:C:T	2.4831e-19	-2.11212	-0.866372
64394567	chr15:64394567:T:A	1.52766e-17	1.14091	-9.44083e-10
64395105	chr15:64395105:C:CA	1.61225e-19	-1.62633	-1.78404
64395865	chr15:64395865:C:T	1.01589e-18	-3.43345e-10	-1.56964
64395940	chr15:64395940:G:A	2.05815e-18	-0.974101	0.110495
64396082	chr15:64396082:G:A	1.55775e-18	-3.43345e-10	-1.14217
64396124	chr15:64396124:G:T	1.65017e-18	-3.43345e-10	-1.08453
64396131	chr15:64396131:G:A	3.65964e-19	-2.10974	-0.480891
64396560	chr15:64396560:T:A	1.32597e-18	0.0143062	-1.31757
64396753	chr15:64396753:G:A	8.37645e-18	-3.43345e-10	0.540012
64396842	chr15:64396842:A:G	9.76619e-19	-3.43345e-10	-1.60907
64396923	chr15:64396923:C:T	9.6024e-19	-3.43345e-10	-1.62598
64397220	chr15:64397220:C:T	7.85117e-19	-3.43345e-10	-1.82733
64397652	chr15:64397652:A:G	5.08834e-18	-3.43345e-10	0.0415393
64397782	chr15:64397782:A:G	7.87083e-19	-3.43345e-10	-1.82483
64398190	chr15:64398190:C:T	2.0871e-18	-0.74462	-0.105018
64398555	chr15:64398555:G:T	1.27373e-18	-3.43345e-10	-1.34346
64398573	chr15:64398573:A:G	2.94348e-19	-2.11556	-0.692846
64398624	chr15:64398624:A:G	9.90488e-19	-3.43345e-10	-1.59497
64398667	chr15:64398667:G:A	2.35651e-18	-3.43345e-10	-0.728229
64399199	chr15:64399199:A:G	1.04081e-18	-3.43345e-10	-1.54541
64399717	chr15:64399717:A:C	7.13529e-19	-1.92294	-9.44083e-10
64399953	chr15:64399953:T:C	1.5543e-17	1.1582	-9.44083e-10
64400219	chr15:64400219:G:T	1.40987e-17	1.06067	-9.44083e-10
64400732	chr15:64400732:C:G	8.66874e-18	-3.43345e-10	0.574312
64400851	chr15:64400851:G:A	9.77535e-19	-3.43345e-10	-1.60813
64401594	chr15:64401594:C:G	9.8453e-19	-3.43345e-10	-1.601
64401935	chr15:64401935:A:G	1.72588e-18	-3.43345e-10	-1.03968
64402198	chr15:64402198:A:G	8.13599e-18	-3.43345e-10	0.510886
64402305	chr15:64402305:C:G	1.03855e-18	-3.43345e-10	-1.54758
64402591	chr15:64402591:T:C	9.73481e-19	-3.43345e-10	-1.61229
64402721	chr15:64402721:C:T	6.03534e-19	-2.09036	-9.44083e-10
64402747	chr15:64402747:A:G	8.88891e-15	-3.43345e-10	7.50715
64403405	chr15:64403405:C:T	1.76525e-18	-3.43345e-10	-1.01712
64403450	chr15:64403450:C:T	7.87652e-19	-3.43345e-10	-1.82411
64403848	chr15:64403848:A:T	9.5905e-19	-3.43345e-10	-1.62722
64403914	chr15:64403914:G:A	2.2827e-19	-1.91306	-1.14957
64404182	chr15:64404182:C:T	1.01108e-17	-3.43345e-10	0.728188
64404603	chr15:64404603:G:A	1.15397e-18	-3.43345e-10	-1.44221
64404712	chr15:64404712:G:T	3.2551e-18	-3.43345e-10	-0.405188
64404782	chr15:64404782:C:G	8.43802e-19	-3.43345e-10	-1.75525
64404952	chr15:64404952:C:T	9.30771e-19	-3.43345e-10	-1.65715
64405242	chr15:64405242:C:T	8.9718e-19	-3.43345e-10	-1.69391
64405255	chr15:64405255:T:C	3.22122e-19	-1.89186	-0.826378
64405907	chr15:64405907:G:A	1.61073e-18	-3.43345e-10	-1.10873
64406736	chr15:64406736:C:T	8.81043e-19	-3.43345e-10	-1.71206
64406978	chr15:64406978:G:C	9.81816e-19	-3.43345e-10	-1.60376
64407395	chr15:64407395:C:T	9.34105e-19	-3.43345e-10	-1.65358
64407398	chr15:64407398:T:G	7.99223e-19	-3.43345e-10	-1.80953
64407559	chr15:64407559:C:T	9.5389e-19	-3.43345e-10	-1.63262
64407814	chr15:64407814:C:A	1.76799e-19	-2.10448	-1.21367
64408024	chr15:64408024:G:A	1.37693e-17	1.03703	-9.44083e-10
64408044	chr15:64408044:G:A	6.38754e-19	-2.03365	-9.44083e-10
64408539	chr15:64408539:GT:G	3.37798e-19	-2.1155	-0.555216
64408695	chr15:64408695:G:A	7.8543e-19	-3.43345e-10	-1.82694
64408843	chr15:64408843:G:T	9.84163e-19	-3.43345e-10	-1.60138
64408996	chr15:64408996:C:T	1.48867e-17	1.11506	-9.44083e-10
64409170	chr15:64409170:G:A	2.85414e-18	-0.737367	0.200725
64409491	chr15:64409491:GCAGAGC:G	1.29972e-18	-3.43345e-10	-1.32326
64409499	chr15:64409499:TGA:T	1.30003e-18	-3.43345e-10	-1.32303
64409597	chr15:64409597:G:C	9.48936e-19	-3.43345e-10	-1.63783
64409766	chr15:64409766:C:T	9.99602e-19	-3.43345e-10	-1.58581
64409969	chr15:64409969:G:A	1.96047e-18	-0.746406	-0.165821
64410171	chr15:64410171:G:A	9.08185e-18	-3.43345e-10	0.620866
64411025	chr15:64411025:G:A	2.56042e-19	-2.1098	-0.83802
64411611	chr15:64411611:A:G	9.10081e-19	-3.43345e-10	-1.67963
64412063	chr15:64412063:A:T	1.38581e-19	-1.74099	-1.82072
64412069	chr15:64412069:A:T	2.41254e-19	-2.1134	-0.893912
64412348	chr15:64412348:T:C	8.23617e-19	-3.43345e-10	-1.77946
64412682	chr15:64412682:C:T	1.00582e-17	-3.43345e-10	0.722972
64412742	chr15:64412742:G:A	1.28037e-17	0.964319	-9.44083e-10
64413347	chr15:64413347:A:G	1.16412e-18	-3.43345e-10	-1.43345
64413511	chr15:64413511:G:T	4.4418e-18	-1.4037	1.30935
64413563	chr15:64413563:A:G	5.88942e-19	-2.11484	-9.44083e-10
64413603	chr15:64413603:T:A	2.81258e-18	-3.43345e-10	-0.551309
64414060	chr15:64414060:G:A	1.22121e-18	-0.939577	-0.445989
64414133	chr15:64414133:A:G	1.40574e-17	1.05774	-9.44083e-10
64414229	chr15:64414229:C:G	6.07087e-19	-2.0845	-9.44083e-10
64414403	chr15:64414403:T:C	9.78065e-19	-3.43345e-10	-1.60759
64414621	chr15:64414621:A:G	1.55848e-18	-3.43345e-10	-1.1417
64414718	chr15:64414718:C:T	4.82988e-18	-1.45043	1.43984
64414760	chr15:64414760:A:G	7.90128e-19	-3.43345e-10	-1.82097
64414863	chr15:64414863:G:A	1.03373e-18	-3.43345e-10	-1.55224
64415001	chr15:64415001:G:A	7.91168e-19	-3.43345e-10	-1.81966
64415085	chr15:64415085:A:G	2.03412e-18	-3.43345e-10	-0.875349
64415176	chr15:64415176:G:A	1.93683e-18	-3.43345e-10	-0.924357
64415335	chr15:64415335:T:C	8.15188e-19	-3.43345e-10	-1.78975
64415817	chr15:64415817:A:C	8.19631e-19	-3.43345e-10	-1.78431
64416123	chr15:64416123:T:C	7.77515e-18	-3.43345e-10	0.465521
64416226	chr15:64416226:A:G	1.57178e-14	-3.43345e-10	8.07714
64417621	chr15:64417621:T:G	8.80608e-19	-3.43345e-10	-1.71255
64418379	chr15:64418379:T:C	6.89629e-18	0.345572	-9.44083e-10
64418564	chr15:64418564:C:T	9.29643e-19	-3.43345e-10	-1.65837
64418628	chr15:64418628:T:C	2.03166e-19	-1.66468	-1.51447
64418975	chr15:64418975:C:T	5.53439e-19	-1.78264	-0.39438
64419002	chr15:64419002:AAGAT:A	7.09092e-19	-1.92918	-9.44083e-10
64419390	chr15:64419390:T:C	1.8466e-19	-2.10746	-1.16719
64419430	chr15:64419430:C:G	1.66896e-18	-3.43345e-10	-1.07321
64419787	chr15:64419787:A:G	9.41367e-19	-0.759496	-0.886338
64419857	chr15:64419857:C:T	4.35838e-19	-1.80037	-0.615529
64419936	chr15:64419936:C:T	5.93013e-19	-2.10795	-9.44083e-10
64419965	chr15:64419965:G:A	1.15358e-18	-3.43345e-10	-1.44254
64420341	chr15:64420341:A:T	8.85626e-19	-3.43345e-10	-1.70687
64420356	chr15:64420356:G:A	1.56296e-18	-3.43345e-10	-1.13883
64420409	chr15:64420409:A:G	1.01318e-18	-0.787024	-0.785291
64420609	chr15:64420609:C:T	1.0938e-18	-3.43345e-10	-1.49575
64420688	chr15:64420688:T:C	1.0588e-18	-3.43345e-10	-1.52827
64421031	chr15:64421031:C:T	6.2712e-19	-2.05203	-9.44083e-10
64421326	chr15:64421326:T:C	1.8512e-17	1.33301	-9.44083e-10
64421441	chr15:64421441:T:C	8.67656e-18	-3.43345e-10	0.575213
64421883	chr15:64421883:A:C	9.1642e-19	-3.43345e-10	-1.67269
64421999	chr15:64421999:T:C	7.93425e-19	-3.43345e-10	-1.81681
64422265	chr15:64422265:G:A	6.82186e-19	-1.96786	-9.44083e-10
64422320	chr15:64422320:C:T	6.75432e-19	-1.97781	-9.44083e-10
64422573	chr15:64422573:A:C	5.87475e-19	-2.057	-0.0603315
64422704	chr15:64422704:T:G	1.43289e-17	1.07687	-9.44083e-10
64422807	chr15:64422807:T:C	7.97306e-19	-3.43345e-10	-1.81193
64423865	chr15:64423865:T:C	1.64e-18	-3.43345e-10	-1.09072
64425273	chr15:64425273:T:A	8.16781e-19	-3.43345e-10	-1.7878
64426362	chr15:64426362:G:A	1.37445e-18	-3.43345e-10	-1.26736
64426563	chr15:64426563:G:A	1.47364e-18	-3.43345e-10	-1.19768
64426573	chr15:64426573:G:A	1.59426e-18	-3.43345e-10	-1.119
64427105	chr15:64427105:A:G	1.49407e-16	-3.43345e-10	3.42126
64427665	chr15:64427665:T:C	3.20519e-19	-1.6829	-1.04033
64428381	chr15:64428381:TCTC:T	9.89924e-19	-3.43345e-10	-1.59554
64428554	chr15:64428554:G:A	7.00146e-19	-1.94188	-9.44083e-10
64429045	chr15:64429045:T:C	1.42208e-18	-3.43345e-10	-1.23329
64429519	chr15:64429519:G:A	9.4608e-19	-1.64084	-9.44083e-10
64429546	chr15:64429546:C:A	1.40194e-17	1.05503	-9.44083e-10
64429629	chr15:64429629:A:C	1.40595e-19	-1.79338	-1.7539
64430856	chr15:64430856:C:T	6.80368e-19	-1.97053	-9.44083e-10
64431431	chr15:64431431:C:T	1.64719e-18	-3.43345e-10	-1.08634
64431469	chr15:64431469:G:A	1.06572e-18	-3.43345e-10	-1.52176
64432047	chr15:64432047:C:T	2.1666e-18	-3.43345e-10	-0.81225
64432338	chr15:64432338:G:T	7.53806e-19	-1.86803	-9.44083e-10
64432497	chr15:64432497:C:G	2.21852e-16	-3.43345e-10	3.8166
64432868	chr15:64432868:G:A	1.14981e-18	-3.43345e-10	-1.44581
64433291	chr15:64433291:T:C	5.92597e-19	-2.10865	-9.44083e-10
64433622	chr15:64433622:A:T	1.57452e-18	-3.43345e-10	-1.13146
64434065	chr15:64434065:T:C	9.55434e-19	-1.13775	-0.493254
64434841	chr15:64434841:A:G	1.16927e-18	-3.43345e-10	-1.42904
64435418	chr15:64435418:C:T	8.33481e-19	-3.43345e-10	-1.76756
64436387	chr15:64436387:T:C	1.21622e-18	-3.43345e-10	-1.38966
64436548	chr15:64436548:G:A	1.09677e-18	-1.49304	-9.44083e-10
64437602	chr15:64437602:C:T	3.02046e-18	-3.43345e-10	-0.480004
64437808	chr15:64437808:C:G	2.42405e-18	-3.43345e-10	-0.699973
64437821	chr15:64437821:A:G	4.99427e-14	-3.43345e-10	9.23322
64438040	chr15:64438040:G:T	9.70527e-19	-3.43345e-10	-1.61533
64438185	chr15:64438185:T:C	1.53061e-17	1.14284	-9.44083e-10
64438397	chr15:64438397:G:T	1.60875e-17	1.19263	-9.44083e-10
64438623	chr15:64438623:G:C	1.29318e-17	0.974277	-9.44083e-10
64439365	chr15:64439365:A:G	5.94066e-19	-2.10618	-9.44083e-10
64439367	chr15:64439367:C:T	1.32506e-18	-3.43345e-10	-1.30396
64439496	chr15:64439496:A:C	3.95276e-19	-1.76395	-0.749631
64441024	chr15:64441024:G:A	1.61894e-18	-3.43345e-10	-1.10364
64441089	chr15:64441089:C:T	3.53822e-18	-3.43345e-10	-0.321787
64441136	chr15:64441136:A:G	7.18483e-19	-1.91602	-9.44083e-10
64441146	chr15:64441146:G:A	1.05624e-17	-3.43345e-10	0.771887
64442140	chr15:64442140:C:T	1.71423e-17	1.25614	-9.44083e-10
64442263	chr15:64442263:G:A	6.16679e-19	-2.06882	-9.44083e-10
64442524	chr15:64442524:A:G	1.59393e-18	-3.43345e-10	-1.11921
64442597	chr15:64442597:T:C	1.51747e-18	-3.43345e-10	-1.16837
64443257	chr15:64443257:G:A	9.8451e-19	-3.43345e-10	-1.60102
64443328	chr15:64443328:G:A	6.3043e-19	-0.969205	-1.07756
64443615	chr15:64443615:G:GA	6.59936e-19	-2.00102	-9.44083e-10
64443892	chr15:64443892:A:G	1.70645e-17	1.25159	-9.44083e-10
64444007	chr15:64444007:G:GTT	7.69235e-19	-0.810962	-1.03681
64444088	chr15:64444088:T:C	8.35802e-19	-0.807669	-0.957106
64444142	chr15:64444142:C:T	1.35754e-18	-1.27974	-9.44083e-10
64444466	chr15:64444466:G:A	1.25206e-18	-3.43345e-10	-1.36063
64444506	chr15:64444506:T:C	1.36661e-18	-3.43345e-10	-1.27308
64444613	chr15:64444613:T:C	1.46139e-18	-1.20603	-9.44083e-10
64444674	chr15:64444674:A:G	3.7008e-18	-3.43345e-10	-0.276863
64444904	chr15:64444904:G:C	2.06245e-18	-1.38263	0.521114
64445026	chr15:64445026:G:A	2.39078e-18	-1.22661	0.51282
64445134	chr15:64445134:G:A	7.99766e-19	-3.43345e-10	-1.80885
64445433	chr15:64445433:C:T	8.5385e-17	-3.43345e-10	2.86176
64446062	chr15:64446062:C:T	1.57819e-18	-3.43345e-10	-1.12913
64446198	chr15:64446198:C:T	9.54117e-19	-3.43345e-10	-1.63238
64446363	chr15:64446363:C:T	3.49283e-14	-3.43345e-10	8.87564
64446565	chr15:64446565:T:C	2.04933e-18	-3.43345e-10	-0.867901
64446651	chr15:64446651:C:G	2.10497e-18	-3.43345e-10	-0.841112
64446838	chr15:64446838:C:T	1.21509e-18	-3.43345e-10	-1.39059
64447204	chr15:64447204:C:T	3.47673e-15	-3.43345e-10	6.56844
64447397	chr15:64447397:A:G	8.95373e-19	-3.43345e-10	-1.69593
64447431	chr15:64447431:C:A	7.75699e-19	-1.04679	-0.792612
64447526	chr15:64447526:A:G	3.37758e-18	-3.43345e-10	-0.368253
64447991	chr15:64447991:A:G	1.19128e-18	-3.43345e-10	-1.41038
64448288	chr15:64448288:A:T	9.13296e-19	-3.43345e-10	-1.67611
64448559	chr15:64448559:G:A	7.84541e-19	-3.43345e-10	-1.82807
64448611	chr15:64448611:G:A	1.53115e-17	1.1432	-9.44083e-10
64448771	chr15:64448771:G:T	9.09882e-19	-3.43345e-10	-1.67985
64449291	chr15:64449291:T:G	9.6344e-19	-3.43345e-10	-1.62266
64449296	chr15:64449296:T:G	1.66404e-17	1.22642	-9.44083e-10
64449444	chr15:64449444:C:T	2.40097e-18	-0.049977	-0.659564
64449562	chr15:64449562:G:A	4.46275e-14	-3.43345e-10	9.12069
64449611	chr15:64449611:CTTAAA:C	6.64184e-18	0.307977	-9.44083e-10
64449866	chr15:64449866:A:G	9.0305e-19	-3.43345e-10	-1.68739
64450151	chr15:64450151:T:C	1.18482e-18	-3.43345e-10	-1.41582
64450409	chr15:64450409:A:G	1.25702e-18	-3.43345e-10	-1.35667
64450471	chr15:64450471:T:A	1.37226e-18	-1.19012	-0.0788303
64451369	chr15:64451369:TC:T	1.58408e-17	1.17718	-9.44083e-10
64451546	chr15:64451546:A:G	1.18502e-18	-3.43345e-10	-1.41565
64451584	chr15:64451584:A:G	7.22125e-19	-1.91097	-9.44083e-10
64451637	chr15:64451637:A:G	9.64967e-19	-3.43345e-10	-1.62107
64451684	chr15:64451684:A:T	1.30815e-18	-3.43345e-10	-1.3168
64452085	chr15:64452085:T:C	1.19039e-18	-1.23694	-0.174191
64453060	chr15:64453060:C:G	1.33056e-19	-2.11031	-1.49209
64454081	chr15:64454081:T:C	6.09376e-19	-2.08073	-9.44083e-10
64454249	chr15:64454249:C:G	1.26905e-18	-3.43345e-10	-1.34714
64454257	chr15:64454257:A:C	3.41245e-17	1.9446	-9.44083e-10
64454598	chr15:64454598:CA:C	1.76448e-18	-3.43345e-10	-1.01756
64454600	chr15:64454600:T:C	1.76448e-18	-3.43345e-10	-1.01756
64454627	chr15:64454627:C:T	1.68592e-18	-3.43345e-10	-1.0631
64455254	chr15:64455254:G:C	1.72696e-18	-3.43345e-10	-1.03905
64455740	chr15:64455740:T:C	1.42348e-18	-3.43345e-10	-1.2323
64457236	chr15:64457236:G:A	1.13067e-16	-3.43345e-10	3.14257
64457252	chr15:64457252:T:A	1.0634e-18	-3.43345e-10	-1.52394
64457378	chr15:64457378:C:T	3.46314e-18	-0.343236	-9.44083e-10
64457782	chr15:64457782:A:T	9.36909e-19	-3.43345e-10	-1.65058
64458633	chr15:64458633:C:CT	2.5059e-19	-2.0991	-0.870245
64458963	chr15:64458963:A:G	9.78432e-19	-0.825539	-0.781676
64459932	chr15:64459932:T:C	2.96587e-18	1.20059	-1.69883
64460110	chr15:64460110:T:A	9.97345e-19	-1.58807	-9.44083e-10
64460473	chr15:64460473:A:G	3.21865e-18	-3.43345e-10	-0.416451
64461298	chr15:64461298:C:CA	1.43095e-18	-3.43345e-10	-1.22707
64461755	chr15:64461755:A:G	2.93835e-18	-3.43345e-10	-0.507563
64462791	chr15:64462791:A:G	2.8929e-18	1.16708	-1.69023
64464086	chr15:64464086:A:G	2.03581e-18	-1.52553	0.651009
64464315	chr15:64464315:T:A	2.13746e-18	-3.43345e-10	-0.825795
64464474	chr15:64464474:A:G	8.33489e-19	-3.43345e-10	-1.76755
64464687	chr15:64464687:C:CA	2.73678e-18	-0.957692	0.379061
64464841	chr15:64464841:G:C	3.01265e-13	-3.43345e-10	11.0303
64464900	chr15:64464900:G:T	2.45166e-14	2.99249	5.52921
64465008	chr15:64465008:CTG:C	8.12935e-19	-3.43345e-10	-1.79252
64465181	chr15:64465181:T:G	2.50057e-13	-3.43345e-10	10.844
64465187	chr15:64465187:T:C	9.08287e-19	-3.43345e-10	-1.68161
64465718	chr15:64465718:T:C	1.6042e-17	1.1898	-9.44083e-10
64466344	chr15:64466344:T:A	1.43669e-18	-3.43345e-10	-1.22307
64466991	chr15:64466991:G:A	8.3322e-19	-3.43345e-10	-1.76787
64467080	chr15:64467080:C:T	4.06418e-17	-3.43345e-10	2.11938
64467722	chr15:64467722:G:A	1.03341e-18	-3.43345e-10	-1.55255
64468765	chr15:64468765:C:T	3.15719e-18	1.27726	-1.71299
64468888	chr15:64468888:G:A	1.06421e-17	1.63289	-0.853486
64469682	chr15:64469682:G:A	1.86978e-19	-1.44228	-1.8199
64470394	chr15:64470394:C:T	1.29124e-18	-2.02608	0.696273
64470936	chr15:64470936:T:A	3.13252e-18	1.27671	-1.72028
64470962	chr15:64470962:G:A	9.93112e-19	-3.43345e-10	-1.59232
64470975	chr15:64470975:T:C	1.18044e-18	-0.9454	-0.474121
64471677	chr15:64471677:G:A	1.27907e-18	-3.43345e-10	-1.33928
64472232	chr15:64472232:T:C	5.19836e-15	-3.43345e-10	6.97069
64472788	chr15:64472788:C:T	5.88548e-19	-2.11551	-9.44083e-10
64473268	chr15:64473268:G:A	7.98711e-19	-3.43345e-10	-1.81017
64473688	chr15:64473688:C:T	1.59352e-18	-3.43345e-10	-1.11946
64473826	chr15:64473826:G:T	1.45153e-17	1.08979	-9.44083e-10
64474040	chr15:64474040:G:A	7.79197e-19	-1.8349	-9.44083e-10
64474198	chr15:64474198:A:G	1.86615e-19	-1.4864	-1.77772
64474200	chr15:64474200:A:G	1.73653e-19	-1.57513	-1.76097
64474449	chr15:64474449:G:A	8.44584e-19	-3.43345e-10	-1.75432
64474455	chr15:64474455:C:T	6.11822e-19	-2.07673	-9.44083e-10
64475332	chr15:64475332:C:T	1.64494e-17	1.21487	-9.44083e-10
64475469	chr15:64475469:A:G	6.82596e-18	0.335321	-9.44083e-10
64476407	chr15:64476407:G:A	4.59243e-16	-3.43345e-10	4.54417
64476501	chr15:64476501:T:C	9.96354e-19	-1.58906	-9.44083e-10
64476643	chr15:64476643:T:G	1.27e-14	-3.43345e-10	7.86394
64476719	chr15:64476719:G:A	6.21115e-19	-2.06165	-9.44083e-10
64477652	chr15:64477652:A:G	2.55667e-18	1.05433	-1.70104
64477684	chr15:64477684:A:G	8.13422e-19	-3.43345e-10	-1.79192
64477909	chr15:64477909:C:T	3.88527e-17	-3.43345e-10	2.07437
64478045	chr15:64478045:C:A	9.43665e-19	-3.43345e-10	-1.6434
64478251	chr15:64478251:A:G	9.24193e-19	-3.43345e-10	-1.66425
64478453	chr15:64478453:C:T	9.36757e-19	-1.06395	-0.586798
64478550	chr15:64478550:T:C	2.03623e-19	-1.88474	-1.29216
64478672	chr15:64478672:T:C	8.73513e-19	-3.43345e-10	-1.72064
64478817	chr15:64478817:A:G	9.03686e-19	-3.43345e-10	-1.68668
64479108	chr15:64479108:G:A	1.23489e-18	-1.48774	0.113307
64479536	chr15:64479536:C:G	9.14747e-19	-3.43345e-10	-1.67452
64479657	chr15:64479657:G:A	8.28075e-19	-1.29174	-0.482322
64479711	chr15:64479711:G:A	7.19835e-18	0.388441	-9.44083e-10
64479747	chr15:64479747:C:T	1.05361e-18	-3.43345e-10	-1.53319
64479999	chr15:64479999:CT:C	1.9537e-18	-1.23951	0.323822
64480019	chr15:64480019:C:G	5.71158e-18	0.0322912	0.124793
64480110	chr15:64480110:T:C	1.94731e-18	-1.29008	0.371121
64480479	chr15:64480479:C:T	1.42435e-17	1.07089	-9.44083e-10
64480618	chr15:64480618:A:G	9.40045e-19	-3.43345e-10	-1.64724
64480777	chr15:64480777:T:C	6.19033e-19	-2.06501	-9.44083e-10
64481253	chr15:64481253:C:T	1.19391e-18	-3.43345e-10	-1.40818
64481261	chr15:64481261:T:A	1.34148e-19	-1.77011	-1.82412
64481934	chr15:64481934:G:A	1.64598e-18	-3.43345e-10	-1.08707
64482363	chr15:64482363:A:G	7.62777e-19	-1.8562	-9.44083e-10
64482803	chr15:64482803:G:A	4.63866e-17	-3.43345e-10	2.2516
64482857	chr15:64482857:T:C	7.49706e-15	-3.43345e-10	7.33685
64482887	chr15:64482887:C:T	1.26213e-18	-3.43345e-10	-1.35261
64483058	chr15:64483058:G:A	6.5398e-18	-3.43345e-10	0.292495
64483489	chr15:64483489:T:C	1.6074e-18	-3.43345e-10	-1.1108
64483605	chr15:64483605:T:G	7.96639e-15	-3.43345e-10	7.39758
64483635	chr15:64483635:C:A	1.06392e-18	-1.07174	-0.451716
64483736	chr15:64483736:A:G	1.67872e-19	-1.71493	-1.65503
64484288	chr15:64484288:G:A	2.16353e-18	-3.43345e-10	-0.81367
64484452	chr15:64484452:C:T	6.33111e-19	-2.01517	-0.0273539
64484512	chr15:64484512:C:T	9.92241e-19	-3.43345e-10	-1.5932
64484744	chr15:64484744:G:A	8.45823e-19	-3.43345e-10	-1.75286
64484754	chr15:64484754:T:C	8.3263e-19	-1.13357	-0.635011
64484930	chr15:64484930:C:T	1.94693e-18	-3.43345e-10	-0.91916
64486847	chr15:64486847:C:T	1.07141e-18	-1.03961	-0.476827
64486892	chr15:64486892:G:A	3.71742e-18	0.481675	-0.754056
64487016	chr15:64487016:G:A	9.45352e-19	-3.43345e-10	-1.64161
64487782	chr15:64487782:G:A	8.62929e-19	-3.43345e-10	-1.73283
64487925	chr15:64487925:C:T	1.69739e-18	-3.43345e-10	-1.05632
64488036	chr15:64488036:T:TG	1.66691e-18	-3.43345e-10	-1.07444
64488094	chr15:64488094:G:A	1.24175e-19	-1.95021	-1.72127
64488130	chr15:64488130:T:C	1.45392e-17	-3.43345e-10	1.09144
64488257	chr15:64488257:T:C	1.11176e-18	-3.43345e-10	-1.47947
64489207	chr15:64489207:A:G	2.62196e-18	-3.43345e-10	-0.621488
64489342	chr15:64489342:C:T	7.92974e-19	-3.43345e-10	-1.81738
64489852	chr15:64489852:T:C	1.19284e-19	-1.89841	-1.81325
64490502	chr15:64490502:G:A	6.02168e-17	2.15634	0.356203
64490611	chr15:64490611:TA:T	1.21867e-18	-3.43345e-10	-1.38765
64491526	chr15:64491526:A:G	9.76879e-19	-0.876401	-0.732403
64491911	chr15:64491911:A:G	7.88478e-19	-3.43345e-10	-1.82306
64491959	chr15:64491959:G:T	1.34518e-19	-1.76635	-1.82512
64492207	chr15:64492207:C:T	1.17458e-18	-3.43345e-10	-1.4245
64492348	chr15:64492348:CA:C	5.63098e-19	-2.04028	-0.119429
64492875	chr15:64492875:G:A	3.42796e-17	1.94914	-9.44083e-10
64493000	chr15:64493000:A:G	1.47481e-18	-1.19688	-9.44083e-10
64493259	chr15:64493259:T:C	1.36746e-16	-2.10651	5.43922
64493363	chr15:64493363:G:A	1.23067e-18	-3.43345e-10	-1.37785
64493528	chr15:64493528:T:C	1.43614e-18	-3.43345e-10	-1.22346
64495033	chr15:64495033:C:T	8.30613e-19	-3.43345e-10	-1.771
64495103	chr15:64495103:GA:G	1.33762e-19	-1.77758	-1.81953
64495448	chr15:64495448:T:C	1.4221e-18	-3.43345e-10	-1.23328
64495498	chr15:64495498:A:G	1.35152e-18	-3.43345e-10	-1.28418
64495540	chr15:64495540:G:A	8.14375e-19	-3.43345e-10	-1.79075
64497158	chr15:64497158:G:A	8.80263e-19	-3.43345e-10	-1.71295
64497793	chr15:64497793:T:C	1.22807e-19	-1.87869	-1.80386
64498538	chr15:64498538:CTTTA:C	9.24705e-19	-3.43345e-10	-1.66369
64498552	chr15:64498552:C:T	1.15473e-18	-3.43345e-10	-1.44155
64500034	chr15:64500034:T:C	1.54154e-18	-3.43345e-10	-1.15263
64500697	chr15:64500697:G:A	6.63516e-18	-1.06895	1.37592
64501418	chr15:64501418:A:G	8.18993e-19	-0.880051	-0.90504
64501625	chr15:64501625:C:A	1.74342e-16	-3.43345e-10	3.57561
64502218	chr15:64502218:A:G	8.06738e-19	-3.43345e-10	-1.80017
64502573	chr15:64502573:G:C	2.73674e-18	1.13504	-1.71368
64503071	chr15:64503071:AAAG:A	6.12285e-19	-2.07597	-9.44083e-10
64503125	chr15:64503125:C:CA	8.56864e-19	-3.43345e-10	-1.73989
64503264	chr15:64503264:G:A	5.71391e-16	-3.43345e-10	4.76266
64504492	chr15:64504492:G:T	1.40149e-18	-3.43345e-10	-1.24788
64504849	chr15:64504849:C:T	3.04009e-18	1.23833	-1.71185
64505154	chr15:64505154:C:T	9.94528e-19	-3.43345e-10	-1.5909
64505674	chr15:64505674:G:A	7.88352e-19	-3.43345e-10	-1.82322
64505969	chr15:64505969:C:T	4.90779e-18	0.920304	-0.914891
64505974	chr15:64505974:C:T	6.93194e-19	-1.95186	-9.44083e-10
64506001	chr15:64506001:A:T	1.3239e-18	-3.43345e-10	-1.30483
64506061	chr15:64506061:A:C	2.24072e-17	-3.43345e-10	1.52397
64506546	chr15:64506546:C:T	8.88203e-19	-0.945312	-0.758654
64506938	chr15:64506938:A:C	1.42349e-18	-3.43345e-10	-1.2323
64506998	chr15:64506998:G:A	1.42143e-18	-3.43345e-10	-1.23375
64507196	chr15:64507196:G:A	1.4225e-18	-3.43345e-10	-1.23299
64507786	chr15:64507786:G:C	1.22507e-18	-3.43345e-10	-1.38241
64507856	chr15:64507856:A:G	1.23094e-18	-3.43345e-10	-1.37763
64507941	chr15:64507941:A:G	8.21578e-19	-3.43345e-10	-1.78194
64507942	chr15:64507942:A:C	8.8729e-19	-1.70499	-9.44083e-10
64507967	chr15:64507967:A:G	1.09833e-18	-3.43345e-10	-1.49162
64508333	chr15:64508333:A:C	2.1294e-18	0.816033	-1.6456
64508662	chr15:64508662:C:T	1.03671e-17	0.753222	-9.44083e-10
64508680	chr15:64508680:G:GC	1.56331e-18	-1.1386	-9.44083e-10
64509422	chr15:64509422:G:A	7.894e-19	-3.43345e-10	-1.82189
64509707	chr15:64509707:C:G	5.88924e-19	-2.11487	-9.44083e-10
64509974	chr15:64509974:G:A	9.22125e-19	-3.43345e-10	-1.66649
64510492	chr15:64510492:C:G	1.20486e-18	-0.666643	-0.732403
64510688	chr15:64510688:T:A	1.05436e-19	-2.04999	-1.78507
64511051	chr15:64511051:C:T	1.05594e-18	-0.893633	-0.637346
64511189	chr15:64511189:G:A	1.17456e-19	-1.89971	-1.82739
64511583	chr15:64511583:A:G	1.38618e-18	-3.43345e-10	-1.25886
64511904	chr15:64511904:G:A	8.07203e-19	-3.43345e-10	-1.79959
64511938	chr15:64511938:C:T	5.32982e-16	-3.43345e-10	4.69308
64512564	chr15:64512564:T:C	1.38589e-17	1.04352	-9.44083e-10
64512585	chr15:64512585:G:T	8.34427e-19	-3.43345e-10	-1.76642
64512604	chr15:64512604:T:C	9.26694e-19	-3.43345e-10	-1.66154
64512797	chr15:64512797:A:G	1.31765e-18	-3.43345e-10	-1.30956
64513713	chr15:64513713:A:G	1.80038e-17	-3.43345e-10	1.30517
64513861	chr15:64513861:G:A	5.88594e-19	-2.11543	-9.44083e-10
64514149	chr15:64514149:G:A	1.30353e-19	-1.81987	-1.80305
64514236	chr15:64514236:G:T	4.71473e-16	-3.43345e-10	4.57045
64514362	chr15:64514362:G:A	1.40145e-17	1.05468	-9.44083e-10
64515572	chr15:64515572:G:A	8.50397e-19	-3.43345e-10	-1.74746
64515575	chr15:64515575:G:T	8.4814e-19	-3.43345e-10	-1.75012
64515585	chr15:64515585:G:A	2.91111e-18	1.15273	-1.66961
64515686	chr15:64515686:C:T	5.29197e-18	-3.43345e-10	0.0807784
64516368	chr15:64516368:T:C	8.48199e-19	-3.43345e-10	-1.75005
64516390	chr15:64516390:GAGAC:G	1.52734e-18	-3.43345e-10	-1.16188
64516550	chr15:64516550:G:T	9.15391e-19	-3.43345e-10	-1.67381
64516598	chr15:64516598:A:G	3.20959e-18	1.21054	-1.62981
64517112	chr15:64517112:A:T	1.4325e-17	1.0766	-9.44083e-10
64517138	chr15:64517138:G:A	1.43446e-18	-3.43345e-10	-1.22462
64517152	chr15:64517152:G:A	1.19029e-18	-3.43345e-10	-1.41122
64517325	chr15:64517325:C:T	8.27395e-19	-3.43345e-10	-1.77488
64518601	chr15:64518601:A:T	8.79335e-19	-3.43345e-10	-1.714
64518688	chr15:64518688:A:G	4.21171e-13	-3.43345e-10	11.3654
64518899	chr15:64518899:A:G	2.81539e-18	0.445038	-0.995348
64519435	chr15:64519435:T:A	2.83789e-18	-3.43345e-10	-0.54235
64519884	chr15:64519884:T:A	1.40873e-17	1.05986	-9.44083e-10
64520481	chr15:64520481:T:A	8.966e-19	-3.43345e-10	-1.69456
64520663	chr15:64520663:C:T	8.25538e-19	-3.43345e-10	-1.77713
64520706	chr15:64520706:T:C	1.24176e-18	-3.43345e-10	-1.36888
64520880	chr15:64520880:C:A	8.81276e-19	-3.43345e-10	-1.7118
64521022	chr15:64521022:G:A	1.0538e-18	-3.43345e-10	-1.53301
64521050	chr15:64521050:GA:G	1.15007e-18	-1.44559	-9.44083e-10
64521054	chr15:64521054:G:T	1.12901e-18	-1.46407	-9.44083e-10
64521361	chr15:64521361:T:C	1.00045e-14	-3.43345e-10	7.62538
64522094	chr15:64522094:G:A	2.27825e-19	-1.28603	-1.77856
64523620	chr15:64523620:A:G	8.76288e-17	0.621792	2.26591
64523900	chr15:64523900:G:A	4.629e-17	-3.43345e-10	2.24952
64524135	chr15:64524135:A:G	1.51634e-17	1.13347	-9.44083e-10
64524348	chr15:64524348:A:G	4.5256e-17	-3.43345e-10	2.22692
64524718	chr15:64524718:G:T	3.16571e-17	1.71912	0.150426
64524791	chr15:64524791:T:C	1.18569e-18	-3.43345e-10	-1.41509
64524983	chr15:64524983:G:T	9.22596e-19	-3.43345e-10	-1.66598
64525170	chr15:64525170:A:C	1.44109e-17	1.08257	-9.44083e-10
64525201	chr15:64525201:A:G	9.38135e-19	-3.43345e-10	-1.64927
64525283	chr15:64525283:G:T	2.50417e-18	-3.43345e-10	-0.667455
64525322	chr15:64525322:C:T	1.53704e-19	-1.76712	-1.69102
64525445	chr15:64525445:A:G	8.0668e-19	-3.43345e-10	-1.80024
64525503	chr15:64525503:G:T	1.48084e-18	-3.43345e-10	-1.1928
64525917	chr15:64525917:T:C	8.81297e-19	-3.43345e-10	-1.71177
64525938	chr15:64525938:G:A	1.44588e-18	-1.21669	-9.44083e-10
64526369	chr15:64526369:T:C	1.4738e-18	-3.43345e-10	-1.19757
64526422	chr15:64526422:C:T	3.04092e-17	1.6021	0.227237
64526901	chr15:64526901:C:T	2.15656e-18	-0.816896	-9.44083e-10
64527732	chr15:64527732:A:T	1.46816e-18	-3.43345e-10	-1.2014
64527781	chr15:64527781:A:G	1.34079e-17	0.378943	0.631488
64527807	chr15:64527807:A:G	1.06212e-18	-3.43345e-10	-1.52515
64527957	chr15:64527957:C:G	1.35969e-17	1.02443	-9.44083e-10
64528402	chr15:64528402:A:T	7.41125e-16	-3.43345e-10	5.02276
64528480	chr15:64528480:A:G	1.34708e-19	-1.83722	-1.75284
64528494	chr15:64528494:T:C	8.44538e-19	-3.43345e-10	-1.75438
64528845	chr15:64528845:T:C	1.50035e-19	-2.00594	-1.47636
64528939	chr15:64528939:C:G	2.01395e-18	-3.43345e-10	-0.885315
64529299	chr15:64529299:A:G	1.26181e-19	-1.85734	-1.79811
64529339	chr15:64529339:G:A	7.85083e-19	-3.43345e-10	-1.82738
64529444	chr15:64529444:T:C	1.13563e-18	-3.43345e-10	-1.45822
64530485	chr15:64530485:C:T	7.93326e-19	-3.43345e-10	-1.81693
64530993	chr15:64530993:T:C	5.98088e-19	-2.09943	-9.44083e-10
64531458	chr15:64531458:G:A	8.09162e-19	-3.43345e-10	-1.79717
64531690	chr15:64531690:C:T	1.39243e-18	-1.25436	-9.44083e-10
64531691	chr15:64531691:C:T	9.71321e-19	-3.43345e-10	-1.61451
64532379	chr15:64532379:T:C	1.01406e-18	-3.43345e-10	-1.57145
64532837	chr15:64532837:A:G	1.46849e-17	1.10141	-9.44083e-10
64533374	chr15:64533374:T:G	2.10312e-17	-3.43345e-10	1.46059
64534321	chr15:64534321:T:A	5.03309e-18	-0.0103625	0.0409848
64534368	chr15:64534368:G:A	2.2974e-17	1.21763	0.331324
64534420	chr15:64534420:T:G	1.34397e-17	-3.43345e-10	1.0128
64534883	chr15:64534883:A:G	7.85189e-18	0.398017	0.0773264
64536252	chr15:64536252:A:C	1.58085e-17	-3.43345e-10	1.17514
64536886	chr15:64536886:G:A	1.66046e-18	-3.43345e-10	-1.07832
64537073	chr15:64537073:A:G	1.12281e-18	-3.43345e-10	-1.46958
64537165	chr15:64537165:G:A	1.50517e-18	-3.43345e-10	-1.17651
64537248	chr15:64537248:A:C	8.1142e-19	-3.43345e-10	-1.79438
64537582	chr15:64537582:G:A	2.48567e-19	-1.52334	-1.45412
64537631	chr15:64537631:T:C	1.71993e-19	-1.51877	-1.82694
64538304	chr15:64538304:G:C	9.43194e-19	-3.43345e-10	-1.64389
64538704	chr15:64538704:G:A	1.60916e-18	-3.43345e-10	-1.1097
64539317	chr15:64539317:C:T	3.52626e-19	-1.06918	-1.55857
64539409	chr15:64539409:A:G	1.20319e-18	-3.43345e-10	-1.40043
64539453	chr15:64539453:C:T	1.22688e-18	-3.43345e-10	-1.38093
64539648	chr15:64539648:C:T	1.6334e-17	-3.43345e-10	1.20784
64539693	chr15:64539693:A:G	1.02514e-18	-3.43345e-10	-1.56058
64539777	chr15:64539777:G:A	8.12315e-19	-3.43345e-10	-1.79328
64539802	chr15:64539802:AATTTTTGTATTTTTAGTAGTG:A	6.96364e-19	-1.94729	-9.44083e-10
64539856	chr15:64539856:C:T	1.28211e-17	0.965682	-9.44083e-10
64539894	chr15:64539894:C:T	1.08267e-17	0.091601	0.705006
64539918	chr15:64539918:T:C	1.19016e-18	-3.43345e-10	-1.41132
64540427	chr15:64540427:C:T	9.1057e-19	-3.43345e-10	-1.6791
64541138	chr15:64541138:G:A	1.59426e-18	-3.43345e-10	-1.119
64541688	chr15:64541688:C:A	1.61928e-19	-1.57792	-1.82809
64542089	chr15:64542089:G:T	1.42662e-18	-3.43345e-10	-1.2301
64542104	chr15:64542104:G:A	5.03726e-16	-3.43345e-10	4.63662
64542123	chr15:64542123:A:T	8.14538e-19	-3.43345e-10	-1.79055
64542763	chr15:64542763:A:G	5.89496e-19	-2.1139	-9.44083e-10
64543063	chr15:64543063:G:A	8.68842e-19	-3.43345e-10	-1.72601
64543066	chr15:64543066:G:A	8.13727e-19	-3.43345e-10	-1.79154
64543207	chr15:64543207:A:G	3.96382e-19	-0.971056	-1.53973
64543229	chr15:64543229:C:G	8.01988e-19	-3.43345e-10	-1.80607
64543392	chr15:64543392:T:C	4.12414e-16	-3.43345e-10	4.43662
64543524	chr15:64543524:A:G	8.87726e-19	-3.43345e-10	-1.7045
64543543	chr15:64543543:A:G	9.77264e-19	-3.43345e-10	-1.60841
64543865	chr15:64543865:C:A	6.36579e-18	-3.43345e-10	0.265527
64544114	chr15:64544114:G:A	8.50993e-19	-3.43345e-10	-1.74676
64544306	chr15:64544306:C:T	1.41254e-17	1.06256	-9.44083e-10
64544671	chr15:64544671:C:G	6.30309e-19	-2.04696	-9.44083e-10
64545315	chr15:64545315:C:T	7.38389e-19	-1.43148	-0.457217
64545565	chr15:64545565:A:G	8.95959e-19	-3.43345e-10	-1.69527
64545736	chr15:64545736:A:G	1.4456e-17	1.0857	-9.44083e-10
64545817	chr15:64545817:G:A	9.03698e-19	-3.43345e-10	-1.68667
64546243	chr15:64546243:T:C	8.89069e-19	-3.43345e-10	-1.70299
64546939	chr15:64546939:C:T	3.9341e-19	-0.982115	-1.5362
64547080	chr15:64547080:A:G	2.11513e-18	-3.43345e-10	-0.836295
64547334	chr15:64547334:G:A	5.99652e-17	-3.43345e-10	2.50835
64547696	chr15:64547696:G:A	4.9805e-18	0.998338	-0.978218
64548043	chr15:64548043:A:G	1.18976e-18	-3.43345e-10	-1.41166
64548241	chr15:64548241:A:G	2.04463e-18	-0.870193	-9.44083e-10
64548439	chr15:64548439:A:G	9.24281e-19	-3.43345e-10	-1.66415
64548490	chr15:64548490:G:A	3.69131e-18	-3.43345e-10	-0.279429
64548534	chr15:64548534:G:A	8.04939e-19	-3.43345e-10	-1.8024
64549174	chr15:64549174:G:T	4.76035e-16	-3.43345e-10	4.58008
64549241	chr15:64549241:A:G	1.37809e-17	1.03788	-9.44083e-10
64549283	chr15:64549283:C:T	1.63826e-18	-3.43345e-10	-1.09178
64549352	chr15:64549352:G:A	1.50777e-18	-3.43345e-10	-1.17478
64549486	chr15:64549486:A:G	5.90795e-19	-2.1117	-9.44083e-10
64551561	chr15:64551561:G:A	2.1478e-19	-1.54138	-1.58217
64551613	chr15:64551613:C:T	2.68744e-18	-1.27424	0.677419
64551904	chr15:64551904:T:C	1.27458e-18	-3.43345e-10	-1.34279
64551906	chr15:64551906:A:G	1.03732e-18	-3.43345e-10	-1.54877
64552173	chr15:64552173:G:T	2.15977e-19	-1.46798	-1.65002
64553272	chr15:64553272:A:C	6.76999e-18	-2.11383	2.44092
64553554	chr15:64553554:TTTTAA:T	1.23734e-18	-3.43345e-10	-1.37245
64553659	chr15:64553659:C:T	7.7459e-18	-3.43345e-10	0.461752
64554511	chr15:64554511:G:A	1.44404e-17	1.08462	-9.44083e-10
64554862	chr15:64554862:C:T	9.07472e-19	-3.43345e-10	-1.6825
64555159	chr15:64555159:G:A	8.10531e-19	-3.43345e-10	-1.79548
64555281	chr15:64555281:C:T	8.86481e-19	-3.43345e-10	-1.70591
64555355	chr15:64555355:A:G	8.04138e-19	-1.03318	-0.770211
64556323	chr15:64556323:G:C	7.845e-19	-3.43345e-10	-1.82812
64556389	chr15:64556389:T:TC	3.82809e-14	-3.43345e-10	8.96729
64557293	chr15:64557293:G:A	2.90257e-18	-0.935782	0.415966
64557412	chr15:64557412:A:T	8.4138e-19	-3.43345e-10	-1.75812
64557705	chr15:64557705:G:T	1.98865e-19	-1.58918	-1.61136
64558004	chr15:64558004:G:T	8.09515e-19	-3.43345e-10	-1.79673
64558163	chr15:64558163:C:T	3.00158e-14	-3.43345e-10	8.72407
64558281	chr15:64558281:CCCACCTCCTACCT:C	2.00484e-19	-1.36635	-1.82608
64558355	chr15:64558355:C:A	8.49889e-19	-3.43345e-10	-1.74806
64558933	chr15:64558933:C:T	5.20503e-19	-1.28847	-0.949902
64558967	chr15:64558967:C:A	2.40621e-18	-3.43345e-10	-0.707357
64559268	chr15:64559268:ATAG:A	6.04013e-18	0.213014	-9.44083e-10
64560129	chr15:64560129:T:A	8.77262e-19	-3.43345e-10	-1.71636
64561455	chr15:64561455:ACT:A	2.13758e-19	-1.5142	-1.61412
64562105	chr15:64562105:A:G	1.57408e-17	1.17084	-9.44083e-10
64562233	chr15:64562233:G:A	5.68693e-18	-3.43345e-10	0.15276
64562312	chr15:64562312:A:G	7.69688e-19	-1.06607	-0.781115
64562528	chr15:64562528:C:T	9.21955e-19	-3.43345e-10	-1.66667
64562701	chr15:64562701:G:A	7.85542e-19	-3.43345e-10	-1.82679
64563357	chr15:64563357:G:A	1.39693e-17	1.05145	-9.44083e-10
64563442	chr15:64563442:C:T	2.31222e-17	3.0537	-1.49832
64563497	chr15:64563497:C:T	4.58344e-18	1.12956	-1.19252
64563527	chr15:64563527:G:T	7.15279e-13	-3.43345e-10	11.895
64564195	chr15:64564195:C:T	7.94678e-19	-1.22622	-0.589011
64564244	chr15:64564244:A:G	8.06564e-19	-3.43345e-10	-1.80038
64564647	chr15:64564647:A:G	9.0826e-19	-3.43345e-10	-1.68164
64565037	chr15:64565037:A:T	1.62243e-18	-3.43345e-10	-1.10149
64565356	chr15:64565356:T:C	8.18306e-19	-3.43345e-10	-1.78593
64566096	chr15:64566096:C:T	6.73083e-13	-3.43345e-10	11.8342
64566228	chr15:64566228:A:G	1.31374e-19	-1.79388	-1.82124
64566293	chr15:64566293:A:G	6.62721e-19	-1.12954	-0.867268
64566519	chr15:64566519:T:C	1.46873e-18	-3.43345e-10	-1.20102
64566861	chr15:64566861:C:T	1.1349e-18	-3.43345e-10	-1.45887
64567730	chr15:64567730:C:T	5.75362e-18	-3.43345e-10	0.164417
64567957	chr15:64567957:G:A	4.72757e-13	-3.43345e-10	11.4809
64568027	chr15:64568027:A:G	1.53891e-18	-3.43345e-10	-1.15434
64568470	chr15:64568470:T:C	5.9865e-19	-2.09849	-9.44083e-10
64569096	chr15:64569096:T:C	7.16976e-18	-3.43345e-10	0.384461
64569459	chr15:64569459:G:A	8.6022e-19	-3.43345e-10	-1.73598
64569633	chr15:64569633:G:T	1.51399e-18	-3.43345e-10	-1.17066
64570439	chr15:64570439:A:T	9.74621e-19	-1.1112	-0.499915
64570476	chr15:64570476:G:A	8.02794e-19	-3.43345e-10	-1.80507
64571104	chr15:64571104:G:A	1.39654e-17	1.05117	-9.44083e-10
64573337	chr15:64573337:C:T	1.93729e-18	-1.31085	0.386733
64573528	chr15:64573528:T:A	8.5364e-19	-3.43345e-10	-1.74366
64573535	chr15:64573535:T:G	1.52378e-18	-3.43345e-10	-1.16422
64574106	chr15:64574106:G:T	1.70858e-17	1.25283	-9.44083e-10
64574107	chr15:64574107:C:T	9.05582e-19	-3.43345e-10	-1.68459
64574130	chr15:64574130:G:A	1.55399e-18	-1.18114	0.0365516
64574320	chr15:64574320:G:A	6.0043e-13	-3.43345e-10	11.72
64574697	chr15:64574697:T:C	8.578e-19	-1.7388	-9.44083e-10
64575565	chr15:64575565:G:A	1.51869e-18	-3.43345e-10	-1.16756
64575829	chr15:64575829:A:G	2.48867e-18	-1.27699	0.60333
64575836	chr15:64575836:C:T	9.462e-19	-3.43345e-10	-1.64071
64576522	chr15:64576522:A:G	1.51117e-18	-3.43345e-10	-1.17252
64577752	chr15:64577752:G:T	1.12086e-18	-3.43345e-10	-1.47131
64577884	chr15:64577884:A:T	9.17251e-19	-3.43345e-10	-1.67179
64577953	chr15:64577953:A:C	3.5583e-19	-1.76664	-0.85207
64578217	chr15:64578217:C:T	2.56076e-18	-1.1543	0.509192
64578334	chr15:64578334:G:T	1.99808e-19	-2.04331	-1.1525
64578465	chr15:64578465:T:A	5.10749e-18	1.127	-1.08171
64579073	chr15:64579073:AAC:A	6.55448e-13	-3.43345e-10	11.8077
64579716	chr15:64579716:A:C	1.24707e-18	-3.43345e-10	-1.36461
64579787	chr15:64579787:G:A	9.86946e-19	-3.43345e-10	-1.59855
64579797	chr15:64579797:C:T	1.6309e-17	1.20631	-9.44083e-10
64579929	chr15:64579929:C:T	1.62366e-18	-3.43345e-10	-1.10073
64579971	chr15:64579971:T:C	4.35384e-17	2.18823	-9.44083e-10
64580133	chr15:64580133:A:G	1.35277e-19	-1.76487	-1.82097
64580160	chr15:64580160:G:A	7.88052e-19	-3.43345e-10	-1.8236
64580233	chr15:64580233:C:T	1.07386e-18	-1.51415	-9.44083e-10
64580238	chr15:64580238:G:A	1.21821e-18	-3.43345e-10	-1.38803
64580338	chr15:64580338:A:G	1.15436e-18	-1.05121	-0.390656
64580346	chr15:64580346:A:G	1.15766e-18	-0.942885	-0.496129
64580667	chr15:64580667:G:A	9.31004e-19	-2.11308	0.456177
64580782	chr15:64580782:C:T	1.52828e-18	-3.43345e-10	-1.16127
64581138	chr15:64581138:G:A	8.29637e-19	-1.77218	-9.44083e-10
64581150	chr15:64581150:T:C	1.0108e-18	-3.43345e-10	-1.57467
64581467	chr15:64581467:A:G	1.19995e-18	-3.43345e-10	-1.40313
64581557	chr15:64581557:G:A	9.44992e-19	-3.43345e-10	-1.64199
64581919	chr15:64581919:C:T	1.43614e-18	-3.43345e-10	-1.22346
64582436	chr15:64582436:C:A	9.39295e-19	-3.43345e-10	-1.64804
64583102	chr15:64583102:C:T	1.17683e-18	-3.43345e-10	-1.42259
64583524	chr15:64583524:T:C	1.32592e-17	0.999279	-9.44083e-10
64584353	chr15:64584353:C:T	1.94446e-18	-1.10385	0.183422
64584513	chr15:64584513:C:A	7.59814e-17	2.74508	-9.44083e-10
64584633	chr15:64584633:TTTTA:T	9.57414e-19	-3.43345e-10	-1.62893
64584935	chr15:64584935:T:A	5.89336e-19	-2.11417	-9.44083e-10
64585046	chr15:64585046:C:T	6.32814e-19	-2.04299	-9.44083e-10
64585345	chr15:64585345:C:G	9.76501e-19	-3.43345e-10	-1.60919
64585432	chr15:64585432:A:C	9.779e-19	-3.43345e-10	-1.60776
64586182	chr15:64586182:C:T	1.22848e-19	-1.85699	-1.82523
64586679	chr15:64586679:C:T	9.13783e-19	-3.43345e-10	-1.67557
64587097	chr15:64587097:G:A	1.19548e-18	-3.43345e-10	-1.40686
64587386	chr15:64587386:TATTA:T	2.07433e-18	-1.12188	0.266105
64587606	chr15:64587606:C:T	2.55474e-18	-3.43345e-10	-0.647461
64588010	chr15:64588010:G:A	4.88271e-18	1.18047	-1.18018
64588151	chr15:64588151:G:A	8.76826e-19	-3.43345e-10	-1.71686
64588232	chr15:64588232:C:T	8.998e-19	-3.43345e-10	-1.69099
64588691	chr15:64588691:C:T	5.94081e-19	-2.10615	-9.44083e-10
64588769	chr15:64588769:G:C	1.32506e-18	-3.43345e-10	-1.30395
64589515	chr15:64589515:T:C	1.41782e-18	-3.43345e-10	-1.23629
64589517	chr15:64589517:G:A	3.56883e-17	3.48298	-1.49357
64589805	chr15:64589805:TA:T	8.79384e-19	-3.43345e-10	-1.71394
64589906	chr15:64589906:A:G	1.45472e-17	-3.43345e-10	1.09198
64590077	chr15:64590077:A:G	1.30278e-18	-3.43345e-10	-1.32091
64590091	chr15:64590091:T:A	9.39001e-19	-3.43345e-10	-1.64835
64590184	chr15:64590184:G:T	8.61191e-19	-3.43345e-10	-1.73485
64591385	chr15:64591385:G:A	1.63541e-18	-3.43345e-10	-1.09352
64591400	chr15:64591400:C:T	1.43758e-18	-3.43345e-10	-1.22245
64591641	chr15:64591641:G:A	4.38731e-18	1.11798	-1.22468
64591685	chr15:64591685:C:T	1.66925e-18	-1.69122	0.618189
64591709	chr15:64591709:T:C	1.2183e-18	-3.43345e-10	-1.38796
64591740	chr15:64591740:G:C	1.33979e-17	1.00969	-9.44083e-10
64592187	chr15:64592187:T:C	8.33e-19	-1.09969	-0.668444
64593046	chr15:64593046:G:T	1.49914e-17	1.12206	-9.44083e-10
64594188	chr15:64594188:C:T	5.88584e-19	-2.11545	-9.44083e-10
64594558	chr15:64594558:T:A	1.09314e-18	-1.10926	-0.387095
64594766	chr15:64594766:C:A	5.28213e-19	-2.08933	-0.134338
64594793	chr15:64594793:A:T	8.9876e-19	-3.43345e-10	-1.69215
64594896	chr15:64594896:G:A	8.50242e-19	-3.43345e-10	-1.74765
64595615	chr15:64595615:A:G	5.99463e-13	-3.43345e-10	11.7184
64595846	chr15:64595846:T:C	1.52189e-18	-1.16985	0.00439362
64596044	chr15:64596044:A:C	1.18354e-18	-1.04154	-0.375364
64596075	chr15:64596075:G:A	8.92949e-18	-3.43345e-10	0.603948
64596732	chr15:64596732:A:C	3.27936e-18	1.29683	-1.6946
64596930	chr15:64596930:C:T	1.21562e-18	-0.995123	-0.395038
64597237	chr15:64597237:C:A	4.95771e-13	-3.43345e-10	11.5285
64597264	chr15:64597264:G:A	1.81774e-17	1.31477	-9.44083e-10
64597811	chr15:64597811:T:C	2.0504e-18	-3.43345e-10	-0.867376
64598105	chr15:64598105:C:T	3.79376e-18	0.77309	-1.02514
64598305	chr15:64598305:A:G	9.23168e-19	-1.35386	-0.3115
64599030	chr15:64599030:CT:C	1.48806e-18	-3.43345e-10	-1.18794
64599934	chr15:64599934:C:T	1.22545e-18	-1.0258	-0.356305
64600038	chr15:64600038:C:T	1.11719e-18	-1.0255	-0.449102
64600407	chr15:64600407:G:A	5.99763e-19	-2.09663	-9.44083e-10
64600476	chr15:64600476:A:G	8.33589e-19	-1.76743	-9.44083e-10
64601431	chr15:64601431:G:A	8.79035e-19	-3.43345e-10	-1.71434
64601646	chr15:64601646:A:G	1.49889e-19	-1.76494	-1.71834
64602079	chr15:64602079:G:A	2.67437e-19	-1.18004	-1.72424
64602230	chr15:64602230:C:T	6.06584e-19	-2.08532	-9.44083e-10
64602420	chr15:64602420:T:C	1.46863e-18	-3.43345e-10	-1.20108
64602671	chr15:64602671:C:T	1.94652e-18	-3.43345e-10	-0.919368
64602998	chr15:64602998:G:T	2.68952e-18	-3.43345e-10	-0.59605
64603059	chr15:64603059:C:T	1.49676e-18	-3.43345e-10	-1.18211
64603547	chr15:64603547:G:T	1.40218e-18	-1.00517	-0.242212
64603663	chr15:64603663:A:T	1.17641e-18	-3.43345e-10	-1.42294
64603885	chr15:64603885:G:T	3.8753e-18	1.44911	-1.6799
64603922	chr15:64603922:C:T	1.59572e-18	-3.43345e-10	-1.11808
64603924	chr15:64603924:G:A	1.51715e-18	-3.43345e-10	-1.16858
64603970	chr15:64603970:C:T	9.33853e-19	-3.43345e-10	-1.65385
64604099	chr15:64604099:A:G	6.28138e-17	-3.43345e-10	2.55476
64604198	chr15:64604198:T:C	1.39518e-17	1.0502	-9.44083e-10
64604222	chr15:64604222:A:G	8.77807e-19	-3.43345e-10	-1.71574
64604518	chr15:64604518:G:A	2.01413e-18	-3.43345e-10	-0.885225
64605563	chr15:64605563:C:T	2.39936e-16	-3.43345e-10	3.89496
64605760	chr15:64605760:G:A	1.0159e-18	-2.09597	0.526332
64606047	chr15:64606047:G:A	5.30414e-13	-3.43345e-10	11.596
64606108	chr15:64606108:G:GT	1.50999e-18	-3.43345e-10	-1.17331
64606359	chr15:64606359:G:A	7.20625e-19	-1.91305	-9.44083e-10
64606415	chr15:64606415:T:C	2.12074e-14	2.78092	5.59578
64606998	chr15:64606998:G:C	1.10905e-18	-3.43345e-10	-1.48191
64607142	chr15:64607142:A:T	1.30459e-17	0.983065	-9.44083e-10
64607231	chr15:64607231:T:G	7.27909e-19	-1.90299	-9.44083e-10
64607302	chr15:64607302:G:A	1.02731e-12	-3.43345e-10	12.257
64608059	chr15:64608059:C:T	3.00804e-19	-1.72155	-1.06516
64608829	chr15:64608829:C:T	1.07027e-18	-3.43345e-10	-1.5175
64609016	chr15:64609016:C:T	7.95063e-19	-3.43345e-10	-1.81475
64609568	chr15:64609568:C:T	8.79623e-14	-3.43345e-10	9.79925
64609590	chr15:64609590:G:A	9.84536e-17	2.47699	0.527188
64610018	chr15:64610018:T:A	8.56235e-19	-3.43345e-10	-1.74062
64610091	chr15:64610091:C:T	5.59889e-15	-3.43345e-10	7.04491
64610330	chr15:64610330:A:G	1.50869e-18	-3.43345e-10	-1.17417
64610399	chr15:64610399:A:G	3.03237e-14	-3.43345e-10	8.73427
64610453	chr15:64610453:C:G	9.2968e-19	-3.43345e-10	-1.65833
64610618	chr15:64610618:G:A	9.58366e-19	-3.43345e-10	-1.62794
64610770	chr15:64610770:G:A	8.457e-19	-3.43345e-10	-1.753
64610840	chr15:64610840:G:T	4.80612e-14	3.0425	6.15232
64611149	chr15:64611149:T:A	8.06719e-19	-3.43345e-10	-1.80019
64611988	chr15:64611988:G:T	1.49057e-18	-3.43345e-10	-1.18625
64612715	chr15:64612715:T:C	8.17654e-19	-3.43345e-10	-1.78673
64612903	chr15:64612903:T:C	7.97839e-19	-3.43345e-10	-1.81126
64613141	chr15:64613141:C:A	8.39359e-19	-3.43345e-10	-1.76053
64613636	chr15:64613636:C:T	1.35661e-17	1.02216	-9.44083e-10
64613666	chr15:64613666:T:C	1.39824e-17	1.05239	-9.44083e-10
64614004	chr15:64614004:A:C	9.00811e-13	-3.43345e-10	12.1256
64614007	chr15:64614007:TC:T	9.7766e-13	-3.43345e-10	12.2075
64614172	chr15:64614172:T:C	4.55223e-13	-3.43345e-10	11.4431
64614214	chr15:64614214:C:T	1.35459e-17	1.02067	-9.44083e-10
64614816	chr15:64614816:T:C	7.93247e-19	-3.43345e-10	-1.81703
64615008	chr15:64615008:G:A	6.55049e-19	-2.00846	-9.44083e-10
64615091	chr15:64615091:A:G	1.28032e-18	-0.936247	-0.402053
64615207	chr15:64615207:C:T	1.25336e-18	-0.928887	-0.430697
64615428	chr15:64615428:C:A	6.57932e-13	-3.43345e-10	11.8114
64615446	chr15:64615446:T:C	5.79871e-19	-2.06086	-0.0694979
64615712	chr15:64615712:C:T	4.93247e-17	-3.43345e-10	2.31301
64615810	chr15:64615810:A:G	3.20937e-14	-3.43345e-10	8.791
64616672	chr15:64616672:A:G	1.11105e-18	-0.904839	-0.575271
64617102	chr15:64617102:C:G	1.40882e-18	-0.923182	-0.319474
64617160	chr15:64617160:G:A	9.98767e-19	-1.58665	-9.44083e-10
64618022	chr15:64618022:A:C	2.04366e-17	-3.43345e-10	1.43191
64618059	chr15:64618059:T:C	2.81969e-18	-3.43345e-10	-0.548784
64618096	chr15:64618096:A:AG	2.75032e-14	-3.43345e-10	8.63665
64618746	chr15:64618746:G:T	1.16515e-18	-1.01363	-0.418934
64619001	chr15:64619001:C:T	1.04562e-16	-3.43345e-10	3.06437
64619206	chr15:64619206:C:T	2.95543e-18	1.17947	-1.68124
64619405	chr15:64619405:A:G	5.96718e-19	-2.10172	-9.44083e-10
64619431	chr15:64619431:C:T	7.88897e-19	-3.43345e-10	-1.82253
64619569	chr15:64619569:C:T	9.17005e-19	-3.43345e-10	-1.67205
64619798	chr15:64619798:A:G	4.69832e-17	2.26438	-9.44083e-10
64619892	chr15:64619892:C:T	1.68546e-18	-1.15826	0.0948831
64620720	chr15:64620720:G:T	6.3714e-19	-2.03618	-9.44083e-10
64620814	chr15:64620814:G:A	1.57055e-18	-3.43345e-10	-1.13398
64621250	chr15:64621250:A:T	5.55259e-13	-3.43345e-10	11.6418
64621391	chr15:64621391:C:G	1.52784e-18	-3.43345e-10	-1.16156
64621685	chr15:64621685:G:T	9.6058e-19	-1.39653	-0.229098
64622907	chr15:64622907:C:T	2.55474e-18	-3.43345e-10	-0.647461
64623449	chr15:64623449:A:C	1.413e-18	-3.43345e-10	-1.2397
64623849	chr15:64623849:C:A	5.41692e-19	-2.09254	-0.105932
64624052	chr15:64624052:A:G	9.37645e-19	-3.43345e-10	-1.6498
64624836	chr15:64624836:T:G	1.05429e-18	-0.720822	-0.811725
64624868	chr15:64624868:TTC:T	1.76332e-17	1.28437	-9.44083e-10
64624942	chr15:64624942:T:C	9.31641e-19	-1.65622	-9.44083e-10
64624983	chr15:64624983:C:T	1.50094e-18	-3.43345e-10	-1.17932
64625159	chr15:64625159:T:C	5.35452e-15	-3.43345e-10	7.00029
64625702	chr15:64625702:A:G	1.47883e-18	-3.43345e-10	-1.19416
64625952	chr15:64625952:G:T	1.13815e-18	-3.43345e-10	-1.456
64626980	chr15:64626980:G:A	5.61038e-18	1.65846	-1.51926
64629537	chr15:64629537:G:A	6.30988e-14	3.05121	6.41583
64629566	chr15:64629566:A:G	8.03616e-18	0.49854	-9.44083e-10
64629961	chr15:64629961:C:T	8.21064e-19	-3.43345e-10	-1.78257
64630705	chr15:64630705:T:A	6.03754e-18	0.212585	-9.44083e-10
64630793	chr15:64630793:TTTTG:T	1.26919e-14	-3.43345e-10	7.8633
64631081	chr15:64631081:C:G	6.10714e-18	-3.43345e-10	0.224047
64631417	chr15:64631417:G:A	9.15833e-19	-3.43345e-10	-1.67333
64632317	chr15:64632317:A:G	4.70242e-14	2.9151	6.25791
64632722	chr15:64632722:C:T	7.99099e-19	-3.43345e-10	-1.80968
64632828	chr15:64632828:GCAGTGGTGTGAT:G	1.53083e-16	3.44557	-9.44083e-10
64633752	chr15:64633752:G:A	8.12608e-19	-3.43345e-10	-1.79292
64633780	chr15:64633780:CTG:C	2.42816e-18	-3.43345e-10	-0.698277
64634194	chr15:64634194:G:A	8.01346e-19	-3.43345e-10	-1.80687
64634972	chr15:64634972:C:T	1.12529e-14	-3.43345e-10	7.74297
64635200	chr15:64635200:AT:A	8.23836e-19	-3.43345e-10	-1.7792
64635652	chr15:64635652:A:G	1.2949e-18	-3.43345e-10	-1.32698
64635902	chr15:64635902:C:T	6.49914e-19	-2.01633	-9.44083e-10
64636164	chr15:64636164:AG:A	7.40661e-17	2.71955	-9.44083e-10
64636331	chr15:64636331:A:G	6.97727e-19	-1.94534	-9.44083e-10
64637715	chr15:64637715:A:C	9.50705e-13	-3.43345e-10	12.1795
64638049	chr15:64638049:G:A	3.34019e-19	-1.1598	-1.52217
64638078	chr15:64638078:T:C	1.45278e-18	-3.43345e-10	-1.21193
64638089	chr15:64638089:A:G	1.36536e-18	-3.43345e-10	-1.27399
64638767	chr15:64638767:C:T	2.66909e-18	-3.43345e-10	-0.603674
64638956	chr15:64638956:G:A	3.18123e-18	0.416334	-0.844477
64639064	chr15:64639064:A:C	6.71932e-19	-1.98301	-9.44083e-10
64639212	chr15:64639212:A:G	9.09693e-19	-3.43345e-10	-1.68006
64639243	chr15:64639243:A:G	5.87162e-17	2.4873	-9.44083e-10
64639950	chr15:64639950:C:T	4.55267e-13	-3.43345e-10	11.4432
64640055	chr15:64640055:G:A	5.91676e-19	-2.11021	-9.44083e-10
64640086	chr15:64640086:ATTG:A	7.19689e-17	2.69082	-9.44083e-10
64640239	chr15:64640239:T:C	7.8992e-13	-3.43345e-10	11.9943
64640417	chr15:64640417:G:A	1.75843e-19	-1.49543	-1.82815
64640686	chr15:64640686:A:G	7.9917e-19	-3.43345e-10	-1.80959
64641371	chr15:64641371:C:G	2.10145e-14	-3.43345e-10	8.36756
64641399	chr15:64641399:TAG:T	6.53721e-17	2.59468	-9.44083e-10
64641624	chr15:64641624:A:G	2.28966e-14	-3.43345e-10	8.45333
64641688	chr15:64641688:T:TA	7.93567e-13	-3.43345e-10	11.9989
64641783	chr15:64641783:G:T	1.60646e-18	-0.702857	-0.408522
64641918	chr15:64641918:C:T	1.48176e-17	1.11041	-9.44083e-10
64642631	chr15:64642631:C:T	7.05908e-18	-3.43345e-10	0.368903
64642718	chr15:64642718:T:C	8.43593e-15	4.61893	2.83592
64642760	chr15:64642760:C:T	7.8521e-19	-3.43345e-10	-1.82722
64643184	chr15:64643184:C:T	7.42686e-13	-3.43345e-10	11.9326
64643560	chr15:64643560:T:C	1.56354e-18	-3.43345e-10	-1.13846
64643736	chr15:64643736:G:A	7.51324e-13	-3.43345e-10	11.9442
64644287	chr15:64644287:A:G	2.60468e-19	-2.11365	-0.817041
64644587	chr15:64644587:G:C	1.36628e-18	-0.78902	-0.484298
64645251	chr15:64645251:C:T	2.1356e-18	-0.826666	-9.44083e-10
64645649	chr15:64645649:A:G	8.8836e-15	4.3481	3.15845
64646146	chr15:64646146:A:G	1.74186e-15	4.71467	1.16263
64646170	chr15:64646170:A:C	9.363e-19	-3.43345e-10	-1.65123
64646370	chr15:64646370:T:C	2.29346e-13	-3.43345e-10	10.7576
64646477	chr15:64646477:A:G	8.66432e-19	-3.43345e-10	-1.72878
64646509	chr15:64646509:C:T	8.98321e-13	-3.43345e-10	12.1229
64646527	chr15:64646527:G:A	1.11872e-18	-3.43345e-10	-1.47323
64647735	chr15:64647735:T:C	1.59557e-18	-3.43345e-10	-1.11818
64648004	chr15:64648004:T:C	1.09825e-19	-1.98445	-1.80983
64648519	chr15:64648519:T:C	1.67071e-18	-0.83621	-0.235953
64648692	chr15:64648692:G:A	8.81945e-19	-1.0863	-0.624739
64648769	chr15:64648769:T:A	1.25725e-16	3.24868	-9.44083e-10
64648790	chr15:64648790:G:C	1.88511e-15	-3.43345e-10	5.95633
64649082	chr15:64649082:T:C	1.28328e-18	-3.43345e-10	-1.33599
64649134	chr15:64649134:A:G	9.07073e-19	-3.43345e-10	-1.68294
64649148	chr15:64649148:A:G	1.72087e-18	-3.43345e-10	-1.04258
64649441	chr15:64649441:T:C	7.16227e-13	-3.43345e-10	11.8963
64649770	chr15:64649770:A:G	9.16236e-19	-3.43345e-10	-1.67289
64650300	chr15:64650300:C:A	7.12686e-13	-3.43345e-10	11.8914
64651247	chr15:64651247:A:G	9.82414e-20	-2.11504	-1.7907
64651418	chr15:64651418:A:G	9.05859e-19	-3.43345e-10	-1.68428
64651885	chr15:64651885:T:A	2.41234e-18	-3.43345e-10	-0.704813
64651982	chr15:64651982:A:AT	8.91707e-19	-3.43345e-10	-1.70003
64651985	chr15:64651985:A:T	9.82677e-20	-2.11393	-1.79154
64651990	chr15:64651990:A:G	1.44076e-18	-3.43345e-10	-1.22024
64652021	chr15:64652021:C:T	1.04739e-18	-3.43345e-10	-1.53911
64652341	chr15:64652341:ATATAT:A	6.62771e-13	-3.43345e-10	11.8188
64652464	chr15:64652464:A:G	1.4929e-13	6.71748	3.61075
64652534	chr15:64652534:G:A	2.03608e-17	1.4282	-9.44083e-10
64652735	chr15:64652735:G:A	6.45112e-19	-2.02374	-9.44083e-10
64653625	chr15:64653625:G:A	1.32584e-11	-3.43345e-10	14.8147
64653641	chr15:64653641:G:A	6.728e-19	-1.98172	-9.44083e-10
64653651	chr15:64653651:AAAAT:A	1.70862e-18	-3.43345e-10	-1.04973
64653989	chr15:64653989:G:A	6.603e-19	-2.00047	-9.44083e-10
64654121	chr15:64654121:C:T	1.32536e-18	-3.43345e-10	-1.30373
64654267	chr15:64654267:C:T	6.51052e-18	-3.43345e-10	0.288007
64654412	chr15:64654412:C:T	1.11751e-18	-3.43345e-10	-1.47431
64654523	chr15:64654523:C:T	1.45054e-11	-3.43345e-10	14.9046
64654588	chr15:64654588:G:C	8.4449e-19	-3.43345e-10	-1.75443
64654722	chr15:64654722:T:C	9.25916e-19	-3.43345e-10	-1.66238
64655082	chr15:64655082:C:T	7.93462e-19	-3.43345e-10	-1.81676
64655449	chr15:64655449:A:G	1.23082e-18	-3.43345e-10	-1.37773
64655735	chr15:64655735:C:T	1.35933e-11	-3.43345e-10	14.8397
64656284	chr15:64656284:G:A	2.29095e-18	-3.43345e-10	-0.756443
64656595	chr15:64656595:C:G	9.89989e-19	-1.59547	-9.44083e-10
64657080	chr15:64657080:G:A	1.0988e-19	-2.03919	-1.75459
64657105	chr15:64657105:A:G	9.05002e-19	-3.43345e-10	-1.68523
64657177	chr15:64657177:T:C	1.36374e-18	-1.27518	-9.44083e-10
64657591	chr15:64657591:C:T	1.19789e-19	-2.08198	-1.62545
64657857	chr15:64657857:A:G	1.17817e-16	3.18372	-9.44083e-10
64658016	chr15:64658016:C:G	3.75552e-17	-3.43345e-10	2.0404
64658206	chr15:64658206:T:A	1.6917e-08	5.42059	16.5456
64658355	chr15:64658355:G:A	5.88774e-19	-2.11512	-9.44083e-10
64658418	chr15:64658418:A:G	9.08794e-19	-3.43345e-10	-1.68105
64658591	chr15:64658591:A:G	8.66309e-19	-1.72893	-9.44083e-10
64658712	chr15:64658712:A:G	1.29575e-18	-3.43345e-10	-1.32632
64658888	chr15:64658888:CAA:C	9.57711e-19	-3.43345e-10	-1.62862
64658932	chr15:64658932:A:T	2.03793e-17	-3.43345e-10	1.42911
64659025	chr15:64659025:C:T	7.85272e-19	-3.43345e-10	-1.82714
64659136	chr15:64659136:C:T	2.493e-18	-3.43345e-10	-0.671926
64659181	chr15:64659181:T:C	7.97197e-19	-3.43345e-10	-1.81207
64660456	chr15:64660456:AAC:A	6.91251e-09	4.90216	16.169
64660500	chr15:64660500:T:G	6.79473e-19	-1.97185	-9.44083e-10
64660946	chr15:64660946:T:A	2.09517e-16	-3.43345e-10	3.75939
64661107	chr15:64661107:G:A	9.44969e-19	-3.43345e-10	-1.64201
64661801	chr15:64661801:T:C	7.9982e-19	-3.43345e-10	-1.80878
64662044	chr15:64662044:T:TTGACTGGGGCTGCCATCATCTGAAAGCA	7.24517e-18	-3.43345e-10	0.394924
64662352	chr15:64662352:T:C	9.2721e-19	-3.43345e-10	-1.66099
64662465	chr15:64662465:A:G	1.09571e-17	0.808574	-9.44083e-10
64662505	chr15:64662505:T:C	8.15957e-17	-1.63033	4.4467
64662766	chr15:64662766:C:T	8.58148e-19	-1.73839	-9.44083e-10
64662812	chr15:64662812:C:T	9.05009e-19	-3.43345e-10	-1.68522
64663027	chr15:64663027:C:T	1.063e-12	3.85003	8.44116
64663082	chr15:64663082:A:G	1.28076e-11	-3.43345e-10	14.7801
64663229	chr15:64663229:A:G	2.1127e-11	-3.43345e-10	15.2806
64663275	chr15:64663275:G:A	3.12783e-17	-3.43345e-10	1.85751
64664185	chr15:64664185:A:G	9.00891e-19	-1.68978	-9.44083e-10
64664233	chr15:64664233:T:A	1.14148e-16	-3.43345e-10	3.15208
64664460	chr15:64664460:C:T	8.9874e-19	-3.43345e-10	-1.69217
64664550	chr15:64664550:G:C	1.32544e-18	-3.43345e-10	-1.30366
64664899	chr15:64664899:G:C	1.08315e-18	-1.75833	0.252797
64665124	chr15:64665124:G:T	8.33288e-13	3.8391	8.20862
64665150	chr15:64665150:G:A	8.27692e-19	-3.43345e-10	-1.77453
64665388	chr15:64665388:T:C	1.0354e-19	-2.06348	-1.78973
64665572	chr15:64665572:G:A	7.11549e-19	-1.92572	-9.44083e-10
64665832	chr15:64665832:G:A	8.28047e-19	-3.43345e-10	-1.7741
64666656	chr15:64666656:C:T	8.6659e-19	-3.43345e-10	-1.7286
64666668	chr15:64666668:C:T	2.57727e-17	0.618968	1.04494
64666957	chr15:64666957:C:T	1.723e-11	-3.43345e-10	15.0768
64667055	chr15:64667055:G:A	9.74713e-19	-3.43345e-10	-1.61102
64667061	chr15:64667061:C:T	7.84466e-19	-3.43345e-10	-1.82816
64667418	chr15:64667418:A:G	5.68886e-13	3.3747	8.29133
64667506	chr15:64667506:C:T	2.30926e-18	-3.43345e-10	-0.748484
64668131	chr15:64668131:A:C	3.33803e-18	-3.43345e-10	-0.38003
64668415	chr15:64668415:T:C	7.2567e-13	3.28227	8.62717
64668434	chr15:64668434:G:T	1.56466e-11	-3.43345e-10	14.9804
64668497	chr15:64668497:G:A	8.57053e-19	-3.43345e-10	-1.73967
64668552	chr15:64668552:T:G	4.65607e-13	3.2244	8.24129
64668754	chr15:64668754:G:A	8.18364e-19	-3.43345e-10	-1.78586
64669166	chr15:64669166:G:C	1.65145e-11	-3.43345e-10	15.0343
64669380	chr15:64669380:T:C	5.45377e-18	-3.43345e-10	0.110896
64670010	chr15:64670010:T:C	6.12361e-19	-2.07584	-9.44083e-10
64670045	chr15:64670045:C:T	7.25892e-19	-1.90577	-9.44083e-10
64670431	chr15:64670431:A:C	1.0276e-16	-1.50782	4.5548
64670716	chr15:64670716:TA:T	8.14465e-19	-3.43345e-10	-1.79064
64671577	chr15:64671577:C:T	1.66265e-12	4.05668	8.68183
64671945	chr15:64671945:C:T	1.83742e-11	-3.43345e-10	15.141
64672169	chr15:64672169:C:T	1.01681e-19	-2.06612	-1.80521
64673188	chr15:64673188:A:C	1.11152e-18	-3.43345e-10	-1.47968
64673257	chr15:64673257:CT:C	8.41193e-19	-3.43345e-10	-1.75835
64673616	chr15:64673616:T:G	5.5303e-18	0.0402073	0.0846241
64675320	chr15:64675320:G:T	1.33871e-18	-3.43345e-10	-1.2937
64675455	chr15:64675455:C:T	3.06167e-13	3.62443	7.42204
64675948	chr15:64675948:C:T	8.06761e-19	-3.43345e-10	-1.80014
64675986	chr15:64675986:G:A	9.8757e-19	-3.43345e-10	-1.59792
64676073	chr15:64676073:C:T	8.17104e-19	-3.43345e-10	-1.7874
64676262	chr15:64676262:T:C	2.12088e-18	-3.43345e-10	-0.833579
64676815	chr15:64676815:G:A	1.06126e-18	-3.43345e-10	-1.52595
64677193	chr15:64677193:A:T	9.08762e-19	-3.43345e-10	-1.68108
64677196	chr15:64677196:C:T	9.10624e-19	-3.43345e-10	-1.67904
64677794	chr15:64677794:G:A	6.3723e-18	-3.43345e-10	0.266549
64678050	chr15:64678050:C:T	1.09143e-18	-3.43345e-10	-1.49792
64678589	chr15:64678589:C:T	9.5671e-19	-3.43345e-10	-1.62967
64678599	chr15:64678599:G:A	2.11733e-12	3.91883	9.06143
64678638	chr15:64678638:A:G	9.45338e-19	-3.43345e-10	-1.64162
64678704	chr15:64678704:C:T	6.75322e-19	-1.97798	-9.44083e-10
64679640	chr15:64679640:A:G	3.84478e-13	-3.43345e-10	11.2742
64680481	chr15:64680481:G:A	1.84745e-19	-1.72393	-1.55026
64680768	chr15:64680768:C:T	8.03321e-19	-3.43345e-10	-1.80441
64681555	chr15:64681555:G:A	7.29308e-13	-3.43345e-10	11.9144
64681760	chr15:64681760:G:A	1.79136e-18	-3.43345e-10	-1.00243
64681944	chr15:64681944:A:G	1.08358e-15	0.948197	4.45441
64683914	chr15:64683914:G:A	3.17203e-18	-3.43345e-10	-0.431038
64684227	chr15:64684227:C:A	4.83653e-18	-3.43345e-10	-0.00921376
64684856	chr15:64684856:C:T	1.46777e-17	1.10092	-9.44083e-10
64684916	chr15:64684916:TG:T	1.7509e-18	-3.43345e-10	-1.02528
64684946	chr15:64684946:C:T	5.93252e-19	-2.10755	-9.44083e-10
64685076	chr15:64685076:G:T	7.96469e-19	-3.43345e-10	-1.81298
64685332	chr15:64685332:A:G	1.19685e-18	-3.43345e-10	-1.40572
64686353	chr15:64686353:AAAGT:A	7.23498e-18	-0.00436041	0.397877
64686926	chr15:64686926:G:T	1.44539e-18	-3.43345e-10	-1.21703
64687183	chr15:64687183:T:G	6.67571e-10	2.80446	15.9293
64687319	chr15:64687319:T:C	1.29809e-18	-3.43345e-10	-1.32452
64687350	chr15:64687350:C:CAT	6.77971e-19	-0.902501	-1.07156
64687576	chr15:64687576:C:G	9.00354e-19	-3.43345e-10	-1.69038
64687805	chr15:64687805:A:ACTC	1.29728e-18	-3.43345e-10	-1.32514
64687944	chr15:64687944:G:A	1.52237e-18	-3.43345e-10	-1.16514
64689025	chr15:64689025:T:G	1.63489e-11	-3.43345e-10	15.0243
64689046	chr15:64689046:G:C	5.97229e-19	-2.10087	-9.44083e-10
64689925	chr15:64689925:C:T	1.91979e-18	-3.43345e-10	-0.933198
64690823	chr15:64690823:A:G	8.91089e-19	-3.43345e-10	-1.70072
64691035	chr15:64691035:C:A	8.27767e-19	-3.43345e-10	-1.77444
64691050	chr15:64691050:A:G	1.31777e-12	3.19614	9.3099
64691328	chr15:64691328:G:C	8.62166e-19	-3.43345e-10	-1.73372
64691636	chr15:64691636:C:T	1.11459e-18	-3.43345e-10	-1.47693
64691698	chr15:64691698:G:A	9.29857e-19	-3.43345e-10	-1.65814
64691768	chr15:64691768:G:A	6.4439e-19	-2.02486	-9.44083e-10
64693405	chr15:64693405:C:T	5.68772e-13	2.80442	8.86141
64694070	chr15:64694070:C:T	9.5998e-19	-1.86816	0.241905
64694074	chr15:64694074:A:C	1.44557e-19	-1.92372	-1.59577
64694251	chr15:64694251:A:G	7.85313e-19	-3.43345e-10	-1.82708
64694297	chr15:64694297:T:C	1.70922e-17	1.25321	-9.44083e-10
64694678	chr15:64694678:G:A	8.58013e-19	-3.43345e-10	-1.73855
64694757	chr15:64694757:A:G	4.95674e-18	-3.43345e-10	0.0153361
64694870	chr15:64694870:A:G	1.11598e-18	-3.43345e-10	-1.47568
64695026	chr15:64695026:T:C	9.62004e-18	-0.632829	1.31127
64695030	chr15:64695030:T:C	1.56234e-17	1.16336	-9.44083e-10
64695145	chr15:64695145:A:G	9.91084e-19	-3.43345e-10	-1.59437
64695371	chr15:64695371:G:A	1.44514e-17	1.08538	-9.44083e-10
64695489	chr15:64695489:G:C	9.14923e-19	-3.43345e-10	-1.67433
64696377	chr15:64696377:T:C	1.20128e-11	-3.43345e-10	14.7161
64696604	chr15:64696604:T:C	1.34479e-18	-3.43345e-10	-1.28917
64696718	chr15:64696718:C:T	1.34627e-11	-3.43345e-10	14.83
64696832	chr15:64696832:T:A	1.39303e-11	-3.43345e-10	14.8642
64697064	chr15:64697064:G:A	8.26979e-19	-3.43345e-10	-1.77539
64697337	chr15:64697337:A:G	8.27265e-19	-3.43345e-10	-1.77504
64697446	chr15:64697446:C:T	9.28605e-19	-3.43345e-10	-1.65948
64697696	chr15:64697696:A:G	7.8623e-19	-3.43345e-10	-1.82592
64697736	chr15:64697736:C:T	6.05344e-19	-2.08737	-9.44083e-10
64698093	chr15:64698093:G:A	6.24398e-19	-2.05638	-9.44083e-10
64698258	chr15:64698258:G:A	1.07877e-18	-3.43345e-10	-1.50959
64698698	chr15:64698698:T:A	7.96535e-19	-3.43345e-10	-1.8129
64698806	chr15:64698806:G:A	2.23431e-18	-3.43345e-10	-0.781478
64699205	chr15:64699205:A:C	8.52252e-19	-0.0826222	-1.66266
64699360	chr15:64699360:T:C	8.27354e-19	-3.43345e-10	-1.77493
64699579	chr15:64699579:C:T	7.42175e-19	-0.770278	-1.1133
64699657	chr15:64699657:T:G	1.31479e-18	-3.43345e-10	-1.31174
64700403	chr15:64700403:A:T	8.41891e-19	-1.75752	-9.44083e-10
64700919	chr15:64700919:A:G	8.26825e-19	-3.43345e-10	-1.77557
64701558	chr15:64701558:T:C	1.59053e-17	1.18124	-9.44083e-10
64701841	chr15:64701841:T:G	1.03936e-18	-3.43345e-10	-1.54681
64701891	chr15:64701891:T:C	2.37537e-12	2.7613	10.334
64702075	chr15:64702075:AG:A	2.23178e-18	-3.43345e-10	-0.782613
64702265	chr15:64702265:A:G	1.08213e-17	0.796106	-9.44083e-10
64702846	chr15:64702846:A:T	2.18717e-17	2.33063	-0.830844
64702905	chr15:64702905:G:A	1.4272e-12	2.78845	9.79737
64702948	chr15:64702948:G:C	1.30126e-17	0.980509	-9.44083e-10
64703383	chr15:64703383:G:A	2.2254e-11	-3.43345e-10	15.3326
64703538	chr15:64703538:C:T	4.34635e-18	-0.807052	0.690976
64703994	chr15:64703994:G:A	9.37617e-18	-1.3179	1.97066
64704716	chr15:64704716:C:CA	9.29891e-19	-3.43345e-10	-1.6581
64705006	chr15:64705006:CAGCTA:C	2.30748e-18	-3.43345e-10	-0.749255
64705109	chr15:64705109:T:C	8.31704e-19	-3.43345e-10	-1.76969
64705114	chr15:64705114:C:G	1.11315e-11	-3.43345e-10	14.6399
64705684	chr15:64705684:G:T	8.64966e-19	-3.43345e-10	-1.73048
64705800	chr15:64705800:G:A	1.30762e-18	-3.43345e-10	-1.31721
64705824	chr15:64705824:C:T	9.00686e-19	-3.43345e-10	-1.69001
64705940	chr15:64705940:GA:G	8.67881e-19	-3.43345e-10	-1.72711
64706049	chr15:64706049:T:A	6.80862e-18	-1.28011	1.61289
64706072	chr15:64706072:A:C	2.14523e-18	-3.43345e-10	-0.822163
64706389	chr15:64706389:T:C	2.52308e-18	-3.43345e-10	-0.65993
64706393	chr15:64706393:T:C	1.0426e-19	-2.03258	-1.8137
64706910	chr15:64706910:G:A	8.49433e-19	-1.7486	-9.44083e-10
64707251	chr15:64707251:G:A	9.58639e-19	-3.43345e-10	-1.62765
64707302	chr15:64707302:C:T	8.07621e-19	-3.43345e-10	-1.79907
64707368	chr15:64707368:G:A	7.87283e-19	-1.82458	-9.44083e-10
64707669	chr15:64707669:G:GT	2.86254e-10	2.76128	15.1257
64708350	chr15:64708350:A:G	7.84465e-19	-3.43345e-10	-1.82816
64708619	chr15:64708619:G:C	2.09938e-18	-3.43345e-10	-0.843771
64708657	chr15:64708657:G:A	2.73114e-18	-0.580692	-9.44083e-10
64709153	chr15:64709153:G:A	7.99745e-12	-3.43345e-10	14.3092
64709267	chr15:64709267:G:C	2.30375e-18	-3.43345e-10	-0.750871
64709393	chr15:64709393:G:A	6.15306e-19	-2.07105	-9.44083e-10
64709891	chr15:64709891:G:A	1.50727e-18	-3.43345e-10	-1.17511
64710306	chr15:64710306:G:A	8.12567e-19	-3.43345e-10	-1.79297
64710395	chr15:64710395:A:G	1.55602e-10	2.76192	14.5155
64710757	chr15:64710757:CT:C	1.05768e-17	-1.20317	1.97642
64710794	chr15:64710794:C:G	7.22111e-19	-1.91099	-9.44083e-10
64710855	chr15:64710855:A:G	1.09849e-17	-1.23735	2.04847
64710931	chr15:64710931:A:C	8.08386e-19	-3.43345e-10	-1.79813
64711058	chr15:64711058:C:T	8.46025e-19	-1.75262	-9.44083e-10
64711086	chr15:64711086:T:G	1.0108e-18	-1.57467	-9.44083e-10
64711761	chr15:64711761:A:AC	1.6965e-18	0.225049	-1.28189
64712323	chr15:64712323:T:C	6.17604e-19	-2.06732	-9.44083e-10
64712459	chr15:64712459:A:C	1.09673e-18	-3.43345e-10	-1.49308
64712849	chr15:64712849:A:G	1.01076e-17	0.074074	0.653798
64713039	chr15:64713039:C:T	1.19645e-18	-3.43345e-10	-1.40606
64713610	chr15:64713610:CA:C	4.96116e-12	-3.43345e-10	13.8317
64713613	chr15:64713613:GATTGCTCCATT:G	5.08691e-12	-3.43345e-10	13.8568
64714119	chr15:64714119:ACT:A	1.1283e-18	-3.43345e-10	-1.4647
64714128	chr15:64714128:C:T	8.25313e-19	-3.43345e-10	-1.7774
64714152	chr15:64714152:A:G	9.95e-20	-2.06544	-1.82757
64714212	chr15:64714212:C:T	8.23115e-19	-3.43345e-10	-1.78007
64714281	chr15:64714281:T:C	1.49874e-18	-3.43345e-10	-1.18079
64714804	chr15:64714804:C:T	1.30988e-18	-3.43345e-10	-1.31548
64714821	chr15:64714821:G:A	7.88636e-19	-3.43345e-10	-1.82286
64714825	chr15:64714825:T:C	9.08739e-19	-3.43345e-10	-1.68111
64714833	chr15:64714833:T:C	8.71149e-19	-3.43345e-10	-1.72335
64714981	chr15:64714981:G:A	5.60421e-17	-3.43345e-10	2.44069
64715007	chr15:64715007:C:T	8.62819e-19	-3.43345e-10	-1.73296
64715400	chr15:64715400:C:T	1.11319e-18	-3.43345e-10	-1.47819
64716386	chr15:64716386:G:A	8.06192e-19	-3.43345e-10	-1.80085
64717328	chr15:64717328:G:A	1.57392e-17	1.17074	-9.44083e-10
64717359	chr15:64717359:C:T	1.01677e-18	-3.43345e-10	-1.56878
64717868	chr15:64717868:C:T	8.5392e-19	-3.43345e-10	-1.74333
64717876	chr15:64717876:G:A	2.45267e-19	-1.28851	-1.70231
64718311	chr15:64718311:G:A	1.52217e-17	1.13731	-9.44083e-10
64718883	chr15:64718883:C:T	5.88679e-19	-2.11529	-9.44083e-10
64718977	chr15:64718977:T:C	8.48919e-19	-1.7492	-9.44083e-10
64718996	chr15:64718996:G:A	1.4977e-17	1.1211	-9.44083e-10
64719308	chr15:64719308:G:A	1.48592e-17	1.1132	-9.44083e-10
64719463	chr15:64719463:T:C	5.81177e-18	-0.163961	0.338435
64719622	chr15:64719622:A:T	1.24728e-18	-3.43345e-10	-1.36444
64719801	chr15:64719801:G:C	2.1752e-18	0.687328	-1.49562
64719958	chr15:64719958:T:C	1.67568e-19	-1.81136	-1.56042
64720656	chr15:64720656:T:C	1.42867e-18	-3.43345e-10	-1.22867
64720821	chr15:64720821:G:A	2.28901e-18	0.843439	-1.60073
64721011	chr15:64721011:T:C	1.55231e-18	0.631713	-1.77738
64721160	chr15:64721160:C:T	8.54791e-19	-3.43345e-10	-1.74231
64721259	chr15:64721259:G:T	2.29804e-18	-0.753355	-9.44083e-10
64721534	chr15:64721534:A:G	7.30686e-18	-0.226601	0.630003
64721539	chr15:64721539:A:G	1.39999e-19	-1.72723	-1.8243
64721577	chr15:64721577:A:G	1.28246e-18	-3.43345e-10	-1.33663
64721687	chr15:64721687:A:G	9.01276e-19	-3.43345e-10	-1.68936
64721879	chr15:64721879:G:A	1.42577e-17	1.07188	-9.44083e-10
64722096	chr15:64722096:A:C	8.45545e-19	-3.43345e-10	-1.75319
64722484	chr15:64722484:G:A	8.53714e-19	-3.43345e-10	-1.74357
64722939	chr15:64722939:A:C	2.09948e-18	-3.43345e-10	-0.843721
64723156	chr15:64723156:G:A	1.72016e-17	1.25959	-9.44083e-10
64723335	chr15:64723335:G:T	2.52462e-18	1.09044	-1.74976
64723851	chr15:64723851:G:A	1.8934e-17	1.35555	-9.44083e-10
64723922	chr15:64723922:T:C	1.81418e-18	-0.989778	-9.44083e-10
64724099	chr15:64724099:A:C	1.11563e-17	0.105339	0.721253
64724783	chr15:64724783:C:A	1.78753e-18	-3.43345e-10	-1.00457
64724824	chr15:64724824:A:G	1.26659e-13	2.45691	7.70694
64725861	chr15:64725861:G:A	8.19378e-19	-3.43345e-10	-1.78462
64725930	chr15:64725930:G:A	2.17084e-18	0.783027	-1.59333
64726124	chr15:64726124:C:CCCA	9.26789e-19	-1.95891	0.297465
64726225	chr15:64726225:T:C	8.0434e-19	-1.80314	-9.44083e-10
64726302	chr15:64726302:A:C	8.69951e-11	2.86055	13.8354
64726327	chr15:64726327:C:T	7.77579e-18	0.1372	0.328403
64726396	chr15:64726396:G:A	9.20647e-19	-3.43345e-10	-1.66809
64726666	chr15:64726666:GTC:G	1.28274e-18	-3.43345e-10	-1.33641
64726668	chr15:64726668:C:CAAG	1.30313e-18	-3.43345e-10	-1.32064
64726705	chr15:64726705:G:C	2.79576e-18	1.17209	-1.7294
64726729	chr15:64726729:T:C	1.9034e-17	1.36081	-9.44083e-10
64726903	chr15:64726903:A:T	1.0354e-11	-3.43345e-10	14.5675
64726994	chr15:64726994:AAT:A	1.75595e-18	-3.43345e-10	-1.0224
64727059	chr15:64727059:G:A	1.22553e-19	-1.86886	-1.81577
64727264	chr15:64727264:G:C	8.35217e-19	-3.43345e-10	-1.76547
64727522	chr15:64727522:T:C	3.97524e-19	-1.67337	-0.834539
64727779	chr15:64727779:A:C	5.95072e-19	-2.10448	-9.44083e-10
64728254	chr15:64728254:C:A	1.59934e-17	1.18676	-9.44083e-10
64728365	chr15:64728365:C:T	1.05988e-18	-3.43345e-10	-1.52726
64728961	chr15:64728961:A:G	8.58568e-19	-3.43345e-10	-1.7379
64729593	chr15:64729593:G:A	1.19619e-19	-2.11533	-1.59353
64729921	chr15:64729921:A:G	8.49001e-19	-3.43345e-10	-1.74911
64730054	chr15:64730054:G:T	2.25246e-18	-3.43345e-10	-0.77339
64731073	chr15:64731073:A:C	1.17653e-18	-3.43345e-10	-1.42284
64731200	chr15:64731200:ACT:A	1.15853e-13	2.42548	7.64918
64731260	chr15:64731260:T:A	4.65627e-19	-1.47485	-0.87493
64731409	chr15:64731409:G:A	2.98354e-19	-1.46982	-1.32506
64731523	chr15:64731523:C:T	1.05779e-11	-3.43345e-10	14.5889
64731668	chr15:64731668:C:T	1.57997e-18	-3.43345e-10	-1.12801
64732005	chr15:64732005:G:A	8.65525e-18	-0.520788	1.09354
64732375	chr15:64732375:G:C	3.46884e-10	2.79172	15.2874
64732800	chr15:64732800:G:A	8.675e-19	-3.43345e-10	-1.72755
64733886	chr15:64733886:G:A	3.52746e-18	-3.43345e-10	-0.324834
64734214	chr15:64734214:C:T	9.56155e-19	-1.63025	-9.44083e-10
64734299	chr15:64734299:T:A	6.55875e-19	-2.0072	-9.44083e-10
64734521	chr15:64734521:C:G	1.69968e-18	-3.43345e-10	-1.05497
64734952	chr15:64734952:G:A	2.2476e-11	-3.43345e-10	15.3425
64735503	chr15:64735503:T:C	1.67203e-18	-3.43345e-10	-1.07137
64735863	chr15:64735863:T:G	3.93172e-19	-1.82195	-0.696971
64737042	chr15:64737042:CCT:C	6.86337e-18	1.58941	-1.24862
64737162	chr15:64737162:A:G	1.07977e-19	-1.98441	-1.82684
64737340	chr15:64737340:T:C	1.93558e-18	-3.43345e-10	-0.925004
64737757	chr15:64737757:G:A	9.80138e-20	-2.11379	-1.79426
64738262	chr15:64738262:T:A	8.62911e-19	-3.43345e-10	-1.73285
64738593	chr15:64738593:T:C	1.23119e-19	-1.99727	-1.68274
64738641	chr15:64738641:G:A	3.56966e-14	-3.43345e-10	8.8974
64738796	chr15:64738796:C:T	2.52804e-17	1.64462	-9.44083e-10
64739014	chr15:64739014:T:C	4.17775e-17	2.14695	-9.44083e-10
64739242	chr15:64739242:T:C	2.79065e-19	-1.93614	-0.925579
64739533	chr15:64739533:A:AG	8.04336e-19	-3.43345e-10	-1.80315
64739601	chr15:64739601:G:A	8.8987e-19	-3.43345e-10	-1.70209
64739626	chr15:64739626:C:T	1.54611e-18	-3.43345e-10	-1.14967
64739854	chr15:64739854:T:C	3.74954e-18	-3.43345e-10	-0.263778
64740358	chr15:64740358:A:G	6.40561e-17	-3.43345e-10	2.57435
64741112	chr15:64741112:C:T	1.27674e-16	-1.20488	4.46895
64741319	chr15:64741319:G:C	7.86031e-19	-3.43345e-10	-1.82617
64741660	chr15:64741660:G:A	4.76029e-18	-0.0251022	-9.44083e-10
64741844	chr15:64741844:G:C	1.12752e-18	-3.43345e-10	-1.46539
64741886	chr15:64741886:C:T	9.43497e-19	-3.43345e-10	-1.64357
64742069	chr15:64742069:CA:C	4.47301e-18	-2.05712	1.96977
64742072	chr15:64742072:G:T	1.16717e-18	-3.43345e-10	-1.43083
64742090	chr15:64742090:G:A	2.01193e-19	-2.115	-1.0739
64742128	chr15:64742128:G:T	1.16767e-18	-3.43345e-10	-1.4304
64742360	chr15:64742360:G:A	8.93466e-19	-3.43345e-10	-1.69806
64742633	chr15:64742633:G:A	5.97726e-19	-2.10003	-9.44083e-10
64742921	chr15:64742921:C:T	2.55526e-18	-0.647259	-9.44083e-10
64743144	chr15:64743144:A:G	3.12053e-19	-1.84776	-0.902234
64743197	chr15:64743197:A:G	1.16033e-18	-3.43345e-10	-1.43671
64743319	chr15:64743319:G:A	8.4832e-19	-1.74991	-9.44083e-10
64743830	chr15:64743830:T:C	3.14717e-19	-1.82328	-0.918214
64743926	chr15:64743926:G:A	7.11919e-17	-3.43345e-10	2.67997
64744414	chr15:64744414:T:A	8.42319e-19	-3.43345e-10	-1.75701
64744425	chr15:64744425:G:GT	1.27172e-17	0.957544	-9.44083e-10
64744751	chr15:64744751:T:TATTATTTA	1.03907e-18	-3.43345e-10	-1.54709
64745494	chr15:64745494:G:A	8.60949e-19	-3.43345e-10	-1.73513
64745579	chr15:64745579:T:C	8.48027e-16	-3.43345e-10	5.1575
64745761	chr15:64745761:G:C	1.75568e-18	-3.43345e-10	-1.02255
64746285	chr15:64746285:G:A	2.4261e-17	1.60346	-9.44083e-10
64746976	chr15:64746976:G:C	8.53919e-19	-3.43345e-10	-1.74333
64747060	chr15:64747060:G:T	8.63213e-19	-3.43345e-10	-1.73251
64747520	chr15:64747520:C:T	8.96272e-17	0.299157	2.61109
64747711	chr15:64747711:C:T	8.5259e-19	-3.43345e-10	-1.74489
64748209	chr15:64748209:G:A	3.25646e-18	-3.43345e-10	-0.40477
64748729	chr15:64748729:C:T	3.50002e-18	-2.05874	1.7261
64748845	chr15:64748845:C:A	2.6437e-18	-2.05909	1.44586
64748894	chr15:64748894:G:A	1.20418e-18	-3.43345e-10	-1.39961
64749423	chr15:64749423:C:A	2.87787e-17	0.045424	1.7288
64749662	chr15:64749662:T:C	7.85861e-19	-3.43345e-10	-1.82639
64749769	chr15:64749769:G:A	1.07003e-18	-3.43345e-10	-1.51773
64750361	chr15:64750361:G:A	6.04548e-19	-2.08869	-9.44083e-10
64750590	chr15:64750590:C:T	2.9374e-11	-3.43345e-10	15.6102
64751544	chr15:64751544:G:A	2.0523e-18	-3.43345e-10	-0.86645
64751680	chr15:64751680:C:T	7.96991e-19	-3.43345e-10	-1.81232
64752007	chr15:64752007:C:T	1.0862e-18	-3.43345e-10	-1.50272
64752236	chr15:64752236:C:T	2.30566e-17	1.55254	-9.44083e-10
64752711	chr15:64752711:A:G	3.80039e-17	0.18213	1.87015
64752808	chr15:64752808:C:T	9.38196e-19	-3.43345e-10	-1.64921
64752932	chr15:64752932:T:C	1.03885e-18	-3.43345e-10	-1.5473
64753092	chr15:64753092:G:C	4.02772e-17	-0.0142	2.12457
64753798	chr15:64753798:G:A	5.23541e-17	-3.43345e-10	2.37262
64753934	chr15:64753934:G:T	1.1639e-18	-3.43345e-10	-1.43363
64754470	chr15:64754470:G:A	7.95928e-19	-3.43345e-10	-1.81366
64754501	chr15:64754501:A:G	1.07756e-18	-3.43345e-10	-1.51071
64755182	chr15:64755182:C:T	5.99054e-19	-2.09781	-9.44083e-10
64755183	chr15:64755183:G:A	2.83141e-18	-0.544636	-9.44083e-10
64755605	chr15:64755605:G:A	8.22795e-19	-3.43345e-10	-1.78046
64755627	chr15:64755627:G:A	1.33114e-18	-3.43345e-10	-1.29937
64755757	chr15:64755757:G:A	3.01486e-17	1.82073	-9.44083e-10
64756110	chr15:64756110:G:A	2.1733e-17	0.0330405	1.46038
64756135	chr15:64756135:C:G	2.62449e-17	1.68206	-9.44083e-10
64756285	chr15:64756285:G:A	6.35419e-19	-2.03888	-9.44083e-10
64756440	chr15:64756440:T:C	2.25162e-19	-1.9374	-1.13895
64756713	chr15:64756713:C:T	3.2846e-17	0.339212	1.56721
64756841	chr15:64756841:C:T	9.35012e-12	-3.43345e-10	14.4655
64756864	chr15:64756864:C:T	8.43745e-19	-3.43345e-10	-1.75532
64757258	chr15:64757258:C:T	7.92622e-19	-3.43345e-10	-1.81782
64757479	chr15:64757479:G:A	8.59819e-19	-1.73644	-9.44083e-10
64757727	chr15:64757727:T:C	1.84279e-18	0.850258	-1.82439
64757764	chr15:64757764:A:G	1.15872e-18	-3.43345e-10	-1.4381
64757973	chr15:64757973:C:G	8.61799e-19	-3.43345e-10	-1.73414
64758178	chr15:64758178:T:A	1.86611e-16	-3.43345e-10	3.64361
64758195	chr15:64758195:C:T	8.3903e-19	-3.43345e-10	-1.76092
64758315	chr15:64758315:T:C	2.36656e-18	1.08914	-1.81311
64758325	chr15:64758325:G:A	8.38204e-19	-3.43345e-10	-1.76191
64758537	chr15:64758537:A:C	5.91576e-19	-2.11038	-9.44083e-10
64758685	chr15:64758685:C:G	1.11078e-18	-3.43345e-10	-1.48035
64758991	chr15:64758991:C:T	4.34137e-17	0.164435	2.02093
64759003	chr15:64759003:C:T	5.67306e-16	-3.43345e-10	4.75549
64760884	chr15:64760884:TC:T	8.19569e-19	-1.78439	-9.44083e-10
64761909	chr15:64761909:T:C	8.26156e-19	-3.43345e-10	-1.77638
64761911	chr15:64761911:T:C	8.87123e-19	-3.43345e-10	-1.70518
64761970	chr15:64761970:A:G	1.13223e-18	-3.43345e-10	-1.46122
64762334	chr15:64762334:C:T	9.86069e-20	-2.1059	-1.79612
64762811	chr15:64762811:T:C	1.04795e-18	-3.43345e-10	-1.53858
64762994	chr15:64762994:G:A	1.30052e-18	-3.43345e-10	-1.32265
64763474	chr15:64763474:C:G	1.86626e-17	1.34111	-9.44083e-10
64763625	chr15:64763625:G:T	9.95344e-19	-3.43345e-10	-1.59008
64763844	chr15:64763844:G:A	2.77985e-17	0.120402	1.61917
64763925	chr15:64763925:T:A	3.53474e-13	-3.43345e-10	11.1902
64764330	chr15:64764330:C:A	1.08159e-19	-2.0345	-1.77507
64764355	chr15:64764355:T:C	4.84049e-12	-3.43345e-10	13.8071
64765254	chr15:64765254:A:G	3.19887e-18	-0.422613	-9.44083e-10
64765929	chr15:64765929:G:A	3.62752e-17	0.189599	1.81612
64765950	chr15:64765950:GC:G	1.05903e-18	-3.43345e-10	-1.52806
64766797	chr15:64766797:G:T	1.52188e-18	-3.43345e-10	-1.16547
64767021	chr15:64767021:T:A	1.70001e-17	0.165831	1.08198
64767452	chr15:64767452:T:C	1.50372e-17	0.0258193	1.09929
64767539	chr15:64767539:G:A	8.94822e-19	-3.43345e-10	-1.69654
64767614	chr15:64767614:G:A	1.13167e-18	-3.43345e-10	-1.46171
64767750	chr15:64767750:AC:A	8.52462e-19	-3.43345e-10	-1.74504
64768029	chr15:64768029:G:A	3.46801e-19	-1.86454	-0.779871
64768964	chr15:64768964:G:A	8.51357e-19	-3.43345e-10	-1.74634
64768970	chr15:64768970:G:A	1.06277e-19	-2.10429	-1.72284
64769215	chr15:64769215:C:T	1.07817e-18	-3.43345e-10	-1.51015
64769368	chr15:64769368:G:A	1.38768e-18	-3.43345e-10	-1.25778
64769379	chr15:64769379:G:A	8.03185e-19	-3.43345e-10	-1.80458
64769504	chr15:64769504:C:CA	3.32911e-19	-1.80889	-0.8764
64769532	chr15:64769532:C:T	2.32062e-18	-3.43345e-10	-0.743577
64769641	chr15:64769641:C:T	8.06095e-19	-3.43345e-10	-1.80096
64769658	chr15:64769658:T:A	3.73821e-19	-1.80375	-0.765637
64769672	chr15:64769672:A:G	4.97878e-18	-3.43345e-10	0.0197737
64769907	chr15:64769907:G:A	1.01602e-18	-3.43345e-10	-1.56951
64769919	chr15:64769919:G:A	2.08063e-17	1.44985	-9.44083e-10
64770079	chr15:64770079:T:A	3.54873e-19	-2.03376	-0.587643
64771112	chr15:64771112:C:G	1.51209e-17	1.13067	-9.44083e-10
64771457	chr15:64771457:T:C	2.58842e-18	-0.634365	-9.44083e-10
64771610	chr15:64771610:G:A	1.02362e-18	-1.56207	-9.44083e-10
64771620	chr15:64771620:G:A	8.29527e-19	-3.43345e-10	-1.77231
64772386	chr15:64772386:T:C	2.50102e-17	0.31452	1.31935
64772420	chr15:64772420:T:C	3.82013e-19	-1.98452	-0.56319
64772642	chr15:64772642:G:A	2.16056e-18	1.01264	-1.82768
64772777	chr15:64772777:TTATC:T	3.97576e-12	-3.43345e-10	13.6103
64773092	chr15:64773092:G:C	3.8523e-18	-0.236742	-9.44083e-10
64773176	chr15:64773176:T:C	1.23207e-18	-3.43345e-10	-1.37672
64773408	chr15:64773408:C:T	6.3636e-19	-2.0374	-9.44083e-10
64773440	chr15:64773440:G:T	3.53908e-19	-1.93218	-0.691955
64773721	chr15:64773721:T:C	5.7823e-19	-1.82664	-0.306556
64773818	chr15:64773818:A:G	2.5505e-17	-0.0127603	1.66622
64774635	chr15:64774635:CTAAT:C	4.47641e-19	-1.86886	-0.520318
64774850	chr15:64774850:G:C	3.97071e-19	-1.97368	-0.535373
64775948	chr15:64775948:A:G	1.78291e-18	0.721551	-1.72872
64778035	chr15:64778035:C:T	3.65105e-19	-1.91082	-0.682164
64778326	chr15:64778326:G:A	1.19153e-18	-3.43345e-10	-1.41017
64778590	chr15:64778590:C:T	8.63371e-19	-3.43345e-10	-1.73232
64778601	chr15:64778601:C:T	8.89633e-19	-3.43345e-10	-1.70236
64779172	chr15:64779172:T:C	3.79879e-19	-1.91354	-0.639771
64779219	chr15:64779219:T:C	9.48001e-19	-1.63881	-9.44083e-10
64779766	chr15:64779766:C:A	7.99775e-19	-3.43345e-10	-1.80884
64779799	chr15:64779799:T:G	4.05455e-19	-1.91316	-0.575001
64779910	chr15:64779910:C:T	2.28512e-18	-0.758992	-9.44083e-10
64779971	chr15:64779971:G:A	8.51163e-19	-3.43345e-10	-1.74656
64780151	chr15:64780151:G:A	8.11877e-19	-3.43345e-10	-1.79382
64780961	chr15:64780961:C:G	4.14969e-19	-1.90869	-0.556275
64781062	chr15:64781062:G:A	1.00335e-18	-3.43345e-10	-1.58206
64781304	chr15:64781304:C:G	1.26125e-18	-3.43345e-10	-1.35331
64781587	chr15:64781587:T:C	3.9161e-19	-1.89232	-0.630577
64781588	chr15:64781588:G:A	3.82757e-19	-1.90896	-0.636805
64781933	chr15:64781933:T:C	1.76755e-18	-3.43345e-10	-1.01582
64782129	chr15:64782129:T:C	4.00394e-19	-1.90672	-0.593997
64782234	chr15:64782234:G:C	4.02998e-19	-1.91881	-0.575421
64782559	chr15:64782559:C:T	3.47051e-12	-3.43345e-10	13.4744
64783567	chr15:64783567:G:A	3.08208e-18	-3.43345e-10	-0.459807
64783663	chr15:64783663:C:T	5.8852e-19	-2.11556	-9.44083e-10
64783696	chr15:64783696:G:A	2.672e-17	0.25257	1.44743
64783838	chr15:64783838:A:C	6.30448e-19	-2.04674	-9.44083e-10
64784013	chr15:64784013:A:G	7.88514e-19	-3.43345e-10	-1.82302
64784688	chr15:64784688:G:A	1.99603e-18	0.926174	-1.82042
64784794	chr15:64784794:A:G	4.4473e-18	-0.300866	0.207752
64785164	chr15:64785164:T:C	3.78164e-19	-1.81365	-0.744186
64785196	chr15:64785196:G:A	1.00789e-19	-2.09272	-1.78741
64785535	chr15:64785535:G:A	1.33353e-18	-3.43345e-10	-1.29758
64785660	chr15:64785660:A:T	8.47167e-19	-3.43345e-10	-1.75127
64785673	chr15:64785673:GTTTC:G	8.17755e-19	-3.43345e-10	-1.7866
64785687	chr15:64785687:G:A	4.39241e-19	-1.90617	-0.501944
64785898	chr15:64785898:C:G	1.18752e-19	-1.96856	-1.74757
64785956	chr15:64785956:C:T	1.37958e-17	1.03895	-9.44083e-10
64786094	chr15:64786094:A:G	2.56348e-18	-3.43345e-10	-0.644047
64786213	chr15:64786213:G:A	7.90979e-19	-3.43345e-10	-1.8199
64786665	chr15:64786665:G:A	1.04916e-18	-3.43345e-10	-1.53742
64786976	chr15:64786976:A:G	7.91607e-19	-3.43345e-10	-1.8191
64787033	chr15:64787033:AT:A	8.47325e-19	-3.43345e-10	-1.75108
64787035	chr15:64787035:ATAT:A	8.48882e-19	-3.43345e-10	-1.74925
64787056	chr15:64787056:C:T	3.38903e-19	-1.89877	-0.76868
64787340	chr15:64787340:G:T	8.33537e-19	-3.43345e-10	-1.76749
64787694	chr15:64787694:A:G	3.73499e-19	-1.85642	-0.713837
64787711	chr15:64787711:C:T	2.95329e-14	-3.43345e-10	8.70785
64787773	chr15:64787773:A:ATATATGT	1.05178e-18	-3.43345e-10	-1.53493
64787872	chr15:64787872:G:A	8.27447e-19	-3.43345e-10	-1.77482
64788062	chr15:64788062:A:G	1.12219e-19	-1.95906	-1.81366
64788524	chr15:64788524:CTTTCTTTT:C	7.96729e-19	-3.43345e-10	-1.81265
64789014	chr15:64789014:G:A	2.36425e-17	1.57764	-9.44083e-10
64789131	chr15:64789131:T:C	8.33569e-19	-3.43345e-10	-1.76745
64789135	chr15:64789135:G:A	6.21998e-19	-2.06023	-9.44083e-10
64789208	chr15:64789208:C:T	8.33702e-19	-3.43345e-10	-1.76729
64790165	chr15:64790165:G:A	3.22298e-19	-1.83513	-0.882557
64790270	chr15:64790270:C:A	2.25521e-18	-3.43345e-10	-0.772169
64790532	chr15:64790532:G:T	2.04533e-17	-3.43345e-10	1.43274
64790660	chr15:64790660:G:A	2.15576e-17	1.48532	-9.44083e-10
64790718	chr15:64790718:G:A	8.01164e-19	-3.43345e-10	-1.8071
64791162	chr15:64791162:G:A	8.08173e-19	-3.43345e-10	-1.79839
64791520	chr15:64791520:G:A	3.13921e-18	-3.43345e-10	-0.441441
64792661	chr15:64792661:C:T	3.564e-19	-1.92753	-0.689586
64792856	chr15:64792856:G:A	3.38233e-19	-1.91841	-0.751019
64793394	chr15:64793394:C:T	1.83597e-16	-3.43345e-10	3.62733
64793817	chr15:64793817:TATTTTTAATAA:T	7.94528e-19	-3.43345e-10	-1.81542
64794063	chr15:64794063:T:C	3.2119e-19	-1.94544	-0.775692
64794114	chr15:64794114:G:A	8.28628e-19	-3.43345e-10	-1.7734
64794306	chr15:64794306:AAAAAAG:A	9.3801e-18	0.653179	-9.44083e-10
64794554	chr15:64794554:T:G	8.02514e-19	-1.80542	-9.44083e-10
64794625	chr15:64794625:C:A	5.41915e-18	-3.43345e-10	0.104528
64794740	chr15:64794740:T:C	3.24265e-19	-1.94567	-0.765936
64794921	chr15:64794921:A:G	3.2722e-19	-1.88982	-0.812712
64795038	chr15:64795038:T:C	3.43928e-19	-1.83948	-0.813257
64795195	chr15:64795195:A:G	3.88791e-19	-1.78377	-0.746352
64795749	chr15:64795749:T:C	1.12449e-19	-2.00832	-1.76235
64795963	chr15:64795963:T:A	6.80278e-17	0.910952	1.72355
64795965	chr15:64795965:G:A	7.15012e-17	2.6843	-9.44083e-10
64796016	chr15:64796016:T:G	8.54465e-13	-3.43345e-10	12.0728
64796048	chr15:64796048:C:A	3.89469e-14	-3.43345e-10	8.98454
64796282	chr15:64796282:G:A	2.44431e-18	-0.691648	-9.44083e-10
64796703	chr15:64796703:G:A	2.79921e-17	1.74651	-9.44083e-10
64796791	chr15:64796791:C:T	8.62622e-19	-3.43345e-10	-1.73319
64797259	chr15:64797259:TTTG:T	6.38714e-19	-2.03371	-9.44083e-10
64797322	chr15:64797322:T:C	8.03811e-19	-3.43345e-10	-1.8038
64797364	chr15:64797364:C:T	6.93452e-19	-1.95149	-9.44083e-10
64797476	chr15:64797476:A:G	6.5617e-18	0.0744529	0.221385
64797850	chr15:64797850:G:A	9.97884e-19	-3.43345e-10	-1.58753
64798201	chr15:64798201:C:T	8.29492e-17	-3.43345e-10	2.83282
64798639	chr15:64798639:C:T	1.13329e-19	-1.97167	-1.7912
64799165	chr15:64799165:G:A	8.17564e-19	-3.43345e-10	-1.78684
64799174	chr15:64799174:G:A	7.96115e-19	-3.43345e-10	-1.81342
64799229	chr15:64799229:G:A	6.04341e-19	-2.08903	-9.44083e-10
64799462	chr15:64799462:ACGCTCCTCACTTCCTAGATGGGATGGCGGCCGGGAAGAGG:A	1.36881e-18	-3.43345e-10	-1.27147
64799495	chr15:64799495:G:A	1.39321e-17	-3.43345e-10	1.04879
64799606	chr15:64799606:G:A	8.52083e-19	-3.43345e-10	-1.74548
64800338	chr15:64800338:C:T	5.82919e-18	-0.027667	0.205133
64800932	chr15:64800932:A:G	5.40465e-19	-1.87151	-0.329228
64800991	chr15:64800991:T:G	1.1157e-19	-1.97939	-1.79912
64801117	chr15:64801117:A:G	5.37139e-19	-1.87665	-0.330264
64801172	chr15:64801172:T:C	5.12325e-19	-1.88838	-0.365831
64801448	chr15:64801448:C:T	2.15937e-17	-3.43345e-10	1.48699
64801818	chr15:64801818:C:T	1.43866e-18	-3.43345e-10	-1.2217
64801913	chr15:64801913:T:C	7.32453e-19	-1.89677	-9.44083e-10
64801993	chr15:64801993:C:T	4.8373e-19	-1.80259	-0.509053
64802300	chr15:64802300:C:T	1.74347e-18	-3.43345e-10	-1.02953
64802377	chr15:64802377:A:G	1.72546e-18	-3.43345e-10	-1.03992
64802651	chr15:64802651:C:T	2.81719e-15	-3.43345e-10	6.35808
64802659	chr15:64802659:C:T	3.00844e-17	1.8186	-9.44083e-10
64802699	chr15:64802699:G:A	4.65203e-19	-1.81315	-0.537544
64802978	chr15:64802978:A:G	7.86201e-19	-3.43345e-10	-1.82595
64803107	chr15:64803107:T:C	3.86203e-19	-1.87137	-0.665438
64803108	chr15:64803108:G:A	5.09332e-19	-1.82257	-0.437501
64803413	chr15:64803413:A:G	1.01586e-19	-2.11459	-1.75767
64803835	chr15:64803835:C:T	7.84461e-19	-3.43345e-10	-1.82817
64803988	chr15:64803988:A:T	4.59273e-19	-1.96739	-0.396129
64804038	chr15:64804038:T:C	2.68972e-19	-1.76721	-1.13135
64804508	chr15:64804508:CT:C	6.825e-19	-0.611963	-1.35544
64804521	chr15:64804521:A:G	9.84346e-19	-3.43345e-10	-1.60119
64804889	chr15:64804889:C:T	4.88713e-19	-1.82301	-0.478386
64805601	chr15:64805601:C:T	8.14785e-19	-3.43345e-10	-1.79024
64806217	chr15:64806217:G:A	7.89313e-19	-3.43345e-10	-1.822
64806394	chr15:64806394:A:G	4.23989e-19	-1.95919	-0.48427
64806445	chr15:64806445:G:A	5.21844e-19	-1.84932	-0.38648
64807618	chr15:64807618:C:T	1.55953e-16	4.26368	-0.799535
64807629	chr15:64807629:G:T	4.8324e-19	-0.487253	-1.8254
64807723	chr15:64807723:G:A	8.07161e-19	-3.43345e-10	-1.79964
64807746	chr15:64807746:T:C	4.92297e-19	-0.466151	-1.82793
64807806	chr15:64807806:C:T	3.28847e-17	1.9076	-9.44083e-10
64808426	chr15:64808426:C:T	7.91169e-19	-3.43345e-10	-1.81966
64808554	chr15:64808554:G:A	9.89097e-19	-3.43345e-10	-1.59637
64808613	chr15:64808613:C:T	8.07072e-19	-3.43345e-10	-1.79975
64808648	chr15:64808648:C:T	8.06421e-19	-3.43345e-10	-1.80056
64808808	chr15:64808808:T:C	3.28479e-15	6.31634	0.195304
64808817	chr15:64808817:C:T	8.69166e-19	-3.43345e-10	-1.72563
64808860	chr15:64808860:TC:T	7.852e-19	-3.43345e-10	-1.82723
64809160	chr15:64809160:C:A	8.05689e-19	-3.43345e-10	-1.80147
64809400	chr15:64809400:C:A	1.12272e-15	-3.43345e-10	5.43809
64809427	chr15:64809427:C:T	2.03419e-16	4.64868	-0.918822
64809537	chr15:64809537:G:A	8.12097e-19	-3.43345e-10	-1.79355
64809765	chr15:64809765:T:TCGCC	8.15576e-19	-3.43345e-10	-1.78927
64809927	chr15:64809927:T:C	6.28804e-15	-3.43345e-10	7.16099
64810161	chr15:64810161:GATC:G	1.40516e-18	-3.43345e-10	-1.24526
64810277	chr15:64810277:T:C	8.29404e-19	-1.77246	-9.44083e-10
64810441	chr15:64810441:T:C	1.02327e-18	-3.43345e-10	-1.5624
64811235	chr15:64811235:T:A	4.092e-14	-3.43345e-10	9.03396
64811354	chr15:64811354:G:T	2.28981e-18	-3.43345e-10	-0.756942
64811737	chr15:64811737:G:A	7.12981e-19	-1.92371	-9.44083e-10
64811942	chr15:64811942:G:A	7.9837e-19	-3.43345e-10	-1.8106
64812163	chr15:64812163:G:A	3.12773e-18	-3.43345e-10	-0.445103
64812305	chr15:64812305:C:T	2.30604e-18	-3.43345e-10	-0.749878
64812469	chr15:64812469:G:A	4.61197e-18	1.76156	-1.81832
64812520	chr15:64812520:G:A	1.03346e-18	-3.43345e-10	-1.55249
64812627	chr15:64812627:A:G	7.91e-19	-3.43345e-10	-1.81987
64812841	chr15:64812841:A:C	3.4078e-18	-3.43345e-10	-0.359345
64812901	chr15:64812901:T:C	1.012e-18	-3.43345e-10	-1.57349
64813013	chr15:64813013:C:G	7.85769e-19	-3.43345e-10	-1.8265
64813146	chr15:64813146:C:T	7.98928e-19	-3.43345e-10	-1.8099
64813265	chr15:64813265:C:A	1.02617e-18	-3.43345e-10	-1.55958
64813280	chr15:64813280:G:A	1.36197e-18	-3.43345e-10	-1.27648
64813320	chr15:64813320:G:A	2.33213e-18	-3.43345e-10	-0.738629
64813343	chr15:64813343:G:A	7.91884e-19	-3.43345e-10	-1.81875
64813403	chr15:64813403:T:C	1.26687e-19	-1.89627	-1.75518
64813701	chr15:64813701:A:G	2.08568e-18	-3.43345e-10	-0.850317
64813951	chr15:64813951:G:A	3.18467e-18	-3.43345e-10	-0.427063
64814216	chr15:64814216:C:A	9.4747e-19	-3.43345e-10	-1.63937
64814442	chr15:64814442:G:A	1.76263e-18	-3.43345e-10	-1.01861
64814556	chr15:64814556:G:A	1.0707e-18	-1.5171	-9.44083e-10
64814609	chr15:64814609:C:A	2.4202e-19	-1.90976	-1.09438
64815084	chr15:64815084:G:A	5.97384e-19	-2.10061	-9.44083e-10
64815379	chr15:64815379:C:T	1.06429e-18	-3.43345e-10	-1.52311
64815407	chr15:64815407:G:A	8.44544e-19	-0.293365	-1.461
64815456	chr15:64815456:G:A	1.0858e-19	-2.03983	-1.76585
64815459	chr15:64815459:G:A	1.15416e-19	-1.99511	-1.74951
64815560	chr15:64815560:C:T	8.49224e-19	-0.00357329	-1.74527
64815596	chr15:64815596:A:G	1.96381e-18	-3.43345e-10	-0.910525
64815609	chr15:64815609:G:A	1.75376e-18	-3.43345e-10	-1.02365
64815936	chr15:64815936:TC:T	1.97309e-18	-3.43345e-10	-0.90581
64816280	chr15:64816280:T:C	5.0493e-14	-3.43345e-10	9.24418
64816305	chr15:64816305:A:T	3.98738e-19	-0.875612	-1.62925
64816333	chr15:64816333:C:G	1.93744e-18	-3.43345e-10	-0.924045
64816453	chr15:64816453:T:C	4.24477e-19	-0.813271	-1.62904
64816537	chr15:64816537:C:T	9.99664e-19	-3.43345e-10	-1.58575
64816596	chr15:64816596:C:T	8.78445e-19	-3.43345e-10	-1.71501
64816966	chr15:64816966:G:T	7.95843e-19	-3.43345e-10	-1.81377
64817151	chr15:64817151:T:TA	1.21783e-18	-2.01341	0.625062
64817252	chr15:64817252:T:C	1.7491e-18	-3.43345e-10	-1.02631
64817290	chr15:64817290:C:T	4.28816e-18	0.367793	-0.497346
64817453	chr15:64817453:G:A	8.08968e-19	-3.43345e-10	-1.79741
64817536	chr15:64817536:T:C	8.21832e-19	-3.43345e-10	-1.78163
64817555	chr15:64817555:C:A	7.37036e-19	-0.296417	-1.59411
64817592	chr15:64817592:G:A	5.88315e-19	-0.525009	-1.5909
64817717	chr15:64817717:C:A	8.08703e-19	-3.43345e-10	-1.79773
64818163	chr15:64818163:G:C	2.13841e-18	0.778746	-1.60409
64818233	chr15:64818233:C:T	1.86045e-18	-3.43345e-10	-0.964595
64818285	chr15:64818285:C:T	1.40108e-18	-3.43345e-10	-1.24817
64818486	chr15:64818486:C:T	2.61525e-18	-3.43345e-10	-0.624052
64819124	chr15:64819124:C:G	2.01855e-18	-3.43345e-10	-0.883034
64819316	chr15:64819316:A:T	8.07264e-19	-1.79952	-9.44083e-10
64819375	chr15:64819375:A:T	2.57285e-18	1.182	-1.8224
64819414	chr15:64819414:A:G	8.01134e-19	-3.43345e-10	-1.80714
64819521	chr15:64819521:C:T	9.19019e-19	-3.43345e-10	-1.66986
64819545	chr15:64819545:G:A	5.88659e-19	-2.11532	-9.44083e-10
64819837	chr15:64819837:C:T	5.8943e-19	-2.11401	-9.44083e-10
64820165	chr15:64820165:A:C	1.50898e-18	-3.43345e-10	-1.17398
64820269	chr15:64820269:A:G	2.41813e-18	1.10105	-1.80347
64820306	chr15:64820306:C:T	2.95046e-17	-3.43345e-10	1.79914
64820353	chr15:64820353:T:G	4.22388e-17	2.89193	-0.734008
64820368	chr15:64820368:C:T	2.69224e-17	0.17673	1.53082
64820496	chr15:64820496:A:G	2.00999e-18	-3.43345e-10	-0.887282
64821047	chr15:64821047:C:T	9.05502e-19	-3.43345e-10	-1.68468
64821294	chr15:64821294:G:A	5.42014e-17	3.2049	-0.797605
64821488	chr15:64821488:A:G	6.4624e-19	-2.022	-9.44083e-10
64821726	chr15:64821726:C:A	9.69771e-19	-3.43345e-10	-1.61611
64821948	chr15:64821948:G:A	5.88729e-19	-2.1152	-9.44083e-10
64821965	chr15:64821965:C:T	3.63881e-19	-0.787617	-1.80872
64822079	chr15:64822079:T:G	1.07423e-18	-3.43345e-10	-1.5138
64822164	chr15:64822164:G:A	5.41294e-19	-0.431398	-1.76781
64822285	chr15:64822285:G:A	4.40248e-19	-0.740676	-1.66515
64822634	chr15:64822634:G:A	1.82938e-19	-1.58749	-1.69653
64822750	chr15:64822750:T:G	1.84058e-18	-3.43345e-10	-0.975331
64822953	chr15:64822953:C:T	3.68831e-19	-0.772412	-1.81042
64823370	chr15:64823370:C:T	1.31809e-17	-0.0949138	1.08827
64823441	chr15:64823441:T:C	2.05068e-17	2.44284	-1.0075
64823455	chr15:64823455:C:T	4.69047e-19	-0.688815	-1.65365
64823516	chr15:64823516:A:T	7.8682e-19	-3.43345e-10	-1.82517
64823633	chr15:64823633:A:G	5.88909e-19	-2.1149	-9.44083e-10
64823957	chr15:64823957:C:T	9.87647e-19	-3.43345e-10	-1.59784
64824011	chr15:64824011:G:A	5.90483e-19	-2.11223	-9.44083e-10
64824129	chr15:64824129:A:G	8.3685e-19	-3.43345e-10	-1.76352
64824396	chr15:64824396:G:A	3.53942e-17	-0.0249176	2.00606
64824512	chr15:64824512:G:A	1.02562e-18	-3.43345e-10	-1.56011
64824612	chr15:64824612:AAAGTGGGCGG:A	7.05557e-19	-1.93418	-9.44083e-10
64824746	chr15:64824746:C:G	7.35891e-18	1.22467	-0.814171
64825057	chr15:64825057:C:T	7.67033e-18	1.21882	-0.766868
64825124	chr15:64825124:C:A	8.1544e-19	0.0190828	-1.80852
64825290	chr15:64825290:G:C	1.23047e-18	-3.43345e-10	-1.37802
64825448	chr15:64825448:T:C	6.56247e-18	1.0322	-0.736245
64825510	chr15:64825510:C:T	1.68108e-17	0.101834	1.13478
64825623	chr15:64825623:C:A	2.31315e-17	2.56668	-1.0109
64825928	chr15:64825928:C:T	1.53484e-18	-3.43345e-10	-1.15698
64825946	chr15:64825946:T:C	1.53602e-18	-3.43345e-10	-1.15622
64826779	chr15:64826779:C:T	1.09479e-18	-3.43345e-10	-1.49485
64826941	chr15:64826941:G:A	7.96506e-19	-3.43345e-10	-1.81293
64827055	chr15:64827055:A:G	1.58369e-17	0.675738	0.501196
64827642	chr15:64827642:C:A	6.08781e-18	1.08415	-0.863277
64828082	chr15:64828082:G:A	1.23607e-18	-3.43345e-10	-1.37347
64828598	chr15:64828598:T:C	8.10775e-19	-3.43345e-10	-1.79518
64828602	chr15:64828602:C:G	1.75531e-18	-3.43345e-10	-1.02277
64828673	chr15:64828673:T:C	2.64676e-18	-0.200582	-0.411492
64829034	chr15:64829034:C:T	1.35419e-18	-3.43345e-10	-1.28221
64829399	chr15:64829399:C:T	1.83188e-18	-0.980071	-9.44083e-10
64830177	chr15:64830177:A:C	1.11603e-18	-3.43345e-10	-1.47563
64830482	chr15:64830482:C:G	8.03526e-19	-3.43345e-10	-1.80416
64830736	chr15:64830736:C:T	2.09108e-17	2.44884	-0.993982
64830781	chr15:64830781:G:A	6.87121e-19	-0.45435	-1.50631
64830790	chr15:64830790:T:C	7.7311e-19	-0.384586	-1.45816
64830797	chr15:64830797:A:G	7.65249e-19	-0.348211	-1.50475
64830857	chr15:64830857:G:A	2.32269e-18	-3.43345e-10	-0.742687
64830971	chr15:64830971:A:C	9.66006e-19	-3.43345e-10	-1.62
64831653	chr15:64831653:C:T	5.89569e-19	-2.11377	-9.44083e-10
64831741	chr15:64831741:A:G	5.8864e-19	-2.11535	-9.44083e-10
64832322	chr15:64832322:T:A	1.46227e-18	-3.43345e-10	-1.20542
64832637	chr15:64832637:G:A	4.57457e-19	-1.57734	-0.790143
64832763	chr15:64832763:C:T	5.88551e-19	-2.1155	-9.44083e-10
64832776	chr15:64832776:G:A	8.03226e-18	1.27986	-0.781808
64833130	chr15:64833130:T:C	1.4561e-18	-0.751817	-0.457836
64833390	chr15:64833390:C:T	5.96478e-19	-2.10212	-9.44083e-10
64833391	chr15:64833391:A:G	2.02285e-17	0.961798	0.459885
64833482	chr15:64833482:G:T	9.59105e-19	-3.43345e-10	-1.62717
64833496	chr15:64833496:G:A	5.8852e-19	-2.11556	-9.44083e-10
64833752	chr15:64833752:T:C	2.09244e-17	0.797341	0.658163
64834031	chr15:64834031:G:A	9.58095e-19	-3.43345e-10	-1.62822
64834182	chr15:64834182:G:C	1.4409e-18	-3.43345e-10	-1.22014
64834316	chr15:64834316:T:C	8.41076e-19	-3.43345e-10	-1.75849
64834452	chr15:64834452:A:C	1.47706e-17	1.11851	-0.0112782
64834459	chr15:64834459:T:C	1.36347e-17	0.959165	0.0680428
64834652	chr15:64834652:C:A	1.11851e-18	-3.43345e-10	-1.47342
64834657	chr15:64834657:C:T	2.87372e-18	-0.140891	-0.388914
64834801	chr15:64834801:T:C	6.31937e-19	-2.04438	-9.44083e-10
64834805	chr15:64834805:CT:C	3.43445e-19	-1.00322	-1.65092
64834846	chr15:64834846:C:G	9.68803e-19	0.000615746	-1.61772
64835220	chr15:64835220:G:A	9.56121e-19	-3.43345e-10	-1.63028
64835302	chr15:64835302:T:A	5.55811e-18	-3.43345e-10	0.129846
64835305	chr15:64835305:A:G	8.49155e-19	-0.244153	-1.50477
64835699	chr15:64835699:A:G	1.13195e-18	-3.43345e-10	-1.46147
64835912	chr15:64835912:C:G	5.88522e-19	-2.11555	-9.44083e-10
64836023	chr15:64836023:G:A	2.95293e-18	-0.163526	-0.339089
64836100	chr15:64836100:AG:A	5.88575e-19	-2.11546	-9.44083e-10
64836233	chr15:64836233:C:T	1.19287e-17	0.867559	0.0259761
64836393	chr15:64836393:A:G	5.88538e-19	-2.11553	-9.44083e-10
64836451	chr15:64836451:C:T	8.20657e-18	1.33038	-0.810857
64837600	chr15:64837600:A:G	2.85569e-18	0.0884365	-0.624534
64837776	chr15:64837776:T:C	9.81369e-19	-3.43345e-10	-1.60422
64838092	chr15:64838092:G:C	1.60091e-18	-3.43345e-10	-1.11484
64838393	chr15:64838393:A:G	1.21928e-18	-3.43345e-10	-1.38715
64838432	chr15:64838432:G:C	7.5617e-17	-3.43345e-10	2.74027
64838538	chr15:64838538:G:A	1.31188e-18	-3.43345e-10	-1.31395
64838674	chr15:64838674:G:C	1.50355e-18	-3.43345e-10	-1.17758
64838960	chr15:64838960:C:T	1.10917e-18	-3.43345e-10	-1.4818
64839331	chr15:64839331:G:A	7.2875e-19	-1.90184	-9.44083e-10
64839383	chr15:64839383:T:C	1.92668e-18	-3.43345e-10	-0.929612
64839467	chr15:64839467:G:A	6.57721e-19	-2.00439	-9.44083e-10
64839468	chr15:64839468:C:T	7.05466e-19	-1.93431	-9.44083e-10
64839518	chr15:64839518:G:A	1.17364e-18	-3.43345e-10	-1.4253
64840037	chr15:64840037:C:T	1.60013e-17	1.13899	0.048267
64840105	chr15:64840105:CTTCCTTTCTTTCTCTCTTTTTCT:C	2.08506e-18	-3.43345e-10	-0.850613
64840316	chr15:64840316:G:T	1.29884e-18	-3.43345e-10	-1.32394
64840571	chr15:64840571:A:C	8.01322e-19	-3.43345e-10	-1.8069
64840747	chr15:64840747:G:T	3.87562e-09	12.4616	8.031
64840785	chr15:64840785:G:A	2.75192e-17	0.513477	1.21599
64841061	chr15:64841061:G:A	7.12429e-19	-1.92449	-9.44083e-10
64841169	chr15:64841169:T:C	2.5602e-17	0.533676	1.12358
64842108	chr15:64842108:C:T	7.20528e-19	-1.91318	-9.44083e-10
64842142	chr15:64842142:T:C	1.32233e-17	-3.43345e-10	0.996571
64842492	chr15:64842492:ACT:A	2.17892e-19	-1.28498	-1.82419
64842938	chr15:64842938:G:A	1.12963e-18	-3.43345e-10	-1.46352
64843066	chr15:64843066:G:T	3.92189e-19	-0.728674	-1.79275
64843126	chr15:64843126:T:C	1.2292e-17	0.35908	0.564459
64843155	chr15:64843155:G:T	9.87521e-20	-2.08022	-1.82033
64843341	chr15:64843341:T:A	8.22851e-18	1.53612	-1.01392
64843799	chr15:64843799:C:T	8.30382e-19	-3.43345e-10	-1.77128
64843831	chr15:64843831:C:T	1.93925e-18	-3.43345e-10	-0.923109
64844002	chr15:64844002:C:T	7.2567e-19	-0.363655	-1.54242
64844217	chr15:64844217:C:T	7.28498e-19	-1.90218	-9.44083e-10
64844436	chr15:64844436:C:T	1.01232e-18	-3.43345e-10	-1.57317
64844711	chr15:64844711:C:G	1.4293e-18	-3.43345e-10	-1.22823
64844946	chr15:64844946:G:A	8.4362e-19	-3.43345e-10	-1.75546
64844972	chr15:64844972:G:A	9.77773e-18	0.950342	-0.255646
64845088	chr15:64845088:A:C	7.3968e-19	-1.88695	-9.44083e-10
64845186	chr15:64845186:T:A	8.72481e-19	-3.43345e-10	-1.72183
64845320	chr15:64845320:G:A	1.40193e-18	-3.43345e-10	-1.24756
64845391	chr15:64845391:C:T	7.37294e-19	-1.89018	-9.44083e-10
64845855	chr15:64845855:C:T	1.47137e-18	-3.43345e-10	-1.19922
64846474	chr15:64846474:C:T	7.19504e-10	13.0073	5.80139
64846561	chr15:64846561:A:G	3.8145e-17	0.82367	1.23231
64846565	chr15:64846565:C:T	7.35221e-19	-1.893	-9.44083e-10
64846881	chr15:64846881:A:G	6.17599e-19	-2.06733	-9.44083e-10
64846904	chr15:64846904:A:T	1.74406e-18	-3.43345e-10	-1.02919
64846930	chr15:64846930:G:A	7.49696e-19	-1.8735	-9.44083e-10
64847447	chr15:64847447:C:T	7.88276e-19	-3.43345e-10	-1.82332
64847737	chr15:64847737:C:G	2.26194e-17	1.9058	-0.372405
64847777	chr15:64847777:G:A	4.48142e-19	-0.727173	-1.66088
64847807	chr15:64847807:G:A	8.81393e-19	-3.43345e-10	-1.71166
64848184	chr15:64848184:T:C	7.61207e-19	-1.85826	-9.44083e-10
64848196	chr15:64848196:A:G	1.46697e-18	-3.43345e-10	-1.20221
64848321	chr15:64848321:A:G	3.76367e-17	1.9812	0.0613678
64849073	chr15:64849073:CAAGCA:C	4.23954e-17	0.823351	1.33828
64849545	chr15:64849545:A:G	3.48195e-17	0.879832	1.08493
64849603	chr15:64849603:C:T	8.48478e-19	0.0715681	-1.82129
64849635	chr15:64849635:G:T	5.88518e-19	-2.11556	-9.44083e-10
64849927	chr15:64849927:G:A	8.46216e-19	-1.75239	-9.44083e-10
64849936	chr15:64849936:G:A	1.29547e-18	-3.43345e-10	-1.32654
64849976	chr15:64849976:C:T	5.93782e-19	-2.10666	-9.44083e-10
64850397	chr15:64850397:A:G	1.40895e-18	-3.43345e-10	-1.24257
64850626	chr15:64850626:T:G	3.51856e-17	3.22097	-1.24575
64851188	chr15:64851188:G:C	7.90523e-19	-3.43345e-10	-1.82047
64851504	chr15:64851504:A:G	4.57182e-17	0.88768	1.3494
64851683	chr15:64851683:G:A	7.50112e-19	-1.87294	-9.44083e-10
64851839	chr15:64851839:A:T	7.84715e-19	-3.43345e-10	-1.82785
64851900	chr15:64851900:C:G	1.43054e-18	-3.43345e-10	-1.22736
64852246	chr15:64852246:G:A	1.33195e-19	-1.79449	-1.80686
64852608	chr15:64852608:C:T	7.49526e-19	-1.87373	-9.44083e-10
64852722	chr15:64852722:G:A	9.66444e-19	-3.43345e-10	-1.61954
64852730	chr15:64852730:T:C	4.56264e-17	0.917637	1.31744
64853108	chr15:64853108:C:T	5.94404e-19	-2.10561	-9.44083e-10
64853256	chr15:64853256:G:A	4.19935e-17	0.845804	1.3063
64853438	chr15:64853438:G:A	8.29076e-19	-1.77286	-9.44083e-10
64853450	chr15:64853450:G:A	3.90432e-17	0.889603	1.18965
64853478	chr15:64853478:TA:T	7.5055e-19	-1.87236	-9.44083e-10
64853612	chr15:64853612:C:G	0.00279772	28.0066	5.97556
64853630	chr15:64853630:G:T	1.78787e-17	1.19304	0.105163
64854389	chr15:64854389:C:A	1.80968e-19	-1.77699	-1.51785
64854688	chr15:64854688:G:T	1.35361e-18	-3.43345e-10	-1.28264
64855199	chr15:64855199:A:G	1.44778e-17	1.03775	0.0494551
64855217	chr15:64855217:C:G	7.276e-17	-3.43345e-10	2.70176
64855512	chr15:64855512:A:C	3.9244e-17	0.712892	1.3715
64855514	chr15:64855514:G:A	1.99256e-18	-3.43345e-10	-0.89599
64855804	chr15:64855804:C:T	6.27862e-19	-2.05085	-9.44083e-10
64855962	chr15:64855962:CT:C	4.48812e-19	-0.733774	-1.65279
64856141	chr15:64856141:T:G	8.00946e-19	-3.43345e-10	-1.80737
64856225	chr15:64856225:A:G	9.38822e-19	-3.43345e-10	-1.64854
64856283	chr15:64856283:A:C	4.55156e-18	-3.43345e-10	-0.0699409
64856613	chr15:64856613:A:G	7.26485e-19	-1.90495	-9.44083e-10
64856686	chr15:64856686:C:T	7.32579e-19	-1.8966	-9.44083e-10
64856710	chr15:64856710:C:T	1.42983e-18	-3.43345e-10	-1.22786
64856723	chr15:64856723:G:A	4.28747e-18	-3.43345e-10	-0.129715
64857000	chr15:64857000:C:T	8.32356e-19	-3.43345e-10	-1.76891
64857135	chr15:64857135:C:T	7.50605e-19	-1.87229	-9.44083e-10
64857157	chr15:64857157:C:T	9.51361e-19	-3.43345e-10	-1.63527
64857483	chr15:64857483:C:T	1.08774e-16	4.46852	-1.36466
64857730	chr15:64857730:C:T	0.0121114	29.4374	6.01007
64857761	chr15:64857761:C:T	2.53954e-17	2.89276	-1.24361
64857791	chr15:64857791:A:G	3.7449e-17	2.91319	-0.875624
64858348	chr15:64858348:G:A	1.18545e-18	-1.41529	-9.44083e-10
64858402	chr15:64858402:G:A	6.68062e-19	-1.98879	-9.44083e-10
64858560	chr15:64858560:T:C	7.88178e-19	-3.43345e-10	-1.82344
64858638	chr15:64858638:G:A	5.86075e-17	3.23584	-0.750391
64858774	chr15:64858774:A:C	5.78012e-17	0.969754	1.50184
64859185	chr15:64859185:G:A	1.04585e-18	-3.43345e-10	-1.54058
64859436	chr15:64859436:T:C	2.21255e-17	1.51957	-0.0082461
64860161	chr15:64860161:AGTAG:A	9.11368e-19	-3.43345e-10	-1.67822
64860322	chr15:64860322:C:G	8.775e-19	-3.43345e-10	-1.71609
64860926	chr15:64860926:G:A	3.22067e-18	-3.43345e-10	-0.415822
64861411	chr15:64861411:C:T	1.98192e-19	-1.41483	-1.7891
64861491	chr15:64861491:G:A	0.0722929	28.4328	8.8013
64861649	chr15:64861649:C:G	8.47612e-19	-3.43345e-10	-1.75074
64861734	chr15:64861734:G:A	6.00092e-19	-2.09608	-9.44083e-10
64861933	chr15:64861933:G:A	0.0996403	28.7291	8.82587
64861970	chr15:64861970:G:C	1.00897e-18	-3.43345e-10	-1.57648
64862385	chr15:64862385:A:G	0.021675	28.5879	7.44167
64862413	chr15:64862413:G:A	8.70171e-19	-3.43345e-10	-1.72448
64862673	chr15:64862673:G:T	1.27825e-18	-3.43345e-10	-1.33992
64863184	chr15:64863184:C:T	4.50202e-18	-3.43345e-10	-0.0808854
64863227	chr15:64863227:C:T	0.0219647	28.6241	7.41869
64863329	chr15:64863329:C:T	6.97315e-08	21.6876	1.69487
64863751	chr15:64863751:T:TA	1.20338e-19	-2.0192	-1.68366
64863830	chr15:64863830:G:A	8.33755e-19	-3.43345e-10	-1.76723
64864324	chr15:64864324:A:G	5.80973e-17	0.999697	1.47701
64864642	chr15:64864642:G:A	1.23933e-18	-3.43345e-10	-1.37084
64864788	chr15:64864788:TG:T	1.26292e-19	-2.01868	-1.63589
64864816	chr15:64864816:G:A	1.05581e-18	0.141551	-1.67266
64864851	chr15:64864851:A:G	1.15851e-18	-3.43345e-10	-1.43828
64865283	chr15:64865283:C:T	0.00533005	27.7986	6.82811
64865453	chr15:64865453:G:A	7.73003e-18	0.459702	-9.44083e-10
64865848	chr15:64865848:G:A	4.34736e-17	2.18674	-9.44083e-10
64866363	chr15:64866363:C:T	6.02533e-19	-2.09202	-9.44083e-10
64866664	chr15:64866664:G:A	1.11851e-18	-3.43345e-10	-1.47341
64866735	chr15:64866735:A:G	0.0042863	27.6036	6.80523
64867071	chr15:64867071:C:T	8.62506e-19	-3.43345e-10	-1.73332
64867259	chr15:64867259:T:C	1.71129e-17	1.39798	-0.143565
64867412	chr15:64867412:A:G	1.0138e-18	0.110017	-1.68172
64867851	chr15:64867851:G:A	3.2009e-18	-3.43345e-10	-0.421981
64867911	chr15:64867911:C:T	8.94175e-19	-3.43345e-10	-1.69727
64868042	chr15:64868042:C:G	1.17378e-18	-1.42519	-9.44083e-10
64868492	chr15:64868492:ATTATTATTATTATT:A	4.94601e-18	-3.43345e-10	0.0131696
64868550	chr15:64868550:G:A	9.06028e-19	-3.43345e-10	-1.6841
64868675	chr15:64868675:G:T	2.19011e-09	17.6973	2.22455
64868946	chr15:64868946:T:C	1.58795e-18	-3.43345e-10	-1.12297
64868967	chr15:64868967:C:T	2.0423e-18	0.913988	-1.78532
64869055	chr15:64869055:C:T	7.95199e-19	-3.43345e-10	-1.81457
64869289	chr15:64869289:C:T	8.51924e-19	-3.43345e-10	-1.74567
64869313	chr15:64869313:C:T	1.59841e-18	-3.43345e-10	-1.1164
64869592	chr15:64869592:C:T	1.62354e-18	-3.43345e-10	-1.1008
64869752	chr15:64869752:C:A	1.91577e-19	-2.11036	-1.12751
64870172	chr15:64870172:C:T	6.01822e-19	-2.09321	-9.44083e-10
64870448	chr15:64870448:C:T	6.57473e-18	-3.43345e-10	0.297823
64870468	chr15:64870468:C:G	6.14591e-19	-2.07221	-9.44083e-10
64870575	chr15:64870575:G:A	0.374751	31.2889	7.59078
64870607	chr15:64870607:G:A	1.00623e-18	-3.43345e-10	-1.5792
64870923	chr15:64870923:A:T	1.97812e-18	-3.43345e-10	-0.903263
64871107	chr15:64871107:C:T	1.26126e-18	-3.43345e-10	-1.3533
64871112	chr15:64871112:C:T	1.1629e-16	4.71111	-1.54043
64871464	chr15:64871464:G:A	3.2968e-18	-0.39246	-9.44083e-10
64871465	chr15:64871465:G:A	6.61516e-18	-0.632325	0.936277
64872042	chr15:64872042:C:T	9.08678e-19	-3.43345e-10	-1.68118
64872281	chr15:64872281:T:C	1.64999e-18	-3.43345e-10	-1.08464
64872337	chr15:64872337:G:C	5.2907e-18	-0.725172	0.805711
64872646	chr15:64872646:G:C	3.70418e-05	25.1302	4.52743
64872910	chr15:64872910:G:A	1.55497e-18	-3.43345e-10	-1.14396
64873140	chr15:64873140:G:A	9.9632e-19	-3.43345e-10	-1.5891
64873237	chr15:64873237:C:T	9.27308e-16	6.07572	-0.828841
64873260	chr15:64873260:G:A	0.00585688	29.2557	5.46528
64873371	chr15:64873371:G:C	4.33446e-18	-3.43345e-10	-0.118815
64873688	chr15:64873688:C:T	0.0595931	29.1476	7.8933
64873757	chr15:64873757:C:G	0.0076407	29.2555	5.73136
64873853	chr15:64873853:G:A	1.4374e-18	-3.43345e-10	-1.22257
64874110	chr15:64874110:C:T	4.71136e-16	6.37082	-1.80108
64874147	chr15:64874147:T:C	0.0825628	29.4981	7.8688
64874317	chr15:64874317:C:T	9.49107e-19	-3.43345e-10	-1.63765
64874544	chr15:64874544:G:A	1.04586e-18	-3.43345e-10	-1.54058
64874856	chr15:64874856:A:G	9.95529e-19	-3.43345e-10	-1.58989
64875134	chr15:64875134:A:T	4.39547e-18	-0.73053	0.625692
64875324	chr15:64875324:G:A	7.91802e-19	-3.43345e-10	-1.81886
64875587	chr15:64875587:G:T	7.85992e-19	-3.43345e-10	-1.82622
64876303	chr15:64876303:AGAAGGGGTATAG:A	1.29381e-18	-3.43345e-10	-1.32782
64877335	chr15:64877335:G:T	2.09775e-19	-2.01104	-1.13609
64877417	chr15:64877417:A:C	7.85377e-19	-3.43345e-10	-1.827
64877505	chr15:64877505:TCTC:T	3.56195e-19	-1.93185	-0.685839
64878238	chr15:64878238:T:C	8.98415e-19	-0.678586	-1.01395
64878440	chr15:64878440:TTC:T	6.8772e-19	-1.95978	-9.44083e-10
64878571	chr15:64878571:G:A	1.15907e-18	-3.43345e-10	-1.43779
64878750	chr15:64878750:C:T	0.0198862	27.9173	8.02609
64878805	chr15:64878805:G:A	1.37602e-18	-3.43345e-10	-1.26622
64878841	chr15:64878841:G:A	2.82151e-17	3.55224	-1.79779
64878938	chr15:64878938:C:T	2.15393e-15	6.38149	-0.29185
64879194	chr15:64879194:A:G	1.57259e-18	-3.43345e-10	-1.13269
64879445	chr15:64879445:G:A	1.16789e-18	-3.43345e-10	-1.43021
64879605	chr15:64879605:G:T	2.56108e-18	-3.43345e-10	-0.644984
64879921	chr15:64879921:G:A	1.55783e-18	-3.43345e-10	-1.14212
64880150	chr15:64880150:AATT:A	8.32568e-19	-3.43345e-10	-1.76865
64880304	chr15:64880304:C:T	7.94786e-19	-3.43345e-10	-1.81509
64880508	chr15:64880508:G:A	3.7287e-19	-1.90287	-0.669069
64880534	chr15:64880534:C:T	1.3545e-18	-3.43345e-10	-1.28198
64880647	chr15:64880647:A:G	2.60635e-18	-3.43345e-10	-0.627461
64880762	chr15:64880762:T:G	1.05864e-18	-0.568422	-0.960009
64880898	chr15:64880898:T:C	0.0063048	27.1118	7.68288
64881243	chr15:64881243:G:A	1.03622e-18	-3.43345e-10	-1.54983
64881263	chr15:64881263:G:C	0.000149471	24.7793	6.27339
64881705	chr15:64881705:G:A	2.61723e-15	6.53669	-0.252233
64882121	chr15:64882121:G:A	0.00578738	27.0275	7.68154
64882802	chr15:64882802:T:C	6.69646e-19	-1.98642	-9.44083e-10
64883234	chr15:64883234:A:T	1.64175e-18	-3.43345e-10	-1.08965
64883475	chr15:64883475:C:T	1.37373e-15	6.14862	-0.508742
64883520	chr15:64883520:A:T	1.58279e-18	-1.12623	-9.44083e-10
64883614	chr15:64883614:T:C	1.85556e-19	-2.09881	-1.171
64883839	chr15:64883839:A:T	1.2894e-18	-3.43345e-10	-1.33123
64883942	chr15:64883942:AG:A	1.82823e-19	-2.09783	-1.18682
64884063	chr15:64884063:TCTGTCTGCC:T	1.17165e-18	-3.43345e-10	-1.427
64884336	chr15:64884336:C:T	1.16828e-18	-0.465708	-0.964173
64884385	chr15:64884385:G:A	0.00725791	27.2771	7.65836
64884409	chr15:64884409:G:A	0.00422854	26.911	7.48427
64884434	chr15:64884434:C:G	7.08998e-16	5.78347	-0.805026
64884449	chr15:64884449:C:T	1.59342e-15	6.13871	-0.350487
64884654	chr15:64884654:A:G	6.8229e-19	-1.96771	-9.44083e-10
64884716	chr15:64884716:T:C	9.06088e-19	-3.43345e-10	-1.68403
64885020	chr15:64885020:C:T	3.12231e-19	-2.03438	-0.715039
64885737	chr15:64885737:C:T	1.09617e-17	0.155476	0.653522
64886085	chr15:64886085:T:A	3.48333e-19	-1.91984	-0.720169
64886118	chr15:64886118:C:T	6.8346e-19	-1.966	-9.44083e-10
64886372	chr15:64886372:T:A	8.71074e-19	-3.43345e-10	-1.72344
64886513	chr15:64886513:G:A	8.42973e-19	-3.43345e-10	-1.75623
64886784	chr15:64886784:T:C	7.88656e-19	-3.43345e-10	-1.82284
64886965	chr15:64886965:C:T	1.1429e-18	-0.48192	-0.969925
64887088	chr15:64887088:C:G	0.0259236	28.1819	8.0266
64887422	chr15:64887422:T:C	1.76517e-15	4.80777	1.08282
64887483	chr15:64887483:C:T	9.8746e-19	-3.43345e-10	-1.59803
64887586	chr15:64887586:G:A	1.16179e-18	-3.43345e-10	-1.43545
64887605	chr15:64887605:GA:G	7.15237e-15	6.92774	0.362044
64887750	chr15:64887750:C:T	6.0699e-15	6.8265	0.299187
64887832	chr15:64887832:A:T	1.80549e-19	-2.11009	-1.18707
64888024	chr15:64888024:G:A	9.56349e-19	-3.43345e-10	-1.63004
64888164	chr15:64888164:T:C	1.15852e-18	-0.520825	-0.917447
64888408	chr15:64888408:C:T	1.6333e-18	-3.43345e-10	-1.09481
64888451	chr15:64888451:G:A	1.55019e-19	-2.01093	-1.43868
64888493	chr15:64888493:G:A	8.19174e-19	-3.43345e-10	-1.78487
64888942	chr15:64888942:A:G	1.16425e-18	-0.493832	-0.939502
64889002	chr15:64889002:G:A	9.24214e-19	-3.43345e-10	-1.66422
64889039	chr15:64889039:C:T	6.14161e-19	-2.07291	-9.44083e-10
64889185	chr15:64889185:C:T	1.56447e-19	-2.11072	-1.32973
64889193	chr15:64889193:TG:T	0.00543864	27.0917	7.55515
64889328	chr15:64889328:T:C	5.41025e-18	-3.43345e-10	0.102884
64889357	chr15:64889357:C:T	3.51097e-19	-0.878857	-1.75325
64889783	chr15:64889783:T:C	9.72959e-19	-3.43345e-10	-1.61283
64890590	chr15:64890590:C:T	1.4646e-18	-3.43345e-10	-1.20383
64890597	chr15:64890597:T:A	6.55807e-19	-2.0073	-9.44083e-10
64890629	chr15:64890629:G:A	4.76096e-15	6.69829	0.184501
64890813	chr15:64890813:G:A	7.91882e-19	-3.43345e-10	-1.81875
64890858	chr15:64890858:C:T	7.94119e-19	-3.43345e-10	-1.81593
64890905	chr15:64890905:G:A	0.00907555	26.4686	8.69032
64890985	chr15:64890985:G:A	0.00852907	26.3397	8.75715
64891534	chr15:64891534:C:T	4.97644e-15	6.76462	0.162441
64891543	chr15:64891543:C:T	8.15247e-19	-3.43345e-10	-1.78968
64891602	chr15:64891602:A:G	0.0245679	27.2451	8.90967
64891796	chr15:64891796:G:C	5.95374e-19	-2.10398	-9.44083e-10
64892001	chr15:64892001:G:A	0.00723749	26.1824	8.75019
64892384	chr15:64892384:CACACACACACACAA:C	0.0107527	26.6843	8.64417
64892667	chr15:64892667:A:C	1.04798e-18	-0.569468	-0.969082
64892858	chr15:64892858:C:G	8.28174e-19	-3.43345e-10	-1.77394
64893108	chr15:64893108:A:G	7.94891e-19	-3.43345e-10	-1.81496
64893308	chr15:64893308:C:G	1.14505e-18	-0.538523	-0.91144
64893685	chr15:64893685:G:T	0.013175	26.7994	8.73225
64893705	chr15:64893705:T:A	0.0128921	26.7313	8.77866
64893826	chr15:64893826:G:A	1.29861e-19	-2.09852	-1.52818
64893862	chr15:64893862:T:C	1.33163e-19	-2.10971	-1.49189
64893960	chr15:64893960:A:C	1.24466e-18	-3.43345e-10	-1.36655
64894125	chr15:64894125:C:T	3.15309e-19	-0.911416	-1.8282
64894285	chr15:64894285:C:T	3.43758e-18	1.45923	-1.80988
64894831	chr15:64894831:G:A	1.01251e-18	-3.43345e-10	-1.57298
64895021	chr15:64895021:T:C	9.99116e-19	-0.714074	-0.872222
64895265	chr15:64895265:T:G	1.15565e-18	-3.43345e-10	-1.44075
64895325	chr15:64895325:T:G	1.17492e-18	-3.43345e-10	-1.42421
64895348	chr15:64895348:C:T	1.75592e-18	-3.43345e-10	-1.02242
64895675	chr15:64895675:C:T	3.69769e-06	23.6905	3.66282
64895997	chr15:64895997:C:T	9.8388e-19	-3.43345e-10	-1.60166
64896083	chr15:64896083:C:G	1.19555e-18	-3.43345e-10	-1.4068
64896585	chr15:64896585:C:T	6.7414e-19	-1.97973	-9.44083e-10
64896592	chr15:64896592:C:T	8.20344e-19	-3.43345e-10	-1.78344
64896628	chr15:64896628:G:A	1.84519e-18	-3.43345e-10	-0.97283
64896704	chr15:64896704:G:A	1.61452e-06	23.81	2.71467
64897360	chr15:64897360:A:T	8.97958e-19	-3.43345e-10	-1.69304
64897546	chr15:64897546:A:G	1.09046e-18	-3.43345e-10	-1.49881
64897547	chr15:64897547:T:G	7.84768e-19	-3.43345e-10	-1.82778
64898285	chr15:64898285:C:T	8.89479e-19	-3.43345e-10	-1.70253
64898548	chr15:64898548:G:A	8.89953e-19	-3.43345e-10	-1.702
64898613	chr15:64898613:G:A	6.06569e-19	-2.08535	-9.44083e-10
64898824	chr15:64898824:T:A	8.13987e-19	-3.43345e-10	-1.79122
64899197	chr15:64899197:T:C	1.09577e-18	-0.470068	-1.02389
64899249	chr15:64899249:G:T	0.0114017	28.3591	7.02804
64899461	chr15:64899461:C:T	7.85041e-19	-3.43345e-10	-1.82743
64899578	chr15:64899578:G:A	4.38173e-17	3.98418	-1.78956
64900144	chr15:64900144:C:T	1.01686e-18	-3.43345e-10	-1.5687
64900377	chr15:64900377:A:T	1.2e-18	-3.43345e-10	-1.40309
64900876	chr15:64900876:G:C	1.05821e-18	-3.43345e-10	-1.52884
64901077	chr15:64901077:G:A	8.01982e-19	-3.43345e-10	-1.80608
64901317	chr15:64901317:C:T	9.78266e-19	-3.43345e-10	-1.60739
64901419	chr15:64901419:T:A	1.66136e-18	-1.07777	-9.44083e-10
64901453	chr15:64901453:G:A	1.21006e-18	-3.43345e-10	-1.39474
64902235	chr15:64902235:T:C	8.91046e-19	-3.43345e-10	-1.70077
64902305	chr15:64902305:C:T	9.09473e-19	-1.6803	-9.44083e-10
64902340	chr15:64902340:G:C	8.09996e-19	-3.43345e-10	-1.79614
64902532	chr15:64902532:C:T	1.25183e-19	-2.04961	-1.61378
64902823	chr15:64902823:C:T	7.86837e-19	-3.43345e-10	-1.82515
64902863	chr15:64902863:G:A	9.00988e-19	-3.43345e-10	-1.68967
64902875	chr15:64902875:G:A	0.00503055	27.0991	7.46977
64903063	chr15:64903063:A:G	8.96068e-16	6.34454	-1.13194
64903495	chr15:64903495:T:C	8.40042e-19	-1.75971	-9.44083e-10
64903790	chr15:64903790:A:G	7.90392e-19	-3.43345e-10	-1.82064
64903859	chr15:64903859:A:T	8.22193e-19	-3.43345e-10	-1.78119
64903904	chr15:64903904:T:G	1.1836e-18	-3.43345e-10	-1.41685
64904053	chr15:64904053:G:A	7.54033e-16	6.08528	-1.04525
64904640	chr15:64904640:A:T	1.52368e-17	1.1383	-9.44083e-10
64905550	chr15:64905550:C:T	8.4253e-19	-3.43345e-10	-1.75676
64905855	chr15:64905855:C:T	7.96085e-19	-3.43345e-10	-1.81346
64905919	chr15:64905919:G:T	6.7373e-17	-3.43345e-10	2.62483
64905930	chr15:64905930:G:A	1.1988e-18	-3.43345e-10	-1.40409
64906075	chr15:64906075:C:T	7.84449e-19	-3.43345e-10	-1.82819
64906142	chr15:64906142:C:T	1.34189e-18	-3.43345e-10	-1.29133
64906312	chr15:64906312:T:C	0.0178737	28.4682	7.36849
64906392	chr15:64906392:A:G	0.0193062	28.4317	7.48207
64906479	chr15:64906479:G:A	8.0916e-19	-3.43345e-10	-1.79717
64906674	chr15:64906674:G:A	1.16463e-18	-3.43345e-10	-1.43301
64906675	chr15:64906675:G:A	5.91929e-19	-2.10978	-9.44083e-10
64907272	chr15:64907272:A:C	9.29365e-19	-3.43345e-10	-1.65867
64907622	chr15:64907622:G:A	6.4242e-18	-3.43345e-10	0.27466
64907958	chr15:64907958:T:C	7.8913e-19	-3.43345e-10	-1.82224
64908120	chr15:64908120:G:T	6.14535e-19	-2.0723	-9.44083e-10
64908178	chr15:64908178:CT:C	8.98405e-19	-3.43345e-10	-1.69255
64908390	chr15:64908390:C:T	9.95026e-19	-3.43345e-10	-1.5904
64908605	chr15:64908605:C:T	0.014636	27.5695	8.06737
64908790	chr15:64908790:G:A	8.89953e-19	-3.43345e-10	-1.702
64908856	chr15:64908856:G:A	1.1988e-18	-3.43345e-10	-1.40409
64908932	chr15:64908932:GT:G	3.61622e-16	5.80735	-1.50216
64908996	chr15:64908996:C:T	7.84991e-19	-3.43345e-10	-1.82749
64909043	chr15:64909043:T:C	1.05699e-18	-3.43345e-10	-1.52998
64909367	chr15:64909367:A:G	1.25005e-18	-3.43345e-10	-1.36223
64909499	chr15:64909499:C:T	9.95793e-18	-3.43345e-10	0.712957
64910102	chr15:64910102:G:A	9.83503e-19	-3.43345e-10	-1.60205
64910298	chr15:64910298:G:A	1.1621e-18	-0.616516	-0.818667
64910760	chr15:64910760:A:G	6.34966e-17	4.37429	-1.80871
64910888	chr15:64910888:G:C	1.21253e-18	-3.43345e-10	-1.3927
64911026	chr15:64911026:T:C	1.0341e-17	-3.43345e-10	0.750704
64911291	chr15:64911291:C:T	1.15227e-18	-3.43345e-10	-1.44367
64912077	chr15:64912077:G:T	1.02345e-18	-3.43345e-10	-1.56223
64912358	chr15:64912358:C:T	1.46822e-16	5.15978	-1.75597
64912573	chr15:64912573:A:C	1.18029e-18	-3.43345e-10	-1.41965
64912739	chr15:64912739:A:T	8.1758e-16	5.54325	-0.422311
64912879	chr15:64912879:G:A	8.39945e-19	-3.43345e-10	-1.75983
64914019	chr15:64914019:C:T	6.44085e-17	4.38042	-1.80059
64914022	chr15:64914022:T:C	8.14749e-19	-3.43345e-10	-1.79029
64914195	chr15:64914195:C:T	1.42988e-18	-3.43345e-10	-1.22782
64914199	chr15:64914199:G:A	8.85487e-19	-3.43345e-10	-1.70703
64914261	chr15:64914261:C:G	8.0296e-19	-3.43345e-10	-1.80486
64914513	chr15:64914513:T:C	9.46796e-19	-3.43345e-10	-1.64008
64914691	chr15:64914691:A:G	8.26495e-17	4.60866	-1.77946
64914812	chr15:64914812:A:ACC	4.43675e-07	24.957	0.275916
64914878	chr15:64914878:C:T	8.34967e-19	-1.76577	-9.44083e-10
64915047	chr15:64915047:G:A	1.1118e-18	-1.47944	-9.44083e-10
64915196	chr15:64915196:C:T	6.29528e-19	-1.85747	-0.190724
64915252	chr15:64915252:A:C	6.22053e-16	4.16555	0.682063
64915265	chr15:64915265:A:G	8.50745e-19	-1.74705	-9.44083e-10
64915291	chr15:64915291:G:A	1.08664e-18	-3.43345e-10	-1.50232
64915471	chr15:64915471:A:G	2.08983e-19	-2.11503	-1.03589
64915585	chr15:64915585:C:T	2.43515e-18	-3.43345e-10	-0.695403
64916382	chr15:64916382:T:C	1.29284e-14	6.51193	1.36984
64916662	chr15:64916662:A:G	8.35024e-19	-3.43345e-10	-1.76571
64916869	chr15:64916869:A:G	2.84297e-18	-3.43345e-10	-0.540562
64916874	chr15:64916874:CT:C	1.02687e-18	-3.43345e-10	-1.5589
64917019	chr15:64917019:G:A	5.66473e-18	0.148848	-9.44083e-10
64917619	chr15:64917619:A:G	2.55644e-18	-0.855108	0.208313
64917681	chr15:64917681:A:C	1.14087e-18	0.308564	-1.76219
64917858	chr15:64917858:C:T	1.23249e-18	-3.43345e-10	-1.37637
64917942	chr15:64917942:C:T	4.09844e-17	0.114152	2.01363
64918092	chr15:64918092:G:A	9.10784e-19	-3.43345e-10	-1.67886
64918222	chr15:64918222:G:C	2.10914e-18	-3.43345e-10	-0.839133
64918629	chr15:64918629:G:A	3.46618e-17	1.54139	0.418834
64918660	chr15:64918660:T:A	1.569e-18	0.550454	-1.68543
64918681	chr15:64918681:C:T	9.59362e-19	-3.43345e-10	-1.6269
64918907	chr15:64918907:T:C	8.3723e-19	-3.43345e-10	-1.76307
64919171	chr15:64919171:A:G	8.81608e-19	-3.43345e-10	-1.71142
64919326	chr15:64919326:C:A	5.8873e-19	-2.1152	-9.44083e-10
64919408	chr15:64919408:A:T	7.94056e-19	-3.43345e-10	-1.81601
64919536	chr15:64919536:T:C	2.25651e-18	1.05605	-1.82764
64920303	chr15:64920303:T:C	1.13096e-18	-3.43345e-10	-1.46234
64920706	chr15:64920706:C:T	6.15259e-18	0.231461	-9.44083e-10
64920707	chr15:64920707:A:G	2.3079e-18	1.07685	-1.82592
64921072	chr15:64921072:G:C	1.80985e-18	-3.43345e-10	-0.992166
64921173	chr15:64921173:CTATT:C	5.91262e-19	-2.11091	-9.44083e-10
64921216	chr15:64921216:T:C	2.29648e-18	1.06716	-1.8212
64921218	chr15:64921218:A:T	2.65513e-19	-1.08349	-1.82801
64921328	chr15:64921328:A:C	1.83629e-13	7.14457	3.39069
64921505	chr15:64921505:G:C	1.33552e-17	2.81176	-1.80526
64921531	chr15:64921531:C:T	7.93541e-19	-3.43345e-10	-1.81666
64921735	chr15:64921735:T:G	8.85824e-19	-3.43345e-10	-1.70665
64921823	chr15:64921823:C:T	2.06951e-18	-3.43345e-10	-0.8581
64921872	chr15:64921872:G:T	1.15655e-18	-3.43345e-10	-1.43997
64922011	chr15:64922011:G:C	1.37019e-18	-3.43345e-10	-1.27046
64922104	chr15:64922104:C:T	8.23203e-19	-3.43345e-10	-1.77996
64922163	chr15:64922163:C:T	7.84811e-19	-3.43345e-10	-1.82772
64922856	chr15:64922856:C:G	1.49242e-18	-1.18501	-9.44083e-10
64923758	chr15:64923758:G:C	1.11404e-13	7.82756	2.20795
64923962	chr15:64923962:A:G	8.04767e-19	-3.43345e-10	-1.80261
64924259	chr15:64924259:G:A	9.20089e-19	-3.43345e-10	-1.6687
64924336	chr15:64924336:A:G	8.52883e-14	7.10429	2.66409
64924587	chr15:64924587:T:A	1.38884e-17	2.85262	-1.80697
64924633	chr15:64924633:C:T	9.8621e-18	0.703288	-9.44083e-10
64924948	chr15:64924948:C:T	1.42217e-18	-3.43345e-10	-1.23322
64924993	chr15:64924993:G:A	1.48135e-18	-3.43345e-10	-1.19245
64925828	chr15:64925828:G:A	9.98238e-19	-3.43345e-10	-1.58717
64925871	chr15:64925871:C:T	8.84564e-19	-3.43345e-10	-1.70807
64925961	chr15:64925961:G:T	1.23464e-18	-3.43345e-10	-1.37463
64926121	chr15:64926121:C:T	1.96042e-18	-3.43345e-10	-0.912255
64926271	chr15:64926271:G:C	1.2981e-18	-3.43345e-10	-1.32451
64927083	chr15:64927083:C:T	8.41226e-18	-3.43345e-10	0.544279
64928561	chr15:64928561:T:C	6.12245e-19	-2.07603	-9.44083e-10
64929149	chr15:64929149:A:G	8.67404e-19	-3.43345e-10	-1.72766
64929449	chr15:64929449:G:C	5.77171e-18	0.167556	-9.44083e-10
64929496	chr15:64929496:C:T	5.40381e-18	0.101692	-9.44083e-10
64930070	chr15:64930070:G:A	1.08391e-13	7.1556	2.85249
64930149	chr15:64930149:T:C	8.55416e-14	7.03897	2.73238
64930171	chr15:64930171:A:T	7.51279e-14	6.88857	2.75296
64930198	chr15:64930198:C:T	1.36578e-18	-3.43345e-10	-1.27368
64930207	chr15:64930207:A:G	8.38957e-19	-3.43345e-10	-1.76101
64930677	chr15:64930677:T:C	1.24273e-12	9.41033	3.03708
64930824	chr15:64930824:G:A	9.04995e-19	-3.43345e-10	-1.68524
64931285	chr15:64931285:G:T	4.448e-18	-0.97651	0.883553
64932038	chr15:64932038:T:C	9.62035e-19	-3.43345e-10	-1.62412
64932178	chr15:64932178:GAT:G	2.26116e-13	7.0356	3.70779
64932316	chr15:64932316:T:C	8.91661e-19	-3.43345e-10	-1.70008
64932478	chr15:64932478:G:A	1.82749e-13	6.91325	3.6172
64932556	chr15:64932556:G:T	2.02898e-13	7.09934	3.53571
64932576	chr15:64932576:A:T	9.57986e-19	-3.43345e-10	-1.62833
64932662	chr15:64932662:A:G	2.63236e-14	7.16144	1.43137
64933581	chr15:64933581:C:T	8.12813e-19	-3.43345e-10	-1.79267
64933614	chr15:64933614:C:T	7.78366e-14	7.93306	1.7439
64933853	chr15:64933853:A:G	5.92851e-19	-2.10822	-9.44083e-10
64933953	chr15:64933953:A:G	7.84438e-19	-3.43345e-10	-1.8282
64934110	chr15:64934110:A:T	8.27082e-19	-3.43345e-10	-1.77526
64934143	chr15:64934143:T:A	1.26708e-18	-3.43345e-10	-1.3487
64934241	chr15:64934241:A:G	6.24661e-18	0.246628	-9.44083e-10
64934559	chr15:64934559:T:G	7.88425e-19	-3.43345e-10	-1.82313
64934890	chr15:64934890:T:C	2.72481e-18	-3.43345e-10	-0.583014
64934900	chr15:64934900:CCA:C	2.29043e-18	-0.756673	-9.44083e-10
64934953	chr15:64934953:A:G	8.92932e-19	-3.43345e-10	-1.69866
64935329	chr15:64935329:G:A	4.52225e-14	6.72302	2.41092
64935460	chr15:64935460:G:A	6.87312e-18	0.342207	-9.44083e-10
64935474	chr15:64935474:G:A	9.22051e-19	-3.43345e-10	-1.66657
64935916	chr15:64935916:A:G	8.1745e-19	-3.43345e-10	-1.78698
64935986	chr15:64935986:C:T	3.63771e-16	4.97823	-0.667119
64935990	chr15:64935990:A:C	1.52282e-18	-3.43345e-10	-1.16485
64936082	chr15:64936082:G:A	1.28014e-19	-2.11032	-1.53071
64936248	chr15:64936248:C:T	4.67341e-18	0.118447	-0.16197
64936262	chr15:64936262:C:T	6.28226e-19	-2.05027	-9.44083e-10
64936343	chr15:64936343:C:G	8.50524e-19	-3.43345e-10	-1.74731
64936461	chr15:64936461:C:T	8.71064e-18	0.579134	-9.44083e-10
64936510	chr15:64936510:C:T	3.05272e-16	4.39422	-0.258429
64936764	chr15:64936764:A:G	1.89893e-18	-0.944119	-9.44083e-10
64936767	chr15:64936767:G:A	6.15373e-19	-2.07094	-9.44083e-10
64936859	chr15:64936859:A:T	2.12421e-18	-3.43345e-10	-0.832012
64937092	chr15:64937092:G:A	2.9824e-17	1.35745	0.45245
64937196	chr15:64937196:C:G	1.16634e-18	-3.43345e-10	-1.43155
64937610	chr15:64937610:C:T	3.49546e-19	-0.809789	-1.82674
64937618	chr15:64937618:T:C	2.17341e-18	-2.09518	1.28606
64937812	chr15:64937812:C:T	1.91649e-19	-1.49446	-1.74304
64937868	chr15:64937868:G:A	4.89559e-18	-3.43345e-10	0.00292347
64937963	chr15:64937963:A:G	1.04469e-18	-3.43345e-10	-1.54169
64937983	chr15:64937983:T:C	6.17142e-19	-1.24001	-0.828057
64938100	chr15:64938100:C:T	1.39246e-18	-3.43345e-10	-1.25434
64938287	chr15:64938287:A:G	1.70596e-18	-3.43345e-10	-1.05128
64938455	chr15:64938455:G:T	7.89326e-19	-3.43345e-10	-1.82199
64938493	chr15:64938493:G:A	9.79492e-19	-3.43345e-10	-1.60613
64938703	chr15:64938703:G:A	1.38271e-18	-3.43345e-10	-1.26137
64938893	chr15:64938893:C:T	6.08962e-18	-2.06506	2.28623
64939476	chr15:64939476:C:G	2.4225e-18	-3.43345e-10	-0.700611
64939615	chr15:64939615:A:G	1.09484e-18	-3.43345e-10	-1.4948
64939622	chr15:64939622:A:G	6.20973e-19	-2.06188	-9.44083e-10
64939634	chr15:64939634:A:C	1.64183e-19	-1.57947	-1.81271
64939770	chr15:64939770:G:A	1.20291e-18	-3.43345e-10	-1.40067
64939825	chr15:64939825:C:T	1.27475e-18	-3.43345e-10	-1.34266
64939939	chr15:64939939:T:TGG	9.33264e-19	-3.43345e-10	-1.65448
64940125	chr15:64940125:G:A	1.34465e-18	-3.43345e-10	-1.28928
64940245	chr15:64940245:A:G	5.32076e-18	0.0862038	-9.44083e-10
64940308	chr15:64940308:A:G	7.84816e-19	-3.43345e-10	-1.82772
64940423	chr15:64940423:GATAGATAGATAT:G	1.40193e-18	-3.43345e-10	-1.24756
64940526	chr15:64940526:A:G	1.19346e-18	-3.43345e-10	-1.40855
64940533	chr15:64940533:C:T	1.64595e-18	-3.43345e-10	-1.08709
64940557	chr15:64940557:C:T	1.63811e-19	-1.59235	-1.80211
64940628	chr15:64940628:T:C	1.38097e-18	-3.43345e-10	-1.26263
64940742	chr15:64940742:C:T	3.07008e-18	-3.43345e-10	-0.463708
64940752	chr15:64940752:T:A	5.96315e-19	-2.1024	-9.44083e-10
64940991	chr15:64940991:C:T	6.10788e-18	0.224168	-9.44083e-10
64941267	chr15:64941267:A:G	7.72873e-19	-1.84305	-9.44083e-10
64941315	chr15:64941315:A:G	9.668e-19	-3.43345e-10	-1.61918
64941376	chr15:64941376:C:T	7.23371e-19	-1.90924	-9.44083e-10
64941599	chr15:64941599:G:A	7.84658e-19	-3.43345e-10	-1.82792
64941693	chr15:64941693:T:G	3.54399e-18	-3.43345e-10	-0.320159
64941726	chr15:64941726:G:T	1.70687e-18	-3.43345e-10	-1.05075
64941973	chr15:64941973:T:A	3.11059e-19	-1.58114	-1.17204
64941999	chr15:64941999:T:C	1.07977e-18	-3.43345e-10	-1.50866
64942229	chr15:64942229:T:C	2.71515e-18	-3.43345e-10	-0.586563
64942614	chr15:64942614:C:A	1.37042e-18	-3.43345e-10	-1.2703
64942742	chr15:64942742:A:G	3.70079e-18	-3.43345e-10	-0.276866
64942758	chr15:64942758:G:GA	7.8486e-19	-3.43345e-10	-1.82766
64942761	chr15:64942761:A:AT	7.86097e-19	-3.43345e-10	-1.82609
64942939	chr15:64942939:C:A	1.55522e-18	-3.43345e-10	-1.14379
64942961	chr15:64942961:T:G	5.88843e-19	-2.11501	-9.44083e-10
64943304	chr15:64943304:T:A	1.90748e-19	-1.96111	-1.2811
64943580	chr15:64943580:A:G	6.32663e-19	-1.53845	-0.504782
64943665	chr15:64943665:T:TC	1.40054e-19	-1.77246	-1.77868
64943753	chr15:64943753:C:T	1.07679e-18	-3.43345e-10	-1.51143
64943824	chr15:64943824:T:C	6.66467e-18	-3.43345e-10	0.311409
64943973	chr15:64943973:G:A	1.06357e-18	-3.43345e-10	-1.52378
64944678	chr15:64944678:C:T	2.07897e-19	-1.47637	-1.67975
64945162	chr15:64945162:C:A	2.90869e-19	-1.94824	-0.872056
64945362	chr15:64945362:T:C	1.27613e-18	-3.43345e-10	-1.34158
64945410	chr15:64945410:G:A	1.37346e-19	-1.74959	-1.82108
64945710	chr15:64945710:G:A	8.71184e-19	-3.43345e-10	-1.72331
64945776	chr15:64945776:G:A	8.20691e-19	-3.43345e-10	-1.78302
64947336	chr15:64947336:C:T	1.57982e-18	-3.43345e-10	-1.1281
64947628	chr15:64947628:T:C	9.3033e-19	-1.91088	0.253258
64947921	chr15:64947921:T:C	4.46279e-18	-3.43345e-10	-0.0896372
64948244	chr15:64948244:T:C	7.9108e-19	-3.43345e-10	-1.81977
64948266	chr15:64948266:A:G	1.62001e-18	-3.43345e-10	-1.10298
64948642	chr15:64948642:T:C	7.84959e-19	-3.43345e-10	-1.82754
64948682	chr15:64948682:T:C	1.22619e-18	-2.00865	0.627145
64948695	chr15:64948695:C:T	2.91021e-18	-3.43345e-10	-0.517188
64948721	chr15:64948721:C:T	7.92079e-19	-3.43345e-10	-1.81851
64948749	chr15:64948749:C:T	9.92448e-19	-3.43345e-10	-1.59299
64948774	chr15:64948774:C:T	1.98218e-18	-3.43345e-10	-0.901215
64948872	chr15:64948872:C:T	1.03799e-17	0.754462	-9.44083e-10
64948973	chr15:64948973:C:T	1.03904e-17	0.75547	-9.44083e-10
64949083	chr15:64949083:G:A	1.33725e-18	-3.43345e-10	-1.2948
64949286	chr15:64949286:G:C	1.02235e-18	-3.43345e-10	-1.5633
64949514	chr15:64949514:A:C	1.42409e-19	-1.85512	-1.67934
64949598	chr15:64949598:G:A	1.45819e-19	-1.69786	-1.81294
64949689	chr15:64949689:G:A	1.44228e-18	-1.90289	0.683707
64949777	chr15:64949777:C:T	9.44304e-19	-3.43345e-10	-1.64272
64950039	chr15:64950039:C:T	1.95762e-18	-1.13233	0.218644
64950104	chr15:64950104:T:C	1.00898e-17	0.726116	-9.44083e-10
64950133	chr15:64950133:C:G	2.5876e-18	-3.43345e-10	-0.634682
64950418	chr15:64950418:G:T	9.89961e-19	-3.43345e-10	-1.5955
64951069	chr15:64951069:A:C	3.43795e-18	-3.43345e-10	-0.350536
64951136	chr15:64951136:A:G	1.27591e-19	-1.95157	-1.69276
64952024	chr15:64952024:T:A	6.43525e-18	-3.43345e-10	0.276379
64952042	chr15:64952042:CTTCT:C	6.0572e-18	0.215837	-9.44083e-10
64952150	chr15:64952150:CCT:C	9.13622e-18	0.626835	-9.44083e-10
64952596	chr15:64952596:TTCG:T	1.85015e-19	-1.44458	-1.82814
64953118	chr15:64953118:TCTA:T	9.49139e-19	-3.43345e-10	-1.63761
64953346	chr15:64953346:T:C	7.07482e-19	-1.93145	-9.44083e-10
64953857	chr15:64953857:TTC:T	1.4539e-19	-1.68795	-1.8258
64954261	chr15:64954261:CCTT:C	1.27516e-17	-3.43345e-10	0.960249
64954470	chr15:64954470:TTCC:T	2.14231e-18	-3.43345e-10	-0.823529
64954483	chr15:64954483:TCTTC:T	1.01714e-18	-3.43345e-10	-1.56842
64955160	chr15:64955160:TCTC:T	9.45149e-18	0.660761	-9.44083e-10
64955195	chr15:64955195:A:G	8.27801e-19	-3.43345e-10	-1.77439
64955267	chr15:64955267:A:G	9.81898e-19	-1.0425	-0.561179
64955444	chr15:64955444:A:G	4.56022e-19	-1.91646	-0.454163
64955957	chr15:64955957:A:G	6.54291e-18	-3.43345e-10	0.292971
64955976	chr15:64955976:C:T	2.7603e-19	-1.93881	-0.933848
64956239	chr15:64956239:TTTTC:T	2.71898e-19	-1.18429	-1.70345
64956506	chr15:64956506:C:T	4.9969e-19	-1.80148	-0.477696
64957012	chr15:64957012:T:G	2.3796e-19	-1.82406	-1.19701
64957042	chr15:64957042:C:T	8.97627e-19	-3.43345e-10	-1.69341
64957056	chr15:64957056:T:A	1.94292e-18	-2.04853	1.12731
64957654	chr15:64957654:G:T	8.88345e-18	0.598778	-9.44083e-10
64957942	chr15:64957942:T:TAATC	4.22589e-18	-3.43345e-10	-0.144181
64958191	chr15:64958191:C:T	1.25153e-18	-1.30443	-0.0566186
64958212	chr15:64958212:G:A	6.02229e-19	-2.09253	-9.44083e-10
64958412	chr15:64958412:C:G	9.94945e-18	0.712105	-9.44083e-10
64958425	chr15:64958425:G:A	1.00406e-17	0.721225	-9.44083e-10
64959641	chr15:64959641:G:A	1.84607e-19	-1.52852	-1.74642
64960344	chr15:64960344:A:T	3.40897e-19	-1.1201	-1.54148
64960914	chr15:64960914:G:A	7.88044e-19	-3.43345e-10	-1.82361
64961237	chr15:64961237:A:G	2.80472e-19	-1.09734	-1.75936
64961454	chr15:64961454:C:T	1.9588e-19	-1.48613	-1.72954
64961603	chr15:64961603:C:T	3.71453e-18	-3.43345e-10	-0.27316
64961658	chr15:64961658:GA:G	2.36524e-19	-1.61554	-1.41158
64961697	chr15:64961697:C:A	1.58344e-18	-3.43345e-10	-1.12581
64961940	chr15:64961940:T:C	8.12111e-18	-3.43345e-10	0.509056
64962029	chr15:64962029:A:C	1.06136e-19	-2.00038	-1.82806
64962548	chr15:64962548:C:T	2.43771e-19	-1.54624	-1.4507
64963027	chr15:64963027:T:G	5.81183e-19	-1.96495	-0.16315
64963131	chr15:64963131:G:A	2.64217e-18	-0.613812	-9.44083e-10
64963704	chr15:64963704:G:A	7.766e-18	0.464343	-9.44083e-10
64964055	chr15:64964055:C:T	6.20255e-18	-3.43345e-10	0.239549
64964226	chr15:64964226:G:A	8.23225e-19	-3.43345e-10	-1.77994
64964278	chr15:64964278:T:G	2.58994e-18	-0.633775	-9.44083e-10
64964344	chr15:64964344:A:G	9.12523e-19	-1.67695	-9.44083e-10
64964512	chr15:64964512:A:G	5.15832e-19	-2.02397	-0.22342
64964635	chr15:64964635:TTTTC:T	2.06041e-18	-3.43345e-10	-0.862507
64964921	chr15:64964921:C:T	8.99626e-19	-1.79129	0.100102
64965260	chr15:64965260:T:G	2.58839e-18	-0.634374	-9.44083e-10
64965992	chr15:64965992:A:G	1.46042e-18	-3.43345e-10	-1.20669
64966209	chr15:64966209:T:C	2.64683e-18	-0.612047	-9.44083e-10
64966229	chr15:64966229:C:T	1.64908e-18	-1.0852	-9.44083e-10
64966300	chr15:64966300:T:C	7.15885e-19	-1.91965	-9.44083e-10
64966921	chr15:64966921:A:G	1.04762e-18	-3.43345e-10	-1.53889
64967083	chr15:64967083:G:A	8.75341e-19	-3.43345e-10	-1.71855
64967188	chr15:64967188:A:G	7.85792e-19	-3.43345e-10	-1.82647
64967338	chr15:64967338:T:G	3.1469e-19	-1.82806	-0.913513
64967662	chr15:64967662:C:T	2.40833e-18	-0.70648	-9.44083e-10
64967675	chr15:64967675:G:A	2.75397e-18	-0.572367	-9.44083e-10
64967928	chr15:64967928:A:G	1.52539e-18	-3.43345e-10	-1.16316
64967989	chr15:64967989:C:T	2.27007e-18	-0.765603	-9.44083e-10
64968021	chr15:64968021:C:A	1.73339e-18	-3.43345e-10	-1.03533
64968077	chr15:64968077:G:A	1.75703e-18	-1.02179	-9.44083e-10
64968436	chr15:64968436:A:G	7.067e-18	-3.43345e-10	0.370024
64968469	chr15:64968469:A:G	1.68226e-18	-3.43345e-10	-1.06527
64968624	chr15:64968624:C:T	3.06584e-18	-0.465089	-9.44083e-10
64968666	chr15:64968666:AAATG:A	3.36342e-19	-1.60673	-1.0683
64968672	chr15:64968672:TTAAAATG:T	3.35354e-19	-1.59792	-1.08006
64968685	chr15:64968685:T:C	9.18154e-19	-3.43345e-10	-1.6708
64968859	chr15:64968859:A:G	1.73034e-18	-3.43345e-10	-1.0371
64969164	chr15:64969164:T:C	4.79154e-19	-1.86768	-0.453464
64969435	chr15:64969435:C:T	8.17988e-19	-1.78632	-9.44083e-10
64969595	chr15:64969595:T:C	8.86168e-19	-1.70626	-9.44083e-10
64969951	chr15:64969951:G:A	1.01945e-18	-3.43345e-10	-1.56615
64970778	chr15:64970778:A:G	4.40128e-19	-1.91744	-0.488661
64971092	chr15:64971092:A:C	1.55394e-19	-1.6914	-1.7558
64971129	chr15:64971129:T:C	7.90346e-19	-1.22856	-0.592137
64971277	chr15:64971277:T:C	2.28953e-18	-0.757065	-9.44083e-10
64971520	chr15:64971520:C:T	1.54709e-19	-2.11365	-1.33797
64971573	chr15:64971573:CTCA:C	7.85554e-19	-3.43345e-10	-1.82678
64971638	chr15:64971638:C:A	2.05292e-19	-1.56495	-1.60379
64971981	chr15:64971981:C:T	1.38667e-18	-1.25851	-9.44083e-10
64972368	chr15:64972368:A:G	7.93567e-19	-3.43345e-10	-1.81663
64972608	chr15:64972608:G:A	2.44431e-18	-0.691649	-9.44083e-10
64972648	chr15:64972648:C:T	5.84929e-19	-1.50185	-0.619825
64972652	chr15:64972652:G:A	1.71963e-18	-3.43345e-10	-1.0433
64972827	chr15:64972827:A:G	2.33584e-18	-1.78303	1.046
64973252	chr15:64973252:G:A	1.85654e-19	-1.70749	-1.56179
64973481	chr15:64973481:C:T	1.5003e-18	-1.80389	0.624141
64973800	chr15:64973800:T:C	2.64427e-18	-0.613017	-9.44083e-10
64974099	chr15:64974099:AG:A	1.72509e-18	-3.43345e-10	-1.04013
64974189	chr15:64974189:G:A	1.6039e-18	-3.43345e-10	-1.11297
64974381	chr15:64974381:A:AG	1.67673e-18	-3.43345e-10	-1.06856
64974736	chr15:64974736:A:G	1.42053e-18	-3.43345e-10	-1.23438
64975159	chr15:64975159:G:A	1.00072e-17	-3.43345e-10	0.717892
64975175	chr15:64975175:C:G	3.17004e-18	-0.431666	-9.44083e-10
64975216	chr15:64975216:A:G	7.92015e-19	-1.25664	-0.561947
64975399	chr15:64975399:G:A	1.64882e-18	-3.43345e-10	-1.08535
64975419	chr15:64975419:T:C	2.94259e-19	-1.72772	-1.08099
64975669	chr15:64975669:A:G	6.05259e-19	-2.08751	-9.44083e-10
64975878	chr15:64975878:T:C	3.80626e-19	-1.43819	-1.11316
64976148	chr15:64976148:G:A	3.50077e-19	-1.51411	-1.1209
64976152	chr15:64976152:C:T	2.24842e-18	-1.78753	1.01235
64976595	chr15:64976595:A:G	6.03689e-19	-2.09011	-9.44083e-10
64976665	chr15:64976665:G:A	7.8452e-19	-3.43345e-10	-1.82809
64977127	chr15:64977127:G:A	1.85094e-19	-1.74887	-1.52344
64977226	chr15:64977226:A:G	1.15763e-18	-3.43345e-10	-1.43904
64977309	chr15:64977309:A:C	1.81078e-18	-3.43345e-10	-0.991651
64977367	chr15:64977367:T:C	6.36969e-18	-3.43345e-10	0.266139
64977664	chr15:64977664:G:A	1.12394e-18	-3.43345e-10	-1.46857
64977974	chr15:64977974:C:T	7.90254e-19	-3.43345e-10	-1.82081
64978617	chr15:64978617:T:C	7.18633e-19	-1.91582	-9.44083e-10
64978704	chr15:64978704:T:C	8.88433e-19	-3.43345e-10	-1.70371
64979190	chr15:64979190:G:A	1.20529e-18	-3.43345e-10	-1.39869
64979716	chr15:64979716:T:C	9.94206e-19	-3.43345e-10	-1.59122
64980223	chr15:64980223:G:A	2.50144e-19	-1.54014	-1.43099
64980294	chr15:64980294:G:A	2.88029e-18	-0.52752	-9.44083e-10
64980388	chr15:64980388:C:G	1.18456e-18	-3.43345e-10	-1.41604
64980562	chr15:64980562:C:T	2.40805e-18	-0.706595	-9.44083e-10
64981061	chr15:64981061:T:C	1.60192e-19	-1.70365	-1.71314
64981108	chr15:64981108:A:G	6.19299e-18	-3.43345e-10	0.238007
64981122	chr15:64981122:G:A	1.12685e-18	-3.43345e-10	-1.46599
64981204	chr15:64981204:A:G	5.40895e-18	-3.43345e-10	0.102643
64981206	chr15:64981206:G:A	9.71552e-19	-3.43345e-10	-1.61427
64981257	chr15:64981257:G:A	4.67866e-19	-0.537756	-1.80723
64981416	chr15:64981416:A:G	1.64314e-18	-3.43345e-10	-1.0888
64981526	chr15:64981526:T:C	6.59812e-19	-2.00121	-9.44083e-10
64981714	chr15:64981714:C:T	1.32038e-18	-3.43345e-10	-1.30749
64982277	chr15:64982277:C:T	3.32076e-19	-1.89868	-0.789121
64982549	chr15:64982549:T:C	1.60664e-18	-3.43345e-10	-1.11127
64982985	chr15:64982985:C:T	6.41673e-19	-1.14898	-0.880111
64983273	chr15:64983273:T:A	7.51182e-18	-3.43345e-10	0.431066
64983680	chr15:64983680:A:G	9.61664e-19	-3.43345e-10	-1.6245
64983732	chr15:64983732:C:A	6.85007e-19	-1.08907	-0.874667
64984061	chr15:64984061:G:A	7.938e-19	-1.81633	-9.44083e-10
64984082	chr15:64984082:C:T	1.51297e-18	-3.43345e-10	-1.17134
64984140	chr15:64984140:A:G	6.1235e-19	-1.1286	-0.947264
64984502	chr15:64984502:C:T	8.14844e-19	-3.43345e-10	-1.79017
64984996	chr15:64984996:G:A	8.94336e-19	-3.43345e-10	-1.69709
64985100	chr15:64985100:G:A	1.8827e-18	-3.43345e-10	-0.952706
64985367	chr15:64985367:G:A	1.26041e-19	-1.85861	-1.79795
64985791	chr15:64985791:C:A	1.32318e-18	-3.43345e-10	-1.30537
64986026	chr15:64986026:T:C	7.13609e-19	-0.977167	-0.945664
64986030	chr15:64986030:G:C	6.98958e-19	-0.998562	-0.945014
64986114	chr15:64986114:T:A	1.41749e-18	-3.43345e-10	-1.23652
64986203	chr15:64986203:T:C	3.70741e-18	-0.275078	-9.44083e-10
64986363	chr15:64986363:C:A	3.18309e-18	-0.427558	-9.44083e-10
64986922	chr15:64986922:T:A	8.2128e-19	-3.43345e-10	-1.7823
64987041	chr15:64987041:C:A	2.07911e-18	-3.43345e-10	-0.85347
64987136	chr15:64987136:C:T	1.22989e-18	-3.43345e-10	-1.37849
64987581	chr15:64987581:A:C	1.17708e-18	-3.43345e-10	-1.42237
64988083	chr15:64988083:G:A	3.95518e-18	-0.210385	-9.44083e-10
64988266	chr15:64988266:C:T	1.42574e-18	-3.43345e-10	-1.23072
64988305	chr15:64988305:C:CT	8.02353e-19	-3.43345e-10	-1.80562
64988410	chr15:64988410:G:A	1.28885e-19	-1.89734	-1.7369
64988564	chr15:64988564:C:A	8.69654e-19	-3.43345e-10	-1.72507
64990108	chr15:64990108:G:A	1.39234e-18	-1.45737	0.202944
64990135	chr15:64990135:T:G	1.46553e-18	-3.43345e-10	-1.2032
64990233	chr15:64990233:T:C	2.25431e-18	-3.43345e-10	-0.772568
64991650	chr15:64991650:A:G	2.60703e-18	-3.43345e-10	-0.627199
64991868	chr15:64991868:G:C	2.67717e-18	-0.600653	-9.44083e-10
64992392	chr15:64992392:T:G	1.14209e-18	-3.43345e-10	-1.45255
64992450	chr15:64992450:C:T	1.38487e-19	-1.76217	-1.80021
64993167	chr15:64993167:A:G	1.51235e-18	-3.43345e-10	-1.17175
64993735	chr15:64993735:T:A	1.55239e-18	-1.13172	-0.0138951
64994016	chr15:64994016:A:G	2.0041e-18	-3.43345e-10	-0.890217
64994218	chr15:64994218:A:G	3.05439e-18	-1.77409	1.30526
64994383	chr15:64994383:G:A	1.44634e-18	-3.43345e-10	-1.21638
64994458	chr15:64994458:A:C	7.84923e-19	-3.43345e-10	-1.82758
64994508	chr15:64994508:A:G	1.85018e-19	-1.69272	-1.58
64995282	chr15:64995282:T:C	9.62255e-19	-3.43345e-10	-1.62389
64995345	chr15:64995345:T:C	8.55565e-19	-1.7414	-9.44083e-10
64995608	chr15:64995608:G:A	6.58854e-19	-2.00266	-9.44083e-10
64995651	chr15:64995651:T:G	1.45559e-18	-3.43345e-10	-1.21
64996200	chr15:64996200:T:C	2.86237e-18	-0.533762	-9.44083e-10
64996279	chr15:64996279:T:G	8.05953e-19	-0.935959	-0.865183
64996519	chr15:64996519:T:C	1.34882e-18	-3.43345e-10	-1.28618
64996691	chr15:64996691:C:T	1.60648e-18	-3.43345e-10	-1.11137
64996789	chr15:64996789:G:T	1.6153e-19	-1.58581	-1.82267
64996908	chr15:64996908:T:C	4.86084e-19	-1.51169	-0.7951
64997085	chr15:64997085:A:G	9.59306e-19	-1.71083	0.08387
64997204	chr15:64997204:C:G	6.4923e-19	-2.01738	-9.44083e-10
64997719	chr15:64997719:C:T	1.04283e-19	-2.07288	-1.77318
64997820	chr15:64997820:C:A	1.88875e-19	-1.70228	-1.5498
64999083	chr15:64999083:T:C	2.03343e-18	-3.43345e-10	-0.87569
64999186	chr15:64999186:T:C	1.29934e-19	-2.05045	-1.57569
64999264	chr15:64999264:C:T	5.79255e-19	-0.48109	-1.65033
64999310	chr15:64999310:G:A	1.62426e-19	-1.80901	-1.59393
64999436	chr15:64999436:C:A	1.31107e-19	-1.92734	-1.68981
64999484	chr15:64999484:C:T	8.9788e-19	-3.43345e-10	-1.69313
64999798	chr15:64999798:C:T	8.13044e-19	-3.43345e-10	-1.79238
64999809	chr15:64999809:G:C	9.98639e-19	-3.43345e-10	-1.58677
65000067	chr15:65000067:G:A	4.37883e-19	-1.5978	-0.813413
65000270	chr15:65000270:T:A	4.35182e-19	-1.58762	-0.829785
65000524	chr15:65000524:G:A	7.85844e-19	-0.83977	-0.986639
65001513	chr15:65001513:G:T	2.93413e-19	-2.07477	-0.736812
65001584	chr15:65001584:G:A	1.44709e-18	-3.43345e-10	-1.21586
65001647	chr15:65001647:G:A	1.49354e-18	-3.43345e-10	-1.18426
65001721	chr15:65001721:G:A	9.53674e-19	-3.43345e-10	-1.63284
65001897	chr15:65001897:T:C	2.96179e-18	-0.499619	-9.44083e-10
65002127	chr15:65002127:G:A	1.07209e-18	-3.43345e-10	-1.5158
65002272	chr15:65002272:G:A	9.48703e-20	-2.11291	-1.82775
65002286	chr15:65002286:C:CCAGCTA	1.51641e-18	-1.73568	0.56662
65002349	chr15:65002349:G:A	8.70123e-19	-3.43345e-10	-1.72453
65002565	chr15:65002565:A:G	2.95545e-19	-1.66637	-1.13797
65002774	chr15:65002774:C:A	8.50339e-19	-3.43345e-10	-1.74753
65003167	chr15:65003167:C:T	3.34364e-19	-0.981687	-1.69925
65003452	chr15:65003452:C:T	7.607e-19	-1.85893	-9.44083e-10
65003495	chr15:65003495:T:C	2.24146e-18	-0.778282	-9.44083e-10
65004109	chr15:65004109:C:T	8.368e-19	-3.43345e-10	-1.76358
65004124	chr15:65004124:C:A	5.98904e-19	-2.09807	-9.44083e-10
65004387	chr15:65004387:T:C	7.93677e-19	-3.43345e-10	-1.81649
65004413	chr15:65004413:T:C	2.57305e-18	-0.640318	-9.44083e-10
65004601	chr15:65004601:T:C	7.40711e-19	-1.88556	-9.44083e-10
65004923	chr15:65004923:C:T	2.52303e-18	-0.65995	-9.44083e-10
65005156	chr15:65005156:A:G	1.02834e-18	-3.43345e-10	-1.55747
65005189	chr15:65005189:T:C	3.41228e-19	-0.990452	-1.67016
65005250	chr15:65005250:T:C	7.84437e-19	-3.43345e-10	-1.8282
65005291	chr15:65005291:A:C	2.70781e-18	-0.589271	-9.44083e-10
65006334	chr15:65006334:G:A	1.51334e-18	-3.43345e-10	-1.17109
65006437	chr15:65006437:C:T	2.06902e-19	-1.63446	-1.52647
65006439	chr15:65006439:C:T	2.29376e-19	-1.64486	-1.41295
65006627	chr15:65006627:T:C	6.64866e-19	-1.99358	-9.44083e-10
65007135	chr15:65007135:C:T	5.22363e-19	-1.5962	-0.638603
65007538	chr15:65007538:T:A	5.88634e-19	-2.11536	-9.44083e-10
65007979	chr15:65007979:G:A	1.42018e-18	-3.43345e-10	-1.23463
65008941	chr15:65008941:TATC:T	2.98733e-19	-2.03481	-0.758812
65009122	chr15:65009122:C:G	1.64905e-19	-2.11492	-1.27288
65009146	chr15:65009146:A:G	3.59116e-19	-0.882552	-1.72697
65009646	chr15:65009646:T:C	1.51211e-18	-3.43345e-10	-1.1719
65010371	chr15:65010371:C:CA	1.57206e-18	-3.43345e-10	-1.13302
65010456	chr15:65010456:A:T	5.90788e-19	-2.11171	-9.44083e-10
65011236	chr15:65011236:C:T	1.97511e-19	-2.01119	-1.19618
65011346	chr15:65011346:T:A	1.03661e-18	-3.43345e-10	-1.54945
65011386	chr15:65011386:C:T	8.06912e-19	-3.43345e-10	-1.79995
65011433	chr15:65011433:G:A	2.02906e-18	-3.43345e-10	-0.877837
65011735	chr15:65011735:G:A	1.05509e-18	-3.43345e-10	-1.53179
65012273	chr15:65012273:A:G	3.55689e-19	-0.860439	-1.75867
65012422	chr15:65012422:GTCTCAC:G	3.32617e-18	-0.38359	-9.44083e-10
65012445	chr15:65012445:G:C	3.24229e-18	-0.409133	-9.44083e-10
65012684	chr15:65012684:G:A	3.32572e-18	-0.383724	-9.44083e-10
65012889	chr15:65012889:C:A	3.03311e-18	-0.475823	-9.44083e-10
65013662	chr15:65013662:G:A	8.02186e-19	-3.43345e-10	-1.80583
65013700	chr15:65013700:T:C	2.889e-19	-2.11082	-0.716262
65013719	chr15:65013719:G:A	2.44112e-18	-3.43345e-10	-0.692956
65013856	chr15:65013856:T:C	8.82147e-19	-3.43345e-10	-1.71081
65013859	chr15:65013859:C:T	2.98789e-18	-0.490845	-9.44083e-10
65014399	chr15:65014399:T:C	1.28582e-19	-1.81155	-1.82505
65014475	chr15:65014475:C:A	7.86449e-19	-3.43345e-10	-1.82564
65014546	chr15:65014546:G:A	7.85077e-19	-3.43345e-10	-1.82739
65014604	chr15:65014604:G:A	7.86055e-19	-3.43345e-10	-1.82614
65014605	chr15:65014605:C:T	9.55138e-19	-3.43345e-10	-1.63131
65014622	chr15:65014622:G:A	1.22082e-18	-3.43345e-10	-1.38588
65014723	chr15:65014723:G:A	7.86511e-19	-3.43345e-10	-1.82556
65014727	chr15:65014727:A:C	9.98422e-19	-3.43345e-10	-1.58699
65014773	chr15:65014773:G:A	3.3958e-19	-0.867814	-1.79764
65015010	chr15:65015010:T:G	3.3189e-19	-0.923358	-1.76501
65015125	chr15:65015125:T:C	1.04944e-19	-2.01257	-1.82717
65015132	chr15:65015132:C:T	8.07766e-19	-3.43345e-10	-1.79889
65015150	chr15:65015150:G:T	1.14065e-19	-2.05455	-1.70185
65015578	chr15:65015578:T:C	3.09109e-18	-0.456886	-9.44083e-10
65015875	chr15:65015875:G:A	3.08705e-19	-1.02029	-1.74049
65015925	chr15:65015925:A:T	1.16689e-18	-3.43345e-10	-1.43107
65016453	chr15:65016453:G:A	8.34787e-19	-3.43345e-10	-1.76599
65016925	chr15:65016925:C:T	2.99549e-18	-0.488303	-9.44083e-10
65017028	chr15:65017028:C:T	3.21208e-19	-1.62919	-1.09189
65017101	chr15:65017101:A:T	3.30256e-18	-0.390713	-9.44083e-10
65017900	chr15:65017900:T:C	7.84895e-19	-3.43345e-10	-1.82762
65018026	chr15:65018026:G:A	6.19182e-19	-2.06477	-9.44083e-10
65018051	chr15:65018051:T:C	1.14724e-18	-2.02706	0.579004
65018089	chr15:65018089:C:A	1.21767e-18	-3.43345e-10	-1.38847
65019134	chr15:65019134:A:G	2.33613e-19	-2.11481	-0.924692
65019215	chr15:65019215:C:G	9.61688e-19	-3.43345e-10	-1.62448
65019228	chr15:65019228:A:G	3.20587e-18	-0.420428	-9.44083e-10
65019266	chr15:65019266:G:A	8.78615e-19	-3.43345e-10	-1.71482
65019592	chr15:65019592:C:T	6.49344e-19	-0.797121	-1.22008
65019877	chr15:65019877:C:T	6.25862e-19	-2.05404	-9.44083e-10
65020454	chr15:65020454:A:G	2.19943e-19	-2.11499	-0.984809
65020895	chr15:65020895:A:G	4.12803e-19	-1.68106	-0.78914
65020941	chr15:65020941:C:A	1.34987e-19	-1.90684	-1.68115
65021059	chr15:65021059:T:C	8.055e-19	-3.43345e-10	-1.8017
65021151	chr15:65021151:G:A	8.96408e-19	-3.43345e-10	-1.69477
65021165	chr15:65021165:C:T	3.37321e-18	-0.369548	-9.44083e-10
65021303	chr15:65021303:T:A	9.21519e-19	-3.43345e-10	-1.66714
65021415	chr15:65021415:T:C	8.90384e-19	-3.43345e-10	-1.70151
65022309	chr15:65022309:C:T	7.91466e-19	-3.43345e-10	-1.81928
65022310	chr15:65022310:G:A	1.2512e-19	-1.95261	-1.71128
65022345	chr15:65022345:C:T	3.12915e-18	-0.44465	-9.44083e-10
65022731	chr15:65022731:G:A	9.51095e-19	-3.43345e-10	-1.63555
65023041	chr15:65023041:CTT:C	1.50921e-18	-3.43345e-10	-1.17382
65023096	chr15:65023096:C:T	3.03334e-18	-0.475749	-9.44083e-10
65023199	chr15:65023199:A:C	2.52152e-19	-1.9081	-1.05504
65023397	chr15:65023397:T:G	2.47115e-19	-1.87347	-1.10984
65023471	chr15:65023471:T:C	8.97036e-19	-3.43345e-10	-1.69407
65023623	chr15:65023623:T:C	2.14642e-19	-1.36702	-1.75718
65024035	chr15:65024035:A:C	8.00959e-19	-3.43345e-10	-1.80736
65024048	chr15:65024048:T:C	2.56981e-19	-1.27155	-1.67261
65024098	chr15:65024098:G:A	8.41145e-19	-3.43345e-10	-1.7584
65024132	chr15:65024132:G:C	1.91247e-18	-3.43345e-10	-0.937018
65024161	chr15:65024161:T:C	2.38299e-19	-1.33152	-1.68812
65024321	chr15:65024321:G:A	9.82463e-19	-3.43345e-10	-1.6031
65024612	chr15:65024612:C:T	6.13487e-19	-2.07401	-9.44083e-10
65025056	chr15:65025056:C:A	4.0577e-18	-0.184796	-9.44083e-10
65025350	chr15:65025350:T:C	1.93527e-19	-1.533	-1.69475
65025620	chr15:65025620:C:T	8.13766e-19	-3.43345e-10	-1.79149
65025827	chr15:65025827:G:A	5.96281e-19	-0.855008	-1.24745
65026458	chr15:65026458:C:A	1.50517e-18	-3.43345e-10	-1.17651
65027200	chr15:65027200:T:C	8.83098e-19	-3.43345e-10	-1.70973
65027445	chr15:65027445:C:T	2.12168e-19	-1.60775	-1.52804
65027474	chr15:65027474:C:T	1.73283e-19	-1.73202	-1.60622
65028139	chr15:65028139:G:A	1.3473e-19	-1.76169	-1.8282
65028699	chr15:65028699:T:C	1.19608e-18	0.307505	-1.71387
65029022	chr15:65029022:G:A	8.11567e-19	-3.43345e-10	-1.7942
65029044	chr15:65029044:A:G	1.0055e-18	0.116186	-1.69611
65029258	chr15:65029258:G:C	8.79399e-19	-3.43345e-10	-1.71393
65029296	chr15:65029296:T:C	9.81205e-19	-1.60439	-9.44083e-10
65029334	chr15:65029334:T:C	1.01278e-18	-3.43345e-10	-1.57271
65029343	chr15:65029343:G:A	9.05515e-19	-3.43345e-10	-1.68466
65029600	chr15:65029600:A:G	1.06056e-19	-2.02922	-1.79998
65029625	chr15:65029625:C:G	8.57555e-19	-3.43345e-10	-1.73908
65030003	chr15:65030003:G:A	8.52463e-19	-3.43345e-10	-1.74504
65030020	chr15:65030020:T:A	6.03819e-19	-2.08989	-9.44083e-10
65030326	chr15:65030326:T:C	1.28784e-18	-3.43345e-10	-1.33245
65030528	chr15:65030528:T:C	8.79249e-19	0.00796329	-1.72206
65030794	chr15:65030794:T:C	8.01877e-19	-3.43345e-10	-1.80621
65030821	chr15:65030821:G:A	7.91841e-19	-3.43345e-10	-1.81881
65030942	chr15:65030942:A:G	2.43283e-18	-3.43345e-10	-0.696355
65031332	chr15:65031332:T:C	8.01728e-19	-3.43345e-10	-1.8064
65031826	chr15:65031826:A:C	7.8594e-19	-3.43345e-10	-1.82629
65031963	chr15:65031963:A:G	7.86044e-19	-3.43345e-10	-1.82615
65032358	chr15:65032358:G:A	9.86161e-19	-1.59935	-9.44083e-10
65032538	chr15:65032538:A:C	9.89739e-19	-1.59573	-9.44083e-10
65032913	chr15:65032913:G:A	6.05691e-19	-2.0868	-9.44083e-10
65032967	chr15:65032967:T:C	5.92176e-19	-2.10936	-9.44083e-10
65033086	chr15:65033086:G:A	9.66586e-19	-1.6194	-9.44083e-10
65033492	chr15:65033492:A:G	7.84446e-19	-3.43345e-10	-1.82819
65033536	chr15:65033536:C:G	8.56748e-19	-3.43345e-10	-1.74002
65033773	chr15:65033773:C:T	8.52931e-19	-3.43345e-10	-1.74449
65033977	chr15:65033977:T:C	7.84935e-19	-3.43345e-10	-1.82757
65034495	chr15:65034495:T:A	2.72877e-19	-1.05608	-1.82807
65035011	chr15:65035011:T:C	7.98329e-19	-3.43345e-10	-1.81065
65035320	chr15:65035320:C:T	8.74726e-19	-3.43345e-10	-1.71926
65035690	chr15:65035690:A:G	1.32597e-18	0.524613	-1.82788
65035729	chr15:65035729:C:T	4.8143e-18	-0.013821	-9.44083e-10
65035814	chr15:65035814:A:C	6.00245e-19	-2.09583	-9.44083e-10
65038414	chr15:65038414:G:A	1.02431e-18	-3.43345e-10	-1.56139
65038634	chr15:65038634:C:T	2.48036e-18	-3.43345e-10	-0.677007
65039101	chr15:65039101:C:T	1.56221e-18	-3.43345e-10	-1.13931
65040042	chr15:65040042:G:A	7.33089e-18	0.406686	-9.44083e-10
65040134	chr15:65040134:A:G	2.75163e-19	-1.06099	-1.81482
65040400	chr15:65040400:A:G	9.84151e-20	-2.08299	-1.82099
65040812	chr15:65040812:G:C	5.98926e-19	-2.09803	-9.44083e-10
65041306	chr15:65041306:T:A	2.17685e-19	-1.66586	-1.44426
65041653	chr15:65041653:A:T	8.1258e-19	-3.43345e-10	-1.79295
65042743	chr15:65042743:A:T	8.30725e-19	-3.43345e-10	-1.77087
65042855	chr15:65042855:C:T	2.46517e-19	-1.77031	-1.21542
65043005	chr15:65043005:A:T	2.3113e-19	-1.79375	-1.25644
65043053	chr15:65043053:C:A	1.66609e-18	-3.43345e-10	-1.07493
65043515	chr15:65043515:C:A	8.39971e-19	-3.43345e-10	-1.7598
65043525	chr15:65043525:T:G	2.83849e-19	-1.39642	-1.44831
65043707	chr15:65043707:C:T	1.85778e-18	-3.43345e-10	-0.966031
65044315	chr15:65044315:T:C	5.80591e-18	0.173465	-9.44083e-10
65044524	chr15:65044524:A:G	8.90172e-19	-3.43345e-10	-1.70175
65045794	chr15:65045794:G:A	8.49199e-19	-3.43345e-10	-1.74887
65046099	chr15:65046099:G:A	8.22109e-19	-3.43345e-10	-1.78129
65046596	chr15:65046596:C:T	7.73939e-19	-0.018968	-1.82271
65046693	chr15:65046693:G:A	1.79361e-18	-3.43345e-10	-1.00118
65047103	chr15:65047103:T:C	2.27017e-19	-1.47486	-1.59328
65047546	chr15:65047546:T:C	1.82757e-18	-3.43345e-10	-0.982426
65048088	chr15:65048088:C:T	8.33546e-19	-0.277637	-1.48984
65048546	chr15:65048546:G:A	8.25249e-19	-3.43345e-10	-1.77748
65049204	chr15:65049204:G:T	9.72481e-20	-2.0965	-1.8194
65049338	chr15:65049338:G:A	1.11042e-18	0.260843	-1.74152
65049489	chr15:65049489:G:A	2.39911e-18	-3.43345e-10	-0.710313
65049499	chr15:65049499:T:C	1.39248e-18	-3.43345e-10	-1.25433
65049610	chr15:65049610:ACAGG:A	1.40705e-18	-3.43345e-10	-1.24392
65050835	chr15:65050835:TC:T	1.14754e-18	-3.43345e-10	-1.44779
65050988	chr15:65050988:T:C	2.59818e-19	-1.10586	-1.82732
65051070	chr15:65051070:C:T	8.68783e-19	-3.43345e-10	-1.72607
65051096	chr15:65051096:G:A	1.00505e-18	-3.43345e-10	-1.58038
65051178	chr15:65051178:CAGG:C	1.61437e-18	-3.43345e-10	-1.10646
65051697	chr15:65051697:G:A	7.52146e-19	-0.0491319	-1.8211
65051748	chr15:65051748:C:T	1.0266e-19	-2.03355	-1.82819
65051790	chr15:65051790:AAAACAG:A	5.89073e-19	-2.11462	-9.44083e-10
65051799	chr15:65051799:AC:A	5.88694e-19	-2.11526	-9.44083e-10
65052208	chr15:65052208:G:A	8.9814e-19	-3.43345e-10	-1.69284
65053219	chr15:65053219:A:G	1.51717e-18	-3.43345e-10	-1.16857
65053307	chr15:65053307:T:C	2.35295e-19	-1.89892	-1.13341
65053624	chr15:65053624:G:T	1.1011e-18	0.247446	-1.73654
65053839	chr15:65053839:T:C	2.36356e-19	-1.90265	-1.12518
65055732	chr15:65055732:C:T	6.1168e-19	-2.07696	-9.44083e-10
65055808	chr15:65055808:T:A	1.14004e-19	-2.10577	-1.65116
65056146	chr15:65056146:A:G	8.54278e-19	0.028543	-1.77145
65056270	chr15:65056270:G:C	2.7249e-19	-1.81991	-1.06565
65056958	chr15:65056958:T:TA	1.04994e-19	-2.11533	-1.72394
65057863	chr15:65057863:G:A	1.88586e-18	-3.43345e-10	-0.951029
65057992	chr15:65057992:T:C	8.47051e-19	0.010987	-1.76239
65058630	chr15:65058630:T:A	2.83626e-19	-1.01827	-1.82725
65058684	chr15:65058684:C:T	8.34686e-19	-3.43345e-10	-1.76611
65059316	chr15:65059316:C:T	6.51151e-19	-2.01442	-9.44083e-10
65059952	chr15:65059952:G:A	2.44497e-18	-3.43345e-10	-0.691379
65060303	chr15:65060303:T:C	1.02198e-19	-2.0633	-1.80296
65060515	chr15:65060515:G:T	8.67572e-19	-3.43345e-10	-1.72747
65061114	chr15:65061114:G:A	1.06212e-18	-3.43345e-10	-1.52514
65061187	chr15:65061187:A:AT	1.10987e-19	-2.01416	-1.76959
65061377	chr15:65061377:G:A	7.87347e-19	-3.43345e-10	-1.8245
65061689	chr15:65061689:T:C	9.54403e-19	-3.43345e-10	-1.63208
65061866	chr15:65061866:G:A	8.52264e-19	-3.43345e-10	-1.74527
65062094	chr15:65062094:T:C	8.83538e-19	-3.43345e-10	-1.70923
65062226	chr15:65062226:G:A	5.98627e-19	-2.09853	-9.44083e-10
65062361	chr15:65062361:G:A	1.61673e-19	-1.94516	-1.46243
65062506	chr15:65062506:T:C	1.85931e-18	-3.43345e-10	-0.965207
65062554	chr15:65062554:G:A	1.37622e-18	-1.26607	-9.44083e-10
65063130	chr15:65063130:G:A	1.81623e-19	-1.5033	-1.78793
65063429	chr15:65063429:G:A	1.18564e-19	-1.97851	-1.7392
65063722	chr15:65063722:AG:A	1.78596e-19	-1.49006	-1.81799
65063761	chr15:65063761:G:T	8.60892e-19	-3.43345e-10	-1.7352
65064244	chr15:65064244:G:T	1.1703e-18	-3.43345e-10	-1.42815
65064689	chr15:65064689:C:T	8.33928e-19	-3.43345e-10	-1.76702
65064753	chr15:65064753:T:C	9.69284e-19	0.211564	-1.82817
65065096	chr15:65065096:C:T	2.01229e-19	-1.37631	-1.81241
65065153	chr15:65065153:G:A	1.11895e-18	0.199953	-1.67298
65065220	chr15:65065220:A:G	1.72988e-19	-2.00603	-1.33392
65065484	chr15:65065484:C:T	6.09833e-19	-2.07998	-9.44083e-10
65065707	chr15:65065707:A:G	9.86537e-20	-2.07576	-1.82579
65065769	chr15:65065769:T:C	9.9817e-19	-3.43345e-10	-1.58724
65065837	chr15:65065837:G:A	8.40896e-19	-3.43345e-10	-1.7587
65065889	chr15:65065889:G:A	2.12551e-19	-1.32103	-1.81296
65066073	chr15:65066073:G:A	9.82509e-19	-1.60306	-9.44083e-10
65066384	chr15:65066384:G:A	9.2792e-19	-3.43345e-10	-1.66022
65066585	chr15:65066585:A:C	5.89281e-19	-2.11426	-9.44083e-10
65066788	chr15:65066788:G:A	1.10813e-19	-1.98851	-1.79681
65067873	chr15:65067873:T:C	1.98918e-19	-1.94617	-1.25411
65068218	chr15:65068218:A:G	6.1831e-18	-3.43345e-10	0.236408
65068918	chr15:65068918:A:C	7.86475e-19	-3.43345e-10	-1.82561
65068998	chr15:65068998:G:A	6.21722e-19	-2.06067	-9.44083e-10
65069449	chr15:65069449:T:C	7.89311e-19	-3.43345e-10	-1.82201
65069777	chr15:65069777:A:G	7.93672e-19	-3.43345e-10	-1.8165
65069839	chr15:65069839:T:C	8.42009e-19	-3.43345e-10	-1.75738
65070152	chr15:65070152:C:T	1.10057e-18	-3.43345e-10	-1.48958
65070189	chr15:65070189:G:A	1.15005e-18	-3.43345e-10	-1.44561
65070697	chr15:65070697:C:A	1.03171e-19	-2.06354	-1.79324
65071810	chr15:65071810:G:C	1.16681e-18	-3.43345e-10	-1.43114
65073274	chr15:65073274:T:C	8.67553e-19	-1.72749	-9.44083e-10
65073543	chr15:65073543:G:A	1.07773e-18	-3.43345e-10	-1.51056
65073593	chr15:65073593:C:T	1.07292e-18	-3.43345e-10	-1.51503
65074328	chr15:65074328:G:A	9.29623e-19	-3.43345e-10	-1.65839
65074472	chr15:65074472:C:A	1.26437e-19	-2.05816	-1.59526
65074498	chr15:65074498:G:A	9.5676e-20	-2.10611	-1.82608
65075243	chr15:65075243:G:A	3.64841e-19	-0.768054	-1.82565
65075531	chr15:65075531:G:A	2.25479e-18	-0.772355	-9.44083e-10
65076211	chr15:65076211:G:A	7.84777e-19	-3.43345e-10	-1.82777
65076273	chr15:65076273:C:T	2.8421e-18	-3.43345e-10	-0.540869
65076317	chr15:65076317:T:C	7.40881e-19	-1.88533	-9.44083e-10
65076322	chr15:65076322:A:G	9.59839e-20	-2.10704	-1.82195
65077061	chr15:65077061:G:C	4.59436e-18	-3.43345e-10	-0.0605826
65077193	chr15:65077193:G:T	9.54094e-20	-2.11322	-1.82177
65077609	chr15:65077609:G:A	2.45574e-18	-0.686983	-9.44083e-10
65077613	chr15:65077613:A:G	2.71299e-18	0.646295	-1.23366
65078012	chr15:65078012:C:T	3.7959e-18	-0.251489	-9.44083e-10
65078015	chr15:65078015:T:C	9.6147e-19	-3.43345e-10	-1.6247
65078178	chr15:65078178:A:G	7.94358e-19	-3.43345e-10	-1.81563
65078314	chr15:65078314:T:C	7.115e-19	-0.253102	-1.67269
65078414	chr15:65078414:G:A	8.49062e-19	-3.43345e-10	-1.74903
65078497	chr15:65078497:C:T	1.21739e-18	0.429308	-1.81801
65078712	chr15:65078712:A:G	4.91009e-19	-0.506372	-1.79033
65079066	chr15:65079066:G:A	8.0071e-19	-3.43345e-10	-1.80767
65079089	chr15:65079089:A:G	6.35088e-19	-0.228725	-1.81068
65080006	chr15:65080006:G:A	8.91784e-19	-3.43345e-10	-1.69994
65080855	chr15:65080855:A:G	1.1441e-18	-3.43345e-10	-1.4508
65081020	chr15:65081020:CTCTAA:C	1.0124e-18	-3.43345e-10	-1.57309
65081041	chr15:65081041:A:G	9.4005e-19	-3.43345e-10	-1.64723
65081365	chr15:65081365:C:T	5.91029e-19	-0.296289	-1.81501
65081989	chr15:65081989:T:G	6.11703e-19	-2.07692	-9.44083e-10
65082692	chr15:65082692:C:T	7.53104e-19	-1.86896	-9.44083e-10
65082734	chr15:65082734:C:T	5.85344e-19	-0.48781	-1.63316
65082806	chr15:65082806:C:T	5.99108e-19	-2.09773	-9.44083e-10
65082809	chr15:65082809:A:G	7.96755e-18	2.28711	-1.79714
65082962	chr15:65082962:C:T	6.01692e-19	-2.09342	-9.44083e-10
65083473	chr15:65083473:T:G	9.78051e-19	-3.43345e-10	-1.60761
65083718	chr15:65083718:G:A	7.84579e-19	-3.43345e-10	-1.82802
65084354	chr15:65084354:T:C	7.84975e-19	-3.43345e-10	-1.82751
65084486	chr15:65084486:T:A	1.1698e-19	-1.94951	-1.78165
65084499	chr15:65084499:C:T	7.90631e-19	-3.43345e-10	-1.82034
65085254	chr15:65085254:C:G	5.57987e-18	0.133754	-9.44083e-10
65085602	chr15:65085602:C:T	6.86286e-19	-1.96187	-9.44083e-10
65086049	chr15:65086049:G:A	1.752e-17	1.27793	-9.44083e-10
65086327	chr15:65086327:G:A	2.59135e-18	-3.43345e-10	-0.633233
65086575	chr15:65086575:C:T	1.33686e-18	-1.29509	-9.44083e-10
65087883	chr15:65087883:G:A	6.00903e-19	-2.09473	-9.44083e-10
65088080	chr15:65088080:A:G	7.09423e-18	2.19836	-1.82449
65088388	chr15:65088388:G:T	5.44733e-18	0.109714	-9.44083e-10
65088688	chr15:65088688:C:T	7.99831e-19	-3.43345e-10	-1.80877
65089085	chr15:65089085:G:T	6.43884e-19	-2.02565	-9.44083e-10
65089093	chr15:65089093:T:C	7.68378e-18	2.24482	-1.79112
65090491	chr15:65090491:A:G	1.75682e-18	-1.02191	-9.44083e-10
65091384	chr15:65091384:G:A	9.66335e-19	-3.43345e-10	-1.61966
65091427	chr15:65091427:T:C	4.53546e-18	-3.43345e-10	-0.0734846
65091481	chr15:65091481:A:G	9.56948e-19	-3.43345e-10	-1.62942
65091528	chr15:65091528:G:A	7.97135e-19	-3.43345e-10	-1.81214
65091660	chr15:65091660:G:A	1.97226e-17	1.39635	-9.44083e-10
65091713	chr15:65091713:G:A	1.68598e-18	-3.43345e-10	-1.06306
65091998	chr15:65091998:C:T	1.31492e-18	-3.43345e-10	-1.31164
65092985	chr15:65092985:A:G	1.04753e-18	-3.43345e-10	-1.53898
65094484	chr15:65094484:G:A	1.17147e-18	-3.43345e-10	-1.42716
65095708	chr15:65095708:G:A	8.83965e-19	-3.43345e-10	-1.70875
65096502	chr15:65096502:G:C	7.94746e-19	-3.43345e-10	-1.81514
65097053	chr15:65097053:CT:C	1.2359e-18	-3.43345e-10	-1.37361
65097420	chr15:65097420:G:A	8.43674e-19	-3.43345e-10	-1.7554
65097600	chr15:65097600:C:T	5.99012e-19	-2.09788	-9.44083e-10
65097915	chr15:65097915:T:C	9.69052e-18	2.33912	-1.65338
65098038	chr15:65098038:G:A	1.39545e-19	-1.97002	-1.58476
65098380	chr15:65098380:G:A	8.1141e-19	-3.43345e-10	-1.79439
65098628	chr15:65098628:AG:A	7.95193e-19	-3.43345e-10	-1.81458
65098662	chr15:65098662:C:T	8.11417e-19	-3.43345e-10	-1.79438
65098949	chr15:65098949:G:A	8.92948e-18	2.39513	-1.79119
65099066	chr15:65099066:T:A	8.11636e-19	-3.43345e-10	-1.79412
65099139	chr15:65099139:G:A	8.76065e-19	-3.43345e-10	-1.71773
65100641	chr15:65100641:C:T	8.79031e-19	-3.43345e-10	-1.71435
65100846	chr15:65100846:T:A	8.35617e-19	-3.43345e-10	-1.765
65101044	chr15:65101044:G:A	9.63814e-19	-3.43345e-10	-1.62227
65101215	chr15:65101215:G:A	9.49701e-19	-3.43345e-10	-1.63702
65101520	chr15:65101520:T:G	8.52148e-19	-3.43345e-10	-1.74541
65101825	chr15:65101825:A:G	1.49726e-18	-3.43345e-10	-1.18178
65102050	chr15:65102050:A:C	8.2556e-19	-3.43345e-10	-1.7771
65102072	chr15:65102072:T:C	6.22347e-19	-2.05967	-9.44083e-10
65102115	chr15:65102115:A:G	5.89835e-19	-2.11332	-9.44083e-10
65104249	chr15:65104249:G:C	7.89279e-19	-3.43345e-10	-1.82205
65104268	chr15:65104268:G:A	9.64485e-18	2.375	-1.69399
65104435	chr15:65104435:G:A	1.17087e-18	-3.43345e-10	-1.42766
65104797	chr15:65104797:T:G	2.32735e-19	-1.23604	-1.80723
65105423	chr15:65105423:G:A	1.52054e-18	-3.43345e-10	-1.16635
65105466	chr15:65105466:G:A	8.74021e-19	-3.43345e-10	-1.72006
65105574	chr15:65105574:C:A	9.8313e-19	-3.43345e-10	-1.60242
65105794	chr15:65105794:T:C	8.47393e-19	-3.43345e-10	-1.751
65105894	chr15:65105894:A:G	1.54219e-19	-1.85535	-1.59944
65106837	chr15:65106837:C:T	6.2832e-19	-2.05012	-9.44083e-10
65107284	chr15:65107284:G:A	1.90102e-18	-3.43345e-10	-0.943023
65107317	chr15:65107317:G:A	8.82889e-19	-3.43345e-10	-1.70997
65107381	chr15:65107381:T:C	9.54056e-19	-3.43345e-10	-1.63244
65108221	chr15:65108221:T:C	1.42702e-19	-1.85926	-1.67315
65108735	chr15:65108735:A:G	9.06764e-19	-3.43345e-10	-1.68328
65109311	chr15:65109311:G:A	8.99364e-19	0.0895584	-1.78104
65109386	chr15:65109386:G:A	8.34329e-19	-3.43345e-10	-1.76654
65110291	chr15:65110291:G:A	8.05675e-19	-3.43345e-10	-1.80149
65110303	chr15:65110303:G:A	8.49751e-19	-3.43345e-10	-1.74822
65110506	chr15:65110506:C:T	9.50246e-19	-3.43345e-10	-1.63645
65110703	chr15:65110703:G:A	1.38141e-19	-1.80258	-1.76231
65111765	chr15:65111765:G:C	8.09978e-19	-3.43345e-10	-1.79616
65111857	chr15:65111857:C:G	6.10007e-19	-2.0797	-9.44083e-10
65112715	chr15:65112715:C:A	3.62407e-19	-0.817469	-1.78293
65112970	chr15:65112970:C:T	9.43265e-19	-3.43345e-10	-1.64382
65113318	chr15:65113318:G:A	8.85754e-19	-3.43345e-10	-1.70673
65113802	chr15:65113802:G:C	8.60982e-19	-3.43345e-10	-1.73509
65114906	chr15:65114906:C:T	8.86871e-19	-3.43345e-10	-1.70547
65116094	chr15:65116094:T:C	1.15822e-18	-1.43853	-9.44083e-10
65116998	chr15:65116998:CTA:C	1.20395e-17	2.51376	-1.61098
65120012	chr15:65120012:G:A	1.29886e-18	-1.67164	0.347715
65120222	chr15:65120222:C:T	9.57254e-19	-3.43345e-10	-1.6291
65120275	chr15:65120275:C:T	1.67205e-18	-3.43345e-10	-1.07136
65120483	chr15:65120483:G:A	9.49412e-19	-3.43345e-10	-1.63732
65120850	chr15:65120850:G:A	8.84129e-19	-3.43345e-10	-1.70856
65120870	chr15:65120870:G:T	9.38758e-19	-3.43345e-10	-1.64861
65120900	chr15:65120900:G:A	7.86254e-19	-3.43345e-10	-1.82589
65121752	chr15:65121752:C:G	1.52211e-18	-3.43345e-10	-1.16531
65122282	chr15:65122282:G:A	6.47222e-19	-2.02048	-9.44083e-10
65122309	chr15:65122309:T:C	1.46658e-19	-1.94784	-1.55723
65122484	chr15:65122484:C:T	3.40147e-17	1.94138	-9.44083e-10
65122587	chr15:65122587:A:G	7.91018e-19	-3.43345e-10	-1.81985
65122978	chr15:65122978:G:T	7.90266e-19	-3.43345e-10	-1.8208
65122997	chr15:65122997:T:C	1.42995e-19	-1.94917	-1.58119
65124356	chr15:65124356:T:C	1.18964e-19	-1.92392	-1.79043
65124846	chr15:65124846:G:A	1.27002e-19	-1.89523	-1.75373
65125694	chr15:65125694:C:T	8.21823e-19	-3.43345e-10	-1.78164
65126064	chr15:65126064:CCGA:C	7.85424e-19	-3.43345e-10	-1.82694
65126149	chr15:65126149:C:T	1.52201e-18	-3.43345e-10	-1.16538
65126244	chr15:65126244:C:G	8.69706e-19	-3.43345e-10	-1.72501
65126310	chr15:65126310:T:C	8.24318e-19	-3.43345e-10	-1.77861
65126372	chr15:65126372:T:C	7.84778e-19	-3.43345e-10	-1.82777
65126574	chr15:65126574:C:T	1.02551e-18	-3.43345e-10	-1.56022
65126990	chr15:65126990:TG:T	1.94793e-18	-0.918643	-9.44083e-10
65127277	chr15:65127277:G:A	4.70073e-18	-3.43345e-10	-0.0376927
65127458	chr15:65127458:C:T	1.25237e-18	-3.43345e-10	-1.36038
65127652	chr15:65127652:G:A	8.50547e-19	-3.43345e-10	-1.74729
65129393	chr15:65129393:CCT:C	8.49619e-19	-3.43345e-10	-1.74838
65131006	chr15:65131006:G:C	9.59613e-19	-3.43345e-10	-1.62664
65131337	chr15:65131337:T:C	1.10163e-18	-3.43345e-10	-1.48862
65131913	chr15:65131913:A:C	7.97498e-19	-3.43345e-10	-1.81169
65133474	chr15:65133474:G:T	1.86941e-18	-3.43345e-10	-0.959788
65134994	chr15:65134994:G:A	2.13213e-18	-0.828288	-9.44083e-10
65135986	chr15:65135986:G:A	6.42589e-19	-2.02766	-9.44083e-10
65136235	chr15:65136235:T:C	2.8711e-18	1.22231	-1.75303
65136502	chr15:65136502:G:A	2.09612e-18	-0.845323	-9.44083e-10
65136941	chr15:65136941:T:C	1.5266e-18	-3.43345e-10	-1.16237
65137052	chr15:65137052:G:A	8.01437e-19	-3.43345e-10	-1.80676
65137064	chr15:65137064:G:A	4.67583e-19	-2.02181	-0.323781
65137363	chr15:65137363:A:G	1.24953e-18	-3.43345e-10	-1.36265
65138036	chr15:65138036:G:A	2.0887e-18	-3.43345e-10	-0.848868
65138344	chr15:65138344:C:T	1.76111e-18	-3.43345e-10	-1.01946
65139899	chr15:65139899:A:T	4.18069e-18	-3.43345e-10	-0.154934
65140028	chr15:65140028:T:C	3.13427e-19	-0.988652	-1.75695
65140095	chr15:65140095:G:A	7.85058e-19	-3.43345e-10	-1.82741
65141718	chr15:65141718:C:T	9.6606e-18	2.38606	-1.70342
65142203	chr15:65142203:T:C	2.61018e-18	-3.43345e-10	-0.625993
65142355	chr15:65142355:C:T	6.07435e-19	-2.08392	-9.44083e-10
65142452	chr15:65142452:G:C	8.27071e-19	-3.43345e-10	-1.77528
65143248	chr15:65143248:T:C	1.92898e-18	-3.43345e-10	-0.92842
65143981	chr15:65143981:C:T	8.58502e-19	-3.43345e-10	-1.73798
65144354	chr15:65144354:A:G	7.72832e-18	-3.43345e-10	0.45948
65145229	chr15:65145229:C:T	5.95928e-19	-2.10305	-9.44083e-10
65145505	chr15:65145505:C:T	6.33721e-19	-2.04156	-9.44083e-10
65146540	chr15:65146540:C:T	9.34742e-19	-3.43345e-10	-1.6529
65146637	chr15:65146637:A:C	7.94189e-19	-3.43345e-10	-1.81585
65146676	chr15:65146676:G:A	2.003e-18	-3.43345e-10	-0.890765
65146710	chr15:65146710:C:G	3.92424e-18	-3.43345e-10	-0.218238
65147131	chr15:65147131:G:A	8.4277e-19	-3.43345e-10	-1.75647
65147193	chr15:65147193:A:G	8.44299e-18	2.18967	-1.64174
65147754	chr15:65147754:T:A	3.93468e-18	1.61064	-1.82623
65147892	chr15:65147892:C:G	1.09171e-18	-3.43345e-10	-1.49767
65148174	chr15:65148174:G:A	8.8491e-19	-3.43345e-10	-1.70768
65148213	chr15:65148213:G:A	1.06297e-18	-3.43345e-10	-1.52434
65148250	chr15:65148250:T:G	1.81171e-18	-3.43345e-10	-0.991141
65150123	chr15:65150123:A:G	1.34891e-19	-1.89791	-1.69079
65150185	chr15:65150185:G:A	8.22641e-18	1.667	-1.14507
65150725	chr15:65150725:A:C	7.90474e-19	-3.43345e-10	-1.82053
65151202	chr15:65151202:G:A	1.91901e-18	-3.43345e-10	-0.933603
65153689	chr15:65153689:A:T	1.81446e-19	-1.88396	-1.40825
65153800	chr15:65153800:C:G	1.10568e-18	-3.43345e-10	-1.48495
65153880	chr15:65153880:C:T	1.28708e-18	-1.33304	-9.44083e-10
65154024	chr15:65154024:A:C	1.02429e-17	2.0912	-1.35003
65154304	chr15:65154304:GAGA:G	7.85957e-19	-3.43345e-10	-1.82626
65157196	chr15:65157196:A:G	8.33063e-19	-3.43345e-10	-1.76806
65158107	chr15:65158107:A:G	1.19479e-18	-3.43345e-10	-1.40744
65160044	chr15:65160044:T:C	9.0499e-19	-3.43345e-10	-1.68524
65160216	chr15:65160216:A:G	6.67104e-18	1.77631	-1.46394
65160368	chr15:65160368:T:G	7.86148e-19	-3.43345e-10	-1.82602
65160680	chr15:65160680:A:G	1.11784e-18	-3.43345e-10	-1.47401
65160725	chr15:65160725:T:C	7.84788e-19	-3.43345e-10	-1.82775
65161374	chr15:65161374:A:AG	9.04933e-19	-3.43345e-10	-1.68531
65162234	chr15:65162234:T:C	2.23509e-18	-3.43345e-10	-0.781128
65162270	chr15:65162270:C:A	7.84577e-19	-3.43345e-10	-1.82802
65162321	chr15:65162321:C:T	5.11802e-18	1.43987	-1.39252
65162855	chr15:65162855:T:C	5.22933e-18	1.81295	-1.74408
65162973	chr15:65162973:C:T	2.64725e-17	3.29506	-1.60437
65163795	chr15:65163795:A:G	6.49295e-19	-2.01728	-9.44083e-10
65164385	chr15:65164385:G:T	6.9642e-19	-1.94721	-9.44083e-10
65165193	chr15:65165193:T:C	1.166e-19	-2.11201	-1.62241
65165445	chr15:65165445:G:A	9.49918e-19	-0.133053	-1.50374
65167139	chr15:65167139:C:T	6.22253e-19	-2.05982	-9.44083e-10
65167148	chr15:65167148:G:T	1.77e-18	-3.43345e-10	-1.01443
65167316	chr15:65167316:G:A	8.28372e-19	-3.43345e-10	-1.7737
65167555	chr15:65167555:A:T	8.09071e-19	-3.43345e-10	-1.79728
65167897	chr15:65167897:T:A	7.84437e-19	-3.43345e-10	-1.8282
65168155	chr15:65168155:C:T	2.84909e-18	-0.538413	-9.44083e-10
65168868	chr15:65168868:T:G	1.61733e-18	-3.43345e-10	-1.10464
65168885	chr15:65168885:ATCGC:A	2.93442e-18	-0.508903	-9.44083e-10
65169125	chr15:65169125:G:A	7.98458e-19	-3.43345e-10	-1.81048
65169841	chr15:65169841:C:T	3.88951e-18	1.60107	-1.8282
65169880	chr15:65169880:C:T	7.84663e-19	-3.43345e-10	-1.82791
65169970	chr15:65169970:AG:A	1.10351e-18	-3.43345e-10	-1.48692
65169971	chr15:65169971:G:C	8.95672e-19	-3.43345e-10	-1.69559
65171427	chr15:65171427:A:G	1.92661e-18	-0.877926	-0.0517251
65172837	chr15:65172837:C:T	8.3877e-19	-3.43345e-10	-1.76123
65173299	chr15:65173299:G:A	8.38028e-19	-3.43345e-10	-1.76212
65174839	chr15:65174839:A:G	4.68382e-18	1.72374	-1.76504
65175049	chr15:65175049:C:T	5.21217e-18	1.76691	-1.70132
65175314	chr15:65175314:C:T	7.91923e-19	-3.43345e-10	-1.8187
65175663	chr15:65175663:G:C	3.24761e-17	1.89509	-9.44083e-10
65176201	chr15:65176201:C:G	1.31531e-18	-3.43345e-10	-1.31134
65176418	chr15:65176418:G:A	9.14018e-19	-3.43345e-10	-1.67532
65176504	chr15:65176504:T:C	7.96953e-19	-3.43345e-10	-1.81237
65177059	chr15:65177059:T:C	7.93733e-19	-3.43345e-10	-1.81642
65178902	chr15:65178902:G:T	1.0442e-18	-3.43345e-10	-1.54216
65179912	chr15:65179912:T:G	8.15617e-19	-3.43345e-10	-1.78922
65180546	chr15:65180546:ATTC:A	5.91473e-18	0.127602	0.0644322
65181002	chr15:65181002:C:T	8.07437e-19	-3.43345e-10	-1.7993
65181215	chr15:65181215:C:A	1.14534e-18	-3.43345e-10	-1.44971
65181371	chr15:65181371:T:C	7.85327e-19	-3.43345e-10	-1.82707
65181464	chr15:65181464:T:C	7.97381e-19	-3.43345e-10	-1.81183
65181906	chr15:65181906:A:G	1.09204e-19	-2.02406	-1.77589
65181994	chr15:65181994:G:A	8.17518e-19	-3.43345e-10	-1.78689
65182912	chr15:65182912:T:C	6.36492e-18	1.97165	-1.70626
65183014	chr15:65183014:T:TTAGTGGGGCG	1.42061e-18	-1.23432	-9.44083e-10
65184038	chr15:65184038:C:T	7.93663e-19	-3.43345e-10	-1.81651
65184558	chr15:65184558:G:A	2.42048e-18	-3.43345e-10	-0.701444
65184729	chr15:65184729:G:A	8.52774e-19	-3.43345e-10	-1.74467
65185842	chr15:65185842:T:G	7.41077e-18	2.09823	-1.68071
65186672	chr15:65186672:C:T	2.18027e-18	-0.805962	-9.44083e-10
65186710	chr15:65186710:C:T	8.4181e-19	-3.43345e-10	-1.75761
65186728	chr15:65186728:A:G	8.52894e-19	-3.43345e-10	-1.74453
65187541	chr15:65187541:A:G	7.94957e-19	-3.43345e-10	-1.81488
65187740	chr15:65187740:C:T	8.52916e-19	-3.43345e-10	-1.74451
65187951	chr15:65187951:T:C	8.00126e-19	-3.43345e-10	-1.8084
65188324	chr15:65188324:A:G	7.95117e-19	-3.43345e-10	-1.81468
65188370	chr15:65188370:A:G	6.03494e-19	-2.09043	-9.44083e-10
65188616	chr15:65188616:T:C	8.1576e-19	-3.43345e-10	-1.78905
65188773	chr15:65188773:C:T	8.54558e-19	-3.43345e-10	-1.74258
65189953	chr15:65189953:A:G	6.2942e-19	-2.04837	-9.44083e-10
65191126	chr15:65191126:C:T	8.01671e-19	-3.43345e-10	-1.80647
65191321	chr15:65191321:A:G	8.00328e-19	-3.43345e-10	-1.80814
65191383	chr15:65191383:T:G	8.25417e-19	-3.43345e-10	-1.77728
65191915	chr15:65191915:C:A	6.02532e-19	-2.09203	-9.44083e-10
65192158	chr15:65192158:AG:A	9.10323e-19	-3.43345e-10	-1.67937
65192801	chr15:65192801:A:C	1.15874e-18	-3.43345e-10	-1.43807
65193239	chr15:65193239:G:A	9.80039e-19	-3.43345e-10	-1.60557
65193402	chr15:65193402:C:T	9.05222e-19	-3.43345e-10	-1.68499
65194294	chr15:65194294:A:G	1.38629e-18	-3.43345e-10	-1.25878
65194994	chr15:65194994:C:T	5.51938e-18	0.122855	-9.44083e-10
65195757	chr15:65195757:G:A	6.30374e-19	-2.04685	-9.44083e-10
65195831	chr15:65195831:G:A	1.1974e-18	-3.43345e-10	-1.40526
65195943	chr15:65195943:C:A	7.94226e-19	-3.43345e-10	-1.8158
65195961	chr15:65195961:A:C	8.13636e-19	-3.43345e-10	-1.79165
65195976	chr15:65195976:A:T	8.03193e-19	-3.43345e-10	-1.80457
65196071	chr15:65196071:G:A	7.97258e-19	-3.43345e-10	-1.81199
65196368	chr15:65196368:T:C	1.00332e-18	-3.43345e-10	-1.58209
65196508	chr15:65196508:T:C	8.9547e-19	-3.43345e-10	-1.69582
65196566	chr15:65196566:G:A	8.48299e-19	-3.43345e-10	-1.74993
65196790	chr15:65196790:C:T	2.79131e-18	1.14629	-1.70519
65197096	chr15:65197096:G:A	8.86971e-19	-3.43345e-10	-1.70535
65197350	chr15:65197350:T:C	8.33562e-19	-3.43345e-10	-1.76746
65198563	chr15:65198563:T:C	8.36258e-19	-3.43345e-10	-1.76423
65198995	chr15:65198995:G:A	7.87069e-19	-3.43345e-10	-1.82485
65199178	chr15:65199178:A:G	5.95431e-19	-2.10388	-9.44083e-10
65199544	chr15:65199544:C:T	6.17559e-18	1.64012	-1.40493
65199566	chr15:65199566:T:C	1.60924e-18	-3.43345e-10	-1.10965
65199687	chr15:65199687:G:A	8.9874e-19	-3.43345e-10	-1.69217
65199963	chr15:65199963:G:A	3.06984e-18	1.17567	-1.63946
65200050	chr15:65200050:C:T	8.87566e-19	-3.43345e-10	-1.70468
65200083	chr15:65200083:C:T	3.10154e-18	-3.43345e-10	-0.453511
65200826	chr15:65200826:C:A	1.52138e-19	-1.9695	-1.49889
65200843	chr15:65200843:T:C	1.36273e-18	-3.43345e-10	-1.27592
65200971	chr15:65200971:G:A	1.66264e-16	-0.169004	3.69717
65201176	chr15:65201176:A:G	1.09689e-18	-3.43345e-10	-1.49293
65201329	chr15:65201329:C:T	2.30965e-17	0.611787	0.942482
65201514	chr15:65201514:G:A	1.18048e-18	-0.157513	-1.26197
65201594	chr15:65201594:T:C	2.62581e-19	-2.11484	-0.807764
65201759	chr15:65201759:GA:G	1.04834e-18	-3.43345e-10	-1.5382
65201764	chr15:65201764:GAAAAGAAA:G	1.16444e-18	-3.43345e-10	-1.43317
65201790	chr15:65201790:A:T	1.16351e-18	-3.43345e-10	-1.43397
65201874	chr15:65201874:A:G	9.21721e-18	0.657545	-0.0218849
65202079	chr15:65202079:A:T	3.35795e-18	-3.43345e-10	-0.374082
65202264	chr15:65202264:A:G	1.1821e-18	-3.43345e-10	-1.41812
65202363	chr15:65202363:A:G	1.1832e-18	-3.43345e-10	-1.41719
65202486	chr15:65202486:G:A	1.03605e-18	-3.43345e-10	-1.55
65202620	chr15:65202620:G:A	1.21872e-18	-3.43345e-10	-1.38761
65202921	chr15:65202921:C:T	1.04911e-18	-3.43345e-10	-1.53747
65203409	chr15:65203409:A:G	1.1821e-18	-3.43345e-10	-1.41812
65203482	chr15:65203482:A:G	3.10589e-18	-0.167744	-0.284367
65203489	chr15:65203489:A:G	8.82471e-18	0.442678	0.149466
65203785	chr15:65203785:A:G	1.14762e-18	-3.43345e-10	-1.44772
65204000	chr15:65204000:G:A	1.98676e-18	-3.43345e-10	-0.898907
65204137	chr15:65204137:T:G	4.34911e-18	0.161316	-0.276755
65204249	chr15:65204249:C:T	4.01392e-18	0.138234	-0.333878
65205171	chr15:65205171:C:T	5.91403e-19	-2.11067	-9.44083e-10
65205511	chr15:65205511:A:G	2.70852e-18	-0.113799	-0.475209
65205553	chr15:65205553:G:T	2.11684e-19	-1.36238	-1.7757
65205787	chr15:65205787:G:A	6.39769e-18	0.826114	-0.555589
65206574	chr15:65206574:T:G	1.14531e-18	-3.43345e-10	-1.44974
65207369	chr15:65207369:G:A	9.54614e-19	-3.43345e-10	-1.63186
65207420	chr15:65207420:C:T	3.69547e-18	-0.152094	-0.126211
65207617	chr15:65207617:G:A	1.48656e-18	-3.43345e-10	-1.18894
65208097	chr15:65208097:G:A	1.67038e-17	0.382292	0.847931
65208175	chr15:65208175:T:C	8.08968e-19	-3.43345e-10	-1.79741
65209794	chr15:65209794:T:G	9.40986e-17	-3.43345e-10	2.95893
65210273	chr15:65210273:G:A	5.67348e-18	-0.171154	0.321545
65210340	chr15:65210340:G:A	7.92244e-19	-3.43345e-10	-1.8183
65210561	chr15:65210561:G:A	1.19459e-18	-1.40761	-9.44083e-10
65210823	chr15:65210823:G:A	1.45716e-18	-1.20892	-9.44083e-10
65210872	chr15:65210872:G:A	3.65542e-18	-3.43345e-10	-0.289202
65212090	chr15:65212090:C:A	1.69258e-18	-3.43345e-10	-1.05915
65212689	chr15:65212689:G:A	1.00025e-18	-3.43345e-10	-1.58516
65212700	chr15:65212700:C:T	2.32391e-18	-0.832454	0.0902936
65213975	chr15:65213975:T:A	4.34542e-18	0.314968	-0.431256
65214071	chr15:65214071:A:AC	1.74572e-18	-0.0992713	-0.928975
65214105	chr15:65214105:T:C	9.32531e-19	-3.43345e-10	-1.65526
65214259	chr15:65214259:C:A	8.01286e-19	-1.80695	-9.44083e-10
65216137	chr15:65216137:C:A	1.03464e-18	-3.43345e-10	-1.55136
65216579	chr15:65216579:C:T	8.97532e-19	-3.43345e-10	-1.69352
65216596	chr15:65216596:G:C	1.07582e-18	-3.43345e-10	-1.51233
65216790	chr15:65216790:C:T	7.8446e-19	-3.43345e-10	-1.82817
65216791	chr15:65216791:G:A	1.01237e-18	-3.43345e-10	-1.57312
65217531	chr15:65217531:G:A	1.39881e-18	-3.43345e-10	-1.24979
65217996	chr15:65217996:G:A	3.76124e-18	-0.243979	-0.0166854
65219091	chr15:65219091:G:A	3.21328e-19	-1.61064	-1.11006
65220249	chr15:65220249:C:T	9.31249e-19	-3.43345e-10	-1.65664
65220357	chr15:65220357:C:T	9.24574e-19	-3.43345e-10	-1.66383
65220424	chr15:65220424:C:A	9.85007e-19	-3.43345e-10	-1.60052
65220908	chr15:65220908:G:A	7.94916e-19	-3.43345e-10	-1.81493
65221176	chr15:65221176:G:T	1.61419e-18	-1.10658	-9.44083e-10
65221224	chr15:65221224:T:C	2.41368e-19	-1.35817	-1.64867
65221474	chr15:65221474:G:A	6.66046e-19	-1.99181	-9.44083e-10
65222098	chr15:65222098:C:T	1.26037e-19	-2.11219	-1.54441
65222250	chr15:65222250:C:T	3.82865e-19	-1.42464	-1.12085
65222573	chr15:65222573:A:G	1.2473e-19	-2.11151	-1.55551
65222632	chr15:65222632:C:T	6.86363e-19	-1.96176	-9.44083e-10
65223643	chr15:65223643:A:G	1.78862e-19	-1.49836	-1.80819
65224094	chr15:65224094:A:G	1.16335e-18	-3.43345e-10	-1.43411
65225525	chr15:65225525:C:T	6.00819e-19	-2.09487	-9.44083e-10
65225627	chr15:65225627:C:T	1.01024e-18	-3.43345e-10	-1.57523
65225982	chr15:65225982:C:T	1.73422e-19	-1.51151	-1.82593
65226099	chr15:65226099:T:C	7.99094e-19	-3.43345e-10	-1.80969
65226633	chr15:65226633:T:C	2.52962e-19	-1.51702	-1.44291
65227051	chr15:65227051:T:G	2.14454e-19	-1.48036	-1.64472
65227133	chr15:65227133:C:T	1.6741e-19	-1.56991	-1.80281
65227738	chr15:65227738:T:C	1.30739e-18	-3.43345e-10	-1.31738
65227749	chr15:65227749:G:A	1.76176e-19	-1.49889	-1.82279
65227876	chr15:65227876:C:T	2.32042e-19	-1.50573	-1.54052
65228464	chr15:65228464:G:T	1.75859e-18	-3.43345e-10	-1.0209
65228485	chr15:65228485:G:A	1.35369e-18	-3.43345e-10	-1.28258
65228498	chr15:65228498:T:C	1.00056e-18	-3.43345e-10	-1.58485
65228593	chr15:65228593:T:C	1.87777e-18	-3.43345e-10	-0.955329
65228685	chr15:65228685:A:G	2.00186e-19	-1.76587	-1.42805
65228759	chr15:65228759:C:T	1.9434e-19	-1.77629	-1.44727
65228817	chr15:65228817:G:A	3.53306e-18	-0.323247	-9.44083e-10
65228843	chr15:65228843:G:A	5.27874e-18	0.0782768	-9.44083e-10
65229932	chr15:65229932:G:A	1.51234e-19	-1.76674	-1.7076
65229982	chr15:65229982:C:T	1.87469e-19	-1.48505	-1.7745
65230020	chr15:65230020:G:C	1.17502e-18	-3.43345e-10	-1.42413
65230051	chr15:65230051:T:C	1.09439e-18	-3.43345e-10	-1.49522
65230297	chr15:65230297:C:T	7.87343e-19	-1.58446	-0.240048
65230510	chr15:65230510:A:G	2.70373e-19	-1.13257	-1.7608
65230643	chr15:65230643:A:G	1.16634e-18	-3.43345e-10	-1.43154
65230697	chr15:65230697:T:A	8.43854e-19	-3.43345e-10	-1.75519
65231343	chr15:65231343:C:G	5.12717e-19	-1.4205	-0.832938
65232511	chr15:65232511:T:G	4.45935e-19	-1.44062	-0.952375
65232808	chr15:65232808:C:A	1.83112e-19	-1.58947	-1.69359
65232838	chr15:65232838:G:A	1.47217e-19	-1.85829	-1.64298
65233170	chr15:65233170:T:C	9.16857e-19	-3.43345e-10	-1.67222
65233255	chr15:65233255:T:C	8.85503e-19	-3.43345e-10	-1.70701
65234008	chr15:65234008:G:A	7.80215e-19	-1.91206	0.0784613
65234463	chr15:65234463:A:C	2.58666e-19	-1.52158	-1.41605
65234760	chr15:65234760:A:C	2.51634e-19	-1.5526	-1.41259
65234988	chr15:65234988:A:G	5.73908e-19	-2.09969	-0.0410041
65235082	chr15:65235082:A:G	7.89954e-19	-3.43345e-10	-1.82119
65235198	chr15:65235198:T:C	5.92434e-19	-2.10893	-9.44083e-10
65235269	chr15:65235269:T:C	1.09172e-18	-3.43345e-10	-1.49765
65236156	chr15:65236156:G:A	1.54376e-19	-2.10113	-1.35265
65236713	chr15:65236713:C:A	1.18158e-19	-2.10451	-1.61664
65236949	chr15:65236949:G:A	7.96161e-19	-3.43345e-10	-1.81337
65237238	chr15:65237238:C:T	1.5782e-18	-3.43345e-10	-1.12913
65237738	chr15:65237738:G:C	1.78925e-19	-1.54683	-1.75937
65237829	chr15:65237829:G:A	6.12787e-19	-2.07515	-9.44083e-10
65238249	chr15:65238249:G:A	1.25927e-18	-3.43345e-10	-1.35488
65238256	chr15:65238256:C:T	2.42629e-19	-1.35227	-1.64936
65239502	chr15:65239502:A:G	2.86973e-19	-1.24536	-1.58841
65239864	chr15:65239864:A:G	9.20145e-19	-3.43345e-10	-1.66864
65240112	chr15:65240112:A:C	3.2212e-19	-1.35985	-1.35839
65241437	chr15:65241437:G:A	8.50771e-19	-1.74702	-9.44083e-10
65241883	chr15:65241883:A:G	9.50658e-19	-1.63601	-9.44083e-10
65241937	chr15:65241937:GT:G	9.28526e-19	-3.43345e-10	-1.65957
65241951	chr15:65241951:A:G	1.7677e-19	-1.49184	-1.82648
65242958	chr15:65242958:G:A	1.603e-18	-3.43345e-10	-1.11354
65243003	chr15:65243003:C:T	1.707e-19	-1.52551	-1.82775
65243008	chr15:65243008:C:T	1.98608e-19	-2.0491	-1.15273
65243046	chr15:65243046:A:T	7.50381e-19	-1.47813	-0.394453
65243135	chr15:65243135:A:G	2.14479e-18	-0.822371	-9.44083e-10
65243162	chr15:65243162:T:A	1.95864e-19	-2.05523	-1.16051
65243479	chr15:65243479:G:A	1.06591e-19	-2.06159	-1.76258
65243549	chr15:65243549:T:C	2.2487e-19	-2.0629	-1.01475
65243978	chr15:65243978:T:A	1.85737e-19	-1.61022	-1.65862
65244315	chr15:65244315:T:C	7.43472e-19	-1.88184	-9.44083e-10
65244406	chr15:65244406:G:A	1.52496e-19	-1.6941	-1.77193
65244429	chr15:65244429:C:T	1.34409e-18	-3.43345e-10	-1.28969
65245457	chr15:65245457:G:A	1.10594e-19	-2.09696	-1.69034
65245564	chr15:65245564:G:T	5.25939e-18	-3.43345e-10	0.0746042
65245913	chr15:65245913:T:C	1.18406e-18	-3.43345e-10	-1.41647
65246113	chr15:65246113:C:T	6.25745e-18	-3.43345e-10	0.248362
65246389	chr15:65246389:G:T	7.5708e-19	-1.8637	-9.44083e-10
65247069	chr15:65247069:C:T	1.60905e-19	-1.58438	-1.82797
65247132	chr15:65247132:C:T	1.24817e-18	-1.36373	-9.44083e-10
65247164	chr15:65247164:A:T	2.99505e-18	-0.488452	-9.44083e-10
65247282	chr15:65247282:G:A	1.15115e-18	-3.43345e-10	-1.44465
65247526	chr15:65247526:A:G	1.19289e-18	-3.43345e-10	-1.40903
65247961	chr15:65247961:C:T	1.56212e-19	-1.61633	-1.82562
65248347	chr15:65248347:G:A	6.50279e-19	-2.01576	-9.44083e-10
65248488	chr15:65248488:T:C	2.05836e-19	-1.57953	-1.58656
65249360	chr15:65249360:C:G	7.84729e-19	-3.43345e-10	-1.82783
65249595	chr15:65249595:G:C	1.38882e-19	-1.73169	-1.82785
65249850	chr15:65249850:T:C	1.03154e-19	-2.04549	-1.81146
65250266	chr15:65250266:C:T	8.44227e-19	-3.43345e-10	-1.75475
65250267	chr15:65250267:G:A	4.15398e-19	-1.55651	-0.907419
65250393	chr15:65250393:C:T	7.92206e-19	-3.43345e-10	-1.81835
65250741	chr15:65250741:G:A	6.91296e-19	-1.9546	-9.44083e-10
65251204	chr15:65251204:C:T	2.77179e-18	-3.43345e-10	-0.565919
65251581	chr15:65251581:A:G	2.58327e-19	-1.49374	-1.4452
65251602	chr15:65251602:GGATCCCCAGCAAAACTTATGGTTCATTTT:G	1.51421e-19	-1.65048	-1.82262
65251955	chr15:65251955:G:A	1.57333e-19	-1.60716	-1.82763
65252887	chr15:65252887:G:A	1.03213e-19	-2.04445	-1.81192
65253169	chr15:65253169:T:C	2.24293e-19	-2.09213	-0.988085
65253531	chr15:65253531:T:C	1.80156e-19	-1.55788	-1.74147
65253626	chr15:65253626:G:A	1.31756e-18	-3.43345e-10	-1.30963
65253998	chr15:65253998:A:G	8.07745e-19	-3.43345e-10	-1.79892
65254048	chr15:65254048:C:T	7.86226e-19	-3.43345e-10	-1.82592
65254194	chr15:65254194:C:G	7.85334e-19	-3.43345e-10	-1.82706
65254561	chr15:65254561:C:T	1.09302e-18	-3.43345e-10	-1.49647
65254895	chr15:65254895:C:T	1.60762e-18	-3.43345e-10	-1.11066
65255261	chr15:65255261:T:C	3.01233e-19	-1.53389	-1.2514
65255325	chr15:65255325:TTTTAA:T	7.86105e-19	-3.43345e-10	-1.82608
65255477	chr15:65255477:A:G	1.78994e-19	-1.56114	-1.74468
65255617	chr15:65255617:G:C	7.89437e-19	-3.43345e-10	-1.82185
65255685	chr15:65255685:T:C	2.36413e-19	-2.07993	-0.947659
65256062	chr15:65256062:A:G	1.54984e-18	-3.43345e-10	-1.14726
65256314	chr15:65256314:G:A	5.11326e-19	-1.46485	-0.791305
65256532	chr15:65256532:C:T	1.59117e-19	-1.62018	-1.80335
65256653	chr15:65256653:C:T	6.53306e-19	-2.01112	-9.44083e-10
65257023	chr15:65257023:C:T	2.88622e-19	-2.07544	-0.752608
65257119	chr15:65257119:C:T	2.14204e-19	-1.70601	-1.42023
65257139	chr15:65257139:G:A	2.56494e-19	-1.60354	-1.34252
65257887	chr15:65257887:G:A	9.61595e-19	-3.43345e-10	-1.62457
65259767	chr15:65259767:T:C	8.69704e-19	-1.72501	-9.44083e-10
65260047	chr15:65260047:A:G	9.04679e-19	-3.43345e-10	-1.68559
65260908	chr15:65260908:C:T	1.12611e-19	-2.08464	-1.68458
65261373	chr15:65261373:A:G	2.05471e-18	-3.43345e-10	-0.865275
65262032	chr15:65262032:A:T	2.41908e-18	-3.43345e-10	-0.702022
65262316	chr15:65262316:G:C	1.17551e-18	-3.43345e-10	-1.42371
65262333	chr15:65262333:C:T	7.85039e-19	-3.43345e-10	-1.82743
65262402	chr15:65262402:G:A	1.22972e-19	-1.86085	-1.82037
65262818	chr15:65262818:A:T	1.13175e-18	-3.43345e-10	-1.46164
65262902	chr15:65262902:T:G	1.35942e-18	-3.43345e-10	-1.27835
65263386	chr15:65263386:G:A	1.89027e-18	-3.43345e-10	-0.948689
65263642	chr15:65263642:A:G	8.11346e-19	-3.43345e-10	-1.79447
65263723	chr15:65263723:C:G	7.85991e-19	-3.43345e-10	-1.82622
65263985	chr15:65263985:T:C	2.52419e-19	-2.08092	-0.881161
65264054	chr15:65264054:C:A	3.93998e-19	-1.63344	-0.883383
65264077	chr15:65264077:G:A	1.42029e-19	-2.06958	-1.46756
65264104	chr15:65264104:T:C	1.26955e-19	-1.86804	-1.7813
65264656	chr15:65264656:C:G	1.69347e-18	-3.43345e-10	-1.05863
65264666	chr15:65264666:C:T	7.84437e-19	-3.43345e-10	-1.8282
65265798	chr15:65265798:C:G	3.37039e-19	-1.84066	-0.832311
65265919	chr15:65265919:T:C	3.10633e-19	-2.07424	-0.680308
65265941	chr15:65265941:A:T	2.34174e-19	-2.02949	-1.00762
65266090	chr15:65266090:G:A	8.65101e-19	-3.43345e-10	-1.73032
65266531	chr15:65266531:C:G	1.0637e-19	-2.00206	-1.82419
65266969	chr15:65266969:T:C	2.15669e-19	-1.75761	-1.36181
65266974	chr15:65266974:G:A	8.13825e-19	-3.43345e-10	-1.79142
65266993	chr15:65266993:A:G	1.69937e-18	-3.43345e-10	-1.05515
65266994	chr15:65266994:A:C	1.68086e-18	-3.43345e-10	-1.06611
65267305	chr15:65267305:C:G	1.721e-18	-3.43345e-10	-1.04251
65267500	chr15:65267500:G:A	2.20498e-18	-3.43345e-10	-0.794694
65267507	chr15:65267507:T:C	2.00364e-18	-3.43345e-10	-0.890447
65267795	chr15:65267795:A:G	6.31856e-19	-2.04451	-9.44083e-10
65268139	chr15:65268139:G:A	1.09754e-18	-3.43345e-10	-1.49234
65268288	chr15:65268288:T:G	1.15433e-19	-1.94538	-1.7991
65268317	chr15:65268317:G:A	2.24022e-18	-3.43345e-10	-0.778836
65268528	chr15:65268528:C:T	8.42077e-19	-3.43345e-10	-1.7573
65268592	chr15:65268592:C:A	8.4561e-19	-3.43345e-10	-1.75311
65268739	chr15:65268739:C:T	1.32611e-19	-1.82171	-1.78404
65268840	chr15:65268840:C:T	8.75372e-19	-3.43345e-10	-1.71852
65268878	chr15:65268878:C:T	5.88832e-19	-2.11503	-9.44083e-10
65269813	chr15:65269813:A:G	1.69748e-18	-3.43345e-10	-1.05627
65270097	chr15:65270097:T:C	2.23724e-18	-3.43345e-10	-0.780169
65270254	chr15:65270254:G:A	1.14307e-19	-2.06023	-1.69405
65270368	chr15:65270368:A:G	1.03474e-18	-3.43345e-10	-1.55126
65271311	chr15:65271311:T:C	1.30385e-19	-1.85214	-1.77053
65271422	chr15:65271422:C:T	5.93255e-19	-2.11285	0.00530934
65271732	chr15:65271732:T:C	9.29868e-19	-3.43345e-10	-1.65812
65272982	chr15:65272982:A:G	8.08588e-19	-3.43345e-10	-1.79788
65273046	chr15:65273046:G:A	7.84978e-19	-3.43345e-10	-1.82751
65273364	chr15:65273364:T:A	2.42651e-19	-1.79748	-1.20406
65274078	chr15:65274078:G:A	2.72132e-18	-3.43345e-10	-0.584295
65274336	chr15:65274336:G:A	1.20324e-19	-2.06276	-1.64022
65276031	chr15:65276031:C:T	8.47662e-19	-3.43345e-10	-1.75069
65276171	chr15:65276171:T:C	5.90826e-19	-2.11164	-9.44083e-10
65276572	chr15:65276572:T:C	1.62826e-19	-1.71527	-1.68521
65276581	chr15:65276581:G:A	1.2636e-19	-1.96913	-1.6849
65276735	chr15:65276735:C:T	8.37406e-19	-3.43345e-10	-1.76286
65276745	chr15:65276745:T:C	1.32714e-19	-1.86664	-1.73833
65276850	chr15:65276850:C:T	2.46999e-18	-0.681197	-9.44083e-10
65276974	chr15:65276974:C:A	1.27204e-19	-1.86807	-1.77931
65277559	chr15:65277559:C:A	1.14971e-18	-3.43345e-10	-1.4459
65277716	chr15:65277716:T:C	8.91699e-19	-3.43345e-10	-1.70004
65278552	chr15:65278552:G:C	1.75314e-18	-1.024	-9.44083e-10
65278930	chr15:65278930:G:C	9.49329e-19	-3.43345e-10	-1.63741
65279396	chr15:65279396:G:C	1.31119e-18	-3.43345e-10	-1.31448
65279620	chr15:65279620:A:G	8.65892e-19	-3.43345e-10	-1.72941
65279639	chr15:65279639:A:G	1.21471e-19	-1.89947	-1.79402
65280032	chr15:65280032:C:T	5.02825e-18	0.0296614	-9.44083e-10
65280403	chr15:65280403:C:A	7.12589e-19	-1.92426	-9.44083e-10
65280864	chr15:65280864:T:C	1.18763e-19	-1.99225	-1.72379
65281679	chr15:65281679:G:A	9.55762e-19	-3.43345e-10	-1.63066
65282005	chr15:65282005:C:T	1.19946e-18	-3.43345e-10	-1.40354
65282472	chr15:65282472:G:A	1.2277e-19	-1.85543	-1.82742
65282592	chr15:65282592:G:A	7.85022e-19	-3.43345e-10	-1.82746
65282786	chr15:65282786:C:T	1.45206e-18	-3.43345e-10	-1.21243
65283092	chr15:65283092:A:G	8.74857e-19	-3.43345e-10	-1.71911
65283688	chr15:65283688:C:T	8.90363e-19	-3.43345e-10	-1.70154
65283773	chr15:65283773:C:G	7.95646e-19	-3.43345e-10	-1.81401
65284468	chr15:65284468:C:T	9.5288e-19	-1.63368	-9.44083e-10
65284885	chr15:65284885:A:G	7.90237e-19	-3.43345e-10	-1.82083
65285210	chr15:65285210:TCAC:T	1.1756e-19	-1.98426	-1.74196
65285297	chr15:65285297:C:T	1.5537e-18	-3.43345e-10	-1.14477
65286183	chr15:65286183:C:T	6.28206e-19	-2.0503	-9.44083e-10
65286695	chr15:65286695:G:A	1.34427e-19	-1.95923	-1.63292
65287271	chr15:65287271:C:A	8.50675e-19	-1.74714	-9.44083e-10
65287876	chr15:65287876:G:T	7.91711e-19	-3.43345e-10	-1.81897
65288002	chr15:65288002:T:C	9.27529e-19	-3.43345e-10	-1.66064
65288021	chr15:65288021:G:C	8.24004e-19	-3.43345e-10	-1.77899
65288645	chr15:65288645:T:C	1.21044e-19	-1.99771	-1.69929
65288670	chr15:65288670:T:C	7.44889e-19	-1.82197	-0.0579635
65289043	chr15:65289043:T:C	3.25476e-19	-1.49635	-1.21153
65289181	chr15:65289181:T:C	4.09635e-19	-2.10681	-0.37109
65289469	chr15:65289469:C:G	9.01964e-19	-3.43345e-10	-1.68859
65289607	chr15:65289607:T:C	1.46954e-18	-3.43345e-10	-1.20046
65289896	chr15:65289896:G:A	8.45368e-19	-3.43345e-10	-1.75339
65290066	chr15:65290066:C:T	1.46458e-17	-3.43345e-10	1.09874
65290623	chr15:65290623:A:T	1.83649e-18	-3.43345e-10	-0.977553
65290664	chr15:65290664:G:A	1.62868e-19	-2.11069	-1.28953
65290682	chr15:65290682:C:G	3.14972e-19	-1.5325	-1.20819
65290983	chr15:65290983:G:A	1.61332e-19	-2.01383	-1.39588
65291132	chr15:65291132:TAG:T	1.2839e-18	-1.21241	-0.123094
65291307	chr15:65291307:T:C	7.96389e-19	-3.43345e-10	-1.81308
65291396	chr15:65291396:G:A	2.14594e-18	-3.43345e-10	-0.821835
65291454	chr15:65291454:C:T	8.71527e-19	-3.43345e-10	-1.72292
65292439	chr15:65292439:A:T	2.37071e-19	-2.07416	-0.950645
65293197	chr15:65293197:T:G	1.1907e-18	-3.43345e-10	-1.41087
65293363	chr15:65293363:T:G	1.22398e-18	-3.43345e-10	-1.3833
65293367	chr15:65293367:G:T	1.04433e-18	-3.43345e-10	-1.54204
65293399	chr15:65293399:A:G	2.18115e-19	-2.09668	-1.01146
65293507	chr15:65293507:T:C	8.07077e-19	-3.43345e-10	-1.79975
65293544	chr15:65293544:C:T	7.60816e-19	-1.85877	-9.44083e-10
65293823	chr15:65293823:T:C	4.27893e-19	-1.96127	-0.473023
65293967	chr15:65293967:T:A	2.0187e-19	-2.10499	-1.08055
65294021	chr15:65294021:T:A	1.32941e-18	-3.43345e-10	-1.30068
65294099	chr15:65294099:T:C	1.18835e-18	-3.43345e-10	-1.41285
65294289	chr15:65294289:C:T	2.67023e-18	-3.43345e-10	-0.603246
65294422	chr15:65294422:T:C	3.07556e-19	-2.11112	-0.653385
65294532	chr15:65294532:A:G	1.07247e-18	-3.43345e-10	-1.51545
65294931	chr15:65294931:C:T	6.72021e-19	-1.56173	-0.421151
65295014	chr15:65295014:TATATA:T	1.23924e-18	-3.43345e-10	-1.37091
65295179	chr15:65295179:A:C	8.9212e-19	-3.43345e-10	-1.69957
65295391	chr15:65295391:G:A	3.7008e-19	-2.11423	-0.465219
65295397	chr15:65295397:G:A	8.17454e-19	-3.43345e-10	-1.78697
65295678	chr15:65295678:TCGCGCCA:T	4.6543e-19	-1.58985	-0.760355
65295925	chr15:65295925:T:C	9.7114e-19	-3.43345e-10	-1.6147
65296023	chr15:65296023:C:T	3.76349e-19	-2.102	-0.460652
65296257	chr15:65296257:G:A	2.47413e-18	-3.43345e-10	-0.679521
65296456	chr15:65296456:T:C	2.31027e-18	-3.43345e-10	-0.748049
65297284	chr15:65297284:C:A	1.04408e-19	-2.04943	-1.79543
65297405	chr15:65297405:C:T	8.45801e-19	-3.43345e-10	-1.75288
65297413	chr15:65297413:T:C	1.14703e-18	-3.43345e-10	-1.44824
65297470	chr15:65297470:G:A	1.04163e-18	-3.43345e-10	-1.54462
65297549	chr15:65297549:C:G	5.89529e-19	-2.11384	-9.44083e-10
65297657	chr15:65297657:T:C	7.95549e-19	-3.43345e-10	-1.81413
65298415	chr15:65298415:T:C	1.73606e-19	-2.11429	-1.22209
65298614	chr15:65298614:T:C	1.13277e-18	-3.43345e-10	-1.46075
65299040	chr15:65299040:T:C	5.91043e-19	-2.11128	-9.44083e-10
65299041	chr15:65299041:G:A	6.01476e-19	-2.09378	-9.44083e-10
65299212	chr15:65299212:C:G	9.93156e-19	-3.43345e-10	-1.59228
65299227	chr15:65299227:A:G	8.59862e-19	-3.43345e-10	-1.73639
65299675	chr15:65299675:A:G	3.14108e-19	-1.45319	-1.29024
65299712	chr15:65299712:A:G	7.80887e-18	0.469849	-9.44083e-10
65299714	chr15:65299714:C:T	4.74395e-19	-1.49435	-0.836775
65299874	chr15:65299874:A:G	4.2193e-19	-2.11129	-0.33704
65300022	chr15:65300022:T:C	7.93864e-19	-3.43345e-10	-1.81625
65300177	chr15:65300177:G:A	2.39583e-18	-3.43345e-10	-0.711681
65300261	chr15:65300261:C:T	7.86752e-19	-3.43345e-10	-1.82525
65300336	chr15:65300336:C:T	1.16677e-18	-3.43345e-10	-1.43118
65300471	chr15:65300471:G:A	1.22788e-19	-1.85701	-1.8257
65300554	chr15:65300554:G:A	1.28291e-18	-3.43345e-10	-1.33628
65301006	chr15:65301006:C:CA	9.52428e-20	-2.11499	-1.82175
65301300	chr15:65301300:C:T	2.5379e-18	-3.43345e-10	-0.654075
65301414	chr15:65301414:C:G	1.22929e-18	-3.43345e-10	-1.37897
65301563	chr15:65301563:A:C	1.06665e-19	-2.0247	-1.79877
65301715	chr15:65301715:A:T	1.37811e-19	-2.11418	-1.4531
65301741	chr15:65301741:A:T	2.53808e-18	-3.43345e-10	-0.654004
65301860	chr15:65301860:T:C	9.50027e-19	-3.43345e-10	-1.63668
65302079	chr15:65302079:G:T	4.69169e-19	-1.39234	-0.949867
65302085	chr15:65302085:G:A	1.07028e-18	-3.43345e-10	-1.51749
65302096	chr15:65302096:C:T	7.90216e-19	-3.43345e-10	-1.82086
65302998	chr15:65302998:T:C	9.74221e-20	-2.11548	-1.79863
65303002	chr15:65303002:G:A	1.1215e-18	-3.43345e-10	-1.47075
65303184	chr15:65303184:G:A	9.62842e-20	-2.10622	-1.81965
65303342	chr15:65303342:A:G	9.57688e-20	-2.11103	-1.8202
65303585	chr15:65303585:G:T	7.94871e-19	-3.43345e-10	-1.81499
65304253	chr15:65304253:G:T	9.85992e-20	-2.09568	-1.80643
65304508	chr15:65304508:A:G	1.1321e-18	-3.43345e-10	-1.46134
65304828	chr15:65304828:TA:T	1.00251e-19	-2.07294	-1.81255
65305004	chr15:65305004:T:C	8.01997e-19	-3.43345e-10	-1.80606
65305052	chr15:65305052:C:T	1.42129e-18	-1.23384	-9.44083e-10
65305176	chr15:65305176:C:T	9.7226e-20	-2.08821	-1.82792
65306125	chr15:65306125:G:A	7.99501e-19	-3.43345e-10	-1.80918
65306306	chr15:65306306:A:G	1.67884e-18	-3.43345e-10	-1.06731
65307193	chr15:65307193:T:C	1.00225e-19	-2.06252	-1.82323
65307319	chr15:65307319:A:G	1.57548e-19	-2.10901	-1.32442
65308610	chr15:65308610:G:T	1.08221e-19	-2.09257	-1.71642
65308641	chr15:65308641:G:A	8.52408e-19	-3.43345e-10	-1.7451
65309050	chr15:65309050:G:A	9.77897e-19	-3.43345e-10	-1.60776
65309190	chr15:65309190:G:A	2.22523e-18	-3.43345e-10	-0.785551
65309536	chr15:65309536:CA:C	1.94189e-18	-3.43345e-10	-0.921752
65309667	chr15:65309667:G:A	1.27063e-18	-3.43345e-10	-1.3459
65309716	chr15:65309716:G:GAT	1.2224e-18	-1.38459	-9.44083e-10
65310388	chr15:65310388:T:C	1.83247e-18	-0.979748	-9.44083e-10
65310509	chr15:65310509:T:C	2.91879e-19	-1.42014	-1.39669
65311188	chr15:65311188:C:T	2.77757e-19	-2.05479	-0.811636
65312323	chr15:65312323:T:G	8.4443e-19	-3.43345e-10	-1.7545
65312547	chr15:65312547:G:A	5.95018e-18	0.198009	-9.44083e-10
65312739	chr15:65312739:G:A	9.55442e-19	-3.43345e-10	-1.63099
65312834	chr15:65312834:C:A	1.88088e-19	-2.11341	-1.14285
65312915	chr15:65312915:TATTGAGTGCTTACTTTACACC:T	1.92867e-19	-1.58876	-1.6424
65313060	chr15:65313060:A:G	1.65914e-16	-3.43345e-10	3.52606
65313453	chr15:65313453:G:C	5.01025e-19	-2.11555	-0.160958
65313662	chr15:65313662:G:C	2.58116e-19	-2.11524	-0.824519
65313762	chr15:65313762:G:A	2.3088e-16	-3.43345e-10	3.85648
65313981	chr15:65313981:A:G	1.08642e-19	-2.00485	-1.80026
65314225	chr15:65314225:A:G	2.3499e-18	-3.43345e-10	-0.731039
65314234	chr15:65314234:G:A	1.22862e-18	-3.43345e-10	-1.37952
65314308	chr15:65314308:T:C	8.52684e-19	-2.11536	0.370587
65314378	chr15:65314378:T:C	1.29748e-19	-2.10016	-1.52741
65314379	chr15:65314379:C:T	8.668e-19	-3.43345e-10	-1.72836
65314527	chr15:65314527:G:A	4.27576e-19	-2.11206	-0.322972
65314778	chr15:65314778:T:C	3.34804e-18	-3.43345e-10	-0.377037
65314883	chr15:65314883:G:A	8.50567e-19	-3.43345e-10	-1.74726
65315141	chr15:65315141:C:T	1.93152e-19	-2.11488	-1.11481
65315159	chr15:65315159:T:C	8.44999e-19	-3.43345e-10	-1.75383
65316396	chr15:65316396:C:G	7.87168e-19	-3.43345e-10	-1.82472
65317030	chr15:65317030:A:C	4.12443e-19	-2.11524	-0.355834
65317620	chr15:65317620:A:G	9.26486e-19	-2.11492	0.453156
65317654	chr15:65317654:G:A	1.39344e-19	-1.94288	-1.61334
65317813	chr15:65317813:C:T	1.92667e-19	-1.54104	-1.69117
65318071	chr15:65318071:CTGGG:C	5.99415e-19	-2.11514	0.0179234
65318209	chr15:65318209:G:A	8.41796e-19	-3.43345e-10	-1.75763
65318662	chr15:65318662:G:C	1.78635e-19	-1.58352	-1.7243
65318749	chr15:65318749:G:A	1.99529e-18	-3.43345e-10	-0.894621
65319060	chr15:65319060:A:G	8.01697e-19	-3.43345e-10	-1.80644
65319156	chr15:65319156:C:T	8.64696e-19	-3.43345e-10	-1.73079
65319249	chr15:65319249:T:C	2.13828e-18	-3.43345e-10	-0.825409
65319282	chr15:65319282:G:A	8.65263e-19	-3.43345e-10	-1.73013
65319399	chr15:65319399:C:T	1.08801e-19	-1.97554	-1.82811
65319686	chr15:65319686:A:T	2.81757e-18	-3.43345e-10	-0.549537
65320114	chr15:65320114:T:C	6.20653e-19	-2.00961	-0.0527845
65320632	chr15:65320632:GTTGTTGTTGTT:G	8.41587e-19	-3.43345e-10	-1.75788
65320638	chr15:65320638:G:A	1.59557e-19	-1.61343	-1.80733
65320828	chr15:65320828:A:G	1.05304e-18	-3.43345e-10	-1.53373
65321221	chr15:65321221:C:T	1.64262e-19	-1.61224	-1.77946
65321861	chr15:65321861:G:A	1.57389e-19	-1.65632	-1.77812
65322162	chr15:65322162:T:G	8.02117e-19	-3.43345e-10	-1.80591
65322542	chr15:65322542:C:T	1.38883e-19	-1.8652	-1.69434
65323003	chr15:65323003:C:T	1.74353e-18	-3.43345e-10	-1.0295
65323039	chr15:65323039:C:T	1.37988e-18	-3.43345e-10	-1.26341
65324120	chr15:65324120:A:G	8.16379e-19	-3.43345e-10	-1.78829
65324673	chr15:65324673:C:A	6.61674e-19	-1.99839	-9.44083e-10
65324744	chr15:65324744:G:A	6.16939e-19	-2.0684	-9.44083e-10
65324780	chr15:65324780:G:T	8.82939e-19	-3.43345e-10	-1.70991
65325077	chr15:65325077:G:A	4.62937e-18	-3.43345e-10	-0.0529911
65326243	chr15:65326243:TGA:T	3.14585e-18	-3.43345e-10	-0.439328
65326346	chr15:65326346:G:A	1.06376e-18	-3.43345e-10	-1.5236
65326472	chr15:65326472:G:C	5.9129e-19	-2.11086	-9.44083e-10
65326527	chr15:65326527:T:C	1.2339e-18	-3.43345e-10	-1.37523
65326704	chr15:65326704:C:T	1.10237e-19	-2.08679	-1.70374
65327089	chr15:65327089:T:A	1.08455e-19	-2.10679	-1.70005
65327244	chr15:65327244:A:T	1.1457e-19	-2.10769	-1.64429
65327267	chr15:65327267:C:T	9.78697e-19	-3.43345e-10	-1.60694
65327732	chr15:65327732:CCT:C	9.61267e-19	-3.43345e-10	-1.62491
65327818	chr15:65327818:C:T	1.02553e-19	-2.08728	-1.77551
65328008	chr15:65328008:T:G	6.95914e-19	-1.94794	-9.44083e-10
65328674	chr15:65328674:G:A	2.49568e-18	-3.43345e-10	-0.670852
65328728	chr15:65328728:T:C	9.30803e-19	-3.43345e-10	-1.65712
65328761	chr15:65328761:T:C	3.10014e-18	-0.453965	-9.44083e-10
65328800	chr15:65328800:G:A	1.01877e-19	-2.11438	-1.75502
65329376	chr15:65329376:A:G	2.18982e-18	-3.43345e-10	-0.801591
65329519	chr15:65329519:T:C	4.45649e-19	-1.03688	-1.35675
65329706	chr15:65329706:C:A	7.5609e-19	-1.86501	-9.44083e-10
65330578	chr15:65330578:G:A	8.59253e-19	-3.43345e-10	-1.7371
65330817	chr15:65330817:G:A	8.29309e-19	-3.43345e-10	-1.77257
65330828	chr15:65330828:G:T	3.49575e-19	-2.10521	-0.531238
65331826	chr15:65331826:C:T	8.60905e-19	-3.43345e-10	-1.73518
65332300	chr15:65332300:C:T	1.00489e-18	-3.43345e-10	-1.58054
65332824	chr15:65332824:C:T	1.55819e-18	-3.43345e-10	-1.14189
65333345	chr15:65333345:C:T	7.8819e-19	-3.43345e-10	-1.82343
65333653	chr15:65333653:G:A	1.69394e-19	-2.06461	-1.29633
65333881	chr15:65333881:A:G	3.30808e-19	-2.08703	-0.604603
65334323	chr15:65334323:T:C	1.26371e-18	-3.43345e-10	-1.35136
65334529	chr15:65334529:G:T	1.11951e-18	-3.43345e-10	-1.47252
65334872	chr15:65334872:G:A	8.05392e-19	-3.43345e-10	-1.80184
65335522	chr15:65335522:G:A	2.87264e-18	-3.43345e-10	-0.53018
65335726	chr15:65335726:C:T	7.84583e-19	-3.43345e-10	-1.82801
65335746	chr15:65335746:TTC:T	8.57918e-19	-3.43345e-10	-1.73866
65336024	chr15:65336024:A:G	6.44047e-18	-3.43345e-10	0.277189
65336036	chr15:65336036:G:A	3.7101e-19	-2.097	-0.479942
65336379	chr15:65336379:G:A	1.39954e-18	-1.24927	-9.44083e-10
65336409	chr15:65336409:T:G	8.41977e-19	-3.43345e-10	-1.75741
65336519	chr15:65336519:T:C	1.69024e-18	-3.43345e-10	-1.06054
65336521	chr15:65336521:G:A	6.25432e-19	-2.05472	-9.44083e-10
65336962	chr15:65336962:G:A	6.23131e-19	-2.05841	-9.44083e-10
65337365	chr15:65337365:G:A	5.8965e-19	-2.11364	-9.44083e-10
65337844	chr15:65337844:T:G	2.52309e-19	-1.666	-1.29652
65338639	chr15:65338639:C:T	1.53565e-17	-3.43345e-10	1.14613
65338640	chr15:65338640:C:G	2.61115e-18	-3.43345e-10	-0.625619
65338692	chr15:65338692:C:T	7.89246e-19	-3.43345e-10	-1.82209
65338851	chr15:65338851:G:A	2.99981e-18	-3.43345e-10	-0.486863
65338873	chr15:65338873:A:G	1.14227e-18	-3.43345e-10	-1.4524
65339105	chr15:65339105:G:A	1.9432e-19	-1.62351	-1.60015
65339241	chr15:65339241:C:T	1.936e-18	-3.43345e-10	-0.92479
65340186	chr15:65340186:G:A	5.90054e-18	-3.43345e-10	0.189633
65340459	chr15:65340459:C:G	1.26494e-17	-3.43345e-10	0.9522
65340714	chr15:65340714:C:T	1.56329e-19	-2.11502	-1.32619
65341009	chr15:65341009:G:A	1.21684e-18	-3.43345e-10	-1.38915
65341105	chr15:65341105:C:T	4.06167e-19	-1.95567	-0.530732
65341761	chr15:65341761:C:G	1.40329e-18	-3.43345e-10	-1.24659
65341856	chr15:65341856:C:A	4.21311e-19	-1.96631	-0.483483
65342004	chr15:65342004:G:A	1.00558e-18	-3.43345e-10	-1.57985
65343260	chr15:65343260:G:A	1.21774e-18	-3.43345e-10	-1.38842
65343430	chr15:65343430:G:A	8.74514e-19	-3.43345e-10	-1.7195
65344647	chr15:65344647:G:A	6.19784e-19	-0.237816	-1.82598
65344981	chr15:65344981:A:G	1.78107e-19	-1.99301	-1.31777
65345747	chr15:65345747:A:G	1.65271e-18	-3.43345e-10	-1.083
65346133	chr15:65346133:G:A	7.76696e-18	-3.43345e-10	0.464468
65346581	chr15:65346581:C:T	1.01861e-18	-3.43345e-10	-1.56697
65347499	chr15:65347499:G:A	3.15114e-18	-3.43345e-10	-0.437647
65347652	chr15:65347652:C:T	3.45184e-19	-1.60937	-1.03972
65347800	chr15:65347800:G:A	1.84197e-19	-2.03216	-1.245
65348303	chr15:65348303:G:A	1.35237e-18	-3.43345e-10	-1.28356
65348324	chr15:65348324:G:A	5.92631e-19	-2.1086	-9.44083e-10
65348331	chr15:65348331:A:G	6.32855e-19	-0.502596	-1.54033
65348349	chr15:65348349:T:C	8.17178e-19	-3.43345e-10	-1.78731
65348530	chr15:65348530:G:A	8.04708e-19	-3.43345e-10	-1.80269
65348564	chr15:65348564:C:G	6.35319e-19	-2.00912	-0.0299209
65348870	chr15:65348870:G:A	6.80475e-19	-1.97038	-9.44083e-10
65349228	chr15:65349228:A:C	8.07332e-19	-0.330584	-1.46885
65349420	chr15:65349420:C:T	1.41915e-19	-1.8177	-1.72024
65349506	chr15:65349506:T:C	1.56802e-18	-3.43345e-10	-1.1356
65349521	chr15:65349521:T:C	2.4918e-17	-3.43345e-10	1.63018
65349542	chr15:65349542:C:T	2.11846e-17	-3.43345e-10	1.46786
65350028	chr15:65350028:G:A	2.29222e-19	-1.59322	-1.46526
65350203	chr15:65350203:C:T	2.77404e-18	-3.43345e-10	-0.565105
65350237	chr15:65350237:TCTC:T	2.88494e-16	5.01536	-0.936097
65350294	chr15:65350294:C:G	8.48763e-19	-3.43345e-10	-1.74939
65350606	chr15:65350606:T:C	3.0642e-19	-1.96598	-0.802229
65350667	chr15:65350667:T:G	3.29709e-19	-2.07132	-0.623632
65350980	chr15:65350980:T:A	2.21134e-18	-1.51564	0.723828
65351288	chr15:65351288:A:G	1.14299e-18	-1.45176	-9.44083e-10
65351378	chr15:65351378:C:CA	1.2613e-17	-3.43345e-10	0.949319
65351406	chr15:65351406:T:C	1.12448e-18	-3.43345e-10	-1.46809
65351466	chr15:65351466:A:G	7.84626e-19	-3.43345e-10	-1.82796
65351476	chr15:65351476:A:G	2.04336e-18	-3.43345e-10	-0.870814
65351491	chr15:65351491:A:G	2.1881e-18	-3.43345e-10	-0.802379
65351500	chr15:65351500:T:C	2.00166e-18	-3.43345e-10	-0.891436
65351627	chr15:65351627:T:A	1.79185e-19	-2.10736	-1.19739
65351781	chr15:65351781:T:A	5.65409e-19	-2.03588	-0.119736
65351988	chr15:65351988:C:T	1.25077e-19	-1.97273	-1.69151
65352172	chr15:65352172:T:A	8.37716e-19	-1.82686	0.0643677
65353175	chr15:65353175:T:C	2.12019e-18	-3.43345e-10	-0.833905
65353496	chr15:65353496:C:T	8.42516e-18	-1.43356	1.97937
65353791	chr15:65353791:AG:A	2.31465e-18	-3.43345e-10	-0.746155
65354158	chr15:65354158:G:A	3.44345e-19	-2.09647	-0.555053
65354190	chr15:65354190:G:C	2.09606e-18	-3.43345e-10	-0.845351
65354747	chr15:65354747:C:T	8.74326e-19	-3.43345e-10	-1.71971
65354776	chr15:65354776:A:C	1.18223e-18	-1.41801	-9.44083e-10
65355427	chr15:65355427:G:A	5.89035e-19	-2.11468	-9.44083e-10
65356106	chr15:65356106:G:GA	1.35407e-18	-0.44623	-0.836066
65356585	chr15:65356585:ACAAGCCGATGGT:A	7.1472e-18	-1.58031	1.96162
65357299	chr15:65357299:G:A	7.14749e-18	-1.40437	1.78572
65357495	chr15:65357495:C:T	1.70175e-19	-1.98708	-1.36926
65358935	chr15:65358935:T:G	1.47651e-18	-1.99283	0.7971
65358937	chr15:65358937:T:A	2.12191e-18	-0.833097	-9.44083e-10
65358950	chr15:65358950:C:T	3.49087e-19	-1.98319	-0.654655
65359073	chr15:65359073:G:A	1.71694e-18	-1.99748	0.95262
65359157	chr15:65359157:C:G	8.69512e-18	-3.43345e-10	0.577351
65359160	chr15:65359160:G:C	6.37809e-18	-3.43345e-10	0.267457
65359252	chr15:65359252:C:T	1.76706e-18	-1.99223	0.976134
65359680	chr15:65359680:G:T	1.93265e-19	-1.81638	-1.41272
65360186	chr15:65360186:T:C	5.91986e-19	-2.04118	-0.0685004
65360540	chr15:65360540:AGAG:A	8.71668e-19	-3.43345e-10	-1.72276
65361067	chr15:65361067:G:T	8.48268e-19	-3.43345e-10	-1.74997
65361384	chr15:65361384:A:G	4.46174e-19	-2.03094	-0.361519
65361577	chr15:65361577:G:A	4.07324e-19	-1.90297	-0.58059
65361668	chr15:65361668:A:T	1.55042e-18	-2.03117	0.884285
65361699	chr15:65361699:CACACTCATTCACATCCACAG:C	1.41113e-18	-2.02703	0.786008
65361818	chr15:65361818:C:A	2.77144e-18	-3.43345e-10	-0.566043
65361859	chr15:65361859:C:T	5.1684e-19	-1.95737	-0.288064
65362378	chr15:65362378:C:G	1.59402e-18	-3.43345e-10	-1.11915
65362658	chr15:65362658:C:T	2.63474e-18	-3.43345e-10	-0.616629
65362661	chr15:65362661:C:T	5.05431e-18	-3.43345e-10	0.0348299
65362674	chr15:65362674:A:G	8.58311e-19	-3.43345e-10	-1.7382
65362793	chr15:65362793:C:T	5.03712e-19	-1.79286	-0.478304
65363289	chr15:65363289:T:C	3.65565e-18	-2.01376	1.72463
65363375	chr15:65363375:G:A	2.54141e-18	-3.43345e-10	-0.652694
65363382	chr15:65363382:T:C	8.55097e-18	-1.68196	2.2426
65363494	chr15:65363494:C:T	1.00678e-18	-3.43345e-10	-1.57865
65363939	chr15:65363939:C:T	2.36028e-18	-3.43345e-10	-0.726631
65364092	chr15:65364092:C:T	1.00734e-18	-3.43345e-10	-1.5781
65364191	chr15:65364191:A:G	5.8854e-19	-2.11552	-9.44083e-10
65364392	chr15:65364392:C:G	7.86504e-19	-3.43345e-10	-1.82557
65364393	chr15:65364393:C:T	7.86706e-19	-3.43345e-10	-1.82531
65364420	chr15:65364420:T:TA	4.23575e-19	-0.665799	-1.77864
65364426	chr15:65364426:C:T	1.11636e-17	-1.82052	2.64777
65364719	chr15:65364719:C:CA	1.06265e-17	-1.74842	2.52637
65364755	chr15:65364755:C:T	7.89772e-19	-3.43345e-10	-1.82142
65364835	chr15:65364835:C:T	2.12596e-19	-1.51372	-1.62006
65365146	chr15:65365146:T:C	1.02468e-17	-1.78266	2.52422
65365322	chr15:65365322:C:T	1.80191e-18	-0.331083	-0.665482
65365589	chr15:65365589:C:A	2.41375e-19	-1.48536	-1.52145
65365672	chr15:65365672:C:CT	1.68341e-16	-1.8268	5.36738
65365688	chr15:65365688:G:A	2.56388e-18	-3.43345e-10	-0.643888
65366183	chr15:65366183:G:C	6.72417e-18	-3.43345e-10	0.320297
65366763	chr15:65366763:C:T	9.9441e-19	-3.43345e-10	-1.59102
65367165	chr15:65367165:G:A	1.74574e-18	-3.43345e-10	-1.02823
65367698	chr15:65367698:A:T	2.12316e-18	-3.43345e-10	-0.832508
65368170	chr15:65368170:A:T	9.63784e-18	0.680286	-9.44083e-10
65368393	chr15:65368393:G:A	3.97048e-19	-1.64716	-0.861949
65368495	chr15:65368495:G:A	8.09298e-19	-3.43345e-10	-1.797
65368516	chr15:65368516:T:C	1.5233e-19	-2.03631	-1.43081
65369219	chr15:65369219:C:A	8.11464e-19	-3.43345e-10	-1.79433
65369312	chr15:65369312:A:G	9.68242e-19	-3.43345e-10	-1.61768
65369366	chr15:65369366:T:A	7.87633e-19	-3.43345e-10	-1.82413
65369497	chr15:65369497:A:T	1.45342e-18	-3.43345e-10	-1.21149
65369777	chr15:65369777:C:G	8.05367e-19	-3.43345e-10	-1.80187
65370147	chr15:65370147:G:C	2.58158e-19	-2.00869	-0.9309
65370359	chr15:65370359:T:C	2.44708e-19	-1.95448	-1.03862
65370375	chr15:65370375:A:G	9.9689e-20	-2.08709	-1.80402
```
