## Supplementary material for "Characterization of shared and ancestry-specific signals driving complex traits using multi-ancestry fine-mapping": susiex_nc2.cs80.cs

```
CS_ID	SNP	BP	REF_ALLELE	ALT_ALLELE	REF_FRQ	BETA	SE	-LOG10P	CS_PIP	OVRL_PIP
1	chr15:64870575:G:A	64870575	A,A	G,G	1,1	-inf,-inf	inf,inf	15.7316,4.95624	0.229839	0.229839
1	chr15:64899249:G:T	64899249	T,T	G,G	1,1	-inf,-inf	inf,inf	14.422,4.69338	0.0928134	0.0928134
1	chr15:64874147:T:C	64874147	C,C	T,T	1,1	-inf,-inf	inf,inf	14.9313,5.08586	0.0680684	0.0680684
1	chr15:64861933:G:A	64861933	A,A	G,G	1,1	-inf,-inf	inf,inf	14.5874,5.53096	0.0608647	0.0608647
1	chr15:64873688:C:T	64873688	T,T	C,C	1,1	-inf,-inf	inf,inf	14.7746,5.09728	0.0496391	0.0496391
1	chr15:64902875:G:A	64902875	A,A	G,G	1,1	-inf,-inf	inf,inf	13.8582,4.89977	0.0454499	0.0454499
1	chr15:64861491:G:A	64861491	A,A	G,G	1,1	-inf,-inf	inf,inf	14.4549,5.51955	0.044807	0.044807
1	chr15:64906392:A:G	64906392	G,G	A,A	1,1	-inf,-inf	inf,inf	14.4544,4.90551	0.0352921	0.0352921
1	chr15:64906312:T:C	64906312	C,C	T,T	1,1	-inf,-inf	inf,inf	14.4708,4.85249	0.0333997	0.0333997
1	chr15:64857730:C:T	64857730	T,T	C,C	1,1	-inf,-inf	inf,inf	14.9042,4.21593	0.0280992	0.0280992
1	chr15:64863227:C:T	64863227	T,T	C,C	1,1	-inf,-inf	inf,inf	14.5405,4.87593	0.0274512	0.0274512
1	chr15:64908605:C:T	64908605	T,T	C,C	1,1	-inf,-inf	inf,inf	14.0687,5.17835	0.0241816	0.0241816
1	chr15:64862385:A:G	64862385	G,G	A,A	1,1	-inf,-inf	inf,inf	14.5243,4.88666	0.0214225	0.0214225
1	chr15:64884385:G:A	64884385	A,A	G,G	1,1	-inf,-inf	inf,inf	13.9378,4.98776	0.0212222	0.0212222
1	chr15:64880898:T:C	64880898	C,C	T,T	1,1	-inf,-inf	inf,inf	13.8638,4.9992	0.0183137	0.0183137
2	chr15:64658206:T:A	64658206	A,A	T,T	1,1	inf,inf	inf,inf	4.03407,9.08039	0.58295	0.58295
2	chr15:64660456:AAC:A	64660456	A,A	AAC,AAC	1,1	inf,inf	inf,inf	3.79188,8.90839	0.259626	0.259626
```
