## Supplementary material for "Characterization of shared and ancestry-specific signals driving complex traits using multi-ancestry fine-mapping": susiex_nc2.cs80.snp

```
BP	SNP	PIP(CS1)	LogBF(CS1,Pop1)	LogBF(CS1,Pop2)	PIP(CS2)	LogBF(CS2,Pop1)	LogBF(CS2,Pop2)
64158554	chr15:64158554:T:C	1.20388e-16	-3.43345e-10	-1.60563	4.09625e-09	-3.43345e-10	-1.36653
64159060	chr15:64159060:C:T	2.22631e-16	0.772298	-1.76313	2.38791e-09	-0.0939205	-1.81226
64159547	chr15:64159547:C:T	5.55412e-17	-0.666496	-1.71273	7.89803e-10	-2.08218	-0.930395
64159961	chr15:64159961:G:A	9.90909e-17	-3.43345e-10	-1.80031	6.97598e-09	-3.43345e-10	-0.834128
64160123	chr15:64160123:G:A	7.23754e-17	-2.11448	-9.44083e-10	4.26908e-09	-1.3252	-9.44083e-10
64160404	chr15:64160404:C:T	9.81408e-17	-1.80995	-9.44083e-10	2.62187e-09	-1.81271	-9.44083e-10
64160979	chr15:64160979:A:C	1.01213e-16	-1.77912	-9.44083e-10	2.54119e-09	-1.84397	-9.44083e-10
64161257	chr15:64161257:C:T	3.73338e-16	-3.43345e-10	-0.473865	4.69298e-09	-3.43345e-10	-1.23053
64161323	chr15:64161323:G:C	1.18983e-16	-3.43345e-10	-1.61737	4.027e-09	-3.43345e-10	-1.38358
64161878	chr15:64161878:T:C	1.67434e-16	-3.43345e-10	-1.27576	2.72615e-09	-3.43345e-10	-1.77371
64162022	chr15:64162022:C:A	2.36179e-16	-3.43345e-10	-0.931759	1.10019e-08	-3.43345e-10	-0.378533
64162311	chr15:64162311:G:A	1.03501e-16	-3.43345e-10	-1.75677	5.38206e-09	-3.43345e-10	-1.09353
64162399	chr15:64162399:A:G	2.56725e-16	-3.43345e-10	-0.848346	1.32806e-08	-3.43345e-10	-0.190301
64163157	chr15:64163157:G:A	1.04781e-16	-1.74448	-9.44083e-10	2.4706e-09	-1.87214	-9.44083e-10
64163624	chr15:64163624:T:C	1.22251e-16	-3.43345e-10	-1.59027	4.18634e-09	-3.43345e-10	-1.34478
64163802	chr15:64163802:CCAA:C	9.87353e-17	-3.43345e-10	-1.80391	2.65632e-09	-3.43345e-10	-1.79966
64164323	chr15:64164323:T:C	1.21515e-16	-3.43345e-10	-1.59632	4.15492e-09	-3.43345e-10	-1.35231
64165117	chr15:64165117:CT:C	7.2572e-17	-2.11177	-9.44083e-10	2.64792e-09	-1.80283	-9.44083e-10
64165120	chr15:64165120:C:G	7.25326e-17	-2.11231	-9.44083e-10	2.6346e-09	-1.80787	-9.44083e-10
64165121	chr15:64165121:C:G	7.25478e-17	-2.11211	-9.44083e-10	2.63977e-09	-1.80591	-9.44083e-10
64165312	chr15:64165312:C:T	1.78227e-16	0.417333	-1.63063	1.85762e-09	-0.355765	-1.80154
64165718	chr15:64165718:C:A	2.34588e-17	-1.60283	-1.63828	1.81748e-09	-1.29816	-0.880985
64166130	chr15:64166130:A:T	1.30451e-16	-3.43345e-10	-1.52535	9.66472e-09	-3.43345e-10	-0.50812
64166641	chr15:64166641:G:A	1.18171e-16	-3.43345e-10	-1.62422	3.41623e-08	-3.43345e-10	0.754522
64167405	chr15:64167405:G:C	1.02536e-16	-1.76614	-9.44083e-10	2.51859e-09	-1.8529	-9.44083e-10
64167829	chr15:64167829:T:A	1.01624e-16	-1.77507	-9.44083e-10	2.53555e-09	-1.84619	-9.44083e-10
64168137	chr15:64168137:A:G	2.38219e-16	-3.43345e-10	-0.923161	1.15933e-08	-3.43345e-10	-0.326175
64168899	chr15:64168899:T:C	1.08095e-16	-0.159824	-1.55351	1.90243e-09	-1.96786	-0.16561
64169452	chr15:64169452:C:T	9.72905e-17	-3.43345e-10	-1.81865	2.93621e-09	-3.43345e-10	-1.69948
64170264	chr15:64170264:A:G	1.1908e-16	0.173404	-1.78995	1.46016e-09	-0.576374	-1.82168
64170359	chr15:64170359:G:C	1.0227e-16	-3.43345e-10	-1.76873	3.38955e-09	-3.43345e-10	-1.55591
64170926	chr15:64170926:A:C	1.54262e-16	-3.43345e-10	-1.3577	4.73733e-09	-3.43345e-10	-1.22113
64171494	chr15:64171494:T:C	1.02014e-16	-3.43345e-10	-1.77124	3.36965e-09	-3.43345e-10	-1.56179
64171685	chr15:64171685:T:C	9.80463e-17	-3.43345e-10	-1.81091	2.68191e-09	-3.43345e-10	-1.79007
64171780	chr15:64171780:C:G	8.54923e-17	-1.94792	-9.44083e-10	1.94389e-09	-2.11191	-9.44083e-10
64172595	chr15:64172595:TG:T	1.42719e-17	-2.01646	-1.7216	5.73905e-10	-1.79713	-1.53477
64172797	chr15:64172797:A:C	1.86666e-16	-3.43345e-10	-1.16703	1.97777e-08	-3.43345e-10	0.207953
64173162	chr15:64173162:T:C	1.38908e-16	-3.43345e-10	-1.46254	4.66291e-09	-3.43345e-10	-1.23696
64173396	chr15:64173396:T:A	1.39043e-16	-3.43345e-10	-1.46157	1.13364e-08	-3.43345e-10	-0.348581
64173500	chr15:64173500:A:C	1.79613e-17	-1.83126	-1.67687	1.33072e-09	-1.59533	-0.895547
64173803	chr15:64173803:G:A	8.40918e-17	-1.96444	-9.44083e-10	2.32513e-09	-1.93283	-9.44083e-10
64173970	chr15:64173970:G:A	1.0397e-16	-3.43345e-10	-1.75225	3.01789e-09	-3.43345e-10	-1.67204
64174375	chr15:64174375:A:G	1.78877e-16	0.553646	-1.7633	2.00996e-09	-0.250403	-1.82809
64174465	chr15:64174465:AG:A	3.18321e-16	-3.43345e-10	-0.63329	4.55974e-09	-3.43345e-10	-1.25934
64176784	chr15:64176784:A:G	1.00187e-16	-3.43345e-10	-1.78931	3.1445e-09	-3.43345e-10	-1.63095
64177241	chr15:64177241:A:G	2.2036e-16	-3.43345e-10	-1.00109	3.61414e-09	-3.43345e-10	-1.49175
64178240	chr15:64178240:C:T	1.03755e-16	-1.75432	-9.44083e-10	2.49108e-09	-1.86389	-9.44083e-10
64178671	chr15:64178671:G:A	1.13281e-16	-3.43345e-10	-1.66648	3.40769e-09	-3.43345e-10	-1.55057
64179179	chr15:64179179:G:C	9.87838e-17	-3.43345e-10	-1.80342	2.65496e-09	-3.43345e-10	-1.80017
64179434	chr15:64179434:C:A	1.2453e-16	-3.43345e-10	-1.5718	4.08185e-09	-3.43345e-10	-1.37005
64180677	chr15:64180677:G:A	1.00877e-16	-3.43345e-10	-1.78244	2.72153e-09	-3.43345e-10	-1.77541
64181163	chr15:64181163:C:G	1.2908e-16	-3.43345e-10	-1.53592	4.23245e-09	-3.43345e-10	-1.33382
64181323	chr15:64181323:GC:G	2.30983e-16	-3.43345e-10	-0.954005	1.15363e-08	-3.43345e-10	-0.331102
64181672	chr15:64181672:T:C	2.24934e-16	-3.43345e-10	-0.980543	3.65968e-09	-3.43345e-10	-1.47923
64181743	chr15:64181743:G:T	9.62984e-17	-3.43345e-10	-1.8289	2.64929e-09	-3.43345e-10	-1.80231
64181781	chr15:64181781:C:G	2.58674e-16	-3.43345e-10	-0.84078	1.33425e-08	-3.43345e-10	-0.185647
64181852	chr15:64181852:T:C	1.04725e-16	-1.74502	-9.44083e-10	2.46854e-09	-1.87297	-9.44083e-10
64182650	chr15:64182650:T:C	9.84491e-17	-3.43345e-10	-1.80681	2.66438e-09	-3.43345e-10	-1.79663
64183096	chr15:64183096:T:G	1.56479e-16	-3.43345e-10	-1.34343	4.80355e-09	-3.43345e-10	-1.20725
64183599	chr15:64183599:T:C	1.56975e-16	-3.43345e-10	-1.34026	4.81516e-09	-3.43345e-10	-1.20483
64183696	chr15:64183696:A:G	9.84856e-17	-3.43345e-10	-1.80644	2.66324e-09	-3.43345e-10	-1.79706
64183879	chr15:64183879:G:A	1.89491e-16	-3.43345e-10	-1.15201	4.23512e-09	-3.43345e-10	-1.33319
64184025	chr15:64184025:C:T	1.6474e-16	0.221997	-1.51398	2.07072e-09	-1.85599	-0.192716
64184394	chr15:64184394:C:T	9.71138e-17	-3.43345e-10	-1.82047	3.56775e-09	-3.43345e-10	-1.50467
64184521	chr15:64184521:C:T	1.84998e-16	-3.43345e-10	-1.17601	4.13963e-09	-3.43345e-10	-1.356
64184537	chr15:64184537:C:T	1.1417e-16	-3.43345e-10	-1.65867	2.58294e-09	-3.43345e-10	-1.82767
64185385	chr15:64185385:CA:C	1.0431e-16	-1.74899	-9.44083e-10	2.48491e-09	-1.86636	-9.44083e-10
64185505	chr15:64185505:A:C	2.38995e-16	-3.43345e-10	-0.919906	3.80148e-09	-3.43345e-10	-1.44121
64185880	chr15:64185880:G:A	2.97873e-16	1.06674	-1.76642	1.44745e-09	-1.44526	-0.961538
64186214	chr15:64186214:C:G	9.92249e-17	-3.43345e-10	-1.79896	2.64186e-09	-3.43345e-10	-1.80512
64186892	chr15:64186892:C:T	3.89786e-16	1.16669	-1.59744	4.22807e-09	0.214995	-1.54985
64186938	chr15:64186938:T:A	1.70791e-16	0.459494	-1.7154	1.92875e-09	-0.317479	-1.80225
64187122	chr15:64187122:T:C	1.02732e-16	-1.76423	-9.44083e-10	2.5166e-09	-1.85369	-9.44083e-10
64187359	chr15:64187359:T:C	1.77889e-16	-3.43345e-10	-1.21519	3.74741e-09	-3.43345e-10	-1.45554
64187360	chr15:64187360:T:C	5.02079e-16	1.30515	-1.48274	5.5628e-09	0.366422	-1.42692
64188120	chr15:64188120:C:T	8.52054e-17	-1.95129	-9.44083e-10	1.97874e-09	-2.09414	-9.44083e-10
64188137	chr15:64188137:G:A	1.29455e-16	-3.43345e-10	-1.53302	9.89444e-09	-3.43345e-10	-0.484628
64188592	chr15:64188592:C:T	9.64706e-17	-3.43345e-10	-1.82711	1.23235e-08	-3.43345e-10	-0.265094
64188689	chr15:64188689:A:G	1.39321e-16	-3.43345e-10	-1.45957	4.6437e-09	-3.43345e-10	-1.24109
64188772	chr15:64188772:G:C	1.65015e-17	-1.99292	-1.59998	1.35741e-09	-1.801	-0.670026
64188793	chr15:64188793:T:C	9.93336e-17	-3.43345e-10	-1.79787	3.08586e-09	-3.43345e-10	-1.64977
64188959	chr15:64188959:C:G	9.9836e-17	-1.79282	-9.44083e-10	2.57959e-09	-1.82897	-9.44083e-10
64188994	chr15:64188994:C:T	1.6653e-17	-1.85178	-1.73198	1.13542e-09	-1.58896	-1.06064
64189051	chr15:64189051:A:G	1.70016e-16	0.177274	-1.43773	2.40439e-09	-1.86723	-0.0320704
64189167	chr15:64189167:G:A	2.8733e-16	-3.43345e-10	-0.735721	1.52055e-08	-3.43345e-10	-0.0549429
64189641	chr15:64189641:T:C	1.17563e-16	-3.43345e-10	-1.62938	2.62692e-09	-3.43345e-10	-1.81079
64190485	chr15:64190485:G:A	2.25622e-16	-3.43345e-10	-0.97749	1.11679e-08	-3.43345e-10	-0.363558
64190661	chr15:64190661:G:A	1.6494e-17	-2.10865	-1.4847	1.37889e-09	-2.03408	-0.421235
64190922	chr15:64190922:T:C	1.30169e-16	-3.43345e-10	-1.52751	4.29866e-09	-3.43345e-10	-1.3183
64191207	chr15:64191207:G:A	9.63408e-17	-3.43345e-10	-1.82846	2.66842e-09	-3.43345e-10	-1.79512
64191248	chr15:64191248:G:C	9.827e-17	-3.43345e-10	-1.80863	2.66968e-09	-3.43345e-10	-1.79464
64191328	chr15:64191328:A:G	2.01152e-16	-3.43345e-10	-1.09229	2.98721e-09	-3.43345e-10	-1.68226
64192427	chr15:64192427:G:A	9.62989e-17	-3.43345e-10	-1.82889	2.6466e-09	-3.43345e-10	-1.80333
64192685	chr15:64192685:C:T	1.35742e-16	-3.43345e-10	-1.48559	2.58761e-09	-3.43345e-10	-1.82587
64193029	chr15:64193029:A:G	8.3753e-17	-1.96848	-9.44083e-10	3.65806e-09	-1.47967	-9.44083e-10
64193030	chr15:64193030:G:C	1.36871e-16	-3.43345e-10	-1.47731	4.58848e-09	-3.43345e-10	-1.25305
64193292	chr15:64193292:C:T	5.22684e-16	1.34782	-1.48519	5.73359e-09	0.405572	-1.43583
64193349	chr15:64193349:C:T	1.05171e-16	-1.74076	-9.44083e-10	2.46834e-09	-1.87305	-9.44083e-10
64193853	chr15:64193853:A:G	2.43209e-16	-3.43345e-10	-0.902429	1.13731e-08	-3.43345e-10	-0.345353
64194042	chr15:64194042:A:G	1.01433e-16	-3.43345e-10	-1.77695	3.07365e-09	-3.43345e-10	-1.65374
64194328	chr15:64194328:A:G	1.49002e-16	0.126395	-1.51879	2.0041e-09	-1.88519	-0.196217
64194786	chr15:64194786:G:A	1.05498e-16	-1.73766	-9.44083e-10	2.46379e-09	-1.8749	-9.44083e-10
64195148	chr15:64195148:G:A	1.05596e-16	-3.43345e-10	-1.73673	2.59602e-09	-3.43345e-10	-1.82262
64195339	chr15:64195339:C:T	1.56438e-17	-1.91161	-1.73466	1.04538e-09	-1.67566	-1.05656
64195403	chr15:64195403:A:G	2.58963e-16	-3.43345e-10	-0.839667	1.33236e-08	-3.43345e-10	-0.187068
64195490	chr15:64195490:G:A	1.05976e-16	-3.43345e-10	-1.73314	3.50157e-09	-3.43345e-10	-1.52339
64195618	chr15:64195618:G:A	1.03071e-16	-3.43345e-10	-1.76094	4.24554e-09	-3.43345e-10	-1.33073
64196560	chr15:64196560:T:G	1.9026e-16	-3.43345e-10	-1.14796	3.32164e-09	-3.43345e-10	-1.57614
64196834	chr15:64196834:C:A	7.24386e-17	-2.11361	-9.44083e-10	2.37684e-09	-1.91083	-9.44083e-10
64196964	chr15:64196964:A:G	2.8487e-17	-1.94489	-1.10201	4.64952e-09	-1.75629	0.516456
64197069	chr15:64197069:GTTAA:G	7.75002e-17	-2.04607	-9.44083e-10	2.00378e-09	-2.08157	-9.44083e-10
64197215	chr15:64197215:T:A	9.94001e-17	-1.7972	-9.44083e-10	2.59638e-09	-1.82248	-9.44083e-10
64197734	chr15:64197734:A:G	1.39351e-16	-3.43345e-10	-1.45936	2.59428e-09	-3.43345e-10	-1.82329
64198407	chr15:64198407:T:C	2.43e-16	-3.43345e-10	-0.903291	1.1357e-08	-3.43345e-10	-0.346765
64198597	chr15:64198597:C:T	1.36852e-16	-3.43345e-10	-1.47745	4.58777e-09	-3.43345e-10	-1.25321
64199082	chr15:64199082:A:T	2.3974e-15	1.38579	-9.44083e-10	2.44095e-08	0.418372	-9.44083e-10
64199799	chr15:64199799:C:T	1.01071e-16	-1.78053	-9.44083e-10	2.55626e-09	-1.83806	-9.44083e-10
64199819	chr15:64199819:C:T	1.26649e-16	-3.43345e-10	-1.55493	2.75117e-09	-3.43345e-10	-1.76457
64199967	chr15:64199967:G:A	2.65867e-16	-3.43345e-10	-0.813355	1.38234e-08	-3.43345e-10	-0.150241
64200120	chr15:64200120:C:G	9.98162e-17	-3.43345e-10	-1.79302	2.98315e-09	-3.43345e-10	-1.68362
64200592	chr15:64200592:C:T	3.53758e-16	1.09467	-1.62241	3.98017e-09	0.192742	-1.58802
64200773	chr15:64200773:C:T	1.30976e-16	-3.43345e-10	-1.52133	4.33268e-09	-3.43345e-10	-1.31041
64200837	chr15:64200837:A:G	9.9699e-17	-3.43345e-10	-1.7942	2.63124e-09	-3.43345e-10	-1.80915
64201220	chr15:64201220:T:C	9.63021e-17	-3.43345e-10	-1.82886	2.64534e-09	-3.43345e-10	-1.8038
64201414	chr15:64201414:A:C	1.29207e-16	-3.43345e-10	-1.53494	4.25772e-09	-3.43345e-10	-1.32787
64201749	chr15:64201749:TG:T	3.0622e-16	-0.672046	-9.44083e-10	2.12877e-09	-2.02106	-9.44083e-10
64201837	chr15:64201837:A:C	9.84211e-17	-1.8071	-9.44083e-10	2.62216e-09	-1.8126	-9.44083e-10
64202627	chr15:64202627:T:A	1.05715e-16	-0.23958	-1.49603	1.48446e-09	-1.99458	-0.386972
64202801	chr15:64202801:C:T	1.39411e-16	0.223863	-1.68279	1.6346e-09	-0.501313	-1.78389
64202805	chr15:64202805:G:C	3.25563e-17	-2.04557	-0.867813	5.17975e-09	-1.90191	0.770065
64203002	chr15:64203002:C:T	9.69561e-17	-3.43345e-10	-1.82209	2.90727e-09	-3.43345e-10	-1.70939
64204684	chr15:64204684:A:G	1.2582e-16	-3.43345e-10	-1.5615	4.1114e-09	-3.43345e-10	-1.36284
64204727	chr15:64204727:T:C	1.60285e-16	0.231166	-1.55056	1.93265e-09	-1.84935	-0.268357
64204839	chr15:64204839:A:C	2.57144e-16	-3.43345e-10	-0.846715	1.3186e-08	-3.43345e-10	-0.19745
64205173	chr15:64205173:T:C	1.00355e-16	-1.78764	-9.44083e-10	2.57439e-09	-1.83099	-9.44083e-10
64205459	chr15:64205459:T:TAC	7.30345e-17	-2.10542	-9.44083e-10	2.19658e-09	-1.9897	-9.44083e-10
64205460	chr15:64205460:T:A	7.30615e-17	-2.10505	-9.44083e-10	2.19375e-09	-1.99099	-9.44083e-10
64205461	chr15:64205461:GT:G	7.31824e-17	-2.1034	-9.44083e-10	2.18192e-09	-1.9964	-9.44083e-10
64205464	chr15:64205464:T:C	7.30083e-17	-2.10578	-9.44083e-10	2.19937e-09	-1.98843	-9.44083e-10
64205943	chr15:64205943:T:C	1.63463e-16	0.43716	-1.73692	1.90684e-09	-0.322535	-1.80862
64206104	chr15:64206104:G:A	9.95391e-17	-1.7958	-9.44083e-10	2.59435e-09	-1.82326	-9.44083e-10
64206165	chr15:64206165:G:C	9.86876e-17	-3.43345e-10	-1.80439	2.6549e-09	-3.43345e-10	-1.8002
64206425	chr15:64206425:G:A	8.59729e-17	-1.94232	-9.44083e-10	2.35616e-09	-1.91957	-9.44083e-10
64206679	chr15:64206679:A:T	1.26584e-16	-3.43345e-10	-1.55544	4.14975e-09	-3.43345e-10	-1.35355
64206825	chr15:64206825:A:G	1.96829e-16	-1.11401	-9.44083e-10	5.30037e-09	-1.10883	-9.44083e-10
64206846	chr15:64206846:C:G	1.09172e-16	-0.108133	-1.5953	1.33457e-09	-1.95731	-0.530679
64207177	chr15:64207177:C:CA	9.94695e-17	-3.43345e-10	-1.7965	2.63561e-09	-3.43345e-10	-1.80749
64207873	chr15:64207873:ACTCAATG:A	1.69172e-17	-1.99929	-1.56873	1.44531e-09	-1.81205	-0.596226
64207949	chr15:64207949:T:C	1.44164e-16	0.254995	-1.68039	1.50959e-09	-1.83927	-0.525487
64208067	chr15:64208067:C:T	9.72984e-17	-1.81857	-9.44083e-10	2.65297e-09	-1.80092	-9.44083e-10
64208240	chr15:64208240:G:A	7.5727e-17	-2.06922	-9.44083e-10	2.01094e-09	-2.078	-9.44083e-10
64208398	chr15:64208398:G:GT	1.304e-16	-3.43345e-10	-1.52574	9.65564e-09	-3.43345e-10	-0.50906
64208839	chr15:64208839:G:A	1.36091e-16	-3.43345e-10	-1.48303	4.55354e-09	-3.43345e-10	-1.2607
64209530	chr15:64209530:A:G	2.02548e-16	-1.08537	-9.44083e-10	1.00192e-08	-0.472097	-9.44083e-10
64209590	chr15:64209590:C:A	9.93804e-17	-3.43345e-10	-1.7974	2.63818e-09	-3.43345e-10	-1.80651
64210657	chr15:64210657:A:G	9.6316e-17	-3.43345e-10	-1.82872	2.63845e-09	-3.43345e-10	-1.80641
64210761	chr15:64210761:C:T	1.57446e-17	-1.91394	-1.72592	1.06626e-09	-1.6789	-1.03355
64210809	chr15:64210809:A:G	5.30855e-16	1.18142	-1.30328	5.98679e-09	0.266547	-1.25359
64211569	chr15:64211569:T:G	1.31678e-16	-3.43345e-10	-1.51599	4.36364e-09	-3.43345e-10	-1.30329
64211772	chr15:64211772:C:G	2.32014e-16	-3.43345e-10	-0.949554	3.72491e-09	-3.43345e-10	-1.46156
64212581	chr15:64212581:T:C	3.31544e-17	-1.96535	-0.92983	6.02303e-09	-1.78608	0.805073
64212834	chr15:64212834:C:T	1.30628e-16	-3.43345e-10	-1.52399	9.51934e-09	-3.43345e-10	-0.523276
64213117	chr15:64213117:G:C	9.94228e-17	-3.43345e-10	-1.79697	2.63724e-09	-3.43345e-10	-1.80687
64213202	chr15:64213202:C:T	9.93896e-17	-1.7973	-9.44083e-10	2.59802e-09	-1.82185	-9.44083e-10
64213435	chr15:64213435:G:C	5.02224e-16	1.52142	-1.69872	5.22453e-09	0.553338	-1.67657
64214448	chr15:64214448:T:C	1.32578e-16	-3.43345e-10	-1.50918	4.39734e-09	-3.43345e-10	-1.2956
64214638	chr15:64214638:A:G	9.67806e-17	-3.43345e-10	-1.8239	3.84302e-09	-3.43345e-10	-1.43034
64214675	chr15:64214675:A:T	1.38864e-16	-3.43345e-10	-1.46286	4.67177e-09	-3.43345e-10	-1.23506
64214825	chr15:64214825:G:C	1.01167e-16	-3.43345e-10	-1.77958	3.06034e-09	-3.43345e-10	-1.65808
64215416	chr15:64215416:G:A	7.79596e-17	-2.04016	-9.44083e-10	2.71141e-09	-1.77913	-9.44083e-10
64215705	chr15:64215705:G:A	1.02032e-16	-1.77106	-9.44083e-10	2.53553e-09	-1.8462	-9.44083e-10
64215730	chr15:64215730:G:A	2.41572e-16	-3.43345e-10	-0.909181	3.82882e-09	-3.43345e-10	-1.43404
64216036	chr15:64216036:G:A	9.74462e-17	-3.43345e-10	-1.81705	2.83581e-09	-3.43345e-10	-1.73428
64216448	chr15:64216448:C:A	1.04216e-16	-1.74988	-9.44083e-10	2.49107e-09	-1.86389	-9.44083e-10
64217157	chr15:64217157:G:C	2.37898e-16	-3.43345e-10	-0.924509	3.78272e-09	-3.43345e-10	-1.44616
64217209	chr15:64217209:G:A	3.89275e-16	-3.43345e-10	-0.432064	5.20671e-09	-3.43345e-10	-1.12665
64217259	chr15:64217259:C:G	9.63829e-17	-3.43345e-10	-1.82802	3.19363e-09	-3.43345e-10	-1.61544
64217445	chr15:64217445:A:G	4.78967e-16	1.33268	-1.55739	5.28036e-09	0.400273	-1.51288
64217837	chr15:64217837:T:C	1.25992e-16	-3.43345e-10	-1.56013	2.58615e-09	-3.43345e-10	-1.82643
64217967	chr15:64217967:T:C	1.02553e-16	-3.43345e-10	-1.76597	2.96919e-08	-3.43345e-10	0.614272
64218232	chr15:64218232:T:C	1.02679e-16	-1.76474	-9.44083e-10	2.5232e-09	-1.85107	-9.44083e-10
64218541	chr15:64218541:G:A	1.08803e-16	-1.70681	-9.44083e-10	4.92723e-09	-1.18182	-9.44083e-10
64218828	chr15:64218828:A:G	2.48385e-16	-3.43345e-10	-0.881369	2.96326e-09	-3.43345e-10	-1.69031
64218872	chr15:64218872:TTA:T	2.99225e-16	-3.43345e-10	-0.695155	4.20553e-09	-3.43345e-10	-1.3402
64219993	chr15:64219993:C:T	1.14605e-16	-3.43345e-10	-1.65486	2.61009e-09	-3.43345e-10	-1.81722
64220143	chr15:64220143:G:A	1.5883e-16	0.220898	-1.54941	2.04682e-09	-0.542885	-1.51743
64220621	chr15:64220621:T:G	9.98815e-17	-3.43345e-10	-1.79237	2.62791e-09	-3.43345e-10	-1.81041
64221006	chr15:64221006:G:A	9.74853e-17	-3.43345e-10	-1.81665	2.83905e-09	-3.43345e-10	-1.73313
64221193	chr15:64221193:T:C	9.71381e-17	-3.43345e-10	-1.82022	2.67296e-09	-3.43345e-10	-1.79342
64221216	chr15:64221216:A:G	8.44979e-17	-1.10263	-0.856998	1.05436e-09	-1.21268	-1.51098
64221274	chr15:64221274:G:GTT	1.36841e-16	-3.43345e-10	-1.47753	4.58678e-09	-3.43345e-10	-1.25342
64221693	chr15:64221693:C:T	1.36484e-16	0.233991	-1.71413	1.62908e-09	-0.49077	-1.79782
64221803	chr15:64221803:T:C	9.8926e-17	-3.43345e-10	-1.80198	2.64719e-09	-3.43345e-10	-1.8031
64221884	chr15:64221884:T:C	9.97343e-17	-3.43345e-10	-1.79384	2.76765e-09	-3.43345e-10	-1.7586
64222510	chr15:64222510:G:A	1.13245e-16	-3.43345e-10	-1.66679	3.72066e-09	-3.43345e-10	-1.4627
64222535	chr15:64222535:G:T	9.90248e-17	-3.43345e-10	-1.80098	2.64693e-09	-3.43345e-10	-1.8032
64222596	chr15:64222596:C:T	1.39183e-16	-3.43345e-10	-1.46056	4.69077e-09	-3.43345e-10	-1.23101
64223344	chr15:64223344:G:A	1.06773e-16	-0.212493	-1.51315	1.82105e-09	-1.98545	-0.191733
64223574	chr15:64223574:G:A	1.31373e-16	-3.43345e-10	-1.51831	2.58136e-09	-3.43345e-10	-1.82829
64223623	chr15:64223623:A:C	1.43175e-16	0.0806991	-1.51298	2.00294e-09	-1.89936	-0.182629
64224045	chr15:64224045:G:A	1.00094e-16	-3.43345e-10	-1.79024	2.6241e-09	-3.43345e-10	-1.81186
64224178	chr15:64224178:T:C	9.76899e-17	-3.43345e-10	-1.81455	2.58059e-09	-3.43345e-10	-1.82858
64224470	chr15:64224470:G:A	2.15719e-16	0.245492	-1.26787	3.53286e-09	-1.84701	0.332512
64224730	chr15:64224730:A:C	4.53537e-16	1.24638	-1.52566	5.03673e-09	0.324009	-1.48385
64224829	chr15:64224829:C:T	1.18466e-16	-0.00706575	-1.61466	4.3743e-10	-1.97719	-1.62625
64225196	chr15:64225196:C:T	4.46611e-16	1.23611	-1.53077	4.94978e-09	0.312188	-1.48945
64225546	chr15:64225546:T:C	2.3901e-16	0.809945	-1.72979	2.51315e-09	-0.0276528	-1.82741
64225882	chr15:64225882:C:T	9.84035e-17	-1.80727	-9.44083e-10	2.62488e-09	-1.81157	-9.44083e-10
64225923	chr15:64225923:G:A	2.39188e-16	-3.43345e-10	-0.9191	3.8078e-09	-3.43345e-10	-1.43955
64226069	chr15:64226069:G:A	1.00752e-16	-3.43345e-10	-1.78369	2.61013e-09	-3.43345e-10	-1.8172
64226168	chr15:64226168:G:A	2.15613e-16	0.518642	-1.54151	2.66334e-09	-0.292785	-1.50424
64226215	chr15:64226215:G:T	1.18492e-16	-1.62151	-9.44083e-10	1.93691e-09	-2.11551	-9.44083e-10
64227002	chr15:64227002:G:A	1.74132e-16	-3.43345e-10	-1.23654	2.58151e-09	-3.43345e-10	-1.82823
64228261	chr15:64228261:TAAAC:T	9.40258e-17	-1.85278	-9.44083e-10	2.74882e-09	-1.76543	-9.44083e-10
64228290	chr15:64228290:T:C	1.04519e-16	-3.43345e-10	-1.74698	2.58771e-09	-3.43345e-10	-1.82583
64228505	chr15:64228505:G:A	1.33045e-16	-3.43345e-10	-1.50566	4.42145e-09	-3.43345e-10	-1.29013
64228832	chr15:64228832:AT:A	1.05461e-16	-1.73801	-9.44083e-10	2.46909e-09	-1.87275	-9.44083e-10
64228836	chr15:64228836:T:TA	1.02055e-16	-1.77084	-9.44083e-10	2.53885e-09	-1.84489	-9.44083e-10
64229271	chr15:64229271:C:T	1.01015e-16	-3.43345e-10	-1.78108	2.60653e-09	-3.43345e-10	-1.81858
64229438	chr15:64229438:G:A	9.98634e-17	-1.79255	-9.44083e-10	2.58715e-09	-1.82605	-9.44083e-10
64229535	chr15:64229535:T:TCC	2.38056e-16	-3.43345e-10	-0.923843	1.1424e-08	-3.43345e-10	-0.340885
64229558	chr15:64229558:T:C	4.43275e-16	1.27521	-1.57737	4.88801e-09	0.347039	-1.53686
64229666	chr15:64229666:G:A	2.41536e-16	-0.909332	-9.44083e-10	6.13317e-09	-0.962889	-9.44083e-10
64230113	chr15:64230113:G:C	1.09031e-16	-3.43345e-10	-1.70472	3.14919e-09	-3.43345e-10	-1.62946
64230169	chr15:64230169:T:G	1.38941e-16	0.162037	-1.62434	1.70941e-09	-1.87225	-0.368204
64230399	chr15:64230399:G:T	2.35283e-16	-3.43345e-10	-0.935562	1.17589e-08	-3.43345e-10	-0.311993
64230549	chr15:64230549:C:T	1.87707e-16	-3.43345e-10	-1.16147	3.89708e-09	-3.43345e-10	-1.41637
64230562	chr15:64230562:C:T	1.00712e-16	-3.43345e-10	-1.78409	2.617e-09	-3.43345e-10	-1.81457
64230863	chr15:64230863:A:G	7.51834e-16	-3.43345e-10	0.226165	5.35765e-09	-3.43345e-10	-1.09808
64230906	chr15:64230906:A:G	1.42321e-16	0.0979674	-1.53623	2.09824e-09	-1.89327	-0.142228
64231105	chr15:64231105:T:C	1.42799e-16	-3.43345e-10	-1.43491	4.84275e-09	-3.43345e-10	-1.19912
64231220	chr15:64231220:G:A	1.01049e-16	-1.78075	-9.44083e-10	2.56223e-09	-1.83572	-9.44083e-10
64231270	chr15:64231270:G:A	1.07963e-16	-3.43345e-10	-1.71456	2.5865e-09	-3.43345e-10	-1.8263
64231419	chr15:64231419:A:G	1.71181e-17	-1.96912	-1.58709	1.36419e-09	-1.75813	-0.707913
64231730	chr15:64231730:T:C	1.75078e-16	-1.23112	-9.44083e-10	7.16088e-09	-0.807968	-9.44083e-10
64231827	chr15:64231827:G:A	5.84008e-16	0.393295	-0.419731	3.96175e-08	-0.559548	1.46222
64232062	chr15:64232062:G:A	2.36612e-16	-3.43345e-10	-0.929931	2.91726e-09	-3.43345e-10	-1.70596
64232781	chr15:64232781:G:A	3.8433e-17	-1.13656	-1.61087	1.06112e-09	-2.1124	-0.60488
64233196	chr15:64233196:T:C	1.08341e-16	-3.43345e-10	-1.71107	4.14593e-09	-3.43345e-10	-1.35447
64233268	chr15:64233268:T:C	1.03001e-16	-3.43345e-10	-1.76161	3.46137e-09	-3.43345e-10	-1.53494
64233341	chr15:64233341:A:G	6.44395e-16	1.45148	-1.37952	6.85304e-09	0.486693	-1.3386
64233354	chr15:64233354:CTCTCTT:C	1.00511e-16	-1.78609	-9.44083e-10	2.5721e-09	-1.83188	-9.44083e-10
64233649	chr15:64233649:G:A	1.95445e-16	-3.43345e-10	-1.12107	4.02764e-09	-3.43345e-10	-1.38342
64233800	chr15:64233800:T:C	8.09328e-17	-2.00273	-9.44083e-10	3.45089e-09	-1.53797	-9.44083e-10
64234085	chr15:64234085:T:C	1.10311e-16	-3.43345e-10	-1.69305	2.62487e-09	-3.43345e-10	-1.81157
64234123	chr15:64234123:A:C	1.25819e-16	-0.282941	-1.27857	2.51634e-09	-1.22477	-0.629024
64234618	chr15:64234618:A:G	4.69336e-17	-1.00456	-1.54305	3.38705e-09	-2.10784	0.5512
64235179	chr15:64235179:C:T	1.37424e-16	-3.43345e-10	-1.47328	2.80088e-09	-3.43345e-10	-1.74667
64235519	chr15:64235519:C:T	1.23571e-16	-1.57953	-9.44083e-10	6.76188e-09	-0.865301	-9.44083e-10
64235805	chr15:64235805:T:C	1.19815e-16	-3.43345e-10	-1.6104	2.68213e-09	-3.43345e-10	-1.78999
64235877	chr15:64235877:G:A	1.61043e-16	-3.43345e-10	-1.31468	4.95858e-09	-3.43345e-10	-1.17548
64236545	chr15:64236545:C:T	9.7967e-17	-3.43345e-10	-1.81172	2.6855e-09	-3.43345e-10	-1.78873
64236892	chr15:64236892:T:C	9.88304e-17	-3.43345e-10	-1.80295	3.26102e-09	-3.43345e-10	-1.59456
64236976	chr15:64236976:T:C	4.6762e-16	1.33396	-1.58265	5.11373e-09	0.398039	-1.54271
64237237	chr15:64237237:T:C	9.69185e-17	-1.82248	-9.44083e-10	2.65738e-09	-1.79926	-9.44083e-10
64237256	chr15:64237256:G:T	1.67223e-16	0.124274	-1.40129	2.60993e-09	-1.88698	0.0697033
64237487	chr15:64237487:C:T	1.11184e-16	-3.43345e-10	-1.68517	3.33921e-09	-3.43345e-10	-1.57087
64237570	chr15:64237570:T:C	9.72466e-17	-3.43345e-10	-1.8191	2.72227e-09	-3.43345e-10	-1.77514
64237812	chr15:64237812:A:G	9.81194e-17	-3.43345e-10	-1.81017	2.67752e-09	-3.43345e-10	-1.79171
64238130	chr15:64238130:T:G	9.80463e-17	-3.43345e-10	-1.81091	3.09985e-09	-3.43345e-10	-1.64525
64238640	chr15:64238640:C:T	1.60708e-16	0.0801063	-1.39687	2.55631e-09	-1.90199	0.0639474
64239114	chr15:64239114:A:G	9.81961e-17	-3.43345e-10	-1.80938	2.67546e-09	-3.43345e-10	-1.79248
64239619	chr15:64239619:T:C	5.2265e-16	1.25473	-1.39217	6.55382e-09	0.318863	-1.21542
64239830	chr15:64239830:G:T	1.35091e-16	-3.43345e-10	-1.4904	2.77966e-09	-3.43345e-10	-1.75427
64240229	chr15:64240229:G:A	1.1904e-16	-3.43345e-10	-1.61689	2.59346e-09	-3.43345e-10	-1.82361
64240267	chr15:64240267:A:C	1.00066e-16	-3.43345e-10	-1.79052	3.1952e-09	-3.43345e-10	-1.61495
64241368	chr15:64241368:T:C	1.58845e-17	-1.86589	-1.76512	4.09245e-10	-1.84527	-1.82477
64241601	chr15:64241601:A:G	9.97182e-17	-3.43345e-10	-1.794	2.8993e-09	-3.43345e-10	-1.71213
64241673	chr15:64241673:C:A	1.00978e-16	-3.43345e-10	-1.78144	2.99664e-09	-3.43345e-10	-1.67911
64241836	chr15:64241836:TAGA:T	3.44709e-16	0.556035	-1.10969	8.51415e-09	-0.707309	0.0724366
64241924	chr15:64241924:A:T	1.7164e-16	-0.00143639	-1.24951	3.2463e-09	-1.92415	0.325062
64242094	chr15:64242094:G:GA	9.9639e-17	-3.43345e-10	-1.7948	2.9203e-09	-3.43345e-10	-1.70492
64242100	chr15:64242100:C:T	1.74331e-16	0.145907	-1.3813	2.7302e-09	-1.8802	0.107974
64242136	chr15:64242136:C:T	7.73791e-17	-2.04763	-9.44083e-10	2.69172e-09	-1.78642	-9.44083e-10
64242298	chr15:64242298:A:G	8.19002e-17	-1.99085	-9.44083e-10	3.15329e-09	-1.62815	-9.44083e-10
64242627	chr15:64242627:T:C	9.11564e-17	-1.88377	-9.44083e-10	3.46402e-09	-1.53417	-9.44083e-10
64242659	chr15:64242659:T:C	9.84126e-17	-3.43345e-10	-1.80718	2.66836e-09	-3.43345e-10	-1.79514
64242812	chr15:64242812:C:A	1.27727e-16	-3.43345e-10	-1.54646	9.20103e-09	-3.43345e-10	-0.557286
64242978	chr15:64242978:G:A	1.90561e-16	0.218639	-1.36502	2.88978e-09	-1.85619	0.140773
64243323	chr15:64243323:G:A	1.25094e-16	-1.56729	-9.44083e-10	6.47313e-09	-0.908943	-9.44083e-10
64243501	chr15:64243501:C:T	1.77663e-17	-1.77836	-1.74068	6.00586e-09	0.81036	-1.79423
64243560	chr15:64243560:A:G	4.13886e-16	1.15456	-1.52532	4.65912e-09	0.245587	-1.48336
64243819	chr15:64243819:G:A	1.02781e-16	-3.43345e-10	-1.76375	2.69675e-09	-3.43345e-10	-1.78455
64244014	chr15:64244014:C:T	1.00337e-16	-3.43345e-10	-1.78781	2.63361e-09	-3.43345e-10	-1.80825
64244156	chr15:64244156:G:A	1.21081e-16	-3.43345e-10	-1.59989	2.59436e-09	-3.43345e-10	-1.82326
64244396	chr15:64244396:G:A	9.71146e-17	-1.82046	-9.44083e-10	2.66456e-09	-1.79656	-9.44083e-10
64244776	chr15:64244776:T:C	1.3634e-16	-0.366352	-1.11485	8.74451e-09	-1.11868	0.510501
64245101	chr15:64245101:C:G	9.81311e-17	-1.81005	-9.44083e-10	2.63214e-09	-1.80881	-9.44083e-10
64245501	chr15:64245501:C:T	9.92254e-17	-3.43345e-10	-1.79896	2.64617e-09	-3.43345e-10	-1.80349
64245897	chr15:64245897:A:C	1.17623e-16	-1.62887	-9.44083e-10	5.81461e-09	-1.01623	-9.44083e-10
64245913	chr15:64245913:T:C	1.12652e-16	-3.43345e-10	-1.67205	3.39236e-09	-3.43345e-10	-1.55507
64245981	chr15:64245981:G:C	1.11238e-16	-3.43345e-10	-1.68468	2.66342e-09	-3.43345e-10	-1.79699
64246258	chr15:64246258:A:G	4.46988e-16	1.22933	-1.52315	4.97006e-09	0.308113	-1.48128
64246285	chr15:64246285:A:G	2.31788e-16	-3.43345e-10	-0.950528	1.15381e-08	-3.43345e-10	-0.330948
64246325	chr15:64246325:C:T	1.76002e-16	0.13465	-1.3605	2.83076e-09	-1.88497	0.148915
64246496	chr15:64246496:G:A	9.74284e-17	-3.43345e-10	-1.81723	1.84069e-06	-3.43345e-10	4.7413
64246660	chr15:64246660:G:T	3.52688e-16	-3.43345e-10	-0.530766	4.4597e-09	-3.43345e-10	-1.28152
64246756	chr15:64246756:G:C	1.63552e-16	0.102283	-1.4015	2.78899e-09	-1.89311	0.142185
64247105	chr15:64247105:T:G	1.75945e-16	-3.43345e-10	-1.22618	3.30304e-09	-3.43345e-10	-1.58176
64247225	chr15:64247225:C:T	3.90194e-16	1.14688	-1.57659	4.36792e-09	0.23635	-1.53867
64247528	chr15:64247528:G:T	9.9695e-17	-1.79424	-9.44083e-10	2.5937e-09	-1.82352	-9.44083e-10
64247996	chr15:64247996:T:A	1.14952e-16	-0.364506	-1.28733	7.04159e-09	-1.11339	0.288625
64248382	chr15:64248382:G:A	1.16429e-16	-3.43345e-10	-1.63907	3.54937e-09	-3.43345e-10	-1.50983
64248412	chr15:64248412:ATCTT:A	1.0674e-16	-3.43345e-10	-1.72595	2.7792e-09	-3.43345e-10	-1.75444
64249003	chr15:64249003:G:A	1.1673e-16	-3.43345e-10	-1.63649	3.56461e-09	-3.43345e-10	-1.50555
64249271	chr15:64249271:G:A	1.39383e-16	-0.112989	-1.34614	2.66572e-09	-1.99709	0.200963
64249582	chr15:64249582:C:A	1.92217e-16	0.583984	-1.72171	2.48e-09	-0.373215	-1.49513
64250154	chr15:64250154:A:C	9.64567e-17	-3.43345e-10	-1.82726	8.16635e-09	-3.43345e-10	-0.67658
64250263	chr15:64250263:G:T	1.02192e-16	-1.7695	-9.44083e-10	2.05435e-09	-2.05664	-9.44083e-10
64250769	chr15:64250769:A:AG	9.78517e-17	-3.43345e-10	-1.8129	2.69142e-09	-3.43345e-10	-1.78653
64250841	chr15:64250841:A:T	1.03421e-16	-3.43345e-10	-1.75755	2.59451e-09	-3.43345e-10	-1.82321
64251272	chr15:64251272:G:T	9.83741e-17	-3.43345e-10	-1.80757	2.6697e-09	-3.43345e-10	-1.79464
64251935	chr15:64251935:T:G	1.07878e-16	-3.43345e-10	-1.71535	2.5817e-09	-3.43345e-10	-1.82815
64252398	chr15:64252398:T:C	1.52895e-16	-3.43345e-10	-1.3666	2.62778e-09	-3.43345e-10	-1.81046
64252443	chr15:64252443:C:G	9.73084e-17	-3.43345e-10	-1.81847	2.71824e-09	-3.43345e-10	-1.77662
64252518	chr15:64252518:A:AT	1.47016e-16	0.0954259	-1.50124	2.36149e-09	-1.89413	-0.0231799
64252854	chr15:64252854:T:C	1.14804e-16	-3.43345e-10	-1.65313	2.63642e-09	-3.43345e-10	-1.80718
64253172	chr15:64253172:T:C	4.00109e-16	1.12951	-1.53412	4.49903e-09	0.220205	-1.49295
64253825	chr15:64253825:T:C	7.25804e-17	-2.11166	-9.44083e-10	1.94383e-09	-2.11194	-9.44083e-10
64253951	chr15:64253951:A:G	1.63915e-16	0.134687	-1.43169	2.82351e-09	-1.88158	0.142956
64254062	chr15:64254062:C:T	1.02967e-16	-1.76194	-9.44083e-10	2.51151e-09	-1.85572	-9.44083e-10
64254142	chr15:64254142:A:G	1.02104e-16	-1.77036	-9.44083e-10	2.5305e-09	-1.84818	-9.44083e-10
64254606	chr15:64254606:C:T	4.35736e-16	1.20434	-1.52366	4.85349e-09	0.284815	-1.48172
64255121	chr15:64255121:G:C	1.21568e-16	-3.43345e-10	-1.59588	2.69984e-09	-3.43345e-10	-1.78341
64255211	chr15:64255211:A:G	1.54435e-16	0.0942775	-1.45085	2.64696e-09	-1.89398	0.0907929
64255327	chr15:64255327:A:G	1.51203e-16	0.138313	-1.51604	2.31837e-09	-1.87966	-0.0560781
64255351	chr15:64255351:A:G	4.71565e-16	1.24957	-1.48986	5.26944e-09	0.323235	-1.43791
64255734	chr15:64255734:G:A	1.27182e-16	-3.43345e-10	-1.55073	3.56809e-09	-3.43345e-10	-1.50457
64256065	chr15:64256065:G:A	2.35145e-16	-3.43345e-10	-0.936148	1.17521e-08	-3.43345e-10	-0.31257
64256384	chr15:64256384:T:C	9.73275e-17	-3.43345e-10	-1.81827	2.71876e-09	-3.43345e-10	-1.77642
64256535	chr15:64256535:T:G	3.85945e-16	0.252579	-0.693234	2.80194e-08	-0.663151	1.21945
64256586	chr15:64256586:G:A	7.2323e-17	-2.11521	-9.44083e-10	2.34137e-09	-1.92587	-9.44083e-10
64256778	chr15:64256778:T:A	9.73275e-17	-3.43345e-10	-1.81827	2.71876e-09	-3.43345e-10	-1.77642
64257012	chr15:64257012:C:G	1.40593e-16	-3.43345e-10	-1.45048	4.74573e-09	-3.43345e-10	-1.21936
64257050	chr15:64257050:A:AG	1.41093e-16	-3.43345e-10	-1.44693	4.75971e-09	-3.43345e-10	-1.21642
64257229	chr15:64257229:G:A	9.72242e-17	-3.43345e-10	-1.81933	5.22399e-09	-3.43345e-10	-1.12334
64257501	chr15:64257501:C:T	9.74061e-17	-3.43345e-10	-1.81746	2.7139e-09	-3.43345e-10	-1.77822
64257579	chr15:64257579:G:A	3.33143e-15	-3.43345e-10	1.7148	1.07713e-07	-3.43345e-10	1.90287
64257794	chr15:64257794:A:G	1.396e-16	0.138206	-1.59577	1.91687e-09	-1.87977	-0.246141
64258146	chr15:64258146:G:A	2.34067e-16	-3.43345e-10	-0.940744	1.16827e-08	-3.43345e-10	-0.318489
64258182	chr15:64258182:C:T	7.91736e-16	-3.43345e-10	0.277877	7.90005e-09	-3.43345e-10	-0.709732
64258315	chr15:64258315:G:A	3.4407e-17	-1.93745	-0.920646	7.50478e-09	-1.74745	0.986384
64258596	chr15:64258596:C:T	8.81652e-17	-1.09498	-0.822158	1.09017e-09	-1.20144	-1.48883
64258663	chr15:64258663:C:T	1.08546e-16	-0.474977	-1.2342	7.37193e-09	-1.19838	0.419456
64259022	chr15:64259022:T:C	9.85476e-17	-3.43345e-10	-1.80581	3.07169e-09	-3.43345e-10	-1.65437
64259080	chr15:64259080:C:T	1.68668e-16	0.0509661	-1.31938	3.48897e-09	-1.90875	0.381756
64259389	chr15:64259389:A:C	1.15269e-16	-1.64908	-9.44083e-10	2.01556e-09	-2.07571	-9.44083e-10
64259493	chr15:64259493:C:G	1.1072e-16	-1.68935	-9.44083e-10	2.42258e-09	-1.89177	-9.44083e-10
64259549	chr15:64259549:C:A	1.12844e-16	-3.43345e-10	-1.67035	2.66933e-09	-3.43345e-10	-1.79477
64259761	chr15:64259761:C:T	1.0808e-16	-1.71348	-9.44083e-10	4.88084e-09	-1.19128	-9.44083e-10
64260008	chr15:64260008:C:G	1.51515e-16	0.0779212	-1.45359	2.58076e-09	-1.90055	0.0720343
64260198	chr15:64260198:T:C	1.00621e-16	-1.78499	-9.44083e-10	2.56898e-09	-1.83309	-9.44083e-10
64260224	chr15:64260224:C:T	4.62013e-16	0.154874	-0.415631	3.96537e-08	-0.744427	1.64801
64260356	chr15:64260356:T:C	9.71223e-17	-3.43345e-10	-1.82038	2.59316e-09	-3.43345e-10	-1.82372
64260379	chr15:64260379:AAG:A	1.59334e-16	-3.43345e-10	-1.32535	5.25051e-09	-3.43345e-10	-1.11828
64260458	chr15:64260458:A:G	9.74208e-17	-3.43345e-10	-1.81731	2.71174e-09	-3.43345e-10	-1.77901
64260495	chr15:64260495:T:C	9.75154e-17	-3.43345e-10	-1.81634	2.66959e-09	-3.43345e-10	-1.79468
64261541	chr15:64261541:T:C	1.76118e-16	0.217574	-1.44277	2.5815e-09	-1.85657	0.0283353
64261627	chr15:64261627:A:C	1.77653e-16	-3.43345e-10	-1.21652	3.74025e-09	-3.43345e-10	-1.45745
64261661	chr15:64261661:T:G	1.00987e-16	-1.78136	-9.44083e-10	2.56273e-09	-1.83553	-9.44083e-10
64262447	chr15:64262447:T:C	1.40399e-16	-3.43345e-10	-1.45186	4.73727e-09	-3.43345e-10	-1.22114
64262645	chr15:64262645:C:A	9.80113e-17	-3.43345e-10	-1.81127	2.68256e-09	-3.43345e-10	-1.78983
64262682	chr15:64262682:T:G	1.56799e-16	-3.43345e-10	-1.34139	3.55449e-08	-3.43345e-10	0.794196
64262695	chr15:64262695:A:C	9.71595e-17	-3.43345e-10	-1.82	4.52065e-09	-3.43345e-10	-1.26795
64263073	chr15:64263073:C:T	8.4459e-17	-1.96008	-9.44083e-10	1.93784e-09	-2.11503	-9.44083e-10
64263261	chr15:64263261:T:C	8.81399e-17	-1.05143	-0.865993	1.10601e-09	-1.15934	-1.5165
64263281	chr15:64263281:A:G	1.03138e-16	-3.43345e-10	-1.76029	2.59795e-09	-3.43345e-10	-1.82188
64263868	chr15:64263868:T:G	9.77504e-17	-3.43345e-10	-1.81393	2.70222e-09	-3.43345e-10	-1.78253
64263894	chr15:64263894:C:A	1.70929e-17	-1.86113	-1.69656	1.41716e-09	-1.59876	-0.829188
64263920	chr15:64263920:T:C	1.70049e-16	-3.43345e-10	-1.26027	2.58437e-09	-3.43345e-10	-1.82712
64263950	chr15:64263950:G:A	1.5541e-15	0.952304	-9.44083e-10	1.7278e-08	0.0728321	-9.44083e-10
64263989	chr15:64263989:T:C	1.0327e-16	-1.75901	-9.44083e-10	2.51246e-09	-1.85534	-9.44083e-10
64264068	chr15:64264068:T:C	8.08754e-17	-2.00344	-9.44083e-10	2.54519e-09	-1.8424	-9.44083e-10
64264178	chr15:64264178:C:T	1.41752e-16	-3.43345e-10	-1.44227	4.79188e-09	-3.43345e-10	-1.20968
64264978	chr15:64264978:A:C	9.18926e-17	-1.87573	-9.44083e-10	1.94599e-09	-2.11083	-9.44083e-10
64265204	chr15:64265204:C:G	1.67576e-16	-3.43345e-10	-1.27492	5.16466e-09	-3.43345e-10	-1.13476
64265250	chr15:64265250:C:T	9.9193e-17	-3.43345e-10	-1.79928	2.64441e-09	-3.43345e-10	-1.80415
64265435	chr15:64265435:G:A	5.04201e-16	1.36211	-1.53549	5.40068e-09	0.398631	-1.48871
64265465	chr15:64265465:C:T	2.37282e-16	-0.927103	-9.44083e-10	5.60346e-09	-1.05322	-9.44083e-10
64265601	chr15:64265601:T:C	1.37441e-16	-3.43345e-10	-1.47315	4.61027e-09	-3.43345e-10	-1.24832
64265826	chr15:64265826:C:T	2.47595e-16	-3.43345e-10	-0.884556	3.87055e-09	-3.43345e-10	-1.42321
64265841	chr15:64265841:C:G	1.41957e-16	0.0338246	-1.47465	2.43598e-09	-1.91185	0.0256002
64265862	chr15:64265862:T:C	1.0345e-16	-1.75726	-9.44083e-10	2.5019e-09	-1.85955	-9.44083e-10
64266132	chr15:64266132:G:A	1.03512e-16	-1.75666	-9.44083e-10	2.49759e-09	-1.86128	-9.44083e-10
64266492	chr15:64266492:G:A	1.84382e-16	-3.43345e-10	-1.17934	3.85002e-09	-3.43345e-10	-1.42852
64266734	chr15:64266734:G:A	1.63737e-16	-1.29809	-9.44083e-10	7.07038e-09	-0.820687	-9.44083e-10
64266921	chr15:64266921:A:G	9.63651e-17	-3.43345e-10	-1.82821	4.2846e-09	-3.43345e-10	-1.32158
64266958	chr15:64266958:T:C	1.55724e-16	-3.43345e-10	-1.34827	3.6519e-08	-3.43345e-10	0.821232
64266970	chr15:64266970:G:A	1.75436e-16	-1.22907	-9.44083e-10	3.62897e-09	-1.48765	-9.44083e-10
64267027	chr15:64267027:GGGT:G	1.72387e-16	-3.43345e-10	-1.24661	2.88831e-09	-3.43345e-10	-1.71593
64267411	chr15:64267411:T:C	1.40399e-16	-3.43345e-10	-1.45186	4.73727e-09	-3.43345e-10	-1.22114
64267498	chr15:64267498:A:G	1.38818e-16	-3.43345e-10	-1.46319	4.6651e-09	-3.43345e-10	-1.23649
64267549	chr15:64267549:T:C	2.58525e-17	-1.96091	-1.18304	1.74162e-09	-1.7289	-0.492889
64267583	chr15:64267583:G:A	1.73592e-16	-3.43345e-10	-1.23964	3.67209e-09	-3.43345e-10	-1.47584
64267865	chr15:64267865:A:C	4.01679e-15	-3.43345e-10	1.90189	1.30787e-07	-3.43345e-10	2.09697
64267948	chr15:64267948:T:C	2.67558e-16	-3.43345e-10	-0.807013	4.0764e-09	-3.43345e-10	-1.37139
64268184	chr15:64268184:A:G	4.52705e-16	1.30437	-1.58548	4.99002e-09	0.376443	-1.5456
64268523	chr15:64268523:T:C	9.773e-17	-3.43345e-10	-1.81414	2.76829e-09	-3.43345e-10	-1.75837
64268543	chr15:64268543:G:T	2.34137e-16	-3.43345e-10	-0.940444	1.16862e-08	-3.43345e-10	-0.318192
64268634	chr15:64268634:C:T	1.76095e-16	0.207651	-1.43298	2.61742e-09	-1.85655	0.0421391
64268898	chr15:64268898:T:C	9.98104e-17	-1.79308	-9.44083e-10	2.58194e-09	-1.82806	-9.44083e-10
64268985	chr15:64268985:TCTC:T	1.07367e-16	-1.7201	-9.44083e-10	2.43238e-09	-1.88773	-9.44083e-10
64269367	chr15:64269367:G:A	9.63019e-17	-3.43345e-10	-1.82886	2.64385e-09	-3.43345e-10	-1.80437
64269586	chr15:64269586:C:T	7.57805e-17	-2.06851	-9.44083e-10	3.14211e-09	-1.63171	-9.44083e-10
64269773	chr15:64269773:T:C	1.86725e-16	0.268958	-1.43567	2.64919e-09	-1.83717	0.0348234
64269827	chr15:64269827:G:A	1.41862e-16	-3.43345e-10	-1.4415	4.78551e-09	-3.43345e-10	-1.21101
64271014	chr15:64271014:G:A	6.0838e-16	1.34326	-1.32881	6.35378e-09	0.394489	-1.32204
64271107	chr15:64271107:T:C	1.30639e-16	-3.43345e-10	-1.52392	9.70707e-09	-3.43345e-10	-0.503747
64271386	chr15:64271386:C:T	8.09308e-17	-0.293797	-1.70896	4.29765e-10	-1.79862	-1.8225
64271490	chr15:64271490:T:C	1.76992e-16	-3.43345e-10	-1.22024	3.73114e-09	-3.43345e-10	-1.45989
64272376	chr15:64272376:T:G	9.93631e-17	-1.79757	-9.44083e-10	2.59867e-09	-1.8216	-9.44083e-10
64272407	chr15:64272407:C:T	9.80722e-17	-3.43345e-10	-1.81065	2.67752e-09	-3.43345e-10	-1.79171
64272552	chr15:64272552:G:T	1.01206e-16	-3.43345e-10	-1.77919	2.61236e-09	-3.43345e-10	-1.81635
64273056	chr15:64273056:T:C	2.40141e-16	-3.43345e-10	-0.915124	1.15404e-08	-3.43345e-10	-0.330747
64273093	chr15:64273093:G:T	2.97382e-16	-3.43345e-10	-0.701333	3.27458e-09	-3.43345e-10	-1.59041
64273095	chr15:64273095:T:C	1.29336e-16	-3.43345e-10	-1.53394	2.66812e-09	-3.43345e-10	-1.79523
64274143	chr15:64274143:G:GTTACCCTTTTA	1.36674e-16	0.112182	-1.59093	2.06978e-09	-1.88607	-0.16309
64274271	chr15:64274271:A:T	1.65093e-16	0.339435	-1.62927	9.05153e-10	-1.66623	-1.21003
64274483	chr15:64274483:T:C	1.04777e-16	-1.74451	-9.44083e-10	4.98332e-09	-1.1705	-9.44083e-10
64274759	chr15:64274759:C:T	1.53455e-16	0.0794732	-1.44242	2.66605e-09	-1.89868	0.102673
64274877	chr15:64274877:T:C	1.22668e-16	-3.43345e-10	-1.58687	7.88642e-09	-3.43345e-10	-0.711459
64275134	chr15:64275134:C:T	1.5176e-16	-3.43345e-10	-1.37405	5.21878e-09	-3.43345e-10	-1.12434
64276815	chr15:64276815:C:T	1.00288e-16	-1.78831	-9.44083e-10	2.57931e-09	-1.82908	-9.44083e-10
64276872	chr15:64276872:G:A	9.07865e-16	1.24932	-0.834575	1.61288e-08	0.355069	-0.351065
64277153	chr15:64277153:G:T	9.14042e-17	-1.88106	-9.44083e-10	1.9368e-09	-2.11557	-9.44083e-10
64277541	chr15:64277541:TATTA:T	1.01711e-15	1.25353	-0.725154	1.83847e-08	0.350998	-0.21608
64277877	chr15:64277877:A:G	9.67721e-17	-1.82399	-9.44083e-10	2.6681e-09	-1.79523	-9.44083e-10
64277947	chr15:64277947:AT:A	1.22659e-16	-3.43345e-10	-1.58694	2.62592e-09	-3.43345e-10	-1.81117
64278012	chr15:64278012:T:C	2.89918e-16	-3.43345e-10	-0.726752	3.27053e-09	-3.43345e-10	-1.59165
64278068	chr15:64278068:T:C	2.94944e-16	-3.43345e-10	-0.709564	3.98164e-09	-3.43345e-10	-1.39491
64278131	chr15:64278131:T:C	1.80998e-16	0.247516	-1.44538	2.86565e-09	-1.84327	0.119461
64278168	chr15:64278168:T:C	9.75356e-17	-3.43345e-10	-1.81613	2.70384e-09	-3.43345e-10	-1.78193
64278314	chr15:64278314:C:T	1.04486e-16	-3.43345e-10	-1.7473	2.58591e-09	-3.43345e-10	-1.82652
64278350	chr15:64278350:G:T	1.72718e-16	-3.43345e-10	-1.24469	4.53081e-08	-3.43345e-10	1.03688
64279618	chr15:64279618:T:C	1.30473e-16	-3.43345e-10	-1.52519	9.66777e-09	-3.43345e-10	-0.507804
64279725	chr15:64279725:G:C	1.75716e-15	1.0751	-9.44083e-10	1.92231e-08	0.179512	-9.44083e-10
64279895	chr15:64279895:C:T	1.23187e-17	-2.11303	-1.7722	3.67181e-10	-1.96319	-1.81531
64279959	chr15:64279959:G:A	7.02099e-16	1.05294	-0.89522	1.27002e-08	0.183645	-0.418629
64280160	chr15:64280160:G:A	1.31676e-16	-3.43345e-10	-1.51601	4.34869e-09	-3.43345e-10	-1.30673
64280293	chr15:64280293:T:C	1.01701e-16	-1.77431	-9.44083e-10	2.54637e-09	-1.84193	-9.44083e-10
64280352	chr15:64280352:G:A	1.00887e-16	-1.78234	-9.44083e-10	2.56508e-09	-1.83461	-9.44083e-10
64280460	chr15:64280460:C:T	7.0755e-17	-1.51194	-0.625184	2.11107e-09	-2.11396	0.084552
64281037	chr15:64281037:G:A	3.52296e-15	-3.43345e-10	1.77071	1.14456e-07	-3.43345e-10	1.96359
64281039	chr15:64281039:C:T	1.24323e-16	-3.43345e-10	-1.57347	2.72991e-09	-3.43345e-10	-1.77233
64282132	chr15:64282132:T:C	1.29101e-16	-3.43345e-10	-1.53575	2.66645e-09	-3.43345e-10	-1.79585
64282437	chr15:64282437:A:G	1.03221e-16	-3.43345e-10	-1.75948	3.58107e-07	-3.43345e-10	3.10423
64282581	chr15:64282581:G:A	1.03518e-16	-1.7566	-9.44083e-10	2.50087e-09	-1.85996	-9.44083e-10
64282587	chr15:64282587:T:C	9.64749e-17	-3.43345e-10	-1.82707	2.74352e-09	-3.43345e-10	-1.76736
64282617	chr15:64282617:T:C	9.79353e-17	-3.43345e-10	-1.81204	2.6858e-09	-3.43345e-10	-1.78862
64282651	chr15:64282651:G:C	2.5724e-16	-3.43345e-10	-0.84634	3.96713e-09	-3.43345e-10	-1.39856
64282887	chr15:64282887:C:T	5.82802e-17	-1.57098	-0.760104	1.78673e-09	-2.10965	-0.0865646
64282906	chr15:64282906:G:A	1.92227e-17	-1.86774	-1.57252	1.89942e-09	-1.61713	-0.517922
64283278	chr15:64283278:C:T	1.96079e-16	-3.43345e-10	-1.11783	3.44969e-09	-3.43345e-10	-1.53832
64283288	chr15:64283288:G:T	9.93051e-17	-1.79815	-9.44083e-10	2.59335e-09	-1.82365	-9.44083e-10
64283892	chr15:64283892:C:T	4.15936e-16	-0.365818	-9.44083e-10	1.17537e-08	-0.312435	-9.44083e-10
64284656	chr15:64284656:A:C	2.41396e-16	-3.43345e-10	-0.909911	3.81223e-09	-3.43345e-10	-1.43839
64284666	chr15:64284666:C:A	2.09633e-16	-0.0769503	-0.974044	1.46285e-08	-0.917151	0.823518
64285080	chr15:64285080:T:C	9.02061e-17	-1.89425	-9.44083e-10	1.93717e-09	-2.11537	-9.44083e-10
64285542	chr15:64285542:C:A	2.17071e-16	-3.43345e-10	-1.01613	9.85471e-09	-3.43345e-10	-0.488652
64286093	chr15:64286093:G:A	1.84788e-16	-3.43345e-10	-1.17714	3.88043e-09	-3.43345e-10	-1.42066
64286129	chr15:64286129:C:A	3.39341e-16	0.214978	-0.784324	2.62148e-08	-0.688121	1.17784
64286473	chr15:64286473:CA:C	3.12486e-16	-0.651792	-9.44083e-10	4.91627e-09	-1.18405	-9.44083e-10
64286942	chr15:64286942:T:C	4.51873e-16	1.12823	-1.41118	4.87636e-09	0.220677	-1.41288
64286962	chr15:64286962:A:G	9.75462e-17	-3.43345e-10	-1.81602	2.70285e-09	-3.43345e-10	-1.78229
64287079	chr15:64287079:T:C	8.85923e-16	1.18273	-0.792455	1.60046e-08	0.295937	-0.299661
64287373	chr15:64287373:T:C	8.75395e-16	1.17387	-0.795543	1.58227e-08	0.288218	-0.303373
64287509	chr15:64287509:T:C	9.79337e-17	-3.43345e-10	-1.81206	2.64109e-09	-3.43345e-10	-1.80541
64287512	chr15:64287512:T:C	2.91767e-16	-0.720395	-9.44083e-10	5.50175e-09	-1.07153	-9.44083e-10
64287945	chr15:64287945:C:CT	9.7193e-17	-1.81965	-9.44083e-10	2.6575e-09	-1.79922	-9.44083e-10
64288179	chr15:64288179:G:A	1.83267e-17	-1.82075	-1.66724	1.55618e-09	-1.54989	-0.78448
64288384	chr15:64288384:A:C	2.84778e-17	-2.08888	-0.958344	5.72558e-10	-2.01155	-1.3227
64288479	chr15:64288479:T:C	1.44409e-16	-3.43345e-10	-1.4237	4.91192e-09	-3.43345e-10	-1.18494
64289026	chr15:64289026:T:C	7.73291e-16	1.0183	-0.763994	1.42593e-08	0.153468	-0.272663
64289079	chr15:64289079:G:A	1.47597e-16	-3.43345e-10	-1.40187	5.04968e-09	-3.43345e-10	-1.15728
64289222	chr15:64289222:GA:G	1.91489e-17	-1.94074	-1.50337	2.07488e-09	-1.72929	-0.317409
64289234	chr15:64289234:T:C	9.64383e-17	-3.43345e-10	-1.82745	2.80613e-09	-3.43345e-10	-1.74479
64289299	chr15:64289299:A:G	9.64311e-17	-3.43345e-10	-1.82752	2.80739e-09	-3.43345e-10	-1.74435
64289533	chr15:64289533:T:TA	1.43728e-16	-3.43345e-10	-1.42842	4.88215e-09	-3.43345e-10	-1.19102
64289799	chr15:64289799:G:C	1.78403e-16	-3.43345e-10	-1.2123	3.75315e-09	-3.43345e-10	-1.45401
64289863	chr15:64289863:T:A	1.06049e-16	-3.43345e-10	-1.73245	1.29265e-08	-3.43345e-10	-0.217324
64290146	chr15:64290146:G:A	9.68556e-17	-3.43345e-10	-1.82313	2.74893e-09	-3.43345e-10	-1.76539
64290527	chr15:64290527:AAT:A	6.58826e-16	0.094109	-9.44083e-10	5.72871e-09	-1.03111	-9.44083e-10
64290627	chr15:64290627:C:T	8.61599e-16	1.12104	-0.758603	1.56917e-08	0.242598	-0.266066
64290820	chr15:64290820:C:G	1.51582e-16	-3.43345e-10	-1.37523	5.11773e-09	-3.43345e-10	-1.14389
64290915	chr15:64290915:C:T	9.87068e-17	-3.43345e-10	-1.8042	1.3594e-06	-3.43345e-10	4.43819
64290974	chr15:64290974:A:G	9.83418e-17	-1.8079	-9.44083e-10	2.62568e-09	-1.81126	-9.44083e-10
64290983	chr15:64290983:A:G	7.23591e-17	-2.11471	-9.44083e-10	2.13503e-09	-2.01812	-9.44083e-10
64291338	chr15:64291338:G:A	1.76364e-16	-3.43345e-10	-1.2238	3.72085e-09	-3.43345e-10	-1.46265
64291554	chr15:64291554:C:T	9.1906e-17	-1.87558	-9.44083e-10	2.88383e-09	-1.71748	-9.44083e-10
64292071	chr15:64292071:G:A	1.79547e-17	-1.82078	-1.68772	1.47752e-09	-1.54993	-0.836304
64292156	chr15:64292156:G:C	9.91985e-17	-3.43345e-10	-1.79923	2.65489e-09	-3.43345e-10	-1.8002
64292325	chr15:64292325:A:C	2.12007e-16	-1.03973	-9.44083e-10	4.22426e-09	-1.33576	-9.44083e-10
64292421	chr15:64292421:G:A	2.48256e-16	-3.43345e-10	-0.881889	3.87385e-09	-3.43345e-10	-1.42235
64292568	chr15:64292568:C:T	3.74029e-16	-3.43345e-10	-0.472018	5.0689e-09	-3.43345e-10	-1.15348
64292654	chr15:64292654:G:C	9.68591e-17	-3.43345e-10	-1.82309	2.7486e-09	-3.43345e-10	-1.76551
64293162	chr15:64293162:ATC:A	1.81865e-17	-1.82079	-1.67488	1.52739e-09	-1.54989	-0.803147
64293542	chr15:64293542:C:T	2.23215e-16	-3.43345e-10	-0.988214	2.57995e-09	-3.43345e-10	-1.82883
64293863	chr15:64293863:CT:C	2.21961e-16	-3.43345e-10	-0.99385	2.84244e-09	-3.43345e-10	-1.73194
64294089	chr15:64294089:T:C	1.44559e-16	-3.43345e-10	-1.42267	4.91703e-09	-3.43345e-10	-1.1839
64294234	chr15:64294234:G:A	1.02903e-15	1.33056	-0.790539	1.80812e-08	0.422407	-0.304137
64294319	chr15:64294319:C:T	9.63078e-17	-3.43345e-10	-1.8288	2.64131e-09	-3.43345e-10	-1.80533
64294396	chr15:64294396:A:G	9.69488e-17	-3.43345e-10	-1.82217	2.74057e-09	-3.43345e-10	-1.76843
64294455	chr15:64294455:C:A	1.43359e-16	-3.43345e-10	-1.431	4.86641e-09	-3.43345e-10	-1.19425
64295003	chr15:64295003:G:A	2.47004e-16	-3.43345e-10	-0.886947	3.86587e-09	-3.43345e-10	-1.42442
64295366	chr15:64295366:A:G	1.86378e-16	-3.43345e-10	-1.16857	3.88628e-09	-3.43345e-10	-1.41915
64295536	chr15:64295536:T:C	9.67404e-17	-3.43345e-10	-1.82432	2.75954e-09	-3.43345e-10	-1.76154
64295617	chr15:64295617:G:A	1.50848e-16	-3.43345e-10	-1.38008	5.09843e-09	-3.43345e-10	-1.14767
64295663	chr15:64295663:A:G	1.01479e-16	-3.43345e-10	-1.7765	3.31781e-09	-3.43345e-10	-1.5773
64296592	chr15:64296592:C:T	7.51501e-16	1.02318	-0.79746	1.38671e-08	0.158542	-0.305624
64296856	chr15:64296856:CT:C	9.70374e-17	-1.82125	-9.44083e-10	7.09885e-09	-0.816669	-9.44083e-10
64297220	chr15:64297220:T:C	1.02584e-16	-1.76567	-9.44083e-10	2.52049e-09	-1.85215	-9.44083e-10
64297254	chr15:64297254:C:G	9.63207e-17	-3.43345e-10	-1.82867	2.63714e-09	-3.43345e-10	-1.80691
64297606	chr15:64297606:G:A	2.00212e-17	-1.90147	-1.49809	2.21151e-09	-1.67236	-0.31056
64297899	chr15:64297899:T:C	1.176e-16	-3.43345e-10	-1.62906	3.48716e-09	-3.43345e-10	-1.52752
64298033	chr15:64298033:G:C	2.33398e-16	-3.43345e-10	-0.943607	3.72502e-09	-3.43345e-10	-1.46153
64298113	chr15:64298113:A:C	1.30335e-16	-3.43345e-10	-1.52624	9.64671e-09	-3.43345e-10	-0.509985
64298412	chr15:64298412:C:T	1.98164e-17	-1.95072	-1.45912	2.24374e-09	-1.74491	-0.223552
64298495	chr15:64298495:T:C	9.76346e-17	-1.81512	-9.44083e-10	2.63715e-09	-1.8069	-9.44083e-10
64298525	chr15:64298525:AC:A	9.43541e-16	1.24757	-0.794285	1.6891e-08	0.351881	-0.3017
64298734	chr15:64298734:C:G	9.65046e-17	-3.43345e-10	-1.82676	4.39105e-09	-3.43345e-10	-1.29703
64298926	chr15:64298926:GCTA:G	1.06239e-16	-1.73066	-9.44083e-10	2.44787e-09	-1.88138	-9.44083e-10
64299108	chr15:64299108:C:G	9.63123e-17	-3.43345e-10	-1.82876	4.16037e-09	-3.43345e-10	-1.351
64299280	chr15:64299280:G:A	9.67336e-17	-3.43345e-10	-1.82439	2.77046e-09	-3.43345e-10	-1.75759
64299531	chr15:64299531:G:A	1.30123e-16	-3.43345e-10	-1.52787	9.61505e-09	-3.43345e-10	-0.513272
64299547	chr15:64299547:G:A	5.91386e-16	1.4468	-1.46068	7.083e-09	0.499585	-1.31849
64300071	chr15:64300071:T:C	7.33939e-17	-2.10051	-9.44083e-10	2.24529e-09	-1.96777	-9.44083e-10
64300170	chr15:64300170:A:T	1.30398e-16	-3.43345e-10	-1.52576	9.65729e-09	-3.43345e-10	-0.508888
64300634	chr15:64300634:T:C	7.38362e-17	-1.12405	-0.970454	9.63492e-10	-1.22136	-1.59243
64300646	chr15:64300646:G:A	2.8815e-16	-3.43345e-10	-0.73287	4.25351e-09	-3.43345e-10	-1.32886
64300872	chr15:64300872:T:C	9.65243e-17	-3.43345e-10	-1.82656	2.78938e-09	-3.43345e-10	-1.75078
64300938	chr15:64300938:A:G	9.2662e-17	-0.451384	-1.41601	5.81035e-09	-1.17564	0.158677
64301216	chr15:64301216:C:A	1.16826e-16	-3.43345e-10	-1.63566	2.79174e-09	-3.43345e-10	-1.74994
64301241	chr15:64301241:C:T	1.55905e-16	-3.43345e-10	-1.3471	2.66082e-09	-3.43345e-10	-1.79797
64301394	chr15:64301394:T:C	1.45725e-16	-3.43345e-10	-1.41463	4.95928e-09	-3.43345e-10	-1.17534
64301987	chr15:64301987:T:C	1.02771e-16	-1.76384	-9.44083e-10	2.52154e-09	-1.85173	-9.44083e-10
64302070	chr15:64302070:A:G	9.64409e-17	-3.43345e-10	-1.82742	2.80475e-09	-3.43345e-10	-1.74529
64302686	chr15:64302686:G:C	4.43844e-16	1.3028	-1.60367	4.89273e-09	0.372709	-1.56156
64303216	chr15:64303216:G:A	1.44765e-16	-3.43345e-10	-1.42124	4.92115e-09	-3.43345e-10	-1.18306
64303435	chr15:64303435:G:A	1.26449e-17	-2.11504	-1.74406	3.18569e-10	-2.10222	-1.8183
64303480	chr15:64303480:A:G	9.69957e-17	-3.43345e-10	-1.82168	2.73582e-09	-3.43345e-10	-1.77017
64303551	chr15:64303551:A:G	2.69806e-16	-3.43345e-10	-0.798648	3.45184e-09	-3.43345e-10	-1.53769
64303858	chr15:64303858:C:T	1.24436e-16	0.148934	-1.72149	1.51109e-09	-1.87031	-0.493463
64304204	chr15:64304204:A:G	9.76315e-17	-3.43345e-10	-1.81515	2.82394e-09	-3.43345e-10	-1.73847
64304215	chr15:64304215:C:T	9.69721e-17	-3.43345e-10	-1.82193	3.70483e-09	-3.43345e-10	-1.46696
64304809	chr15:64304809:T:C	9.67404e-17	-3.43345e-10	-1.82432	2.75954e-09	-3.43345e-10	-1.76154
64304847	chr15:64304847:T:C	9.31533e-17	-1.8621	-9.44083e-10	1.97612e-09	-2.09547	-9.44083e-10
64305378	chr15:64305378:T:C	1.30642e-16	-3.43345e-10	-1.52389	9.69555e-09	-3.43345e-10	-0.504935
64305437	chr15:64305437:C:T	1.02646e-16	-1.76506	-9.44083e-10	2.51631e-09	-1.85381	-9.44083e-10
64305465	chr15:64305465:C:T	1.77932e-17	-1.77239	-1.74514	6.1232e-09	0.833605	-1.79812
64305752	chr15:64305752:C:T	1.31763e-16	-3.43345e-10	-1.51535	3.73094e-09	-3.43345e-10	-1.45994
64305979	chr15:64305979:C:T	9.63123e-17	-3.43345e-10	-1.82875	4.56269e-09	-3.43345e-10	-1.25869
64306066	chr15:64306066:A:T	1.74458e-16	-3.43345e-10	-1.23466	3.68717e-09	-3.43345e-10	-1.47174
64306118	chr15:64306118:C:T	8.60736e-17	-1.94115	-9.44083e-10	3.46783e-09	-1.53307	-9.44083e-10
64306196	chr15:64306196:T:C	1.46066e-16	-3.43345e-10	-1.41229	4.98092e-09	-3.43345e-10	-1.17099
64306503	chr15:64306503:T:C	1.4924e-16	-3.43345e-10	-1.39079	5.11454e-09	-3.43345e-10	-1.14451
64306624	chr15:64306624:T:G	1.1644e-16	-0.00556324	-1.63341	1.78396e-09	-1.92067	-0.277096
64306759	chr15:64306759:A:G	9.04359e-17	-1.89171	-9.44083e-10	1.99483e-09	-2.08604	-9.44083e-10
64306847	chr15:64306847:T:C	2.07846e-16	-3.43345e-10	-1.05955	3.47227e-09	-3.43345e-10	-1.53179
64307168	chr15:64307168:T:C	1.31539e-16	-3.43345e-10	-1.51705	9.93002e-09	-3.43345e-10	-0.481039
64307284	chr15:64307284:C:A	2.52934e-16	-3.43345e-10	-0.863222	3.92343e-09	-3.43345e-10	-1.40963
64307449	chr15:64307449:C:T	1.17607e-16	-1.629	-9.44083e-10	1.97275e-09	-2.09718	-9.44083e-10
64307520	chr15:64307520:C:A	1.74235e-16	-3.43345e-10	-1.23594	3.68355e-09	-3.43345e-10	-1.47272
64307678	chr15:64307678:T:TA	9.71706e-17	-3.43345e-10	-1.81988	2.71835e-09	-3.43345e-10	-1.77658
64307707	chr15:64307707:G:C	9.63364e-17	-3.43345e-10	-1.8285	2.63359e-09	-3.43345e-10	-1.80825
64307970	chr15:64307970:A:G	1.87617e-17	-1.7955	-1.66904	1.60696e-09	-1.51611	-0.786148
64308051	chr15:64308051:C:T	2.58794e-16	-3.43345e-10	-0.840318	3.98263e-09	-3.43345e-10	-1.39466
64308215	chr15:64308215:C:T	1.30348e-16	-3.43345e-10	-1.52614	9.64977e-09	-3.43345e-10	-0.509667
64308301	chr15:64308301:AT:A	9.63408e-17	-3.43345e-10	-1.82846	4.62996e-09	-3.43345e-10	-1.24405
64308728	chr15:64308728:C:T	9.70181e-17	-3.43345e-10	-1.82145	4.66267e-09	-3.43345e-10	-1.23701
64309428	chr15:64309428:A:T	9.76706e-17	-3.43345e-10	-1.81475	2.68977e-09	-3.43345e-10	-1.78715
64309507	chr15:64309507:C:A	3.50876e-15	-3.43345e-10	1.76667	1.13965e-07	-3.43345e-10	1.95929
64309655	chr15:64309655:T:C	9.74317e-17	-1.8172	-9.44083e-10	2.64183e-09	-1.80513	-9.44083e-10
64309780	chr15:64309780:G:A	1.24646e-16	0.0391514	-1.61003	1.9945e-09	-1.90698	-0.179227
64310050	chr15:64310050:CTG:C	2.66376e-16	-0.81144	-9.44083e-10	6.29284e-09	-0.93719	-9.44083e-10
64310062	chr15:64310062:G:A	2.02919e-16	0.46368	-1.54722	1.07912e-09	-1.61733	-1.08313
64310071	chr15:64310071:C:A	1.15596e-16	-0.0212106	-1.62504	1.81444e-09	-1.92617	-0.254655
64310116	chr15:64310116:A:C	1.25493e-16	-3.43345e-10	-1.5641	8.72447e-09	-3.43345e-10	-0.61047
64310310	chr15:64310310:T:G	1.24734e-16	-3.43345e-10	-1.57017	2.73223e-09	-3.43345e-10	-1.77148
64310437	chr15:64310437:T:G	9.63029e-17	-3.43345e-10	-1.82885	4.4417e-09	-3.43345e-10	-1.28556
64310507	chr15:64310507:G:A	1.29932e-16	-3.43345e-10	-1.52934	9.38833e-09	-3.43345e-10	-0.537134
64310530	chr15:64310530:ATGTGGTGAGAC:A	2.61574e-16	-3.43345e-10	-0.829633	4.00295e-09	-3.43345e-10	-1.38957
64310694	chr15:64310694:G:A	1.39528e-16	-3.43345e-10	-1.45808	4.698e-09	-3.43345e-10	-1.22947
64311419	chr15:64311419:G:C	1.29164e-16	-3.43345e-10	-1.53527	9.27405e-09	-3.43345e-10	-0.549382
64312287	chr15:64312287:G:A	1.13521e-16	-0.0812906	-1.58307	2.01619e-09	-1.94482	-0.130576
64312336	chr15:64312336:G:A	1.22279e-16	0.00784101	-1.59789	1.98993e-09	-1.91901	-0.169494
64313809	chr15:64313809:A:C	1.97039e-16	-3.43345e-10	-1.11295	4.03698e-09	-3.43345e-10	-1.3811
64314006	chr15:64314006:G:A	1.46242e-16	-3.43345e-10	-1.41109	4.98877e-09	-3.43345e-10	-1.16941
64314218	chr15:64314218:C:G	9.70675e-17	-1.82094	-9.44083e-10	2.6561e-09	-1.79974	-9.44083e-10
64315146	chr15:64315146:GAGA:G	1.41366e-16	-3.43345e-10	-1.445	4.77472e-09	-3.43345e-10	-1.21327
64315273	chr15:64315273:A:G	2.98898e-17	-2.02336	-0.975475	1.22297e-09	-1.52951	-1.04581
64315560	chr15:64315560:T:G	1.74097e-16	-3.43345e-10	-1.23674	3.6624e-09	-3.43345e-10	-1.47848
64315588	chr15:64315588:A:G	9.42746e-17	-1.85014	-9.44083e-10	2.74599e-09	-1.76646	-9.44083e-10
64315701	chr15:64315701:A:T	1.43079e-16	-3.43345e-10	-1.43296	1.17296e-08	-3.43345e-10	-0.314484
64316093	chr15:64316093:C:G	9.6316e-17	-3.43345e-10	-1.82872	2.63845e-09	-3.43345e-10	-1.80641
64316463	chr15:64316463:G:C	1.01732e-16	-1.774	-9.44083e-10	2.55092e-09	-1.84015	-9.44083e-10
64317015	chr15:64317015:G:C	2.30726e-16	-3.43345e-10	-0.955121	1.06935e-08	-3.43345e-10	-0.406965
64317374	chr15:64317374:C:G	9.63461e-17	-3.43345e-10	-1.8284	4.35976e-09	-3.43345e-10	-1.30419
64317511	chr15:64317511:T:A	9.76414e-17	-3.43345e-10	-1.81505	2.64927e-09	-3.43345e-10	-1.80232
64317672	chr15:64317672:T:C	9.6282e-17	-1.82907	-9.44083e-10	2.68586e-09	-1.7886	-9.44083e-10
64318131	chr15:64318131:C:T	1.53079e-16	-3.43345e-10	-1.3654	4.98994e-09	-3.43345e-10	-1.16918
64318769	chr15:64318769:C:A	1.51971e-16	-3.43345e-10	-1.37266	5.23537e-09	-3.43345e-10	-1.12116
64318800	chr15:64318800:G:A	7.57145e-17	-2.06938	-9.44083e-10	2.89316e-09	-1.71425	-9.44083e-10
64318854	chr15:64318854:A:G	2.35485e-17	-1.70352	-1.53377	7.78063e-10	-1.89484	-1.13271
64318900	chr15:64318900:C:T	1.04096e-16	-3.43345e-10	-1.75104	2.59019e-09	-3.43345e-10	-1.82487
64319460	chr15:64319460:G:A	6.09043e-16	-3.43345e-10	0.0155383	5.19732e-09	-3.43345e-10	-1.12846
64319762	chr15:64319762:G:C	2.50005e-16	-3.43345e-10	-0.874869	1.27701e-08	-3.43345e-10	-0.229493
64319819	chr15:64319819:C:T	1.11686e-16	-3.43345e-10	-1.68066	2.61212e-09	-3.43345e-10	-1.81644
64320080	chr15:64320080:T:C	9.63107e-17	-3.43345e-10	-1.82877	2.64022e-09	-3.43345e-10	-1.80574
64320817	chr15:64320817:T:G	9.63089e-17	-3.43345e-10	-1.82879	2.65922e-09	-3.43345e-10	-1.79857
64320989	chr15:64320989:CT:C	9.7574e-17	-3.43345e-10	-1.81574	6.92262e-07	-3.43345e-10	3.76336
64321146	chr15:64321146:T:C	1.46871e-16	-3.43345e-10	-1.40679	5.01452e-09	-3.43345e-10	-1.16426
64321259	chr15:64321259:T:C	2.004e-16	-3.43345e-10	-1.09603	4.12587e-09	-3.43345e-10	-1.35932
64321277	chr15:64321277:A:G	9.87697e-17	-1.80356	-9.44083e-10	2.61012e-09	-1.81721	-9.44083e-10
64321339	chr15:64321339:T:C	8.46803e-17	-1.95747	-9.44083e-10	3.79817e-09	-1.44208	-9.44083e-10
64321534	chr15:64321534:G:C	9.68825e-17	-3.43345e-10	-1.82285	2.74654e-09	-3.43345e-10	-1.76626
64321585	chr15:64321585:A:G	1.0165e-16	-3.43345e-10	-1.77481	1.12128e-07	-3.43345e-10	1.94304
64322104	chr15:64322104:A:G	7.26478e-17	-2.11073	-9.44083e-10	1.93697e-09	-2.11548	-9.44083e-10
64322545	chr15:64322545:T:C	1.11562e-16	-3.43345e-10	-1.68177	2.61889e-09	-3.43345e-10	-1.81385
64322636	chr15:64322636:G:A	7.62273e-16	-3.43345e-10	0.239954	5.41344e-09	-3.43345e-10	-1.08772
64323010	chr15:64323010:C:A	1.43985e-16	-3.43345e-10	-1.42664	4.63102e-09	-3.43345e-10	-1.24383
64323096	chr15:64323096:CT:C	1.54094e-16	-3.43345e-10	-1.35879	3.34943e-09	-3.43345e-10	-1.56781
64323764	chr15:64323764:C:A	6.15357e-17	-0.686909	-1.58982	1.14845e-09	-0.836938	-1.80125
64324113	chr15:64324113:C:T	1.28674e-16	-3.43345e-10	-1.53907	3.60976e-09	-3.43345e-10	-1.49296
64324356	chr15:64324356:G:C	4.37962e-16	1.27921	-1.59343	4.85452e-09	0.354971	-1.55166
64324495	chr15:64324495:T:C	1.19672e-16	-3.43345e-10	-1.6116	3.85351e-09	-3.43345e-10	-1.42762
64325674	chr15:64325674:TAAGAC:T	2.35093e-16	-3.43345e-10	-0.936368	2.90316e-09	-3.43345e-10	-1.7108
64326241	chr15:64326241:G:A	1.5727e-16	-3.43345e-10	-1.33839	3.40216e-09	-3.43345e-10	-1.55219
64326424	chr15:64326424:A:G	9.65673e-17	-3.43345e-10	-1.82611	2.78192e-09	-3.43345e-10	-1.75346
64326425	chr15:64326425:C:T	3.69706e-16	-3.43345e-10	-0.483643	3.79835e-09	-3.43345e-10	-1.44203
64326501	chr15:64326501:G:A	3.1297e-16	-3.43345e-10	-0.650242	1.71149e-08	-3.43345e-10	0.063347
64326709	chr15:64326709:T:C	2.12079e-16	0.643957	-1.68335	4.92604e-10	-1.67376	-1.8109
64326818	chr15:64326818:CACCGTGCGCGA:C	1.48804e-16	-3.43345e-10	-1.39372	5.0912e-09	-3.43345e-10	-1.14909
64327286	chr15:64327286:T:C	1.80268e-16	-1.20191	-9.44083e-10	2.89684e-09	-1.71298	-9.44083e-10
64328217	chr15:64328217:A:C	2.67634e-16	-3.43345e-10	-0.80673	5.34871e-09	-3.43345e-10	-1.09975
64329036	chr15:64329036:G:A	2.58811e-16	-3.43345e-10	-0.840252	1.26695e-08	-3.43345e-10	-0.237407
64329125	chr15:64329125:A:G	1.59572e-16	-3.43345e-10	-1.32386	5.55942e-09	-3.43345e-10	-1.06111
64329170	chr15:64329170:G:A	9.79536e-17	-3.43345e-10	-1.81186	2.71385e-09	-3.43345e-10	-1.77823
64329891	chr15:64329891:A:G	9.69331e-17	-3.43345e-10	-1.82233	2.73823e-09	-3.43345e-10	-1.76929
64330480	chr15:64330480:T:A	9.64777e-17	-3.43345e-10	-1.82704	2.51305e-06	-3.43345e-10	5.05265
64331650	chr15:64331650:T:C	7.24857e-17	-2.11296	-9.44083e-10	2.37903e-09	-1.90991	-9.44083e-10
64332088	chr15:64332088:A:C	9.63122e-17	-3.43345e-10	-1.82876	2.63974e-09	-3.43345e-10	-1.80592
64332267	chr15:64332267:A:T	9.81202e-17	-3.43345e-10	-1.81016	3.21239e-09	-3.43345e-10	-1.60959
64332580	chr15:64332580:C:T	1.64939e-16	-3.43345e-10	-1.29078	2.68828e-08	-3.43345e-10	0.514884
64332681	chr15:64332681:T:A	1.25313e-16	-3.43345e-10	-1.56554	1.13278e-08	-3.43345e-10	-0.349338
64332724	chr15:64332724:A:T	1.02565e-16	-3.43345e-10	-1.76585	2.60411e-09	-3.43345e-10	-1.81951
64332818	chr15:64332818:T:C	9.84573e-17	-3.43345e-10	-1.80673	2.61634e-09	-3.43345e-10	-1.81482
64332908	chr15:64332908:A:G	1.03198e-16	-3.43345e-10	-1.7597	5.96065e-09	-3.43345e-10	-0.991423
64333150	chr15:64333150:G:A	9.87323e-17	-1.80394	-9.44083e-10	2.60673e-09	-1.8185	-9.44083e-10
64333581	chr15:64333581:C:G	9.89368e-17	-3.43345e-10	-1.80187	1.37793e-06	-3.43345e-10	4.45174
64334032	chr15:64334032:A:G	5.2132e-16	1.01914	-1.15913	7.58472e-09	0.118255	-0.868721
64334672	chr15:64334672:C:T	4.36333e-16	1.30816	-1.6261	4.7561e-09	0.379255	-1.59643
64335104	chr15:64335104:T:C	1.28775e-17	-2.02961	-1.81126	5.84253e-10	-2.10621	-1.20781
64335454	chr15:64335454:A:T	1.4696e-16	-3.43345e-10	-1.40619	5.01782e-09	-3.43345e-10	-1.16361
64335948	chr15:64335948:T:A	1.04439e-16	-3.43345e-10	-1.74775	2.58836e-09	-3.43345e-10	-1.82558
64336082	chr15:64336082:G:A	2.31343e-16	-3.43345e-10	-0.952448	3.18807e-09	-3.43345e-10	-1.61719
64336335	chr15:64336335:C:T	2.14755e-16	0.724308	-1.75116	1.71598e-09	-1.63876	-0.59786
64336718	chr15:64336718:G:A	2.27372e-16	0.715934	-1.6857	2.18564e-09	-1.64228	-0.352414
64336734	chr15:64336734:T:G	1.91288e-16	-3.43345e-10	-1.14257	2.61658e-09	-3.43345e-10	-1.81473
64336875	chr15:64336875:CTTT:C	2.07918e-16	-3.43345e-10	-1.05921	3.45669e-09	-3.43345e-10	-1.53629
64337204	chr15:64337204:G:A	1.11685e-16	-3.43345e-10	-1.68067	2.57984e-09	-3.43345e-10	-1.82888
64337223	chr15:64337223:G:A	1.62122e-16	-3.43345e-10	-1.308	3.48325e-09	-3.43345e-10	-1.52864
64337448	chr15:64337448:A:G	1.04465e-16	-3.43345e-10	-1.74749	2.5884e-09	-3.43345e-10	-1.82556
64337473	chr15:64337473:C:T	9.63446e-17	-3.43345e-10	-1.82842	2.63116e-09	-3.43345e-10	-1.80918
64337674	chr15:64337674:A:G	2.08502e-16	0.708504	-1.76491	1.61077e-09	-1.64266	-0.657227
64337968	chr15:64337968:G:C	1.04137e-16	-3.43345e-10	-1.75065	2.58991e-09	-3.43345e-10	-1.82498
64338223	chr15:64338223:T:C	1.49004e-16	-3.43345e-10	-1.39237	5.10667e-09	-3.43345e-10	-1.14605
64338409	chr15:64338409:A:G	1.02841e-16	-3.43345e-10	-1.76317	2.59891e-09	-3.43345e-10	-1.82151
64338880	chr15:64338880:G:A	2.44539e-16	-3.43345e-10	-0.896977	2.94681e-09	-3.43345e-10	-1.69588
64339565	chr15:64339565:G:A	1.0053e-16	-3.43345e-10	-1.7859	2.90656e-09	-3.43345e-10	-1.70963
64339769	chr15:64339769:C:T	1.99028e-16	-3.43345e-10	-1.1029	2.63219e-09	-3.43345e-10	-1.80879
64339775	chr15:64339775:C:G	1.58793e-16	-3.43345e-10	-1.32875	3.42872e-09	-3.43345e-10	-1.54441
64340389	chr15:64340389:A:C	1.51544e-16	-3.43345e-10	-1.37547	2.74058e-09	-3.43345e-10	-1.76843
64340475	chr15:64340475:G:A	2.20751e-16	-3.43345e-10	-0.999317	1.00695e-08	-3.43345e-10	-0.467091
64340538	chr15:64340538:G:A	2.28155e-16	-0.966323	-9.44083e-10	5.09902e-09	-1.14755	-9.44083e-10
64340641	chr15:64340641:G:A	2.99853e-16	0.975193	-1.66825	2.38494e-09	-1.53825	-0.369177
64342810	chr15:64342810:G:A	1.95913e-15	1.1839	-9.44083e-10	2.53287e-07	2.75792	-9.44083e-10
64343289	chr15:64343289:C:T	1.02909e-16	-3.43345e-10	-1.7625	3.45405e-09	-3.43345e-10	-1.53706
64343808	chr15:64343808:A:G	9.91122e-17	-3.43345e-10	-1.8001	4.72413e-09	-3.43345e-10	-1.22392
64343830	chr15:64343830:T:A	2.17765e-16	-3.43345e-10	-1.01293	1.06293e-08	-3.43345e-10	-0.412986
64344148	chr15:64344148:C:T	9.71785e-17	-3.43345e-10	-1.8198	2.72673e-09	-3.43345e-10	-1.7735
64344465	chr15:64344465:C:T	1.03815e-16	-3.43345e-10	-1.75374	2.59115e-09	-3.43345e-10	-1.8245
64344555	chr15:64344555:G:A	3.27567e-17	-1.38088	-1.52637	7.2088e-10	-1.74999	-1.3539
64344892	chr15:64344892:C:T	1.08287e-16	-3.43345e-10	-1.71157	2.65276e-09	-3.43345e-10	-1.801
64344956	chr15:64344956:G:A	1.05767e-16	-3.43345e-10	-1.73511	2.5828e-09	-3.43345e-10	-1.82773
64345004	chr15:64345004:C:T	9.75958e-17	-3.43345e-10	-1.81552	2.69419e-09	-3.43345e-10	-1.78551
64345337	chr15:64345337:T:C	8.84426e-16	1.39346	-1.00487	4.5836e-08	0.22959	0.818877
64345381	chr15:64345381:G:A	9.81204e-17	-3.43345e-10	-1.81015	2.67823e-09	-3.43345e-10	-1.79145
64345536	chr15:64345536:A:G	1.44477e-16	-3.43345e-10	-1.42323	4.91046e-09	-3.43345e-10	-1.18523
64345933	chr15:64345933:G:A	7.39901e-17	-2.09242	-9.44083e-10	2.05136e-09	-2.0581	-9.44083e-10
64346056	chr15:64346056:T:TG	8.57532e-16	1.29964	-0.941935	4.7386e-08	0.151918	0.929806
64346076	chr15:64346076:C:T	1.24305e-16	-3.43345e-10	-1.57361	4.04949e-09	-3.43345e-10	-1.37801
64346246	chr15:64346246:A:T	3.2163e-16	-3.43345e-10	-0.622949	4.54735e-09	-3.43345e-10	-1.26206
64346270	chr15:64346270:T:C	9.79893e-17	-3.43345e-10	-1.81149	2.68391e-09	-3.43345e-10	-1.78933
64346360	chr15:64346360:G:A	1.02945e-16	-1.76216	-9.44083e-10	2.51029e-09	-1.8562	-9.44083e-10
64346505	chr15:64346505:A:T	2.58472e-17	-1.45535	-1.68879	5.62113e-10	-1.80331	-1.54935
64346543	chr15:64346543:C:T	1.39001e-16	-3.43345e-10	-1.46187	2.82185e-09	-3.43345e-10	-1.73921
64346660	chr15:64346660:A:G	1.89868e-17	-1.99064	-1.46197	1.76385e-09	-2.09199	-0.117108
64346842	chr15:64346842:C:T	1.4416e-16	-3.43345e-10	-1.42543	4.89419e-09	-3.43345e-10	-1.18855
64346859	chr15:64346859:A:G	1.1738e-16	-3.43345e-10	-1.63094	2.58726e-09	-3.43345e-10	-1.826
64347115	chr15:64347115:C:T	1.4952e-16	-3.43345e-10	-1.38892	5.15062e-09	-3.43345e-10	-1.13748
64347188	chr15:64347188:A:G	1.62245e-16	-0.634205	-0.673036	2.4024e-09	-1.74291	-0.157222
64348691	chr15:64348691:G:A	2.34137e-16	-3.43345e-10	-0.940444	1.16862e-08	-3.43345e-10	-0.318192
64349062	chr15:64349062:G:A	3.04149e-16	1.00767	-1.6865	2.28685e-09	-1.52619	-0.423231
64349191	chr15:64349191:A:G	9.63994e-17	-3.43345e-10	-1.82785	4.27973e-09	-3.43345e-10	-1.32271
64349292	chr15:64349292:T:C	1.01263e-16	-1.77863	-9.44083e-10	2.5582e-09	-1.8373	-9.44083e-10
64349372	chr15:64349372:G:A	9.72188e-17	-3.43345e-10	-1.81939	2.72409e-09	-3.43345e-10	-1.77447
64349940	chr15:64349940:A:G	9.84589e-17	-3.43345e-10	-1.80671	2.66681e-09	-3.43345e-10	-1.79572
64350056	chr15:64350056:C:T	1.1324e-15	2.28158	-1.64583	8.2283e-09	0.945385	-1.61441
64350318	chr15:64350318:C:A	1.11027e-15	0.899192	-0.283181	4.59641e-10	-1.72501	-1.8289
64350846	chr15:64350846:T:C	9.67991e-17	-3.43345e-10	-1.82371	2.75844e-09	-3.43345e-10	-1.76194
64350868	chr15:64350868:C:T	3.0295e-16	1.02272	-1.70551	2.16329e-09	-1.52111	-0.483864
64351004	chr15:64351004:C:T	1.03359e-16	-1.75814	-9.44083e-10	2.51053e-09	-1.85611	-9.44083e-10
64351225	chr15:64351225:G:A	5.27745e-16	1.41055	-1.53828	5.75433e-09	0.465773	-1.49242
64351492	chr15:64351492:T:C	2.99481e-16	0.998206	-1.69251	2.23751e-09	-1.52906	-0.442178
64351730	chr15:64351730:T:C	9.63191e-17	-3.43345e-10	-1.82868	2.63753e-09	-3.43345e-10	-1.80676
64352145	chr15:64352145:A:C	7.40634e-17	-2.09143	-9.44083e-10	3.13284e-09	-1.63466	-9.44083e-10
64352238	chr15:64352238:G:A	9.72262e-17	-3.43345e-10	-1.81931	2.7226e-09	-3.43345e-10	-1.77501
64352383	chr15:64352383:A:C	7.99942e-17	-2.0144	-9.44083e-10	2.61988e-09	-1.81347	-9.44083e-10
64352698	chr15:64352698:G:A	2.7644e-16	-0.774358	-9.44083e-10	3.09347e-09	-1.64731	-9.44083e-10
64352915	chr15:64352915:G:C	2.64184e-17	-1.52807	-1.59422	5.96857e-10	-1.85154	-1.44114
64353329	chr15:64353329:T:C	9.8457e-17	-3.43345e-10	-1.80673	1.4924e-07	-3.43345e-10	2.22895
64353602	chr15:64353602:G:A	1.68103e-16	-3.43345e-10	-1.27177	2.85677e-09	-3.43345e-10	-1.72691
64353985	chr15:64353985:C:T	9.63011e-17	-3.43345e-10	-1.82887	2.65509e-09	-3.43345e-10	-1.80012
64354187	chr15:64354187:C:A	1.3056e-16	-3.43345e-10	-1.52452	9.6818e-09	-3.43345e-10	-0.506354
64354435	chr15:64354435:C:T	1.10059e-16	-3.43345e-10	-1.69534	2.58147e-09	-3.43345e-10	-1.82824
64354441	chr15:64354441:A:G	2.40402e-16	-3.43345e-10	-0.91404	1.15587e-08	-3.43345e-10	-0.329167
64354488	chr15:64354488:C:T	2.34137e-16	-3.43345e-10	-0.940444	1.16862e-08	-3.43345e-10	-0.318192
64354621	chr15:64354621:A:T	1.81817e-17	-2.01341	-1.48253	1.65899e-09	-2.09943	-0.170962
64356199	chr15:64356199:G:C	2.17703e-16	-3.43345e-10	-1.01322	3.56917e-09	-3.43345e-10	-1.50427
64356690	chr15:64356690:T:C	1.74415e-16	-3.43345e-10	-1.23491	3.6857e-09	-3.43345e-10	-1.47214
64356853	chr15:64356853:T:G	2.34503e-16	-3.43345e-10	-0.938884	1.171e-08	-3.43345e-10	-0.316158
64357099	chr15:64357099:G:A	1.64798e-16	-3.43345e-10	-1.29163	3.52443e-09	-3.43345e-10	-1.51688
64357128	chr15:64357128:G:T	1.0425e-16	-1.74956	-9.44083e-10	2.48708e-09	-1.86549	-9.44083e-10
64358074	chr15:64358074:G:A	3.16598e-16	1.04175	-1.68047	2.37155e-09	-1.50947	-0.403586
64358247	chr15:64358247:T:C	9.76089e-17	-3.43345e-10	-1.81538	2.69356e-09	-3.43345e-10	-1.78574
64358460	chr15:64358460:G:A	9.72922e-17	-3.43345e-10	-1.81863	2.71846e-09	-3.43345e-10	-1.77654
64359210	chr15:64359210:A:AAT	1.52236e-17	-1.93526	-1.73825	7.66539e-10	-2.06818	-0.974287
64359523	chr15:64359523:G:T	9.70488e-17	-3.43345e-10	-1.82114	2.73612e-09	-3.43345e-10	-1.77006
64360292	chr15:64360292:A:T	1.52312e-17	-1.92672	-1.74629	7.50451e-10	-2.06387	-0.999817
64360486	chr15:64360486:T:G	7.23646e-17	-2.11463	-9.44083e-10	1.93886e-09	-2.1145	-9.44083e-10
64360672	chr15:64360672:G:A	7.90255e-17	-2.02658	-9.44083e-10	2.78686e-09	-1.75169	-9.44083e-10
64360756	chr15:64360756:T:C	1.54694e-16	-3.43345e-10	-1.3549	3.28469e-09	-3.43345e-10	-1.58733
64361006	chr15:64361006:TAA:T	2.26584e-17	-1.59279	-1.68303	3.80254e-10	-1.97563	-1.76789
64361305	chr15:64361305:CT:C	2.71863e-16	0.898227	-1.68928	2.17016e-09	-1.57113	-0.430675
64361393	chr15:64361393:C:T	9.80688e-17	-3.43345e-10	-1.81068	2.63632e-09	-3.43345e-10	-1.80722
64361587	chr15:64361587:C:A	3.75568e-16	-3.43345e-10	-0.46791	3.74143e-09	-3.43345e-10	-1.45713
64361758	chr15:64361758:T:C	9.63746e-17	-3.43345e-10	-1.82811	2.62757e-09	-3.43345e-10	-1.81054
64361809	chr15:64361809:C:G	4.94329e-17	-1.90656	-0.589175	3.34633e-09	-1.84164	0.272908
64362081	chr15:64362081:C:T	2.98716e-16	-3.43345e-10	-0.696858	4.33266e-09	-3.43345e-10	-1.31042
64362303	chr15:64362303:T:C	3.14872e-17	-1.40528	-1.54149	6.92844e-10	-1.76833	-1.37523
64362415	chr15:64362415:A:G	2.72896e-17	-1.52827	-1.56157	6.19416e-10	-1.85349	-1.40209
64362681	chr15:64362681:C:T	1.39503e-16	-3.43345e-10	-1.45827	4.70778e-09	-3.43345e-10	-1.22738
64363863	chr15:64363863:C:T	1.36216e-16	-3.43345e-10	-1.48211	4.56557e-09	-3.43345e-10	-1.25806
64363895	chr15:64363895:C:A	1.40032e-16	-3.43345e-10	-1.45448	4.72867e-09	-3.43345e-10	-1.22296
64363897	chr15:64363897:G:A	2.05164e-16	-3.43345e-10	-1.07254	9.82006e-09	-3.43345e-10	-0.492175
64364043	chr15:64364043:T:C	1.5074e-17	-1.94324	-1.74014	7.60549e-10	-2.07243	-0.977891
64364252	chr15:64364252:T:C	4.80158e-16	1.19467	-1.41691	5.40041e-09	0.284098	-1.37423
64364405	chr15:64364405:G:A	1.30473e-16	-3.43345e-10	-1.52519	9.66777e-09	-3.43345e-10	-0.507804
64364489	chr15:64364489:C:T	1.40053e-16	-3.43345e-10	-1.45433	4.72974e-09	-3.43345e-10	-1.22273
64364563	chr15:64364563:T:C	2.70363e-16	0.864854	-1.66144	2.33078e-09	-1.58526	-0.345132
64364565	chr15:64364565:G:C	2.69847e-16	0.867973	-1.66647	2.30087e-09	-1.58379	-0.359521
64364626	chr15:64364626:T:C	3.36835e-17	-1.28329	-1.59606	7.05484e-10	-1.68144	-1.44404
64364683	chr15:64364683:TTTTC:T	1.0469e-16	-1.74535	-9.44083e-10	2.46351e-09	-1.87501	-9.44083e-10
64365152	chr15:64365152:G:A	1.71635e-16	-1.25098	-9.44083e-10	2.83232e-09	-1.73551	-9.44083e-10
64365161	chr15:64365161:C:A	2.14141e-16	-3.43345e-10	-1.02972	3.52221e-09	-3.43345e-10	-1.51751
64365224	chr15:64365224:G:A	1.24183e-16	-3.43345e-10	-1.57459	2.70891e-09	-3.43345e-10	-1.78005
64365282	chr15:64365282:G:A	1.67855e-16	-3.43345e-10	-1.27325	3.57639e-09	-3.43345e-10	-1.50225
64365485	chr15:64365485:C:A	1.02558e-16	-1.76592	-9.44083e-10	2.56131e-09	-1.83608	-9.44083e-10
64365957	chr15:64365957:C:T	1.99407e-16	-1.101	-9.44083e-10	4.02016e-09	-1.38528	-9.44083e-10
64366350	chr15:64366350:T:C	1.4472e-16	-3.43345e-10	-1.42155	2.87639e-09	-3.43345e-10	-1.72006
64366475	chr15:64366475:C:A	9.63169e-17	-3.43345e-10	-1.82871	2.63815e-09	-3.43345e-10	-1.80652
64367135	chr15:64367135:AAAG:A	1.07207e-16	-1.72159	-9.44083e-10	2.47056e-09	-1.87216	-9.44083e-10
64367790	chr15:64367790:C:T	3.00741e-16	-3.43345e-10	-0.6901	4.35174e-09	-3.43345e-10	-1.30603
64368057	chr15:64368057:G:A	1.36332e-16	-3.43345e-10	-1.48125	4.57517e-09	-3.43345e-10	-1.25596
64368418	chr15:64368418:G:A	1.25288e-17	-2.11558	-1.75274	3.51118e-10	-2.00081	-1.82242
64368612	chr15:64368612:A:G	1.30473e-16	-3.43345e-10	-1.52519	9.66777e-09	-3.43345e-10	-0.507804
64369025	chr15:64369025:T:C	1.03415e-16	-1.7576	-9.44083e-10	2.54235e-09	-1.84351	-9.44083e-10
64369578	chr15:64369578:T:C	1.01517e-16	-3.43345e-10	-1.77613	2.61282e-09	-3.43345e-10	-1.81617
64369738	chr15:64369738:C:T	3.24153e-17	-1.87166	-1.04606	6.7679e-10	-1.77817	-1.38882
64369810	chr15:64369810:T:G	9.7199e-17	-3.43345e-10	-1.81959	3.26491e-09	-3.43345e-10	-1.59337
64370473	chr15:64370473:T:C	9.71234e-17	-3.43345e-10	-1.82037	2.72965e-09	-3.43345e-10	-1.77243
64370593	chr15:64370593:T:G	2.49343e-16	-3.43345e-10	-0.877521	1.21329e-08	-3.43345e-10	-0.280682
64370701	chr15:64370701:A:G	1.80384e-16	0.619835	-1.8211	1.09109e-09	-1.59223	-1.0972
64371908	chr15:64371908:TTTTTAACCCACCTCCTGCACAAAAAATGGTCAATTTTTAAGTTGTAAAAATTATTCAACATGTACAAAGTCACCTCTTAATTTCAAGATTAATCAAATACGCCTTCAAAGGAAATCAAC:T	9.75488e-17	-3.43345e-10	-1.816	4.89916e-09	-3.43345e-10	-1.18754
64372057	chr15:64372057:T:A	2.57071e-16	-3.43345e-10	-0.846999	1.26191e-08	-3.43345e-10	-0.241393
64372090	chr15:64372090:C:T	1.22845e-17	-2.09052	-1.7975	5.00599e-10	-2.08946	-1.37909
64372237	chr15:64372237:G:A	2.42243e-16	-3.43345e-10	-0.90641	3.80275e-09	-3.43345e-10	-1.44088
64372420	chr15:64372420:C:T	2.36779e-16	0.704023	-1.63324	2.87376e-09	-0.126115	-1.59487
64372506	chr15:64372506:G:A	9.85273e-17	-3.43345e-10	-1.80602	2.61496e-09	-3.43345e-10	-1.81535
64373210	chr15:64373210:C:T	2.0813e-16	-1.05819	-9.44083e-10	7.31778e-09	-0.786295	-9.44083e-10
64375040	chr15:64375040:C:T	9.71775e-17	-3.43345e-10	-1.81981	2.72898e-09	-3.43345e-10	-1.77267
64375135	chr15:64375135:T:C	1.7732e-16	0.607683	-1.82608	1.13408e-09	-1.60424	-1.04654
64375364	chr15:64375364:T:C	2.18565e-16	-3.43345e-10	-1.00927	3.58155e-09	-3.43345e-10	-1.50081
64375683	chr15:64375683:G:A	1.83877e-16	-3.43345e-10	-1.18208	3.83474e-09	-3.43345e-10	-1.4325
64375731	chr15:64375731:T:C	1.03731e-16	-1.75455	-9.44083e-10	2.54241e-09	-1.84349	-9.44083e-10
64375873	chr15:64375873:A:T	9.9068e-17	-3.43345e-10	-1.80054	3.52017e-09	-3.43345e-10	-1.51809
64376571	chr15:64376571:C:T	4.17161e-16	1.23563	-1.59851	4.64784e-09	0.31466	-1.55486
64376666	chr15:64376666:G:A	1.06136e-16	-1.73163	-9.44083e-10	2.49158e-09	-1.86368	-9.44083e-10
64376671	chr15:64376671:G:A	7.23176e-17	-2.11528	-9.44083e-10	2.34343e-09	-1.92499	-9.44083e-10
64377641	chr15:64377641:G:A	9.68454e-17	-3.43345e-10	-1.82323	2.21767e-06	-3.43345e-10	4.92761
64378173	chr15:64378173:G:A	1.02366e-16	-3.43345e-10	-1.7678	2.60254e-09	-3.43345e-10	-1.82011
64378367	chr15:64378367:T:C	1.92772e-16	0.692079	-1.82692	1.44822e-09	-1.56762	-0.838639
64378589	chr15:64378589:AC:A	9.64136e-17	-3.43345e-10	-1.8277	2.6838e-09	-3.43345e-10	-1.78937
64378645	chr15:64378645:G:A	1.8752e-16	0.66439	-1.82686	1.43452e-09	-1.57799	-0.837784
64378780	chr15:64378780:G:A	1.16037e-16	-3.43345e-10	-1.64244	2.58403e-09	-3.43345e-10	-1.82725
64378925	chr15:64378925:AT:A	8.61205e-16	-3.43345e-10	0.361982	5.0083e-07	-3.43345e-10	3.43966
64378994	chr15:64378994:C:A	2.01349e-16	0.735914	-1.82722	1.24484e-09	-1.54747	-1.01012
64379203	chr15:64379203:G:A	1.00594e-16	-3.43345e-10	-1.78526	3.68621e-09	-3.43345e-10	-1.472
64379803	chr15:64379803:G:A	1.57987e-16	0.484254	-1.81809	7.39619e-09	-0.1826	-0.593036
64379883	chr15:64379883:C:T	1.06612e-16	-1.72715	-9.44083e-10	2.48435e-09	-1.86659	-9.44083e-10
64379960	chr15:64379960:C:A	1.78486e-16	0.615479	-1.82732	1.36264e-09	-1.60163	-0.865548
64380011	chr15:64380011:C:T	9.93375e-17	-3.43345e-10	-1.79783	4.52338e-09	-3.43345e-10	-1.26734
64380120	chr15:64380120:C:T	2.80117e-16	1.06761	-1.82876	1.71244e-09	-1.38653	-0.852158
64380394	chr15:64380394:G:A	2.47519e-16	0.941272	-1.82614	1.2611e-09	-1.49708	-1.04753
64380647	chr15:64380647:T:A	1.17738e-16	-3.43345e-10	-1.62789	3.25474e-09	-3.43345e-10	-1.59649
64381094	chr15:64381094:A:G	1.12418e-16	-3.43345e-10	-1.67413	9.12686e-07	-3.43345e-10	4.03979
64381416	chr15:64381416:A:G	1.00509e-16	-1.7861	-9.44083e-10	2.68558e-09	-1.7887	-9.44083e-10
64382001	chr15:64382001:AAAC:A	8.61497e-17	-1.94026	-9.44083e-10	1.93678e-09	-2.11558	-9.44083e-10
64382185	chr15:64382185:G:A	1.23258e-16	-3.43345e-10	-1.58207	4.10159e-09	-3.43345e-10	-1.36523
64382504	chr15:64382504:T:C	2.03211e-16	-3.43345e-10	-1.0821	2.86606e-09	-3.43345e-10	-1.72366
64383051	chr15:64383051:T:C	1.29182e-16	-1.53513	-9.44083e-10	2.13504e-09	-2.01811	-9.44083e-10
64383114	chr15:64383114:C:T	1.24269e-17	-2.10381	-1.77268	5.36767e-10	-2.11256	-1.28623
64383223	chr15:64383223:T:G	7.6042e-17	-2.06506	-9.44083e-10	2.02551e-08	0.231806	-9.44083e-10
64383662	chr15:64383662:T:C	1.646e-17	-1.9711	-1.62432	4.69389e-10	-2.00347	-1.52946
64384034	chr15:64384034:AAC:A	7.49423e-17	-2.07963	-9.44083e-10	1.82487e-08	0.12749	-9.44083e-10
64384114	chr15:64384114:A:C	9.98756e-16	-3.43345e-10	0.51016	6.39207e-09	-3.43345e-10	-0.921543
64384225	chr15:64384225:C:G	9.83627e-17	-3.43345e-10	-1.80769	2.62486e-09	-3.43345e-10	-1.81157
64384723	chr15:64384723:T:C	2.20471e-17	-1.47447	-1.8287	1.84649e-06	-2.1119	6.85634
64384776	chr15:64384776:T:A	1.76652e-16	-3.43345e-10	-1.22217	2.64017e-08	-3.43345e-10	0.496826
64385214	chr15:64385214:C:T	1.2117e-17	-2.07843	-1.82331	9.09625e-10	-1.51965	-1.35167
64385668	chr15:64385668:CTAGATAACTTG:C	1.48455e-16	-3.43345e-10	-1.39607	2.99878e-09	-3.43345e-10	-1.6784
64385901	chr15:64385901:C:CTTGA	1.63176e-17	-2.11081	-1.49329	4.1996e-10	-1.87485	-1.76934
64386463	chr15:64386463:G:T	1.2181e-16	-3.43345e-10	-1.59389	4.54738e-09	-3.43345e-10	-1.26205
64387391	chr15:64387391:A:T	2.21882e-16	-0.994207	-9.44083e-10	3.63722e-09	-1.48538	-9.44083e-10
64387399	chr15:64387399:T:A	1.15266e-16	-3.43345e-10	-1.64911	2.94099e-09	-3.43345e-10	-1.69785
64387403	chr15:64387403:T:A	2.97741e-16	-3.43345e-10	-0.700127	3.0628e-08	-3.43345e-10	0.645312
64388192	chr15:64388192:C:A	1.12929e-16	-3.43345e-10	-1.66959	2.6375e-06	-3.43345e-10	5.10099
64388193	chr15:64388193:A:G	1.24414e-16	-3.43345e-10	-1.57274	4.15878e-09	-3.43345e-10	-1.35138
64388210	chr15:64388210:A:G	9.85327e-17	-3.43345e-10	-1.80596	2.7483e-09	-3.43345e-10	-1.76562
64388904	chr15:64388904:A:G	1.83949e-16	-3.43345e-10	-1.18169	5.90839e-08	-3.43345e-10	1.30236
64388969	chr15:64388969:A:G	1.15835e-16	-3.43345e-10	-1.64418	2.60163e-09	-3.43345e-10	-1.82046
64389007	chr15:64389007:GGTTGGGGAAATGAAGGGGCTT:G	7.44747e-17	-2.08589	-9.44083e-10	1.73842e-08	0.0789586	-9.44083e-10
64389031	chr15:64389031:T:G	1.23462e-16	-3.43345e-10	-1.58041	4.11154e-09	-3.43345e-10	-1.3628
64389226	chr15:64389226:T:C	1.24193e-16	-3.43345e-10	-1.57451	4.1484e-09	-3.43345e-10	-1.35388
64389799	chr15:64389799:C:T	1.24031e-16	-3.43345e-10	-1.57582	4.14609e-09	-3.43345e-10	-1.35443
64390154	chr15:64390154:C:A	1.0443e-16	-3.43345e-10	-1.74783	3.04704e-09	-3.43345e-10	-1.66243
64390242	chr15:64390242:A:G	4.50062e-15	2.01562	-9.44083e-10	1.49678e-07	2.23188	-9.44083e-10
64390318	chr15:64390318:C:T	1.88353e-16	-3.43345e-10	-1.15803	3.14743e-08	-3.43345e-10	0.672569
64391302	chr15:64391302:G:A	1.38501e-16	-3.43345e-10	-1.46547	1.56254e-08	-3.43345e-10	-0.027703
64391359	chr15:64391359:G:C	1.01429e-16	-3.43345e-10	-1.77699	2.90377e-09	-3.43345e-10	-1.71059
64391682	chr15:64391682:C:A	7.42304e-17	-2.08918	-9.44083e-10	2.84742e-09	-1.73019	-9.44083e-10
64391889	chr15:64391889:T:C	1.32639e-16	-3.43345e-10	-1.50872	2.79372e-09	-3.43345e-10	-1.74923
64392255	chr15:64392255:ACCACTGCACT:A	9.86506e-17	-1.80477	-9.44083e-10	1.9473e-09	-2.11016	-9.44083e-10
64392306	chr15:64392306:A:C	1.76706e-16	-3.43345e-10	-1.22186	2.63601e-08	-3.43345e-10	0.495251
64393008	chr15:64393008:G:A	1.16782e-17	-2.10982	-1.8288	1.073e-09	-1.34668	-1.35946
64393570	chr15:64393570:A:G	1.75673e-16	-3.43345e-10	-1.22773	2.58547e-09	-3.43345e-10	-1.82669
64393597	chr15:64393597:C:T	1.2598e-16	-3.43345e-10	-1.56023	4.22736e-09	-3.43345e-10	-1.33502
64393898	chr15:64393898:CA:C	1.11078e-16	-1.68612	-9.44083e-10	2.16094e-09	-2.00606	-9.44083e-10
64394099	chr15:64394099:G:A	2.32689e-16	-3.43345e-10	-0.946646	3.7162e-09	-3.43345e-10	-1.4639
64394188	chr15:64394188:T:A	3.3138e-16	-3.43345e-10	-0.593085	6.39526e-09	-3.43345e-10	-0.921045
64394211	chr15:64394211:C:T	7.23163e-17	-2.1153	-9.44083e-10	4.28506e-09	-1.32147	-9.44083e-10
64394233	chr15:64394233:G:A	1.32918e-17	-2.05114	-1.75807	4.96974e-10	-2.07161	-1.40421
64394429	chr15:64394429:C:A	2.03189e-16	-3.43345e-10	-1.08222	2.86678e-09	-3.43345e-10	-1.72341
64394504	chr15:64394504:C:T	1.57564e-17	-2.11547	-1.52363	4.49493e-10	-1.79461	-1.78163
64394567	chr15:64394567:T:A	7.59214e-17	-2.06665	-9.44083e-10	2.00445e-08	0.221354	-9.44083e-10
64395105	chr15:64395105:C:CA	5.01652e-17	-1.06376	-1.41727	4.68989e-10	-1.74182	-1.79196
64395865	chr15:64395865:C:T	2.13956e-16	-3.43345e-10	-1.03058	2.93081e-09	-3.43345e-10	-1.70132
64395940	chr15:64395940:G:A	1.21889e-17	-2.0894	-1.80643	1.12733e-09	-1.49211	-1.16464
64396082	chr15:64396082:G:A	1.20037e-16	-3.43345e-10	-1.60855	3.95928e-09	-3.43345e-10	-1.40054
64396124	chr15:64396124:G:T	1.24067e-16	-3.43345e-10	-1.57553	4.14307e-09	-3.43345e-10	-1.35516
64396131	chr15:64396131:G:A	1.33039e-17	-2.05892	-1.74938	4.83827e-10	-2.07795	-1.42468
64396560	chr15:64396560:T:A	7.77085e-17	-0.229031	-1.81435	6.42759e-09	0.0132744	-0.929277
64396753	chr15:64396753:G:A	1.61818e-16	-3.43345e-10	-1.30988	2.21219e-08	-3.43345e-10	0.319965
64396842	chr15:64396842:A:G	1.99398e-16	-3.43345e-10	-1.10105	2.84664e-09	-3.43345e-10	-1.73046
64396923	chr15:64396923:C:T	1.93271e-16	-3.43345e-10	-1.13226	2.81489e-09	-3.43345e-10	-1.74168
64397220	chr15:64397220:C:T	1.10307e-16	-3.43345e-10	-1.69308	2.60014e-09	-3.43345e-10	-1.82104
64397652	chr15:64397652:A:G	1.23474e-16	-3.43345e-10	-1.58032	1.54652e-08	-3.43345e-10	-0.0380114
64397782	chr15:64397782:A:G	9.85134e-17	-3.43345e-10	-1.80616	2.63595e-09	-3.43345e-10	-1.80736
64398190	chr15:64398190:C:T	1.16919e-17	-2.11212	-1.82533	1.21595e-09	-1.30144	-1.27963
64398555	chr15:64398555:G:T	2.32346e-16	-3.43345e-10	-0.948122	3.71232e-09	-3.43345e-10	-1.46495
64398573	chr15:64398573:A:G	1.39205e-17	-2.089	-1.67399	4.24631e-10	-2.10171	-1.53142
64398624	chr15:64398624:A:G	2.04565e-16	-3.43345e-10	-1.07546	2.8738e-09	-3.43345e-10	-1.72097
64398667	chr15:64398667:G:A	1.46801e-16	-3.43345e-10	-1.40727	1.13008e-08	-3.43345e-10	-0.351725
64399199	chr15:64399199:A:G	2.21704e-16	-3.43345e-10	-0.995006	2.97922e-09	-3.43345e-10	-1.68494
64399717	chr15:64399717:A:C	8.31654e-17	-1.97552	-9.44083e-10	2.1749e-09	-1.99962	-9.44083e-10
64399953	chr15:64399953:T:C	7.62272e-17	-2.06263	-9.44083e-10	2.06507e-08	0.251147	-9.44083e-10
64400219	chr15:64400219:G:T	7.53361e-17	-2.07439	-9.44083e-10	1.90056e-08	0.168131	-9.44083e-10
64400732	chr15:64400732:C:G	1.1695e-16	-3.43345e-10	-1.6346	2.7023e-08	-3.43345e-10	0.520085
64400851	chr15:64400851:G:A	1.73075e-16	-3.43345e-10	-1.24263	2.84815e-09	-3.43345e-10	-1.72993
64401594	chr15:64401594:C:G	2.01762e-16	-3.43345e-10	-1.08926	2.86146e-09	-3.43345e-10	-1.72527
64401935	chr15:64401935:A:G	1.31026e-16	-3.43345e-10	-1.52096	2.58239e-09	-3.43345e-10	-1.82788
64402198	chr15:64402198:A:G	1.59636e-16	-3.43345e-10	-1.32346	2.15227e-08	-3.43345e-10	0.292507
64402305	chr15:64402305:C:G	1.00748e-16	-3.43345e-10	-1.78373	3.79242e-09	-3.43345e-10	-1.4436
64402591	chr15:64402591:T:C	1.97933e-16	-3.43345e-10	-1.10842	2.84016e-09	-3.43345e-10	-1.73274
64402721	chr15:64402721:C:T	7.29722e-17	-2.10627	-9.44083e-10	2.54317e-09	-1.84319	-9.44083e-10
64402747	chr15:64402747:A:G	1.04853e-16	-3.43345e-10	-1.74379	3.93709e-06	-3.43345e-10	5.5016
64403405	chr15:64403405:C:T	1.29035e-16	-3.43345e-10	-1.53626	4.36628e-09	-3.43345e-10	-1.30269
64403450	chr15:64403450:C:T	1.01547e-16	-3.43345e-10	-1.77583	2.67169e-09	-3.43345e-10	-1.79389
64403848	chr15:64403848:A:T	1.92355e-16	-3.43345e-10	-1.13701	2.81198e-09	-3.43345e-10	-1.74271
64403914	chr15:64403914:G:A	1.96111e-17	-1.97461	-1.44565	1.13933e-09	-1.57863	-1.06754
64404182	chr15:64404182:C:T	1.77007e-16	-3.43345e-10	-1.22016	2.64927e-08	-3.43345e-10	0.500267
64404603	chr15:64404603:G:A	1.79298e-16	-3.43345e-10	-1.2073	3.35304e-09	-3.43345e-10	-1.56673
64404712	chr15:64404712:G:T	1.23667e-15	-3.43345e-10	0.723826	8.11633e-09	-3.43345e-10	-0.682723
64404782	chr15:64404782:C:G	1.36087e-16	-3.43345e-10	-1.48305	2.60699e-09	-3.43345e-10	-1.81841
64404952	chr15:64404952:C:T	1.81407e-16	-3.43345e-10	-1.19561	2.7593e-09	-3.43345e-10	-1.76163
64405242	chr15:64405242:C:T	1.687e-16	-3.43345e-10	-1.26823	2.69842e-09	-3.43345e-10	-1.78394
64405255	chr15:64405255:T:C	1.4862e-17	-2.02861	-1.66893	3.86465e-10	-2.10097	-1.62634
64405907	chr15:64405907:G:A	1.22954e-16	-3.43345e-10	-1.58454	4.0734e-09	-3.43345e-10	-1.37212
64406736	chr15:64406736:C:T	9.69683e-17	-3.43345e-10	-1.82197	3.06594e-09	-3.43345e-10	-1.65625
64406978	chr15:64406978:G:C	2.01389e-16	-3.43345e-10	-1.09111	2.85624e-09	-3.43345e-10	-1.7271
64407395	chr15:64407395:C:T	1.82657e-16	-3.43345e-10	-1.18874	2.76575e-09	-3.43345e-10	-1.75929
64407398	chr15:64407398:T:G	9.6616e-17	-3.43345e-10	-1.82561	2.70084e-09	-3.43345e-10	-1.78304
64407559	chr15:64407559:C:T	1.90668e-16	-3.43345e-10	-1.14582	2.80161e-09	-3.43345e-10	-1.74641
64407814	chr15:64407814:C:A	2.72546e-17	-2.11426	-0.97687	4.92075e-10	-2.04839	-1.43733
64408024	chr15:64408024:G:A	7.52751e-17	-2.0752	-9.44083e-10	1.9444e-08	0.190937	-9.44083e-10
64408044	chr15:64408044:G:A	8.19905e-17	-1.98975	-9.44083e-10	3.49334e-09	-1.52574	-9.44083e-10
64408539	chr15:64408539:GT:G	1.26931e-17	-2.09256	-1.76273	4.39736e-10	-2.10333	-1.49485
64408695	chr15:64408695:G:A	1.35884e-16	-3.43345e-10	-1.48455	2.75998e-09	-3.43345e-10	-1.76138
64408843	chr15:64408843:G:T	2.01932e-16	-3.43345e-10	-1.08842	2.86114e-09	-3.43345e-10	-1.72538
64408996	chr15:64408996:C:T	7.58224e-17	-2.06796	-9.44083e-10	1.99119e-08	0.214716	-9.44083e-10
64409170	chr15:64409170:G:A	1.22575e-17	-2.11286	-1.77736	1.37313e-09	-1.29879	-1.16072
64409491	chr15:64409491:GCAGAGC:G	1.29526e-16	-3.43345e-10	-1.53247	4.92983e-09	-3.43345e-10	-1.1813
64409499	chr15:64409499:TGA:T	1.29547e-16	-3.43345e-10	-1.53231	4.93123e-09	-3.43345e-10	-1.18101
64409597	chr15:64409597:G:C	9.95733e-17	-3.43345e-10	-1.79546	3.17269e-09	-3.43345e-10	-1.62202
64409766	chr15:64409766:C:T	9.91324e-17	-3.43345e-10	-1.79989	3.61404e-09	-3.43345e-10	-1.49177
64409969	chr15:64409969:G:A	1.17599e-17	-2.11235	-1.8193	1.10524e-09	-1.30656	-1.36998
64410171	chr15:64410171:G:A	1.68701e-16	-3.43345e-10	-1.26822	2.40167e-08	-3.43345e-10	0.40215
64411025	chr15:64411025:G:A	1.36682e-17	-2.10828	-1.673	3.79174e-10	-2.11364	-1.63272
64411611	chr15:64411611:A:G	1.37723e-16	-3.43345e-10	-1.4711	2.80698e-09	-3.43345e-10	-1.74449
64412063	chr15:64412063:A:T	2.16125e-17	-1.68455	-1.63853	4.25692e-10	-1.81809	-1.81255
64412069	chr15:64412069:A:T	1.40703e-17	-2.1024	-1.64989	3.71205e-10	-2.11015	-1.65745
64412348	chr15:64412348:T:C	9.62983e-17	-3.43345e-10	-1.8289	2.86687e-09	-3.43345e-10	-1.72338
64412682	chr15:64412682:C:T	1.76702e-16	-3.43345e-10	-1.22188	2.63715e-08	-3.43345e-10	0.49568
64412742	chr15:64412742:G:A	7.4679e-17	-2.08315	-9.44083e-10	1.82778e-08	0.129088	-9.44083e-10
64413347	chr15:64413347:A:G	1.17806e-16	-3.43345e-10	-1.62731	4.24489e-09	-3.43345e-10	-1.33089
64413511	chr15:64413511:G:T	5.53305e-17	-0.936254	-1.44677	4.34818e-09	-1.29456	-0.0122889
64413563	chr15:64413563:A:G	7.24045e-17	-2.11408	-9.44083e-10	2.66329e-09	-1.79704	-9.44083e-10
64413603	chr15:64413603:T:A	1.01861e-15	-3.43345e-10	0.529839	7.08798e-09	-3.43345e-10	-0.818201
64414060	chr15:64414060:G:A	1.18931e-17	-2.09445	-1.82594	8.58172e-10	-1.44928	-1.48027
64414133	chr15:64414133:A:G	7.54313e-17	-2.07313	-9.44083e-10	1.97514e-08	0.206622	-9.44083e-10
64414229	chr15:64414229:C:G	7.69346e-17	-2.0534	-9.44083e-10	3.17551e-09	-1.62113	-9.44083e-10
64414403	chr15:64414403:T:C	1.05019e-16	-3.43345e-10	-1.74221	3.06852e-09	-3.43345e-10	-1.65541
64414621	chr15:64414621:A:G	1.19136e-16	-3.43345e-10	-1.61609	3.91977e-09	-3.43345e-10	-1.41057
64414718	chr15:64414718:C:T	4.99796e-17	-0.997326	-1.48741	4.54015e-09	-1.34894	0.0853009
64414760	chr15:64414760:A:G	1.00755e-16	-3.43345e-10	-1.78366	2.67473e-09	-3.43345e-10	-1.79275
64414863	chr15:64414863:G:A	1.00397e-16	-3.43345e-10	-1.78722	3.77095e-09	-3.43345e-10	-1.44927
64415001	chr15:64415001:G:A	1.0032e-16	-3.43345e-10	-1.78798	2.70269e-09	-3.43345e-10	-1.78235
64415085	chr15:64415085:A:G	1.25021e-16	-3.43345e-10	-1.56786	1.04999e-08	-3.43345e-10	-0.425234
64415176	chr15:64415176:G:A	1.36954e-16	-3.43345e-10	-1.47671	4.69875e-09	-3.43345e-10	-1.22931
64415335	chr15:64415335:T:C	9.63064e-17	-3.43345e-10	-1.82882	2.78442e-09	-3.43345e-10	-1.75256
64415817	chr15:64415817:A:C	9.62998e-17	-3.43345e-10	-1.82888	2.80557e-09	-3.43345e-10	-1.74499
64416123	chr15:64416123:T:C	1.56942e-16	-3.43345e-10	-1.34048	2.06343e-08	-3.43345e-10	0.250352
64416226	chr15:64416226:A:G	9.82628e-17	-3.43345e-10	-1.80871	6.8059e-06	-3.43345e-10	6.04894
64417621	chr15:64417621:T:G	9.69997e-17	-3.43345e-10	-1.82164	3.06073e-09	-3.43345e-10	-1.65795
64418379	chr15:64418379:T:C	8.86439e-17	-1.91172	-9.44083e-10	9.00699e-09	-0.578601	-9.44083e-10
64418564	chr15:64418564:C:T	1.44442e-16	-3.43345e-10	-1.42347	2.95283e-09	-3.43345e-10	-1.69384
64418628	chr15:64418628:T:C	2.78327e-17	-1.30429	-1.76585	8.02037e-10	-1.51062	-1.48658
64418975	chr15:64418975:C:T	3.78856e-17	-1.46188	-1.2999	7.56381e-10	-1.6835	-1.37231
64419002	chr15:64419002:AAGAT:A	8.23696e-17	-1.98513	-9.44083e-10	3.61838e-09	-1.49058	-9.44083e-10
64419390	chr15:64419390:T:C	1.77159e-17	-2.05254	-1.46934	3.53751e-10	-2.07276	-1.743
64419430	chr15:64419430:C:G	1.24931e-16	-3.43345e-10	-1.56859	4.17935e-09	-3.43345e-10	-1.34645
64419787	chr15:64419787:A:G	1.2357e-17	-2.11141	-1.77072	8.12829e-10	-1.31363	-1.6702
64419857	chr15:64419857:C:T	4.24959e-17	-1.48085	-1.16609	6.54843e-10	-1.7043	-1.49566
64419936	chr15:64419936:C:T	7.42727e-17	-2.08861	-9.44083e-10	2.18364e-09	-1.99561	-9.44083e-10
64419965	chr15:64419965:G:A	1.12058e-16	-3.43345e-10	-1.67733	4.00393e-09	-3.43345e-10	-1.38932
64420341	chr15:64420341:A:T	1.63507e-16	-3.43345e-10	-1.2995	2.67855e-09	-3.43345e-10	-1.79133
64420356	chr15:64420356:G:A	1.20389e-16	-3.43345e-10	-1.60562	3.96392e-09	-3.43345e-10	-1.39937
64420409	chr15:64420409:A:G	1.21155e-17	-2.10966	-1.79221	8.31037e-10	-1.3352	-1.62648
64420609	chr15:64420609:C:T	2.07693e-16	-3.43345e-10	-1.06029	3.08402e-09	-3.43345e-10	-1.65037
64420688	chr15:64420688:T:C	1.01401e-16	-3.43345e-10	-1.77726	3.87623e-09	-3.43345e-10	-1.42174
64421031	chr15:64421031:C:T	7.47107e-17	-2.08273	-9.44083e-10	3.06567e-09	-1.65633	-9.44083e-10
64421326	chr15:64421326:T:C	7.82577e-17	-2.03634	-9.44083e-10	2.49791e-08	0.441439	-9.44083e-10
64421441	chr15:64421441:T:C	5.085e-16	-3.43345e-10	-0.164886	1.98005e-08	-3.43345e-10	0.209104
64421883	chr15:64421883:A:C	1.76114e-16	-3.43345e-10	-1.22522	2.73243e-09	-3.43345e-10	-1.77141
64421999	chr15:64421999:T:C	9.99515e-17	-3.43345e-10	-1.79167	2.69867e-09	-3.43345e-10	-1.78384
64422265	chr15:64422265:G:A	7.97646e-17	-2.01727	-9.44083e-10	3.3411e-09	-1.5703	-9.44083e-10
64422320	chr15:64422320:C:T	8.90199e-17	-1.90749	-9.44083e-10	1.94899e-09	-2.10929	-9.44083e-10
64422573	chr15:64422573:A:C	1.2654e-17	-2.09187	-1.76651	6.21143e-09	-1.80837	0.858163
64422704	chr15:64422704:T:G	7.55929e-17	-2.07099	-9.44083e-10	2.01123e-08	0.22473	-9.44083e-10
64422807	chr15:64422807:T:C	9.914e-17	-3.43345e-10	-1.79982	2.72335e-09	-3.43345e-10	-1.77474
64423865	chr15:64423865:T:C	1.23758e-16	-3.43345e-10	-1.57802	4.12149e-09	-3.43345e-10	-1.36039
64425273	chr15:64425273:T:A	9.62999e-17	-3.43345e-10	-1.82888	2.79205e-09	-3.43345e-10	-1.74983
64426362	chr15:64426362:G:A	2.53748e-16	-3.43345e-10	-0.860011	3.87204e-09	-3.43345e-10	-1.42282
64426563	chr15:64426563:G:A	2.78566e-16	-3.43345e-10	-0.766695	4.11178e-09	-3.43345e-10	-1.36275
64426573	chr15:64426573:G:A	1.21693e-16	-3.43345e-10	-1.59485	4.02796e-09	-3.43345e-10	-1.38334
64427105	chr15:64427105:A:G	1.11282e-16	-3.43345e-10	-1.68428	1.68339e-07	-3.43345e-10	2.34938
64427665	chr15:64427665:T:C	1.56229e-17	-2.03562	-1.61199	9.26177e-08	2.48194	-0.73006
64428381	chr15:64428381:TCTC:T	2.04763e-16	-3.43345e-10	-1.0745	2.87256e-09	-3.43345e-10	-1.7214
64428554	chr15:64428554:G:A	8.15021e-17	-1.99572	-9.44083e-10	3.52972e-09	-1.51538	-9.44083e-10
64429045	chr15:64429045:T:C	2.69026e-16	-3.43345e-10	-0.801543	3.97366e-09	-3.43345e-10	-1.39691
64429519	chr15:64429519:G:A	1.27419e-16	-1.54887	-9.44083e-10	2.1232e-09	-2.02368	-9.44083e-10
64429546	chr15:64429546:C:A	7.53991e-17	-2.07356	-9.44083e-10	1.97207e-08	0.205065	-9.44083e-10
64429629	chr15:64429629:A:C	1.78292e-17	-1.74015	-1.77536	4.32111e-10	-1.87542	-1.74025
64430856	chr15:64430856:C:T	8.86141e-17	-1.91206	-9.44083e-10	4.07599e-09	-1.37149	-9.44083e-10
64431431	chr15:64431431:C:T	1.23775e-16	-3.43345e-10	-1.57788	4.13836e-09	-3.43345e-10	-1.3563
64431469	chr15:64431469:G:A	1.10831e-16	-3.43345e-10	-1.68835	3.69655e-09	-3.43345e-10	-1.4692
64432047	chr15:64432047:C:T	1.74052e-16	-3.43345e-10	-1.237	2.74509e-09	-3.43345e-10	-1.76679
64432338	chr15:64432338:G:T	8.85909e-17	-1.91232	-9.44083e-10	2.29924e-09	-1.94402	-9.44083e-10
64432497	chr15:64432497:C:G	1.09079e-16	-3.43345e-10	-1.70427	2.23207e-07	-3.43345e-10	2.6315
64432868	chr15:64432868:G:A	1.08985e-16	-3.43345e-10	-1.70514	4.14126e-09	-3.43345e-10	-1.3556
64433291	chr15:64433291:T:C	7.39282e-17	-2.09326	-9.44083e-10	2.94483e-09	-1.69655	-9.44083e-10
64433622	chr15:64433622:A:T	1.20906e-16	-3.43345e-10	-1.60133	3.98869e-09	-3.43345e-10	-1.39314
64434065	chr15:64434065:T:C	2.54942e-17	-1.35064	-1.80726	6.27392e-09	-1.20758	0.267377
64434841	chr15:64434841:A:G	1.12857e-16	-3.43345e-10	-1.67023	4.04987e-09	-3.43345e-10	-1.37792
64435418	chr15:64435418:C:T	9.62985e-17	-3.43345e-10	-1.8289	2.86956e-09	-3.43345e-10	-1.72244
64436387	chr15:64436387:T:C	2.18555e-16	-3.43345e-10	-1.00931	3.56974e-09	-3.43345e-10	-1.50411
64436548	chr15:64436548:G:A	1.23588e-16	-1.5794	-9.44083e-10	2.71596e-09	-1.77746	-9.44083e-10
64437602	chr15:64437602:C:T	1.04906e-16	-3.43345e-10	-1.74328	9.26174e-09	-3.43345e-10	-0.55071
64437808	chr15:64437808:C:G	8.72211e-16	-3.43345e-10	0.37468	6.06643e-09	-3.43345e-10	-0.973832
64437821	chr15:64437821:A:G	9.90584e-17	-3.43345e-10	-1.80064	1.69377e-05	-3.43345e-10	6.96069
64438040	chr15:64438040:G:T	1.55772e-16	-3.43345e-10	-1.34796	3.14177e-09	-3.43345e-10	-1.63182
64438185	chr15:64438185:T:C	7.62077e-17	-2.06289	-9.44083e-10	2.13058e-08	0.282377	-9.44083e-10
64438397	chr15:64438397:G:T	7.65139e-17	-2.05888	-9.44083e-10	2.13388e-08	0.283924	-9.44083e-10
64438623	chr15:64438623:G:C	7.47233e-17	-2.08256	-9.44083e-10	1.84918e-08	0.140727	-9.44083e-10
64439365	chr15:64439365:A:G	7.42458e-17	-2.08897	-9.44083e-10	2.99375e-09	-1.68007	-9.44083e-10
64439367	chr15:64439367:C:T	1.12238e-16	-3.43345e-10	-1.67573	4.98223e-09	-3.43345e-10	-1.17072
64439496	chr15:64439496:A:C	1.50034e-17	-1.86245	-1.82562	2.95127e-09	-1.67466	-0.0197035
64441024	chr15:64441024:G:A	1.26035e-16	-3.43345e-10	-1.55979	2.58736e-09	-3.43345e-10	-1.82596
64441089	chr15:64441089:C:T	1.09451e-16	-3.43345e-10	-1.70087	1.08432e-08	-3.43345e-10	-0.393061
64441136	chr15:64441136:A:G	9.43949e-17	-1.84886	-9.44083e-10	1.93863e-09	-2.11462	-9.44083e-10
64441146	chr15:64441146:G:A	6.09015e-16	-3.43345e-10	0.0154927	2.34481e-08	-3.43345e-10	0.378187
64442140	chr15:64442140:C:T	7.71807e-17	-2.0502	-9.44083e-10	2.24282e-08	0.333716	-9.44083e-10
64442263	chr15:64442263:G:A	7.79136e-17	-2.04075	-9.44083e-10	6.01319e-09	-0.982646	-9.44083e-10
64442524	chr15:64442524:A:G	1.21942e-16	-3.43345e-10	-1.59281	4.02668e-09	-3.43345e-10	-1.38366
64442597	chr15:64442597:T:C	1.17943e-16	-3.43345e-10	-1.62615	3.8623e-09	-3.43345e-10	-1.42534
64443257	chr15:64443257:G:A	2.02681e-16	-3.43345e-10	-1.08472	2.86309e-09	-3.43345e-10	-1.7247
64443328	chr15:64443328:G:A	1.34257e-17	-2.09027	-1.7089	6.26607e-10	-1.49038	-1.75365
64443615	chr15:64443615:G:GA	8.65178e-17	-1.936	-9.44083e-10	1.96112e-09	-2.10309	-9.44083e-10
64443892	chr15:64443892:A:G	7.70956e-17	-2.0513	-9.44083e-10	2.2322e-08	0.328969	-9.44083e-10
64444007	chr15:64444007:G:GTT	1.30961e-17	-2.10784	-1.7162	7.15506e-10	-1.37329	-1.73808
64444088	chr15:64444088:T:C	1.2742e-17	-2.10808	-1.74337	7.37818e-10	-1.37077	-1.70989
64444142	chr15:64444142:C:T	1.52058e-16	-1.37209	-9.44083e-10	7.47323e-09	-0.765275	-9.44083e-10
64444466	chr15:64444466:G:A	2.28009e-16	-3.43345e-10	-0.966964	3.65793e-09	-3.43345e-10	-1.4797
64444506	chr15:64444506:T:C	1.0356e-16	-3.43345e-10	-1.7562	6.75256e-09	-3.43345e-10	-0.86668
64444613	chr15:64444613:T:C	1.60426e-16	-1.31852	-9.44083e-10	2.28754e-09	-1.94913	-9.44083e-10
64444674	chr15:64444674:A:G	1.21614e-16	-3.43345e-10	-1.59549	1.03144e-08	-3.43345e-10	-0.443059
64444904	chr15:64444904:G:C	2.32811e-17	-1.53965	-1.70907	2.50875e-08	-1.24916	1.69493
64445026	chr15:64445026:G:A	2.66871e-17	-1.401	-1.71117	2.92141e-08	-1.08346	1.68151
64445134	chr15:64445134:G:A	1.11081e-16	-3.43345e-10	-1.68609	3.05225e-09	-3.43345e-10	-1.66072
64445433	chr15:64445433:C:T	1.26051e-16	-3.43345e-10	-1.55967	9.98132e-08	-3.43345e-10	1.8267
64446062	chr15:64446062:C:T	1.20957e-16	-3.43345e-10	-1.60092	3.99469e-09	-3.43345e-10	-1.39164
64446198	chr15:64446198:C:T	1.65951e-16	-3.43345e-10	-1.28466	2.80248e-09	-3.43345e-10	-1.7461
64446363	chr15:64446363:C:T	1.00881e-16	-3.43345e-10	-1.78241	1.25825e-05	-3.43345e-10	6.66346
64446565	chr15:64446565:T:C	1.41023e-16	-3.43345e-10	-1.44743	4.91188e-09	-3.43345e-10	-1.18495
64446651	chr15:64446651:C:G	1.21591e-16	-3.43345e-10	-1.59568	1.15876e-08	-3.43345e-10	-0.326666
64446838	chr15:64446838:C:T	2.18367e-16	-3.43345e-10	-1.01017	3.56885e-09	-3.43345e-10	-1.50436
64447204	chr15:64447204:C:T	1.19428e-16	-3.43345e-10	-1.61364	1.7226e-06	-3.43345e-10	4.67499
64447397	chr15:64447397:A:G	1.47701e-16	-3.43345e-10	-1.40116	2.70811e-09	-3.43345e-10	-1.78035
64447431	chr15:64447431:C:A	1.23315e-17	-2.0794	-1.8048	6.70479e-10	-1.52286	-1.6535
64447526	chr15:64447526:A:G	9.96035e-17	-3.43345e-10	-1.79515	1.03296e-08	-3.43345e-10	-0.441593
64447991	chr15:64447991:A:G	1.3183e-16	-3.43345e-10	-1.51484	3.33119e-09	-3.43345e-10	-1.57327
64448288	chr15:64448288:A:T	9.67758e-17	-3.43345e-10	-1.82395	3.25844e-09	-3.43345e-10	-1.59535
64448559	chr15:64448559:G:A	1.07727e-16	-3.43345e-10	-1.71675	2.63889e-09	-3.43345e-10	-1.80624
64448611	chr15:64448611:G:A	7.60226e-17	-2.06532	-9.44083e-10	2.03912e-08	0.238503	-9.44083e-10
64448771	chr15:64448771:G:T	1.3768e-16	-3.43345e-10	-1.47142	2.80651e-09	-3.43345e-10	-1.74466
64449291	chr15:64449291:T:G	1.00919e-16	-3.43345e-10	-1.78203	2.80484e-09	-3.43345e-10	-1.74525
64449296	chr15:64449296:T:G	7.68428e-17	-2.05459	-9.44083e-10	2.18532e-08	0.307744	-9.44083e-10
64449444	chr15:64449444:C:T	2.6588e-17	-1.28725	-1.82864	1.53318e-09	-0.730786	-1.61847
64449562	chr15:64449562:G:A	9.96675e-17	-3.43345e-10	-1.79451	1.61978e-05	-3.43345e-10	6.91603
64449611	chr15:64449611:CTTAAA:C	7.28154e-17	-2.10842	-9.44083e-10	8.85569e-09	-0.595541	-9.44083e-10
64449866	chr15:64449866:A:G	9.6592e-17	-3.43345e-10	-1.82585	3.21373e-09	-3.43345e-10	-1.60917
64450151	chr15:64450151:T:C	2.10241e-16	-3.43345e-10	-1.0481	3.48858e-09	-3.43345e-10	-1.52711
64450409	chr15:64450409:A:G	1.18715e-16	-3.43345e-10	-1.61963	4.35926e-09	-3.43345e-10	-1.3043
64450471	chr15:64450471:T:A	2.49541e-17	-1.36782	-1.81149	1.47127e-08	-1.04369	0.955797
64451369	chr15:64451369:TC:T	7.63639e-17	-2.06084	-9.44083e-10	2.1031e-08	0.269398	-9.44083e-10
64451546	chr15:64451546:A:G	2.13078e-16	-3.43345e-10	-1.03469	3.49012e-09	-3.43345e-10	-1.52666
64451584	chr15:64451584:A:G	9.62078e-17	-1.82984	-9.44083e-10	1.974e-09	-2.09654	-9.44083e-10
64451637	chr15:64451637:A:G	1.56626e-16	-3.43345e-10	-1.34249	2.95481e-09	-3.43345e-10	-1.69317
64451684	chr15:64451684:A:T	1.08686e-16	-3.43345e-10	-1.70789	3.44543e-09	-3.43345e-10	-1.53955
64452085	chr15:64452085:T:C	2.37608e-17	-1.4089	-1.81941	1.24367e-08	-1.08804	0.832091
64453060	chr15:64453060:C:G	1.18424e-17	-2.09611	-1.82856	4.6887e-10	-1.71575	-1.81828
64454081	chr15:64454081:T:C	7.34704e-17	-2.09947	-9.44083e-10	2.31927e-09	-1.93535	-9.44083e-10
64454249	chr15:64454249:C:G	2.31672e-16	-3.43345e-10	-0.951029	3.70393e-09	-3.43345e-10	-1.46721
64454257	chr15:64454257:A:C	3.26311e-15	1.69409	-9.44083e-10	4.91061e-07	3.41997	-9.44083e-10
64454598	chr15:64454598:CA:C	1.29096e-16	-3.43345e-10	-1.53579	4.37184e-09	-3.43345e-10	-1.30142
64454600	chr15:64454600:T:C	1.29096e-16	-3.43345e-10	-1.53579	4.37184e-09	-3.43345e-10	-1.30142
64454627	chr15:64454627:C:T	1.25683e-16	-3.43345e-10	-1.56259	4.21288e-09	-3.43345e-10	-1.33846
64455254	chr15:64455254:G:C	1.27393e-16	-3.43345e-10	-1.54907	4.29816e-09	-3.43345e-10	-1.31841
64455740	chr15:64455740:T:C	2.71858e-16	-3.43345e-10	-0.791069	4.07888e-09	-3.43345e-10	-1.37078
64457236	chr15:64457236:G:A	1.19792e-16	-3.43345e-10	-1.61059	1.25189e-07	-3.43345e-10	2.05322
64457252	chr15:64457252:T:A	1.02883e-16	-3.43345e-10	-1.76275	3.9274e-09	-3.43345e-10	-1.40862
64457378	chr15:64457378:C:T	3.70136e-16	-0.48248	-9.44083e-10	2.72783e-08	0.52949	-9.44083e-10
64457782	chr15:64457782:A:T	9.74321e-17	-3.43345e-10	-1.81719	3.46426e-09	-3.43345e-10	-1.5341
64458633	chr15:64458633:C:CT	2.15626e-17	-2.01765	-1.30774	1.68185e-09	-1.62355	-0.633161
64458963	chr15:64458963:A:G	1.22462e-17	-2.10664	-1.7845	7.83352e-10	-1.383	-1.63777
64459932	chr15:64459932:T:C	1.28028e-17	-2.05027	-1.79642	3.72108e-09	0.324908	-1.7875
64460110	chr15:64460110:T:A	1.09409e-16	-1.70126	-9.44083e-10	3.34815e-09	-1.56819	-9.44083e-10
64460473	chr15:64460473:A:G	1.1552e-16	-3.43345e-10	-1.64691	9.02958e-09	-3.43345e-10	-0.576096
64461298	chr15:64461298:C:CA	1.17045e-16	-3.43345e-10	-1.63379	5.42717e-09	-3.43345e-10	-1.08518
64461755	chr15:64461755:A:G	1.07917e-15	-3.43345e-10	0.5876	7.39767e-09	-3.43345e-10	-0.775437
64462791	chr15:64462791:A:G	1.2784e-17	-2.05494	-1.79322	3.62105e-09	0.292474	-1.78231
64464086	chr15:64464086:A:G	2.12001e-17	-1.6654	-1.67695	2.50134e-08	-1.41124	1.85405
64464315	chr15:64464315:T:A	1.28348e-16	-3.43345e-10	-1.5416	1.11658e-08	-3.43345e-10	-0.363749
64464474	chr15:64464474:A:G	1.1538e-16	-3.43345e-10	-1.64812	2.63331e-09	-3.43345e-10	-1.80836
64464687	chr15:64464687:C:CA	1.19432e-17	-2.08756	-1.82863	1.74482e-09	-1.46155	-0.758405
64464841	chr15:64464841:G:C	9.64871e-17	-3.43345e-10	-1.82694	8.58888e-05	-3.43345e-10	8.58421
64464900	chr15:64464900:G:T	1.56117e-17	-1.83824	-1.81009	5.26619e-06	1.71323	4.07923
64465008	chr15:64465008:CTG:C	9.9067e-17	-3.43345e-10	-1.80055	2.81124e-09	-3.43345e-10	-1.74298
64465181	chr15:64465181:T:G	9.63327e-17	-3.43345e-10	-1.82854	7.228e-05	-3.43345e-10	8.4117
64465187	chr15:64465187:T:C	9.86646e-17	-3.43345e-10	-1.80462	3.23355e-09	-3.43345e-10	-1.60302
64465718	chr15:64465718:T:C	7.65033e-17	-2.05902	-9.44083e-10	2.10807e-08	0.271756	-9.44083e-10
64466344	chr15:64466344:T:A	1.17234e-16	-3.43345e-10	-1.63218	5.44946e-09	-3.43345e-10	-1.08108
64466991	chr15:64466991:G:A	9.63009e-17	-3.43345e-10	-1.82887	2.86824e-09	-3.43345e-10	-1.7229
64467080	chr15:64467080:C:T	1.19532e-15	-3.43345e-10	0.689819	7.08278e-09	-3.43345e-10	-0.818935
64467722	chr15:64467722:G:A	1.89559e-16	-3.43345e-10	-1.15165	3.05757e-09	-3.43345e-10	-1.65898
64468765	chr15:64468765:C:T	1.2856e-17	-2.03934	-1.8032	3.93765e-09	0.38916	-1.79518
64468888	chr15:64468888:G:A	1.76377e-17	-1.96193	-1.56438	1.44486e-08	0.661633	-0.767635
64469682	chr15:64469682:G:A	2.95401e-17	-1.36736	-1.64324	5.49778e-10	-1.56388	-1.81096
64470394	chr15:64470394:C:T	1.91603e-17	-1.66891	-1.7746	1.34135e-08	-2.09863	1.91829
64470936	chr15:64470936:T:A	1.28087e-17	-2.03954	-1.80668	3.91785e-09	0.38816	-1.79922
64470962	chr15:64470962:G:A	9.88477e-17	-3.43345e-10	-1.80277	3.59651e-09	-3.43345e-10	-1.49664
64470975	chr15:64470975:T:C	1.19241e-17	-2.09344	-1.82435	8.27138e-10	-1.4728	-1.49359
64471677	chr15:64471677:G:A	1.03193e-16	-3.43345e-10	-1.75975	3.63504e-09	-3.43345e-10	-1.48598
64472232	chr15:64472232:T:C	9.90419e-17	-3.43345e-10	-1.80081	2.25661e-06	-3.43345e-10	4.94502
64472788	chr15:64472788:C:T	7.25668e-17	-2.11184	-9.44083e-10	2.22253e-09	-1.97796	-9.44083e-10
64473268	chr15:64473268:G:A	9.6536e-17	-3.43345e-10	-1.82643	2.71282e-09	-3.43345e-10	-1.77861
64473688	chr15:64473688:C:T	1.21598e-16	-3.43345e-10	-1.59563	4.02995e-09	-3.43345e-10	-1.38285
64473826	chr15:64473826:G:T	7.55541e-17	-2.0715	-9.44083e-10	1.94345e-08	0.190446	-9.44083e-10
64474040	chr15:64474040:G:A	9.062e-17	-1.88968	-9.44083e-10	2.21876e-09	-1.97965	-9.44083e-10
64474198	chr15:64474198:A:G	4.38291e-17	-0.838667	-1.77739	5.0902e-10	-1.69037	-1.7615
64474200	chr15:64474200:A:G	3.82079e-17	-0.962909	-1.7904	4.83656e-10	-1.76056	-1.74242
64474449	chr15:64474449:G:A	1.54457e-16	-3.43345e-10	-1.35644	2.63219e-09	-3.43345e-10	-1.80879
64474455	chr15:64474455:C:T	7.37211e-17	-2.09606	-9.44083e-10	2.4115e-09	-1.89635	-9.44083e-10
64475332	chr15:64475332:C:T	7.67622e-17	-2.05564	-9.44083e-10	2.16159e-08	0.296828	-9.44083e-10
64475469	chr15:64475469:A:G	7.27153e-17	-2.1098	-9.44083e-10	9.03648e-09	-0.575332	-9.44083e-10
64476407	chr15:64476407:G:A	1.06908e-16	-3.43345e-10	-1.72438	6.47002e-07	-3.43345e-10	3.69575
64476501	chr15:64476501:T:C	1.11214e-16	-1.6849	-9.44083e-10	2.31816e-09	-1.93583	-9.44083e-10
64476643	chr15:64476643:T:G	1.02287e-16	-3.43345e-10	-1.76857	4.33883e-06	-3.43345e-10	5.59876
64476719	chr15:64476719:G:A	7.83285e-17	-2.03544	-9.44083e-10	1.94101e-09	-2.11339	-9.44083e-10
64477652	chr15:64477652:A:G	1.25378e-17	-2.06988	-1.79773	3.24815e-09	0.190807	-1.78932
64477684	chr15:64477684:A:G	9.63178e-17	-3.43345e-10	-1.8287	2.60105e-09	-3.43345e-10	-1.82069
64477909	chr15:64477909:C:T	1.15297e-15	-3.43345e-10	0.653747	6.93922e-09	-3.43345e-10	-0.839413
64478045	chr15:64478045:C:A	1.64444e-16	-3.43345e-10	-1.29378	2.88785e-09	-3.43345e-10	-1.71609
64478251	chr15:64478251:A:G	9.70588e-17	-3.43345e-10	-1.82103	3.39999e-09	-3.43345e-10	-1.55283
64478453	chr15:64478453:C:T	1.2279e-17	-2.07383	-1.81463	7.17611e-10	-1.55824	-1.55019
64478550	chr15:64478550:T:C	2.18324e-17	-1.70977	-1.60318	6.41519e-10	-2.06856	-1.15196
64478672	chr15:64478672:T:C	1.46169e-16	-3.43345e-10	-1.41159	2.71013e-09	-3.43345e-10	-1.7796
64478817	chr15:64478817:A:G	1.55669e-16	-3.43345e-10	-1.34862	2.77244e-09	-3.43345e-10	-1.75687
64479108	chr15:64479108:G:A	2.05219e-17	-1.63437	-1.74049	1.1597e-08	-1.37221	1.04635
64479536	chr15:64479536:C:G	9.69616e-17	-3.43345e-10	-1.82204	3.2226e-09	-3.43345e-10	-1.60641
64479657	chr15:64479657:G:A	1.29424e-17	-2.01289	-1.82296	6.49907e-10	-1.71695	-1.49058
64479711	chr15:64479711:G:A	5.98157e-16	-0.00249708	-9.44083e-10	1.95372e-08	0.195719	-9.44083e-10
64479747	chr15:64479747:C:T	1.95491e-16	-3.43345e-10	-1.12084	3.10168e-09	-3.43345e-10	-1.64466
64479999	chr15:64479999:CT:C	2.52905e-17	-1.41287	-1.75305	2.29914e-08	-1.09664	1.45516
64480019	chr15:64480019:C:G	1.08623e-16	-0.218026	-1.49044	5.38335e-08	0.0843307	1.12496
64480110	chr15:64480110:T:C	2.44021e-17	-1.45805	-1.74363	2.29864e-08	-1.15603	1.51433
64480479	chr15:64480479:C:T	7.5397e-17	-2.07358	-9.44083e-10	1.91308e-08	0.174699	-9.44083e-10
64480618	chr15:64480618:A:G	1.63197e-16	-3.43345e-10	-1.30139	2.87741e-09	-3.43345e-10	-1.71971
64480777	chr15:64480777:T:C	7.77209e-17	-2.04323	-9.44083e-10	1.99951e-09	-2.0837	-9.44083e-10
64481253	chr15:64481253:C:T	1.14595e-16	-3.43345e-10	-1.65495	4.14344e-09	-3.43345e-10	-1.35507
64481261	chr15:64481261:T:A	2.45684e-17	-1.71481	-1.48008	4.02592e-10	-1.85793	-1.8285
64481934	chr15:64481934:G:A	1.41323e-16	-3.43345e-10	-1.4453	2.60891e-09	-3.43345e-10	-1.81767
64482363	chr15:64482363:A:G	8.66822e-17	-1.9341	-9.44083e-10	2.272e-09	-1.95594	-9.44083e-10
64482803	chr15:64482803:G:A	1.33296e-15	-3.43345e-10	0.798804	7.63328e-09	-3.43345e-10	-0.744084
64482857	chr15:64482857:T:C	9.78951e-17	-3.43345e-10	-1.81245	3.01223e-06	-3.43345e-10	5.23383
64482887	chr15:64482887:C:T	1.09115e-16	-3.43345e-10	-1.70395	4.71117e-09	-3.43345e-10	-1.22666
64483058	chr15:64483058:G:A	9.64002e-17	-3.43345e-10	-1.82784	1.65438e-08	-3.43345e-10	0.0294097
64483489	chr15:64483489:T:C	1.2234e-16	-3.43345e-10	-1.58955	4.05672e-09	-3.43345e-10	-1.37623
64483605	chr15:64483605:T:G	9.7675e-17	-3.43345e-10	-1.81471	3.1672e-06	-3.43345e-10	5.284
64483635	chr15:64483635:C:A	1.21681e-17	-2.07206	-1.82547	7.63123e-10	-1.56422	-1.48272
64483736	chr15:64483736:A:G	2.47616e-17	-1.36983	-1.81723	6.72972e-10	-1.53781	-1.63484
64484288	chr15:64484288:G:A	1.29302e-16	-3.43345e-10	-1.5342	1.13165e-08	-3.43345e-10	-0.350337
64484452	chr15:64484452:C:T	1.46962e-17	-1.88198	-1.82678	6.13302e-10	-1.91828	-1.34722
64484512	chr15:64484512:C:T	1.61423e-16	-3.43345e-10	-1.31232	3.21043e-09	-3.43345e-10	-1.6102
64484744	chr15:64484744:G:A	1.18474e-16	-3.43345e-10	-1.62165	2.65621e-09	-3.43345e-10	-1.7997
64484754	chr15:64484754:T:C	1.23808e-17	-2.06042	-1.81978	6.82005e-10	-1.58286	-1.57646
64484930	chr15:64484930:C:T	1.17051e-16	-3.43345e-10	-1.63374	1.05038e-08	-3.43345e-10	-0.424866
64486847	chr15:64486847:C:T	1.20973e-17	-2.07867	-1.82469	7.68884e-10	-1.54205	-1.49736
64486892	chr15:64486892:G:A	1.47054e-16	0.210779	-1.61633	1.92678e-08	0.476123	-0.294289
64487016	chr15:64487016:G:A	1.27768e-16	-3.43345e-10	-1.54613	2.84613e-09	-3.43345e-10	-1.73064
64487782	chr15:64487782:G:A	1.27782e-16	-3.43345e-10	-1.54602	2.65765e-09	-3.43345e-10	-1.79916
64487925	chr15:64487925:C:T	1.26264e-16	-3.43345e-10	-1.55797	4.23358e-09	-3.43345e-10	-1.33355
64488036	chr15:64488036:T:TG	1.28275e-16	-3.43345e-10	-1.54218	2.58699e-09	-3.43345e-10	-1.82611
64488094	chr15:64488094:G:A	1.53156e-17	-1.92392	-1.74356	4.04602e-10	-1.87135	-1.8101
64488130	chr15:64488130:T:C	2.09037e-16	-3.43345e-10	-1.05384	4.05196e-08	-3.43345e-10	0.925185
64488257	chr15:64488257:T:C	1.02981e-16	-3.43345e-10	-1.7618	4.11903e-09	-3.43345e-10	-1.36098
64489207	chr15:64489207:A:G	2.43217e-16	-3.43345e-10	-0.902398	1.03761e-08	-3.43345e-10	-0.437099
64489342	chr15:64489342:C:T	9.77692e-17	-3.43345e-10	-1.81374	2.70872e-09	-3.43345e-10	-1.78012
64489852	chr15:64489852:T:C	2.26821e-17	-1.85421	-1.42056	3.63064e-10	-1.96707	-1.82271
64490502	chr15:64490502:G:A	3.11127e-15	1.80985	-0.163417	1.18302e-07	2.02847	-0.0318254
64490611	chr15:64490611:TA:T	1.16199e-16	-3.43345e-10	-1.64104	4.23246e-09	-3.43345e-10	-1.33382
64491526	chr15:64491526:A:G	1.2211e-17	-2.10172	-1.7923	7.70146e-10	-1.42308	-1.6147
64491911	chr15:64491911:A:G	9.87827e-17	-3.43345e-10	-1.80343	2.62971e-09	-3.43345e-10	-1.80973
64491959	chr15:64491959:G:T	1.92094e-17	-1.73008	-1.71087	6.10466e-10	-1.64554	-1.62459
64492207	chr15:64492207:C:T	1.13405e-16	-3.43345e-10	-1.66538	4.07357e-09	-3.43345e-10	-1.37208
64492348	chr15:64492348:CA:C	8.25467e-17	-2.02736	0.044378	3.56252e-09	-1.01625	-0.489883
64492875	chr15:64492875:G:A	3.00422e-15	1.61142	-9.44083e-10	9.94101e-08	1.82265	-9.44083e-10
64493000	chr15:64493000:A:G	2.01128e-16	-1.09241	-9.44083e-10	3.00818e-09	-1.67527	-9.44083e-10
64493259	chr15:64493259:T:C	1.31369e-17	-2.00909	-1.81183	9.41104e-08	-1.93272	3.70059
64493363	chr15:64493363:G:A	1.09033e-16	-3.43345e-10	-1.7047	4.50352e-09	-3.43345e-10	-1.27174
64493528	chr15:64493528:T:C	2.69936e-16	-3.43345e-10	-0.798167	4.02265e-09	-3.43345e-10	-1.38466
64495033	chr15:64495033:C:T	9.6395e-17	-3.43345e-10	-1.8279	2.85583e-09	-3.43345e-10	-1.72724
64495103	chr15:64495103:GA:G	1.8481e-17	-1.74151	-1.73809	5.84601e-10	-1.65795	-1.65548
64495448	chr15:64495448:T:C	1.16689e-16	-3.43345e-10	-1.63684	5.38426e-09	-3.43345e-10	-1.09312
64495498	chr15:64495498:A:G	1.13388e-16	-3.43345e-10	-1.66554	5.09011e-09	-3.43345e-10	-1.1493
64495540	chr15:64495540:G:A	1.18622e-16	-3.43345e-10	-1.62041	2.58778e-09	-3.43345e-10	-1.8258
64497158	chr15:64497158:G:A	9.7925e-17	-3.43345e-10	-1.81215	2.93383e-09	-3.43345e-10	-1.70029
64497793	chr15:64497793:T:C	2.42122e-17	-1.83192	-1.37758	3.70782e-10	-1.95222	-1.81652
64498538	chr15:64498538:CTTTA:C	9.72016e-17	-3.43345e-10	-1.81956	3.26421e-09	-3.43345e-10	-1.59358
64498552	chr15:64498552:C:T	1.86306e-16	-3.43345e-10	-1.16896	3.35166e-09	-3.43345e-10	-1.56715
64500034	chr15:64500034:T:C	1.19612e-16	-3.43345e-10	-1.6121	3.92532e-09	-3.43345e-10	-1.40915
64500697	chr15:64500697:G:A	2.59576e-17	-1.3545	-1.78539	7.39519e-09	-1.28094	0.505169
64501418	chr15:64501418:A:G	1.26713e-17	-2.10175	-1.75527	7.14358e-10	-1.4249	-1.68808
64501625	chr15:64501625:C:A	6.43022e-16	-3.43345e-10	0.0698281	3.31277e-07	-3.43345e-10	3.02635
64502218	chr15:64502218:A:G	1.2131e-16	-3.43345e-10	-1.598	2.58987e-09	-3.43345e-10	-1.82499
64502573	chr15:64502573:G:C	1.25975e-17	-2.05944	-1.80341	3.48406e-09	0.267099	-1.7955
64503071	chr15:64503071:AAAG:A	7.39011e-17	-2.09362	-9.44083e-10	2.42169e-09	-1.89214	-9.44083e-10
64503125	chr15:64503125:C:CA	1.40468e-16	-3.43345e-10	-1.45137	2.67679e-09	-3.43345e-10	-1.79198
64503264	chr15:64503264:G:A	1.09754e-16	-3.43345e-10	-1.69811	8.11637e-07	-3.43345e-10	3.92245
64504492	chr15:64504492:G:T	1.13404e-16	-3.43345e-10	-1.6654	3.64154e-09	-3.43345e-10	-1.4842
64504849	chr15:64504849:C:T	1.27978e-17	-2.04525	-1.80183	3.81777e-09	0.357605	-1.79454
64505154	chr15:64505154:C:T	9.8911e-17	-3.43345e-10	-1.80213	3.60176e-09	-3.43345e-10	-1.49518
64505674	chr15:64505674:G:A	9.86748e-17	-3.43345e-10	-1.80452	2.62935e-09	-3.43345e-10	-1.80986
64505969	chr15:64505969:C:T	1.76448e-17	-2.08858	-1.43733	6.53259e-09	0.0474595	-0.947257
64505974	chr15:64505974:C:T	8.08939e-17	-2.00321	-9.44083e-10	3.44868e-09	-1.53861	-9.44083e-10
64506001	chr15:64506001:A:T	1.21686e-16	-3.43345e-10	-1.59491	4.65454e-09	-3.43345e-10	-1.23876
64506061	chr15:64506061:A:C	9.98586e-17	-3.43345e-10	-1.7926	3.86795e-08	-3.43345e-10	0.878708
64506546	chr15:64506546:C:T	1.24195e-17	-2.09123	-1.78585	7.33097e-10	-1.46272	-1.62436
64506938	chr15:64506938:A:C	1.14384e-16	-3.43345e-10	-1.65679	3.68844e-09	-3.43345e-10	-1.4714
64506998	chr15:64506998:G:A	1.14299e-16	-3.43345e-10	-1.65754	3.68423e-09	-3.43345e-10	-1.47254
64507196	chr15:64507196:G:A	1.1435e-16	-3.43345e-10	-1.65708	3.68647e-09	-3.43345e-10	-1.47193
64507786	chr15:64507786:G:C	1.08745e-16	-3.43345e-10	-1.70734	4.48243e-09	-3.43345e-10	-1.27644
64507856	chr15:64507856:A:G	1.16736e-16	-3.43345e-10	-1.63643	4.27398e-09	-3.43345e-10	-1.32406
64507941	chr15:64507941:A:G	9.63037e-17	-3.43345e-10	-1.82884	2.81479e-09	-3.43345e-10	-1.74171
64507942	chr15:64507942:A:C	1.2029e-16	-1.60645	-9.44083e-10	2.29606e-09	-1.94541	-9.44083e-10
64507967	chr15:64507967:A:G	1.06422e-16	-3.43345e-10	-1.72894	3.88714e-09	-3.43345e-10	-1.41893
64508333	chr15:64508333:A:C	1.25258e-17	-2.09362	-1.77494	2.74092e-09	-0.00795205	-1.76036
64508662	chr15:64508662:C:T	7.32284e-17	-2.10277	-9.44083e-10	1.45242e-08	-0.100785	-9.44083e-10
64508680	chr15:64508680:G:GC	7.77228e-17	-2.0432	-9.44083e-10	2.66641e-09	-1.79587	-9.44083e-10
64509422	chr15:64509422:G:A	9.85288e-17	-3.43345e-10	-1.806	2.63522e-09	-3.43345e-10	-1.80764
64509707	chr15:64509707:C:G	7.23497e-17	-2.11484	-9.44083e-10	4.96991e-09	-1.1732	-9.44083e-10
64509974	chr15:64509974:G:A	9.71396e-17	-3.43345e-10	-1.8202	3.25296e-09	-3.43345e-10	-1.59704
64510492	chr15:64510492:C:G	1.18556e-17	-2.11493	-1.80861	9.17221e-10	-1.23934	-1.62366
64510688	chr15:64510688:T:A	1.58496e-17	-1.96465	-1.66856	3.2588e-10	-2.11548	-1.78235
64511051	chr15:64511051:C:T	1.20546e-17	-2.09995	-1.80696	7.9698e-10	-1.43419	-1.56934
64511189	chr15:64511189:G:A	1.79669e-17	-1.87032	-1.6375	5.66318e-10	-1.80148	-1.54372
64511583	chr15:64511583:A:G	1.1251e-16	-3.43345e-10	-1.67331	3.61065e-09	-3.43345e-10	-1.49271
64511904	chr15:64511904:G:A	1.01172e-16	-3.43345e-10	-1.77953	2.95237e-09	-3.43345e-10	-1.69399
64511938	chr15:64511938:C:T	1.08626e-16	-3.43345e-10	-1.70844	7.61254e-07	-3.43345e-10	3.85837
64512564	chr15:64512564:T:C	7.51727e-17	-2.07656	-9.44083e-10	1.8734e-08	0.153736	-9.44083e-10
64512585	chr15:64512585:G:T	1.20117e-16	-3.43345e-10	-1.60789	2.61301e-09	-3.43345e-10	-1.8161
64512604	chr15:64512604:T:C	1.85288e-16	-3.43345e-10	-1.17444	2.72933e-09	-3.43345e-10	-1.77254
64512797	chr15:64512797:A:G	1.2229e-16	-3.43345e-10	-1.58996	4.58596e-09	-3.43345e-10	-1.2536
64513713	chr15:64513713:A:G	9.6806e-17	-3.43345e-10	-1.82364	3.15431e-08	-3.43345e-10	0.674753
64513861	chr15:64513861:G:A	7.23285e-17	-2.11513	-9.44083e-10	1.96073e-09	-2.10329	-9.44083e-10
64514149	chr15:64514149:G:A	1.71172e-17	-1.78655	-1.76972	5.24186e-10	-1.7123	-1.71021
64514236	chr15:64514236:G:T	1.07034e-16	-3.43345e-10	-1.72321	6.7636e-07	-3.43345e-10	3.74012
64514362	chr15:64514362:G:A	7.52348e-17	-2.07574	-9.44083e-10	1.88742e-08	0.161196	-9.44083e-10
64515572	chr15:64515572:G:A	1.38181e-16	-3.43345e-10	-1.46779	2.66195e-09	-3.43345e-10	-1.79754
64515575	chr15:64515575:G:T	1.37444e-16	-3.43345e-10	-1.47314	2.65828e-09	-3.43345e-10	-1.79892
64515585	chr15:64515585:G:A	1.28288e-17	-2.05695	-1.7877	3.63532e-09	0.288714	-1.77462
64515686	chr15:64515686:C:T	9.74353e-17	-3.43345e-10	-1.81716	1.35968e-08	-3.43345e-10	-0.166764
64516368	chr15:64516368:T:C	1.31306e-16	-3.43345e-10	-1.51882	2.61817e-09	-3.43345e-10	-1.81413
64516390	chr15:64516390:GAGAC:G	1.18783e-16	-3.43345e-10	-1.61905	3.8956e-09	-3.43345e-10	-1.41675
64516550	chr15:64516550:G:T	9.68996e-17	-3.43345e-10	-1.82267	3.3629e-09	-3.43345e-10	-1.5638
64516598	chr15:64516598:A:G	1.3205e-17	-2.04911	-1.76664	3.89325e-09	0.333044	-1.7504
64517112	chr15:64517112:A:T	7.54505e-17	-2.07287	-9.44083e-10	1.9257e-08	0.181272	-9.44083e-10
64517138	chr15:64517138:G:A	2.6955e-16	-3.43345e-10	-0.799595	4.01869e-09	-3.43345e-10	-1.38565
64517152	chr15:64517152:G:A	1.19346e-16	-3.43345e-10	-1.61432	4.34701e-09	-3.43345e-10	-1.30711
64517325	chr15:64517325:C:T	1.18336e-16	-3.43345e-10	-1.62283	2.60361e-09	-3.43345e-10	-1.8197
64518601	chr15:64518601:A:T	9.63157e-17	-3.43345e-10	-1.82872	3.21234e-09	-3.43345e-10	-1.6096
64518688	chr15:64518688:A:G	9.7069e-17	-3.43345e-10	-1.82093	0.000122396	-3.43345e-10	8.93842
64518899	chr15:64518899:A:G	1.28071e-16	0.178752	-1.72252	1.42426e-08	0.464732	-0.585098
64519435	chr15:64519435:T:A	1.0228e-15	-3.43345e-10	0.533944	7.15605e-09	-3.43345e-10	-0.808644
64519884	chr15:64519884:T:A	7.52936e-17	-2.07496	-9.44083e-10	1.89518e-08	0.165296	-9.44083e-10
64520481	chr15:64520481:T:A	1.38e-16	-3.43345e-10	-1.4691	2.90936e-09	-3.43345e-10	-1.70867
64520663	chr15:64520663:C:T	9.63332e-17	-3.43345e-10	-1.82854	2.83267e-09	-3.43345e-10	-1.73538
64520706	chr15:64520706:T:C	1.15846e-16	-3.43345e-10	-1.64409	4.39143e-09	-3.43345e-10	-1.29695
64520880	chr15:64520880:C:A	9.70861e-17	-3.43345e-10	-1.82075	2.93811e-09	-3.43345e-10	-1.69883
64521022	chr15:64521022:G:A	1.02002e-16	-3.43345e-10	-1.77135	3.78425e-09	-3.43345e-10	-1.44575
64521050	chr15:64521050:GA:G	1.18684e-16	-1.61989	-9.44083e-10	1.22151e-08	-0.273933	-9.44083e-10
64521054	chr15:64521054:G:T	1.16815e-16	-1.63576	-9.44083e-10	1.18453e-08	-0.304666	-9.44083e-10
64521361	chr15:64521361:T:C	9.77779e-17	-3.43345e-10	-1.81365	4.08383e-06	-3.43345e-10	5.53819
64522094	chr15:64522094:G:A	1.64801e-17	-2.05956	-1.53463	7.25568e-10	-1.68641	-1.41099
64523620	chr15:64523620:A:G	3.98574e-16	0.34387	-0.752327	1.02171e-06	0.700681	3.45195
64523900	chr15:64523900:G:A	1.05938e-16	-3.43345e-10	-1.7335	7.35086e-08	-3.43345e-10	1.5208
64524135	chr15:64524135:A:G	7.59513e-17	-2.06626	-9.44083e-10	2.01837e-08	0.228276	-9.44083e-10
64524348	chr15:64524348:A:G	1.05561e-16	-3.43345e-10	-1.73706	7.20135e-08	-3.43345e-10	1.50025
64524718	chr15:64524718:G:T	1.45309e-17	-2.02093	-1.69914	2.83403e-08	0.676058	-0.108375
64524791	chr15:64524791:T:C	1.13951e-16	-3.43345e-10	-1.66058	4.11349e-09	-3.43345e-10	-1.36233
64524983	chr15:64524983:G:T	9.68704e-17	-3.43345e-10	-1.82298	3.44442e-09	-3.43345e-10	-1.53985
64525170	chr15:64525170:A:C	7.5482e-17	-2.07246	-9.44083e-10	1.9345e-08	0.185833	-9.44083e-10
64525201	chr15:64525201:A:G	9.75604e-17	-3.43345e-10	-1.81588	3.32052e-09	-3.43345e-10	-1.57648
64525283	chr15:64525283:G:T	8.69685e-16	-3.43345e-10	0.37178	6.40278e-09	-3.43345e-10	-0.91987
64525322	chr15:64525322:C:T	2.13992e-17	-1.63651	-1.69649	6.09652e-10	-2.00244	-1.26903
64525445	chr15:64525445:A:G	1.01363e-16	-3.43345e-10	-1.77764	2.94754e-09	-3.43345e-10	-1.69563
64525503	chr15:64525503:G:T	1.16722e-16	-3.43345e-10	-1.63656	3.80207e-09	-3.43345e-10	-1.44106
64525917	chr15:64525917:T:C	1.3076e-16	-3.43345e-10	-1.52299	2.7381e-09	-3.43345e-10	-1.76934
64525938	chr15:64525938:G:A	1.9693e-16	-1.1135	-9.44083e-10	2.98488e-09	-1.68304	-9.44083e-10
64526369	chr15:64526369:T:C	1.16503e-16	-3.43345e-10	-1.63843	3.78668e-09	-3.43345e-10	-1.44511
64526422	chr15:64526422:C:T	1.45735e-17	-2.03861	-1.67854	2.76358e-08	0.577938	-0.0354296
64526901	chr15:64526901:C:T	7.89152e-17	-2.02798	-9.44083e-10	3.99007e-09	-1.39279	-9.44083e-10
64527732	chr15:64527732:A:T	1.16197e-16	-3.43345e-10	-1.64106	3.77783e-09	-3.43345e-10	-1.44745
64527781	chr15:64527781:A:G	1.5457e-16	0.113811	-1.46952	1.66523e-07	0.47608	1.86245
64527807	chr15:64527807:A:G	9.90125e-17	-3.43345e-10	-1.8011	4.45934e-09	-3.43345e-10	-1.2816
64527957	chr15:64527957:C:G	7.49616e-17	-2.07938	-9.44083e-10	1.84389e-08	0.137859	-9.44083e-10
64528402	chr15:64528402:A:T	1.14161e-16	-3.43345e-10	-1.65875	1.02766e-06	-3.43345e-10	4.15844
64528480	chr15:64528480:A:G	2.19954e-17	-1.54661	-1.7589	5.13367e-10	-2.0391	-1.40427
64528494	chr15:64528494:T:C	9.66875e-17	-3.43345e-10	-1.82487	2.6565e-09	-3.43345e-10	-1.79959
64528845	chr15:64528845:T:C	1.63349e-17	-1.90599	-1.69705	4.67905e-10	-2.05773	-1.47837
64528939	chr15:64528939:C:G	1.19106e-16	-3.43345e-10	-1.61633	1.09375e-08	-3.43345e-10	-0.384407
64529299	chr15:64529299:A:G	2.17546e-17	-1.51594	-1.80058	4.50572e-10	-2.04945	-1.52439
64529339	chr15:64529339:G:A	9.86601e-17	-3.43345e-10	-1.80467	3.05339e-09	-3.43345e-10	-1.66035
64529444	chr15:64529444:T:C	1.15429e-16	-3.43345e-10	-1.64769	4.12362e-09	-3.43345e-10	-1.35987
64530485	chr15:64530485:C:T	1.0048e-16	-3.43345e-10	-1.78639	2.72997e-09	-3.43345e-10	-1.77231
64530993	chr15:64530993:T:C	7.27433e-17	-2.10941	-9.44083e-10	3.72175e-09	-1.46241	-9.44083e-10
64531458	chr15:64531458:G:A	1.16578e-16	-3.43345e-10	-1.63779	2.58402e-09	-3.43345e-10	-1.82725
64531690	chr15:64531690:C:T	1.53728e-16	-1.36116	-9.44083e-10	3.27102e-09	-1.5915	-9.44083e-10
64531691	chr15:64531691:C:T	1.55984e-16	-3.43345e-10	-1.3466	3.13992e-09	-3.43345e-10	-1.63241
64532379	chr15:64532379:T:C	1.02638e-16	-3.43345e-10	-1.76514	3.54174e-09	-3.43345e-10	-1.51198
64532837	chr15:64532837:A:G	7.56573e-17	-2.07014	-9.44083e-10	1.96634e-08	0.202159	-9.44083e-10
64533374	chr15:64533374:T:G	9.76164e-17	-3.43345e-10	-1.81531	3.62927e-08	-3.43345e-10	0.815015
64534321	chr15:64534321:T:A	2.41129e-16	-0.108451	-0.802567	3.89527e-08	0.680771	0.204975
64534368	chr15:64534368:G:A	1.48385e-17	-2.05937	-1.63975	1.98638e-08	0.155047	0.0572532
64534420	chr15:64534420:T:G	1.51552e-16	-3.43345e-10	-1.37542	3.70754e-08	-3.43345e-10	0.836353
64534883	chr15:64534883:A:G	1.50087e-16	0.126745	-1.51188	7.35287e-08	0.457441	1.06363
64536252	chr15:64536252:A:C	9.67581e-17	-3.43345e-10	-1.82414	2.90182e-08	-3.43345e-10	0.59132
64536886	chr15:64536886:G:A	1.00593e-16	-3.43345e-10	-1.78527	7.97955e-09	-3.43345e-10	-0.69972
64537073	chr15:64537073:A:G	2.74455e-16	-3.43345e-10	-0.781564	3.07303e-09	-3.43345e-10	-1.65394
64537165	chr15:64537165:G:A	1.17636e-16	-3.43345e-10	-1.62876	3.84437e-09	-3.43345e-10	-1.42999
64537248	chr15:64537248:A:C	1.00624e-16	-3.43345e-10	-1.78496	2.98442e-09	-3.43345e-10	-1.6832
64537582	chr15:64537582:G:A	2.72232e-17	-1.89222	-1.20006	4.03103e-10	-1.86541	-1.81976
64537631	chr15:64537631:T:C	4.84508e-17	-0.904213	-1.61159	4.76121e-10	-1.68979	-1.8289
64538304	chr15:64538304:G:C	1.49174e-16	-3.43345e-10	-1.39124	3.04805e-09	-3.43345e-10	-1.6621
64538704	chr15:64538704:G:A	1.22146e-16	-3.43345e-10	-1.59113	4.05631e-09	-3.43345e-10	-1.37633
64539317	chr15:64539317:C:T	1.30058e-16	-1.01235	-0.516023	2.23425e-09	-1.10164	-0.871053
64539409	chr15:64539409:A:G	1.07706e-16	-3.43345e-10	-1.71695	4.38451e-09	-3.43345e-10	-1.29852
64539453	chr15:64539453:C:T	1.1661e-16	-3.43345e-10	-1.63752	4.23874e-09	-3.43345e-10	-1.33234
64539648	chr15:64539648:C:T	2.22086e-16	-3.43345e-10	-0.993285	4.53661e-08	-3.43345e-10	1.03816
64539693	chr15:64539693:A:G	1.70473e-16	-3.43345e-10	-1.25777	3.04545e-09	-3.43345e-10	-1.66295
64539777	chr15:64539777:G:A	1.17768e-16	-3.43345e-10	-1.62764	2.5865e-09	-3.43345e-10	-1.82629
64539802	chr15:64539802:AATTTTTGTATTTTTAGTAGTG:A	9.2615e-17	-1.8679	-9.44083e-10	1.94639e-09	-2.11063	-9.44083e-10
64539856	chr15:64539856:C:T	7.45268e-17	-2.08519	-9.44083e-10	1.74824e-08	0.0845955	-9.44083e-10
64539894	chr15:64539894:C:T	1.51153e-16	-0.161271	-1.21678	1.16114e-07	0.152723	1.82525
64539918	chr15:64539918:T:C	1.07189e-16	-3.43345e-10	-1.72175	4.33746e-09	-3.43345e-10	-1.30931
64540427	chr15:64540427:C:T	9.96342e-17	-3.43345e-10	-1.79485	2.57977e-09	-3.43345e-10	-1.8289
64541138	chr15:64541138:G:A	3.17881e-16	-3.43345e-10	-0.634674	4.46774e-09	-3.43345e-10	-1.27972
64541688	chr15:64541688:C:A	2.431e-17	-1.53375	-1.67171	7.90885e-10	-1.42782	-1.58339
64542089	chr15:64542089:G:T	1.14409e-16	-3.43345e-10	-1.65657	3.69087e-09	-3.43345e-10	-1.47074
64542104	chr15:64542104:G:A	1.09287e-16	-3.43345e-10	-1.70238	7.28025e-07	-3.43345e-10	3.81373
64542123	chr15:64542123:A:T	1.25533e-16	-3.43345e-10	-1.56378	2.59901e-09	-3.43345e-10	-1.82147
64542763	chr15:64542763:A:G	7.23073e-17	-2.11543	-9.44083e-10	4.82274e-09	-1.20326	-9.44083e-10
64543063	chr15:64543063:G:A	1.44279e-16	-3.43345e-10	-1.42461	2.70085e-09	-3.43345e-10	-1.78303
64543066	chr15:64543066:G:A	1.00324e-16	-3.43345e-10	-1.78795	3.00027e-09	-3.43345e-10	-1.6779
64543207	chr15:64543207:A:G	1.44253e-16	-0.912285	-0.512499	2.54426e-09	-1.00512	-0.837641
64543229	chr15:64543229:C:G	9.6513e-17	-3.43345e-10	-1.82667	2.71598e-09	-3.43345e-10	-1.77745
64543392	chr15:64543392:T:C	1.05012e-16	-3.43345e-10	-1.74228	5.9661e-07	-3.43345e-10	3.61466
64543524	chr15:64543524:A:G	9.90974e-17	-3.43345e-10	-1.80025	3.81295e-09	-3.43345e-10	-1.4382
64543543	chr15:64543543:A:G	1.55471e-16	-3.43345e-10	-1.34989	3.08714e-09	-3.43345e-10	-1.64936
64543865	chr15:64543865:C:A	1.07743e-16	-3.43345e-10	-1.7166	1.98918e-08	-3.43345e-10	0.213705
64544114	chr15:64544114:G:A	1.38266e-16	-3.43345e-10	-1.46717	2.6645e-09	-3.43345e-10	-1.79658
64544306	chr15:64544306:C:T	7.53136e-17	-2.07469	-9.44083e-10	1.90035e-08	0.168021	-9.44083e-10
64544671	chr15:64544671:C:G	7.52607e-17	-2.07539	-9.44083e-10	2.73022e-09	-1.77222	-9.44083e-10
64545315	chr15:64545315:C:T	1.35428e-17	-1.96539	-1.8251	6.45098e-10	-1.73335	-1.48161
64545565	chr15:64545565:A:G	9.66013e-17	-3.43345e-10	-1.82576	3.14114e-09	-3.43345e-10	-1.63202
64545736	chr15:64545736:A:G	7.55197e-17	-2.07196	-9.44083e-10	1.93603e-08	0.186623	-9.44083e-10
64545817	chr15:64545817:G:A	9.67394e-17	-3.43345e-10	-1.82433	3.1739e-09	-3.43345e-10	-1.62164
64546243	chr15:64546243:T:C	1.50497e-16	-3.43345e-10	-1.38241	2.74131e-09	-3.43345e-10	-1.76817
64546939	chr15:64546939:C:T	1.47523e-16	-0.923164	-0.479205	2.56731e-09	-1.0181	-0.815642
64547080	chr15:64547080:A:G	8.32764e-16	-3.43345e-10	0.3284	5.09121e-09	-3.43345e-10	-1.14909
64547334	chr15:64547334:G:A	9.63715e-17	-3.43345e-10	-1.82814	1.06475e-07	-3.43345e-10	1.89131
64547696	chr15:64547696:G:A	2.17487e-16	0.700867	-1.71508	2.45737e-08	0.986693	-0.561617
64548043	chr15:64548043:A:G	1.07176e-16	-3.43345e-10	-1.72188	4.33507e-09	-3.43345e-10	-1.30986
64548241	chr15:64548241:A:G	2.93701e-16	-0.713787	-9.44083e-10	3.29342e-09	-1.58467	-9.44083e-10
64548439	chr15:64548439:A:G	1.61437e-16	-3.43345e-10	-1.31223	2.81979e-09	-3.43345e-10	-1.73994
64548490	chr15:64548490:G:A	1.10989e-16	-3.43345e-10	-1.68692	1.13342e-08	-3.43345e-10	-0.348779
64548534	chr15:64548534:G:A	9.66968e-17	-3.43345e-10	-1.82477	2.77699e-09	-3.43345e-10	-1.75523
64549174	chr15:64549174:G:T	1.07113e-16	-3.43345e-10	-1.72246	6.79857e-07	-3.43345e-10	3.74528
64549241	chr15:64549241:A:G	7.50983e-17	-2.07755	-9.44083e-10	1.86143e-08	0.147327	-9.44083e-10
64549283	chr15:64549283:C:T	1.23607e-16	-3.43345e-10	-1.57925	4.11663e-09	-3.43345e-10	-1.36157
64549352	chr15:64549352:G:A	1.08844e-16	-3.43345e-10	-1.70643	7.42056e-09	-3.43345e-10	-0.772348
64549486	chr15:64549486:A:G	7.32084e-17	-2.10304	-9.44083e-10	1.99772e-09	-2.08459	-9.44083e-10
64551561	chr15:64551561:G:A	3.36106e-17	-1.8957	-0.985807	3.98987e-10	-1.86695	-1.82848
64551613	chr15:64551613:C:T	2.32794e-17	-1.57414	-1.67465	3.30144e-08	-1.17408	1.89443
64551904	chr15:64551904:T:C	1.08451e-16	-3.43345e-10	-1.71005	3.39104e-09	-3.43345e-10	-1.55547
64551906	chr15:64551906:A:G	1.98812e-16	-3.43345e-10	-1.10399	2.58025e-09	-3.43345e-10	-1.82872
64552173	chr15:64552173:G:T	3.7809e-17	-1.9229	-0.840902	4.18136e-10	-1.82878	-1.81978
64553272	chr15:64553272:A:C	7.65867e-17	-1.05739	-1.00054	7.10336e-08	-2.03741	3.52396
64553554	chr15:64553554:TTTTAA:T	1.09345e-16	-3.43345e-10	-1.70184	4.53092e-09	-3.43345e-10	-1.26568
64553659	chr15:64553659:C:T	9.84794e-17	-3.43345e-10	-1.8065	1.67031e-08	-3.43345e-10	0.0389945
64554511	chr15:64554511:G:A	7.54858e-17	-2.07241	-9.44083e-10	1.93877e-08	0.188035	-9.44083e-10
64554862	chr15:64554862:C:T	1.56078e-16	-3.43345e-10	-1.34599	2.75531e-09	-3.43345e-10	-1.76307
64555159	chr15:64555159:G:A	1.00798e-16	-3.43345e-10	-1.78324	2.97902e-09	-3.43345e-10	-1.68501
64555281	chr15:64555281:C:T	1.49533e-16	-3.43345e-10	-1.38883	2.71404e-09	-3.43345e-10	-1.77816
64555355	chr15:64555355:A:G	1.26163e-17	-2.07914	-1.78222	6.77719e-10	-1.53579	-1.62984
64556323	chr15:64556323:G:C	1.007e-16	-3.43345e-10	-1.78421	2.60837e-09	-3.43345e-10	-1.81788
64556389	chr15:64556389:T:TC	9.69776e-17	-3.43345e-10	-1.82187	1.2962e-05	-3.43345e-10	6.69318
64557293	chr15:64557293:G:A	3.3815e-17	-1.13892	-1.73653	3.56635e-08	-0.76826	1.56579
64557412	chr15:64557412:A:T	1.34554e-16	-3.43345e-10	-1.49439	2.63104e-09	-3.43345e-10	-1.80922
64557705	chr15:64557705:G:T	3.72604e-17	-1.84788	-0.93054	3.84569e-10	-1.90581	-1.82642
64558004	chr15:64558004:G:T	1.16783e-16	-3.43345e-10	-1.63603	2.584e-09	-3.43345e-10	-1.82726
64558163	chr15:64558163:C:T	9.65127e-17	-3.43345e-10	-1.82668	1.05422e-05	-3.43345e-10	6.48654
64558281	chr15:64558281:CCCACCTCCTACCT:C	5.84434e-17	-0.661514	-1.66678	5.02233e-10	-1.64325	-1.82205
64558355	chr15:64558355:C:A	1.36739e-16	-3.43345e-10	-1.47828	2.64513e-09	-3.43345e-10	-1.80388
64558933	chr15:64558933:C:T	1.40045e-17	-2.01323	-1.74374	5.23049e-10	-1.71952	-1.70516
64558967	chr15:64558967:C:A	1.99559e-16	-3.43345e-10	-1.10024	9.03735e-09	-3.43345e-10	-0.575236
64559268	chr15:64559268:ATAG:A	7.32855e-17	-2.10199	-9.44083e-10	8.21701e-09	-0.670395	-9.44083e-10
64560129	chr15:64560129:T:A	9.63559e-17	-3.43345e-10	-1.8283	3.27197e-09	-3.43345e-10	-1.59121
64561455	chr15:64561455:ACT:A	3.59493e-17	-1.89627	-0.917968	4.02789e-10	-1.85992	-1.82602
64562105	chr15:64562105:A:G	7.62754e-17	-2.062	-9.44083e-10	2.08616e-08	0.261308	-9.44083e-10
64562233	chr15:64562233:G:A	9.69501e-17	-3.43345e-10	-1.82215	1.45525e-08	-3.43345e-10	-0.0988369
64562312	chr15:64562312:A:G	1.27046e-17	-2.07308	-1.78131	6.56815e-10	-1.56209	-1.63487
64562528	chr15:64562528:C:T	9.67988e-17	-3.43345e-10	-1.82372	3.19473e-09	-3.43345e-10	-1.6151
64562701	chr15:64562701:G:A	9.82937e-17	-3.43345e-10	-1.80839	3.03025e-09	-3.43345e-10	-1.66796
64563357	chr15:64563357:G:A	7.51568e-17	-2.07677	-9.44083e-10	1.87585e-08	0.155047	-9.44083e-10
64563442	chr15:64563442:C:T	6.1762e-15	3.57916	-1.24706	6.12628e-09	0.628071	-1.59208
64563497	chr15:64563497:C:T	1.46961e-17	-2.06712	-1.64164	5.93318e-09	0.226248	-1.22229
64563527	chr15:64563527:G:T	9.85462e-17	-3.43345e-10	-1.80583	0.000191444	-3.43345e-10	9.38575
64564195	chr15:64564195:C:T	1.27878e-17	-2.03359	-1.81427	6.39176e-10	-1.67574	-1.54844
64564244	chr15:64564244:A:G	9.64606e-17	-3.43345e-10	-1.82722	2.74077e-09	-3.43345e-10	-1.76836
64564647	chr15:64564647:A:G	1.3522e-16	-3.43345e-10	-1.48945	2.77042e-09	-3.43345e-10	-1.7576
64565037	chr15:64565037:A:T	1.22855e-16	-3.43345e-10	-1.58535	4.08243e-09	-3.43345e-10	-1.36991
64565356	chr15:64565356:T:C	1.28896e-16	-3.43345e-10	-1.53734	2.58108e-09	-3.43345e-10	-1.8284
64566096	chr15:64566096:C:T	9.83722e-17	-3.43345e-10	-1.80759	0.000181977	-3.43345e-10	9.33503
64566228	chr15:64566228:A:G	2.42373e-17	-1.74122	-1.46724	3.9435e-10	-1.87994	-1.82717
64566293	chr15:64566293:A:G	1.31519e-17	-2.05925	-1.76053	6.03952e-10	-1.60937	-1.67149
64566519	chr15:64566519:T:C	1.16164e-16	-3.43345e-10	-1.64135	3.77483e-09	-3.43345e-10	-1.44825
64566861	chr15:64566861:C:T	1.10741e-16	-3.43345e-10	-1.68916	3.92326e-09	-3.43345e-10	-1.40968
64567730	chr15:64567730:C:T	9.64969e-17	-3.43345e-10	-1.82684	1.27912e-08	-3.43345e-10	-0.227843
64567957	chr15:64567957:G:A	9.7226e-17	-3.43345e-10	-1.81931	0.000133177	-3.43345e-10	9.02283
64568027	chr15:64568027:A:G	1.19261e-16	-3.43345e-10	-1.61504	3.91719e-09	-3.43345e-10	-1.41123
64568470	chr15:64568470:T:C	7.45307e-17	-2.08514	-9.44083e-10	1.95075e-09	-2.10839	-9.44083e-10
64569096	chr15:64569096:T:C	4.49026e-16	-3.43345e-10	-0.289271	1.68178e-08	-3.43345e-10	0.0458335
64569459	chr15:64569459:G:A	1.40951e-16	-3.43345e-10	-1.44794	2.66399e-09	-3.43345e-10	-1.79678
64569633	chr15:64569633:G:T	1.18128e-16	-3.43345e-10	-1.62458	3.8673e-09	-3.43345e-10	-1.42404
64570439	chr15:64570439:A:T	1.23101e-17	-2.06376	-1.82217	7.25181e-10	-1.59215	-1.50579
64570476	chr15:64570476:G:A	1.14179e-16	-3.43345e-10	-1.65858	2.58035e-09	-3.43345e-10	-1.82868
64571104	chr15:64571104:G:A	7.52304e-17	-2.0758	-9.44083e-10	1.89884e-08	0.167225	-9.44083e-10
64573337	chr15:64573337:C:T	2.29542e-17	-1.47307	-1.78978	2.62307e-08	-1.16836	1.65869
64573528	chr15:64573528:T:A	1.3923e-16	-3.43345e-10	-1.46023	2.66882e-09	-3.43345e-10	-1.79497
64573535	chr15:64573535:T:G	1.18617e-16	-3.43345e-10	-1.62045	3.88559e-09	-3.43345e-10	-1.41933
64574106	chr15:64574106:G:T	7.71413e-17	-2.05071	-9.44083e-10	2.24674e-08	0.335464	-9.44083e-10
64574107	chr15:64574107:C:T	1.39167e-16	-3.43345e-10	-1.46068	2.88325e-09	-3.43345e-10	-1.71768
64574130	chr15:64574130:G:A	2.52821e-17	-1.3596	-1.80665	1.73921e-08	-1.0299	1.10931
64574320	chr15:64574320:G:A	9.78677e-17	-3.43345e-10	-1.81273	0.000163666	-3.43345e-10	9.22898
64574697	chr15:64574697:T:C	9.70028e-17	-1.82161	-9.44083e-10	5.022e-09	-1.16277	-9.44083e-10
64575565	chr15:64575565:G:A	1.18296e-16	-3.43345e-10	-1.62316	3.87504e-09	-3.43345e-10	-1.42205
64575829	chr15:64575829:A:G	2.60011e-17	-1.44619	-1.69202	3.11321e-08	-1.13262	1.79425
64575836	chr15:64575836:C:T	1.68714e-16	-3.43345e-10	-1.26815	2.76727e-09	-3.43345e-10	-1.75874
64576522	chr15:64576522:A:G	1.18027e-16	-3.43345e-10	-1.62544	3.85753e-09	-3.43345e-10	-1.42657
64577752	chr15:64577752:G:T	1.00732e-16	-3.43345e-10	-1.78389	4.77041e-09	-3.43345e-10	-1.21417
64577884	chr15:64577884:A:T	9.67526e-17	-3.43345e-10	-1.82419	3.41466e-09	-3.43345e-10	-1.54853
64577953	chr15:64577953:A:C	1.54602e-17	-2.07003	-1.58806	9.17401e-08	2.2548	-0.512447
64578217	chr15:64578217:C:T	2.78872e-17	-1.33306	-1.73513	3.28927e-08	-0.995167	1.71182
64578334	chr15:64578334:G:T	1.59059e-17	-2.10936	-1.5203	2.65567e-09	-0.856148	-0.943758
64578465	chr15:64578465:T:A	2.36801e-16	0.822491	-1.75162	2.45134e-08	1.11743	-0.694807
64579073	chr15:64579073:AAC:A	9.82351e-17	-3.43345e-10	-1.80899	0.000178008	-3.43345e-10	9.31298
64579716	chr15:64579716:A:C	1.15502e-16	-3.43345e-10	-1.64706	2.58478e-09	-3.43345e-10	-1.82696
64579787	chr15:64579787:G:A	9.87846e-17	-3.43345e-10	-1.80341	3.74266e-09	-3.43345e-10	-1.45681
64579797	chr15:64579797:C:T	7.66422e-17	-2.0572	-9.44083e-10	2.16204e-08	0.297034	-9.44083e-10
64579929	chr15:64579929:C:T	1.22883e-16	-3.43345e-10	-1.58512	4.08528e-09	-3.43345e-10	-1.36921
64579971	chr15:64579971:T:C	4.13127e-15	1.92999	-9.44083e-10	6.5477e-07	3.70768	-9.44083e-10
64580133	chr15:64580133:A:G	2.50443e-17	-1.70992	-1.46578	4.04204e-10	-1.85537	-1.82707
64580160	chr15:64580160:G:A	1.75886e-16	-3.43345e-10	-1.22651	2.5839e-09	-3.43345e-10	-1.8273
64580233	chr15:64580233:C:T	1.14427e-16	-1.65642	-9.44083e-10	7.75585e-09	-0.728155	-9.44083e-10
64580238	chr15:64580238:G:A	1.15781e-16	-3.43345e-10	-1.64465	4.22365e-09	-3.43345e-10	-1.3359
64580338	chr15:64580338:A:G	1.20838e-17	-2.07647	-1.82801	8.00077e-10	-1.54875	-1.4509
64580346	chr15:64580346:A:G	1.18669e-17	-2.09458	-1.82802	8.09243e-10	-1.4694	-1.51886
64580667	chr15:64580667:G:A	1.85227e-17	-1.97132	-1.50604	3.69007e-09	0.0188857	-1.48984
64580782	chr15:64580782:C:T	1.18706e-16	-3.43345e-10	-1.6197	3.89355e-09	-3.43345e-10	-1.41728
64581138	chr15:64581138:G:A	9.59339e-17	-1.83269	-9.44083e-10	2.13357e-09	-2.01881	-9.44083e-10
64581150	chr15:64581150:T:C	1.55236e-16	-3.43345e-10	-1.3514	3.05216e-09	-3.43345e-10	-1.66075
64581467	chr15:64581467:A:G	1.07489e-16	-3.43345e-10	-1.71897	4.35997e-09	-3.43345e-10	-1.30414
64581557	chr15:64581557:G:A	9.73881e-17	-3.43345e-10	-1.81765	3.56483e-09	-3.43345e-10	-1.50548
64581919	chr15:64581919:C:T	2.69936e-16	-3.43345e-10	-0.798167	4.02265e-09	-3.43345e-10	-1.38466
64582436	chr15:64582436:C:A	9.72399e-17	-3.43345e-10	-1.81917	3.53744e-09	-3.43345e-10	-1.5132
64583102	chr15:64583102:C:T	1.13599e-16	-3.43345e-10	-1.66368	4.0657e-09	-3.43345e-10	-1.37401
64583524	chr15:64583524:T:C	7.47768e-17	-2.08184	-9.44083e-10	1.80882e-08	0.118659	-9.44083e-10
64584353	chr15:64584353:C:T	2.76597e-17	-1.28743	-1.78895	2.3409e-08	-0.941887	1.31841
64584513	chr15:64584513:C:A	8.07871e-17	-2.00453	-9.44083e-10	8.17966e-08	1.62763	-9.44083e-10
64584633	chr15:64584633:TTTTA:T	1.51514e-16	-3.43345e-10	-1.37567	3.03247e-09	-3.43345e-10	-1.66722
64584935	chr15:64584935:T:A	7.23554e-17	-2.11476	-9.44083e-10	2.65773e-09	-1.79913	-9.44083e-10
64585046	chr15:64585046:C:T	7.98325e-17	-2.01642	-9.44083e-10	2.03448e-09	-2.06636	-9.44083e-10
64585345	chr15:64585345:C:G	9.82718e-17	-3.43345e-10	-1.80861	3.72167e-09	-3.43345e-10	-1.46243
64585432	chr15:64585432:A:C	9.83012e-17	-3.43345e-10	-1.80831	3.71655e-09	-3.43345e-10	-1.4638
64586182	chr15:64586182:C:T	2.19243e-17	-1.80847	-1.50029	3.7328e-10	-1.93325	-1.82878
64586679	chr15:64586679:C:T	1.33319e-16	-3.43345e-10	-1.50361	2.77971e-09	-3.43345e-10	-1.75425
64587097	chr15:64587097:G:A	1.83631e-16	-3.43345e-10	-1.18342	3.52444e-09	-3.43345e-10	-1.51688
64587386	chr15:64587386:TATTA:T	2.78839e-17	-1.30435	-1.76395	2.43852e-08	-0.964666	1.38204
64587606	chr15:64587606:C:T	8.91945e-16	-3.43345e-10	0.397053	6.52421e-09	-3.43345e-10	-0.901083
64588010	chr15:64588010:G:A	2.42154e-16	0.873726	-1.7805	2.29229e-08	1.16613	-0.810596
64588151	chr15:64588151:G:A	1.4804e-16	-3.43345e-10	-1.39887	2.68646e-09	-3.43345e-10	-1.78838
64588232	chr15:64588232:C:T	9.64634e-17	-3.43345e-10	-1.82719	3.31916e-09	-3.43345e-10	-1.57689
64588691	chr15:64588691:C:T	7.2509e-17	-2.11264	-9.44083e-10	2.73074e-09	-1.77203	-9.44083e-10
64588769	chr15:64588769:G:C	1.30905e-16	-3.43345e-10	-1.52188	5.13098e-09	-3.43345e-10	-1.14131
64589515	chr15:64589515:T:C	1.13865e-16	-3.43345e-10	-1.66134	3.68267e-09	-3.43345e-10	-1.47296
64589517	chr15:64589517:G:A	9.67984e-15	4.02527	-1.24382	8.58404e-09	0.960213	-1.58691
64589805	chr15:64589805:TA:T	1.47149e-16	-3.43345e-10	-1.4049	2.70062e-09	-3.43345e-10	-1.78312
64589906	chr15:64589906:A:G	2.09123e-16	-3.43345e-10	-1.05343	4.05429e-08	-3.43345e-10	0.925759
64590077	chr15:64590077:A:G	1.12342e-16	-3.43345e-10	-1.67481	4.7864e-09	-3.43345e-10	-1.21082
64590091	chr15:64590091:T:A	9.72008e-17	-3.43345e-10	-1.81957	3.52092e-09	-3.43345e-10	-1.51788
64590184	chr15:64590184:G:T	1.41819e-16	-3.43345e-10	-1.4418	2.68438e-09	-3.43345e-10	-1.78915
64591385	chr15:64591385:G:A	1.26513e-16	-3.43345e-10	-1.55601	2.59151e-09	-3.43345e-10	-1.82436
64591400	chr15:64591400:C:T	2.7033e-16	-3.43345e-10	-0.796708	4.02606e-09	-3.43345e-10	-1.38381
64591641	chr15:64591641:G:A	2.25513e-16	0.814545	-1.79252	2.02529e-08	1.10317	-0.871469
64591685	chr15:64591685:C:T	1.39499e-17	-1.94935	-1.81152	1.247e-08	-1.95134	1.69806
64591709	chr15:64591709:T:C	1.08441e-16	-3.43345e-10	-1.71014	4.4526e-09	-3.43345e-10	-1.28311
64591740	chr15:64591740:G:C	7.48728e-17	-2.08056	-9.44083e-10	1.79957e-08	0.11353	-9.44083e-10
64592187	chr15:64592187:T:C	1.24724e-17	-2.06684	-1.80599	6.72175e-10	-1.58497	-1.58887
64593046	chr15:64593046:G:T	7.58813e-17	-2.06718	-9.44083e-10	2.00227e-08	0.220266	-9.44083e-10
64594188	chr15:64594188:C:T	7.24291e-17	-2.11374	-9.44083e-10	5.11097e-09	-1.14521	-9.44083e-10
64594558	chr15:64594558:T:A	1.223e-17	-2.06457	-1.82789	7.66869e-10	-1.59168	-1.45036
64594766	chr15:64594766:C:A	7.67945e-17	-2.08202	0.0268046	2.85782e-09	-1.22228	-0.504262
64594793	chr15:64594793:A:T	1.54084e-16	-3.43345e-10	-1.35885	2.7412e-09	-3.43345e-10	-1.76821
64594896	chr15:64594896:G:A	1.38266e-16	-3.43345e-10	-1.46717	2.66388e-09	-3.43345e-10	-1.79682
64595615	chr15:64595615:A:G	9.79317e-17	-3.43345e-10	-1.81208	0.000164206	-3.43345e-10	9.23228
64595846	chr15:64595846:T:C	2.56209e-17	-1.35002	-1.80293	1.67947e-08	-1.0183	1.06276
64596044	chr15:64596044:A:C	1.20624e-17	-2.07816	-1.8281	8.10715e-10	-1.54266	-1.44378
64596075	chr15:64596075:G:A	5.26523e-16	-3.43345e-10	-0.130056	2.01714e-08	-3.43345e-10	0.227666
64596732	chr15:64596732:A:C	1.29951e-17	-2.03691	-1.79487	4.07536e-09	0.412218	-1.78386
64596930	chr15:64596930:C:T	1.19718e-17	-2.08623	-1.82757	8.30841e-10	-1.50832	-1.4536
64597237	chr15:64597237:C:A	9.73668e-17	-3.43345e-10	-1.81786	0.000138924	-3.43345e-10	9.06508
64597264	chr15:64597264:G:A	7.78071e-17	-2.04212	-9.44083e-10	2.36525e-08	0.386868	-9.44083e-10
64597811	chr15:64597811:T:C	4.61367e-16	-3.43345e-10	-0.262157	5.29763e-09	-3.43345e-10	-1.10934
64598105	chr15:64598105:C:T	1.74939e-16	0.485828	-1.71774	1.84896e-08	0.760644	-0.620037
64598305	chr15:64598305:A:G	2.20133e-17	-1.51329	-1.79142	7.95778e-09	-1.23353	0.531073
64599030	chr15:64599030:CT:C	2.80476e-16	-3.43345e-10	-0.759864	4.15209e-09	-3.43345e-10	-1.35299
64599934	chr15:64599934:C:T	1.20155e-17	-2.08135	-1.8288	8.29732e-10	-1.52934	-1.43391
64600038	chr15:64600038:C:T	1.20317e-17	-2.08167	-1.82713	7.9604e-10	-1.52777	-1.47694
64600407	chr15:64600407:G:A	7.31103e-17	-2.10438	-9.44083e-10	3.70114e-09	-1.46796	-9.44083e-10
64600476	chr15:64600476:A:G	9.65509e-17	-1.82628	-9.44083e-10	2.1104e-09	-2.02972	-9.44083e-10
64601431	chr15:64601431:G:A	1.46593e-16	-3.43345e-10	-1.40869	2.70033e-09	-3.43345e-10	-1.78323
64601646	chr15:64601646:A:G	2.85727e-17	-1.22931	-1.81459	4.09689e-10	-1.98041	-1.68855
64602079	chr15:64602079:G:A	1.03809e-16	-0.487753	-1.26605	3.88591e-10	-1.96104	-1.76079
64602230	chr15:64602230:C:T	7.65608e-17	-2.05827	-9.44083e-10	3.50436e-09	-1.52259	-9.44083e-10
64602420	chr15:64602420:T:C	1.16126e-16	-3.43345e-10	-1.64167	3.7749e-09	-3.43345e-10	-1.44823
64602671	chr15:64602671:C:T	1.22461e-16	-3.43345e-10	-1.58856	9.99908e-09	-3.43345e-10	-0.474108
64602998	chr15:64602998:G:T	1.44468e-16	-3.43345e-10	-1.42329	1.50124e-08	-3.43345e-10	-0.0677235
64603059	chr15:64603059:C:T	1.42702e-16	-3.43345e-10	-1.43559	5.93692e-09	-3.43345e-10	-0.99541
64603547	chr15:64603547:G:T	1.19794e-17	-2.08497	-1.82819	8.91109e-10	-1.51681	-1.37508
64603663	chr15:64603663:A:T	1.06538e-16	-3.43345e-10	-1.72785	4.28243e-09	-3.43345e-10	-1.32208
64603885	chr15:64603885:G:T	1.34223e-17	-2.0123	-1.78713	4.7119e-09	0.549747	-1.77626
64603922	chr15:64603922:C:T	1.5451e-16	-3.43345e-10	-1.35609	5.60921e-09	-3.43345e-10	-1.05219
64603924	chr15:64603924:G:A	2.87598e-16	-3.43345e-10	-0.734788	4.22206e-09	-3.43345e-10	-1.33628
64603970	chr15:64603970:C:T	1.57541e-16	-3.43345e-10	-1.33666	2.77907e-09	-3.43345e-10	-1.75449
64604099	chr15:64604099:A:G	1.72146e-15	-3.43345e-10	1.05458	8.42449e-09	-3.43345e-10	-0.645459
64604198	chr15:64604198:T:C	7.5212e-17	-2.07604	-9.44083e-10	1.89261e-08	0.163939	-9.44083e-10
64604222	chr15:64604222:A:G	1.46268e-16	-3.43345e-10	-1.41091	2.69768e-09	-3.43345e-10	-1.78421
64604518	chr15:64604518:G:A	1.1886e-16	-3.43345e-10	-1.6184	1.09812e-08	-3.43345e-10	-0.380418
64605563	chr15:64605563:C:T	7.83802e-16	-3.43345e-10	0.267806	4.49804e-07	-3.43345e-10	3.33221
64605760	chr15:64605760:G:A	1.79461e-17	-2.03747	-1.47151	2.96848e-09	-0.214932	-1.47362
64606047	chr15:64606047:G:A	9.73717e-17	-3.43345e-10	-1.81782	0.000143775	-3.43345e-10	9.09941
64606108	chr15:64606108:G:GT	1.17061e-16	-3.43345e-10	-1.63365	3.84499e-09	-3.43345e-10	-1.42983
64606359	chr15:64606359:G:A	8.35601e-17	-1.97078	-9.44083e-10	3.68678e-09	-1.47185	-9.44083e-10
64606415	chr15:64606415:T:C	1.49424e-17	-1.88608	-1.80607	4.63248e-06	1.52672	4.13753
64606998	chr15:64606998:G:C	1.03919e-16	-3.43345e-10	-1.75274	4.30326e-09	-3.43345e-10	-1.31723
64607142	chr15:64607142:A:T	7.46726e-17	-2.08324	-9.44083e-10	1.78549e-08	0.105677	-9.44083e-10
64607231	chr15:64607231:T:G	8.47804e-17	-1.95629	-9.44083e-10	2.08756e-09	-2.04061	-9.44083e-10
64607302	chr15:64607302:G:A	1.00204e-16	-3.43345e-10	-1.78914	0.000265645	-3.43345e-10	9.71331
64608059	chr15:64608059:C:T	1.42489e-17	-2.05257	-1.6871	8.21159e-08	2.39638	-0.764851
64608829	chr15:64608829:C:T	1.09892e-16	-3.43345e-10	-1.69685	3.19626e-09	-3.43345e-10	-1.61462
64609016	chr15:64609016:C:T	9.75471e-17	-3.43345e-10	-1.81602	2.6674e-09	-3.43345e-10	-1.7955
64609568	chr15:64609568:C:T	1.00307e-16	-3.43345e-10	-1.78811	2.66927e-05	-3.43345e-10	7.41554
64609590	chr15:64609590:G:A	4.74275e-15	2.11664	-0.0486146	2.00827e-07	2.33981	0.186035
64610018	chr15:64610018:T:A	1.26535e-16	-3.43345e-10	-1.55583	2.7475e-09	-3.43345e-10	-1.76591
64610091	chr15:64610091:C:T	9.63208e-17	-3.43345e-10	-1.82867	2.85227e-06	-3.43345e-10	5.17927
64610330	chr15:64610330:A:G	2.85605e-16	-3.43345e-10	-0.741741	4.20232e-09	-3.43345e-10	-1.34097
64610399	chr15:64610399:A:G	9.67454e-17	-3.43345e-10	-1.82427	1.10578e-05	-3.43345e-10	6.53429
64610453	chr15:64610453:C:G	1.63454e-16	-3.43345e-10	-1.29982	2.80641e-09	-3.43345e-10	-1.74469
64610618	chr15:64610618:G:A	1.65493e-16	-3.43345e-10	-1.28742	2.83257e-09	-3.43345e-10	-1.73542
64610770	chr15:64610770:G:A	9.69705e-17	-3.43345e-10	-1.82194	2.92135e-09	-3.43345e-10	-1.70456
64610840	chr15:64610840:G:T	1.62754e-17	-1.82911	-1.77759	9.56021e-06	1.7602	4.62856
64611149	chr15:64611149:T:A	1.15894e-16	-3.43345e-10	-1.64367	2.58207e-09	-3.43345e-10	-1.82801
64611988	chr15:64611988:G:T	1.16982e-16	-3.43345e-10	-1.63433	3.82096e-09	-3.43345e-10	-1.4361
64612715	chr15:64612715:T:C	9.63074e-17	-3.43345e-10	-1.82881	2.79234e-09	-3.43345e-10	-1.74972
64612903	chr15:64612903:T:C	9.72491e-17	-3.43345e-10	-1.81907	2.68181e-09	-3.43345e-10	-1.79011
64613141	chr15:64613141:C:A	9.63337e-17	-3.43345e-10	-1.82853	2.86103e-09	-3.43345e-10	-1.72542
64613636	chr15:64613636:C:T	7.49594e-17	-2.0794	-9.44083e-10	1.84485e-08	0.138381	-9.44083e-10
64613666	chr15:64613666:T:C	7.51713e-17	-2.07658	-9.44083e-10	1.88767e-08	0.161325	-9.44083e-10
64614004	chr15:64614004:A:C	9.94996e-17	-3.43345e-10	-1.7962	0.000236141	-3.43345e-10	9.59558
64614007	chr15:64614007:TC:T	9.99055e-17	-3.43345e-10	-1.79213	0.00025437	-3.43345e-10	9.66995
64614172	chr15:64614172:T:C	9.74985e-17	-3.43345e-10	-1.81651	0.000134601	-3.43345e-10	9.03347
64614214	chr15:64614214:C:T	7.49398e-17	-2.07967	-9.44083e-10	1.83768e-08	0.13449	-9.44083e-10
64614816	chr15:64614816:T:C	9.77276e-17	-3.43345e-10	-1.81417	2.65752e-09	-3.43345e-10	-1.79921
64615008	chr15:64615008:G:A	7.75322e-17	-2.04566	-9.44083e-10	3.08553e-09	-1.64988	-9.44083e-10
64615091	chr15:64615091:A:G	1.18874e-17	-2.09363	-1.82724	8.69115e-10	-1.45766	-1.45923
64615207	chr15:64615207:C:T	1.18795e-17	-2.0954	-1.82613	8.56926e-10	-1.45728	-1.47372
64615428	chr15:64615428:C:A	9.82283e-17	-3.43345e-10	-1.80906	0.000178205	-3.43345e-10	9.31409
64615446	chr15:64615446:T:C	8.56234e-17	-2.0493	0.102911	3.40333e-09	-1.10544	-0.446409
64615712	chr15:64615712:C:T	8.85524e-16	-3.43345e-10	0.389829	9.92672e-09	-3.43345e-10	-0.481372
64615810	chr15:64615810:A:G	9.63542e-17	-3.43345e-10	-1.82832	1.20572e-05	-3.43345e-10	6.62081
64616672	chr15:64616672:A:G	1.19757e-17	-2.09836	-1.81511	8.1234e-10	-1.43982	-1.54462
64617102	chr15:64617102:C:G	1.1857e-17	-2.09576	-1.82767	9.26858e-10	-1.4529	-1.39965
64617160	chr15:64617160:G:A	1.35074e-16	-1.49053	-9.44083e-10	2.17693e-09	-1.99869	-9.44083e-10
64618022	chr15:64618022:A:C	1.80449e-16	-3.43345e-10	-1.2009	5.55385e-08	-3.43345e-10	1.24048
64618059	chr15:64618059:T:C	1.02077e-15	-3.43345e-10	0.531963	7.13068e-09	-3.43345e-10	-0.812196
64618096	chr15:64618096:A:AG	9.65026e-17	-3.43345e-10	-1.82678	1.05356e-05	-3.43345e-10	6.48592
64618746	chr15:64618746:G:T	1.20155e-17	-2.08338	-1.82678	8.05042e-10	-1.5242	-1.46927
64619001	chr15:64619001:C:T	2.59676e-15	-3.43345e-10	1.46567	1.09071e-08	-3.43345e-10	-0.387189
64619206	chr15:64619206:C:T	1.28724e-17	-2.05415	-1.78712	3.70498e-09	0.31001	-1.77693
64619405	chr15:64619405:A:G	7.25121e-17	-2.1126	-9.44083e-10	2.44382e-09	-1.88304	-9.44083e-10
64619431	chr15:64619431:C:T	1.07857e-16	-3.43345e-10	-1.71554	2.59017e-09	-3.43345e-10	-1.82488
64619569	chr15:64619569:C:T	1.60315e-16	-3.43345e-10	-1.31921	2.80725e-09	-3.43345e-10	-1.74439
64619798	chr15:64619798:A:G	4.45438e-15	2.00529	-9.44083e-10	7.15649e-07	3.79659	-9.44083e-10
64619892	chr15:64619892:C:T	2.59234e-17	-1.33863	-1.80258	1.98729e-08	-0.999455	1.21221
64620720	chr15:64620720:G:T	7.59886e-17	-2.06577	-9.44083e-10	2.54189e-09	-1.84369	-9.44083e-10
64620814	chr15:64620814:G:A	1.20449e-16	-3.43345e-10	-1.60513	3.97845e-09	-3.43345e-10	-1.39571
64621250	chr15:64621250:A:T	9.7661e-17	-3.43345e-10	-1.81485	0.000153831	-3.43345e-10	9.16701
64621391	chr15:64621391:C:G	1.18685e-16	-3.43345e-10	-1.61988	3.89353e-09	-3.43345e-10	-1.41729
64621685	chr15:64621685:G:T	2.08451e-17	-1.54984	-1.8094	8.82014e-09	-1.26169	0.66213
64622907	chr15:64622907:C:T	8.91945e-16	-3.43345e-10	0.397053	6.52421e-09	-3.43345e-10	-0.901083
64623449	chr15:64623449:A:C	1.24767e-16	-3.43345e-10	-1.5699	3.87108e-09	-3.43345e-10	-1.42307
64623849	chr15:64623849:C:A	7.91051e-17	-2.08533	0.0597538	2.84322e-09	-1.25204	-0.47962
64624052	chr15:64624052:A:G	9.71858e-17	-3.43345e-10	-1.81973	3.51515e-09	-3.43345e-10	-1.51952
64624836	chr15:64624836:T:G	1.20068e-17	-2.11354	-1.79734	8.32466e-10	-1.29694	-1.66302
64624868	chr15:64624868:TTC:T	7.74343e-17	-2.04692	-9.44083e-10	2.29563e-08	0.356991	-9.44083e-10
64624942	chr15:64624942:T:C	1.2646e-16	-1.55642	-9.44083e-10	2.07399e-09	-2.04713	-9.44083e-10
64624983	chr15:64624983:C:T	1.17515e-16	-3.43345e-10	-1.62979	3.83906e-09	-3.43345e-10	-1.43137
64625159	chr15:64625159:T:C	1.11999e-16	-3.43345e-10	-1.67786	2.89567e-06	-3.43345e-10	5.19437
64625702	chr15:64625702:A:G	1.16466e-16	-3.43345e-10	-1.63875	3.80592e-09	-3.43345e-10	-1.44004
64625952	chr15:64625952:G:T	1.09609e-16	-3.43345e-10	-1.69943	3.83815e-09	-3.43345e-10	-1.43161
64626980	chr15:64626980:G:A	1.50783e-17	-1.97256	-1.71054	6.35273e-09	0.720791	-1.64851
64629537	chr15:64629537:G:A	1.62585e-17	-1.82834	-1.77939	1.31684e-05	1.77227	4.93671
64629566	chr15:64629566:A:G	8.02563e-16	0.291459	-9.44083e-10	8.75266e-08	1.69534	-9.44083e-10
64629961	chr15:64629961:C:T	9.63673e-17	-3.43345e-10	-1.82818	2.77809e-09	-3.43345e-10	-1.75484
64630705	chr15:64630705:T:A	6.10476e-16	0.0178877	-9.44083e-10	6.16734e-08	1.34525	-9.44083e-10
64630793	chr15:64630793:TTTTG:T	1.03784e-16	-3.43345e-10	-1.75404	5.95123e-06	-3.43345e-10	5.91475
64631081	chr15:64631081:C:G	1.31483e-16	-3.43345e-10	-1.51748	1.85866e-08	-3.43345e-10	0.145838
64631417	chr15:64631417:G:A	1.59953e-16	-3.43345e-10	-1.32147	2.80468e-09	-3.43345e-10	-1.74531
64632317	chr15:64632317:A:G	1.60603e-17	-1.85698	-1.76301	9.63412e-06	1.65105	4.74542
64632722	chr15:64632722:C:T	9.8311e-17	-3.43345e-10	-1.80821	2.75891e-09	-3.43345e-10	-1.76177
64632828	chr15:64632828:GCAGTGGTGTGAT:G	8.08433e-17	-2.00384	-9.44083e-10	1.63503e-07	2.32023	-9.44083e-10
64633752	chr15:64633752:G:A	9.6579e-17	-3.43345e-10	-1.82599	2.74131e-09	-3.43345e-10	-1.76817
64633780	chr15:64633780:CTG:C	2.01337e-16	-3.43345e-10	-1.09137	9.12414e-09	-3.43345e-10	-0.565678
64634194	chr15:64634194:G:A	9.80296e-17	-3.43345e-10	-1.81108	2.7732e-09	-3.43345e-10	-1.7566
64634972	chr15:64634972:C:T	1.04826e-16	-3.43345e-10	-1.74405	5.35197e-06	-3.43345e-10	5.80862
64635200	chr15:64635200:AT:A	9.63184e-17	-3.43345e-10	-1.82869	2.82478e-09	-3.43345e-10	-1.73817
64635652	chr15:64635652:A:G	1.2092e-16	-3.43345e-10	-1.60122	4.50055e-09	-3.43345e-10	-1.2724
64635902	chr15:64635902:C:T	7.63362e-17	-2.0612	-9.44083e-10	2.67393e-09	-1.79305	-9.44083e-10
64636164	chr15:64636164:AG:A	7.76958e-17	-2.04355	-9.44083e-10	8.38827e-08	1.65282	-9.44083e-10
64636331	chr15:64636331:A:G	9.11464e-17	-1.88388	-9.44083e-10	4.44421e-09	-1.285	-9.44083e-10
64637715	chr15:64637715:A:C	9.9754e-17	-3.43345e-10	-1.79364	0.000247503	-3.43345e-10	9.64258
64638049	chr15:64638049:G:A	1.48052e-17	-2.06888	-1.6325	5.42216e-10	-1.56014	-1.82855
64638078	chr15:64638078:T:C	1.16128e-16	-3.43345e-10	-1.64166	3.75373e-09	-3.43345e-10	-1.45385
64638089	chr15:64638089:A:G	1.15939e-16	-3.43345e-10	-1.64329	5.04834e-09	-3.43345e-10	-1.15754
64638767	chr15:64638767:C:T	2.1775e-16	-3.43345e-10	-1.013	1.0101e-08	-3.43345e-10	-0.463964
64638956	chr15:64638956:G:A	1.34784e-16	0.15229	-1.64497	1.62758e-08	0.406681	-0.393603
64639064	chr15:64639064:A:C	7.81564e-17	-2.03764	-9.44083e-10	2.60657e-09	-1.81857	-9.44083e-10
64639212	chr15:64639212:A:G	1.58697e-16	-3.43345e-10	-1.32935	2.78928e-09	-3.43345e-10	-1.75082
64639243	chr15:64639243:A:G	7.57451e-17	-2.06898	-9.44083e-10	6.81765e-08	1.4455	-9.44083e-10
64639950	chr15:64639950:C:T	9.74885e-17	-3.43345e-10	-1.81662	0.000134848	-3.43345e-10	9.0353
64640055	chr15:64640055:G:A	7.2342e-17	-2.11495	-9.44083e-10	4.10038e-09	-1.36552	-9.44083e-10
64640086	chr15:64640086:ATTG:A	7.74876e-17	-2.04623	-9.44083e-10	8.20287e-08	1.63047	-9.44083e-10
64640239	chr15:64640239:T:C	9.88831e-17	-3.43345e-10	-1.80241	0.000209984	-3.43345e-10	9.47819
64640417	chr15:64640417:G:A	1.96052e-17	-1.63248	-1.78808	1.0871e-09	-0.864805	-1.82829
64640686	chr15:64640686:A:G	1.12962e-16	-3.43345e-10	-1.6693	2.57977e-09	-3.43345e-10	-1.8289
64641371	chr15:64641371:C:G	9.63059e-17	-3.43345e-10	-1.82882	7.67809e-06	-3.43345e-10	6.16952
64641399	chr15:64641399:TAG:T	7.65877e-17	-2.05791	-9.44083e-10	7.47972e-08	1.53818	-9.44083e-10
64641624	chr15:64641624:A:G	9.63003e-17	-3.43345e-10	-1.82888	8.28553e-06	-3.43345e-10	6.24566
64641688	chr15:64641688:T:TA	9.89295e-17	-3.43345e-10	-1.80194	0.000211069	-3.43345e-10	9.48334
64641783	chr15:64641783:G:T	1.18389e-17	-2.09891	-1.82604	1.0704e-09	-1.24505	-1.46352
64641918	chr15:64641918:C:T	7.56854e-17	-2.06977	-9.44083e-10	1.98617e-08	0.212191	-9.44083e-10
64642631	chr15:64642631:C:T	9.76052e-17	-3.43345e-10	-1.81542	1.53438e-08	-3.43345e-10	-0.0458915
64642718	chr15:64642718:T:C	1.67435e-17	-1.74953	-1.8288	1.77042e-06	3.18016	1.52221
64642760	chr15:64642760:C:T	9.89376e-17	-3.43345e-10	-1.80186	2.61533e-09	-3.43345e-10	-1.81521
64643184	chr15:64643184:C:T	9.86272e-17	-3.43345e-10	-1.805	0.000198846	-3.43345e-10	9.42368
64643560	chr15:64643560:T:C	1.2011e-16	-3.43345e-10	-1.60794	3.97686e-09	-3.43345e-10	-1.39611
64643736	chr15:64643736:G:A	9.87297e-17	-3.43345e-10	-1.80397	0.000201782	-3.43345e-10	9.43834
64644287	chr15:64644287:A:G	1.62961e-17	-2.11498	-1.49044	4.66381e-10	-1.76526	-1.7741
64644587	chr15:64644587:G:C	1.20143e-17	-2.08815	-1.8221	9.61144e-10	-1.31119	-1.50504
64645251	chr15:64645251:C:T	7.91973e-17	-2.02441	-9.44083e-10	3.96018e-09	-1.40031	-9.44083e-10
64645649	chr15:64645649:A:G	3.15302e-17	-1.30035	-1.64506	1.7695e-06	2.94682	1.75503
64646146	chr15:64646146:A:G	3.24727e-17	-1.12784	-1.78811	3.29798e-07	3.23552	-0.213641
64646170	chr15:64646170:A:C	9.97092e-17	-3.43345e-10	-1.79409	3.17655e-09	-3.43345e-10	-1.62081
64646370	chr15:64646370:T:C	9.75678e-17	-3.43345e-10	-1.8158	7.0231e-05	-3.43345e-10	8.38294
64646477	chr15:64646477:A:G	9.69118e-17	-3.43345e-10	-1.82255	2.91136e-09	-3.43345e-10	-1.70798
64646509	chr15:64646509:C:T	9.94675e-17	-3.43345e-10	-1.79652	0.000235665	-3.43345e-10	9.59357
64646527	chr15:64646527:G:A	1.77716e-16	-3.43345e-10	-1.21616	3.25921e-09	-3.43345e-10	-1.59512
64647735	chr15:64647735:T:C	1.21527e-16	-3.43345e-10	-1.59621	4.04214e-09	-3.43345e-10	-1.37983
64648004	chr15:64648004:T:C	2.10721e-17	-1.94582	-1.40259	3.40932e-10	-2.03234	-1.82033
64648519	chr15:64648519:T:C	1.20324e-17	-2.08026	-1.82849	1.05901e-09	-1.34287	-1.3764
64648692	chr15:64648692:G:A	1.28949e-17	-2.03139	-1.80813	7.26529e-10	-1.52427	-1.57181
64648769	chr15:64648769:T:A	8.36958e-17	-1.96916	-9.44083e-10	1.32337e-07	2.10875	-9.44083e-10
64648790	chr15:64648790:G:C	9.847e-17	-3.43345e-10	-1.8066	1.3914e-06	-3.43345e-10	4.46147
64649082	chr15:64649082:T:C	1.1582e-16	-3.43345e-10	-1.64431	4.42719e-09	-3.43345e-10	-1.28884
64649134	chr15:64649134:A:G	1.57241e-16	-3.43345e-10	-1.33857	2.78347e-09	-3.43345e-10	-1.7529
64649148	chr15:64649148:A:G	1.07735e-16	-3.43345e-10	-1.71668	9.11261e-09	-3.43345e-10	-0.566943
64649441	chr15:64649441:T:C	9.85331e-17	-3.43345e-10	-1.80596	0.000192633	-3.43345e-10	9.39194
64649770	chr15:64649770:A:G	1.60212e-16	-3.43345e-10	-1.31985	2.80352e-09	-3.43345e-10	-1.74573
64650300	chr15:64650300:C:A	9.85032e-17	-3.43345e-10	-1.80626	0.000191631	-3.43345e-10	9.38672
64651247	chr15:64651247:A:G	1.40845e-17	-2.08778	-1.66349	3.43215e-10	-2.10055	-1.74545
64651418	chr15:64651418:A:G	1.5684e-16	-3.43345e-10	-1.34113	2.7808e-09	-3.43345e-10	-1.75386
64651885	chr15:64651885:T:A	1.83289e-16	-3.43345e-10	-1.18529	5.16774e-09	-3.43345e-10	-1.13417
64651982	chr15:64651982:A:AT	9.70517e-17	-3.43345e-10	-1.82111	3.0032e-09	-3.43345e-10	-1.67692
64651985	chr15:64651985:A:T	2.1551e-17	-2.11554	-1.21039	3.21501e-10	-2.10309	-1.80827
64651990	chr15:64651990:A:G	1.14587e-16	-3.43345e-10	-1.65501	3.72692e-09	-3.43345e-10	-1.46102
64652021	chr15:64652021:C:T	1.04454e-16	-3.43345e-10	-1.7476	3.66179e-09	-3.43345e-10	-1.47865
64652341	chr15:64652341:ATATAT:A	9.82268e-17	-3.43345e-10	-1.80907	0.000178985	-3.43345e-10	9.31846
64652464	chr15:64652464:A:G	3.17065e-17	-1.1468	-1.79303	1.46985e-05	5	1.8189
64652534	chr15:64652534:G:A	7.31796e-17	-2.10343	-9.44083e-10	3.49473e-08	0.77724	-9.44083e-10
64652735	chr15:64652735:G:A	7.97276e-17	-2.01773	-9.44083e-10	2.01585e-09	-2.07556	-9.44083e-10
64653625	chr15:64653625:G:A	1.11912e-16	-3.43345e-10	-1.67864	0.00264366	-3.43345e-10	12.0111
64653641	chr15:64653641:G:A	7.9105e-17	-2.02558	-9.44083e-10	3.15959e-09	-1.62616	-9.44083e-10
64653651	chr15:64653651:AAAAT:A	1.15624e-16	-3.43345e-10	-1.646	8.76472e-09	-3.43345e-10	-0.605867
64653989	chr15:64653989:G:A	7.7915e-17	-2.04073	-9.44083e-10	3.04568e-09	-1.66288	-9.44083e-10
64654121	chr15:64654121:C:T	1.09631e-16	-3.43345e-10	-1.69923	3.4887e-09	-3.43345e-10	-1.52707
64654267	chr15:64654267:C:T	9.70525e-17	-3.43345e-10	-1.8211	1.42617e-08	-3.43345e-10	-0.119021
64654412	chr15:64654412:C:T	1.89578e-16	-3.43345e-10	-1.15155	3.49596e-09	-3.43345e-10	-1.52499
64654523	chr15:64654523:C:T	1.12699e-16	-3.43345e-10	-1.67163	0.00286999	-3.43345e-10	12.0932
64654588	chr15:64654588:G:C	9.67094e-17	-3.43345e-10	-1.82464	2.91831e-09	-3.43345e-10	-1.7056
64654722	chr15:64654722:T:C	1.63379e-16	-3.43345e-10	-1.30028	2.82503e-09	-3.43345e-10	-1.73808
64655082	chr15:64655082:C:T	9.79825e-17	-3.43345e-10	-1.81156	2.63281e-09	-3.43345e-10	-1.80855
64655449	chr15:64655449:A:G	1.16493e-16	-3.43345e-10	-1.63852	4.28104e-09	-3.43345e-10	-1.32241
64655735	chr15:64655735:C:T	1.11786e-16	-3.43345e-10	-1.67977	0.00269576	-3.43345e-10	12.0306
64656284	chr15:64656284:G:A	1.92354e-16	-3.43345e-10	-1.13701	8.54316e-09	-3.43345e-10	-0.631471
64656595	chr15:64656595:C:G	1.04685e-16	-1.74539	-9.44083e-10	8.28664e-09	-0.661957	-9.44083e-10
64657080	chr15:64657080:G:A	1.3663e-17	-1.96464	-1.81703	3.5472e-10	-2.10103	-1.712
64657105	chr15:64657105:A:G	9.92589e-17	-3.43345e-10	-1.79862	2.57985e-09	-3.43345e-10	-1.82887
64657177	chr15:64657177:T:C	1.85103e-16	-1.17544	-9.44083e-10	2.85264e-09	-1.72836	-9.44083e-10
64657591	chr15:64657591:C:T	1.94724e-17	-2.10294	-1.32441	4.86501e-10	-1.78245	-1.71466
64657857	chr15:64657857:A:G	8.2632e-17	-1.98195	-9.44083e-10	1.25695e-07	2.05726	-9.44083e-10
64658016	chr15:64658016:C:G	1.14627e-15	-3.43345e-10	0.647921	6.32891e-09	-3.43345e-10	-0.931474
64658206	chr15:64658206:T:A	2.24891e-17	-1.73189	-1.55143	0.58295	3.83686	13.5702
64658355	chr15:64658355:G:A	7.26679e-17	-2.11045	-9.44083e-10	1.93814e-09	-2.11487	-9.44083e-10
64658418	chr15:64658418:A:G	1.57847e-16	-3.43345e-10	-1.33473	2.78691e-09	-3.43345e-10	-1.75167
64658591	chr15:64658591:A:G	9.9767e-17	-1.79351	-9.44083e-10	2.06866e-09	-2.0497	-9.44083e-10
64658712	chr15:64658712:A:G	1.08407e-16	-3.43345e-10	-1.71046	3.42994e-09	-3.43345e-10	-1.54406
64658888	chr15:64658888:CAA:C	2.05571e-16	-3.43345e-10	-1.07056	2.77143e-09	-3.43345e-10	-1.75724
64658932	chr15:64658932:A:T	1.80249e-16	-3.43345e-10	-1.20201	5.53901e-08	-3.43345e-10	1.2378
64659025	chr15:64659025:C:T	9.89509e-17	-3.43345e-10	-1.80173	2.61545e-09	-3.43345e-10	-1.81516
64659136	chr15:64659136:C:T	1.26479e-16	-3.43345e-10	-1.55627	1.45696e-08	-3.43345e-10	-0.0976667
64659181	chr15:64659181:T:C	1.1252e-16	-3.43345e-10	-1.67322	2.57995e-09	-3.43345e-10	-1.82883
64660456	chr15:64660456:AAC:A	1.93388e-17	-1.83895	-1.59528	0.259626	3.38077	13.2174
64660500	chr15:64660500:T:G	9.26628e-17	-1.86738	-9.44083e-10	1.96066e-09	-2.10332	-9.44083e-10
64660946	chr15:64660946:T:A	7.12085e-16	-3.43345e-10	0.171847	3.97076e-07	-3.43345e-10	3.20752
64661107	chr15:64661107:G:A	1.68495e-16	-3.43345e-10	-1.26944	2.87061e-09	-3.43345e-10	-1.72208
64661801	chr15:64661801:T:C	9.6792e-17	-3.43345e-10	-1.82379	2.58442e-09	-3.43345e-10	-1.8271
64662044	chr15:64662044:T:TTGACTGGGGCTGCCATCATCTGAAAGCA	9.78041e-17	-3.43345e-10	-1.81338	1.57003e-08	-3.43345e-10	-0.0229228
64662352	chr15:64662352:T:C	1.63778e-16	-3.43345e-10	-1.29784	2.82787e-09	-3.43345e-10	-1.73708
64662465	chr15:64662465:A:G	8.6713e-16	0.368838	-9.44083e-10	3.63544e-08	0.816714	-9.44083e-10
64662505	chr15:64662505:T:C	1.2044e-17	-2.0824	-1.82538	8.37244e-08	-1.31345	2.96438
64662766	chr15:64662766:C:T	1.15445e-16	-1.64756	-9.44083e-10	2.01646e-09	-2.07526	-9.44083e-10
64662812	chr15:64662812:C:T	1.5657e-16	-3.43345e-10	-1.34285	2.77888e-09	-3.43345e-10	-1.75455
64663027	chr15:64663027:C:T	2.19139e-17	-1.64132	-1.66791	0.000162335	2.47087	6.74995
64663082	chr15:64663082:A:G	1.11394e-16	-3.43345e-10	-1.68328	0.00256331	-3.43345e-10	11.9802
64663229	chr15:64663229:A:G	1.17141e-16	-3.43345e-10	-1.63297	0.00403867	-3.43345e-10	12.4348
64663275	chr15:64663275:G:A	9.90911e-16	-3.43345e-10	0.502275	5.66214e-09	-3.43345e-10	-1.0428
64664185	chr15:64664185:A:G	1.20583e-16	-1.60402	-9.44083e-10	2.07844e-09	-2.04498	-9.44083e-10
64664233	chr15:64664233:T:A	1.48391e-16	-3.43345e-10	-1.3965	2.1617e-07	-3.43345e-10	2.59946
64664460	chr15:64664460:C:T	1.54773e-16	-3.43345e-10	-1.35439	2.76563e-09	-3.43345e-10	-1.75933
64664550	chr15:64664550:G:C	1.09628e-16	-3.43345e-10	-1.69926	3.489e-09	-3.43345e-10	-1.52699
64664899	chr15:64664899:G:C	1.63788e-17	-1.86639	-1.73397	1.79879e-08	-1.16731	1.28041
64665124	chr15:64665124:G:T	2.32638e-17	-1.63666	-1.61279	0.00012394	2.45879	6.49216
64665150	chr15:64665150:G:A	9.63051e-17	-3.43345e-10	-1.82883	2.80467e-09	-3.43345e-10	-1.74531
64665388	chr15:64665388:T:C	1.51304e-17	-1.98938	-1.69026	3.25988e-10	-2.11557	-1.78193
64665572	chr15:64665572:G:A	8.264e-17	-1.98186	-9.44083e-10	3.60399e-09	-1.49456	-9.44083e-10
64665832	chr15:64665832:G:A	9.63037e-17	-3.43345e-10	-1.82884	2.80617e-09	-3.43345e-10	-1.74478
64666656	chr15:64666656:C:T	9.62985e-17	-3.43345e-10	-1.8289	3.13531e-09	-3.43345e-10	-1.63387
64666668	chr15:64666668:C:T	1.34517e-15	0.377607	0.430319	2.00338e-07	1.80506	0.718344
64666957	chr15:64666957:C:T	1.14653e-16	-3.43345e-10	-1.65444	0.00337064	-3.43345e-10	12.254
64667055	chr15:64667055:G:A	1.78246e-16	-3.43345e-10	-1.21318	2.90638e-09	-3.43345e-10	-1.70969
64667061	chr15:64667061:C:T	1.01887e-16	-3.43345e-10	-1.77249	2.58379e-09	-3.43345e-10	-1.82734
64667418	chr15:64667418:A:G	1.64778e-17	-1.78492	-1.80941	0.00011384	2.06267	6.80328
64667506	chr15:64667506:C:T	4.54715e-16	-3.43345e-10	-0.276679	6.13139e-09	-3.43345e-10	-0.963181
64668131	chr15:64668131:A:C	9.65454e-17	-3.43345e-10	-1.82634	8.89258e-09	-3.43345e-10	-0.591385
64668415	chr15:64668415:T:C	1.63056e-17	-1.80737	-1.79748	0.000137347	1.98177	7.07189
64668434	chr15:64668434:G:T	1.13607e-16	-3.43345e-10	-1.6636	0.00307721	-3.43345e-10	12.1629
64668497	chr15:64668497:G:A	1.39851e-16	-3.43345e-10	-1.45578	2.65835e-09	-3.43345e-10	-1.79889
64668552	chr15:64668552:T:G	1.58375e-17	-1.82184	-1.81213	9.49885e-05	1.93151	6.7534
64668754	chr15:64668754:G:A	1.06305e-16	-3.43345e-10	-1.73004	3.23381e-09	-3.43345e-10	-1.60294
64669166	chr15:64669166:G:C	1.14114e-16	-3.43345e-10	-1.65915	0.00321942	-3.43345e-10	12.2081
64669380	chr15:64669380:T:C	3.60262e-16	-3.43345e-10	-0.509519	1.31229e-08	-3.43345e-10	-0.202247
64670010	chr15:64670010:T:C	7.37133e-17	-2.09617	-9.44083e-10	2.18438e-09	-1.99527	-9.44083e-10
64670045	chr15:64670045:C:T	8.41198e-17	-1.96411	-9.44083e-10	3.72118e-09	-1.46256	-9.44083e-10
64670431	chr15:64670431:A:C	1.24385e-17	-2.04894	-1.82662	7.63744e-08	-1.51122	3.07027
64670716	chr15:64670716:TA:T	9.64133e-17	-3.43345e-10	-1.82771	2.75495e-09	-3.43345e-10	-1.7632
64671577	chr15:64671577:C:T	2.64206e-17	-1.57637	-1.54584	0.00023436	2.65575	6.93226
64671945	chr15:64671945:C:T	1.14379e-16	-3.43345e-10	-1.65683	0.00353781	-3.43345e-10	12.3024
64672169	chr15:64672169:C:T	2.22384e-17	-1.81338	-1.48114	3.33232e-10	-2.06367	-1.81185
64673188	chr15:64673188:A:C	1.08002e-16	-3.43345e-10	-1.7142	3.89924e-09	-3.43345e-10	-1.41582
64673257	chr15:64673257:CT:C	9.6356e-17	-3.43345e-10	-1.8283	2.86055e-09	-3.43345e-10	-1.72559
64673616	chr15:64673616:T:G	1.2049e-17	-2.07925	-1.82812	1.59702e-09	-1.09025	-1.21821
64675320	chr15:64675320:G:T	1.10096e-16	-3.43345e-10	-1.695	3.51098e-09	-3.43345e-10	-1.52071
64675455	chr15:64675455:C:T	1.87386e-17	-1.70067	-1.7651	5.36061e-05	2.27357	5.83925
64675948	chr15:64675948:C:T	9.66635e-17	-3.43345e-10	-1.82511	2.80821e-09	-3.43345e-10	-1.74405
64675986	chr15:64675986:G:A	1.07254e-16	-3.43345e-10	-1.72115	3.34534e-09	-3.43345e-10	-1.56903
64676073	chr15:64676073:C:T	1.19933e-16	-3.43345e-10	-1.60942	2.59187e-09	-3.43345e-10	-1.82422
64676262	chr15:64676262:T:C	1.28482e-16	-3.43345e-10	-1.54056	5.72249e-09	-3.43345e-10	-1.0322
64676815	chr15:64676815:G:A	1.93139e-16	-3.43345e-10	-1.13294	3.11605e-09	-3.43345e-10	-1.64004
64677193	chr15:64677193:A:T	9.68198e-17	-3.43345e-10	-1.8235	3.33579e-09	-3.43345e-10	-1.57189
64677196	chr15:64677196:C:T	9.68486e-17	-3.43345e-10	-1.8232	3.3456e-09	-3.43345e-10	-1.56896
64677794	chr15:64677794:G:A	4.12245e-16	-3.43345e-10	-0.374732	1.49162e-08	-3.43345e-10	-0.0741515
64678050	chr15:64678050:C:T	1.12507e-16	-3.43345e-10	-1.67334	3.95422e-09	-3.43345e-10	-1.40182
64678589	chr15:64678589:C:T	1.67291e-16	-3.43345e-10	-1.27662	2.87828e-09	-3.43345e-10	-1.71941
64678599	chr15:64678599:G:A	2.41687e-17	-1.62323	-1.58806	0.000300266	2.52823	7.30759
64678638	chr15:64678638:A:G	1.62738e-16	-3.43345e-10	-1.30421	2.85095e-09	-3.43345e-10	-1.72895
64678704	chr15:64678704:C:T	8.03359e-17	-2.01013	-9.44083e-10	2.5941e-09	-1.82336	-9.44083e-10
64679640	chr15:64679640:A:G	1.01105e-16	-3.43345e-10	-1.78019	0.000106431	-3.43345e-10	8.79865
64680481	chr15:64680481:G:A	3.07248e-17	-1.18738	-1.7839	5.08223e-10	-1.62469	-1.82875
64680768	chr15:64680768:C:T	1.20985e-16	-3.43345e-10	-1.60068	2.59048e-09	-3.43345e-10	-1.82476
64681555	chr15:64681555:G:A	9.88358e-17	-3.43345e-10	-1.80289	0.000205374	-3.43345e-10	9.45599
64681760	chr15:64681760:G:A	1.50846e-16	-3.43345e-10	-1.38009	6.93092e-09	-3.43345e-10	-0.840609
64681944	chr15:64681944:A:G	3.83586e-17	-0.922072	-1.8273	2.07615e-07	0.328027	2.23105
64683914	chr15:64683914:G:A	1.43643e-16	-3.43345e-10	-1.42902	1.95403e-08	-3.43345e-10	0.195879
64684227	chr15:64684227:C:A	9.82955e-17	-3.43345e-10	-1.80837	1.25112e-08	-3.43345e-10	-0.249981
64684856	chr15:64684856:C:T	7.55953e-17	-2.07096	-9.44083e-10	1.97252e-08	0.205295	-9.44083e-10
64684916	chr15:64684916:TG:T	9.7836e-17	-3.43345e-10	-1.81306	4.71093e-09	-3.43345e-10	-1.22672
64684946	chr15:64684946:C:T	7.4012e-17	-2.09212	-9.44083e-10	3.05591e-09	-1.65952	-9.44083e-10
64685076	chr15:64685076:G:T	9.69988e-17	-3.43345e-10	-1.82165	2.58174e-09	-3.43345e-10	-1.82814
64685332	chr15:64685332:A:G	1.0426e-16	-3.43345e-10	-1.74946	3.24291e-09	-3.43345e-10	-1.60013
64686353	chr15:64686353:AAAGT:A	1.2083e-17	-2.08163	-1.82292	1.87314e-09	-1.11454	-1.03444
64686926	chr15:64686926:G:T	1.14757e-16	-3.43345e-10	-1.65354	3.73105e-09	-3.43345e-10	-1.45991
64687183	chr15:64687183:T:G	1.80052e-17	-1.92941	-1.57628	0.0342617	1.51151	13.0614
64687319	chr15:64687319:T:C	1.08436e-16	-3.43345e-10	-1.71019	3.4356e-09	-3.43345e-10	-1.54241
64687350	chr15:64687350:C:CAT	3.63e-17	-1.06571	-1.73882	7.89185e-09	-0.0706363	-0.640135
64687576	chr15:64687576:C:G	9.66876e-17	-3.43345e-10	-1.82487	3.3984e-09	-3.43345e-10	-1.5533
64687805	chr15:64687805:A:ACTC	1.16899e-16	-3.43345e-10	-1.63504	4.70704e-09	-3.43345e-10	-1.22754
64687944	chr15:64687944:G:A	1.43592e-16	-3.43345e-10	-1.42937	5.68052e-09	-3.43345e-10	-1.03956
64689025	chr15:64689025:T:G	1.14407e-16	-3.43345e-10	-1.65659	0.00321465	-3.43345e-10	12.2066
64689046	chr15:64689046:G:C	7.23815e-17	-2.1144	-9.44083e-10	1.9387e-09	-2.11459	-9.44083e-10
64689925	chr15:64689925:C:T	1.67016e-16	-3.43345e-10	-1.27826	7.15158e-09	-3.43345e-10	-0.809269
64690823	chr15:64690823:A:G	9.72672e-17	-3.43345e-10	-1.81889	3.09933e-09	-3.43345e-10	-1.64541
64691035	chr15:64691035:C:A	9.63048e-17	-3.43345e-10	-1.82883	2.80507e-09	-3.43345e-10	-1.74517
64691050	chr15:64691050:A:G	2.09445e-17	-1.80376	-1.55071	0.0001999	1.9015	7.52747
64691328	chr15:64691328:G:C	1.41666e-16	-3.43345e-10	-1.44288	2.66731e-09	-3.43345e-10	-1.79553
64691636	chr15:64691636:C:T	1.06133e-16	-3.43345e-10	-1.73166	3.10525e-09	-3.43345e-10	-1.64351
64691698	chr15:64691698:G:A	1.30674e-16	-3.43345e-10	-1.52364	2.81362e-09	-3.43345e-10	-1.74213
64691768	chr15:64691768:G:A	7.65444e-17	-2.05848	-9.44083e-10	2.97773e-09	-1.68544	-9.44083e-10
64693405	chr15:64693405:C:T	1.5027e-17	-1.90601	-1.7805	0.00011649	1.57357	7.31539
64694070	chr15:64694070:C:T	5.64246e-17	-0.637809	-1.72564	1.31215e-09	-1.14706	-1.35788
64694074	chr15:64694074:A:C	3.67402e-17	-1.99607	-0.796407	3.47428e-10	-2.11105	-1.72275
64694251	chr15:64694251:A:G	1.18237e-16	-3.43345e-10	-1.62366	2.59369e-09	-3.43345e-10	-1.82352
64694297	chr15:64694297:T:C	7.7059e-17	-2.05178	-9.44083e-10	2.24652e-08	0.335366	-9.44083e-10
64694678	chr15:64694678:G:A	1.47235e-16	-3.43345e-10	-1.40432	2.66959e-09	-3.43345e-10	-1.79468
64694757	chr15:64694757:A:G	1.2184e-16	-3.43345e-10	-1.59364	1.50326e-08	-3.43345e-10	-0.0663792
64694870	chr15:64694870:A:G	1.89213e-16	-3.43345e-10	-1.15348	3.49143e-09	-3.43345e-10	-1.52629
64695026	chr15:64695026:T:C	4.01332e-17	-1.10359	-1.60055	1.69378e-06	1.86579	2.79232
64695030	chr15:64695030:T:C	7.61411e-17	-2.06376	-9.44083e-10	2.07165e-08	0.254331	-9.44083e-10
64695145	chr15:64695145:A:G	1.04523e-16	-3.43345e-10	-1.74694	2.99334e-09	-3.43345e-10	-1.68021
64695371	chr15:64695371:G:A	7.54296e-17	-2.07315	-9.44083e-10	1.93691e-08	0.187076	-9.44083e-10
64695489	chr15:64695489:G:C	1.60123e-16	-3.43345e-10	-1.32041	2.80064e-09	-3.43345e-10	-1.74675
64696377	chr15:64696377:T:C	1.10884e-16	-3.43345e-10	-1.68787	0.00238873	-3.43345e-10	11.9097
64696604	chr15:64696604:T:C	1.10446e-16	-3.43345e-10	-1.69182	3.52576e-09	-3.43345e-10	-1.51651
64696718	chr15:64696718:C:T	1.12244e-16	-3.43345e-10	-1.67568	0.00268393	-3.43345e-10	12.0262
64696832	chr15:64696832:T:A	1.12614e-16	-3.43345e-10	-1.67238	0.00276401	-3.43345e-10	12.0556
64697064	chr15:64697064:G:A	9.63083e-17	-3.43345e-10	-1.8288	2.8018e-09	-3.43345e-10	-1.74634
64697337	chr15:64697337:A:G	9.6307e-17	-3.43345e-10	-1.82881	2.80284e-09	-3.43345e-10	-1.74597
64697446	chr15:64697446:C:T	9.84916e-17	-3.43345e-10	-1.80638	3.15059e-09	-3.43345e-10	-1.62901
64697696	chr15:64697696:A:G	1.19727e-16	-3.43345e-10	-1.61114	2.58865e-09	-3.43345e-10	-1.82546
64697736	chr15:64697736:C:T	7.69122e-17	-2.05369	-9.44083e-10	5.64595e-09	-1.04566	-9.44083e-10
64698093	chr15:64698093:G:A	7.85104e-17	-2.03312	-9.44083e-10	2.01405e-09	-2.07646	-9.44083e-10
64698258	chr15:64698258:G:A	1.1341e-16	-3.43345e-10	-1.66534	3.99903e-09	-3.43345e-10	-1.39055
64698698	chr15:64698698:T:A	1.12268e-16	-3.43345e-10	-1.67546	2.58033e-09	-3.43345e-10	-1.82869
64698806	chr15:64698806:G:A	1.55693e-16	-3.43345e-10	-1.34846	5.368e-09	-3.43345e-10	-1.09615
64699205	chr15:64699205:A:C	7.66746e-17	-0.432619	-1.62416	1.79911e-09	-0.834961	-1.35435
64699360	chr15:64699360:T:C	9.63067e-17	-3.43345e-10	-1.82881	2.80329e-09	-3.43345e-10	-1.74581
64699579	chr15:64699579:C:T	3.9983e-17	-0.942548	-1.76535	8.48501e-09	0.098965	-0.737265
64699657	chr15:64699657:T:G	1.09073e-16	-3.43345e-10	-1.70433	3.4634e-09	-3.43345e-10	-1.53435
64700403	chr15:64700403:A:T	1.1006e-16	-1.69532	-9.44083e-10	2.35278e-09	-1.92101	-9.44083e-10
64700919	chr15:64700919:A:G	9.63094e-17	-3.43345e-10	-1.82878	2.80114e-09	-3.43345e-10	-1.74658
64701558	chr15:64701558:T:C	7.63339e-17	-2.06123	-9.44083e-10	2.10044e-08	0.268132	-9.44083e-10
64701841	chr15:64701841:T:G	1.05218e-16	-3.43345e-10	-1.74031	3.57717e-09	-3.43345e-10	-1.50203
64701891	chr15:64701891:T:C	1.46777e-17	-1.92226	-1.78776	0.000417626	1.52599	8.63975
64702075	chr15:64702075:AG:A	1.55431e-16	-3.43345e-10	-1.35015	5.35999e-09	-3.43345e-10	-1.09764
64702265	chr15:64702265:A:G	7.35071e-17	-2.09897	-9.44083e-10	1.52424e-08	-0.0525209	-9.44083e-10
64702846	chr15:64702846:A:T	1.18933e-15	1.96236	-1.27756	5.7568e-08	2.31443	-1.03807
64702905	chr15:64702905:G:A	1.51446e-17	-1.91102	-1.76769	0.000281822	1.55192	8.22051
64702948	chr15:64702948:G:C	7.47701e-17	-2.08193	-9.44083e-10	1.7917e-08	0.109149	-9.44083e-10
64703383	chr15:64703383:G:A	1.1905e-16	-3.43345e-10	-1.61681	0.00428291	-3.43345e-10	12.4935
64703538	chr15:64703538:C:T	1.20617e-17	-2.10761	-1.79871	1.6995e-09	-1.39071	-0.855558
64703994	chr15:64703994:G:A	2.14565e-17	-2.08375	-1.24657	2.64389e-09	-1.42511	-0.379238
64704716	chr15:64704716:C:CA	9.71893e-17	-3.43345e-10	-1.81969	3.45561e-09	-3.43345e-10	-1.5366
64705006	chr15:64705006:CAGCTA:C	1.59224e-16	-3.43345e-10	-1.32604	5.51422e-09	-3.43345e-10	-1.06927
64705109	chr15:64705109:T:C	9.62985e-17	-3.43345e-10	-1.8289	2.82163e-09	-3.43345e-10	-1.73929
64705114	chr15:64705114:C:G	1.10296e-16	-3.43345e-10	-1.69318	0.00227092	-3.43345e-10	11.8591
64705684	chr15:64705684:G:T	9.65466e-17	-3.43345e-10	-1.82632	2.91367e-09	-3.43345e-10	-1.70719
64705800	chr15:64705800:G:A	2.34298e-16	-3.43345e-10	-0.939758	4.03674e-09	-3.43345e-10	-1.38116
64705824	chr15:64705824:C:T	1.55978e-16	-3.43345e-10	-1.34664	2.76588e-09	-3.43345e-10	-1.75924
64705940	chr15:64705940:GA:G	9.66012e-17	-3.43345e-10	-1.82576	2.92481e-09	-3.43345e-10	-1.70337
64706049	chr15:64706049:T:A	1.8385e-17	-2.08989	-1.39492	2.25662e-09	-1.38472	-0.578011
64706072	chr15:64706072:A:C	1.20262e-16	-3.43345e-10	-1.60668	1.15643e-08	-3.43345e-10	-0.328676
64706389	chr15:64706389:T:C	2.02737e-16	-3.43345e-10	-1.08444	9.83569e-09	-3.43345e-10	-0.490584
64706393	chr15:64706393:T:C	2.10505e-17	-2.00567	-1.34375	3.24927e-10	-2.07347	-1.82729
64706910	chr15:64706910:G:A	9.66042e-17	-1.82573	-9.44083e-10	4.53041e-09	-1.26579	-9.44083e-10
64707251	chr15:64707251:G:A	1.72562e-16	-3.43345e-10	-1.24559	2.86214e-09	-3.43345e-10	-1.72503
64707302	chr15:64707302:C:T	9.67774e-17	-3.43345e-10	-1.82394	2.71892e-09	-3.43345e-10	-1.77637
64707368	chr15:64707368:G:A	9.16382e-17	-1.8785	-9.44083e-10	2.18997e-09	-1.99272	-9.44083e-10
64707669	chr15:64707669:G:GT	1.66964e-17	-1.93874	-1.64242	0.0152038	1.47041	12.29
64708350	chr15:64708350:A:G	1.03644e-16	-3.43345e-10	-1.75539	2.62101e-09	-3.43345e-10	-1.81304
64708619	chr15:64708619:G:C	1.72283e-16	-3.43345e-10	-1.24721	8.20086e-09	-3.43345e-10	-0.672363
64708657	chr15:64708657:G:A	3.00814e-16	-0.68986	-9.44083e-10	1.85357e-08	0.143094	-9.44083e-10
64709153	chr15:64709153:G:A	1.0881e-16	-3.43345e-10	-1.70675	0.00163624	-3.43345e-10	11.5313
64709267	chr15:64709267:G:C	1.58464e-16	-3.43345e-10	-1.33082	5.51756e-09	-3.43345e-10	-1.06867
64709393	chr15:64709393:G:A	7.39982e-17	-2.09231	-9.44083e-10	2.3589e-09	-1.91841	-9.44083e-10
64709891	chr15:64709891:G:A	2.88981e-16	-3.43345e-10	-0.729991	4.18136e-09	-3.43345e-10	-1.34597
64710306	chr15:64710306:G:A	9.6533e-17	-3.43345e-10	-1.82647	2.74692e-09	-3.43345e-10	-1.76612
64710395	chr15:64710395:A:G	1.61099e-17	-1.9372	-1.67971	0.00923278	1.47097	11.7907
64710757	chr15:64710757:CT:C	2.07881e-17	-2.10099	-1.26098	3.03294e-09	-1.31909	-0.347983
64710794	chr15:64710794:C:G	9.46936e-17	-1.8457	-9.44083e-10	4.90134e-09	-1.18709	-9.44083e-10
64710855	chr15:64710855:A:G	2.1536e-17	-2.09619	-1.23043	3.0749e-09	-1.3485	-0.30483
64710931	chr15:64710931:A:C	9.67427e-17	-3.43345e-10	-1.8243	2.72238e-09	-3.43345e-10	-1.7751
64711058	chr15:64711058:C:T	9.59652e-17	-1.83236	-9.44083e-10	4.83445e-09	-1.20083	-9.44083e-10
64711086	chr15:64711086:T:G	1.41207e-16	-1.44612	-9.44083e-10	2.11006e-09	-2.02988	-9.44083e-10
64711761	chr15:64711761:A:AC	9.46308e-17	-0.0393937	-1.80697	8.15062e-09	0.279528	-0.958036
64712323	chr15:64712323:T:C	7.74914e-17	-2.04618	-9.44083e-10	1.99648e-09	-2.08521	-9.44083e-10
64712459	chr15:64712459:A:C	1.084e-16	-3.43345e-10	-1.71052	3.7952e-09	-3.43345e-10	-1.44286
64712849	chr15:64712849:A:G	1.23871e-17	-2.07251	-1.80719	2.34835e-09	-1.057	-0.865887
64713039	chr15:64713039:C:T	1.14708e-16	-3.43345e-10	-1.65396	4.16352e-09	-3.43345e-10	-1.35024
64713610	chr15:64713610:CA:C	1.04733e-16	-3.43345e-10	-1.74494	0.00105198	-3.43345e-10	11.0896
64713613	chr15:64713613:GATTGCTCCATT:G	1.04926e-16	-3.43345e-10	-1.7431	0.0010761	-3.43345e-10	11.1123
64714119	chr15:64714119:ACT:A	1.1434e-16	-3.43345e-10	-1.65717	4.04738e-09	-3.43345e-10	-1.37853
64714128	chr15:64714128:C:T	1.0599e-16	-3.43345e-10	-1.733	3.32788e-09	-3.43345e-10	-1.57427
64714152	chr15:64714152:A:G	1.32764e-17	-2.0308	-1.77956	6.14286e-10	-1.43561	-1.82829
64714212	chr15:64714212:C:T	9.63002e-17	-3.43345e-10	-1.82888	2.72884e-09	-3.43345e-10	-1.77272
64714281	chr15:64714281:T:C	2.85141e-16	-3.43345e-10	-0.743366	4.16651e-09	-3.43345e-10	-1.34952
64714804	chr15:64714804:C:T	1.08752e-16	-3.43345e-10	-1.70728	3.46063e-09	-3.43345e-10	-1.53515
64714821	chr15:64714821:G:A	9.91601e-17	-3.43345e-10	-1.79962	2.62755e-09	-3.43345e-10	-1.81055
64714825	chr15:64714825:T:C	1.35043e-16	-3.43345e-10	-1.49076	2.76805e-09	-3.43345e-10	-1.75846
64714833	chr15:64714833:T:C	1.45072e-16	-3.43345e-10	-1.41912	2.68128e-09	-3.43345e-10	-1.79031
64714981	chr15:64714981:G:A	3.42454e-16	-3.43345e-10	-0.560213	1.13689e-07	-3.43345e-10	1.95687
64715007	chr15:64715007:C:T	9.63003e-17	-3.43345e-10	-1.82888	3.12093e-09	-3.43345e-10	-1.63847
64715400	chr15:64715400:C:T	1.10934e-16	-3.43345e-10	-1.68741	2.62854e-09	-3.43345e-10	-1.81017
64716386	chr15:64716386:G:A	1.21593e-16	-3.43345e-10	-1.59567	2.58346e-09	-3.43345e-10	-1.82747
64717328	chr15:64717328:G:A	7.62377e-17	-2.06249	-9.44083e-10	2.08313e-08	0.259854	-9.44083e-10
64717359	chr15:64717359:C:T	1.03868e-16	-3.43345e-10	-1.75323	3.4968e-09	-3.43345e-10	-1.52475
64717868	chr15:64717868:C:T	1.38049e-16	-3.43345e-10	-1.46874	2.6515e-09	-3.43345e-10	-1.80147
64717876	chr15:64717876:G:A	2.76996e-17	-1.49247	-1.58246	9.30159e-10	-1.43471	-1.41429
64718311	chr15:64718311:G:A	7.59299e-17	-2.06654	-9.44083e-10	2.02044e-08	0.2293	-9.44083e-10
64718883	chr15:64718883:C:T	7.23337e-17	-2.11506	-9.44083e-10	1.96819e-09	-2.09949	-9.44083e-10
64718977	chr15:64718977:T:C	1.14153e-16	-1.65881	-9.44083e-10	2.00894e-09	-2.07899	-9.44083e-10
64718996	chr15:64718996:G:A	7.57729e-17	-2.06861	-9.44083e-10	1.99462e-08	0.216437	-9.44083e-10
64719308	chr15:64719308:G:A	7.57011e-17	-2.06956	-9.44083e-10	1.98185e-08	0.210015	-9.44083e-10
64719463	chr15:64719463:T:C	1.21362e-17	-2.09792	-1.80223	1.65453e-09	-1.22128	-1.0518
64719622	chr15:64719622:A:T	1.18226e-16	-3.43345e-10	-1.62375	4.58093e-09	-3.43345e-10	-1.2547
64719801	chr15:64719801:G:C	1.20382e-17	-2.10052	-1.80774	3.12019e-09	-0.11886	-1.51985
64719958	chr15:64719958:T:C	4.5828e-17	-1.75908	-0.812372	4.38167e-10	-1.90037	-1.70139
64720656	chr15:64720656:T:C	1.12524e-16	-3.43345e-10	-1.67318	3.67136e-09	-3.43345e-10	-1.47604
64720821	chr15:64720821:G:A	1.19918e-17	-2.09125	-1.82088	3.18943e-09	-0.000669635	-1.61609
64721011	chr15:64721011:T:C	1.31245e-17	-2.10278	-1.71909	2.29487e-09	-0.185431	-1.7605
64721160	chr15:64721160:C:T	9.67852e-17	-3.43345e-10	-1.82386	3.02053e-09	-3.43345e-10	-1.67117
64721259	chr15:64721259:G:T	3.31605e-16	-0.592405	-9.44083e-10	3.5952e-09	-1.497	-9.44083e-10
64721534	chr15:64721534:A:G	1.20482e-17	-2.10464	-1.80279	1.84105e-09	-1.26405	-0.90221
64721539	chr15:64721539:A:G	2.22853e-17	-1.66959	-1.62283	4.22684e-10	-1.81964	-1.8181
64721577	chr15:64721577:A:G	1.08127e-16	-3.43345e-10	-1.71305	3.39604e-09	-3.43345e-10	-1.55399
64721687	chr15:64721687:A:G	1.55835e-16	-3.43345e-10	-1.34755	2.76969e-09	-3.43345e-10	-1.75787
64721879	chr15:64721879:G:A	7.53583e-17	-2.0741	-9.44083e-10	1.90985e-08	0.17301	-9.44083e-10
64722096	chr15:64722096:A:C	9.64071e-17	-3.43345e-10	-1.82777	3.02108e-09	-3.43345e-10	-1.67099
64722484	chr15:64722484:G:A	1.39031e-16	-3.43345e-10	-1.46166	2.65129e-09	-3.43345e-10	-1.80156
64722939	chr15:64722939:A:C	1.16671e-16	-3.43345e-10	-1.63699	1.17984e-08	-3.43345e-10	-0.308636
64723156	chr15:64723156:G:A	7.71705e-17	-2.05033	-9.44083e-10	2.24872e-08	0.336345	-9.44083e-10
64723335	chr15:64723335:G:T	1.32324e-17	-2.05229	-1.76139	3.55609e-09	0.217195	-1.72514
64723851	chr15:64723851:G:A	7.82688e-17	-2.0362	-9.44083e-10	2.43406e-08	0.415546	-9.44083e-10
64723922	chr15:64723922:T:C	2.05231e-16	-1.07221	-9.44083e-10	1.08485e-08	-0.39257	-9.44083e-10
64724099	chr15:64724099:A:C	1.2616e-17	-2.06667	-1.79472	2.44733e-09	-1.03716	-0.844448
64724783	chr15:64724783:C:A	1.58749e-16	-3.43345e-10	-1.32903	6.62633e-09	-3.43345e-10	-0.88555
64724824	chr15:64724824:A:G	1.46053e-17	-1.96627	-1.74869	2.22678e-05	1.24963	5.98466
64725861	chr15:64725861:G:A	9.63864e-17	-3.43345e-10	-1.82799	2.76965e-09	-3.43345e-10	-1.75788
64725930	chr15:64725930:G:A	1.19275e-17	-2.09267	-1.82483	3.09911e-09	-0.0373857	-1.6081
64726124	chr15:64726124:C:CCCA	1.42258e-17	-2.02132	-1.71997	1.22869e-08	-1.60764	1.33957
64726225	chr15:64726225:T:C	1.08972e-16	-1.70526	-9.44083e-10	2.04056e-09	-2.06338	-9.44083e-10
64726302	chr15:64726302:A:C	1.78568e-17	-1.91144	-1.60252	0.00495754	1.55406	11.0858
64726327	chr15:64726327:C:T	1.23393e-17	-2.05848	-1.82508	1.92526e-09	-1.03583	-1.08571
64726396	chr15:64726396:G:A	1.5441e-16	-3.43345e-10	-1.35674	2.75542e-09	-3.43345e-10	-1.76303
64726666	chr15:64726666:GTC:G	1.07822e-16	-3.43345e-10	-1.71587	3.39948e-09	-3.43345e-10	-1.55298
64726668	chr15:64726668:C:CAAG	1.08681e-16	-3.43345e-10	-1.70793	3.44106e-09	-3.43345e-10	-1.54082
64726705	chr15:64726705:G:C	1.35118e-17	-2.05943	-1.73335	3.56639e-09	0.257213	-1.76226
64726729	chr15:64726729:T:C	7.83198e-17	-2.03555	-9.44083e-10	2.44749e-08	0.421046	-9.44083e-10
64726903	chr15:64726903:A:T	1.10115e-16	-3.43345e-10	-1.69483	0.00210011	-3.43345e-10	11.7809
64726994	chr15:64726994:AAT:A	1.56587e-16	-3.43345e-10	-1.34274	6.50093e-09	-3.43345e-10	-0.904656
64727059	chr15:64727059:G:A	2.10993e-17	-1.65449	-1.69262	3.44014e-10	-2.01478	-1.8289
64727264	chr15:64727264:G:C	9.63126e-17	-3.43345e-10	-1.82875	2.84324e-09	-3.43345e-10	-1.73166
64727522	chr15:64727522:T:C	1.63685e-17	-2.02822	-1.57277	1.29901e-07	2.58018	-0.490006
64727779	chr15:64727779:A:C	7.24247e-17	-2.1138	-9.44083e-10	2.42085e-09	-1.89248	-9.44083e-10
64728254	chr15:64728254:C:A	7.64787e-17	-2.05934	-9.44083e-10	2.10172e-08	0.268741	-9.44083e-10
64728365	chr15:64728365:C:T	1.80983e-16	-3.43345e-10	-1.19795	3.15097e-09	-3.43345e-10	-1.62889
64728961	chr15:64728961:A:G	1.40399e-16	-3.43345e-10	-1.45186	2.66017e-09	-3.43345e-10	-1.79821
64729593	chr15:64729593:G:A	1.4017e-17	-1.99023	-1.76585	3.45405e-10	-2.01647	-1.82317
64729921	chr15:64729921:A:G	9.63875e-17	-3.43345e-10	-1.82797	3.04653e-09	-3.43345e-10	-1.6626
64730054	chr15:64730054:G:T	1.32429e-16	-3.43345e-10	-1.5103	1.21255e-08	-3.43345e-10	-0.281293
64731073	chr15:64731073:A:C	2.03612e-16	-3.43345e-10	-1.08013	3.66537e-09	-3.43345e-10	-1.47767
64731200	chr15:64731200:ACT:A	1.44675e-17	-1.97096	-1.75349	2.05978e-05	1.22098	5.93535
64731260	chr15:64731260:T:A	1.76999e-17	-1.92951	-1.59328	2.27264e-07	3.18543	-0.535921
64731409	chr15:64731409:G:A	2.28549e-17	-1.67523	-1.59195	3.31962e-09	-0.314891	-1.26186
64731523	chr15:64731523:C:T	1.10617e-16	-3.43345e-10	-1.69028	0.00215328	-3.43345e-10	11.8059
64731668	chr15:64731668:C:T	1.04549e-16	-3.43345e-10	-1.74669	5.03183e-09	-3.43345e-10	-1.16082
64732005	chr15:64732005:G:A	1.57966e-17	-2.0883	-1.54825	2.38825e-09	-0.992778	-0.913261
64732375	chr15:64732375:G:C	1.71351e-17	-1.92175	-1.63347	0.0184922	1.47965	12.4766
64732800	chr15:64732800:G:A	1.43226e-16	-3.43345e-10	-1.43192	2.67535e-09	-3.43345e-10	-1.79252
64733886	chr15:64733886:G:A	9.68358e-17	-3.43345e-10	-1.82333	9.36381e-09	-3.43345e-10	-0.539749
64734214	chr15:64734214:C:T	1.0945e-16	-1.70089	-9.44083e-10	2.00881e-09	-2.07906	-9.44083e-10
64734299	chr15:64734299:T:A	8.45647e-17	-1.95883	-9.44083e-10	3.97785e-09	-1.39586	-9.44083e-10
64734521	chr15:64734521:C:G	1.30747e-16	-3.43345e-10	-1.52309	4.20294e-09	-3.43345e-10	-1.34082
64734952	chr15:64734952:G:A	1.23487e-16	-3.43345e-10	-1.58021	0.00399254	-3.43345e-10	12.4233
64735503	chr15:64735503:T:C	5.04608e-16	-3.43345e-10	-0.172569	4.58896e-09	-3.43345e-10	-1.25295
64735863	chr15:64735863:T:G	1.43167e-17	-1.9072	-1.82772	4.94282e-09	-1.38053	0.201869
64737042	chr15:64737042:CCT:C	1.49813e-17	-1.97236	-1.71719	8.31228e-09	0.621531	-1.2804
64737162	chr15:64737162:A:G	2.17695e-17	-1.64583	-1.67001	3.26596e-10	-2.07424	-1.82139
64737340	chr15:64737340:T:C	3.929e-16	-3.43345e-10	-0.422795	5.20899e-09	-3.43345e-10	-1.12622
64737757	chr15:64737757:G:A	1.85103e-17	-1.94703	-1.53099	5.69748e-09	0.553535	-1.59011
64738262	chr15:64738262:T:A	9.66812e-17	-3.43345e-10	-1.82493	2.97182e-09	-3.43345e-10	-1.68743
64738593	chr15:64738593:T:C	2.95038e-17	-1.96492	-1.04691	3.79219e-10	-2.04343	-1.70281
64738641	chr15:64738641:G:A	9.95313e-17	-3.43345e-10	-1.79588	2.25176e-05	-3.43345e-10	7.24545
64738796	chr15:64738796:C:T	8.45837e-17	-1.95861	-9.44083e-10	3.11083e-08	0.660874	-9.44083e-10
64739014	chr15:64739014:T:C	3.10648e-15	1.64489	-9.44083e-10	1.21164e-07	2.02054	-9.44083e-10
64739242	chr15:64739242:T:C	1.36295e-17	-1.99416	-1.78996	3.28835e-09	-1.56042	-0.0258003
64739533	chr15:64739533:A:AG	9.71022e-17	-3.43345e-10	-1.82059	2.71259e-09	-3.43345e-10	-1.7787
64739601	chr15:64739601:G:A	9.93681e-17	-3.43345e-10	-1.79752	2.68261e-09	-3.43345e-10	-1.78981
64739626	chr15:64739626:C:T	1.46981e-16	-3.43345e-10	-1.40605	6.17431e-09	-3.43345e-10	-0.956204
64739854	chr15:64739854:T:C	9.65774e-17	-3.43345e-10	-1.82601	8.716e-09	-3.43345e-10	-0.611441
64740358	chr15:64740358:A:G	3.70347e-16	-3.43345e-10	-0.481909	1.28416e-07	-3.43345e-10	2.07867
64741112	chr15:64741112:C:T	2.91879e-16	-1.82285	1.10284	1.58907e-08	-1.70357	1.6927
64741319	chr15:64741319:G:C	9.89146e-17	-3.43345e-10	-1.80209	2.59334e-09	-3.43345e-10	-1.82366
64741660	chr15:64741660:G:A	5.02751e-16	-0.176256	-9.44083e-10	2.8597e-08	0.576701	-9.44083e-10
64741844	chr15:64741844:G:C	1.93192e-16	-3.43345e-10	-1.13266	3.50909e-09	-3.43345e-10	-1.52125
64741886	chr15:64741886:C:T	1.95634e-16	-3.43345e-10	-1.1201	2.74709e-09	-3.43345e-10	-1.76606
64742069	chr15:64742069:CA:C	1.5751e-17	-2.11362	-1.52583	1.91093e-09	-2.10474	-0.0242691
64742072	chr15:64742072:G:T	1.03649e-16	-3.43345e-10	-1.75534	3.13596e-09	-3.43345e-10	-1.63367
64742090	chr15:64742090:G:A	1.54157e-17	-1.97565	-1.68532	1.0767e-08	0.338497	-0.738611
64742128	chr15:64742128:G:T	1.03638e-16	-3.43345e-10	-1.75544	3.13765e-09	-3.43345e-10	-1.63313
64742360	chr15:64742360:G:A	9.66098e-17	-3.43345e-10	-1.82567	3.28848e-09	-3.43345e-10	-1.58618
64742633	chr15:64742633:G:A	7.38248e-17	-2.09466	-9.44083e-10	3.33003e-09	-1.57362	-9.44083e-10
64742921	chr15:64742921:C:T	2.70035e-16	-0.7978	-9.44083e-10	1.96234e-09	-2.10246	-9.44083e-10
64743144	chr15:64743144:A:G	1.44597e-17	-1.9301	-1.79489	3.95073e-09	-1.41422	0.011515
64743197	chr15:64743197:A:G	2.00425e-16	-3.43345e-10	-1.09591	3.6018e-09	-3.43345e-10	-1.49517
64743319	chr15:64743319:G:A	9.63734e-17	-1.82812	-9.44083e-10	4.89284e-09	-1.18883	-9.44083e-10
64743830	chr15:64743830:T:C	1.47895e-17	-1.90964	-1.7928	4.00948e-09	-1.37493	-0.013008
64743926	chr15:64743926:G:A	3.9309e-16	-3.43345e-10	-0.422312	1.94636e-07	-3.43345e-10	2.49453
64744414	chr15:64744414:T:A	9.63597e-17	-3.43345e-10	-1.82826	2.88246e-09	-3.43345e-10	-1.71796
64744425	chr15:64744425:G:GT	1.20684e-15	0.699411	-9.44083e-10	1.35184e-07	2.13004	-9.44083e-10
64744751	chr15:64744751:T:TATTATTTA	1.96449e-16	-3.43345e-10	-1.11595	3.03163e-09	-3.43345e-10	-1.6675
64745494	chr15:64745494:G:A	1.36719e-16	-3.43345e-10	-1.47842	2.64526e-09	-3.43345e-10	-1.80383
64745579	chr15:64745579:T:C	9.92827e-17	-3.43345e-10	-1.79838	5.74112e-07	-3.43345e-10	3.57622
64745761	chr15:64745761:G:C	1.57506e-16	-3.43345e-10	-1.33689	6.49523e-09	-3.43345e-10	-0.905533
64746285	chr15:64746285:G:A	8.41469e-17	-1.96379	-9.44083e-10	3.01251e-08	0.628756	-9.44083e-10
64746976	chr15:64746976:G:C	9.65556e-17	-3.43345e-10	-1.82623	2.92604e-09	-3.43345e-10	-1.70295
64747060	chr15:64747060:G:T	9.63012e-17	-3.43345e-10	-1.82887	3.13706e-09	-3.43345e-10	-1.63332
64747520	chr15:64747520:C:T	1.93706e-17	-2.019	-1.41359	9.86006e-09	-0.899095	0.410986
64747711	chr15:64747711:C:T	1.16199e-16	-3.43345e-10	-1.64104	2.79905e-09	-3.43345e-10	-1.74732
64748209	chr15:64748209:G:A	1.63477e-16	-3.43345e-10	-1.29968	1.88642e-08	-3.43345e-10	0.160662
64748729	chr15:64748729:C:T	1.4894e-17	-2.1138	-1.58159	1.61986e-09	-2.10359	-0.190673
64748845	chr15:64748845:C:A	1.39135e-17	-2.11385	-1.64964	1.34733e-09	-2.10364	-0.374837
64748894	chr15:64748894:G:A	2.10012e-16	-3.43345e-10	-1.04918	3.74848e-09	-3.43345e-10	-1.45525
64749423	chr15:64749423:C:A	1.53413e-17	-2.06431	-1.6015	4.11796e-09	-1.08921	-0.272037
64749662	chr15:64749662:T:C	1.01863e-16	-3.43345e-10	-1.77272	2.58422e-09	-3.43345e-10	-1.82718
64749769	chr15:64749769:G:A	1.07093e-16	-3.43345e-10	-1.72265	3.1533e-09	-3.43345e-10	-1.62815
64750361	chr15:64750361:G:A	7.33624e-17	-2.10094	-9.44083e-10	2.01976e-09	-2.07362	-9.44083e-10
64750590	chr15:64750590:C:T	1.52385e-16	-3.43345e-10	-1.36994	0.00458165	-3.43345e-10	12.561
64751544	chr15:64751544:G:A	1.16165e-16	-3.43345e-10	-1.64134	1.1515e-08	-3.43345e-10	-0.33295
64751680	chr15:64751680:C:T	9.70375e-17	-3.43345e-10	-1.82125	2.63659e-09	-3.43345e-10	-1.80711
64752007	chr15:64752007:C:T	1.00675e-16	-3.43345e-10	-1.78445	2.984e-09	-3.43345e-10	-1.68334
64752236	chr15:64752236:C:T	8.34104e-17	-1.97258	-9.44083e-10	2.87597e-08	0.582374	-9.44083e-10
64752711	chr15:64752711:A:G	1.69922e-17	-2.04167	-1.52192	4.68597e-09	-0.98983	-0.242199
64752808	chr15:64752808:C:T	9.76662e-17	-3.43345e-10	-1.8148	3.50911e-09	-3.43345e-10	-1.52124
64752932	chr15:64752932:T:C	1.70449e-16	-3.43345e-10	-1.25791	3.26013e-09	-3.43345e-10	-1.59483
64753092	chr15:64753092:G:C	1.78083e-17	-2.0722	-1.44449	4.82118e-09	-1.12792	-0.0756599
64753798	chr15:64753798:G:A	3.33009e-16	-3.43345e-10	-0.588181	1.43795e-07	-3.43345e-10	2.19179
64753934	chr15:64753934:G:T	2.00331e-16	-3.43345e-10	-1.09638	3.62721e-09	-3.43345e-10	-1.48814
64754470	chr15:64754470:G:A	1.08144e-16	-3.43345e-10	-1.71288	2.58043e-09	-3.43345e-10	-1.82865
64754501	chr15:64754501:A:G	1.79984e-16	-3.43345e-10	-1.20348	3.37348e-09	-3.43345e-10	-1.56066
64755182	chr15:64755182:C:T	7.23229e-17	-2.11521	-9.44083e-10	1.94016e-09	-2.11383	-9.44083e-10
64755183	chr15:64755183:G:A	2.98127e-16	-0.698832	-9.44083e-10	1.98348e-09	-2.09175	-9.44083e-10
64755605	chr15:64755605:G:A	1.39433e-16	-3.43345e-10	-1.45876	2.58298e-09	-3.43345e-10	-1.82766
64755627	chr15:64755627:G:A	1.31622e-16	-3.43345e-10	-1.51641	4.89656e-09	-3.43345e-10	-1.18807
64755757	chr15:64755757:G:A	2.90043e-15	1.57626	-9.44083e-10	4.30248e-07	3.28776	-9.44083e-10
64756110	chr15:64756110:G:A	1.78011e-17	-2.05876	-1.45833	3.42078e-09	-1.09154	-0.455189
64756135	chr15:64756135:C:G	8.56546e-17	-1.94603	-9.44083e-10	3.22713e-08	0.697576	-9.44083e-10
64756285	chr15:64756285:G:A	8.04197e-17	-2.00909	-9.44083e-10	1.99063e-09	-2.08815	-9.44083e-10
64756440	chr15:64756440:T:C	1.35766e-17	-1.98852	-1.79948	2.44166e-09	-1.56082	-0.323099
64756713	chr15:64756713:C:T	1.94751e-17	-2.0006	-1.42662	4.54087e-09	-0.877314	-0.386169
64756841	chr15:64756841:C:T	1.77113e-16	-3.43345e-10	-1.21956	0.00203855	-3.43345e-10	11.7511
64756864	chr15:64756864:C:T	9.67896e-17	-3.43345e-10	-1.82381	2.92528e-09	-3.43345e-10	-1.70321
64757258	chr15:64757258:C:T	9.80948e-17	-3.43345e-10	-1.81042	2.65342e-09	-3.43345e-10	-1.80075
64757479	chr15:64757479:G:A	1.14485e-16	-1.6559	-9.44083e-10	2.03866e-09	-2.06431	-9.44083e-10
64757727	chr15:64757727:T:C	1.29592e-17	-2.07475	-1.75979	2.5262e-09	-0.0268225	-1.82306
64757764	chr15:64757764:A:G	1.0337e-16	-3.43345e-10	-1.75803	3.11192e-09	-3.43345e-10	-1.64136
64757973	chr15:64757973:C:G	9.72949e-17	-3.43345e-10	-1.8186	3.01734e-09	-3.43345e-10	-1.67223
64758178	chr15:64758178:T:A	5.19592e-16	-3.43345e-10	-0.143307	4.70512e-07	-3.43345e-10	3.37722
64758195	chr15:64758195:C:T	9.6357e-17	-3.43345e-10	-1.82829	2.88415e-09	-3.43345e-10	-1.71737
64758315	chr15:64758315:T:C	1.26111e-17	-2.04191	-1.81986	3.32858e-09	0.182294	-1.75635
64758325	chr15:64758325:G:A	1.48111e-16	-3.43345e-10	-1.39839	2.59365e-09	-3.43345e-10	-1.82354
64758537	chr15:64758537:A:C	7.27559e-17	-2.10924	-9.44083e-10	1.93754e-09	-2.11518	-9.44083e-10
64758685	chr15:64758685:C:G	1.01553e-16	-3.43345e-10	-1.77577	3.02291e-09	-3.43345e-10	-1.67038
64758991	chr15:64758991:C:T	2.39755e-17	-2.03467	-1.18464	5.17467e-09	-1.00098	-0.131851
64759003	chr15:64759003:C:T	2.58268e-14	-3.43345e-10	3.76282	5.45885e-07	-3.43345e-10	3.52581
64760884	chr15:64760884:TC:T	1.08578e-16	-1.70888	-9.44083e-10	2.00497e-09	-2.08097	-9.44083e-10
64761909	chr15:64761909:T:C	1.41932e-16	-3.43345e-10	-1.441	2.58488e-09	-3.43345e-10	-1.82692
64761911	chr15:64761911:T:C	1.29111e-16	-3.43345e-10	-1.53568	2.73294e-09	-3.43345e-10	-1.77122
64761970	chr15:64761970:A:G	1.92409e-16	-3.43345e-10	-1.13673	3.52798e-09	-3.43345e-10	-1.51587
64762334	chr15:64762334:C:T	1.46605e-17	-1.94559	-1.7656	3.99719e-10	-1.9147	-1.7789
64762811	chr15:64762811:T:C	9.9474e-17	-3.43345e-10	-1.79645	2.90958e-09	-3.43345e-10	-1.70859
64762994	chr15:64762994:G:A	1.24662e-16	-3.43345e-10	-1.57075	3.70766e-09	-3.43345e-10	-1.4662
64763474	chr15:64763474:C:G	1.45412e-15	0.885809	-9.44083e-10	6.0435e-08	1.32497	-9.44083e-10
64763625	chr15:64763625:G:T	9.7531e-17	-3.43345e-10	-1.81618	3.86408e-09	-3.43345e-10	-1.42488
64763844	chr15:64763844:G:A	2.01419e-17	-2.04309	-1.35046	3.80207e-09	-1.03	-0.411051
64763925	chr15:64763925:T:A	1.20083e-16	-3.43345e-10	-1.60817	9.70561e-05	-3.43345e-10	8.70644
64764330	chr15:64764330:C:A	1.33504e-17	-1.97597	-1.82884	3.59623e-10	-1.97957	-1.81973
64764355	chr15:64764355:T:C	1.59539e-16	-3.43345e-10	-1.32406	0.00110165	-3.43345e-10	11.1357
64765254	chr15:64765254:A:G	7.36121e-17	-2.09754	-9.44083e-10	5.05918e-09	-1.1554	-9.44083e-10
64765929	chr15:64765929:G:A	2.2104e-17	-2.02984	-1.27076	4.45849e-09	-0.98707	-0.294722
64765950	chr15:64765950:GC:G	9.97497e-17	-3.43345e-10	-1.79369	2.92931e-09	-3.43345e-10	-1.70183
64766797	chr15:64766797:G:T	1.32839e-16	-3.43345e-10	-1.50721	4.00951e-09	-3.43345e-10	-1.38793
64767021	chr15:64767021:T:A	1.61312e-17	-2.03695	-1.57865	2.86789e-09	-0.999752	-0.723272
64767452	chr15:64767452:T:C	1.57705e-17	-2.06146	-1.57676	2.65091e-09	-1.0942	-0.707498
64767539	chr15:64767539:G:A	1.48577e-16	-3.43345e-10	-1.39524	2.73862e-09	-3.43345e-10	-1.76915
64767614	chr15:64767614:G:A	1.03596e-16	-3.43345e-10	-1.75585	2.8669e-09	-3.43345e-10	-1.72337
64767750	chr15:64767750:AC:A	9.70712e-17	-3.43345e-10	-1.82091	2.67487e-09	-3.43345e-10	-1.7927
64768029	chr15:64768029:G:A	1.4051e-17	-1.92562	-1.82803	4.86678e-09	-1.43391	0.239738
64768964	chr15:64768964:G:A	9.64987e-17	-3.43345e-10	-1.82682	2.91822e-09	-3.43345e-10	-1.70563
64768970	chr15:64768970:G:A	1.78616e-17	-2.09982	-1.41388	3.3382e-10	-2.11486	-1.7589
64769215	chr15:64769215:C:T	1.00457e-16	-3.43345e-10	-1.78662	2.96405e-09	-3.43345e-10	-1.69005
64769368	chr15:64769368:G:A	2.52608e-16	-3.43345e-10	-0.864511	3.9101e-09	-3.43345e-10	-1.41304
64769379	chr15:64769379:G:A	9.84494e-17	-3.43345e-10	-1.80681	2.57983e-09	-3.43345e-10	-1.82888
64769504	chr15:64769504:C:CA	1.46917e-17	-1.88095	-1.82811	4.83126e-09	-1.31235	0.110855
64769532	chr15:64769532:C:T	1.0906e-16	-3.43345e-10	-1.70445	6.7229e-09	-3.43345e-10	-0.871083
64769641	chr15:64769641:C:T	9.7801e-17	-3.43345e-10	-1.81342	2.58008e-09	-3.43345e-10	-1.82878
64769658	chr15:64769658:T:A	1.48251e-17	-1.87231	-1.82772	5.4745e-09	-1.33591	0.259412
64769672	chr15:64769672:A:G	1.70584e-16	-3.43345e-10	-1.25712	3.269e-08	-3.43345e-10	0.710467
64769907	chr15:64769907:G:A	1.03297e-16	-3.43345e-10	-1.75874	3.7097e-09	-3.43345e-10	-1.46565
64769919	chr15:64769919:G:A	8.18807e-17	-1.99109	-9.44083e-10	2.6244e-08	0.490837	-9.44083e-10
64770079	chr15:64770079:T:A	1.22129e-17	-2.06622	-1.82763	3.79347e-09	-1.75848	0.315161
64771112	chr15:64771112:C:G	1.19526e-15	0.689766	-9.44083e-10	4.96719e-08	1.12884	-9.44083e-10
64771457	chr15:64771457:T:C	2.73211e-16	-0.786107	-9.44083e-10	1.96166e-09	-2.10281	-9.44083e-10
64771610	chr15:64771610:G:A	1.1642e-16	-1.63914	-9.44083e-10	1.96804e-09	-2.09956	-9.44083e-10
64771620	chr15:64771620:G:A	9.65664e-17	-3.43345e-10	-1.82612	2.59722e-09	-3.43345e-10	-1.82216
64772386	chr15:64772386:T:C	1.70447e-17	-2.00761	-1.5529	3.48472e-09	-0.910996	-0.617217
64772420	chr15:64772420:T:C	1.29504e-17	-2.02413	-1.81109	5.23606e-09	-1.65378	0.53275
64772642	chr15:64772642:G:A	1.28162e-17	-2.05249	-1.79315	2.96839e-09	0.111701	-1.80028
64772777	chr15:64772777:TTATC:T	1.56711e-16	-3.43345e-10	-1.34195	0.000925295	-3.43345e-10	10.9613
64773092	chr15:64773092:G:C	3.91656e-16	-0.425967	-9.44083e-10	3.25115e-08	0.704993	-9.44083e-10
64773176	chr15:64773176:T:C	1.19957e-16	-3.43345e-10	-1.60922	3.53876e-09	-3.43345e-10	-1.51283
64773408	chr15:64773408:C:T	7.6282e-17	-2.06191	-9.44083e-10	3.0699e-09	-1.65496	-9.44083e-10
64773440	chr15:64773440:G:T	1.33177e-17	-1.98372	-1.82354	4.87771e-09	-1.55106	0.359139
64773721	chr15:64773721:T:C	1.61626e-17	-1.89261	-1.72104	8.96867e-09	-1.37825	0.795389
64773818	chr15:64773818:A:G	1.79671e-17	-2.06656	-1.44124	3.47874e-09	-1.12939	-0.400541
64774635	chr15:64774635:CTAAT:C	1.43376e-17	-1.92864	-1.80483	6.80527e-09	-1.44537	0.586469
64774850	chr15:64774850:G:C	1.30385e-17	-2.02013	-1.80831	5.60795e-09	-1.62236	0.569945
64775948	chr15:64775948:A:G	1.56622e-17	-2.08581	-1.5593	2.33922e-09	-0.129408	-1.79738
64778035	chr15:64778035:C:T	1.35846e-17	-1.96488	-1.82253	5.12696e-09	-1.51191	0.369822
64778326	chr15:64778326:G:A	1.12977e-16	-3.43345e-10	-1.66916	3.29885e-09	-3.43345e-10	-1.58303
64778590	chr15:64778590:C:T	1.39138e-16	-3.43345e-10	-1.46089	2.67633e-09	-3.43345e-10	-1.79216
64778601	chr15:64778601:C:T	9.67074e-17	-3.43345e-10	-1.82466	2.68563e-09	-3.43345e-10	-1.78868
64779172	chr15:64779172:T:C	1.36113e-17	-1.9673	-1.81815	5.33779e-09	-1.51943	0.417638
64779219	chr15:64779219:T:C	1.38759e-16	-1.46361	-9.44083e-10	1.99128e-09	-2.08782	-9.44083e-10
64779766	chr15:64779766:C:A	9.72391e-17	-3.43345e-10	-1.81918	2.68412e-09	-3.43345e-10	-1.78925
64779799	chr15:64779799:T:G	1.37119e-17	-1.9669	-1.81118	5.89274e-09	-1.5186	0.515719
64779910	chr15:64779910:C:T	2.49148e-16	-0.878304	-9.44083e-10	1.54404e-08	-0.0396145	-9.44083e-10
64779971	chr15:64779971:G:A	1.34777e-16	-3.43345e-10	-1.49273	2.64913e-09	-3.43345e-10	-1.80237
64780151	chr15:64780151:G:A	1.19398e-16	-3.43345e-10	-1.61389	2.58931e-09	-3.43345e-10	-1.82521
64780961	chr15:64780961:C:G	1.3797e-17	-1.96299	-1.80891	6.11233e-09	-1.51061	0.544313
64781062	chr15:64781062:G:A	1.06503e-16	-3.43345e-10	-1.72818	3.44872e-09	-3.43345e-10	-1.5386
64781304	chr15:64781304:C:G	1.17519e-16	-3.43345e-10	-1.62975	3.44957e-09	-3.43345e-10	-1.53835
64781587	chr15:64781587:T:C	1.38797e-17	-1.94896	-1.81696	5.63516e-09	-1.4831	0.435527
64781588	chr15:64781588:G:A	1.36688e-17	-1.96326	-1.81797	5.48263e-09	-1.50944	0.434421
64781933	chr15:64781933:T:C	5.32511e-16	-3.43345e-10	-0.118747	4.64431e-09	-3.43345e-10	-1.24096
64782129	chr15:64782129:T:C	1.37649e-17	-1.96122	-1.81301	5.80169e-09	-1.50688	0.488427
64782234	chr15:64782234:G:C	1.36526e-17	-1.97169	-1.81073	5.81872e-09	-1.5283	0.51278
64782559	chr15:64782559:C:T	1.52769e-16	-3.43345e-10	-1.36743	0.000815995	-3.43345e-10	10.8356
64783567	chr15:64783567:G:A	1.07162e-15	-3.43345e-10	0.580572	7.71404e-09	-3.43345e-10	-0.733559
64783663	chr15:64783663:C:T	7.23916e-17	-2.11426	-9.44083e-10	1.9398e-09	-2.11402	-9.44083e-10
64783696	chr15:64783696:G:A	1.97492e-17	-2.01463	-1.39861	3.76497e-09	-0.955054	-0.495807
64783838	chr15:64783838:A:C	8.00875e-17	-2.01323	-9.44083e-10	1.93701e-09	-2.11546	-9.44083e-10
64784013	chr15:64784013:A:G	9.80839e-17	-3.43345e-10	-1.81053	2.58555e-09	-3.43345e-10	-1.82666
64784688	chr15:64784688:G:A	1.34771e-17	-2.06132	-1.73403	2.63082e-09	0.0159124	-1.82522
64784794	chr15:64784794:A:G	1.29111e-17	-2.09945	-1.73882	1.14819e-09	-1.34605	-1.29236
64785164	chr15:64785164:T:C	1.47217e-17	-1.88101	-1.82602	5.51427e-09	-1.35249	0.283232
64785196	chr15:64785196:G:A	2.06716e-17	-1.82431	-1.54328	2.53203e-09	-0.26072	-1.58686
64785535	chr15:64785535:G:A	1.2426e-16	-3.43345e-10	-1.57397	5.04964e-09	-3.43345e-10	-1.15728
64785660	chr15:64785660:A:T	9.63177e-17	-3.43345e-10	-1.8287	2.6188e-09	-3.43345e-10	-1.81388
64785673	chr15:64785673:GTTTC:G	9.63013e-17	-3.43345e-10	-1.82887	2.85554e-09	-3.43345e-10	-1.72734
64785687	chr15:64785687:G:A	1.39304e-17	-1.96091	-1.80137	6.60885e-09	-1.50546	0.617266
64785898	chr15:64785898:C:G	1.9908e-17	-1.94196	-1.46328	3.60348e-10	-2.02098	-1.77631
64785956	chr15:64785956:C:T	2.07014e-15	1.23902	-9.44083e-10	1.85465e-08	0.143679	-9.44083e-10
64786094	chr15:64786094:A:G	9.99715e-17	-3.43345e-10	-1.79147	6.56075e-09	-3.43345e-10	-0.895496
64786213	chr15:64786213:G:A	1.01701e-16	-3.43345e-10	-1.77431	2.58622e-09	-3.43345e-10	-1.8264
64786665	chr15:64786665:G:A	1.0971e-16	-3.43345e-10	-1.69851	3.75216e-09	-3.43345e-10	-1.45427
64786976	chr15:64786976:A:G	9.75133e-17	-3.43345e-10	-1.81636	2.58125e-09	-3.43345e-10	-1.82833
64787033	chr15:64787033:AT:A	1.33473e-16	-3.43345e-10	-1.50245	2.64185e-09	-3.43345e-10	-1.80512
64787035	chr15:64787035:ATAT:A	1.33944e-16	-3.43345e-10	-1.49893	2.64461e-09	-3.43345e-10	-1.80408
64787056	chr15:64787056:C:T	1.36721e-17	-1.95464	-1.82636	4.69589e-09	-1.4935	0.263582
64787340	chr15:64787340:G:T	9.64959e-17	-3.43345e-10	-1.82685	2.60148e-09	-3.43345e-10	-1.82052
64787694	chr15:64787694:A:G	1.42332e-17	-1.91786	-1.82292	5.43694e-09	-1.42332	0.339936
64787711	chr15:64787711:C:T	1.01267e-16	-3.43345e-10	-1.77859	1.37309e-05	-3.43345e-10	6.7508
64787773	chr15:64787773:A:ATATATGT	1.06525e-16	-3.43345e-10	-1.72797	3.11144e-09	-3.43345e-10	-1.64152
64787872	chr15:64787872:G:A	9.63753e-17	-3.43345e-10	-1.8281	2.7405e-09	-3.43345e-10	-1.76846
64788062	chr15:64788062:A:G	1.69203e-17	-1.93186	-1.63598	3.46001e-10	-2.01309	-1.82482
64788524	chr15:64788524:CTTTCTTTT:C	9.76198e-17	-3.43345e-10	-1.81527	2.66958e-09	-3.43345e-10	-1.79468
64789014	chr15:64789014:G:A	8.45876e-17	-1.95856	-9.44083e-10	2.84837e-08	0.572729	-9.44083e-10
64789131	chr15:64789131:T:C	9.64978e-17	-3.43345e-10	-1.82683	2.60133e-09	-3.43345e-10	-1.82058
64789135	chr15:64789135:G:A	7.47704e-17	-2.08193	-9.44083e-10	2.51882e-09	-1.85281	-9.44083e-10
64789208	chr15:64789208:C:T	1.29236e-16	-3.43345e-10	-1.53471	2.61854e-09	-3.43345e-10	-1.81399
64790165	chr15:64790165:G:A	1.4403e-17	-1.90008	-1.82883	4.43826e-09	-1.38638	0.10004
64790270	chr15:64790270:C:A	1.32103e-16	-3.43345e-10	-1.51277	1.2539e-08	-3.43345e-10	-0.247758
64790532	chr15:64790532:G:T	5.1727e-15	-3.43345e-10	2.1548	4.87524e-08	-3.43345e-10	1.11015
64790660	chr15:64790660:G:A	8.29663e-17	-1.97792	-9.44083e-10	2.62899e-08	0.492585	-9.44083e-10
64790718	chr15:64790718:G:A	9.71462e-17	-3.43345e-10	-1.82013	2.68868e-09	-3.43345e-10	-1.78755
64791162	chr15:64791162:G:A	9.67155e-17	-3.43345e-10	-1.82458	2.72314e-09	-3.43345e-10	-1.77482
64791520	chr15:64791520:G:A	1.00186e-16	-3.43345e-10	-1.78932	6.65167e-09	-3.43345e-10	-0.881734
64792661	chr15:64792661:C:T	1.3415e-17	-1.97902	-1.82095	5.03648e-09	-1.54205	0.382155
64792856	chr15:64792856:G:A	1.34604e-17	-1.97152	-1.82508	4.67717e-09	-1.52774	0.293834
64793394	chr15:64793394:C:T	9.83706e-17	-3.43345e-10	-1.80761	1.6421e-07	-3.43345e-10	2.32454
64793817	chr15:64793817:TATTTTTAATAA:T	9.75707e-17	-3.43345e-10	-1.81577	2.66922e-09	-3.43345e-10	-1.79481
64794063	chr15:64794063:T:C	1.31374e-17	-1.99421	-1.82668	4.3195e-09	-1.57525	0.26179
64794114	chr15:64794114:G:A	9.66319e-17	-3.43345e-10	-1.82544	2.59629e-09	-3.43345e-10	-1.82252
64794306	chr15:64794306:AAAAAAG:A	9.05868e-16	0.412543	-9.44083e-10	9.61832e-08	1.78965	-9.44083e-10
64794554	chr15:64794554:T:G	1.13768e-16	-1.66219	-9.44083e-10	1.9389e-09	-2.11448	-9.44083e-10
64794625	chr15:64794625:C:A	3.73155e-16	-3.43345e-10	-0.474358	1.29919e-08	-3.43345e-10	-0.212274
64794740	chr15:64794740:T:C	1.31461e-17	-1.99412	-1.82611	4.37932e-09	-1.57661	0.276905
64794921	chr15:64794921:A:G	1.37676e-17	-1.94601	-1.82803	4.51902e-09	-1.47878	0.210479
64795038	chr15:64795038:T:C	1.43887e-17	-1.90184	-1.82807	4.91139e-09	-1.39737	0.212325
64795195	chr15:64795195:A:G	1.51901e-17	-1.85182	-1.82389	5.8509e-09	-1.30892	0.298912
64795749	chr15:64795749:T:C	1.80871e-17	-1.98843	-1.51272	3.44301e-10	-2.05351	-1.78933
64795963	chr15:64795963:T:A	2.60053e-17	-1.83705	-1.301	6.73529e-09	-0.517232	-0.35201
64795965	chr15:64795965:G:A	1.16742e-16	-1.63639	-9.44083e-10	6.84237e-08	1.44912	-9.44083e-10
64796016	chr15:64796016:T:G	1.27169e-16	-3.43345e-10	-1.55084	0.000239895	-3.43345e-10	9.61135
64796048	chr15:64796048:C:A	1.02454e-16	-3.43345e-10	-1.76694	1.41512e-05	-3.43345e-10	6.78095
64796282	chr15:64796282:G:A	2.55051e-16	-0.854888	-9.44083e-10	1.96159e-08	0.19974	-9.44083e-10
64796703	chr15:64796703:G:A	8.804e-17	-1.91856	-9.44083e-10	3.27087e-08	0.711038	-9.44083e-10
64796791	chr15:64796791:C:T	1.38321e-16	-3.43345e-10	-1.46678	2.66943e-09	-3.43345e-10	-1.79474
64797259	chr15:64797259:TTTG:T	7.652e-17	-2.0588	-9.44083e-10	3.04621e-09	-1.6627	-9.44083e-10
64797322	chr15:64797322:T:C	9.80615e-17	-3.43345e-10	-1.81076	2.57978e-09	-3.43345e-10	-1.8289
64797364	chr15:64797364:C:T	8.85173e-17	-1.91315	-9.44083e-10	1.95779e-09	-2.10478	-9.44083e-10
64797476	chr15:64797476:A:G	1.48358e-17	-2.0321	-1.66721	1.58257e-09	-1.06931	-1.24824
64797850	chr15:64797850:G:A	1.06041e-16	-3.43345e-10	-1.73252	3.42966e-09	-3.43345e-10	-1.54414
64798201	chr15:64798201:C:T	2.1148e-15	-3.43345e-10	1.26036	8.09182e-09	-3.43345e-10	-0.685748
64798639	chr15:64798639:C:T	1.78297e-17	-1.94513	-1.57035	3.4721e-10	-2.02374	-1.81068
64799165	chr15:64799165:G:A	1.22946e-16	-3.43345e-10	-1.5846	2.59625e-09	-3.43345e-10	-1.82253
64799174	chr15:64799174:G:A	1.16933e-16	-3.43345e-10	-1.63475	2.64209e-09	-3.43345e-10	-1.80503
64799229	chr15:64799229:G:A	7.32889e-17	-2.10194	-9.44083e-10	3.64361e-09	-1.48363	-9.44083e-10
64799462	chr15:64799462:ACGCTCCTCACTTCCTAGATGGGATGGCGGCCGGGAAGAGG:A	1.3759e-16	-3.43345e-10	-1.47207	5.04959e-09	-3.43345e-10	-1.15729
64799495	chr15:64799495:G:A	1.93492e-16	-3.43345e-10	-1.13111	4.27533e-08	-3.43345e-10	0.978845
64799606	chr15:64799606:G:A	9.72403e-17	-3.43345e-10	-1.81917	3.00894e-09	-3.43345e-10	-1.67501
64800338	chr15:64800338:C:T	1.71563e-17	-2.04521	-1.50877	1.53244e-09	-1.13753	-1.21221
64800932	chr15:64800932:A:G	1.46401e-17	-1.92981	-1.78277	9.44507e-09	-1.45125	0.92014
64800991	chr15:64800991:T:G	1.72794e-17	-1.9536	-1.59323	3.43257e-10	-2.02996	-1.81592
64801117	chr15:64801117:A:G	1.46102e-17	-1.93422	-1.78041	9.3443e-09	-1.46001	0.918176
64801172	chr15:64801172:T:C	1.43397e-17	-1.945	-1.78832	8.74527e-09	-1.47916	0.871075
64801448	chr15:64801448:C:T	2.34184e-16	-3.43345e-10	-0.940243	4.41911e-08	-3.43345e-10	1.01192
64801818	chr15:64801818:C:T	2.39132e-16	-3.43345e-10	-0.919333	4.12337e-09	-3.43345e-10	-1.35993
64801913	chr15:64801913:T:C	9.39117e-17	-1.854	-9.44083e-10	1.98521e-09	-2.09087	-9.44083e-10
64801993	chr15:64801993:C:T	1.51306e-17	-1.86998	-1.80965	8.2756e-09	-1.34001	0.676716
64802300	chr15:64802300:C:T	1.09117e-16	-3.43345e-10	-1.70393	9.64597e-09	-3.43345e-10	-0.510061
64802377	chr15:64802377:A:G	3.31375e-16	-3.43345e-10	-0.593099	4.75644e-09	-3.43345e-10	-1.2171
64802651	chr15:64802651:C:T	9.66113e-17	-3.43345e-10	-1.82566	1.60099e-06	-3.43345e-10	4.60178
64802659	chr15:64802659:C:T	8.95645e-17	-1.90139	-9.44083e-10	3.48362e-08	0.774056	-9.44083e-10
64802699	chr15:64802699:G:A	1.49368e-17	-1.87953	-1.81299	7.79843e-09	-1.36012	0.637442
64802978	chr15:64802978:A:G	9.8832e-17	-3.43345e-10	-1.80293	2.59297e-09	-3.43345e-10	-1.8238
64803107	chr15:64803107:T:C	1.40511e-17	-1.92951	-1.82414	5.8537e-09	-1.4683	0.458768
64803108	chr15:64803108:G:A	1.49998e-17	-1.88788	-1.80043	8.80204e-09	-1.37519	0.773576
64803413	chr15:64803413:A:G	2.16246e-17	-1.96372	-1.3588	2.65566e-09	0.0287216	-1.82863
64803835	chr15:64803835:C:T	1.0514e-16	-3.43345e-10	-1.74105	2.58421e-09	-3.43345e-10	-1.82718
64803988	chr15:64803988:A:T	1.3354e-17	-2.01124	-1.79329	7.21767e-09	-1.63314	0.833073
64804038	chr15:64804038:T:C	1.6147e-17	-1.83628	-1.77834	3.74841e-09	-1.30106	-0.154213
64804508	chr15:64804508:CT:C	4.86639e-17	-0.734344	-1.77707	9.01152e-09	0.276977	-0.855075
64804521	chr15:64804521:A:G	1.58928e-16	-3.43345e-10	-1.3279	2.93836e-09	-3.43345e-10	-1.69875
64804889	chr15:64804889:C:T	1.49079e-17	-1.88874	-1.80572	8.35167e-09	-1.37246	0.718323
64805601	chr15:64805601:C:T	9.63066e-17	-3.43345e-10	-1.82881	2.80003e-09	-3.43345e-10	-1.74697
64806217	chr15:64806217:G:A	9.87112e-17	-3.43345e-10	-1.80415	2.63213e-09	-3.43345e-10	-1.80881
64806394	chr15:64806394:A:G	1.32824e-17	-2.00424	-1.80567	6.48983e-09	-1.6203	0.713936
64806445	chr15:64806445:G:A	1.48042e-17	-1.9102	-1.79124	9.0848e-09	-1.41598	0.84598
64807618	chr15:64807618:C:T	3.90119e-17	-0.934354	-1.79813	2.447e-07	2.84153	-0.118098
64807629	chr15:64807629:G:T	7.70207e-17	-0.649351	-1.40292	3.74832e-09	0.356019	-1.81131
64807723	chr15:64807723:G:A	9.67234e-17	-3.43345e-10	-1.8245	2.72792e-09	-3.43345e-10	-1.77306
64807746	chr15:64807746:T:C	7.21978e-17	-0.631135	-1.48581	3.92649e-09	0.380626	-1.78948
64807806	chr15:64807806:C:T	9.21391e-17	-1.87305	-9.44083e-10	3.72989e-08	0.842361	-9.44083e-10
64808426	chr15:64808426:C:T	1.03543e-16	-3.43345e-10	-1.75636	2.57979e-09	-3.43345e-10	-1.82889
64808554	chr15:64808554:G:A	9.7754e-17	-3.43345e-10	-1.8139	4.4799e-09	-3.43345e-10	-1.277
64808613	chr15:64808613:C:T	9.67381e-17	-3.43345e-10	-1.82434	2.72826e-09	-3.43345e-10	-1.77294
64808648	chr15:64808648:C:T	9.6772e-17	-3.43345e-10	-1.82399	2.72523e-09	-3.43345e-10	-1.77405
64808808	chr15:64808808:T:C	6.98028e-17	-0.322138	-1.82854	5.67352e-07	4.50973	-0.945349
64808817	chr15:64808817:C:T	1.28968e-16	-3.43345e-10	-1.53679	2.69712e-09	-3.43345e-10	-1.78442
64808860	chr15:64808860:TC:T	1.06424e-16	-3.43345e-10	-1.72892	2.66832e-09	-3.43345e-10	-1.79515
64809160	chr15:64809160:C:A	9.68103e-17	-3.43345e-10	-1.8236	2.72173e-09	-3.43345e-10	-1.77533
64809400	chr15:64809400:C:A	9.68983e-17	-3.43345e-10	-1.82269	7.43282e-07	-3.43345e-10	3.83447
64809427	chr15:64809427:C:T	4.55327e-17	-0.773932	-1.80399	2.81779e-07	3.1869	-0.322382
64809537	chr15:64809537:G:A	9.65646e-17	-3.43345e-10	-1.82614	2.75913e-09	-3.43345e-10	-1.76169
64809765	chr15:64809765:T:TCGCC	9.64721e-17	-3.43345e-10	-1.8271	2.775e-09	-3.43345e-10	-1.75595
64809927	chr15:64809927:T:C	9.7664e-17	-3.43345e-10	-1.81482	3.3632e-06	-3.43345e-10	5.34405
64810161	chr15:64810161:GATC:G	1.28911e-16	-3.43345e-10	-1.53723	5.83209e-09	-3.43345e-10	-1.01323
64810277	chr15:64810277:T:C	1.09465e-16	-1.70074	-9.44083e-10	2.09912e-09	-2.03509	-9.44083e-10
64810441	chr15:64810441:T:C	1.07959e-16	-3.43345e-10	-1.7146	3.52959e-09	-3.43345e-10	-1.51542
64811235	chr15:64811235:T:A	1.50562e-16	-3.43345e-10	-1.38198	1.07688e-05	-3.43345e-10	6.5078
64811354	chr15:64811354:G:T	1.59953e-16	-3.43345e-10	-1.32147	1.16467e-08	-3.43345e-10	-0.321578
64811737	chr15:64811737:G:A	9.14065e-17	-1.88103	-9.44083e-10	1.97408e-09	-2.0965	-9.44083e-10
64811942	chr15:64811942:G:A	9.74043e-17	-3.43345e-10	-1.81748	2.69354e-09	-3.43345e-10	-1.78575
64812163	chr15:64812163:G:A	2.03634e-16	-3.43345e-10	-1.08003	1.66351e-08	-3.43345e-10	0.0349125
64812305	chr15:64812305:C:T	1.60993e-16	-3.43345e-10	-1.31499	1.17522e-08	-3.43345e-10	-0.312559
64812469	chr15:64812469:G:A	1.46349e-17	-1.8898	-1.82315	5.52701e-09	0.707805	-1.77476
64812520	chr15:64812520:G:A	1.0803e-16	-3.43345e-10	-1.71394	3.40008e-09	-3.43345e-10	-1.5528
64812627	chr15:64812627:A:G	2.42225e-16	-3.43345e-10	-0.906485	2.59599e-09	-3.43345e-10	-1.82263
64812841	chr15:64812841:A:C	1.17948e-15	-3.43345e-10	0.676481	8.3401e-09	-3.43345e-10	-0.655527
64812901	chr15:64812901:T:C	9.86942e-17	-3.43345e-10	-1.80432	3.98724e-09	-3.43345e-10	-1.3935
64813013	chr15:64813013:C:G	9.87962e-17	-3.43345e-10	-1.80329	2.59465e-09	-3.43345e-10	-1.82315
64813146	chr15:64813146:C:T	9.63725e-17	-3.43345e-10	-1.82813	2.5812e-09	-3.43345e-10	-1.82835
64813265	chr15:64813265:C:A	1.062e-16	-3.43345e-10	-1.73103	3.82944e-09	-3.43345e-10	-1.43388
64813280	chr15:64813280:G:A	2.22142e-16	-3.43345e-10	-0.993034	3.98841e-09	-3.43345e-10	-1.39321
64813320	chr15:64813320:G:A	1.72284e-16	-3.43345e-10	-1.24721	1.17447e-08	-3.43345e-10	-0.313199
64813343	chr15:64813343:G:A	1.05155e-16	-3.43345e-10	-1.74091	2.58443e-09	-3.43345e-10	-1.8271
64813403	chr15:64813403:T:C	3.18156e-17	-1.45814	-1.47826	1.13535e-09	-0.821461	-1.8282
64813701	chr15:64813701:A:G	1.84498e-16	-3.43345e-10	-1.17871	8.24268e-09	-3.43345e-10	-0.667276
64813951	chr15:64813951:G:A	2.16027e-16	-3.43345e-10	-1.02095	1.72844e-08	-3.43345e-10	0.0732012
64814216	chr15:64814216:C:A	1.16843e-16	-3.43345e-10	-1.63552	4.51481e-09	-3.43345e-10	-1.26924
64814442	chr15:64814442:G:A	1.38887e-16	-3.43345e-10	-1.46269	7.92219e-09	-3.43345e-10	-0.706934
64814556	chr15:64814556:G:A	1.44757e-16	-1.42129	-9.44083e-10	2.29334e-09	-1.94659	-9.44083e-10
64814609	chr15:64814609:C:A	2.51405e-17	-2.11547	-1.0564	5.77935e-10	-1.98091	-1.34399
64815084	chr15:64815084:G:A	7.27467e-17	-2.10937	-9.44083e-10	4.24138e-09	-1.33171	-9.44083e-10
64815379	chr15:64815379:C:T	1.65464e-16	-3.43345e-10	-1.2876	3.13316e-09	-3.43345e-10	-1.63456
64815407	chr15:64815407:G:A	1.30486e-16	-0.0486889	-1.47639	3.4253e-10	-2.09974	-1.74825
64815456	chr15:64815456:G:A	2.22797e-17	-2.04702	-1.24565	3.11969e-10	-2.11423	-1.82723
64815459	chr15:64815459:G:A	2.43893e-17	-2.00417	-1.19804	3.1478e-10	-2.10368	-1.8288
64815560	chr15:64815560:C:T	1.38722e-16	0.257668	-1.72154	3.12059e-10	-2.11498	-1.82618
64815596	chr15:64815596:A:G	1.53087e-16	-3.43345e-10	-1.36534	9.55235e-09	-3.43345e-10	-0.519815
64815609	chr15:64815609:G:A	1.63255e-16	-3.43345e-10	-1.30103	6.86517e-09	-3.43345e-10	-0.850141
64815936	chr15:64815936:TC:T	1.53594e-16	-3.43345e-10	-1.36204	9.58593e-09	-3.43345e-10	-0.516305
64816280	chr15:64816280:T:C	4.41907e-13	-3.43345e-10	6.6025	4.61481e-08	-3.43345e-10	1.05525
64816305	chr15:64816305:A:T	7.93205e-17	-0.619035	-1.40382	4.06038e-10	-1.85084	-1.82707
64816333	chr15:64816333:C:G	1.5151e-16	-3.43345e-10	-1.3757	9.40985e-09	-3.43345e-10	-0.534844
64816453	chr15:64816453:T:C	8.46503e-17	-0.551571	-1.40625	3.9444e-10	-1.87985	-1.82704
64816537	chr15:64816537:C:T	1.56638e-16	-3.43345e-10	-1.34241	2.99685e-09	-3.43345e-10	-1.67904
64816596	chr15:64816596:C:T	1.70705e-16	-3.43345e-10	-1.25641	2.61266e-09	-3.43345e-10	-1.81623
64816966	chr15:64816966:G:T	9.75971e-17	-3.43345e-10	-1.8155	2.66755e-09	-3.43345e-10	-1.79544
64817151	chr15:64817151:T:TA	5.37461e-17	-2.05203	-0.36005	1.41402e-08	-1.50586	1.37828
64817252	chr15:64817252:T:C	1.62644e-16	-3.43345e-10	-1.30479	6.90365e-09	-3.43345e-10	-0.844552
64817290	chr15:64817290:C:T	1.6287e-16	-0.36427	-0.939131	5.09084e-10	-2.08901	-1.36273
64817453	chr15:64817453:G:A	9.70474e-17	-3.43345e-10	-1.82115	3.06032e-09	-3.43345e-10	-1.65808
64817536	chr15:64817536:T:C	1.44325e-16	-3.43345e-10	-1.42428	2.59737e-09	-3.43345e-10	-1.8221
64817555	chr15:64817555:C:A	1.26266e-16	0.047124	-1.60509	3.58494e-10	-1.99243	-1.81001
64817592	chr15:64817592:G:A	9.91189e-17	-0.201519	-1.59851	3.87163e-10	-1.91643	-1.80908
64817717	chr15:64817717:C:A	1.07103e-16	-3.43345e-10	-1.72256	4.66953e-09	-3.43345e-10	-1.23554
64818163	chr15:64818163:G:C	5.79507e-16	1.79361	-1.82779	5.11457e-10	-2.11512	-1.33198
64818233	chr15:64818233:C:T	1.18164e-16	-3.43345e-10	-1.62428	4.96792e-09	-3.43345e-10	-1.1736
64818285	chr15:64818285:C:T	1.37175e-16	-3.43345e-10	-1.47509	5.32756e-09	-3.43345e-10	-1.10371
64818486	chr15:64818486:C:T	5.4844e-16	-3.43345e-10	-0.0892735	6.98429e-09	-3.43345e-10	-0.832939
64819124	chr15:64819124:C:G	1.74078e-16	-3.43345e-10	-1.23685	5.24275e-09	-3.43345e-10	-1.11976
64819316	chr15:64819316:A:T	1.02003e-16	-1.77135	-9.44083e-10	2.43423e-09	-1.88697	-9.44083e-10
64819375	chr15:64819375:A:T	3.42633e-16	0.932204	-1.49189	3.04795e-09	-0.0555487	-1.60658
64819414	chr15:64819414:A:G	1.11855e-16	-3.43345e-10	-1.67915	2.94759e-09	-3.43345e-10	-1.69561
64819521	chr15:64819521:C:T	1.0122e-16	-3.43345e-10	-1.77906	3.25215e-09	-3.43345e-10	-1.59729
64819545	chr15:64819545:G:A	8.8478e-17	-1.9136	-9.44083e-10	1.96238e-09	-2.10244	-9.44083e-10
64819837	chr15:64819837:C:T	8.44065e-17	-1.96071	-9.44083e-10	1.99321e-09	-2.08686	-9.44083e-10
64820165	chr15:64820165:A:C	2.67955e-16	-3.43345e-10	-0.80553	4.12974e-09	-3.43345e-10	-1.35839
64820269	chr15:64820269:A:G	2.68917e-16	1.01206	-1.814	3.3875e-09	0.271156	-1.82767
64820306	chr15:64820306:C:T	1.51857e-15	-3.43345e-10	0.929175	6.04783e-09	-3.43345e-10	-0.976902
64820353	chr15:64820353:T:G	1.18668e-14	3.6349	-0.649754	4.05154e-10	-1.89477	-1.78532
64820368	chr15:64820368:C:T	2.46058e-15	0.870727	0.541074	2.99012e-09	-2.09803	0.416744
64820496	chr15:64820496:A:G	9.63778e-17	-3.43345e-10	-1.82807	5.30354e-09	-3.43345e-10	-1.10823
64821047	chr15:64821047:C:T	9.70229e-17	-3.43345e-10	-1.8214	3.36198e-09	-3.43345e-10	-1.56407
64821294	chr15:64821294:G:A	1.56085e-14	3.97447	-0.715251	4.28102e-10	-1.82787	-1.79713
64821488	chr15:64821488:A:G	7.72989e-17	-2.04867	-9.44083e-10	2.84641e-09	-1.73054	-9.44083e-10
64821726	chr15:64821726:C:A	1.08864e-16	-3.43345e-10	-1.70625	3.76493e-09	-3.43345e-10	-1.45087
64821948	chr15:64821948:G:A	8.5723e-17	-1.94523	-9.44083e-10	1.98079e-09	-2.09311	-9.44083e-10
64821965	chr15:64821965:C:T	3.05436e-17	-1.14922	-1.82798	7.97984e-10	-1.32346	-1.67881
64822079	chr15:64822079:T:G	1.17247e-16	-3.43345e-10	-1.63207	4.30941e-09	-3.43345e-10	-1.3158
64822164	chr15:64822164:G:A	1.23437e-16	-0.0179218	-1.5627	3.38524e-10	-2.04019	-1.81957
64822285	chr15:64822285:G:A	3.47056e-17	-1.10286	-1.74659	7.21448e-10	-1.29585	-1.80724
64822634	chr15:64822634:G:A	2.41951e-17	-1.40603	-1.80417	4.03543e-10	-2.0923	-1.59177
64822750	chr15:64822750:T:G	3.31841e-16	-3.43345e-10	-0.591694	4.94401e-09	-3.43345e-10	-1.17842
64822953	chr15:64822953:C:T	3.09094e-17	-1.13782	-1.82747	8.08286e-10	-1.31366	-1.67578
64823370	chr15:64823370:C:T	1.25006e-15	0.561463	0.173136	2.13801e-09	-2.0621	0.045375
64823441	chr15:64823441:T:C	7.62209e-16	1.68695	-1.44708	3.44318e-10	-2.11051	-1.73229
64823455	chr15:64823455:C:T	3.66795e-17	-1.05772	-1.73641	7.49029e-10	-1.25419	-1.81139
64823516	chr15:64823516:A:T	2.34303e-16	-3.43345e-10	-0.939735	2.62884e-09	-3.43345e-10	-1.81006
64823633	chr15:64823633:A:G	8.51669e-17	-1.95174	-9.44083e-10	1.98478e-09	-2.09109	-9.44083e-10
64823957	chr15:64823957:C:T	9.98783e-17	-3.43345e-10	-1.7924	3.77573e-09	-3.43345e-10	-1.44801
64824011	chr15:64824011:G:A	7.23111e-17	-2.11537	-9.44083e-10	5.56345e-09	-1.06038	-9.44083e-10
64824129	chr15:64824129:A:G	1.24582e-16	-3.43345e-10	-1.57139	3.24901e-09	-3.43345e-10	-1.59825
64824396	chr15:64824396:G:A	2.62804e-15	0.642872	0.83477	4.6605e-09	-2.07389	0.83641
64824512	chr15:64824512:G:A	1.01476e-16	-3.43345e-10	-1.77652	3.96172e-09	-3.43345e-10	-1.39992
64824612	chr15:64824612:AAAGTGGGCGG:A	8.37645e-17	-1.96834	-9.44083e-10	3.26039e-09	-1.59476	-9.44083e-10
64824746	chr15:64824746:C:G	1.79534e-15	1.8639	-0.767305	3.25319e-10	-2.10176	-1.79779
64825057	chr15:64825057:C:T	1.87119e-15	1.85744	-0.719463	3.28108e-10	-2.10207	-1.78894
64825124	chr15:64825124:C:A	6.40078e-17	-0.44074	-1.79661	2.16829e-09	-0.675507	-1.32716
64825290	chr15:64825290:G:C	1.15575e-16	-3.43345e-10	-1.64643	5.37504e-09	-3.43345e-10	-1.09484
64825448	chr15:64825448:T:C	9.58516e-16	1.1524	-0.683362	3.31847e-10	-2.09921	-1.78047
64825510	chr15:64825510:C:T	1.15435e-15	0.791301	-0.136355	2.36063e-09	-2.0898	0.172128
64825623	chr15:64825623:C:A	8.4716e-16	1.79766	-1.45212	3.42701e-10	-2.11359	-1.73391
64825928	chr15:64825928:C:T	2.7341e-16	-3.43345e-10	-0.785379	4.1886e-09	-3.43345e-10	-1.34424
64825946	chr15:64825946:T:C	2.73711e-16	-3.43345e-10	-0.784277	4.19109e-09	-3.43345e-10	-1.34364
64826779	chr15:64826779:C:T	1.18736e-16	-3.43345e-10	-1.61945	4.42256e-09	-3.43345e-10	-1.28988
64826941	chr15:64826941:G:A	9.63041e-17	-3.43345e-10	-1.82884	2.73339e-09	-3.43345e-10	-1.77106
64827055	chr15:64827055:A:G	9.35366e-16	0.79642	-0.351833	5.68553e-10	-2.11499	-1.22628
64827642	chr15:64827642:C:A	8.82373e-16	1.20397	-0.817707	3.25283e-10	-2.09559	-1.80407
64828082	chr15:64828082:G:A	1.12297e-16	-3.43345e-10	-1.6752	4.90641e-09	-3.43345e-10	-1.18606
64828598	chr15:64828598:T:C	9.63736e-17	-3.43345e-10	-1.82812	2.58418e-09	-3.43345e-10	-1.82719
64828602	chr15:64828602:C:G	3.1377e-16	-3.43345e-10	-0.64769	4.74106e-09	-3.43345e-10	-1.22034
64828673	chr15:64828673:T:C	5.91249e-16	0.459564	-0.473677	7.32141e-10	-2.04443	-1.04396
64829034	chr15:64829034:C:T	2.33778e-16	-3.43345e-10	-0.941979	3.76741e-09	-3.43345e-10	-1.45021
64829399	chr15:64829399:C:T	2.56926e-16	-0.847562	-9.44083e-10	2.93912e-09	-1.69849	-9.44083e-10
64830177	chr15:64830177:A:C	1.20691e-16	-3.43345e-10	-1.60311	4.52604e-09	-3.43345e-10	-1.26675
64830482	chr15:64830482:C:G	2.96261e-16	-3.43345e-10	-0.705111	2.74166e-09	-3.43345e-10	-1.76804
64830736	chr15:64830736:C:T	7.73355e-16	1.69438	-1.44	3.45713e-10	-2.10913	-1.72962
64830781	chr15:64830781:G:A	4.02184e-17	-0.911762	-1.79026	8.79859e-10	-1.07577	-1.82883
64830790	chr15:64830790:T:C	4.32551e-17	-0.855502	-1.77373	9.2766e-10	-1.02496	-1.82673
64830797	chr15:64830797:A:G	4.39712e-17	-0.822455	-1.79036	9.5464e-10	-0.994262	-1.82876
64830857	chr15:64830857:G:A	9.75572e-17	-3.43345e-10	-1.81591	6.00721e-09	-3.43345e-10	-0.983641
64830971	chr15:64830971:A:C	1.04377e-16	-3.43345e-10	-1.74834	3.45276e-09	-3.43345e-10	-1.53743
64831653	chr15:64831653:C:T	9.0393e-17	-1.89218	-9.44083e-10	1.95242e-09	-2.10753	-9.44083e-10
64831741	chr15:64831741:A:G	8.59981e-17	-1.94202	-9.44083e-10	1.97855e-09	-2.09424	-9.44083e-10
64832322	chr15:64832322:T:A	1.04765e-16	-3.43345e-10	-1.74463	5.67898e-09	-3.43345e-10	-1.03983
64832637	chr15:64832637:G:A	5.29034e-17	-1.73533	-0.69255	4.92161e-10	-1.9088	-1.57675
64832763	chr15:64832763:C:T	8.65224e-17	-1.93595	-9.44083e-10	1.97474e-09	-2.09617	-9.44083e-10
64832776	chr15:64832776:G:A	1.17639e-15	1.40255	-0.728689	3.36521e-10	-2.07587	-1.78983
64833130	chr15:64833130:T:C	3.0075e-16	-0.173639	-0.516431	7.98112e-10	-1.95291	-1.0492
64833390	chr15:64833390:C:T	7.23535e-17	-2.11479	-9.44083e-10	3.6731e-09	-1.47557	-9.44083e-10
64833391	chr15:64833391:A:G	1.21208e-15	1.08624	-0.382497	5.63849e-10	-2.1027	-1.24687
64833482	chr15:64833482:G:T	1.03911e-16	-3.43345e-10	-1.75281	3.42375e-09	-3.43345e-10	-1.54587
64833496	chr15:64833496:G:A	8.70574e-17	-1.92978	-9.44083e-10	1.97165e-09	-2.09773	-9.44083e-10
64833752	chr15:64833752:T:C	1.19673e-15	0.919514	-0.22852	6.19127e-10	-2.11146	-1.14458
64834031	chr15:64834031:G:A	1.03854e-16	-3.43345e-10	-1.75336	3.42337e-09	-3.43345e-10	-1.54598
64834182	chr15:64834182:G:C	1.2245e-16	-3.43345e-10	-1.58865	6.74037e-09	-3.43345e-10	-0.868487
64834316	chr15:64834316:T:C	1.25755e-16	-3.43345e-10	-1.56201	3.28043e-09	-3.43345e-10	-1.58863
64834452	chr15:64834452:A:C	1.27406e-15	1.2411	-0.487489	4.27561e-10	-2.0917	-1.53456
64834459	chr15:64834459:T:C	1.17397e-15	1.08181	-0.410015	4.37281e-10	-2.10354	-1.50024
64834652	chr15:64834652:C:A	1.20921e-16	-3.43345e-10	-1.60121	4.53907e-09	-3.43345e-10	-1.26388
64834657	chr15:64834657:C:T	6.42943e-16	0.527867	-0.458163	7.35572e-10	-2.05722	-1.02649
64834801	chr15:64834801:T:C	8.0848e-17	-2.00378	-9.44083e-10	1.95549e-09	-2.10596	-9.44083e-10
64834805	chr15:64834805:CT:C	4.44295e-17	-0.995842	-1.6066	4.59388e-10	-1.73639	-1.81807
64834846	chr15:64834846:C:G	6.0868e-17	-0.50884	-1.7788	1.25565e-09	-0.743828	-1.80512
64835220	chr15:64835220:G:A	1.03712e-16	-3.43345e-10	-1.75473	3.41111e-09	-3.43345e-10	-1.54956
64835302	chr15:64835302:T:A	4.24455e-16	-3.43345e-10	-0.345545	1.21194e-08	-3.43345e-10	-0.281798
64835305	chr15:64835305:A:G	2.15402e-16	0.390372	-1.41421	4.31593e-10	-1.87113	-1.74575
64835699	chr15:64835699:A:G	1.21901e-16	-3.43345e-10	-1.59314	4.61268e-09	-3.43345e-10	-1.24779
64835912	chr15:64835912:C:G	8.68635e-17	-1.93201	-9.44083e-10	1.97201e-09	-2.09755	-9.44083e-10
64836023	chr15:64836023:G:A	6.55944e-16	0.500798	-0.411074	7.66885e-10	-2.05357	-0.988452
64836100	chr15:64836100:AG:A	8.78241e-17	-1.92101	-9.44083e-10	1.96575e-09	-2.10073	-9.44083e-10
64836233	chr15:64836233:C:T	1.02436e-15	0.986984	-0.451515	4.26965e-10	-2.10846	-1.5192
64836393	chr15:64836393:A:G	8.66399e-17	-1.93459	-9.44083e-10	1.97383e-09	-2.09663	-9.44083e-10
64836451	chr15:64836451:C:T	1.18945e-15	1.45141	-0.76651	3.37054e-10	-2.0694	-1.79471
64837600	chr15:64837600:A:G	5.57449e-16	0.794941	-0.86792	6.18845e-10	-2.08932	-1.16719
64837776	chr15:64837776:T:C	9.97433e-17	-3.43345e-10	-1.79375	3.72978e-09	-3.43345e-10	-1.46025
64838092	chr15:64838092:G:C	2.92498e-16	-3.43345e-10	-0.717892	4.34337e-09	-3.43345e-10	-1.30795
64838393	chr15:64838393:A:G	1.14908e-16	-3.43345e-10	-1.65222	5.31244e-09	-3.43345e-10	-1.10655
64838432	chr15:64838432:G:C	1.91668e-15	-3.43345e-10	1.162	4.38368e-09	-3.43345e-10	-1.29871
64838538	chr15:64838538:G:A	1.20368e-16	-3.43345e-10	-1.6058	5.83493e-09	-3.43345e-10	-1.01274
64838674	chr15:64838674:G:C	1.26052e-16	-3.43345e-10	-1.55965	7.10572e-09	-3.43345e-10	-0.815702
64838960	chr15:64838960:C:T	1.20031e-16	-3.43345e-10	-1.6086	4.49526e-09	-3.43345e-10	-1.27358
64839331	chr15:64839331:G:A	9.56095e-17	-1.83608	-9.44083e-10	1.9393e-09	-2.11428	-9.44083e-10
64839383	chr15:64839383:T:C	3.70271e-16	-3.43345e-10	-0.482114	5.08904e-09	-3.43345e-10	-1.14951
64839467	chr15:64839467:G:A	1.25155e-16	-1.56679	-9.44083e-10	2.00947e-09	-2.07873	-9.44083e-10
64839468	chr15:64839468:C:T	1.4503e-16	-1.41941	-9.44083e-10	2.09446e-09	-2.03731	-9.44083e-10
64839518	chr15:64839518:G:A	1.12227e-16	-3.43345e-10	-1.67583	5.06593e-09	-3.43345e-10	-1.15406
64840037	chr15:64840037:C:T	1.37354e-15	1.25634	-0.427547	4.39041e-10	-2.08771	-1.51206
64840105	chr15:64840105:CTTCCTTTCTTTCTCTCTTTTTCT:C	6.22775e-16	-3.43345e-10	0.0378351	4.78191e-09	-3.43345e-10	-1.21176
64840316	chr15:64840316:G:T	1.06987e-16	-3.43345e-10	-1.72364	4.35518e-09	-3.43345e-10	-1.30524
64840571	chr15:64840571:A:C	1.12167e-16	-3.43345e-10	-1.67636	2.95917e-09	-3.43345e-10	-1.69169
64840747	chr15:64840747:G:T	9.44532e-09	11.3509	5.22155	1.1707e-09	-2.08761	-0.531393
64840785	chr15:64840785:G:A	2.67873e-15	1.21561	0.281133	2.251e-09	-2.11486	0.149632
64841061	chr15:64841061:G:A	1.47614e-16	-1.40175	-9.44083e-10	2.10849e-09	-2.03063	-9.44083e-10
64841169	chr15:64841169:T:C	2.51789e-15	1.23846	0.196367	2.08593e-09	-2.11515	0.0737642
64842108	chr15:64842108:C:T	1.51126e-16	-1.37824	-9.44083e-10	2.1239e-09	-2.02335	-9.44083e-10
64842142	chr15:64842142:T:C	2.24486e-16	-3.43345e-10	-0.982537	2.75933e-08	-3.43345e-10	0.54097
64842492	chr15:64842492:ACT:A	3.38734e-17	-1.09918	-1.77454	3.17058e-10	-2.09864	-1.82664
64842938	chr15:64842938:G:A	1.08348e-16	-3.43345e-10	-1.711	4.45786e-09	-3.43345e-10	-1.28193
64843066	chr15:64843066:G:T	3.2127e-17	-1.09801	-1.82864	8.05161e-10	-1.28376	-1.70955
64843126	chr15:64843126:T:C	1.30644e-15	1.04754	-0.268834	1.34905e-09	-2.10891	-0.368295
64843155	chr15:64843155:G:T	1.21569e-17	-2.10782	-1.79064	5.24964e-10	-1.60456	-1.81647
64843341	chr15:64843341:T:A	1.19521e-15	1.66163	-0.971903	3.35392e-10	-2.04548	-1.82358
64843799	chr15:64843799:C:T	9.64521e-17	-3.43345e-10	-1.8273	2.94852e-09	-3.43345e-10	-1.6953
64843831	chr15:64843831:C:T	1.11057e-16	-3.43345e-10	-1.68631	5.90631e-09	-3.43345e-10	-1.00058
64844002	chr15:64844002:C:T	6.02145e-17	-0.75933	-1.53911	9.52839e-10	-1.01799	-1.80692
64844217	chr15:64844217:C:T	1.53836e-16	-1.36046	-9.44083e-10	2.14056e-09	-2.01554	-9.44083e-10
64844436	chr15:64844436:C:T	1.08289e-16	-3.43345e-10	-1.71155	2.77794e-09	-3.43345e-10	-1.75489
64844711	chr15:64844711:C:G	1.24509e-16	-3.43345e-10	-1.57197	6.79642e-09	-3.43345e-10	-0.860206
64844946	chr15:64844946:G:A	9.75032e-17	-3.43345e-10	-1.81647	2.95206e-09	-3.43345e-10	-1.6941
64844972	chr15:64844972:G:A	1.11071e-15	1.70339	-1.08698	7.00292e-10	-2.07919	-1.05367
64845088	chr15:64845088:A:C	1.58413e-16	-1.33115	-9.44083e-10	2.16005e-09	-2.00647	-9.44083e-10
64845186	chr15:64845186:T:A	1.33383e-16	-3.43345e-10	-1.50312	3.59089e-09	-3.43345e-10	-1.4982
64845320	chr15:64845320:G:A	1.22297e-16	-3.43345e-10	-1.5899	6.60471e-09	-3.43345e-10	-0.888818
64845391	chr15:64845391:C:T	1.57506e-16	-1.33689	-9.44083e-10	2.15731e-09	-2.00774	-9.44083e-10
64845855	chr15:64845855:C:T	1.25015e-16	-3.43345e-10	-1.56792	6.06364e-09	-3.43345e-10	-0.974291
64846474	chr15:64846474:C:T	6.23917e-09	11.908	4.24975	7.1484e-10	-2.02411	-1.08818
64846561	chr15:64846561:A:G	3.5802e-15	1.54372	0.243101	1.83129e-09	-2.06217	-0.109408
64846565	chr15:64846565:C:T	1.56573e-16	-1.34283	-9.44083e-10	2.1544e-09	-2.00909	-9.44083e-10
64846881	chr15:64846881:A:G	7.66794e-17	-2.05672	-9.44083e-10	1.96939e-09	-2.09888	-9.44083e-10
64846904	chr15:64846904:A:T	4.55393e-16	-3.43345e-10	-0.275189	3.92637e-09	-3.43345e-10	-1.40889
64846930	chr15:64846930:G:A	1.62482e-16	-1.30578	-9.44083e-10	2.18276e-09	-1.99601	-9.44083e-10
64847447	chr15:64847447:C:T	1.08922e-16	-3.43345e-10	-1.70572	2.66182e-09	-3.43345e-10	-1.79759
64847737	chr15:64847737:C:G	2.17503e-15	1.99837	-0.709922	3.14948e-10	-2.11103	-1.82092
64847777	chr15:64847777:G:A	3.36515e-17	-1.09737	-1.78292	7.13789e-10	-1.3345	-1.77927
64847807	chr15:64847807:G:A	1.01767e-16	-3.43345e-10	-1.77366	3.34744e-09	-3.43345e-10	-1.5684
64848184	chr15:64848184:T:C	1.67062e-16	-1.27799	-9.44083e-10	2.20646e-09	-1.98521	-9.44083e-10
64848196	chr15:64848196:A:G	9.72785e-17	-3.43345e-10	-1.81877	3.9247e-09	-3.43345e-10	-1.40931
64848321	chr15:64848321:A:G	4.24185e-15	2.0704	-0.113994	3.49402e-10	-2.10658	-1.72156
64849073	chr15:64849073:CAAGCA:C	3.79144e-15	1.54233	0.301817	1.97356e-09	-2.06278	-0.0339791
64849545	chr15:64849545:A:G	3.29602e-15	1.60459	0.0995322	1.62296e-09	-2.06942	-0.222934
64849603	chr15:64849603:C:T	6.48733e-17	-0.395041	-1.82887	1.82999e-09	-0.725488	-1.4468
64849635	chr15:64849635:G:T	7.2508e-17	-2.11265	-9.44083e-10	2.19906e-09	-1.98857	-9.44083e-10
64849927	chr15:64849927:G:A	1.13128e-16	-1.66783	-9.44083e-10	2.00249e-09	-2.08221	-9.44083e-10
64849936	chr15:64849936:G:A	1.09159e-16	-3.43345e-10	-1.70354	5.43177e-09	-3.43345e-10	-1.08434
64849976	chr15:64849976:C:T	7.25709e-17	-2.11179	-9.44083e-10	2.19452e-09	-1.99064	-9.44083e-10
64850397	chr15:64850397:A:G	1.22935e-16	-3.43345e-10	-1.58469	6.66698e-09	-3.43345e-10	-0.879434
64850626	chr15:64850626:T:G	1.44914e-15	2.42285	-1.54047	3.34767e-10	-2.10828	-1.76264
64851188	chr15:64851188:G:C	1.00418e-16	-3.43345e-10	-1.78701	2.89668e-09	-3.43345e-10	-1.71304
64851504	chr15:64851504:A:G	4.1123e-15	1.61415	0.311237	1.97275e-09	-2.07014	-0.0270345
64851683	chr15:64851683:G:A	1.62649e-16	-1.30476	-9.44083e-10	2.18363e-09	-1.99561	-9.44083e-10
64851839	chr15:64851839:A:T	2.19246e-16	-3.43345e-10	-1.00616	2.61776e-09	-3.43345e-10	-1.81428
64851900	chr15:64851900:C:G	1.24813e-16	-3.43345e-10	-1.56953	6.82364e-09	-3.43345e-10	-0.856208
64852246	chr15:64852246:G:A	1.20779e-17	-2.09345	-1.81152	5.23912e-10	-1.88054	-1.54249
64852608	chr15:64852608:C:T	1.62556e-16	-1.30533	-9.44083e-10	2.18208e-09	-1.99632	-9.44083e-10
64852722	chr15:64852722:G:A	1.56254e-16	-3.43345e-10	-1.34487	4.24974e-09	-3.43345e-10	-1.32974
64852730	chr15:64852730:T:C	4.13232e-15	1.64663	0.283609	1.92437e-09	-2.07368	-0.0483293
64853108	chr15:64853108:C:T	7.25248e-17	-2.11242	-9.44083e-10	5.12388e-09	-1.14269	-9.44083e-10
64853256	chr15:64853256:G:A	3.79829e-15	1.56725	0.278706	1.923e-09	-2.06475	-0.0579674
64853438	chr15:64853438:G:A	1.09553e-16	-1.69994	-9.44083e-10	1.97966e-09	-2.09368	-9.44083e-10
64853450	chr15:64853450:G:A	3.60821e-15	1.61614	0.178477	1.75139e-09	-2.07062	-0.145571
64853478	chr15:64853478:TA:T	1.62896e-16	-1.30324	-9.44083e-10	2.18449e-09	-1.99522	-9.44083e-10
64853612	chr15:64853612:C:G	0.00683078	25.9062	4.15763	6.79216e-10	-1.95239	-1.21103
64853630	chr15:64853630:G:T	2.2039e-15	1.96976	-0.668132	8.61555e-10	-2.10017	-0.825448
64854389	chr15:64854389:C:A	2.82924e-17	-1.86944	-1.18432	3.4075e-10	-2.02448	-1.82873
64854688	chr15:64854688:G:T	1.19739e-16	-3.43345e-10	-1.61103	6.33773e-09	-3.43345e-10	-0.930082
64855199	chr15:64855199:A:G	1.6032e-15	1.79853	-0.815127	8.51466e-10	-2.08791	-0.849485
64855217	chr15:64855217:C:G	3.38954e-15	-3.43345e-10	1.7321	9.24738e-09	-3.43345e-10	-0.552262
64855512	chr15:64855512:A:C	3.43279e-15	1.41823	0.32655	2.05715e-09	-2.04557	-0.00971111
64855514	chr15:64855514:G:A	9.7515e-17	-3.43345e-10	-1.81634	5.2863e-09	-3.43345e-10	-1.11148
64855804	chr15:64855804:C:T	7.5632e-17	-2.07047	-9.44083e-10	2.62916e-09	-1.80994	-9.44083e-10
64855962	chr15:64855962:CT:C	3.36027e-17	-1.10237	-1.77937	7.14202e-10	-1.32892	-1.78427
64856141	chr15:64856141:T:G	9.64692e-17	-3.43345e-10	-1.82713	2.73844e-09	-3.43345e-10	-1.76921
64856225	chr15:64856225:A:G	9.79622e-17	-3.43345e-10	-1.81177	3.20989e-09	-3.43345e-10	-1.61037
64856283	chr15:64856283:A:C	1.42097e-16	-3.43345e-10	-1.43984	1.01545e-08	-3.43345e-10	-0.458684
64856613	chr15:64856613:A:G	1.53158e-16	-1.36488	-9.44083e-10	2.13696e-09	-2.01722	-9.44083e-10
64856686	chr15:64856686:C:T	1.55499e-16	-1.34971	-9.44083e-10	2.14948e-09	-2.01137	-9.44083e-10
64856710	chr15:64856710:C:T	1.24086e-16	-3.43345e-10	-1.57537	6.79007e-09	-3.43345e-10	-0.861141
64856723	chr15:64856723:G:A	1.38316e-16	-3.43345e-10	-1.46681	9.63911e-09	-3.43345e-10	-0.510773
64857000	chr15:64857000:C:T	9.71799e-17	-3.43345e-10	-1.81979	3.07137e-09	-3.43345e-10	-1.65448
64857135	chr15:64857135:C:T	1.62909e-16	-1.30316	-9.44083e-10	2.18618e-09	-1.99444	-9.44083e-10
64857157	chr15:64857157:C:T	1.52626e-16	-3.43345e-10	-1.36836	4.14481e-09	-3.43345e-10	-1.35475
64857483	chr15:64857483:C:T	2.53675e-15	2.81189	-1.3696	4.34156e-10	-2.01062	-1.60034
64857730	chr15:64857730:C:T	0.0280992	27.2916	4.18657	7.7802e-10	-1.82755	-1.20005
64857761	chr15:64857761:C:T	1.14222e-15	2.18454	-1.54016	3.32114e-10	-2.11557	-1.76331
64857791	chr15:64857791:A:G	1.23706e-15	2.12829	-1.40415	3.85278e-10	-2.11541	-1.61498
64858348	chr15:64858348:G:A	2.54914e-16	-0.855423	-9.44083e-10	3.17049e-09	-1.62272	-9.44083e-10
64858402	chr15:64858402:G:A	1.29692e-16	-1.53119	-9.44083e-10	2.04681e-09	-2.06032	-9.44083e-10
64858560	chr15:64858560:T:C	9.70219e-17	-3.43345e-10	-1.82141	2.68323e-09	-3.43345e-10	-1.78958
64858638	chr15:64858638:G:A	2.50473e-15	2.47945	-1.04986	4.94925e-10	-2.10489	-1.37506
64858774	chr15:64858774:A:C	5.19664e-15	1.70471	0.45471	2.20872e-09	-2.08147	0.0972816
64859185	chr15:64859185:G:A	1.10818e-16	-3.43345e-10	-1.68846	2.82835e-09	-3.43345e-10	-1.73691
64859436	chr15:64859436:T:C	2.69493e-15	2.33136	-0.828582	7.92071e-10	-2.11428	-0.895426
64860161	chr15:64860161:AGTAG:A	1.42349e-16	-3.43345e-10	-1.43807	3.86744e-09	-3.43345e-10	-1.42401
64860322	chr15:64860322:C:G	9.90911e-17	-3.43345e-10	-1.80031	3.11374e-09	-3.43345e-10	-1.64078
64860926	chr15:64860926:G:A	7.67934e-16	-3.43345e-10	0.247353	7.51176e-09	-3.43345e-10	-0.760132
64861411	chr15:64861411:C:T	3.49753e-17	-1.18604	-1.65566	3.16239e-10	-2.10365	-1.8242
64861491	chr15:64861491:G:A	0.044807	26.2569	5.68791	1.23291e-09	-1.93217	-0.635058
64861649	chr15:64861649:C:G	1.26606e-16	-3.43345e-10	-1.55527	3.40388e-09	-3.43345e-10	-1.55169
64861734	chr15:64861734:G:A	7.29569e-17	-2.10648	-9.44083e-10	4.80288e-09	-1.20739	-9.44083e-10
64861933	chr15:64861933:G:A	0.0608647	26.542	5.70913	1.27313e-09	-1.90833	-0.626789
64861970	chr15:64861970:G:C	1.41788e-16	-3.43345e-10	-1.44202	3.32205e-09	-3.43345e-10	-1.57602
64862385	chr15:64862385:A:G	0.0214225	26.4309	4.77596	9.82566e-10	-1.92078	-0.873411
64862413	chr15:64862413:G:A	9.85852e-17	-3.43345e-10	-1.80543	3.07698e-09	-3.43345e-10	-1.65265
64862673	chr15:64862673:G:T	1.13756e-16	-3.43345e-10	-1.6623	5.01567e-09	-3.43345e-10	-1.16403
64863184	chr15:64863184:C:T	1.07966e-15	-3.43345e-10	0.588049	1.04341e-08	-3.43345e-10	-0.431521
64863227	chr15:64863227:C:T	0.0274512	26.6768	4.77799	9.74883e-10	-1.91742	-0.88462
64863329	chr15:64863329:C:T	2.92886e-06	21.9443	0.364965	9.12402e-10	-2.08938	-0.778895
64863751	chr15:64863751:T:TA	2.80494e-17	-1.60932	-1.45307	4.75179e-10	-2.09438	-1.42629
64863830	chr15:64863830:G:A	9.89982e-17	-3.43345e-10	-1.80125	2.88998e-09	-3.43345e-10	-1.71535
64864324	chr15:64864324:A:G	5.34693e-15	1.73903	0.448897	2.16413e-09	-2.08312	0.0785337
64864642	chr15:64864642:G:A	1.10989e-16	-3.43345e-10	-1.68692	4.88243e-09	-3.43345e-10	-1.19096
64864788	chr15:64864788:TG:T	3.00808e-17	-1.61438	-1.37808	5.12473e-10	-2.09422	-1.35089
64864816	chr15:64864816:G:A	6.39069e-17	-0.444145	-1.79478	1.7123e-09	-0.463067	-1.7757
64864851	chr15:64864851:A:G	1.95187e-16	-3.43345e-10	-1.12239	3.15278e-09	-3.43345e-10	-1.62832
64865283	chr15:64865283:C:T	0.00605339	25.8815	4.06158	1.01458e-09	-1.97225	-0.789878
64865453	chr15:64865453:G:A	8.23606e-16	0.317342	-9.44083e-10	8.3801e-08	1.65184	-9.44083e-10
64865848	chr15:64865848:G:A	1.25662e-16	-1.56276	-9.44083e-10	3.0849e-08	0.652504	-9.44083e-10
64866363	chr15:64866363:C:T	7.31726e-17	-2.10353	-9.44083e-10	4.62187e-09	-1.2458	-9.44083e-10
64866664	chr15:64866664:G:A	1.10602e-16	-3.43345e-10	-1.69041	4.89972e-09	-3.43345e-10	-1.18742
64866735	chr15:64866735:A:G	0.00489979	25.6926	4.03898	9.94068e-10	-1.9857	-0.796855
64867071	chr15:64867071:C:T	1.00417e-16	-3.43345e-10	-1.78702	3.24874e-09	-3.43345e-10	-1.59834
64867259	chr15:64867259:T:C	2.14866e-15	2.19549	-0.919236	7.21154e-10	-2.11104	-0.992459
64867412	chr15:64867412:A:G	6.19318e-17	-0.471391	-1.79893	1.67638e-09	-0.490055	-1.76991
64867851	chr15:64867851:G:A	1.9147e-16	-3.43345e-10	-1.14162	1.15574e-08	-3.43345e-10	-0.329275
64867911	chr15:64867911:C:T	1.38224e-16	-3.43345e-10	-1.46747	3.74839e-09	-3.43345e-10	-1.45527
64868042	chr15:64868042:C:G	1.56819e-16	-1.34126	-9.44083e-10	2.41813e-09	-1.89361	-9.44083e-10
64868492	chr15:64868492:ATTATTATTATTATT:A	1.28932e-15	-3.43345e-10	0.765517	1.09895e-08	-3.43345e-10	-0.379662
64868550	chr15:64868550:G:A	1.08275e-16	-3.43345e-10	-1.71168	2.82532e-09	-3.43345e-10	-1.73798
64868675	chr15:64868675:G:T	7.02292e-08	17.8375	0.741222	1.26072e-09	-2.11328	-0.431636
64868946	chr15:64868946:T:C	1.29721e-16	-3.43345e-10	-1.53097	6.452e-09	-3.43345e-10	-0.912211
64868967	chr15:64868967:C:T	1.5402e-16	0.451798	-1.81107	4.34799e-10	-2.01243	-1.59704
64869055	chr15:64869055:C:T	9.68485e-17	-3.43345e-10	-1.8232	2.68532e-09	-3.43345e-10	-1.7888
64869289	chr15:64869289:C:T	9.63117e-17	-3.43345e-10	-1.82876	3.49942e-09	-3.43345e-10	-1.524
64869313	chr15:64869313:C:T	1.28661e-16	-3.43345e-10	-1.53917	6.92282e-09	-3.43345e-10	-0.841778
64869592	chr15:64869592:C:T	1.32001e-16	-3.43345e-10	-1.51354	6.62271e-09	-3.43345e-10	-0.886098
64869752	chr15:64869752:C:A	1.51085e-17	-2.01464	-1.66645	5.5959e-10	-2.06455	-1.2926
64870172	chr15:64870172:C:T	7.30945e-17	-2.1046	-9.44083e-10	4.71654e-09	-1.22553	-9.44083e-10
64870448	chr15:64870448:C:T	1.69438e-15	-3.43345e-10	1.03872	1.46741e-08	-3.43345e-10	-0.0905188
64870468	chr15:64870468:C:G	7.4294e-17	-2.08832	-9.44083e-10	2.50029e-09	-1.86019	-9.44083e-10
64870575	chr15:64870575:G:A	0.229839	28.9634	4.61639	1.06875e-09	-1.66784	-1.04226
64870607	chr15:64870607:G:A	9.65514e-17	-3.43345e-10	-1.82627	2.61242e-09	-3.43345e-10	-1.81633
64870923	chr15:64870923:A:T	1.51737e-16	-3.43345e-10	-1.3742	9.77725e-09	-3.43345e-10	-0.496543
64871107	chr15:64871107:C:T	1.30325e-16	-3.43345e-10	-1.52632	3.20725e-09	-3.43345e-10	-1.61119
64871112	chr15:64871112:C:T	6.04211e-15	3.97937	-1.66921	3.9855e-10	-1.87477	-1.82175
64871464	chr15:64871464:G:A	3.32048e-16	-0.591072	-9.44083e-10	2.34774e-09	-1.92315	-9.44083e-10
64871465	chr15:64871465:G:A	4.91377e-16	-0.0996612	-0.0994774	2.62478e-09	-1.49776	-0.313849
64872042	chr15:64872042:C:T	9.69417e-17	-3.43345e-10	-1.82224	2.59755e-09	-3.43345e-10	-1.82203
64872281	chr15:64872281:T:C	1.1356e-16	-3.43345e-10	-1.66402	2.77484e-09	-3.43345e-10	-1.75601
64872337	chr15:64872337:G:C	3.97811e-16	-0.206483	-0.203892	2.55622e-09	-1.42582	-0.412248
64872646	chr15:64872646:G:C	8.13347e-05	24.6905	0.942768	1.28895e-09	-2.02909	-0.493683
64872910	chr15:64872910:G:A	1.29187e-16	-3.43345e-10	-1.53509	6.28254e-09	-3.43345e-10	-0.938827
64873140	chr15:64873140:G:A	1.03074e-16	-3.43345e-10	-1.7609	4.23259e-09	-3.43345e-10	-1.33379
64873237	chr15:64873237:C:T	2.42273e-14	5.11888	-1.41999	6.11398e-10	-1.7056	-1.56301
64873260	chr15:64873260:G:A	0.00998358	27.3052	3.13816	7.72734e-10	-1.88568	-1.14874
64873371	chr15:64873371:G:C	1.39467e-16	-3.43345e-10	-1.45852	9.76949e-09	-3.43345e-10	-0.497337
64873688	chr15:64873688:C:T	0.0496391	27.1537	4.89351	9.08191e-10	-1.91219	-0.960713
64873757	chr15:64873757:C:G	0.0124267	27.3052	3.35706	8.39013e-10	-1.88619	-1.06594
64873853	chr15:64873853:G:A	2.01072e-16	-3.43345e-10	-1.09269	2.81995e-09	-3.43345e-10	-1.73988
64874110	chr15:64874110:C:T	1.17099e-14	4.74051	-1.76867	5.73161e-10	-1.58187	-1.75133
64874147	chr15:64874147:T:C	0.0680684	27.4934	4.86951	9.30254e-10	-1.88389	-0.965014
64874317	chr15:64874317:C:T	1.08319e-16	-3.43345e-10	-1.71127	3.7061e-09	-3.43345e-10	-1.46662
64874544	chr15:64874544:G:A	1.46871e-16	-3.43345e-10	-1.4068	3.43977e-09	-3.43345e-10	-1.5412
64874856	chr15:64874856:A:G	1.01188e-16	-3.43345e-10	-1.77937	4.31499e-09	-3.43345e-10	-1.31451
64875134	chr15:64875134:A:T	3.5965e-16	-0.211415	-0.299804	2.26191e-09	-1.42298	-0.537407
64875324	chr15:64875324:G:A	1.14104e-16	-3.43345e-10	-1.65924	2.66302e-09	-3.43345e-10	-1.79714
64875587	chr15:64875587:G:T	1.13634e-16	-3.43345e-10	-1.66337	2.76679e-09	-3.43345e-10	-1.75891
64876303	chr15:64876303:AGAAGGGGTATAG:A	1.13528e-16	-3.43345e-10	-1.6643	6.25114e-09	-3.43345e-10	-0.943839
64877335	chr15:64877335:G:T	1.37357e-17	-2.10905	-1.6673	7.67835e-10	-1.88496	-1.15582
64877417	chr15:64877417:A:C	9.73254e-17	-3.43345e-10	-1.81829	2.60212e-09	-3.43345e-10	-1.82028
64877505	chr15:64877505:TCTC:T	1.70215e-17	-2.03128	-1.53059	4.13554e-10	-2.09095	-1.56862
64878238	chr15:64878238:T:C	1.10428e-16	-0.138442	-1.55355	7.88976e-10	-1.46349	-1.55013
64878440	chr15:64878440:TTC:T	1.36673e-16	-1.47876	-9.44083e-10	2.0326e-09	-2.06729	-9.44083e-10
64878571	chr15:64878571:G:A	2.44113e-16	-3.43345e-10	-0.898719	2.88472e-09	-3.43345e-10	-1.71717
64878750	chr15:64878750:C:T	0.0105725	26.0111	4.48958	1.03128e-09	-1.98747	-0.758326
64878805	chr15:64878805:G:A	1.17211e-16	-3.43345e-10	-1.63237	6.79231e-09	-3.43345e-10	-0.860811
64878841	chr15:64878841:G:A	2.2253e-15	2.87815	-1.56685	3.5573e-10	-1.98941	-1.82077
64878938	chr15:64878938:C:T	1.27828e-13	5.35981	0.00228215	6.2793e-10	-1.65433	-1.58759
64879194	chr15:64879194:A:G	1.57302e-16	-3.43345e-10	-1.33818	6.32722e-09	-3.43345e-10	-0.931741
64879445	chr15:64879445:G:A	1.11493e-16	-3.43345e-10	-1.68239	5.31459e-09	-3.43345e-10	-1.10615
64879605	chr15:64879605:G:T	1.29643e-16	-3.43345e-10	-1.53157	3.37789e-09	-3.43345e-10	-1.55935
64879921	chr15:64879921:G:A	1.29559e-16	-3.43345e-10	-1.53222	6.30565e-09	-3.43345e-10	-0.935156
64880150	chr15:64880150:AATT:A	1.39547e-16	-3.43345e-10	-1.45795	2.59052e-09	-3.43345e-10	-1.82474
64880304	chr15:64880304:C:T	9.63542e-17	-3.43345e-10	-1.82832	2.79888e-09	-3.43345e-10	-1.74738
64880508	chr15:64880508:G:A	1.74429e-17	-2.01127	-1.52615	4.22168e-10	-2.07983	-1.55913
64880534	chr15:64880534:C:T	1.16165e-16	-3.43345e-10	-1.64134	6.65686e-09	-3.43345e-10	-0.880954
64880647	chr15:64880647:A:G	7.57807e-16	-3.43345e-10	0.234078	5.37686e-09	-3.43345e-10	-1.0945
64880762	chr15:64880762:T:G	1.3057e-16	-0.0056059	-1.51884	7.36009e-10	-1.57406	-1.50905
64880898	chr15:64880898:T:C	0.0183137	26.8263	4.22373	9.84868e-10	-1.94187	-0.849983
64881243	chr15:64881243:G:A	1.01411e-16	-3.43345e-10	-1.77717	2.7009e-09	-3.43345e-10	-1.78302
64881263	chr15:64881263:G:C	0.000561801	24.4946	3.07125	5.71237e-10	-2.07545	-1.2611
64881705	chr15:64881705:G:A	1.54536e-13	5.50534	0.0464858	6.61499e-10	-1.61747	-1.57238
64882121	chr15:64882121:G:A	0.016869	26.7454	4.22252	9.77918e-10	-1.94821	-0.850718
64882802	chr15:64882802:T:C	1.29031e-16	-1.5363	-9.44083e-10	2.00907e-09	-2.07893	-9.44083e-10
64883234	chr15:64883234:A:T	2.95768e-16	-3.43345e-10	-0.706774	4.30735e-09	-3.43345e-10	-1.31628
64883475	chr15:64883475:C:T	4.98952e-14	5.17353	-0.752197	6.47142e-10	-1.69185	-1.51994
64883520	chr15:64883520:A:T	1.82735e-16	-1.18831	-9.44083e-10	2.23108e-09	-1.97411	-9.44083e-10
64883614	chr15:64883614:T:C	2.60821e-17	-2.11275	-1.02236	3.52548e-10	-2.09759	-1.72159
64883839	chr15:64883839:A:T	1.12779e-16	-3.43345e-10	-1.67092	6.24404e-09	-3.43345e-10	-0.944974
64883942	chr15:64883942:AG:A	2.56208e-17	-2.11229	-1.04066	3.50046e-10	-2.09857	-1.72772
64884063	chr15:64884063:TCTGTCTGCC:T	1.35226e-16	-3.43345e-10	-1.48941	3.04556e-09	-3.43345e-10	-1.66292
64884336	chr15:64884336:C:T	1.31374e-16	0.100514	-1.61882	6.66471e-10	-1.65166	-1.5307
64884385	chr15:64884385:G:A	0.0212222	26.9939	4.20356	9.89591e-10	-1.92893	-0.858136
64884409	chr15:64884409:G:A	0.0128164	26.6282	4.06491	9.10663e-10	-1.95698	-0.913207
64884434	chr15:64884434:C:G	1.95347e-14	4.86523	-1.38163	5.75342e-10	-1.78003	-1.54936
64884449	chr15:64884449:C:T	9.71333e-14	5.14379	-0.0562999	5.68684e-10	-1.72965	-1.61138
64884654	chr15:64884654:A:G	1.34185e-16	-1.49713	-9.44083e-10	2.02946e-09	-2.06883	-9.44083e-10
64884716	chr15:64884716:T:C	1.4157e-16	-3.43345e-10	-1.44355	2.63446e-09	-3.43345e-10	-1.80792
64885020	chr15:64885020:C:T	1.57465e-17	-2.09386	-1.54587	3.98664e-10	-2.11542	-1.58082
64885737	chr15:64885737:C:T	8.07838e-16	0.240819	0.0571909	4.54834e-10	-1.9275	-1.63692
64886085	chr15:64886085:T:A	1.6764e-17	-2.02351	-1.55361	4.0886e-10	-2.08637	-1.58461
64886118	chr15:64886118:C:T	1.34705e-16	-1.49326	-9.44083e-10	2.03125e-09	-2.06795	-9.44083e-10
64886372	chr15:64886372:T:A	1.53213e-16	-3.43345e-10	-1.36452	2.58057e-09	-3.43345e-10	-1.82859
64886513	chr15:64886513:G:A	9.75646e-17	-3.43345e-10	-1.81584	2.93302e-09	-3.43345e-10	-1.70057
64886784	chr15:64886784:T:C	9.76403e-17	-3.43345e-10	-1.81506	2.58967e-09	-3.43345e-10	-1.82507
64886965	chr15:64886965:C:T	1.2876e-16	0.0820925	-1.62049	6.70148e-10	-1.64258	-1.53428
64887088	chr15:64887088:C:G	0.0136276	26.2633	4.49125	1.04621e-09	-1.97391	-0.757512
64887422	chr15:64887422:T:C	2.43148e-14	3.84441	-0.141924	7.38063e-10	-1.97571	-1.10461
64887483	chr15:64887483:C:T	9.96858e-17	-3.43345e-10	-1.79433	2.65121e-09	-3.43345e-10	-1.80158
64887586	chr15:64887586:G:A	1.44132e-16	-3.43345e-10	-1.42562	2.97775e-09	-3.43345e-10	-1.68544
64887605	chr15:64887605:GA:G	1.01329e-13	5.80091	-0.671133	8.35708e-10	-1.55163	-1.40444
64887750	chr15:64887750:C:T	8.79153e-14	5.70558	-0.717797	7.92755e-10	-1.577	-1.43185
64887832	chr15:64887832:A:T	2.60185e-17	-2.11558	-1.02197	3.55886e-10	-2.08025	-1.7295
64888024	chr15:64888024:G:A	1.02271e-16	-3.43345e-10	-1.76872	3.92955e-09	-3.43345e-10	-1.40808
64888164	chr15:64888164:T:C	1.26244e-16	0.0368473	-1.59499	7.06006e-10	-1.62138	-1.50336
64888408	chr15:64888408:C:T	1.30049e-16	-3.43345e-10	-1.52844	8.37549e-09	-3.43345e-10	-0.651292
64888451	chr15:64888451:G:A	2.1458e-17	-2.06802	-1.26223	3.149e-10	-2.11306	-1.81904
64888493	chr15:64888493:G:A	1.01959e-16	-3.43345e-10	-1.77178	2.61134e-09	-3.43345e-10	-1.81674
64888942	chr15:64888942:A:G	1.28919e-16	0.068666	-1.60583	6.8701e-10	-1.63583	-1.51617
64889002	chr15:64889002:G:A	1.27638e-16	-3.43345e-10	-1.54715	2.81018e-09	-3.43345e-10	-1.74335
64889039	chr15:64889039:C:T	7.41867e-17	-2.08977	-9.44083e-10	4.2894e-09	-1.32045	-9.44083e-10
64889185	chr15:64889185:C:T	2.42036e-17	-2.09461	-1.11524	3.63517e-10	-2.04987	-1.73866
64889193	chr15:64889193:TG:T	0.0161584	26.7982	4.12667	9.46025e-10	-1.94322	-0.888871
64889328	chr15:64889328:T:C	1.50338e-16	-3.43345e-10	-1.38346	1.32695e-08	-3.43345e-10	-0.191135
64889357	chr15:64889357:C:T	6.43582e-17	-0.615561	-1.61633	3.44081e-10	-2.04215	-1.80133
64889783	chr15:64889783:T:C	1.03607e-16	-3.43345e-10	-1.75575	4.03135e-09	-3.43345e-10	-1.3825
64890590	chr15:64890590:C:T	1.24683e-16	-3.43345e-10	-1.57058	5.87214e-09	-3.43345e-10	-1.00638
64890597	chr15:64890597:T:A	8.29159e-17	-1.97852	-9.44083e-10	1.93761e-09	-2.11514	-9.44083e-10
64890629	chr15:64890629:G:A	7.197e-14	5.5822	-0.794548	7.30116e-10	-1.60774	-1.48341
64890813	chr15:64890813:G:A	9.64454e-17	-3.43345e-10	-1.82737	2.82907e-09	-3.43345e-10	-1.73665
64890858	chr15:64890858:C:T	9.63622e-17	-3.43345e-10	-1.82824	2.85184e-09	-3.43345e-10	-1.72864
64890905	chr15:64890905:G:A	0.0136725	26.1875	4.57029	2.3535e-09	-1.97842	0.0577163
64890985	chr15:64890985:G:A	0.0127055	26.061	4.62348	2.39861e-09	-1.98768	0.0859633
64891534	chr15:64891534:C:T	7.54239e-14	5.64374	-0.809207	7.33083e-10	-1.59426	-1.49284
64891543	chr15:64891543:C:T	1.31836e-16	-3.43345e-10	-1.51479	2.61203e-09	-3.43345e-10	-1.81647
64891602	chr15:64891602:A:G	0.00705266	25.3631	4.7327	2.44473e-09	-2.02097	0.138301
64891796	chr15:64891796:G:C	7.25354e-17	-2.11228	-9.44083e-10	2.37912e-09	-1.90987	-9.44083e-10
64892001	chr15:64892001:G:A	0.0108812	25.9051	4.62434	2.36193e-09	-1.99796	0.0808338
64892384	chr15:64892384:CACACACACACACAA:C	0.011276	24.7191	5.84604	2.58565e-09	-1.68189	-0.144733
64892667	chr15:64892667:A:C	1.16334e-16	-0.0178662	-1.62202	7.05027e-10	-1.59336	-1.53276
64892858	chr15:64892858:C:G	9.64614e-17	-3.43345e-10	-1.82721	3.18338e-09	-3.43345e-10	-1.61866
64893108	chr15:64893108:A:G	9.63225e-17	-3.43345e-10	-1.82865	2.85544e-09	-3.43345e-10	-1.72738
64893308	chr15:64893308:C:G	1.25131e-16	0.0185848	-1.58557	7.13222e-10	-1.61538	-1.49919
64893685	chr15:64893685:G:T	0.0161995	26.3297	4.59772	2.49072e-09	-1.94935	0.0853202
64893705	chr15:64893705:T:A	0.0157856	26.2627	4.63884	2.52529e-09	-1.95366	0.103412
64893826	chr15:64893826:G:A	2.12191e-17	-2.10515	-1.2363	3.20482e-10	-2.10146	-1.81307
64893862	chr15:64893862:T:C	2.29141e-17	-2.113	-1.1516	3.2959e-10	-2.08679	-1.79972
64893960	chr15:64893960:A:C	1.34888e-16	-3.43345e-10	-1.4919	3.07468e-09	-3.43345e-10	-1.6534
64894125	chr15:64894125:C:T	5.16629e-17	-0.661608	-1.79	3.33912e-10	-2.06288	-1.8106
64894285	chr15:64894285:C:T	5.17508e-17	-0.664462	-1.78545	1.3247e-09	-0.721179	-1.77424
64894831	chr15:64894831:G:A	1.06562e-16	-3.43345e-10	-1.72762	4.27397e-09	-3.43345e-10	-1.32406
64895021	chr15:64895021:T:C	1.1469e-16	-0.186656	-1.46746	8.26308e-10	-1.51556	-1.45183
64895265	chr15:64895265:T:G	1.19168e-16	-3.43345e-10	-1.61582	2.99085e-09	-3.43345e-10	-1.68104
64895325	chr15:64895325:T:G	1.68181e-16	-3.43345e-10	-1.27131	3.86674e-09	-3.43345e-10	-1.42419
64895348	chr15:64895348:C:T	1.75086e-16	-3.43345e-10	-1.23108	4.08445e-09	-3.43345e-10	-1.36941
64895675	chr15:64895675:C:T	0.000401467	24.5496	2.68023	1.78759e-09	-2.06539	-0.130351
64895997	chr15:64895997:C:T	1.17212e-16	-3.43345e-10	-1.63236	3.45885e-09	-3.43345e-10	-1.53567
64896083	chr15:64896083:C:G	1.06799e-16	-3.43345e-10	-1.7254	2.59632e-09	-3.43345e-10	-1.82251
64896585	chr15:64896585:C:T	1.30699e-16	-1.52345	-9.44083e-10	2.01543e-09	-2.07577	-9.44083e-10
64896592	chr15:64896592:C:T	9.80154e-17	-3.43345e-10	-1.81123	3.38427e-09	-3.43345e-10	-1.55746
64896628	chr15:64896628:G:A	3.30302e-16	-3.43345e-10	-0.596343	4.97873e-09	-3.43345e-10	-1.17143
64896704	chr15:64896704:G:A	0.000173426	24.6774	1.713	7.85547e-10	-2.05811	-0.959862
64897360	chr15:64897360:A:T	1.38595e-16	-3.43345e-10	-1.46479	2.62742e-09	-3.43345e-10	-1.8106
64897546	chr15:64897546:A:G	1.14114e-16	-3.43345e-10	-1.65916	2.8878e-09	-3.43345e-10	-1.71611
64897547	chr15:64897547:T:G	1.11685e-16	-3.43345e-10	-1.68067	2.80093e-09	-3.43345e-10	-1.74665
64898285	chr15:64898285:C:T	1.03117e-16	-3.43345e-10	-1.76048	2.75024e-09	-3.43345e-10	-1.76491
64898548	chr15:64898548:G:A	1.03156e-16	-3.43345e-10	-1.76011	2.75125e-09	-3.43345e-10	-1.76455
64898613	chr15:64898613:G:A	7.6602e-17	-2.05773	-9.44083e-10	2.00583e-09	-2.08054	-9.44083e-10
64898824	chr15:64898824:T:A	9.64658e-17	-3.43345e-10	-1.82716	3.00985e-09	-3.43345e-10	-1.67471
64899197	chr15:64899197:T:C	1.41477e-16	0.106585	-1.5508	6.53554e-10	-1.65677	-1.54516
64899249	chr15:64899249:G:T	0.0928134	28.9188	3.75417	9.69802e-10	-1.77817	-1.0291
64899461	chr15:64899461:C:T	1.12189e-16	-3.43345e-10	-1.67616	2.79118e-09	-3.43345e-10	-1.75014
64899578	chr15:64899578:G:A	5.12771e-15	3.65087	-1.5048	3.69018e-10	-1.94953	-1.82398
64900144	chr15:64900144:C:T	1.20768e-16	-3.43345e-10	-1.60248	3.59382e-09	-3.43345e-10	-1.49739
64900377	chr15:64900377:A:T	1.3228e-16	-3.43345e-10	-1.51143	3.09003e-09	-3.43345e-10	-1.64842
64900876	chr15:64900876:G:C	9.97772e-17	-3.43345e-10	-1.79341	2.58083e-09	-3.43345e-10	-1.82849
64901077	chr15:64901077:G:A	9.62985e-17	-3.43345e-10	-1.8289	2.91762e-09	-3.43345e-10	-1.70583
64901317	chr15:64901317:C:T	1.16463e-16	-3.43345e-10	-1.63878	3.43524e-09	-3.43345e-10	-1.54251
64901419	chr15:64901419:T:A	2.07456e-16	-1.06143	-9.44083e-10	4.58266e-09	-1.25432	-9.44083e-10
64901453	chr15:64901453:G:A	1.312e-16	-3.43345e-10	-1.51963	3.10455e-09	-3.43345e-10	-1.64373
64902235	chr15:64902235:T:C	1.03253e-16	-3.43345e-10	-1.75917	2.74808e-09	-3.43345e-10	-1.7657
64902305	chr15:64902305:C:T	1.18111e-16	-1.62472	-9.44083e-10	2.37184e-09	-1.91294	-9.44083e-10
64902340	chr15:64902340:G:C	9.63731e-17	-3.43345e-10	-1.82812	2.77077e-09	-3.43345e-10	-1.75748
64902532	chr15:64902532:C:T	2.14319e-17	-2.06894	-1.26253	3.11033e-10	-2.11556	-1.8289
64902823	chr15:64902823:C:T	1.15011e-16	-3.43345e-10	-1.65132	2.75117e-09	-3.43345e-10	-1.76458
64902863	chr15:64902863:G:A	1.04159e-16	-3.43345e-10	-1.75044	2.77012e-09	-3.43345e-10	-1.75771
64902875	chr15:64902875:G:A	0.0454499	27.844	4.115	9.96836e-10	-1.88975	-0.890024
64903063	chr15:64903063:A:G	4.32556e-14	5.83826	-1.55973	5.55731e-10	-1.65659	-1.70749
64903495	chr15:64903495:T:C	1.12003e-16	-1.67782	-9.44083e-10	1.95239e-09	-2.10755	-9.44083e-10
64903790	chr15:64903790:A:G	1.18207e-16	-3.43345e-10	-1.62392	2.71053e-09	-3.43345e-10	-1.77946
64903859	chr15:64903859:A:T	1.1344e-16	-3.43345e-10	-1.66508	2.59425e-09	-3.43345e-10	-1.8233
64903904	chr15:64903904:T:G	1.33819e-16	-3.43345e-10	-1.49986	3.0619e-09	-3.43345e-10	-1.65757
64904053	chr15:64904053:G:A	3.56604e-14	5.5887	-1.50325	5.44636e-10	-1.71465	-1.66959
64904640	chr15:64904640:A:T	1.51244e-15	0.925129	-9.44083e-10	1.93713e-09	-2.1154	-9.44083e-10
64905550	chr15:64905550:C:T	9.68654e-17	-3.43345e-10	-1.82303	3.59074e-09	-3.43345e-10	-1.49824
64905855	chr15:64905855:C:T	9.68455e-17	-3.43345e-10	-1.82323	2.58355e-09	-3.43345e-10	-1.82744
64905919	chr15:64905919:G:T	2.6316e-15	-3.43345e-10	1.479	5.36237e-09	-3.43345e-10	-1.0972
64905930	chr15:64905930:G:A	1.32319e-16	-3.43345e-10	-1.51114	3.08763e-09	-3.43345e-10	-1.6492
64906075	chr15:64906075:C:T	1.10874e-16	-3.43345e-10	-1.68796	2.83296e-09	-3.43345e-10	-1.73528
64906142	chr15:64906142:C:T	1.98129e-16	-3.43345e-10	-1.10743	4.42112e-09	-3.43345e-10	-1.29021
64906312	chr15:64906312:T:C	0.0333997	27.6242	4.02676	9.4824e-10	-1.89282	-0.936928
64906392	chr15:64906392:A:G	0.0352921	27.5882	4.11788	9.7822e-10	-1.89607	-0.902553
64906479	chr15:64906479:G:A	9.63588e-17	-3.43345e-10	-1.82827	2.97497e-09	-3.43345e-10	-1.68637
64906674	chr15:64906674:G:A	1.17493e-16	-3.43345e-10	-1.62997	2.98839e-09	-3.43345e-10	-1.68187
64906675	chr15:64906675:G:A	7.23797e-17	-2.11443	-9.44083e-10	2.2265e-09	-1.97617	-9.44083e-10
64907272	chr15:64907272:A:C	1.06513e-16	-3.43345e-10	-1.72808	2.83982e-09	-3.43345e-10	-1.73286
64907622	chr15:64907622:G:A	1.67309e-16	-3.43345e-10	-1.27651	1.57425e-08	-3.43345e-10	-0.0202393
64907958	chr15:64907958:T:C	1.04644e-16	-3.43345e-10	-1.74579	2.88824e-09	-3.43345e-10	-1.71596
64908120	chr15:64908120:G:T	7.42238e-17	-2.08927	-9.44083e-10	4.19962e-09	-1.34161	-9.44083e-10
64908178	chr15:64908178:CT:C	1.0393e-16	-3.43345e-10	-1.75263	2.76441e-09	-3.43345e-10	-1.75978
64908390	chr15:64908390:C:T	1.04383e-16	-3.43345e-10	-1.74828	2.64272e-09	-3.43345e-10	-1.80479
64908605	chr15:64908605:C:T	0.0241816	26.7309	4.59707	1.08626e-09	-1.96244	-0.73143
64908790	chr15:64908790:G:A	1.03156e-16	-3.43345e-10	-1.76011	2.75125e-09	-3.43345e-10	-1.76455
64908856	chr15:64908856:G:A	1.32319e-16	-3.43345e-10	-1.51114	3.08763e-09	-3.43345e-10	-1.6492
64908932	chr15:64908932:GT:G	2.27544e-14	5.27612	-1.63995	5.28398e-10	-1.59629	-1.81822
64908996	chr15:64908996:C:T	9.75866e-17	-3.43345e-10	-1.81561	2.61201e-09	-3.43345e-10	-1.81648
64909043	chr15:64909043:T:C	1.01331e-16	-3.43345e-10	-1.77796	2.7004e-09	-3.43345e-10	-1.7832
64909367	chr15:64909367:A:G	1.29047e-16	-3.43345e-10	-1.53617	3.13152e-09	-3.43345e-10	-1.63508
64909499	chr15:64909499:C:T	2.65935e-15	-3.43345e-10	1.48949	2.08376e-08	-3.43345e-10	0.260157
64910102	chr15:64910102:G:A	1.05136e-16	-3.43345e-10	-1.7411	2.63314e-09	-3.43345e-10	-1.80843
64910298	chr15:64910298:G:A	4.26659e-17	-0.841527	-1.80142	7.89348e-10	-1.55889	-1.45426
64910760	chr15:64910760:A:G	9.05696e-15	4.08211	-1.36717	4.20024e-10	-1.89458	-1.74946
64910888	chr15:64910888:G:C	1.31038e-16	-3.43345e-10	-1.52086	3.11071e-09	-3.43345e-10	-1.64175
64911026	chr15:64911026:T:C	2.78811e-15	-3.43345e-10	1.53677	2.15811e-08	-3.43345e-10	0.295215
64911291	chr15:64911291:C:T	1.18797e-16	-3.43345e-10	-1.61894	2.98487e-09	-3.43345e-10	-1.68305
64912077	chr15:64912077:G:T	1.02769e-16	-3.43345e-10	-1.76387	2.66787e-09	-3.43345e-10	-1.79532
64912358	chr15:64912358:C:T	1.79955e-14	4.7835	-1.38197	4.83426e-10	-1.73541	-1.76805
64912573	chr15:64912573:A:C	1.67969e-16	-3.43345e-10	-1.27257	3.90155e-09	-3.43345e-10	-1.41523
64912739	chr15:64912739:A:T	5.26803e-14	5.02153	-0.545881	6.13892e-10	-1.6616	-1.60294
64912879	chr15:64912879:G:A	9.76407e-17	-3.43345e-10	-1.81506	3.12469e-09	-3.43345e-10	-1.63727
64914019	chr15:64914019:C:T	7.86872e-15	4.10838	-1.53408	4.06292e-10	-1.85822	-1.81906
64914022	chr15:64914022:T:C	9.64708e-17	-3.43345e-10	-1.82711	3.01682e-09	-3.43345e-10	-1.6724
64914195	chr15:64914195:C:T	2.1226e-16	-3.43345e-10	-1.03854	4.70883e-09	-3.43345e-10	-1.22716
64914199	chr15:64914199:G:A	1.16614e-16	-3.43345e-10	-1.63748	2.58319e-09	-3.43345e-10	-1.82758
64914261	chr15:64914261:C:G	9.63118e-17	-3.43345e-10	-1.82876	2.92689e-09	-3.43345e-10	-1.70266
64914513	chr15:64914513:T:C	1.09692e-16	-3.43345e-10	-1.69867	2.87714e-09	-3.43345e-10	-1.71981
64914691	chr15:64914691:A:G	1.12392e-14	4.2067	-1.27589	4.22502e-10	-1.8496	-1.78857
64914812	chr15:64914812:A:ACC	0.000104451	25.9614	-0.0779945	3.57792e-10	-1.98037	-1.82404
64914878	chr15:64914878:C:T	1.07927e-16	-1.71489	-9.44083e-10	2.05995e-09	-2.05392	-9.44083e-10
64915047	chr15:64915047:G:A	2.10947e-16	-1.04474	-9.44083e-10	2.2212e-09	-1.97855	-9.44083e-10
64915196	chr15:64915196:C:T	9.27014e-17	-1.81067	-0.0562973	5.94208e-09	-0.611577	-0.382966
64915252	chr15:64915252:A:C	5.46582e-14	3.34447	1.16803	7.26412e-09	-2.1071	1.31344
64915265	chr15:64915265:A:G	1.90244e-16	-1.14804	-9.44083e-10	2.01882e-09	-2.07409	-9.44083e-10
64915291	chr15:64915291:G:A	1.10275e-16	-3.43345e-10	-1.69337	5.02411e-09	-3.43345e-10	-1.16235
64915471	chr15:64915471:A:G	1.6491e-17	-2.1138	-1.47973	5.41241e-10	-1.87347	-1.51702
64915585	chr15:64915585:C:T	1.56616e-16	-3.43345e-10	-1.34255	6.10407e-09	-3.43345e-10	-0.967645
64916382	chr15:64916382:T:C	9.69321e-14	5.33444	-0.249023	6.85286e-10	-1.96597	-1.18855
64916662	chr15:64916662:A:G	9.79381e-17	-3.43345e-10	-1.81202	2.93379e-09	-3.43345e-10	-1.70031
64916869	chr15:64916869:A:G	2.89164e-16	-3.43345e-10	-0.729356	1.14375e-08	-3.43345e-10	-0.339708
64916874	chr15:64916874:CT:C	1.07484e-16	-3.43345e-10	-1.71901	3.32699e-09	-3.43345e-10	-1.57453
64917019	chr15:64917019:G:A	1.59946e-15	0.981072	-9.44083e-10	1.31155e-08	-0.202811	-9.44083e-10
64917619	chr15:64917619:A:G	1.77523e-16	-1.33693	0.119684	2.36177e-09	-2.03951	0.122315
64917681	chr15:64917681:A:C	2.91876e-16	0.700358	-1.42038	4.61228e-10	-2.01579	-1.53468
64917858	chr15:64917858:C:T	1.51744e-16	-3.43345e-10	-1.37416	4.67264e-09	-3.43345e-10	-1.23488
64917942	chr15:64917942:C:T	1.36252e-15	-0.672702	1.49344	2.84504e-09	-2.11096	0.379932
64918092	chr15:64918092:G:A	1.13721e-16	-3.43345e-10	-1.6626	3.21675e-09	-3.43345e-10	-1.60823
64918222	chr15:64918222:G:C	2.04588e-16	-3.43345e-10	-1.07535	4.11675e-09	-3.43345e-10	-1.36154
64918629	chr15:64918629:G:A	1.71366e-15	0.94417	0.105864	2.61932e-09	-1.89705	0.0833595
64918660	chr15:64918660:T:A	4.48928e-16	0.959392	-1.24888	5.67545e-10	-1.95809	-1.38495
64918681	chr15:64918681:C:T	1.82558e-16	-3.43345e-10	-1.18928	3.91127e-09	-3.43345e-10	-1.41274
64918907	chr15:64918907:T:C	1.08155e-16	-3.43345e-10	-1.71279	3.43224e-09	-3.43345e-10	-1.54339
64919171	chr15:64919171:A:G	9.90873e-17	-3.43345e-10	-1.80035	3.2564e-09	-3.43345e-10	-1.59598
64919326	chr15:64919326:C:A	7.23138e-17	-2.11534	-9.44083e-10	2.11147e-09	-2.02922	-9.44083e-10
64919408	chr15:64919408:A:T	1.03801e-16	-3.43345e-10	-1.75387	2.72201e-09	-3.43345e-10	-1.77523
64919536	chr15:64919536:T:C	7.56806e-16	2.02431	-1.79155	5.03042e-09	0.644275	-1.80537
64920303	chr15:64920303:T:C	1.62823e-16	-3.43345e-10	-1.30368	4.03493e-09	-3.43345e-10	-1.38161
64920706	chr15:64920706:C:T	1.7691e-15	1.08187	-9.44083e-10	1.42009e-08	-0.123297	-9.44083e-10
64920707	chr15:64920707:A:G	7.84482e-16	2.04745	-1.77878	5.17206e-09	0.664745	-1.79808
64921072	chr15:64921072:G:C	1.23579e-16	-3.43345e-10	-1.57947	4.87111e-09	-3.43345e-10	-1.19328
64921173	chr15:64921173:CTATT:C	7.75345e-17	-2.04563	-9.44083e-10	3.7179e-09	-1.46344	-9.44083e-10
64921216	chr15:64921216:T:C	7.89195e-16	2.03638	-1.76171	5.19874e-09	0.655799	-1.78398
64921218	chr15:64921218:A:T	7.65218e-17	-0.237728	-1.82105	9.78122e-10	-1.10882	-1.6899
64921328	chr15:64921328:A:C	1.79263e-12	6.10096	1.90188	7.00196e-09	-1.75761	0.927197
64921505	chr15:64921505:G:C	9.46339e-16	2.07414	-1.61789	7.52692e-10	-1.23189	-1.82881
64921531	chr15:64921531:C:T	9.63935e-17	-3.43345e-10	-1.82791	2.69119e-09	-3.43345e-10	-1.78662
64921735	chr15:64921735:T:G	9.65697e-17	-3.43345e-10	-1.82609	2.61258e-09	-3.43345e-10	-1.81626
64921823	chr15:64921823:C:T	1.0115e-16	-3.43345e-10	-1.77975	5.48698e-09	-3.43345e-10	-1.07422
64921872	chr15:64921872:G:T	1.13241e-16	-3.43345e-10	-1.66683	4.15174e-09	-3.43345e-10	-1.35307
64922011	chr15:64922011:G:C	2.17269e-16	-3.43345e-10	-1.01522	3.68497e-09	-3.43345e-10	-1.47234
64922104	chr15:64922104:C:T	1.1204e-16	-3.43345e-10	-1.6775	2.89583e-09	-3.43345e-10	-1.71333
64922163	chr15:64922163:C:T	1.3483e-16	-3.43345e-10	-1.49233	2.73825e-09	-3.43345e-10	-1.76928
64922856	chr15:64922856:C:G	1.97141e-16	-1.11243	-9.44083e-10	2.83862e-09	-1.73328	-9.44083e-10
64923758	chr15:64923758:G:C	5.94715e-13	6.56888	0.330605	1.39487e-09	-1.64887	-0.794925
64923962	chr15:64923962:A:G	1.07457e-16	-3.43345e-10	-1.71926	2.79055e-09	-3.43345e-10	-1.75036
64924259	chr15:64924259:G:A	1.61323e-16	-3.43345e-10	-1.31294	3.70144e-09	-3.43345e-10	-1.46788
64924336	chr15:64924336:A:G	8.18432e-13	6.05761	1.16119	3.84072e-09	-1.77132	0.34038
64924587	chr15:64924587:T:A	9.88405e-16	2.12231	-1.62257	7.55505e-10	-1.22808	-1.82889
64924633	chr15:64924633:C:T	3.03796e-15	1.62259	-9.44083e-10	2.2116e-08	0.319699	-9.44083e-10
64924948	chr15:64924948:C:T	1.46582e-16	-3.43345e-10	-1.40876	5.19111e-09	-3.43345e-10	-1.12965
64924993	chr15:64924993:G:A	2.19786e-16	-3.43345e-10	-1.0037	4.4644e-09	-3.43345e-10	-1.28047
64925828	chr15:64925828:G:A	1.11711e-16	-3.43345e-10	-1.68044	2.66072e-09	-3.43345e-10	-1.79801
64925871	chr15:64925871:C:T	1.29278e-16	-3.43345e-10	-1.53439	3.21431e-09	-3.43345e-10	-1.60899
64925961	chr15:64925961:G:T	1.57193e-16	-3.43345e-10	-1.33888	2.9902e-09	-3.43345e-10	-1.68126
64926121	chr15:64926121:C:T	1.09197e-16	-3.43345e-10	-1.70319	5.27783e-09	-3.43345e-10	-1.11309
64926271	chr15:64926271:G:C	1.43311e-16	-3.43345e-10	-1.43134	2.98546e-09	-3.43345e-10	-1.68285
64927083	chr15:64927083:C:T	6.63742e-16	-3.43345e-10	0.101542	6.65108e-09	-3.43345e-10	-0.881823
64928561	chr15:64928561:T:C	7.7726e-17	-2.04316	-9.44083e-10	2.06731e-09	-2.05035	-9.44083e-10
64929149	chr15:64929149:A:G	1.07058e-16	-3.43345e-10	-1.72298	3.06709e-09	-3.43345e-10	-1.65587
64929449	chr15:64929449:G:C	1.63476e-15	1.0029	-9.44083e-10	1.33955e-08	-0.181681	-9.44083e-10
64929496	chr15:64929496:C:T	5.73161e-16	-0.0451839	-9.44083e-10	4.52419e-08	1.03542	-9.44083e-10
64930070	chr15:64930070:G:A	4.72716e-13	5.94484	0.725055	1.91827e-09	-1.78018	-0.344997
64930149	chr15:64930149:T:C	4.63882e-13	5.84536	0.805673	2.21688e-09	-1.79622	-0.184276
64930171	chr15:64930171:A:T	4.1001e-13	5.70655	0.821032	2.18361e-09	-1.82344	-0.172182
64930198	chr15:64930198:C:T	1.2662e-16	-3.43345e-10	-1.55516	3.15752e-09	-3.43345e-10	-1.62681
64930207	chr15:64930207:A:G	1.03323e-16	-3.43345e-10	-1.75849	2.93061e-09	-3.43345e-10	-1.70139
64930677	chr15:64930677:T:C	1.49393e-11	8.75958	1.36358	1.17802e-08	-1.21322	0.903041
64930824	chr15:64930824:G:A	1.13404e-16	-3.43345e-10	-1.6654	3.24436e-09	-3.43345e-10	-1.59969
64931285	chr15:64931285:G:T	5.21923e-16	-0.677666	0.538837	3.00104e-09	-2.04559	0.367941
64932038	chr15:64932038:T:C	1.08216e-16	-3.43345e-10	-1.71223	2.62857e-09	-3.43345e-10	-1.81016
64932178	chr15:64932178:GAT:G	7.9071e-13	5.83339	1.35095	3.07876e-09	-1.80408	0.152002
64932316	chr15:64932316:T:C	1.15782e-16	-3.43345e-10	-1.64464	2.8355e-09	-3.43345e-10	-1.73438
64932478	chr15:64932478:G:A	6.56679e-13	5.71793	1.28067	2.85444e-09	-1.82547	0.0977467
64932556	chr15:64932556:G:T	7.34578e-13	5.89289	1.21782	2.80944e-09	-1.79353	0.0499093
64932576	chr15:64932576:A:T	1.03474e-16	-3.43345e-10	-1.75703	3.62948e-09	-3.43345e-10	-1.48751
64932662	chr15:64932662:A:G	2.53722e-12	6.8209	1.52933	5.54427e-09	-1.72433	0.660491
64933581	chr15:64933581:C:T	9.78077e-17	-3.43345e-10	-1.81335	2.7908e-09	-3.43345e-10	-1.75027
64933614	chr15:64933614:C:T	7.35132e-12	7.57663	1.83741	8.5981e-09	-1.56509	0.940028
64933853	chr15:64933853:A:G	7.24237e-17	-2.11382	-9.44083e-10	2.23383e-09	-1.97288	-9.44083e-10
64933953	chr15:64933953:A:G	9.80847e-17	-3.43345e-10	-1.81052	2.59884e-09	-3.43345e-10	-1.82154
64934110	chr15:64934110:A:T	9.95173e-17	-3.43345e-10	-1.79602	2.60825e-09	-3.43345e-10	-1.81792
64934143	chr15:64934143:T:A	1.43085e-16	-3.43345e-10	-1.43291	4.7086e-09	-3.43345e-10	-1.22721
64934241	chr15:64934241:A:G	1.79277e-15	1.09516	-9.44083e-10	1.43812e-08	-0.110683	-9.44083e-10
64934559	chr15:64934559:T:G	1.17637e-16	-3.43345e-10	-1.62874	2.66267e-09	-3.43345e-10	-1.79727
64934890	chr15:64934890:T:C	3.66015e-16	-3.43345e-10	-0.493675	1.37731e-08	-3.43345e-10	-0.153886
64934900	chr15:64934900:CCA:C	2.86213e-16	-0.739613	-9.44083e-10	6.18636e-09	-0.954255	-9.44083e-10
64934953	chr15:64934953:A:G	1.15558e-16	-3.43345e-10	-1.64658	2.8459e-09	-3.43345e-10	-1.73072
64935329	chr15:64935329:G:A	2.3822e-13	5.54368	0.440922	1.32641e-09	-1.8473	-0.646823
64935460	chr15:64935460:G:A	2.00589e-15	1.20749	-9.44083e-10	1.5694e-08	-0.0233262	-9.44083e-10
64935474	chr15:64935474:G:A	1.19993e-16	-3.43345e-10	-1.60892	2.92846e-09	-3.43345e-10	-1.70213
64935916	chr15:64935916:A:G	1.11611e-16	-3.43345e-10	-1.68133	3.09346e-09	-3.43345e-10	-1.64731
64935986	chr15:64935986:C:T	1.24744e-13	4.80129	0.536378	8.27988e-10	-2.03001	-0.935347
64935990	chr15:64935990:A:C	1.09036e-16	-3.43345e-10	-1.70467	4.30332e-09	-3.43345e-10	-1.31722
64936082	chr15:64936082:G:A	1.38813e-17	-2.03173	-1.73408	3.47294e-10	-2.09756	-1.73662
64936248	chr15:64936248:C:T	1.04309e-16	-0.434314	-1.31468	4.37919e-10	-2.06593	-1.5364
64936262	chr15:64936262:C:T	8.02443e-17	-2.01128	-9.44083e-10	1.94932e-09	-2.10912	-9.44083e-10
64936343	chr15:64936343:C:G	1.19507e-16	-3.43345e-10	-1.61297	3.28872e-09	-3.43345e-10	-1.5861
64936461	chr15:64936461:C:T	2.52637e-15	1.43819	-9.44083e-10	1.99121e-08	0.214724	-9.44083e-10
64936510	chr15:64936510:C:T	4.23167e-14	4.01079	0.245798	1.48836e-09	-1.97621	-0.402716
64936764	chr15:64936764:A:G	2.40677e-16	-0.912895	-9.44083e-10	5.38516e-09	-1.09296	-9.44083e-10
64936767	chr15:64936767:G:A	7.35716e-17	-2.09809	-9.44083e-10	8.41468e-09	-0.646624	-9.44083e-10
64936859	chr15:64936859:A:T	4.37614e-16	-3.43345e-10	-0.315013	1.00675e-08	-3.43345e-10	-0.467288
64937092	chr15:64937092:G:A	3.20554e-16	0.732945	-1.35924	2.54079e-09	-1.57601	-0.268119
64937196	chr15:64937196:C:G	1.03389e-16	-3.43345e-10	-1.75785	3.47439e-09	-3.43345e-10	-1.53118
64937610	chr15:64937610:C:T	3.86195e-17	-1.15228	-1.59031	3.67244e-10	-2.04558	-1.73275
64937618	chr15:64937618:T:C	2.5968e-16	-2.00404	1.16714	3.73586e-09	-2.05379	0.595163
64937812	chr15:64937812:C:T	5.22578e-17	-1.75127	-0.688895	4.99473e-10	-1.99373	-1.47707
64937868	chr15:64937868:G:A	2.39513e-16	-3.43345e-10	-0.917743	1.08703e-08	-3.43345e-10	-0.390563
64937963	chr15:64937963:A:G	1.01602e-16	-3.43345e-10	-1.77529	2.70025e-09	-3.43345e-10	-1.78326
64937983	chr15:64937983:T:C	2.2671e-16	-0.61856	-0.354118	2.84948e-09	-1.08287	-0.646597
64938100	chr15:64938100:C:T	1.14587e-16	-3.43345e-10	-1.65502	3.04752e-09	-3.43345e-10	-1.66227
64938287	chr15:64938287:A:G	2.02032e-16	-3.43345e-10	-1.08793	4.84328e-09	-3.43345e-10	-1.19901
64938455	chr15:64938455:G:T	9.70354e-17	-3.43345e-10	-1.82127	2.5825e-09	-3.43345e-10	-1.82784
64938493	chr15:64938493:G:A	1.12115e-16	-3.43345e-10	-1.67683	3.05863e-09	-3.43345e-10	-1.65863
64938703	chr15:64938703:G:A	1.58688e-16	-3.43345e-10	-1.32941	4.0894e-09	-3.43345e-10	-1.3682
64938893	chr15:64938893:C:T	4.04347e-16	-2.03245	1.63837	1.03631e-08	-1.97637	1.53801
64939476	chr15:64939476:C:G	1.24624e-16	-3.43345e-10	-1.57105	5.8559e-09	-3.43345e-10	-1.00915
64939615	chr15:64939615:A:G	1.19852e-16	-3.43345e-10	-1.6101	3.36472e-09	-3.43345e-10	-1.56326
64939622	chr15:64939622:A:G	7.49062e-17	-2.08011	-9.44083e-10	3.19972e-09	-1.61354	-9.44083e-10
64939634	chr15:64939634:A:C	2.38325e-17	-1.83739	-1.38792	3.78494e-10	-2.06532	-1.68283
64939770	chr15:64939770:G:A	9.68352e-17	-3.43345e-10	-1.82334	3.3964e-09	-3.43345e-10	-1.55389
64939825	chr15:64939825:C:T	1.1559e-16	-3.43345e-10	-1.6463	3.09928e-09	-3.43345e-10	-1.64543
64939939	chr15:64939939:T:TGG	1.14978e-16	-3.43345e-10	-1.65161	2.74465e-09	-3.43345e-10	-1.76695
64940125	chr15:64940125:G:A	9.83539e-17	-3.43345e-10	-1.80778	3.70576e-09	-3.43345e-10	-1.46671
64940245	chr15:64940245:A:G	1.38293e-15	0.835608	-9.44083e-10	1.31128e-08	-0.203014	-9.44083e-10
64940308	chr15:64940308:A:G	9.9319e-17	-3.43345e-10	-1.79801	2.58054e-09	-3.43345e-10	-1.8286
64940423	chr15:64940423:GATAGATAGATAT:G	2.44684e-16	-3.43345e-10	-0.896385	3.63438e-09	-3.43345e-10	-1.48616
64940526	chr15:64940526:A:G	9.67915e-17	-3.43345e-10	-1.82379	3.37427e-09	-3.43345e-10	-1.56042
64940533	chr15:64940533:C:T	1.01084e-16	-3.43345e-10	-1.7804	4.34095e-09	-3.43345e-10	-1.30851
64940557	chr15:64940557:C:T	2.49129e-17	-1.84633	-1.33463	3.9048e-10	-2.06212	-1.65486
64940628	chr15:64940628:T:C	1.57705e-16	-3.43345e-10	-1.33563	2.79569e-09	-3.43345e-10	-1.74852
64940742	chr15:64940742:C:T	3.06748e-16	-3.43345e-10	-0.670323	8.30308e-09	-3.43345e-10	-0.659975
64940752	chr15:64940752:T:A	7.42612e-17	-2.08876	-9.44083e-10	2.02273e-09	-2.07215	-9.44083e-10
64940991	chr15:64940991:C:T	1.62342e-15	0.995939	-9.44083e-10	1.49022e-08	-0.0750902	-9.44083e-10
64941267	chr15:64941267:A:G	9.33389e-17	-1.86011	-9.44083e-10	2.08828e-09	-2.04026	-9.44083e-10
64941315	chr15:64941315:A:G	1.14651e-16	-3.43345e-10	-1.65446	2.97198e-09	-3.43345e-10	-1.68737
64941376	chr15:64941376:C:T	9.37764e-17	-1.85544	-9.44083e-10	1.94655e-09	-2.11054	-9.44083e-10
64941599	chr15:64941599:G:A	1.17589e-16	-3.43345e-10	-1.62916	2.59523e-09	-3.43345e-10	-1.82293
64941693	chr15:64941693:T:G	1.98157e-16	-3.43345e-10	-1.10729	5.66055e-09	-3.43345e-10	-1.04308
64941726	chr15:64941726:G:T	1.03445e-16	-3.43345e-10	-1.75731	4.46022e-09	-3.43345e-10	-1.2814
64941973	chr15:64941973:T:A	7.13618e-17	-1.12568	-1.00291	1.45208e-09	-1.45575	-0.947854
64941999	chr15:64941999:T:C	1.02316e-16	-3.43345e-10	-1.76829	3.02365e-09	-3.43345e-10	-1.67014
64942229	chr15:64942229:T:C	2.76187e-16	-3.43345e-10	-0.775274	7.47583e-09	-3.43345e-10	-0.764926
64942614	chr15:64942614:C:A	2.00472e-16	-3.43345e-10	-1.09568	4.09635e-09	-3.43345e-10	-1.36651
64942742	chr15:64942742:A:G	1.98962e-16	-3.43345e-10	-1.10324	5.80337e-09	-3.43345e-10	-1.01816
64942758	chr15:64942758:G:GA	1.18568e-16	-3.43345e-10	-1.62086	2.5985e-09	-3.43345e-10	-1.82167
64942761	chr15:64942761:A:AT	1.21014e-16	-3.43345e-10	-1.60044	2.60969e-09	-3.43345e-10	-1.81737
64942939	chr15:64942939:C:A	1.00745e-16	-3.43345e-10	-1.78376	4.1261e-09	-3.43345e-10	-1.35927
64942961	chr15:64942961:T:G	7.23337e-17	-2.11506	-9.44083e-10	1.95519e-09	-2.10611	-9.44083e-10
64943304	chr15:64943304:T:A	2.61962e-17	-2.05043	-1.0803	6.811e-10	-2.0792	-1.08145
64943580	chr15:64943580:A:G	3.88472e-17	-1.66539	-1.07132	9.55809e-10	-2.11429	-0.707512
64943665	chr15:64943665:T:TC	1.47567e-17	-2.00013	-1.70453	3.17218e-10	-2.09587	-1.8289
64943753	chr15:64943753:C:T	1.02298e-16	-3.43345e-10	-1.76846	3.01879e-09	-3.43345e-10	-1.67174
64943824	chr15:64943824:T:C	5.80716e-16	-3.43345e-10	-0.0320881	2.67305e-08	-3.43345e-10	0.509205
64943973	chr15:64943973:G:A	1.14712e-16	-3.43345e-10	-1.65393	3.02293e-09	-3.43345e-10	-1.67037
64944678	chr15:64944678:C:T	4.43379e-17	-1.7489	-0.855606	3.98553e-10	-2.11444	-1.58208
64945162	chr15:64945162:C:A	7.70059e-17	-2.09046	0.0379924	1.17302e-09	-2.05242	-0.564605
64945362	chr15:64945362:T:C	1.14988e-16	-3.43345e-10	-1.65152	3.0461e-09	-3.43345e-10	-1.66274
64945410	chr15:64945410:G:A	2.05313e-17	-1.9585	-1.4159	3.84381e-10	-2.01114	-1.72158
64945710	chr15:64945710:G:A	1.06754e-16	-3.43345e-10	-1.72582	3.03035e-09	-3.43345e-10	-1.66792
64945776	chr15:64945776:G:A	9.73808e-17	-3.43345e-10	-1.81772	2.61578e-09	-3.43345e-10	-1.81504
64947336	chr15:64947336:C:T	1.92828e-16	-3.43345e-10	-1.13455	2.80359e-09	-3.43345e-10	-1.7457
64947628	chr15:64947628:T:C	1.55434e-16	-2.04392	0.693793	2.08102e-09	-2.00553	-0.0382101
64947921	chr15:64947921:T:C	4.87566e-16	-3.43345e-10	-0.206924	1.17731e-08	-3.43345e-10	-0.310787
64948244	chr15:64948244:T:C	1.04411e-16	-3.43345e-10	-1.74802	2.74605e-09	-3.43345e-10	-1.76644
64948266	chr15:64948266:A:G	1.94346e-16	-3.43345e-10	-1.12671	2.86703e-09	-3.43345e-10	-1.72332
64948642	chr15:64948642:T:C	9.63887e-17	-3.43345e-10	-1.82796	2.58238e-09	-3.43345e-10	-1.82789
64948682	chr15:64948682:T:C	2.24104e-16	-2.09487	1.11062	2.69468e-09	-2.07336	0.288038
64948695	chr15:64948695:C:T	1.68873e-16	-3.43345e-10	-1.26721	4.94738e-09	-3.43345e-10	-1.17774
64948721	chr15:64948721:C:T	9.71845e-17	-3.43345e-10	-1.81974	2.58434e-09	-3.43345e-10	-1.82713
64948749	chr15:64948749:C:T	1.07472e-16	-3.43345e-10	-1.71912	2.85357e-09	-3.43345e-10	-1.72803
64948774	chr15:64948774:C:T	1.91102e-16	-3.43345e-10	-1.14354	3.10463e-09	-3.43345e-10	-1.64371
64948872	chr15:64948872:C:T	2.74143e-15	1.51989	-9.44083e-10	3.0964e-08	0.656223	-9.44083e-10
64948973	chr15:64948973:C:T	2.74412e-15	1.52087	-9.44083e-10	3.09577e-08	0.65602	-9.44083e-10
64949083	chr15:64949083:G:A	1.81496e-16	-3.43345e-10	-1.19512	3.63905e-09	-3.43345e-10	-1.48488
64949286	chr15:64949286:G:C	1.21551e-16	-3.43345e-10	-1.59602	3.10793e-09	-3.43345e-10	-1.64264
64949514	chr15:64949514:A:C	1.77035e-17	-1.72625	-1.79634	4.11218e-10	-2.06285	-1.60238
64949598	chr15:64949598:G:A	2.261e-17	-1.92289	-1.35507	3.92599e-10	-2.01392	-1.69765
64949689	chr15:64949689:G:A	2.46295e-16	-2.03816	1.14834	3.17719e-09	-2.00159	0.380981
64949777	chr15:64949777:C:T	9.76261e-17	-3.43345e-10	-1.81521	2.64739e-09	-3.43345e-10	-1.80303
64950039	chr15:64950039:C:T	1.30229e-16	-1.23655	-0.290511	1.67226e-09	-2.11299	-0.149439
64950104	chr15:64950104:T:C	2.65831e-15	1.4891	-9.44083e-10	2.99789e-08	0.623894	-9.44083e-10
64950133	chr15:64950133:C:G	2.60509e-16	-3.43345e-10	-0.833713	9.86187e-09	-3.43345e-10	-0.487926
64950418	chr15:64950418:G:T	1.07651e-16	-3.43345e-10	-1.71746	2.84887e-09	-3.43345e-10	-1.72968
64951069	chr15:64951069:A:C	3.60792e-16	-3.43345e-10	-0.508049	1.36055e-08	-3.43345e-10	-0.166128
64951136	chr15:64951136:A:G	2.11576e-17	-1.85977	-1.48458	3.98941e-10	-1.92189	-1.77365
64952024	chr15:64952024:T:A	1.59589e-15	-3.43345e-10	0.978837	1.20831e-08	-3.43345e-10	-0.284797
64952042	chr15:64952042:CTTCT:C	1.49545e-15	0.913833	-9.44083e-10	1.81532e-08	0.122248	-9.44083e-10
64952150	chr15:64952150:CCT:C	2.40384e-15	1.38847	-9.44083e-10	2.66159e-08	0.504906	-9.44083e-10
64952596	chr15:64952596:TTCG:T	2.35142e-17	-1.74117	-1.49758	3.34496e-10	-2.10111	-1.77062
64953118	chr15:64953118:TCTA:T	1.15576e-16	-3.43345e-10	-1.64642	2.76208e-09	-3.43345e-10	-1.76062
64953346	chr15:64953346:T:C	8.43739e-17	-1.96109	-9.44083e-10	2.95946e-09	-1.69159	-9.44083e-10
64953857	chr15:64953857:TTC:T	1.85143e-17	-1.91134	-1.56647	3.51745e-10	-2.02382	-1.79763
64954261	chr15:64954261:CCTT:C	1.25915e-15	-3.43345e-10	0.741842	2.9957e-08	-3.43345e-10	0.62316
64954470	chr15:64954470:TTCC:T	1.35265e-16	-3.43345e-10	-1.48912	3.86493e-09	-3.43345e-10	-1.42466
64954483	chr15:64954483:TCTTC:T	1.8566e-16	-3.43345e-10	-1.17244	3.98414e-09	-3.43345e-10	-1.39428
64955160	chr15:64955160:TCTC:T	2.46771e-15	1.41469	-9.44083e-10	2.80696e-08	0.558085	-9.44083e-10
64955195	chr15:64955195:A:G	1.07355e-16	-3.43345e-10	-1.72021	2.66984e-09	-3.43345e-10	-1.79458
64955267	chr15:64955267:A:G	7.96588e-17	-1.11392	-0.90468	8.4561e-10	-2.11555	-0.828747
64955444	chr15:64955444:A:G	4.34532e-17	-2.03915	-0.585516	1.05027e-09	-2.01272	-0.714837
64955957	chr15:64955957:A:G	6.54882e-16	-3.43345e-10	0.0881049	2.65499e-08	-3.43345e-10	0.502424
64955976	chr15:64955976:C:T	1.88961e-17	-1.9006	-1.55679	1.19299e-09	-1.49948	-1.10066
64956239	chr15:64956239:TTTTC:T	4.86398e-17	-1.50135	-1.01056	4.49274e-10	-2.10882	-1.4679
64956506	chr15:64956506:C:T	1.01361e-16	-1.98313	0.20546	1.30015e-09	-1.92944	-0.584679
64957012	chr15:64957012:T:G	1.87148e-17	-1.7726	-1.69444	1.25458e-09	-1.20944	-1.34036
64957042	chr15:64957042:C:T	1.07446e-16	-3.43345e-10	-1.71937	2.79725e-09	-3.43345e-10	-1.74796
64957056	chr15:64957056:T:A	1.21126e-16	-2.10514	0.505619	3.44394e-09	-2.09607	0.556082
64957654	chr15:64957654:G:T	2.30063e-15	1.34459	-9.44083e-10	2.63342e-08	0.494265	-9.44083e-10
64957942	chr15:64957942:T:TAATC	2.2714e-16	-3.43345e-10	-0.970786	9.67544e-09	-3.43345e-10	-0.507011
64958191	chr15:64958191:C:T	2.3389e-16	-0.73338	-0.208119	3.46246e-09	-1.17824	-0.356386
64958212	chr15:64958212:G:A	7.47064e-17	-2.08279	-9.44083e-10	2.01332e-09	-2.07682	-9.44083e-10
64958412	chr15:64958412:C:G	2.61402e-15	1.47229	-9.44083e-10	2.94525e-08	0.606177	-9.44083e-10
64958425	chr15:64958425:G:A	2.64075e-15	1.48247	-9.44083e-10	2.97116e-08	0.614937	-9.44083e-10
64959641	chr15:64959641:G:A	2.23069e-17	-1.4863	-1.80516	4.08846e-10	-1.988	-1.68301
64960344	chr15:64960344:A:T	3.93729e-17	-1.17363	-1.54964	3.87254e-10	-2.10888	-1.6164
64960914	chr15:64960914:G:A	9.66853e-17	-3.43345e-10	-1.82489	2.66693e-09	-3.43345e-10	-1.79567
64961237	chr15:64961237:A:G	3.21924e-17	-1.15821	-1.76642	3.40376e-10	-2.11016	-1.74414
64961454	chr15:64961454:C:T	9.68932e-17	-0.757952	-1.06479	9.355e-10	-1.46276	-1.38052
64961603	chr15:64961603:C:T	3.95095e-16	-3.43345e-10	-0.417224	1.0121e-08	-3.43345e-10	-0.46199
64961658	chr15:64961658:GA:G	6.0717e-17	-1.83979	-0.450337	8.08756e-10	-1.94902	-1.03984
64961697	chr15:64961697:C:A	2.1638e-16	-3.43345e-10	-1.01931	4.17377e-09	-3.43345e-10	-1.34778
64961940	chr15:64961940:T:C	9.46699e-16	-3.43345e-10	0.456631	2.59015e-08	-3.43345e-10	0.477699
64962029	chr15:64962029:A:C	1.292e-17	-2.02049	-1.81709	4.26433e-10	-1.80078	-1.82812
64962548	chr15:64962548:C:T	2.39497e-17	-1.67559	-1.54481	4.37304e-10	-2.08322	-1.52051
64963027	chr15:64963027:T:G	5.51708e-17	-2.06935	-0.316566	1.24285e-09	-2.0431	-0.516092
64963131	chr15:64963131:G:A	4.04414e-16	-0.393911	-9.44083e-10	7.95904e-09	-0.702293	-9.44083e-10
64963704	chr15:64963704:G:A	6.10769e-16	0.018368	-9.44083e-10	9.27537e-09	-0.549239	-9.44083e-10
64964055	chr15:64964055:C:T	7.30979e-16	-3.43345e-10	0.198034	1.96418e-08	-3.43345e-10	0.201059
64964226	chr15:64964226:G:A	1.00372e-16	-3.43345e-10	-1.78746	2.82011e-09	-3.43345e-10	-1.73982
64964278	chr15:64964278:T:G	3.95841e-16	-0.415338	-9.44083e-10	7.80655e-09	-0.721638	-9.44083e-10
64964344	chr15:64964344:A:G	1.03849e-16	-1.75341	-9.44083e-10	2.24766e-09	-1.96671	-9.44083e-10
64964512	chr15:64964512:A:G	5.12234e-17	-2.09895	-0.361202	1.19392e-09	-2.08381	-0.515547
64964635	chr15:64964635:TTTTC:T	1.0332e-16	-3.43345e-10	-1.75852	3.80872e-09	-3.43345e-10	-1.43931
64964921	chr15:64964921:C:T	1.18835e-16	-1.54037	-0.0782428	2.31078e-09	-1.70809	-0.230924
64965260	chr15:64965260:T:G	3.9559e-16	-0.415973	-9.44083e-10	7.8016e-09	-0.722273	-9.44083e-10
64965992	chr15:64965992:A:G	1.57399e-16	-3.43345e-10	-1.33757	4.52202e-09	-3.43345e-10	-1.26764
64966209	chr15:64966209:T:C	4.05164e-16	-0.392058	-9.44083e-10	7.97261e-09	-0.700589	-9.44083e-10
64966229	chr15:64966229:C:T	2.06729e-16	-1.06494	-9.44083e-10	4.66939e-09	-1.23557	-9.44083e-10
64966300	chr15:64966300:T:C	8.54009e-17	-1.94899	-9.44083e-10	3.0045e-09	-1.67649	-9.44083e-10
64966921	chr15:64966921:A:G	1.14928e-16	-3.43345e-10	-1.65204	2.9818e-09	-3.43345e-10	-1.68407
64967083	chr15:64967083:G:A	1.26173e-16	-3.43345e-10	-1.5587	3.07266e-09	-3.43345e-10	-1.65406
64967188	chr15:64967188:A:G	9.64107e-17	-3.43345e-10	-1.82773	2.58035e-09	-3.43345e-10	-1.82868
64967338	chr15:64967338:T:G	5.80903e-17	-2.00281	-0.331547	8.38319e-10	-1.9498	-1.00316
64967662	chr15:64967662:C:T	3.65903e-16	-0.493983	-9.44083e-10	7.28235e-09	-0.791148	-9.44083e-10
64967675	chr15:64967675:G:A	4.22531e-16	-0.350088	-9.44083e-10	8.29216e-09	-0.661292	-9.44083e-10
64967928	chr15:64967928:A:G	1.86078e-16	-3.43345e-10	-1.17018	2.75576e-09	-3.43345e-10	-1.76291
64967989	chr15:64967989:C:T	3.43608e-16	-0.55685	-9.44083e-10	6.87904e-09	-0.848123	-9.44083e-10
64968021	chr15:64968021:C:A	1.26069e-16	-3.43345e-10	-1.55952	3.62963e-09	-3.43345e-10	-1.48747
64968077	chr15:64968077:G:A	3.27837e-16	-0.603833	-9.44083e-10	4.82932e-09	-1.2019	-9.44083e-10
64968436	chr15:64968436:A:G	8.23831e-16	-3.43345e-10	0.317615	2.25472e-08	-3.43345e-10	0.339011
64968469	chr15:64968469:A:G	1.85414e-16	-3.43345e-10	-1.17376	6.54274e-09	-3.43345e-10	-0.898245
64968624	chr15:64968624:C:T	4.74603e-16	-0.233872	-9.44083e-10	9.1604e-09	-0.561712	-9.44083e-10
64968666	chr15:64968666:AAATG:A	3.38886e-17	-1.72577	-1.1475	6.23604e-10	-2.07872	-1.17012
64968672	chr15:64968672:TTAAAATG:T	3.37536e-17	-1.71809	-1.15918	6.15465e-10	-2.08108	-1.1809
64968685	chr15:64968685:T:C	1.10397e-16	-3.43345e-10	-1.69227	2.87534e-09	-3.43345e-10	-1.72043
64968859	chr15:64968859:A:G	1.26118e-16	-3.43345e-10	-1.55914	3.62509e-09	-3.43345e-10	-1.48872
64969164	chr15:64969164:T:C	1.47625e-16	-1.7077	0.306028	1.52835e-09	-1.75775	-0.594664
64969435	chr15:64969435:C:T	1.0522e-16	-1.7403	-9.44083e-10	2.12072e-09	-2.02485	-9.44083e-10
64969595	chr15:64969595:T:C	1.06486e-16	-1.72833	-9.44083e-10	1.98415e-09	-2.09141	-9.44083e-10
64969951	chr15:64969951:G:A	1.15737e-16	-3.43345e-10	-1.64503	3.2961e-09	-3.43345e-10	-1.58386
64970778	chr15:64970778:A:G	1.36196e-16	-1.68817	0.205914	1.37809e-09	-1.84834	-0.607568
64971092	chr15:64971092:A:C	2.8584e-17	-1.91611	-1.12739	4.43551e-10	-2.0152	-1.57435
64971129	chr15:64971129:T:C	5.95984e-17	-1.36802	-0.940701	8.20065e-10	-2.09927	-0.875702
64971277	chr15:64971277:T:C	3.45002e-16	-0.5528	-9.44083e-10	6.66315e-09	-0.88001	-9.44083e-10
64971520	chr15:64971520:C:T	1.62163e-17	-2.11554	-1.49479	4.0172e-10	-2.09697	-1.59163
64971573	chr15:64971573:CTCA:C	9.64183e-17	-3.43345e-10	-1.82765	2.6313e-09	-3.43345e-10	-1.80913
64971638	chr15:64971638:C:A	4.53731e-17	-1.8063	-0.775131	5.91942e-10	-1.9889	-1.31205
64971981	chr15:64971981:C:T	1.72747e-16	-1.24452	-9.44083e-10	3.14282e-09	-1.63148	-9.44083e-10
64972368	chr15:64972368:A:G	9.75357e-17	-3.43345e-10	-1.81613	2.70662e-09	-3.43345e-10	-1.7809
64972608	chr15:64972608:G:A	3.71897e-16	-0.477732	-9.44083e-10	7.37277e-09	-0.778809	-9.44083e-10
64972648	chr15:64972648:C:T	3.93563e-17	-1.64246	-1.08124	8.35478e-10	-2.09097	-0.865385
64972652	chr15:64972652:G:A	1.25599e-16	-3.43345e-10	-1.56326	3.60928e-09	-3.43345e-10	-1.49309
64972827	chr15:64972827:A:G	6.26108e-16	-1.51537	1.55854	5.91746e-09	-1.69948	0.70079
64973252	chr15:64973252:G:A	4.42705e-17	-1.90526	-0.700775	6.75605e-10	-1.91485	-1.25389
64973481	chr15:64973481:C:T	3.70882e-16	-1.54117	1.06071	3.90709e-09	-1.72455	0.31074
64973800	chr15:64973800:T:C	4.05576e-16	-0.391042	-9.44083e-10	7.95862e-09	-0.702347	-9.44083e-10
64974099	chr15:64974099:AG:A	1.25832e-16	-3.43345e-10	-1.5614	3.61476e-09	-3.43345e-10	-1.49158
64974189	chr15:64974189:G:A	1.20709e-16	-3.43345e-10	-1.60297	3.44935e-09	-3.43345e-10	-1.53842
64974381	chr15:64974381:A:AG	1.23879e-16	-3.43345e-10	-1.57704	3.55086e-09	-3.43345e-10	-1.50941
64974736	chr15:64974736:A:G	1.53775e-16	-3.43345e-10	-1.36086	2.86197e-09	-3.43345e-10	-1.72509
64975159	chr15:64975159:G:A	9.46462e-16	-3.43345e-10	0.45638	3.09853e-08	-3.43345e-10	0.656912
64975175	chr15:64975175:C:G	4.93226e-16	-0.195383	-9.44083e-10	9.75968e-09	-0.498342	-9.44083e-10
64975216	chr15:64975216:A:G	5.97322e-17	-1.39207	-0.914407	8.49589e-10	-2.10361	-0.835998
64975399	chr15:64975399:G:A	1.98656e-16	-3.43345e-10	-1.10478	2.86307e-09	-3.43345e-10	-1.72471
64975419	chr15:64975419:T:C	4.47424e-17	-1.5775	-1.01793	1.02126e-09	-1.40972	-1.34585
64975669	chr15:64975669:A:G	7.34121e-17	-2.10026	-9.44083e-10	3.45771e-09	-1.53599	-9.44083e-10
64975878	chr15:64975878:T:C	3.07394e-17	-1.55569	-1.41511	5.47559e-10	-2.07087	-1.30802
64976148	chr15:64976148:G:A	2.89712e-17	-1.61999	-1.41006	5.60639e-10	-2.04034	-1.31494
64976152	chr15:64976152:C:T	5.99426e-16	-1.52073	1.52035	5.65364e-09	-1.7077	0.6634
64976595	chr15:64976595:A:G	7.55014e-17	-2.0722	-9.44083e-10	1.9916e-09	-2.08766	-9.44083e-10
64976665	chr15:64976665:G:A	9.69475e-17	-3.43345e-10	-1.82218	2.60193e-09	-3.43345e-10	-1.82035
64977127	chr15:64977127:G:A	4.65523e-17	-1.93507	-0.620702	7.38447e-10	-1.88497	-1.19483
64977226	chr15:64977226:A:G	1.2841e-16	-3.43345e-10	-1.54112	3.60571e-09	-3.43345e-10	-1.49408
64977309	chr15:64977309:A:C	1.95482e-16	-3.43345e-10	-1.12088	5.6775e-09	-3.43345e-10	-1.04009
64977367	chr15:64977367:T:C	7.44011e-16	-3.43345e-10	0.215705	2.04011e-08	-3.43345e-10	0.238986
64977664	chr15:64977664:G:A	1.00962e-16	-3.43345e-10	-1.78161	3.12429e-09	-3.43345e-10	-1.63739
64977974	chr15:64977974:C:T	9.68694e-17	-3.43345e-10	-1.82299	2.58205e-09	-3.43345e-10	-1.82802
64978617	chr15:64978617:T:C	8.56452e-17	-1.94614	-9.44083e-10	3.02546e-09	-1.66954	-9.44083e-10
64978704	chr15:64978704:T:C	9.63245e-17	-3.43345e-10	-1.82863	2.89363e-09	-3.43345e-10	-1.71409
64979190	chr15:64979190:G:A	1.16551e-16	-3.43345e-10	-1.63803	2.90004e-09	-3.43345e-10	-1.71188
64979716	chr15:64979716:T:C	1.20796e-16	-3.43345e-10	-1.60225	3.0355e-09	-3.43345e-10	-1.66623
64980223	chr15:64980223:G:A	2.44964e-17	-1.67007	-1.52775	4.45052e-10	-2.08316	-1.50301
64980294	chr15:64980294:G:A	4.43537e-16	-0.301569	-9.44083e-10	8.65318e-09	-0.618674	-9.44083e-10
64980388	chr15:64980388:C:G	1.35767e-16	-3.43345e-10	-1.48541	3.8423e-09	-3.43345e-10	-1.43053
64980562	chr15:64980562:C:T	3.65963e-16	-0.493818	-9.44083e-10	7.26715e-09	-0.793237	-9.44083e-10
64981061	chr15:64981061:T:C	2.70416e-17	-1.91925	-1.17972	4.57347e-10	-2.03147	-1.52744
64981108	chr15:64981108:A:G	7.30094e-16	-3.43345e-10	0.196822	1.98272e-08	-3.43345e-10	0.210452
64981122	chr15:64981122:G:A	1.00883e-16	-3.43345e-10	-1.78239	3.13175e-09	-3.43345e-10	-1.63501
64981204	chr15:64981204:A:G	6.36273e-16	-3.43345e-10	0.0592774	1.74084e-08	-3.43345e-10	0.0803533
64981206	chr15:64981206:G:A	9.67662e-17	-3.43345e-10	-1.82405	3.10474e-09	-3.43345e-10	-1.64367
64981257	chr15:64981257:G:A	7.09462e-17	-0.744555	-1.38987	3.95472e-10	-2.03563	-1.66865
64981416	chr15:64981416:A:G	1.22954e-16	-3.43345e-10	-1.58454	3.4858e-09	-3.43345e-10	-1.5279
64981526	chr15:64981526:T:C	7.92967e-17	-2.02315	-9.44083e-10	2.64661e-09	-1.80332	-9.44083e-10
64981714	chr15:64981714:C:T	1.22097e-16	-3.43345e-10	-1.59154	3.07742e-09	-3.43345e-10	-1.65251
64982277	chr15:64982277:C:T	2.12778e-17	-1.85571	-1.48298	1.52959e-09	-1.38156	-0.970047
64982549	chr15:64982549:T:C	1.92874e-16	-3.43345e-10	-1.13431	2.83938e-09	-3.43345e-10	-1.73302
64982985	chr15:64982985:C:T	9.84494e-17	-0.774087	-1.03272	1.81326e-09	-1.26336	-0.918114
64983273	chr15:64983273:T:A	8.67957e-16	-3.43345e-10	0.369791	2.38827e-08	-3.43345e-10	0.396555
64983680	chr15:64983680:A:G	1.11306e-16	-3.43345e-10	-1.68407	2.81137e-09	-3.43345e-10	-1.74293
64983732	chr15:64983732:C:A	1.05999e-16	-0.70336	-1.02956	1.92775e-09	-1.20587	-0.914373
64984061	chr15:64984061:G:A	9.59959e-17	-1.83205	-9.44083e-10	2.0687e-09	-2.04968	-9.44083e-10
64984082	chr15:64984082:C:T	2.52821e-16	-3.43345e-10	-0.863669	4.23814e-09	-3.43345e-10	-1.33248
64984140	chr15:64984140:A:G	9.45869e-17	-0.749853	-1.09698	1.72945e-09	-1.2428	-0.986
64984502	chr15:64984502:C:T	1.11999e-16	-3.43345e-10	-1.67786	2.78857e-09	-3.43345e-10	-1.75107
64984996	chr15:64984996:G:A	1.07211e-16	-3.43345e-10	-1.72155	2.79254e-09	-3.43345e-10	-1.74965
64985100	chr15:64985100:G:A	2.12766e-16	-3.43345e-10	-1.03616	5.905e-09	-3.43345e-10	-1.0008
64985367	chr15:64985367:G:A	1.31989e-17	-1.98763	-1.82859	4.06541e-10	-1.85713	-1.81954
64985791	chr15:64985791:C:A	1.59121e-16	-3.43345e-10	-1.32669	2.68854e-09	-3.43345e-10	-1.7876
64986026	chr15:64986026:T:C	1.13092e-16	-0.572297	-1.09585	2.00101e-09	-1.09862	-0.98433
64986030	chr15:64986030:G:C	1.10316e-16	-0.597789	-1.09521	1.96073e-09	-1.11956	-0.983719
64986114	chr15:64986114:T:A	1.13163e-16	-3.43345e-10	-1.66752	3.18571e-09	-3.43345e-10	-1.61793
64986203	chr15:64986203:T:C	5.24353e-16	-0.134185	-9.44083e-10	5.28036e-09	-1.11261	-9.44083e-10
64986363	chr15:64986363:C:A	4.31451e-16	-0.329197	-9.44083e-10	7.24571e-09	-0.796192	-9.44083e-10
64986922	chr15:64986922:T:A	9.77885e-17	-3.43345e-10	-1.81354	2.80347e-09	-3.43345e-10	-1.74575
64987041	chr15:64987041:C:A	1.89177e-16	-3.43345e-10	-1.15367	2.92634e-09	-3.43345e-10	-1.70285
64987136	chr15:64987136:C:T	9.84328e-17	-3.43345e-10	-1.80698	3.34163e-09	-3.43345e-10	-1.57014
64987581	chr15:64987581:A:C	1.03398e-16	-3.43345e-10	-1.75777	2.85842e-09	-3.43345e-10	-1.72633
64988083	chr15:64988083:G:A	5.57842e-16	-0.072274	-9.44083e-10	5.64114e-09	-1.04652	-9.44083e-10
64988266	chr15:64988266:C:T	1.1354e-16	-3.43345e-10	-1.6642	3.19242e-09	-3.43345e-10	-1.61582
64988305	chr15:64988305:C:CT	9.62982e-17	-3.43345e-10	-1.8289	2.59941e-09	-3.43345e-10	-1.82132
64988410	chr15:64988410:G:A	1.27878e-17	-2.02703	-1.82083	3.83545e-10	-1.90717	-1.82774
64988564	chr15:64988564:C:A	9.73423e-17	-3.43345e-10	-1.81812	3.1161e-09	-3.43345e-10	-1.64002
64990108	chr15:64990108:G:A	1.97502e-16	-1.16405	0.0534493	3.81462e-09	-1.5528	0.115037
64990135	chr15:64990135:T:G	1.15923e-16	-3.43345e-10	-1.64343	3.24297e-09	-3.43345e-10	-1.60011
64990233	chr15:64990233:T:C	2.61818e-16	-3.43345e-10	-0.8287	7.06108e-09	-3.43345e-10	-0.822003
64991650	chr15:64991650:A:G	3.03494e-16	-3.43345e-10	-0.68099	8.15965e-09	-3.43345e-10	-0.677401
64991868	chr15:64991868:G:C	4.10088e-16	-0.379979	-9.44083e-10	8.06969e-09	-0.688487	-9.44083e-10
64992392	chr15:64992392:T:G	9.9864e-17	-3.43345e-10	-1.79254	3.15195e-09	-3.43345e-10	-1.62858
64992450	chr15:64992450:C:T	1.54292e-17	-1.93293	-1.72716	3.93849e-10	-1.88255	-1.82584
64993167	chr15:64993167:A:G	2.76868e-16	-3.43345e-10	-0.772811	4.00402e-09	-3.43345e-10	-1.3893
64993735	chr15:64993735:T:A	2.40056e-16	-0.752537	-0.162944	4.18741e-09	-1.2479	-0.0966215
64994016	chr15:64994016:A:G	2.33183e-16	-3.43345e-10	-0.944526	6.30302e-09	-3.43345e-10	-0.935573
64994218	chr15:64994218:A:G	1.69408e-16	-1.79362	0.529584	3.41237e-09	-1.88853	0.339335
64994383	chr15:64994383:G:A	1.79848e-16	-3.43345e-10	-1.20424	2.74918e-09	-3.43345e-10	-1.7653
64994458	chr15:64994458:A:C	9.67102e-17	-3.43345e-10	-1.82463	2.60146e-09	-3.43345e-10	-1.82053
64994508	chr15:64994508:A:G	2.96551e-17	-1.90342	-1.10329	4.7362e-10	-1.99467	-1.52928
64995282	chr15:64995282:T:C	1.10191e-16	-3.43345e-10	-1.69413	2.81084e-09	-3.43345e-10	-1.74312
64995345	chr15:64995345:T:C	1.09957e-16	-1.69626	-9.44083e-10	2.20507e-09	-1.98584	-9.44083e-10
64995608	chr15:64995608:G:A	8.48206e-17	-1.95581	-9.44083e-10	1.9381e-09	-2.11489	-9.44083e-10
64995651	chr15:64995651:T:G	1.81047e-16	-3.43345e-10	-1.19759	2.75474e-09	-3.43345e-10	-1.76328
64996200	chr15:64996200:T:C	4.40939e-16	-0.307444	-9.44083e-10	8.6208e-09	-0.622424	-9.44083e-10
64996279	chr15:64996279:T:G	1.3122e-16	-0.52352	-0.995957	2.2501e-09	-1.06197	-0.903654
64996519	chr15:64996519:T:C	1.1102e-16	-3.43345e-10	-1.68664	3.09739e-09	-3.43345e-10	-1.64604
64996691	chr15:64996691:C:T	2.72046e-16	-3.43345e-10	-0.79038	4.5082e-09	-3.43345e-10	-1.2707
64996789	chr15:64996789:G:T	2.13622e-17	-1.54	-1.79473	1.03901e-09	-0.909472	-1.82886
64996908	chr15:64996908:T:C	4.64878e-17	-1.61691	-0.940247	7.58189e-10	-2.05114	-1.00228
64997085	chr15:64997085:A:G	8.48792e-17	-1.8163	-0.138817	1.72453e-09	-2.0443	-0.187352
64997204	chr15:64997204:C:G	8.25865e-17	-1.9825	-9.44083e-10	1.93692e-09	-2.1155	-9.44083e-10
64997719	chr15:64997719:C:T	1.22782e-17	-2.08517	-1.80336	3.97747e-10	-1.93295	-1.76559
64997820	chr15:64997820:C:A	3.1279e-17	-1.91589	-1.03751	4.86084e-10	-2.00202	-1.49595
64999083	chr15:64999083:T:C	2.44123e-16	-3.43345e-10	-0.89868	6.48281e-09	-3.43345e-10	-0.907448
64999186	chr15:64999186:T:C	1.39223e-17	-2.06162	-1.70124	4.47143e-10	-2.11465	-1.46682
64999264	chr15:64999264:C:T	8.63728e-17	-0.746144	-1.19153	5.20222e-10	-2.01899	-1.41112
64999310	chr15:64999310:G:A	1.34671e-17	-1.96738	-1.82871	4.34576e-10	-1.84572	-1.76426
64999436	chr15:64999436:C:A	1.76576e-17	-1.99091	-1.53427	3.61521e-10	-2.04747	-1.74657
64999484	chr15:64999484:C:T	1.03725e-16	-3.43345e-10	-1.75461	3.11893e-09	-3.43345e-10	-1.63911
64999798	chr15:64999798:C:T	9.66478e-17	-3.43345e-10	-1.82528	2.82352e-09	-3.43345e-10	-1.73862
64999809	chr15:64999809:G:C	1.10218e-16	-3.43345e-10	-1.69389	3.43703e-09	-3.43345e-10	-1.542
65000067	chr15:65000067:G:A	4.26123e-17	-1.69549	-0.94872	7.68769e-10	-2.02412	-1.01545
65000270	chr15:65000270:T:A	4.21761e-17	-1.68642	-0.968073	7.53907e-10	-2.02875	-1.03034
65000524	chr15:65000524:G:A	1.33568e-16	-0.413317	-1.08842	2.21409e-09	-0.970845	-1.01091
65001513	chr15:65001513:G:T	2.79309e-17	-2.08851	-0.978102	6.20045e-10	-2.11507	-1.1395
65001584	chr15:65001584:G:A	1.74297e-16	-3.43345e-10	-1.23559	4.65198e-09	-3.43345e-10	-1.23931
65001647	chr15:65001647:G:A	1.85089e-16	-3.43345e-10	-1.17552	2.77969e-09	-3.43345e-10	-1.75426
65001721	chr15:65001721:G:A	1.10061e-16	-3.43345e-10	-1.69532	3.08081e-09	-3.43345e-10	-1.65141
65001897	chr15:65001897:T:C	4.57862e-16	-0.269783	-9.44083e-10	8.92431e-09	-0.587823	-9.44083e-10
65002127	chr15:65002127:G:A	1.1618e-16	-3.43345e-10	-1.64121	3.71532e-09	-3.43345e-10	-1.46414
65002272	chr15:65002272:G:A	1.20795e-17	-2.10318	-1.80167	3.18272e-10	-2.09462	-1.82683
65002286	chr15:65002286:C:CCAGCTA	1.09346e-16	-1.75615	0.0543161	4.31542e-09	-1.89732	0.582913
65002349	chr15:65002349:G:A	9.63791e-17	-3.43345e-10	-1.82806	2.74993e-09	-3.43345e-10	-1.76503
65002565	chr15:65002565:A:G	2.94667e-17	-1.75083	-1.26226	6.09004e-10	-1.97213	-1.3004
65002774	chr15:65002774:C:A	1.21004e-16	-3.43345e-10	-1.60053	2.74992e-09	-3.43345e-10	-1.76503
65003167	chr15:65003167:C:T	5.84105e-17	-0.573107	-1.75575	9.75108e-10	-1.10046	-1.70134
65003452	chr15:65003452:C:T	8.80658e-17	-1.91827	-9.44083e-10	3.77855e-09	-1.44726	-9.44083e-10
65003495	chr15:65003495:T:C	2.80885e-16	-0.758404	-9.44083e-10	6.21588e-09	-0.949494	-9.44083e-10
65004109	chr15:65004109:C:T	1.0512e-16	-3.43345e-10	-1.74125	2.70822e-09	-3.43345e-10	-1.78031
65004124	chr15:65004124:C:A	7.26654e-17	-2.11049	-9.44083e-10	7.665e-09	-0.739937	-9.44083e-10
65004387	chr15:65004387:T:C	9.70952e-17	-3.43345e-10	-1.82066	2.58689e-09	-3.43345e-10	-1.82614
65004413	chr15:65004413:T:C	3.93979e-16	-0.420053	-9.44083e-10	7.78758e-09	-0.724072	-9.44083e-10
65004601	chr15:65004601:T:C	9.46553e-17	-1.84611	-9.44083e-10	2.02429e-09	-2.07138	-9.44083e-10
65004923	chr15:65004923:C:T	3.86005e-16	-0.440501	-9.44083e-10	7.64123e-09	-0.743043	-9.44083e-10
65005156	chr15:65005156:A:G	1.12558e-16	-3.43345e-10	-1.67288	3.55168e-09	-3.43345e-10	-1.50918
65005189	chr15:65005189:T:C	5.92686e-17	-0.583878	-1.73039	9.94778e-10	-1.10881	-1.67303
65005250	chr15:65005250:T:C	9.66347e-17	-3.43345e-10	-1.82541	2.57989e-09	-3.43345e-10	-1.82886
65005291	chr15:65005291:A:C	4.16016e-16	-0.365626	-9.44083e-10	8.17799e-09	-0.675155	-9.44083e-10
65006334	chr15:65006334:G:A	1.64597e-16	-3.43345e-10	-1.29285	4.75932e-09	-3.43345e-10	-1.2165
65006437	chr15:65006437:C:T	3.27693e-17	-1.86588	-1.04098	4.82768e-10	-2.03649	-1.46833
65006439	chr15:65006439:C:T	3.89688e-17	-1.87381	-0.859776	5.47082e-10	-2.03183	-1.34793
65006627	chr15:65006627:T:C	8.58153e-17	-1.94415	-9.44083e-10	1.93701e-09	-2.11545	-9.44083e-10
65007135	chr15:65007135:C:T	4.53295e-17	-1.71968	-0.862717	8.75924e-10	-2.06751	-0.841571
65007538	chr15:65007538:T:A	8.24054e-17	-1.9847	-9.44083e-10	2.30061e-09	-1.94343	-9.44083e-10
65007979	chr15:65007979:G:A	1.58837e-16	-3.43345e-10	-1.32847	4.48805e-09	-3.43345e-10	-1.27518
65008941	chr15:65008941:TATC:T	2.75908e-17	-1.95821	-1.12066	1.07672e-09	-1.9926	-0.710082
65009122	chr15:65009122:C:G	1.77212e-17	-2.1123	-1.40929	6.49795e-10	-2.07766	-1.13004
65009146	chr15:65009146:A:G	6.44897e-17	-0.459043	-1.7708	1.039e-09	-1.00686	-1.73148
65009646	chr15:65009646:T:C	1.60041e-16	-3.43345e-10	-1.32092	4.9833e-09	-3.43345e-10	-1.17051
65010371	chr15:65010371:C:CA	1.70201e-16	-3.43345e-10	-1.25937	4.93249e-09	-3.43345e-10	-1.18076
65010456	chr15:65010456:A:T	7.23096e-17	-2.11539	-9.44083e-10	2.34541e-09	-1.92414	-9.44083e-10
65011236	chr15:65011236:C:T	2.27512e-17	-1.96194	-1.30979	7.30998e-10	-2.06084	-1.02911
65011346	chr15:65011346:T:A	1.13288e-16	-3.43345e-10	-1.66642	3.58168e-09	-3.43345e-10	-1.50077
65011386	chr15:65011386:C:T	9.79188e-17	-3.43345e-10	-1.81221	2.64609e-09	-3.43345e-10	-1.80352
65011433	chr15:65011433:G:A	1.14749e-16	-3.43345e-10	-1.65361	5.49602e-09	-3.43345e-10	-1.07258
65011735	chr15:65011735:G:A	1.34837e-16	-3.43345e-10	-1.49228	3.34621e-09	-3.43345e-10	-1.56877
65012273	chr15:65012273:A:G	6.46392e-17	-0.433268	-1.79426	1.02841e-09	-0.986423	-1.76216
65012422	chr15:65012422:GTCTCAC:G	5.17658e-16	-0.147036	-9.44083e-10	1.00056e-08	-0.473458	-9.44083e-10
65012445	chr15:65012445:G:C	5.03763e-16	-0.174245	-9.44083e-10	9.7579e-09	-0.498525	-9.44083e-10
65012684	chr15:65012684:G:A	5.17665e-16	-0.147022	-9.44083e-10	1.00042e-08	-0.473596	-9.44083e-10
65012889	chr15:65012889:C:A	4.6934e-16	-0.245023	-9.44083e-10	9.16865e-09	-0.560811	-9.44083e-10
65013662	chr15:65013662:G:A	9.9973e-17	-3.43345e-10	-1.79145	2.58675e-09	-3.43345e-10	-1.8262
65013700	chr15:65013700:T:C	2.79355e-17	-2.11455	-0.9519	6.31458e-10	-2.10456	-1.13176
65013719	chr15:65013719:G:A	2.01301e-16	-3.43345e-10	-1.09155	6.71976e-09	-3.43345e-10	-0.871549
65013856	chr15:65013856:T:C	9.62982e-17	-3.43345e-10	-1.8289	2.76875e-09	-3.43345e-10	-1.7582
65013859	chr15:65013859:C:T	4.62102e-16	-0.260565	-9.44083e-10	9.04627e-09	-0.57425	-9.44083e-10
65014399	chr15:65014399:T:C	1.40085e-17	-1.94239	-1.8143	3.83411e-10	-1.92787	-1.80738
65014475	chr15:65014475:C:A	9.62989e-17	-3.43345e-10	-1.82889	2.60912e-09	-3.43345e-10	-1.81759
65014546	chr15:65014546:G:A	1.14381e-16	-3.43345e-10	-1.65681	2.62163e-09	-3.43345e-10	-1.81281
65014604	chr15:65014604:G:A	9.65475e-17	-3.43345e-10	-1.82632	2.60809e-09	-3.43345e-10	-1.81798
65014605	chr15:65014605:C:T	1.08063e-16	-3.43345e-10	-1.71363	3.36528e-09	-3.43345e-10	-1.56309
65014622	chr15:65014622:G:A	1.27493e-16	-3.43345e-10	-1.54829	2.64929e-09	-3.43345e-10	-1.80231
65014723	chr15:65014723:G:A	9.64029e-17	-3.43345e-10	-1.82781	2.58975e-09	-3.43345e-10	-1.82504
65014727	chr15:65014727:A:C	1.27961e-16	-3.43345e-10	-1.54463	3.15368e-09	-3.43345e-10	-1.62803
65014773	chr15:65014773:G:A	6.24213e-17	-0.442736	-1.81971	9.84557e-10	-0.991991	-1.80017
65015010	chr15:65015010:T:G	5.98459e-17	-0.505508	-1.79907	9.66763e-10	-1.04195	-1.76845
65015125	chr15:65015125:T:C	1.20146e-17	-2.08464	-1.82559	5.1338e-10	-1.61897	-1.82438
65015132	chr15:65015132:C:T	9.80124e-17	-3.43345e-10	-1.81126	2.64854e-09	-3.43345e-10	-1.80259
65015150	chr15:65015150:G:T	1.64855e-17	-2.11125	-1.48262	5.65952e-10	-1.64448	-1.70137
65015578	chr15:65015578:T:C	4.79093e-16	-0.224456	-9.44083e-10	9.36106e-09	-0.540043	-9.44083e-10
65015875	chr15:65015875:G:A	5.41469e-17	-0.621012	-1.78364	9.05685e-10	-1.13196	-1.7437
65015925	chr15:65015925:A:T	1.58339e-16	-3.43345e-10	-1.33161	3.39538e-09	-3.43345e-10	-1.55419
65016453	chr15:65016453:G:A	9.63835e-17	-3.43345e-10	-1.82802	2.92765e-09	-3.43345e-10	-1.7024
65016925	chr15:65016925:C:T	4.63276e-16	-0.258027	-9.44083e-10	9.08203e-09	-0.570304	-9.44083e-10
65017028	chr15:65017028:C:T	3.14959e-17	-1.72286	-1.22364	6.14208e-10	-2.00578	-1.25825
65017101	chr15:65017101:A:T	5.13638e-16	-0.154832	-9.44083e-10	9.96145e-09	-0.477879	-9.44083e-10
65017900	chr15:65017900:T:C	1.07615e-16	-3.43345e-10	-1.71779	2.58398e-09	-3.43345e-10	-1.82727
65018026	chr15:65018026:G:A	7.4979e-17	-2.07914	-9.44083e-10	2.35037e-09	-1.92203	-9.44083e-10
65018051	chr15:65018051:T:C	8.25837e-17	-1.95804	-0.0244962	6.49554e-09	-1.87869	0.973202
65018089	chr15:65018089:C:A	1.62412e-16	-3.43345e-10	-1.30621	3.06438e-09	-3.43345e-10	-1.65676
65019134	chr15:65019134:A:G	2.31835e-17	-2.11549	-1.13742	5.4232e-10	-2.09457	-1.29393
65019215	chr15:65019215:C:G	1.09691e-16	-3.43345e-10	-1.69868	2.86669e-09	-3.43345e-10	-1.72345
65019228	chr15:65019228:A:G	4.97254e-16	-0.187249	-9.44083e-10	9.66204e-09	-0.508397	-9.44083e-10
65019266	chr15:65019266:G:A	1.01591e-16	-3.43345e-10	-1.7754	3.04536e-09	-3.43345e-10	-1.66298
65019592	chr15:65019592:C:T	1.14642e-16	-0.364302	-1.29023	1.82384e-09	-0.92908	-1.24658
65019877	chr15:65019877:C:T	7.56291e-17	-2.07051	-9.44083e-10	2.39522e-09	-1.90313	-9.44083e-10
65020454	chr15:65020454:A:G	2.20048e-17	-2.11539	-1.1897	5.18814e-10	-2.09407	-1.33874
65020895	chr15:65020895:A:G	4.08909e-17	-1.76456	-0.920884	8.18417e-10	-1.96089	-1.0161
65020941	chr15:65020941:C:A	1.81233e-17	-2.0311	-1.46805	5.17162e-10	-1.76145	-1.67455
65021059	chr15:65021059:T:C	9.77852e-17	-3.43345e-10	-1.81358	2.64149e-09	-3.43345e-10	-1.80526
65021151	chr15:65021151:G:A	1.16362e-16	-3.43345e-10	-1.63964	2.97771e-09	-3.43345e-10	-1.68545
65021165	chr15:65021165:C:T	5.23314e-16	-0.136169	-9.44083e-10	1.02813e-08	-0.446274	-9.44083e-10
65021303	chr15:65021303:T:A	1.12388e-16	-3.43345e-10	-1.67439	2.73445e-09	-3.43345e-10	-1.77067
65021415	chr15:65021415:T:C	1.1787e-16	-3.43345e-10	-1.62676	2.89479e-09	-3.43345e-10	-1.71369
65022309	chr15:65022309:C:T	9.63791e-17	-3.43345e-10	-1.82806	2.5803e-09	-3.43345e-10	-1.8287
65022310	chr15:65022310:G:A	1.5826e-17	-1.92682	-1.70787	5.02375e-10	-1.77003	-1.69498
65022345	chr15:65022345:C:T	4.84719e-16	-0.212781	-9.44083e-10	9.45253e-09	-0.530319	-9.44083e-10
65022731	chr15:65022731:G:A	9.69923e-17	-3.43345e-10	-1.82172	2.9484e-09	-3.43345e-10	-1.69534
65023041	chr15:65023041:CTT:C	1.82123e-16	-3.43345e-10	-1.19167	2.79369e-09	-3.43345e-10	-1.74924
65023096	chr15:65023096:C:T	4.69297e-16	-0.245116	-9.44083e-10	9.16445e-09	-0.56127	-9.44083e-10
65023199	chr15:65023199:A:C	2.63558e-17	-1.95682	-1.16785	7.25857e-10	-1.91812	-1.17888
65023397	chr15:65023397:T:G	2.57844e-17	-1.92647	-1.22011	6.69059e-10	-1.95069	-1.2278
65023471	chr15:65023471:T:C	1.1582e-16	-3.43345e-10	-1.64431	2.68754e-09	-3.43345e-10	-1.78798
65023623	chr15:65023623:T:C	3.71209e-17	-1.56303	-1.21914	4.39902e-10	-2.0698	-1.52801
65024035	chr15:65024035:A:C	9.63066e-17	-3.43345e-10	-1.82881	2.5802e-09	-3.43345e-10	-1.82873
65024048	chr15:65024048:T:C	2.22917e-17	-1.46786	-1.82427	3.32234e-10	-2.11146	-1.76706
65024098	chr15:65024098:G:A	1.03898e-16	-3.43345e-10	-1.75294	2.785e-09	-3.43345e-10	-1.75235
65024132	chr15:65024132:G:C	1.86606e-16	-3.43345e-10	-1.16735	4.97876e-09	-3.43345e-10	-1.17142
65024161	chr15:65024161:T:C	2.17182e-17	-1.49152	-1.82668	3.67189e-10	-2.10859	-1.66989
65024321	chr15:65024321:G:A	1.05721e-16	-3.43345e-10	-1.73555	3.11594e-09	-3.43345e-10	-1.64007
65024612	chr15:65024612:C:T	7.39093e-17	-2.09351	-9.44083e-10	2.43138e-09	-1.88814	-9.44083e-10
65025056	chr15:65025056:C:A	6.42063e-16	0.0683365	-9.44083e-10	1.2037e-08	-0.288619	-9.44083e-10
65025350	chr15:65025350:T:C	1.82819e-17	-1.6896	-1.80085	3.25451e-10	-2.07048	-1.82867
65025620	chr15:65025620:C:T	1.11299e-16	-3.43345e-10	-1.68413	2.64359e-09	-3.43345e-10	-1.80446
65025827	chr15:65025827:G:A	5.06044e-17	-1.00697	-1.46534	1.01036e-09	-1.23246	-1.53383
65026458	chr15:65026458:C:A	1.47863e-16	-3.43345e-10	-1.40007	4.74065e-09	-3.43345e-10	-1.22043
65027200	chr15:65027200:T:C	9.62983e-17	-3.43345e-10	-1.8289	2.7769e-09	-3.43345e-10	-1.75527
65027445	chr15:65027445:C:T	3.02158e-17	-1.63259	-1.35539	4.50692e-10	-1.89413	-1.67945
65027474	chr15:65027474:C:T	2.35862e-17	-1.74122	-1.49447	4.83949e-10	-2.00135	-1.50102
65028139	chr15:65028139:G:A	1.4543e-17	-1.90759	-1.81165	4.11106e-10	-1.85259	-1.81291
65028699	chr15:65028699:T:C	1.11662e-16	0.140467	-1.82134	1.02078e-09	-0.927215	-1.82882
65029022	chr15:65029022:G:A	9.64674e-17	-3.43345e-10	-1.82715	2.61527e-09	-3.43345e-10	-1.81523
65029044	chr15:65029044:A:G	9.42823e-17	-0.0332491	-1.81681	8.46838e-10	-1.11418	-1.82866
65029258	chr15:65029258:G:C	1.23979e-16	-3.43345e-10	-1.57624	2.66304e-09	-3.43345e-10	-1.79713
65029296	chr15:65029296:T:C	1.26592e-16	-1.55538	-9.44083e-10	2.51213e-09	-1.85547	-9.44083e-10
65029334	chr15:65029334:T:C	1.20971e-16	-3.43345e-10	-1.6008	3.12898e-09	-3.43345e-10	-1.6359
65029343	chr15:65029343:G:A	1.02065e-16	-3.43345e-10	-1.77074	2.86109e-09	-3.43345e-10	-1.7254
65029600	chr15:65029600:A:G	1.33263e-17	-2.03328	-1.77334	5.39387e-10	-1.68673	-1.7072
65029625	chr15:65029625:C:G	9.98102e-17	-3.43345e-10	-1.79308	4.39699e-09	-3.43345e-10	-1.29568
65030003	chr15:65030003:G:A	1.03382e-16	-3.43345e-10	-1.75792	2.9714e-09	-3.43345e-10	-1.68757
65030020	chr15:65030020:T:A	7.31363e-17	-2.10403	-9.44083e-10	2.41941e-09	-1.89308	-9.44083e-10
65030326	chr15:65030326:T:C	1.34018e-16	-3.43345e-10	-1.49837	4.98143e-09	-3.43345e-10	-1.17089
65030528	chr15:65030528:T:C	1.28572e-16	0.276684	-1.81654	1.31464e-09	-0.857676	-1.64536
65030794	chr15:65030794:T:C	9.63884e-17	-3.43345e-10	-1.82796	2.60552e-09	-3.43345e-10	-1.81897
65030821	chr15:65030821:G:A	9.79763e-17	-3.43345e-10	-1.81163	3.0129e-09	-3.43345e-10	-1.6737
65030942	chr15:65030942:A:G	4.59232e-16	-3.43345e-10	-0.266796	6.15198e-09	-3.43345e-10	-0.959828
65031332	chr15:65031332:T:C	9.63635e-17	-3.43345e-10	-1.82822	2.6075e-09	-3.43345e-10	-1.81821
65031826	chr15:65031826:A:C	9.63006e-17	-3.43345e-10	-1.82888	2.58309e-09	-3.43345e-10	-1.82762
65031963	chr15:65031963:A:G	9.63022e-17	-3.43345e-10	-1.82886	2.58337e-09	-3.43345e-10	-1.82751
65032358	chr15:65032358:G:A	1.27246e-16	-1.55023	-9.44083e-10	2.52199e-09	-1.85156	-9.44083e-10
65032538	chr15:65032538:A:C	1.27743e-16	-1.54633	-9.44083e-10	2.53305e-09	-1.84718	-9.44083e-10
65032913	chr15:65032913:G:A	7.59663e-17	-2.06606	-9.44083e-10	2.02328e-09	-2.07188	-9.44083e-10
65032967	chr15:65032967:T:C	7.23719e-17	-2.11453	-9.44083e-10	2.5227e-09	-1.85127	-9.44083e-10
65033086	chr15:65033086:G:A	1.24565e-16	-1.57152	-9.44083e-10	2.49042e-09	-1.86415	-9.44083e-10
65033492	chr15:65033492:A:G	9.662e-17	-3.43345e-10	-1.82557	2.99346e-09	-3.43345e-10	-1.68017
65033536	chr15:65033536:C:G	1.09986e-16	-3.43345e-10	-1.696	2.72875e-09	-3.43345e-10	-1.77276
65033773	chr15:65033773:C:T	1.09578e-16	-3.43345e-10	-1.69971	2.71683e-09	-3.43345e-10	-1.77714
65033977	chr15:65033977:T:C	9.6402e-17	-3.43345e-10	-1.82782	3.03017e-09	-3.43345e-10	-1.66798
65034495	chr15:65034495:T:A	3.01774e-17	-1.21578	-1.77348	5.38315e-09	0.673283	-1.76661
65035011	chr15:65035011:T:C	9.92083e-17	-3.43345e-10	-1.79913	2.59777e-09	-3.43345e-10	-1.82195
65035320	chr15:65035320:C:T	1.12629e-16	-3.43345e-10	-1.67225	2.76941e-09	-3.43345e-10	-1.75797
65035690	chr15:65035690:A:G	2.3135e-16	0.820068	-1.77249	1.73423e-09	-0.404242	-1.82179
65035729	chr15:65035729:C:T	6.51366e-16	0.0827214	-9.44083e-10	1.06477e-08	-0.41126	-9.44083e-10
65035814	chr15:65035814:A:C	7.3476e-17	-2.09939	-9.44083e-10	2.21197e-09	-1.98272	-9.44083e-10
65038414	chr15:65038414:G:A	1.14584e-16	-3.43345e-10	-1.65504	3.42842e-09	-3.43345e-10	-1.5445
65038634	chr15:65038634:C:T	3.92715e-16	-3.43345e-10	-0.423266	6.29598e-09	-3.43345e-10	-0.936691
65039101	chr15:65039101:C:T	2.28292e-16	-3.43345e-10	-0.965724	5.24255e-09	-3.43345e-10	-1.11979
65040042	chr15:65040042:G:A	9.89044e-16	0.500388	-9.44083e-10	9.47886e-09	-0.527537	-9.44083e-10
65040134	chr15:65040134:A:G	2.89242e-17	-1.21626	-1.81541	5.73984e-09	0.661213	-1.69038
65040400	chr15:65040400:A:G	1.23185e-17	-2.06785	-1.8174	5.37239e-10	-1.66293	-1.73498
65040812	chr15:65040812:G:C	7.28079e-17	-2.10853	-9.44083e-10	2.22156e-09	-1.97839	-9.44083e-10
65041306	chr15:65041306:T:A	1.56932e-17	-1.92234	-1.72078	8.90303e-10	-1.39879	-1.49401
65041653	chr15:65041653:A:T	1.02409e-16	-3.43345e-10	-1.76737	2.6182e-09	-3.43345e-10	-1.81411
65042743	chr15:65042743:A:T	1.13802e-16	-3.43345e-10	-1.66189	2.68835e-09	-3.43345e-10	-1.78767
65042855	chr15:65042855:C:T	1.49418e-17	-2.00568	-1.68651	6.3491e-10	-1.65292	-1.57795
65043005	chr15:65043005:A:T	1.44468e-17	-2.01994	-1.70594	5.99605e-10	-1.68402	-1.60407
65043053	chr15:65043053:C:A	1.1763e-16	-3.43345e-10	-1.6288	3.63238e-09	-3.43345e-10	-1.48671
65043515	chr15:65043515:C:A	9.78016e-17	-3.43345e-10	-1.81341	2.89607e-09	-3.43345e-10	-1.71325
65043525	chr15:65043525:T:G	3.11411e-17	-1.40075	-1.55707	3.06097e-09	0.0225042	-1.68038
65043707	chr15:65043707:C:T	2.75591e-16	-3.43345e-10	-0.777434	6.2182e-09	-3.43345e-10	-0.949122
65044315	chr15:65044315:T:C	8.76782e-16	0.379908	-9.44083e-10	4.9399e-09	-1.17926	-9.44083e-10
65044524	chr15:65044524:A:G	1.00074e-16	-3.43345e-10	-1.79044	2.96611e-09	-3.43345e-10	-1.68935
65045794	chr15:65045794:G:A	1.08208e-16	-3.43345e-10	-1.71229	2.70174e-09	-3.43345e-10	-1.78271
65046099	chr15:65046099:G:A	1.03899e-16	-3.43345e-10	-1.75293	2.63697e-09	-3.43345e-10	-1.80697
65046596	chr15:65046596:C:T	1.40069e-16	0.283805	-1.73802	9.47215e-10	-1.00332	-1.82752
65046693	chr15:65046693:G:A	2.64862e-16	-3.43345e-10	-0.817143	6.00551e-09	-3.43345e-10	-0.983925
65047103	chr15:65047103:T:C	2.66276e-17	-1.47457	-1.63983	2.37193e-09	-0.132815	-1.78008
65047546	chr15:65047546:T:C	2.70756e-16	-3.43345e-10	-0.795132	6.12053e-09	-3.43345e-10	-0.964953
65048088	chr15:65048088:C:T	1.0838e-16	-0.118746	-1.59196	1.31264e-09	-1.13443	-1.37012
65048546	chr15:65048546:G:A	1.04254e-16	-3.43345e-10	-1.74952	2.64451e-09	-3.43345e-10	-1.80412
65049204	chr15:65049204:G:T	1.20888e-17	-2.08487	-1.81921	5.66893e-10	-1.6024	-1.74179
65049338	chr15:65049338:G:A	1.54266e-16	0.458725	-1.8164	1.53004e-09	-0.685872	-1.66543
65049489	chr15:65049489:G:A	3.69296e-16	-3.43345e-10	-0.484752	5.84455e-09	-3.43345e-10	-1.01109
65049499	chr15:65049499:T:C	2.03767e-16	-3.43345e-10	-1.07938	4.70154e-09	-3.43345e-10	-1.22871
65049610	chr15:65049610:ACAGG:A	2.0614e-16	-3.43345e-10	-1.0678	4.7528e-09	-3.43345e-10	-1.21787
65050835	chr15:65050835:TC:T	1.2332e-16	-3.43345e-10	-1.58157	2.68023e-09	-3.43345e-10	-1.7907
65050988	chr15:65050988:T:C	2.8939e-17	-1.25105	-1.78011	4.89578e-09	0.585403	-1.77363
65051070	chr15:65051070:C:T	9.91059e-17	-3.43345e-10	-1.80016	2.62367e-09	-3.43345e-10	-1.81203
65051096	chr15:65051096:G:A	1.1996e-16	-3.43345e-10	-1.6092	2.59113e-09	-3.43345e-10	-1.82451
65051178	chr15:65051178:CAGG:C	2.36391e-16	-3.43345e-10	-0.930862	5.38279e-09	-3.43345e-10	-1.0934
65051697	chr15:65051697:G:A	1.35954e-16	0.24806	-1.73209	9.45887e-10	-1.00401	-1.82822
65051748	chr15:65051748:C:T	1.32241e-17	-2.01718	-1.79713	5.17523e-10	-1.79358	-1.64173
65051790	chr15:65051790:AAAACAG:A	7.23114e-17	-2.11537	-9.44083e-10	2.05718e-09	-2.05526	-9.44083e-10
65051799	chr15:65051799:AC:A	7.22966e-17	-2.11557	-9.44083e-10	2.04359e-09	-2.06189	-9.44083e-10
65052208	chr15:65052208:G:A	1.15511e-16	-3.43345e-10	-1.64698	2.82788e-09	-3.43345e-10	-1.73708
65053219	chr15:65053219:A:G	2.19278e-16	-3.43345e-10	-1.00601	5.02849e-09	-3.43345e-10	-1.16148
65053307	chr15:65053307:T:C	1.4643e-17	-2.07326	-1.63913	5.69026e-10	-1.80265	-1.53778
65053624	chr15:65053624:G:T	2.04791e-16	0.561128	-1.63549	1.20647e-09	-0.792947	-1.79596
65053839	chr15:65053839:T:C	1.46654e-17	-2.07611	-1.63475	5.70886e-10	-1.80369	-1.53347
65055732	chr15:65055732:C:T	7.65227e-17	-2.05876	-9.44083e-10	5.72217e-09	-1.03225	-9.44083e-10
65055808	chr15:65055808:T:A	1.35052e-17	-2.0929	-1.70037	5.61916e-10	-1.55588	-1.79713
65056146	chr15:65056146:A:G	1.54113e-16	0.320511	-1.67918	1.01098e-09	-0.950426	-1.81526
65056270	chr15:65056270:G:C	1.57027e-17	-2.03692	-1.6056	6.52717e-10	-1.71129	-1.49192
65056958	chr15:65056958:T:TA	1.18169e-17	-2.09984	-1.82699	9.60269e-10	-1.39493	-1.42222
65057863	chr15:65057863:G:A	2.47115e-16	-3.43345e-10	-0.886495	6.05846e-09	-3.43345e-10	-0.975147
65057992	chr15:65057992:T:C	1.53726e-16	0.301279	-1.66246	1.00187e-09	-0.964449	-1.81029
65058630	chr15:65058630:T:A	3.25381e-17	-1.12916	-1.78478	5.40113e-09	0.645231	-1.73523
65058684	chr15:65058684:C:T	9.7351e-17	-3.43345e-10	-1.81803	2.70322e-09	-3.43345e-10	-1.78216
65059316	chr15:65059316:C:T	7.26418e-17	-2.11081	-9.44083e-10	2.14521e-09	-2.01336	-9.44083e-10
65059952	chr15:65059952:G:A	1.44292e-16	-3.43345e-10	-1.42451	4.8022e-09	-3.43345e-10	-1.20753
65060303	chr15:65060303:T:C	1.28616e-17	-2.04543	-1.79668	4.69187e-10	-1.74876	-1.78459
65060515	chr15:65060515:G:T	1.10918e-16	-3.43345e-10	-1.68756	2.74955e-09	-3.43345e-10	-1.76516
65061114	chr15:65061114:G:A	1.44638e-16	-3.43345e-10	-1.42212	3.55038e-09	-3.43345e-10	-1.50955
65061187	chr15:65061187:A:AT	1.41948e-17	-1.98189	-1.76158	3.25009e-10	-2.08012	-1.82038
65061377	chr15:65061377:G:A	9.73164e-17	-3.43345e-10	-1.81838	2.58057e-09	-3.43345e-10	-1.82859
65061689	chr15:65061689:T:C	1.06246e-16	-3.43345e-10	-1.73059	3.05081e-09	-3.43345e-10	-1.6612
65061866	chr15:65061866:G:A	1.02621e-16	-3.43345e-10	-1.7653	2.58464e-09	-3.43345e-10	-1.82702
65062094	chr15:65062094:T:C	1.11883e-16	-3.43345e-10	-1.6789	2.80413e-09	-3.43345e-10	-1.74551
65062226	chr15:65062226:G:A	7.42294e-17	-2.08919	-9.44083e-10	1.9473e-09	-2.11016	-9.44083e-10
65062361	chr15:65062361:G:A	2.0201e-17	-1.89862	-1.492	3.36506e-10	-2.09139	-1.77435
65062506	chr15:65062506:T:C	1.24099e-16	-3.43345e-10	-1.57527	3.92215e-09	-3.43345e-10	-1.40996
65062554	chr15:65062554:G:A	1.54966e-16	-1.35314	-9.44083e-10	2.77785e-09	-1.75493	-9.44083e-10
65063130	chr15:65063130:G:A	1.93059e-17	-1.61249	-1.82345	1.13971e-09	-0.954873	-1.69095
65063429	chr15:65063429:G:A	1.40109e-17	-1.95626	-1.80025	3.46927e-10	-2.08506	-1.75018
65063722	chr15:65063722:AG:A	1.94815e-17	-1.59857	-1.82832	1.07645e-09	-0.949019	-1.75392
65063761	chr15:65063761:G:T	1.08437e-16	-3.43345e-10	-1.71019	2.74492e-09	-3.43345e-10	-1.76685
65064244	chr15:65064244:G:T	1.2974e-16	-3.43345e-10	-1.53081	4.50437e-09	-3.43345e-10	-1.27155
65064689	chr15:65064689:C:T	1.19935e-16	-3.43345e-10	-1.6094	2.76815e-09	-3.43345e-10	-1.75842
65064753	chr15:65064753:T:C	1.90158e-16	0.543788	-1.69228	1.17444e-09	-0.819332	-1.79648
65065096	chr15:65065096:C:T	2.16484e-17	-1.49253	-1.82889	1.2569e-09	-0.799895	-1.74806
65065153	chr15:65065153:G:A	2.63335e-16	0.537263	-1.36019	1.06321e-09	-0.937501	-1.77781
65065220	chr15:65065220:A:G	2.3734e-17	-1.98985	-1.23959	4.73896e-10	-2.0975	-1.42587
65065484	chr15:65065484:C:T	7.59232e-17	-2.06663	-9.44083e-10	1.93734e-09	-2.11528	-9.44083e-10
65065707	chr15:65065707:A:G	1.37297e-17	-2.01207	-1.76472	3.87769e-10	-1.95371	-1.77024
65065769	chr15:65065769:T:C	1.25769e-16	-3.43345e-10	-1.5619	2.97456e-09	-3.43345e-10	-1.68651
65065837	chr15:65065837:G:A	1.29686e-16	-3.43345e-10	-1.53123	2.71143e-09	-3.43345e-10	-1.77913
65065889	chr15:65065889:G:A	2.27607e-17	-1.44243	-1.82888	1.3644e-09	-0.716728	-1.74916
65066073	chr15:65066073:G:A	1.10529e-16	-1.69107	-9.44083e-10	2.19458e-09	-1.99061	-9.44083e-10
65066384	chr15:65066384:G:A	1.12553e-16	-3.43345e-10	-1.67293	3.29358e-09	-3.43345e-10	-1.58463
65066585	chr15:65066585:A:C	7.23055e-17	-2.11545	-9.44083e-10	2.16435e-09	-2.00448	-9.44083e-10
65066788	chr15:65066788:G:A	1.36437e-17	-1.95552	-1.82755	3.3901e-10	-2.0948	-1.76353
65067873	chr15:65067873:T:C	1.35553e-17	-2.09113	-1.69844	5.05699e-10	-1.84211	-1.6163
65068218	chr15:65068218:A:G	2.14295e-16	-3.43345e-10	-1.029	1.37908e-08	-3.43345e-10	-0.152603
65068918	chr15:65068918:A:C	1.00066e-16	-3.43345e-10	-1.79052	2.59088e-09	-3.43345e-10	-1.8246
65068998	chr15:65068998:G:A	7.76576e-17	-2.04404	-9.44083e-10	1.93857e-09	-2.11465	-9.44083e-10
65069449	chr15:65069449:T:C	9.77508e-17	-3.43345e-10	-1.81393	2.58151e-09	-3.43345e-10	-1.82823
65069777	chr15:65069777:A:G	1.09466e-16	-3.43345e-10	-1.70073	2.60029e-09	-3.43345e-10	-1.82098
65069839	chr15:65069839:T:C	1.02409e-16	-3.43345e-10	-1.76738	2.89406e-09	-3.43345e-10	-1.71394
65070152	chr15:65070152:C:T	1.34136e-16	-3.43345e-10	-1.4975	2.60562e-09	-3.43345e-10	-1.81893
65070189	chr15:65070189:G:A	1.20659e-16	-3.43345e-10	-1.60338	3.48942e-09	-3.43345e-10	-1.52687
65070697	chr15:65070697:C:A	1.30883e-17	-2.02771	-1.79692	3.79174e-10	-1.99777	-1.74859
65071810	chr15:65071810:G:C	1.8685e-16	-3.43345e-10	-1.16604	3.53744e-09	-3.43345e-10	-1.5132
65073274	chr15:65073274:T:C	1.11448e-16	-1.68279	-9.44083e-10	2.24765e-09	-1.96672	-9.44083e-10
65073543	chr15:65073543:G:A	1.1454e-16	-3.43345e-10	-1.65543	3.2781e-09	-3.43345e-10	-1.58934
65073593	chr15:65073593:C:T	1.14056e-16	-3.43345e-10	-1.65966	3.26386e-09	-3.43345e-10	-1.59369
65074328	chr15:65074328:G:A	1.56696e-16	-3.43345e-10	-1.34204	3.14812e-09	-3.43345e-10	-1.6298
65074472	chr15:65074472:C:A	1.28979e-17	-2.09181	-1.74748	8.1299e-10	-1.48327	-1.50037
65074498	chr15:65074498:G:A	1.31639e-17	-2.05468	-1.7642	4.39766e-10	-1.86568	-1.73243
65075243	chr15:65075243:G:A	3.79401e-17	-0.943045	-1.8173	2.89467e-09	0.0546182	-1.76835
65075531	chr15:65075531:G:A	2.77699e-16	-0.769813	-9.44083e-10	2.20334e-08	0.315959	-9.44083e-10
65076211	chr15:65076211:G:A	1.10377e-16	-3.43345e-10	-1.69245	2.59276e-09	-3.43345e-10	-1.82388
65076273	chr15:65076273:C:T	4.26946e-16	-3.43345e-10	-0.339692	9.83695e-09	-3.43345e-10	-0.490457
65076317	chr15:65076317:T:C	7.25704e-17	-2.11179	-9.44083e-10	2.01833e-09	-2.07433	-9.44083e-10
65076322	chr15:65076322:A:G	1.19913e-17	-2.11545	-1.79672	5.51777e-10	-1.70111	-1.6701
65077061	chr15:65077061:G:C	6.44886e-16	-3.43345e-10	0.0727235	1.13435e-08	-3.43345e-10	-0.347954
65077193	chr15:65077193:G:T	1.20246e-17	-2.11243	-1.79697	5.29926e-10	-1.74413	-1.66749
65077609	chr15:65077609:G:A	3.31289e-16	-0.593358	-9.44083e-10	4.46531e-09	-1.28026	-9.44083e-10
65077613	chr15:65077613:A:G	3.97312e-16	1.00063	-1.41226	3.20034e-09	-0.527686	-1.08566
65078012	chr15:65078012:C:T	4.76429e-16	-0.230032	-9.44083e-10	1.15633e-08	-0.328764	-9.44083e-10
65078015	chr15:65078015:T:C	1.4022e-16	-3.43345e-10	-1.45314	3.04873e-09	-3.43345e-10	-1.66188
65078178	chr15:65078178:A:G	1.0034e-16	-3.43345e-10	-1.78779	2.57999e-09	-3.43345e-10	-1.82882
65078314	chr15:65078314:T:C	7.05075e-17	-0.395928	-1.7447	7.66893e-09	0.718108	-1.45753
65078414	chr15:65078414:G:A	1.1701e-16	-3.43345e-10	-1.63409	2.67218e-09	-3.43345e-10	-1.79371
65078497	chr15:65078497:C:T	2.10667e-16	0.766404	-1.81247	1.33523e-09	-0.712674	-1.77483
65078712	chr15:65078712:A:G	4.73565e-17	-0.711869	-1.82678	4.36673e-09	0.397072	-1.69966
65079066	chr15:65079066:G:A	9.76791e-17	-3.43345e-10	-1.81466	2.70904e-09	-3.43345e-10	-1.78001
65079089	chr15:65079089:A:G	6.98067e-17	-0.323532	-1.82709	5.14162e-09	0.570114	-1.70935
65080006	chr15:65080006:G:A	1.19725e-16	-3.43345e-10	-1.61115	2.90622e-09	-3.43345e-10	-1.70975
65080855	chr15:65080855:A:G	1.38179e-16	-3.43345e-10	-1.4678	5.09188e-09	-3.43345e-10	-1.14895
65081020	chr15:65081020:CTCTAA:C	1.15672e-16	-3.43345e-10	-1.64559	3.55868e-09	-3.43345e-10	-1.50721
65081041	chr15:65081041:A:G	1.0952e-16	-3.43345e-10	-1.70024	3.27572e-09	-3.43345e-10	-1.59006
65081365	chr15:65081365:C:T	5.67683e-17	-0.533071	-1.8243	4.95971e-09	0.571471	-1.74672
65081989	chr15:65081989:T:G	7.66231e-17	-2.05745	-9.44083e-10	5.51492e-09	-1.06914	-9.44083e-10
65082692	chr15:65082692:C:T	9.66364e-17	-1.8254	-9.44083e-10	1.93751e-09	-2.1152	-9.44083e-10
65082734	chr15:65082734:C:T	6.21368e-17	-0.723328	-1.54368	2.74962e-09	-0.0288869	-1.73625
65082806	chr15:65082806:C:T	7.30946e-17	-2.1046	-9.44083e-10	2.17133e-09	-2.00126	-9.44083e-10
65082809	chr15:65082809:A:G	1.10763e-15	2.43709	-1.82346	2.16226e-09	-0.177006	-1.82844
65082962	chr15:65082962:C:T	7.49035e-17	-2.08015	-9.44083e-10	1.97948e-09	-2.09377	-9.44083e-10
65083473	chr15:65083473:T:G	1.08476e-16	-3.43345e-10	-1.70982	2.99557e-09	-3.43345e-10	-1.67947
65083718	chr15:65083718:G:A	9.65053e-17	-3.43345e-10	-1.82675	2.59746e-09	-3.43345e-10	-1.82207
65084354	chr15:65084354:T:C	9.7279e-17	-3.43345e-10	-1.81877	2.84148e-09	-3.43345e-10	-1.73228
65084486	chr15:65084486:T:A	1.79028e-17	-1.85913	-1.65226	3.33166e-10	-2.06392	-1.8118
65084499	chr15:65084499:C:T	1.33489e-16	-3.43345e-10	-1.50233	2.58355e-09	-3.43345e-10	-1.82744
65085254	chr15:65085254:C:G	3.04415e-16	-0.677958	-9.44083e-10	1.81749e-08	0.123438	-9.44083e-10
65085602	chr15:65085602:C:T	8.15235e-17	-1.99546	-9.44083e-10	3.03805e-09	-1.66539	-9.44083e-10
65086049	chr15:65086049:G:A	1.87237e-15	1.13861	-9.44083e-10	5.05966e-09	-1.1553	-9.44083e-10
65086327	chr15:65086327:G:A	3.38492e-16	-3.43345e-10	-0.571849	9.16145e-09	-3.43345e-10	-0.561597
65086575	chr15:65086575:C:T	1.74944e-16	-1.23189	-9.44083e-10	3.33674e-09	-1.57161	-9.44083e-10
65087883	chr15:65087883:G:A	7.3322e-17	-2.10149	-9.44083e-10	2.17499e-09	-1.99958	-9.44083e-10
65088080	chr15:65088080:A:G	9.27723e-16	2.26377	-1.82739	2.14027e-09	-0.207326	-1.80834
65088388	chr15:65088388:G:T	2.88415e-16	-0.731948	-9.44083e-10	1.77723e-08	0.101038	-9.44083e-10
65088688	chr15:65088688:C:T	9.76302e-17	-3.43345e-10	-1.81516	2.71892e-09	-3.43345e-10	-1.77637
65089085	chr15:65089085:G:T	8.06005e-17	-2.00685	-9.44083e-10	1.94528e-09	-2.11119	-9.44083e-10
65089093	chr15:65089093:T:C	1.06894e-15	2.39805	-1.81998	2.16038e-09	-0.178632	-1.82768
65090491	chr15:65090491:A:G	2.46321e-16	-0.889716	-9.44083e-10	4.85866e-08	1.10675	-9.44083e-10
65091384	chr15:65091384:G:A	1.34526e-16	-3.43345e-10	-1.4946	2.97988e-09	-3.43345e-10	-1.68472
65091427	chr15:65091427:T:C	6.24943e-16	-3.43345e-10	0.0413094	1.33557e-08	-3.43345e-10	-0.184655
65091481	chr15:65091481:A:G	1.21696e-16	-3.43345e-10	-1.59482	2.91352e-09	-3.43345e-10	-1.70724
65091528	chr15:65091528:G:A	9.67917e-17	-3.43345e-10	-1.82379	2.67465e-09	-3.43345e-10	-1.79278
65091660	chr15:65091660:G:A	2.01742e-15	1.21323	-9.44083e-10	1.34021e-08	-0.18119	-9.44083e-10
65091713	chr15:65091713:G:A	2.00076e-16	-3.43345e-10	-1.09766	6.12657e-09	-3.43345e-10	-0.963966
65091998	chr15:65091998:C:T	2.21499e-16	-3.43345e-10	-0.995931	4.14882e-09	-3.43345e-10	-1.35378
65092985	chr15:65092985:A:G	1.2419e-16	-3.43345e-10	-1.57453	3.8261e-09	-3.43345e-10	-1.43476
65094484	chr15:65094484:G:A	1.17438e-16	-3.43345e-10	-1.63044	3.43164e-09	-3.43345e-10	-1.54356
65095708	chr15:65095708:G:A	1.17845e-16	-3.43345e-10	-1.62698	2.88247e-09	-3.43345e-10	-1.71795
65096502	chr15:65096502:G:C	9.68197e-17	-3.43345e-10	-1.8235	2.63874e-09	-3.43345e-10	-1.8063
65097053	chr15:65097053:CT:C	1.62555e-16	-3.43345e-10	-1.30534	4.33454e-09	-3.43345e-10	-1.30999
65097420	chr15:65097420:G:A	1.00779e-16	-3.43345e-10	-1.78342	2.87908e-09	-3.43345e-10	-1.71913
65097600	chr15:65097600:C:T	7.31283e-17	-2.10414	-9.44083e-10	2.15282e-09	-2.00982	-9.44083e-10
65097915	chr15:65097915:T:C	9.76917e-16	2.19379	-1.70574	3.15587e-09	0.167716	-1.79505
65098038	chr15:65098038:G:A	1.60264e-17	-2.06339	-1.55872	7.26399e-10	-1.55786	-1.5384
65098380	chr15:65098380:G:A	9.87905e-17	-3.43345e-10	-1.80335	2.77813e-09	-3.43345e-10	-1.75482
65098628	chr15:65098628:AG:A	9.71858e-17	-3.43345e-10	-1.81973	2.58035e-09	-3.43345e-10	-1.82868
65098662	chr15:65098662:C:T	1.00411e-16	-3.43345e-10	-1.78708	2.68533e-09	-3.43345e-10	-1.7888
65098949	chr15:65098949:G:A	1.3025e-15	2.59234	-1.81665	1.96794e-09	-0.271308	-1.8283
65099066	chr15:65099066:T:A	1.00441e-16	-3.43345e-10	-1.78678	2.68613e-09	-3.43345e-10	-1.7885
65099139	chr15:65099139:G:A	1.28968e-16	-3.43345e-10	-1.53679	3.01316e-09	-3.43345e-10	-1.67361
65100641	chr15:65100641:C:T	1.32698e-16	-3.43345e-10	-1.50827	3.04318e-09	-3.43345e-10	-1.6637
65100846	chr15:65100846:T:A	9.96974e-17	-3.43345e-10	-1.79421	2.74466e-09	-3.43345e-10	-1.76695
65101044	chr15:65101044:G:A	1.24907e-16	-3.43345e-10	-1.56878	3.2974e-09	-3.43345e-10	-1.58347
65101215	chr15:65101215:G:A	1.47764e-16	-3.43345e-10	-1.40073	3.30864e-09	-3.43345e-10	-1.58007
65101520	chr15:65101520:T:G	1.10941e-16	-3.43345e-10	-1.68735	2.84393e-09	-3.43345e-10	-1.73141
65101825	chr15:65101825:A:G	1.08297e-16	-3.43345e-10	-1.71147	4.6331e-09	-3.43345e-10	-1.24338
65102050	chr15:65102050:A:C	1.02387e-16	-3.43345e-10	-1.76759	2.73527e-09	-3.43345e-10	-1.77037
65102072	chr15:65102072:T:C	7.76196e-17	-2.04453	-9.44083e-10	1.93678e-09	-2.11558	-9.44083e-10
65102115	chr15:65102115:A:G	7.52273e-17	-2.07584	-9.44083e-10	2.17072e-09	-2.00154	-9.44083e-10
65104249	chr15:65104249:G:C	9.63163e-17	-3.43345e-10	-1.82871	2.63591e-09	-3.43345e-10	-1.80737
65104268	chr15:65104268:G:A	9.79344e-16	2.22857	-1.73804	3.15736e-09	0.184469	-1.81134
65104435	chr15:65104435:G:A	1.78056e-16	-3.43345e-10	-1.21425	3.66263e-09	-3.43345e-10	-1.47842
65104797	chr15:65104797:T:G	2.19206e-17	-1.50191	-1.80701	1.68784e-09	-0.484413	-1.76874
65105423	chr15:65105423:G:A	1.80638e-16	-3.43345e-10	-1.19986	5.49008e-09	-3.43345e-10	-1.07366
65105466	chr15:65105466:G:A	1.31969e-16	-3.43345e-10	-1.51379	3.02405e-09	-3.43345e-10	-1.67
65105574	chr15:65105574:C:A	1.14528e-16	-3.43345e-10	-1.65553	3.46516e-09	-3.43345e-10	-1.53384
65105794	chr15:65105794:T:C	1.24947e-16	-3.43345e-10	-1.56846	2.91103e-09	-3.43345e-10	-1.70809
65105894	chr15:65105894:A:G	1.65748e-17	-1.99029	-1.59818	8.85001e-10	-1.37277	-1.52599
65106837	chr15:65106837:C:T	7.9464e-17	-2.02105	-9.44083e-10	1.95266e-09	-2.10741	-9.44083e-10
65107284	chr15:65107284:G:A	2.65626e-16	-3.43345e-10	-0.814263	5.32801e-09	-3.43345e-10	-1.10362
65107317	chr15:65107317:G:A	1.01826e-16	-3.43345e-10	-1.77308	2.61582e-09	-3.43345e-10	-1.81503
65107381	chr15:65107381:T:C	1.48913e-16	-3.43345e-10	-1.39299	3.32637e-09	-3.43345e-10	-1.57472
65108221	chr15:65108221:T:C	1.53788e-17	-1.99237	-1.67098	8.07894e-10	-1.37674	-1.61318
65108735	chr15:65108735:A:G	1.15806e-16	-3.43345e-10	-1.64444	3.09742e-09	-3.43345e-10	-1.64603
65109311	chr15:65109311:G:A	4.83091e-17	-0.7378	-1.78093	1.97397e-09	-0.347383	-1.74917
65109386	chr15:65109386:G:A	1.00413e-16	-3.43345e-10	-1.78706	2.59582e-09	-3.43345e-10	-1.8227
65110291	chr15:65110291:G:A	9.72087e-17	-3.43345e-10	-1.81949	2.64712e-09	-3.43345e-10	-1.80313
65110303	chr15:65110303:G:A	1.00935e-16	-3.43345e-10	-1.78188	2.79132e-09	-3.43345e-10	-1.75009
65110506	chr15:65110506:C:T	1.23345e-16	-3.43345e-10	-1.58136	3.25848e-09	-3.43345e-10	-1.59534
65110703	chr15:65110703:G:A	1.51037e-17	-1.94285	-1.73856	7.91147e-10	-1.26926	-1.74162
65111765	chr15:65111765:G:C	9.82454e-17	-3.43345e-10	-1.80888	2.72134e-09	-3.43345e-10	-1.77548
65111857	chr15:65111857:C:G	7.36222e-17	-2.0974	-9.44083e-10	2.5524e-09	-1.83957	-9.44083e-10
65112715	chr15:65112715:C:A	5.29551e-17	-0.731869	-1.69504	6.26033e-10	-1.47966	-1.7653
65112970	chr15:65112970:C:T	1.6207e-16	-3.43345e-10	-1.30832	3.20826e-09	-3.43345e-10	-1.61087
65113318	chr15:65113318:G:A	1.04594e-16	-3.43345e-10	-1.74627	2.91505e-09	-3.43345e-10	-1.70671
65113802	chr15:65113802:G:C	1.02585e-16	-3.43345e-10	-1.76566	2.96252e-09	-3.43345e-10	-1.69056
65114906	chr15:65114906:C:T	1.04905e-16	-3.43345e-10	-1.74329	3.06969e-09	-3.43345e-10	-1.65502
65116094	chr15:65116094:T:C	1.35134e-16	-1.49008	-9.44083e-10	6.08894e-09	-0.970127	-9.44083e-10
65116998	chr15:65116998:CTA:C	1.14223e-15	2.37812	-1.73373	3.32365e-09	0.196116	-1.77165
65120012	chr15:65120012:G:A	1.49906e-16	-1.83817	0.451834	9.83033e-09	-0.957706	0.466577
65120222	chr15:65120222:C:T	1.65598e-16	-3.43345e-10	-1.28678	3.26143e-09	-3.43345e-10	-1.59444
65120275	chr15:65120275:C:T	2.32661e-16	-3.43345e-10	-0.946766	4.78832e-09	-3.43345e-10	-1.21042
65120483	chr15:65120483:G:A	1.25524e-16	-3.43345e-10	-1.56386	3.20999e-09	-3.43345e-10	-1.61033
65120850	chr15:65120850:G:A	9.65456e-17	-3.43345e-10	-1.82634	2.74935e-09	-3.43345e-10	-1.76524
65120870	chr15:65120870:G:T	1.04287e-16	-3.43345e-10	-1.74921	3.36882e-09	-3.43345e-10	-1.56204
65120900	chr15:65120900:G:A	1.19058e-16	-3.43345e-10	-1.61674	2.60208e-09	-3.43345e-10	-1.82029
65121752	chr15:65121752:C:G	1.48893e-16	-3.43345e-10	-1.39313	4.66368e-09	-3.43345e-10	-1.2368
65122282	chr15:65122282:G:A	8.09283e-17	-2.00279	-9.44083e-10	1.93759e-09	-2.11515	-9.44083e-10
65122309	chr15:65122309:T:C	1.78643e-17	-2.04629	-1.46725	7.52608e-10	-1.52643	-1.53438
65122484	chr15:65122484:C:T	3.58303e-15	1.78761	-9.44083e-10	7.40795e-09	-0.774047	-9.44083e-10
65122587	chr15:65122587:A:G	1.07897e-16	-3.43345e-10	-1.71517	2.58405e-09	-3.43345e-10	-1.82724
65122978	chr15:65122978:G:T	1.08367e-16	-3.43345e-10	-1.71083	2.58303e-09	-3.43345e-10	-1.82764
65122997	chr15:65122997:T:C	1.73613e-17	-2.0466	-1.49551	7.34e-10	-1.52773	-1.55812
65124356	chr15:65124356:T:C	1.32653e-17	-2.03019	-1.781	6.16231e-10	-1.47506	-1.78568
65124846	chr15:65124846:G:A	1.42582e-17	-2.01042	-1.7286	6.82728e-10	-1.42788	-1.73038
65125694	chr15:65125694:C:T	1.03018e-16	-3.43345e-10	-1.76145	2.71704e-09	-3.43345e-10	-1.77706
65126064	chr15:65126064:CCGA:C	9.72813e-17	-3.43345e-10	-1.81874	2.5925e-09	-3.43345e-10	-1.82398
65126149	chr15:65126149:C:T	1.85662e-16	-3.43345e-10	-1.17242	5.13828e-09	-3.43345e-10	-1.13988
65126244	chr15:65126244:C:G	1.03185e-16	-3.43345e-10	-1.75983	2.9994e-09	-3.43345e-10	-1.67819
65126310	chr15:65126310:T:C	9.89609e-17	-3.43345e-10	-1.80163	2.80212e-09	-3.43345e-10	-1.74623
65126372	chr15:65126372:T:C	1.00408e-16	-3.43345e-10	-1.78711	2.67281e-09	-3.43345e-10	-1.79347
65126574	chr15:65126574:C:T	1.33401e-16	-3.43345e-10	-1.50299	3.52945e-09	-3.43345e-10	-1.51546
65126990	chr15:65126990:TG:T	2.6886e-16	-0.802161	-9.44083e-10	3.8851e-09	-1.41945	-9.44083e-10
65127277	chr15:65127277:G:A	5.86841e-16	-3.43345e-10	-0.0215964	1.15239e-08	-3.43345e-10	-0.332178
65127458	chr15:65127458:C:T	1.53612e-16	-3.43345e-10	-1.36192	4.64479e-09	-3.43345e-10	-1.24086
65127652	chr15:65127652:G:A	1.01093e-16	-3.43345e-10	-1.78031	2.79855e-09	-3.43345e-10	-1.7475
65129393	chr15:65129393:CCT:C	1.02092e-16	-3.43345e-10	-1.77048	2.58645e-09	-3.43345e-10	-1.82631
65131006	chr15:65131006:G:C	1.23911e-16	-3.43345e-10	-1.57679	3.28034e-09	-3.43345e-10	-1.58865
65131337	chr15:65131337:T:C	1.64907e-16	-3.43345e-10	-1.29097	3.45833e-09	-3.43345e-10	-1.53581
65131913	chr15:65131913:A:C	9.70716e-17	-3.43345e-10	-1.8209	2.66606e-09	-3.43345e-10	-1.796
65133474	chr15:65133474:G:T	1.95697e-16	-3.43345e-10	-1.11978	9.07777e-09	-3.43345e-10	-0.570773
65134994	chr15:65134994:G:A	2.95714e-16	-0.706957	-9.44083e-10	4.16999e-09	-1.34869	-9.44083e-10
65135986	chr15:65135986:G:A	7.64331e-17	-2.05993	-9.44083e-10	1.93839e-09	-2.11475	-9.44083e-10
65136235	chr15:65136235:T:C	3.58824e-16	1.30342	-1.81694	9.93982e-10	-0.958683	-1.82395
65136502	chr15:65136502:G:A	2.82741e-16	-0.751821	-9.44083e-10	4.10521e-09	-1.36435	-9.44083e-10
65136941	chr15:65136941:T:C	1.86227e-16	-3.43345e-10	-1.16938	5.15399e-09	-3.43345e-10	-1.13683
65137052	chr15:65137052:G:A	1.00971e-16	-3.43345e-10	-1.78152	2.70001e-09	-3.43345e-10	-1.78335
65137064	chr15:65137064:G:A	5.20889e-17	-2.02222	-0.421179	1.67504e-09	-1.51972	-0.741045
65137363	chr15:65137363:A:G	1.22689e-16	-3.43345e-10	-1.5867	2.78351e-09	-3.43345e-10	-1.75289
65138036	chr15:65138036:G:A	2.16414e-16	-3.43345e-10	-1.01916	1.03296e-08	-3.43345e-10	-0.441588
65138344	chr15:65138344:C:T	2.44961e-16	-3.43345e-10	-0.895252	5.00795e-09	-3.43345e-10	-1.16557
65139899	chr15:65139899:A:T	8.09812e-16	-3.43345e-10	0.300452	1.00732e-08	-3.43345e-10	-0.466719
65140028	chr15:65140028:T:C	3.12737e-17	-1.21127	-1.7423	2.77156e-09	-0.00454573	-1.75265
65140095	chr15:65140095:G:A	9.67954e-17	-3.43345e-10	-1.82375	2.60144e-09	-3.43345e-10	-1.82053
65141718	chr15:65141718:C:T	1.35183e-15	2.57378	-1.76091	2.07494e-09	-0.254187	-1.79248
65142203	chr15:65142203:T:C	4.78383e-16	-3.43345e-10	-0.225939	6.54539e-09	-3.43345e-10	-0.89784
65142355	chr15:65142355:C:T	7.36553e-17	-2.09695	-9.44083e-10	1.95476e-09	-2.10634	-9.44083e-10
65142452	chr15:65142452:G:C	1.00138e-16	-3.43345e-10	-1.78981	2.76375e-09	-3.43345e-10	-1.76001
65143248	chr15:65143248:T:C	2.92091e-16	-3.43345e-10	-0.719284	5.74728e-09	-3.43345e-10	-1.02787
65143981	chr15:65143981:C:T	1.06985e-16	-3.43345e-10	-1.72366	2.84976e-09	-3.43345e-10	-1.72937
65144354	chr15:65144354:A:G	7.95409e-16	-3.43345e-10	0.282506	1.1445e-08	-3.43345e-10	-0.339047
65145229	chr15:65145229:C:T	7.29376e-17	-2.10675	-9.44083e-10	2.12962e-09	-2.02066	-9.44083e-10
65145505	chr15:65145505:C:T	8.02831e-17	-2.01079	-9.44083e-10	1.94755e-09	-2.11003	-9.44083e-10
65146540	chr15:65146540:C:T	1.09239e-16	-3.43345e-10	-1.70281	3.27172e-09	-3.43345e-10	-1.59129
65146637	chr15:65146637:A:C	9.65839e-17	-3.43345e-10	-1.82594	2.61129e-09	-3.43345e-10	-1.81676
65146676	chr15:65146676:G:A	2.08179e-16	-3.43345e-10	-1.05795	9.76187e-09	-3.43345e-10	-0.498117
65146710	chr15:65146710:C:G	4.72544e-16	-3.43345e-10	-0.23822	9.78051e-09	-3.43345e-10	-0.49621
65147131	chr15:65147131:G:A	1.11474e-16	-3.43345e-10	-1.68256	2.79907e-09	-3.43345e-10	-1.74731
65147193	chr15:65147193:A:G	1.15855e-15	2.37417	-1.7156	1.9092e-09	-0.375103	-1.75481
65147754	chr15:65147754:T:A	4.36884e-16	1.49412	-1.8108	1.8715e-09	-0.353449	-1.79641
65147892	chr15:65147892:C:G	1.42059e-16	-3.43345e-10	-1.44011	3.77764e-09	-3.43345e-10	-1.4475
65148174	chr15:65148174:G:A	1.09097e-16	-3.43345e-10	-1.70411	2.58603e-09	-3.43345e-10	-1.82648
65148213	chr15:65148213:G:A	1.20403e-16	-3.43345e-10	-1.6055	3.81808e-09	-3.43345e-10	-1.43686
65148250	chr15:65148250:T:G	1.71413e-16	-3.43345e-10	-1.25227	5.19566e-09	-3.43345e-10	-1.12878
65150123	chr15:65150123:A:G	1.49923e-17	-2.01226	-1.67655	7.1611e-10	-1.42986	-1.68066
65150185	chr15:65150185:G:A	6.82354e-16	1.57395	-1.44475	3.88501e-09	0.0663554	-1.48583
65150725	chr15:65150725:A:C	1.08395e-16	-3.43345e-10	-1.71057	2.58336e-09	-3.43345e-10	-1.82751
65151202	chr15:65151202:G:A	2.14892e-16	-3.43345e-10	-1.02621	8.52555e-09	-3.43345e-10	-0.633534
65153689	chr15:65153689:A:T	1.95635e-17	-2.00913	-1.41355	1.05181e-09	-1.41937	-1.30673
65153800	chr15:65153800:C:G	1.66111e-16	-3.43345e-10	-1.28369	3.46797e-09	-3.43345e-10	-1.53303
65153880	chr15:65153880:C:T	1.7046e-16	-1.25785	-9.44083e-10	2.29093e-09	-1.94764	-9.44083e-10
65154024	chr15:65154024:A:C	8.22843e-16	1.92179	-1.60538	3.11934e-09	0.00234499	-1.64132
65154304	chr15:65154304:GAGA:G	9.6609e-17	-3.43345e-10	-1.82568	2.60988e-09	-3.43345e-10	-1.8173
65157196	chr15:65157196:A:G	9.66544e-17	-3.43345e-10	-1.82521	2.62067e-09	-3.43345e-10	-1.81317
65158107	chr15:65158107:A:G	1.4277e-16	-3.43345e-10	-1.43512	4.22626e-09	-3.43345e-10	-1.33528
65160044	chr15:65160044:T:C	1.06356e-16	-3.43345e-10	-1.72956	3.14902e-09	-3.43345e-10	-1.62951
65160216	chr15:65160216:A:G	8.7613e-16	1.99942	-1.62025	2.41944e-09	-0.246368	-1.6467
65160368	chr15:65160368:T:G	9.74995e-17	-3.43345e-10	-1.8165	2.58107e-09	-3.43345e-10	-1.8284
65160680	chr15:65160680:A:G	1.45876e-16	-3.43345e-10	-1.41359	3.87736e-09	-3.43345e-10	-1.42145
65160725	chr15:65160725:T:C	1.12741e-16	-3.43345e-10	-1.67126	2.58145e-09	-3.43345e-10	-1.82825
65161374	chr15:65161374:A:AG	1.06344e-16	-3.43345e-10	-1.72967	3.14858e-09	-3.43345e-10	-1.62965
65162234	chr15:65162234:T:C	2.30769e-16	-3.43345e-10	-0.954933	1.11704e-08	-3.43345e-10	-0.363334
65162270	chr15:65162270:C:A	9.69015e-17	-3.43345e-10	-1.82266	2.59533e-09	-3.43345e-10	-1.82289
65162321	chr15:65162321:C:T	4.82194e-16	1.35565	-1.57366	2.86103e-09	-0.106191	-1.61923
65162855	chr15:65162855:T:C	5.27772e-16	1.68807	-1.81576	2.13777e-09	-0.194057	-1.82278
65162973	chr15:65162973:C:T	4.33063e-15	3.6439	-1.66678	5.33111e-09	0.623452	-1.72649
65163795	chr15:65163795:A:G	8.12226e-17	-1.99916	-9.44083e-10	1.93827e-09	-2.1148	-9.44083e-10
65164385	chr15:65164385:G:T	8.99673e-17	-1.8969	-9.44083e-10	1.939e-09	-2.11443	-9.44083e-10
65165193	chr15:65165193:T:C	1.82258e-17	-2.11349	-1.38002	4.70743e-10	-1.90066	-1.62938
65165445	chr15:65165445:G:A	6.55397e-17	-0.401129	-1.81256	3.13973e-09	-0.0329629	-1.5995
65167139	chr15:65167139:C:T	7.75462e-17	-2.04548	-9.44083e-10	1.9414e-09	-2.11319	-9.44083e-10
65167148	chr15:65167148:G:T	2.31574e-16	-3.43345e-10	-0.951451	6.20068e-09	-3.43345e-10	-0.951943
65167316	chr15:65167316:G:A	1.06704e-16	-3.43345e-10	-1.72629	2.75404e-09	-3.43345e-10	-1.76353
65167555	chr15:65167555:A:T	1.01157e-16	-3.43345e-10	-1.77968	2.59325e-09	-3.43345e-10	-1.82369
65167897	chr15:65167897:T:A	9.63181e-17	-3.43345e-10	-1.82869	2.58014e-09	-3.43345e-10	-1.82876
65168155	chr15:65168155:C:T	3.49484e-16	-0.539893	-9.44083e-10	2.66758e-08	0.507154	-9.44083e-10
65168868	chr15:65168868:T:G	2.10832e-16	-3.43345e-10	-1.04529	5.63858e-09	-3.43345e-10	-1.04697
65168885	chr15:65168885:ATCGC:A	3.6087e-16	-0.507833	-9.44083e-10	3.08749e-08	0.653341	-9.44083e-10
65169125	chr15:65169125:G:A	1.26373e-16	-3.43345e-10	-1.55711	2.57994e-09	-3.43345e-10	-1.82883
65169841	chr15:65169841:C:T	4.63362e-16	1.5438	-1.80164	2.76894e-09	0.0250242	-1.78316
65169880	chr15:65169880:C:T	1.16288e-16	-3.43345e-10	-1.64028	2.5901e-09	-3.43345e-10	-1.8249
65169970	chr15:65169970:AG:A	1.12984e-16	-3.43345e-10	-1.6691	3.26058e-09	-3.43345e-10	-1.5947
65169971	chr15:65169971:G:C	1.04908e-16	-3.43345e-10	-1.74327	2.93777e-09	-3.43345e-10	-1.69895
65171427	chr15:65171427:A:G	1.68751e-16	-0.694775	-0.57315	3.81859e-09	-1.38502	-0.0516989
65172837	chr15:65172837:C:T	1.09931e-16	-3.43345e-10	-1.6965	2.7447e-09	-3.43345e-10	-1.76693
65173299	chr15:65173299:G:A	1.04235e-16	-3.43345e-10	-1.7497	2.77836e-09	-3.43345e-10	-1.75474
65174839	chr15:65174839:A:G	5.9301e-16	1.81143	-1.82257	1.34363e-09	-0.654918	-1.82631
65175049	chr15:65175049:C:T	6.39123e-16	1.8568	-1.79305	1.4146e-09	-0.627318	-1.80244
65175314	chr15:65175314:C:T	9.66417e-17	-3.43345e-10	-1.82534	2.62572e-09	-3.43345e-10	-1.81125
65175663	chr15:65175663:G:C	3.42933e-15	1.74377	-9.44083e-10	7.19835e-09	-0.80275	-9.44083e-10
65176201	chr15:65176201:C:G	1.30971e-16	-3.43345e-10	-1.52137	3.77795e-09	-3.43345e-10	-1.44742
65176418	chr15:65176418:G:A	1.04868e-16	-3.43345e-10	-1.74365	2.59258e-09	-3.43345e-10	-1.82395
65176504	chr15:65176504:T:C	1.00197e-16	-3.43345e-10	-1.78921	2.67431e-09	-3.43345e-10	-1.79291
65177059	chr15:65177059:T:C	9.65433e-17	-3.43345e-10	-1.82636	2.60956e-09	-3.43345e-10	-1.81742
65178902	chr15:65178902:G:T	1.36779e-16	-3.43345e-10	-1.47798	3.59313e-09	-3.43345e-10	-1.49758
65179912	chr15:65179912:T:G	9.83097e-17	-3.43345e-10	-1.80823	2.76607e-09	-3.43345e-10	-1.75917
65180546	chr15:65180546:ATTC:A	3.92282e-16	0.00251647	-0.426885	2.37882e-09	-1.42853	-0.481469
65181002	chr15:65181002:C:T	9.76064e-17	-3.43345e-10	-1.81541	2.72827e-09	-3.43345e-10	-1.77294
65181215	chr15:65181215:C:A	1.37057e-16	-3.43345e-10	-1.47595	4.04581e-09	-3.43345e-10	-1.37892
65181371	chr15:65181371:T:C	9.71038e-17	-3.43345e-10	-1.82057	2.60871e-09	-3.43345e-10	-1.81775
65181464	chr15:65181464:T:C	9.67698e-17	-3.43345e-10	-1.82402	2.62136e-09	-3.43345e-10	-1.81291
65181906	chr15:65181906:A:G	1.18023e-17	-2.09948	-1.82858	5.02293e-10	-1.68374	-1.78143
65181994	chr15:65181994:G:A	9.94087e-17	-3.43345e-10	-1.79711	2.67564e-09	-3.43345e-10	-1.79241
65182912	chr15:65182912:T:C	8.51077e-16	2.08459	-1.73444	1.59106e-09	-0.509006	-1.80319
65183014	chr15:65183014:T:TTAGTGGGGCG	1.91379e-16	-1.14209	-9.44083e-10	3.27823e-09	-1.5893	-9.44083e-10
65184038	chr15:65184038:C:T	9.65401e-17	-3.43345e-10	-1.82639	2.60935e-09	-3.43345e-10	-1.8175
65184558	chr15:65184558:G:A	1.83822e-16	-3.43345e-10	-1.18238	6.61416e-09	-3.43345e-10	-0.887389
65184729	chr15:65184729:G:A	1.03662e-16	-3.43345e-10	-1.75522	2.8007e-09	-3.43345e-10	-1.74673
65185842	chr15:65185842:T:G	7.12428e-16	1.94561	-1.77328	2.65325e-09	-0.00374175	-1.79708
65186672	chr15:65186672:C:T	3.06488e-16	-0.671171	-9.44083e-10	3.29974e-09	-1.58276	-9.44083e-10
65186710	chr15:65186710:C:T	9.96099e-17	-3.43345e-10	-1.79509	2.77954e-09	-3.43345e-10	-1.75431
65186728	chr15:65186728:A:G	1.03338e-16	-3.43345e-10	-1.75834	2.80699e-09	-3.43345e-10	-1.74449
65187541	chr15:65187541:A:G	9.65504e-17	-3.43345e-10	-1.82629	2.65927e-09	-3.43345e-10	-1.79855
65187740	chr15:65187740:C:T	1.12671e-16	-3.43345e-10	-1.67188	2.78893e-09	-3.43345e-10	-1.75094
65187951	chr15:65187951:T:C	9.75608e-17	-3.43345e-10	-1.81588	2.63145e-09	-3.43345e-10	-1.80907
65188324	chr15:65188324:A:G	9.70313e-17	-3.43345e-10	-1.82132	2.61501e-09	-3.43345e-10	-1.81533
65188370	chr15:65188370:A:G	7.25482e-17	-2.1121	-9.44083e-10	1.99315e-09	-2.08688	-9.44083e-10
65188616	chr15:65188616:T:C	1.03689e-16	-3.43345e-10	-1.75496	2.76554e-09	-3.43345e-10	-1.75937
65188773	chr15:65188773:C:T	1.03132e-16	-3.43345e-10	-1.76034	2.81277e-09	-3.43345e-10	-1.74243
65189953	chr15:65189953:A:G	7.72365e-17	-2.04948	-9.44083e-10	2.47635e-09	-1.86982	-9.44083e-10
65191126	chr15:65191126:C:T	9.7187e-17	-3.43345e-10	-1.81971	2.73912e-09	-3.43345e-10	-1.76896
65191321	chr15:65191321:A:G	1.04743e-16	-3.43345e-10	-1.74484	2.6016e-09	-3.43345e-10	-1.82048
65191383	chr15:65191383:T:G	1.26797e-16	-3.43345e-10	-1.55377	2.76343e-09	-3.43345e-10	-1.76013
65191915	chr15:65191915:C:A	7.34986e-17	-2.09908	-9.44083e-10	2.18558e-09	-1.99472	-9.44083e-10
65192158	chr15:65192158:AG:A	1.07243e-16	-3.43345e-10	-1.72125	3.17016e-09	-3.43345e-10	-1.62282
65192801	chr15:65192801:A:C	1.32361e-16	-3.43345e-10	-1.51081	4.18715e-09	-3.43345e-10	-1.34458
65193239	chr15:65193239:G:A	1.27198e-16	-3.43345e-10	-1.5506	3.35882e-09	-3.43345e-10	-1.56501
65193402	chr15:65193402:C:T	1.06377e-16	-3.43345e-10	-1.72936	3.14994e-09	-3.43345e-10	-1.62922
65194294	chr15:65194294:A:G	1.75237e-16	-3.43345e-10	-1.23021	4.67058e-09	-3.43345e-10	-1.23532
65194994	chr15:65194994:C:T	6.60756e-16	0.0970336	-9.44083e-10	2.18026e-08	0.305428	-9.44083e-10
65195757	chr15:65195757:G:A	7.94219e-17	-2.02158	-9.44083e-10	6.213e-09	-0.949959	-9.44083e-10
65195831	chr15:65195831:G:A	1.65033e-16	-3.43345e-10	-1.2902	3.78999e-09	-3.43345e-10	-1.44424
65195943	chr15:65195943:C:A	1.04255e-16	-3.43345e-10	-1.74951	2.58985e-09	-3.43345e-10	-1.825
65195961	chr15:65195961:A:C	9.80776e-17	-3.43345e-10	-1.81059	2.74706e-09	-3.43345e-10	-1.76607
65195976	chr15:65195976:A:T	9.73254e-17	-3.43345e-10	-1.81829	2.70986e-09	-3.43345e-10	-1.7797
65196071	chr15:65196071:G:A	9.69273e-17	-3.43345e-10	-1.82239	2.67291e-09	-3.43345e-10	-1.79343
65196368	chr15:65196368:T:C	1.24589e-16	-3.43345e-10	-1.57133	3.13118e-09	-3.43345e-10	-1.63519
65196508	chr15:65196508:T:C	1.20601e-16	-3.43345e-10	-1.60386	2.9172e-09	-3.43345e-10	-1.70598
65196566	chr15:65196566:G:A	1.05551e-16	-3.43345e-10	-1.73715	2.81493e-09	-3.43345e-10	-1.74167
65196790	chr15:65196790:C:T	3.66978e-16	1.28909	-1.78014	1.31012e-09	-0.701417	-1.80506
65197096	chr15:65197096:G:A	9.6301e-17	-3.43345e-10	-1.82887	2.85274e-09	-3.43345e-10	-1.72832
65197350	chr15:65197350:T:C	1.09531e-16	-3.43345e-10	-1.70014	2.63912e-09	-3.43345e-10	-1.80615
65198563	chr15:65198563:T:C	1.1039e-16	-3.43345e-10	-1.69233	2.64479e-09	-3.43345e-10	-1.80401
65198995	chr15:65198995:G:A	9.63066e-17	-3.43345e-10	-1.82881	2.64198e-09	-3.43345e-10	-1.80507
65199178	chr15:65199178:A:G	7.24188e-17	-2.11388	-9.44083e-10	2.45118e-09	-1.88003	-9.44083e-10
65199544	chr15:65199544:C:T	6.00148e-16	1.56344	-1.56261	3.2581e-09	0.0469735	-1.64243
65199566	chr15:65199566:T:C	1.92964e-16	-3.43345e-10	-1.13385	6.13849e-09	-3.43345e-10	-0.962023
65199687	chr15:65199687:G:A	1.04762e-16	-3.43345e-10	-1.74466	2.92611e-09	-3.43345e-10	-1.70293
65199963	chr15:65199963:G:A	3.94785e-16	1.35197	-1.76997	1.34291e-09	-0.69465	-1.78711
65200050	chr15:65200050:C:T	1.186e-16	-3.43345e-10	-1.6206	2.89901e-09	-3.43345e-10	-1.71223
65200083	chr15:65200083:C:T	5.78307e-16	-3.43345e-10	-0.0362464	7.71416e-09	-3.43345e-10	-0.733544
65200826	chr15:65200826:C:A	2.24184e-17	-1.91051	-1.37596	5.84163e-10	-2.0908	-1.22338
65200843	chr15:65200843:T:C	2.29105e-16	-3.43345e-10	-0.96217	6.44605e-09	-3.43345e-10	-0.913134
65200971	chr15:65200971:G:A	2.04798e-14	-0.113854	3.6447	3.48439e-07	-1.51798	4.59485
65201176	chr15:65201176:A:G	1.55018e-16	-3.43345e-10	-1.35281	3.87516e-09	-3.43345e-10	-1.42202
65201329	chr15:65201329:C:T	1.85666e-15	0.422209	0.707973	5.74198e-09	-1.27295	0.244152
65201514	chr15:65201514:G:A	1.07207e-16	-0.447439	-1.27415	7.91296e-10	-1.62853	-1.38215
65201594	chr15:65201594:T:C	2.45384e-17	-2.11528	-1.08083	9.61883e-10	-1.94213	-0.873334
65201759	chr15:65201759:GA:G	1.22617e-16	-3.43345e-10	-1.58729	3.23509e-09	-3.43345e-10	-1.60254
65201764	chr15:65201764:GAAAAGAAA:G	1.35235e-16	-3.43345e-10	-1.48934	3.55857e-09	-3.43345e-10	-1.50724
65201790	chr15:65201790:A:T	1.35678e-16	-3.43345e-10	-1.48607	3.56639e-09	-3.43345e-10	-1.50505
65201874	chr15:65201874:A:G	7.44478e-16	0.352062	-0.135729	3.50346e-09	-1.24073	-0.282119
65202079	chr15:65202079:A:T	3.67777e-16	-3.43345e-10	-0.488875	1.17085e-08	-3.43345e-10	-0.316286
65202264	chr15:65202264:A:G	1.37888e-16	-3.43345e-10	-1.46991	3.62276e-09	-3.43345e-10	-1.48937
65202363	chr15:65202363:A:G	1.38005e-16	-3.43345e-10	-1.46906	3.6262e-09	-3.43345e-10	-1.48842
65202486	chr15:65202486:G:A	1.17332e-16	-3.43345e-10	-1.63134	3.65349e-09	-3.43345e-10	-1.48092
65202620	chr15:65202620:G:A	1.5455e-16	-3.43345e-10	-1.35583	3.79795e-09	-3.43345e-10	-1.44214
65202921	chr15:65202921:C:T	1.19939e-16	-3.43345e-10	-1.60937	3.25362e-09	-3.43345e-10	-1.59683
65203409	chr15:65203409:A:G	1.37888e-16	-3.43345e-10	-1.46991	3.62276e-09	-3.43345e-10	-1.48937
65203482	chr15:65203482:A:G	2.63396e-16	-0.454812	-0.367881	2.0703e-09	-1.58272	-0.466188
65203489	chr15:65203489:A:G	7.2324e-16	0.160502	0.0268878	3.89009e-09	-1.28783	-0.130341
65203785	chr15:65203785:A:G	1.34283e-16	-3.43345e-10	-1.4964	3.52556e-09	-3.43345e-10	-1.51656
65204000	chr15:65204000:G:A	2.32987e-16	-3.43345e-10	-0.945369	6.37991e-09	-3.43345e-10	-0.923448
65204137	chr15:65204137:T:G	3.62383e-16	-0.151133	-0.352516	2.49603e-09	-1.40745	-0.454449
65204249	chr15:65204249:C:T	3.62208e-16	-0.0588967	-0.445235	2.17593e-09	-1.45061	-0.548532
65205171	chr15:65205171:C:T	7.29346e-17	-2.10679	-9.44083e-10	2.04305e-09	-2.06216	-9.44083e-10
65205511	chr15:65205511:A:G	2.34348e-16	-0.396431	-0.54311	1.87459e-09	-1.48631	-0.661905
65205553	chr15:65205553:G:T	2.37933e-17	-1.47354	-1.7534	4.84235e-10	-1.6729	-1.82889
65205787	chr15:65205787:G:A	5.44806e-16	0.520369	-0.616289	2.65279e-09	-1.05621	-0.744784
65206574	chr15:65206574:T:G	1.3666e-16	-3.43345e-10	-1.47885	3.3764e-09	-3.43345e-10	-1.55979
65207369	chr15:65207369:G:A	1.14466e-16	-3.43345e-10	-1.65607	2.87908e-09	-3.43345e-10	-1.71913
65207420	chr15:65207420:C:T	4.41108e-16	-0.343477	0.0364156	2.52254e-09	-1.59704	-0.254299
65207617	chr15:65207617:G:A	2.40852e-16	-3.43345e-10	-0.912168	7.27664e-09	-3.43345e-10	-0.791932
65208097	chr15:65208097:G:A	2.24061e-15	0.177943	1.14021	8.84035e-09	-1.22829	0.631016
65208175	chr15:65208175:T:C	9.69525e-17	-3.43345e-10	-1.82213	2.67756e-09	-3.43345e-10	-1.79169
65209794	chr15:65209794:T:G	1.09915e-14	-3.43345e-10	2.90852	2.32284e-07	-3.43345e-10	2.67136
65210273	chr15:65210273:G:A	7.47145e-16	-0.379147	0.599055	4.14264e-09	-1.49781	0.142541
65210340	chr15:65210340:G:A	1.01326e-16	-3.43345e-10	-1.77801	2.58569e-09	-3.43345e-10	-1.82661
65210561	chr15:65210561:G:A	1.56994e-16	-1.34014	-9.44083e-10	2.82847e-09	-1.73687	-9.44083e-10
65210823	chr15:65210823:G:A	1.06495e-16	-1.72825	-9.44083e-10	4.81937e-09	-1.20396	-9.44083e-10
65210872	chr15:65210872:G:A	4.41998e-16	-3.43345e-10	-0.305045	1.1554e-08	-3.43345e-10	-0.329574
65212090	chr15:65212090:C:A	3.0775e-16	-3.43345e-10	-0.667064	8.49093e-09	-3.43345e-10	-0.637603
65212689	chr15:65212689:G:A	1.30907e-16	-3.43345e-10	-1.52187	3.23283e-09	-3.43345e-10	-1.60324
65212700	chr15:65212700:C:T	2.34684e-16	-0.969084	0.0309728	2.09011e-09	-1.62187	-0.417514
65213975	chr15:65213975:T:A	4.77815e-16	0.0811244	-0.308251	3.26487e-09	-1.07675	-0.51663
65214071	chr15:65214071:A:AC	1.57668e-16	-0.402194	-0.933668	1.42163e-09	-1.27422	-1.15058
65214105	chr15:65214105:T:C	1.11225e-16	-3.43345e-10	-1.68479	2.77123e-09	-3.43345e-10	-1.75731
65214259	chr15:65214259:C:A	9.66425e-17	-1.82533	-9.44083e-10	2.47967e-09	-1.86848	-9.44083e-10
65216137	chr15:65216137:C:A	1.34916e-16	-3.43345e-10	-1.4917	3.61422e-09	-3.43345e-10	-1.49173
65216579	chr15:65216579:C:T	1.15836e-16	-3.43345e-10	-1.64418	3.05434e-09	-3.43345e-10	-1.66004
65216596	chr15:65216596:G:C	1.39751e-16	-3.43345e-10	-1.45649	3.7234e-09	-3.43345e-10	-1.46196
65216790	chr15:65216790:C:T	9.79746e-17	-3.43345e-10	-1.81164	2.72395e-09	-3.43345e-10	-1.77452
65216791	chr15:65216791:G:A	1.31209e-16	-3.43345e-10	-1.51956	3.48732e-09	-3.43345e-10	-1.52747
65217531	chr15:65217531:G:A	1.56167e-16	-3.43345e-10	-1.34543	4.28917e-09	-3.43345e-10	-1.32051
65217996	chr15:65217996:G:A	3.74658e-16	-0.474186	0.00384903	3.04668e-09	-1.44848	-0.214068
65219091	chr15:65219091:G:A	3.92281e-17	-1.74427	-0.982686	6.01958e-10	-2.04779	-1.23638
65220249	chr15:65220249:C:T	1.07862e-16	-3.43345e-10	-1.7155	3.03994e-09	-3.43345e-10	-1.66476
65220357	chr15:65220357:C:T	1.0723e-16	-3.43345e-10	-1.72138	3.01869e-09	-3.43345e-10	-1.67178
65220424	chr15:65220424:C:A	1.0243e-16	-3.43345e-10	-1.76717	3.19806e-09	-3.43345e-10	-1.61406
65220908	chr15:65220908:G:A	1.0701e-16	-3.43345e-10	-1.72343	2.64559e-09	-3.43345e-10	-1.80371
65221176	chr15:65221176:G:T	2.17634e-16	-1.01354	-9.44083e-10	4.89069e-08	1.11332	-9.44083e-10
65221224	chr15:65221224:T:C	2.69596e-17	-1.55508	-1.54693	4.40309e-10	-1.9735	-1.62338
65221474	chr15:65221474:G:A	7.90603e-17	-2.02614	-9.44083e-10	3.16922e-09	-1.62311	-9.44083e-10
65222098	chr15:65222098:C:T	2.04649e-17	-2.11509	-1.26255	5.33004e-10	-2.0354	-1.37043
65222250	chr15:65222250:C:T	6.04503e-17	-1.4132	-0.881328	5.75883e-10	-2.11484	-1.21361
65222573	chr15:65222573:A:G	2.01492e-17	-2.11532	-1.27786	5.27507e-10	-2.03184	-1.38436
65222632	chr15:65222632:C:T	8.66559e-17	-1.93441	-9.44083e-10	1.96801e-09	-2.09958	-9.44083e-10
65223643	chr15:65223643:A:G	1.86951e-17	-1.68713	-1.78096	3.50702e-10	-2.00647	-1.81795
65224094	chr15:65224094:A:G	9.97447e-17	-3.43345e-10	-1.79374	3.48566e-09	-3.43345e-10	-1.52794
65225525	chr15:65225525:C:T	7.34218e-17	-2.10013	-9.44083e-10	2.14933e-09	-2.01144	-9.44083e-10
65225627	chr15:65225627:C:T	1.18219e-16	-3.43345e-10	-1.62381	3.03562e-09	-3.43345e-10	-1.66619
65225982	chr15:65225982:C:T	1.78792e-17	-1.69872	-1.81399	3.44892e-10	-2.01227	-1.82886
65226099	chr15:65226099:T:C	9.64832e-17	-3.43345e-10	-1.82698	2.69125e-09	-3.43345e-10	-1.7866
65226633	chr15:65226633:T:C	3.1506e-17	-1.69711	-1.24906	5.28671e-10	-2.01653	-1.39746
65227051	chr15:65227051:T:G	2.46523e-17	-1.66131	-1.53016	4.32824e-10	-2.00083	-1.6132
65227133	chr15:65227133:C:T	2.1111e-17	-1.54529	-1.80126	4.1256e-10	-1.85107	-1.81091
65227738	chr15:65227738:T:C	1.64139e-16	-3.43345e-10	-1.29564	4.13472e-09	-3.43345e-10	-1.35718
65227749	chr15:65227749:G:A	1.82014e-17	-1.68754	-1.80731	3.48177e-10	-2.00382	-1.82783
65227876	chr15:65227876:C:T	2.7625e-17	-1.68311	-1.39452	4.78556e-10	-2.01209	-1.5015
65228464	chr15:65228464:G:T	2.17919e-16	-3.43345e-10	-1.01223	5.4392e-09	-3.43345e-10	-1.08297
65228485	chr15:65228485:G:A	1.7049e-16	-3.43345e-10	-1.25767	4.27892e-09	-3.43345e-10	-1.3229
65228498	chr15:65228498:T:C	1.15895e-16	-3.43345e-10	-1.64366	3.1687e-09	-3.43345e-10	-1.62328
65228593	chr15:65228593:T:C	3.01018e-16	-3.43345e-10	-0.68918	7.13683e-09	-3.43345e-10	-0.811333
65228685	chr15:65228685:A:G	2.44942e-17	-1.89659	-1.30132	4.85464e-10	-2.0823	-1.41695
65228759	chr15:65228759:C:T	2.36785e-17	-1.90485	-1.32693	4.74523e-10	-2.08546	-1.43658
65228817	chr15:65228817:G:A	4.06153e-16	-0.38962	-9.44083e-10	8.67365e-09	-0.616312	-9.44083e-10
65228843	chr15:65228843:G:A	5.53211e-16	-0.0806113	-9.44083e-10	9.54407e-09	-0.520682	-9.44083e-10
65229932	chr15:65229932:G:A	1.80743e-17	-1.76479	-1.73707	3.91825e-10	-1.97666	-1.73688
65229982	chr15:65229982:C:T	1.97149e-17	-1.67469	-1.74029	3.5958e-10	-2.00197	-1.79745
65230020	chr15:65230020:G:C	1.56803e-16	-3.43345e-10	-1.34136	4.11985e-09	-3.43345e-10	-1.36079
65230051	chr15:65230051:T:C	1.23673e-16	-3.43345e-10	-1.57871	3.00644e-09	-3.43345e-10	-1.67585
65230297	chr15:65230297:C:T	1.52782e-16	-1.57747	0.210133	1.17546e-09	-2.11289	-0.502057
65230510	chr15:65230510:A:G	3.37717e-17	-1.10086	-1.77587	5.86028e-10	-1.52447	-1.78651
65230643	chr15:65230643:A:G	1.55547e-16	-3.43345e-10	-1.34941	4.08713e-09	-3.43345e-10	-1.36876
65230697	chr15:65230697:T:A	1.12674e-16	-3.43345e-10	-1.67185	2.71406e-09	-3.43345e-10	-1.77816
65231343	chr15:65231343:C:G	9.72535e-17	-1.42137	-0.39766	7.91486e-10	-2.1115	-0.898949
65232511	chr15:65232511:T:G	8.18376e-17	-1.43728	-0.554333	7.00355e-10	-2.11357	-1.0192
65232808	chr15:65232808:C:A	1.90268e-17	-1.76373	-1.68677	3.65831e-10	-2.08584	-1.69634
65232838	chr15:65232838:G:A	1.8279e-17	-1.87672	-1.61387	3.72475e-10	-2.02847	-1.73572
65233170	chr15:65233170:T:C	1.06696e-16	-3.43345e-10	-1.72637	3.00007e-09	-3.43345e-10	-1.67797
65233255	chr15:65233255:T:C	1.03635e-16	-3.43345e-10	-1.75548	2.89845e-09	-3.43345e-10	-1.71242
65234008	chr15:65234008:G:A	8.00578e-17	-1.84105	-0.17255	2.04367e-09	-2.07407	0.0122179
65234463	chr15:65234463:A:C	4.72227e-17	-1.52214	-1.01934	5.19193e-10	-2.10507	-1.32701
65234760	chr15:65234760:A:C	4.59851e-17	-1.5532	-1.01483	5.19349e-10	-2.10892	-1.32286
65234988	chr15:65234988:A:G	6.61164e-17	-2.11106	-0.0938705	2.62203e-09	-1.92057	0.107918
65235082	chr15:65235082:A:G	9.63017e-17	-3.43345e-10	-1.82886	2.59273e-09	-3.43345e-10	-1.82389
65235198	chr15:65235198:T:C	7.31621e-17	-2.10367	-9.44083e-10	1.93694e-09	-2.11549	-9.44083e-10
65235269	chr15:65235269:T:C	1.7787e-16	-3.43345e-10	-1.2153	4.45034e-09	-3.43345e-10	-1.28362
65236156	chr15:65236156:G:A	2.53395e-17	-2.11449	-1.0495	5.96406e-10	-2.07015	-1.22329
65236713	chr15:65236713:C:A	1.74942e-17	-2.1154	-1.41908	4.34681e-10	-2.07697	-1.53277
65236949	chr15:65236949:G:A	9.66369e-17	-3.43345e-10	-1.82539	2.60315e-09	-3.43345e-10	-1.81988
65237238	chr15:65237238:C:T	2.83044e-16	-3.43345e-10	-0.750749	7.49426e-09	-3.43345e-10	-0.762465
65237738	chr15:65237738:G:C	2.81836e-17	-1.60024	-1.45737	4.2455e-10	-1.81288	-1.82045
65237829	chr15:65237829:G:A	7.47331e-17	-2.08243	-9.44083e-10	2.48555e-09	-1.86611	-9.44083e-10
65238249	chr15:65238249:G:A	1.44033e-16	-3.43345e-10	-1.4263	3.95617e-09	-3.43345e-10	-1.40133
65238256	chr15:65238256:C:T	3.02044e-17	-1.33831	-1.65006	5.33963e-10	-1.68907	-1.71496
65239502	chr15:65239502:A:G	3.95371e-17	-1.43212	-1.28699	2.54738e-09	-0.242892	-1.59865
65239864	chr15:65239864:A:G	1.04458e-16	-3.43345e-10	-1.74757	2.67055e-09	-3.43345e-10	-1.79432
65240112	chr15:65240112:A:C	5.84773e-17	-1.35572	-0.971995	5.62671e-10	-2.07539	-1.27627
65241437	chr15:65241437:G:A	7.58271e-17	-2.06789	-9.44083e-10	2.31663e-09	-1.93649	-9.44083e-10
65241883	chr15:65241883:A:G	1.21727e-16	-1.59457	-9.44083e-10	2.42965e-09	-1.88885	-9.44083e-10
65241937	chr15:65241937:GT:G	1.15304e-16	-3.43345e-10	-1.64878	3.24688e-09	-3.43345e-10	-1.59891
65241951	chr15:65241951:A:G	1.87017e-17	-1.64659	-1.82115	3.51411e-10	-1.99699	-1.82541
65242958	chr15:65242958:G:A	2.86715e-16	-3.43345e-10	-0.737862	7.63826e-09	-3.43345e-10	-0.743432
65243003	chr15:65243003:C:T	1.79321e-17	-1.68118	-1.82858	3.46293e-10	-2.0082	-1.82887
65243008	chr15:65243008:C:T	3.40405e-17	-2.08303	-0.785771	7.1979e-10	-1.99188	-1.11351
65243046	chr15:65243046:A:T	1.58572e-16	-1.39245	0.0623042	9.53893e-10	-2.1058	-0.718009
65243135	chr15:65243135:A:G	2.47868e-16	-0.883455	-9.44083e-10	5.52146e-09	-1.06796	-9.44083e-10
65243162	chr15:65243162:T:A	3.43957e-17	-2.08723	-0.771188	7.22212e-10	-2.00052	-1.10152
65243479	chr15:65243479:G:A	1.31149e-17	-2.08805	-1.73455	3.28519e-10	-2.11436	-1.77541
65243549	chr15:65243549:T:C	3.96347e-17	-2.09245	-0.624195	8.13329e-10	-2.01123	-0.971991
65243978	chr15:65243978:T:A	1.99081e-17	-1.74497	-1.66026	3.95566e-10	-2.0428	-1.66124
65244315	chr15:65244315:T:C	7.64625e-17	-2.05955	-9.44083e-10	2.27362e-09	-1.95523	-9.44083e-10
65244406	chr15:65244406:G:A	2.17597e-17	-1.57373	-1.74256	4.76851e-10	-1.73178	-1.78537
65244429	chr15:65244429:C:T	1.75059e-16	-3.43345e-10	-1.23123	4.40597e-09	-3.43345e-10	-1.29364
65245457	chr15:65245457:G:A	1.63164e-17	-2.11435	-1.48983	4.73822e-10	-1.83597	-1.68756
65245564	chr15:65245564:G:T	8.84235e-16	-3.43345e-10	0.388373	1.92469e-08	-3.43345e-10	0.180746
65245913	chr15:65245913:T:C	1.96249e-16	-3.43345e-10	-1.11697	4.76703e-09	-3.43345e-10	-1.21488
65246113	chr15:65246113:C:T	1.06459e-15	-3.43345e-10	0.573996	2.29777e-08	-3.43345e-10	0.357923
65246389	chr15:65246389:G:T	8.46795e-17	-1.95748	-9.44083e-10	5.02301e-09	-1.16257	-9.44083e-10
65247069	chr15:65247069:C:T	1.72792e-17	-1.71905	-1.8278	3.27321e-10	-2.06618	-1.82724
65247132	chr15:65247132:C:T	1.60942e-16	-1.31531	-9.44083e-10	2.97795e-09	-1.68537	-9.44083e-10
65247164	chr15:65247164:A:T	3.43766e-16	-0.556391	-9.44083e-10	7.43403e-09	-0.770534	-9.44083e-10
65247282	chr15:65247282:G:A	1.89052e-16	-3.43345e-10	-1.15433	4.60569e-09	-3.43345e-10	-1.24931
65247526	chr15:65247526:A:G	1.98267e-16	-3.43345e-10	-1.10673	4.8078e-09	-3.43345e-10	-1.20636
65247961	chr15:65247961:C:T	1.68584e-17	-1.74754	-1.82396	3.24289e-10	-2.07965	-1.82307
65248347	chr15:65248347:G:A	7.77841e-17	-2.04241	-9.44083e-10	2.63459e-09	-1.80787	-9.44083e-10
65248488	chr15:65248488:T:C	3.37439e-17	-1.57288	-1.30467	4.32449e-10	-2.11536	-1.49954
65249360	chr15:65249360:C:G	9.68706e-17	-3.43345e-10	-1.82297	2.61251e-09	-3.43345e-10	-1.81629
65249595	chr15:65249595:G:C	1.65897e-17	-1.76413	-1.82343	3.78438e-10	-1.93151	-1.81679
65249850	chr15:65249850:T:C	1.28113e-17	-2.07521	-1.77081	3.19158e-10	-2.10834	-1.81033
65250266	chr15:65250266:C:T	1.00636e-16	-3.43345e-10	-1.78484	2.74293e-09	-3.43345e-10	-1.76758
65250267	chr15:65250267:G:A	7.83433e-17	-1.48806	-0.547189	7.16845e-10	-2.11543	-0.994067
65250393	chr15:65250393:C:T	9.86757e-17	-3.43345e-10	-1.80451	2.75673e-09	-3.43345e-10	-1.76256
65250741	chr15:65250741:G:A	8.40385e-17	-1.96508	-9.44083e-10	2.64073e-09	-1.80555	-9.44083e-10
65251204	chr15:65251204:C:T	2.88859e-16	-3.43345e-10	-0.730411	7.35719e-09	-3.43345e-10	-0.780924
65251581	chr15:65251581:A:G	4.49606e-17	-1.4873	-1.10327	5.10027e-10	-2.11371	-1.33619
65251602	chr15:65251602:GGATCCCCAGCAAAACTTATGGTTCATTTT:G	1.64272e-17	-1.77734	-1.82008	3.23156e-10	-2.08833	-1.81789
65251955	chr15:65251955:G:A	1.69322e-17	-1.74012	-1.82701	3.24527e-10	-2.07627	-1.82572
65252887	chr15:65252887:G:A	1.27971e-17	-2.07444	-1.77269	3.19189e-10	-2.10797	-1.8106
65253169	chr15:65253169:T:C	4.25645e-17	-2.10986	-0.535467	8.18589e-10	-2.05225	-0.924526
65253531	chr15:65253531:T:C	2.75516e-17	-1.55155	-1.52874	3.81365e-10	-2.11551	-1.62509
65253626	chr15:65253626:G:A	1.71363e-16	-3.43345e-10	-1.25256	4.30934e-09	-3.43345e-10	-1.31582
65253998	chr15:65253998:A:G	1.01379e-16	-3.43345e-10	-1.77748	2.60374e-09	-3.43345e-10	-1.81965
65254048	chr15:65254048:C:T	9.63918e-17	-3.43345e-10	-1.82793	2.58288e-09	-3.43345e-10	-1.8277
65254194	chr15:65254194:C:G	9.64924e-17	-3.43345e-10	-1.82689	2.58088e-09	-3.43345e-10	-1.82847
65254561	chr15:65254561:C:T	1.19295e-16	-3.43345e-10	-1.61475	2.9568e-09	-3.43345e-10	-1.69249
65254895	chr15:65254895:C:T	2.1949e-16	-3.43345e-10	-1.00505	4.61508e-09	-3.43345e-10	-1.24727
65255261	chr15:65255261:T:C	5.54088e-17	-1.52993	-0.851683	6.29219e-10	-2.11503	-1.12485
65255325	chr15:65255325:TTTTAA:T	9.7221e-17	-3.43345e-10	-1.81936	2.58334e-09	-3.43345e-10	-1.82752
65255477	chr15:65255477:A:G	2.17117e-17	-1.6731	-1.6454	3.95747e-10	-2.07578	-1.6278
65255617	chr15:65255617:G:C	9.8607e-17	-3.43345e-10	-1.80521	2.60138e-09	-3.43345e-10	-1.82056
65255685	chr15:65255685:T:C	3.84535e-17	-2.10264	-0.644264	7.89793e-10	-2.03284	-0.979742
65256062	chr15:65256062:A:G	2.13876e-16	-3.43345e-10	-1.03095	4.81986e-09	-3.43345e-10	-1.20386
65256314	chr15:65256314:G:A	9.8977e-17	-1.39769	-0.403771	8.00537e-10	-2.11294	-0.88614
65256532	chr15:65256532:C:T	1.72386e-17	-1.75158	-1.79762	3.33907e-10	-2.08036	-1.79313
65256653	chr15:65256653:C:T	7.58453e-17	-2.06766	-9.44083e-10	7.22279e-09	-0.799361	-9.44083e-10
65257023	chr15:65257023:C:T	5.46977e-17	-2.09973	-0.2948	9.95847e-10	-2.02533	-0.755434
65257119	chr15:65257119:C:T	2.72395e-17	-1.82348	-1.26821	5.50149e-10	-2.10273	-1.27144
65257139	chr15:65257139:G:A	4.33414e-17	-1.53176	-1.09548	4.51087e-10	-2.11207	-1.46063
65257887	chr15:65257887:G:A	1.08249e-16	-3.43345e-10	-1.71191	2.72818e-09	-3.43345e-10	-1.77297
65259767	chr15:65259767:T:C	1.10857e-16	-1.68811	-9.44083e-10	2.29061e-09	-1.94778	-9.44083e-10
65260047	chr15:65260047:A:G	1.06697e-16	-3.43345e-10	-1.72636	2.92301e-09	-3.43345e-10	-1.70399
65260908	chr15:65260908:C:T	1.55758e-17	-2.10944	-1.54119	3.75598e-10	-2.06433	-1.6915
65261373	chr15:65261373:A:G	3.83278e-16	-3.43345e-10	-0.447591	1.01238e-08	-3.43345e-10	-0.461712
65262032	chr15:65262032:A:T	4.56369e-16	-3.43345e-10	-0.273049	1.14206e-08	-3.43345e-10	-0.341186
65262316	chr15:65262316:G:C	1.23286e-16	-3.43345e-10	-1.58184	3.73289e-09	-3.43345e-10	-1.45942
65262333	chr15:65262333:C:T	1.04697e-16	-3.43345e-10	-1.74528	2.588e-09	-3.43345e-10	-1.82572
65262402	chr15:65262402:G:A	1.38912e-17	-1.94916	-1.81594	3.15172e-10	-2.11545	-1.81578
65262818	chr15:65262818:A:T	1.19794e-16	-3.43345e-10	-1.61057	3.60087e-09	-3.43345e-10	-1.49543
65262902	chr15:65262902:T:G	1.76451e-16	-3.43345e-10	-1.22331	4.45623e-09	-3.43345e-10	-1.2823
65263386	chr15:65263386:G:A	2.65787e-16	-3.43345e-10	-0.813654	5.87483e-09	-3.43345e-10	-1.00592
65263642	chr15:65263642:A:G	1.06432e-16	-3.43345e-10	-1.72885	2.63069e-09	-3.43345e-10	-1.80936
65263723	chr15:65263723:C:G	9.62986e-17	-3.43345e-10	-1.8289	2.59576e-09	-3.43345e-10	-1.82272
65263985	chr15:65263985:T:C	4.62867e-17	-2.10314	-0.458356	8.74693e-10	-2.03316	-0.877329
65264054	chr15:65264054:C:A	6.94213e-17	-1.57308	-0.583077	7.24902e-10	-2.11109	-0.98723
65264077	chr15:65264077:G:A	2.1541e-17	-2.10168	-1.22471	4.80907e-10	-2.04546	-1.46323
65264104	chr15:65264104:T:C	1.44589e-17	-1.95524	-1.7698	3.30744e-10	-2.11519	-1.76782
65264656	chr15:65264656:C:G	2.33682e-16	-3.43345e-10	-0.942387	5.24291e-09	-3.43345e-10	-1.11973
65264666	chr15:65264666:C:T	9.99654e-17	-3.43345e-10	-1.79153	2.58949e-09	-3.43345e-10	-1.82514
65265798	chr15:65265798:C:G	6.27333e-17	-1.78337	-0.474089	6.88746e-10	-2.05155	-1.09794
65265919	chr15:65265919:T:C	5.83001e-17	-2.09889	-0.23186	1.07104e-09	-2.02292	-0.685049
65265941	chr15:65265941:A:T	4.4633e-17	-2.07717	-0.520704	9.06338e-10	-1.98922	-0.88572
65266090	chr15:65266090:G:A	1.0734e-16	-3.43345e-10	-1.72035	2.79367e-09	-3.43345e-10	-1.74925
65266531	chr15:65266531:C:G	1.29675e-17	-2.02019	-1.81371	3.28491e-10	-2.09416	-1.79569
65266969	chr15:65266969:T:C	3.64169e-17	-1.75045	-1.05087	5.65211e-10	-2.09386	-1.2533
65266974	chr15:65266974:G:A	1.06882e-16	-3.43345e-10	-1.72463	2.61103e-09	-3.43345e-10	-1.81686
65266993	chr15:65266993:A:G	2.35104e-16	-3.43345e-10	-0.936325	4.87187e-09	-3.43345e-10	-1.19312
65266994	chr15:65266994:A:C	2.32418e-16	-3.43345e-10	-0.947811	4.8237e-09	-3.43345e-10	-1.20306
65267305	chr15:65267305:C:G	2.37859e-16	-3.43345e-10	-0.924672	5.32299e-09	-3.43345e-10	-1.10457
65267500	chr15:65267500:G:A	4.09532e-16	-3.43345e-10	-0.381336	1.03057e-08	-3.43345e-10	-0.443909
65267507	chr15:65267507:T:C	3.75631e-16	-3.43345e-10	-0.467743	9.85254e-09	-3.43345e-10	-0.488872
65267795	chr15:65267795:A:G	7.49438e-17	-2.07961	-9.44083e-10	2.20818e-09	-1.98443	-9.44083e-10
65268139	chr15:65268139:G:A	1.17346e-16	-3.43345e-10	-1.63122	3.49786e-09	-3.43345e-10	-1.52445
65268288	chr15:65268288:T:G	1.41429e-17	-1.96804	-1.7791	3.5447e-10	-2.06573	-1.74801
65268317	chr15:65268317:G:A	4.16568e-16	-3.43345e-10	-0.364302	1.04566e-08	-3.43345e-10	-0.429364
65268528	chr15:65268528:C:T	1.0844e-16	-3.43345e-10	-1.71015	2.77732e-09	-3.43345e-10	-1.75512
65268592	chr15:65268592:C:A	1.10755e-16	-3.43345e-10	-1.68903	2.69354e-09	-3.43345e-10	-1.78574
65268739	chr15:65268739:C:T	1.4956e-17	-1.9178	-1.77343	3.29936e-10	-2.11505	-1.77041
65268840	chr15:65268840:C:T	1.16048e-16	-3.43345e-10	-1.64235	2.76744e-09	-3.43345e-10	-1.75868
65268878	chr15:65268878:C:T	7.2603e-17	-2.11134	-9.44083e-10	2.16274e-09	-2.00523	-9.44083e-10
65269813	chr15:65269813:A:G	2.34278e-16	-3.43345e-10	-0.939844	5.25463e-09	-3.43345e-10	-1.11749
65270097	chr15:65270097:T:C	4.27952e-16	-3.43345e-10	-0.33734	1.12244e-08	-3.43345e-10	-0.358512
65270254	chr15:65270254:G:A	1.55273e-17	-2.09661	-1.55715	3.82726e-10	-2.03606	-1.70097
65270368	chr15:65270368:A:G	1.1474e-16	-3.43345e-10	-1.65368	2.85294e-09	-3.43345e-10	-1.72825
65271311	chr15:65271311:T:C	1.48045e-17	-1.94266	-1.75876	3.3516e-10	-2.11551	-1.75424
65271422	chr15:65271422:C:T	6.84373e-17	-2.11553	-0.0549036	2.57432e-09	-1.98582	0.1548
65271732	chr15:65271732:T:C	1.14781e-16	-3.43345e-10	-1.65332	2.92754e-09	-3.43345e-10	-1.70244
65272982	chr15:65272982:A:G	1.05803e-16	-3.43345e-10	-1.73478	2.62392e-09	-3.43345e-10	-1.81193
65273046	chr15:65273046:G:A	9.67725e-17	-3.43345e-10	-1.82399	2.61559e-09	-3.43345e-10	-1.81511
65273364	chr15:65273364:T:A	3.94357e-17	-1.74677	-0.974906	5.26253e-10	-2.06583	-1.35275
65274078	chr15:65274078:G:A	5.45992e-16	-3.43345e-10	-0.0937468	1.41076e-08	-3.43345e-10	-0.12989
65274336	chr15:65274336:G:A	1.86875e-17	-2.09672	-1.37178	4.07338e-10	-2.03901	-1.63571
65276031	chr15:65276031:C:T	1.10583e-16	-3.43345e-10	-1.69058	2.70077e-09	-3.43345e-10	-1.78307
65276171	chr15:65276171:T:C	7.28386e-17	-2.1081	-9.44083e-10	1.9627e-09	-2.10228	-9.44083e-10
65276572	chr15:65276572:T:C	2.23344e-17	-1.70602	-1.5842	3.64633e-10	-2.10688	-1.67858
65276581	chr15:65276581:G:A	1.67809e-17	-2.01523	-1.56088	3.79184e-10	-2.07144	-1.67489
65276735	chr15:65276735:C:T	1.0877e-16	-3.43345e-10	-1.70711	2.67596e-09	-3.43345e-10	-1.7923
65276745	chr15:65276745:T:C	1.52968e-17	-1.95394	-1.71476	3.50689e-10	-2.11509	-1.70937
65276850	chr15:65276850:C:T	3.4931e-16	-0.54039	-9.44083e-10	4.24189e-09	-1.33159	-9.44083e-10
65276974	chr15:65276974:C:A	1.45645e-17	-1.9548	-1.76296	3.34047e-10	-2.11489	-1.75819
65277559	chr15:65277559:C:A	1.5151e-16	-3.43345e-10	-1.3757	3.59144e-09	-3.43345e-10	-1.49805
65277716	chr15:65277716:T:C	1.06549e-16	-3.43345e-10	-1.72774	2.84872e-09	-3.43345e-10	-1.72973
65278552	chr15:65278552:G:C	2.31655e-16	-0.951101	-9.44083e-10	3.37048e-09	-1.56155	-9.44083e-10
65278930	chr15:65278930:G:C	1.12588e-16	-3.43345e-10	-1.67262	3.01113e-09	-3.43345e-10	-1.67429
65279396	chr15:65279396:G:C	1.74164e-16	-3.43345e-10	-1.23635	4.0664e-09	-3.43345e-10	-1.37384
65279620	chr15:65279620:A:G	1.03635e-16	-3.43345e-10	-1.75548	2.80086e-09	-3.43345e-10	-1.74668
65279639	chr15:65279639:A:G	1.39597e-17	-1.97997	-1.7802	3.28442e-10	-2.11266	-1.77733
65280032	chr15:65280032:C:T	5.65126e-16	-0.0593024	-9.44083e-10	3.26559e-09	-1.59316	-9.44083e-10
65280403	chr15:65280403:C:A	8.55184e-17	-1.94762	-9.44083e-10	1.97023e-09	-2.09845	-9.44083e-10
65280864	chr15:65280864:T:C	1.56373e-17	-2.03397	-1.61272	3.59511e-10	-2.08397	-1.71564
65281679	chr15:65281679:G:A	1.13165e-16	-3.43345e-10	-1.6675	3.02626e-09	-3.43345e-10	-1.66927
65282005	chr15:65282005:C:T	1.58508e-16	-3.43345e-10	-1.33055	3.73146e-09	-3.43345e-10	-1.4598
65282472	chr15:65282472:G:A	1.4726e-17	-1.8856	-1.82114	3.5357e-10	-2.00848	-1.80779
65282592	chr15:65282592:G:A	9.77929e-17	-3.43345e-10	-1.8135	2.59028e-09	-3.43345e-10	-1.82483
65282786	chr15:65282786:C:T	1.91102e-16	-3.43345e-10	-1.14355	4.49807e-09	-3.43345e-10	-1.27295
65283092	chr15:65283092:A:G	1.16174e-16	-3.43345e-10	-1.64126	2.76613e-09	-3.43345e-10	-1.75915
65283688	chr15:65283688:C:T	1.06403e-16	-3.43345e-10	-1.72912	2.84493e-09	-3.43345e-10	-1.73106
65283773	chr15:65283773:C:G	1.03976e-16	-3.43345e-10	-1.75219	2.59824e-09	-3.43345e-10	-1.82177
65284468	chr15:65284468:C:T	1.22653e-16	-1.58699	-9.44083e-10	2.38815e-09	-1.90608	-9.44083e-10
65284885	chr15:65284885:A:G	9.90228e-17	-3.43345e-10	-1.801	2.70384e-09	-3.43345e-10	-1.78193
65285210	chr15:65285210:TCAC:T	1.37989e-17	-2.04569	-1.72608	3.53766e-10	-2.09416	-1.72156
65285297	chr15:65285297:C:T	2.14354e-16	-3.43345e-10	-1.02872	4.75311e-09	-3.43345e-10	-1.2178
65286183	chr15:65286183:C:T	9.06172e-17	-1.88971	-9.44083e-10	2.04432e-09	-2.06154	-9.44083e-10
65286695	chr15:65286695:G:A	1.51329e-17	-2.0252	-1.65428	3.95452e-10	-2.10159	-1.60273
65287271	chr15:65287271:C:A	1.06411e-16	-1.72904	-9.44083e-10	2.4224e-09	-1.89184	-9.44083e-10
65287876	chr15:65287876:G:T	9.94357e-17	-3.43345e-10	-1.79684	2.58245e-09	-3.43345e-10	-1.82786
65288002	chr15:65288002:T:C	1.29077e-16	-3.43345e-10	-1.53595	2.99674e-09	-3.43345e-10	-1.67908
65288021	chr15:65288021:G:C	1.11581e-16	-3.43345e-10	-1.6816	2.63537e-09	-3.43345e-10	-1.80758
65288645	chr15:65288645:T:C	1.37871e-17	-2.05089	-1.72173	3.8191e-10	-2.07292	-1.66625
65288670	chr15:65288670:T:C	1.30792e-16	-1.75078	0.228033	1.48383e-09	-2.04437	-0.337601
65289043	chr15:65289043:T:C	5.19195e-17	-1.54674	-0.899921	1.29711e-09	-1.66272	-0.853748
65289181	chr15:65289181:T:C	8.40378e-17	-2.08609	0.121008	1.27058e-09	-2.11551	-0.421617
65289469	chr15:65289469:C:G	9.98661e-17	-3.43345e-10	-1.79252	2.6242e-09	-3.43345e-10	-1.81182
65289607	chr15:65289607:T:C	1.01603e-16	-3.43345e-10	-1.77528	3.92438e-09	-3.43345e-10	-1.40939
65289896	chr15:65289896:G:A	1.05221e-16	-3.43345e-10	-1.74029	2.91794e-09	-3.43345e-10	-1.70572
65290066	chr15:65290066:C:T	2.74465e-15	-3.43345e-10	1.52106	4.53344e-08	-3.43345e-10	1.03746
65290623	chr15:65290623:A:T	1.11615e-16	-3.43345e-10	-1.68129	5.08906e-09	-3.43345e-10	-1.14951
65290664	chr15:65290664:G:A	3.16175e-17	-2.1147	-0.827941	5.84445e-10	-2.09756	-1.21614
65290682	chr15:65290682:C:G	5.13295e-17	-1.57998	-0.8781	1.32734e-09	-1.68828	-0.805139
65290983	chr15:65290983:G:A	1.42128e-17	-1.95332	-1.78888	8.51686e-10	-1.35032	-1.58682
65291132	chr15:65291132:TAG:T	2.79379e-16	-1.17105	0.407273	5.04855e-09	-1.43499	0.277489
65291307	chr15:65291307:T:C	9.66576e-17	-3.43345e-10	-1.82518	2.61217e-09	-3.43345e-10	-1.81642
65291396	chr15:65291396:G:A	3.07551e-16	-3.43345e-10	-0.667709	6.00699e-09	-3.43345e-10	-0.983678
65291454	chr15:65291454:C:T	1.08529e-16	-3.43345e-10	-1.70934	3.03239e-09	-3.43345e-10	-1.66725
65292439	chr15:65292439:A:T	4.05832e-17	-1.99062	-0.702378	6.06106e-10	-2.11258	-1.16472
65293197	chr15:65293197:T:G	1.96016e-16	-3.43345e-10	-1.11816	5.18318e-09	-3.43345e-10	-1.13118
65293363	chr15:65293363:T:G	1.63328e-16	-3.43345e-10	-1.30059	4.03955e-09	-3.43345e-10	-1.38047
65293367	chr15:65293367:G:T	1.35287e-16	-3.43345e-10	-1.48895	3.25223e-09	-3.43345e-10	-1.59726
65293399	chr15:65293399:A:G	3.62921e-17	-2.03335	-0.771397	5.73084e-10	-2.11541	-1.21792
65293507	chr15:65293507:T:C	9.77781e-17	-3.43345e-10	-1.81365	2.75149e-09	-3.43345e-10	-1.76446
65293544	chr15:65293544:C:T	7.74542e-17	-2.04666	-9.44083e-10	2.32233e-09	-1.93403	-9.44083e-10
65293823	chr15:65293823:T:C	7.43022e-17	-1.91127	-0.176937	1.11478e-09	-1.99127	-0.676667
65293967	chr15:65293967:T:A	4.15337e-17	-2.11556	-0.554279	7.34756e-10	-2.08679	-0.998032
65294021	chr15:65294021:T:A	1.69486e-16	-3.43345e-10	-1.26358	4.29828e-09	-3.43345e-10	-1.31839
65294099	chr15:65294099:T:C	1.60606e-16	-3.43345e-10	-1.3174	3.79173e-09	-3.43345e-10	-1.44378
65294289	chr15:65294289:C:T	5.20823e-16	-3.43345e-10	-0.140941	1.08868e-08	-3.43345e-10	-0.389051
65294422	chr15:65294422:T:C	7.58492e-17	-2.11453	0.0469236	1.1498e-09	-2.09781	-0.539203
65294532	chr15:65294532:A:G	9.67456e-17	-3.43345e-10	-1.82427	3.13419e-09	-3.43345e-10	-1.63423
65294931	chr15:65294931:C:T	1.30179e-16	-1.60982	0.0823733	3.18871e-09	-1.71607	0.0990888
65295014	chr15:65295014:TATATA:T	1.68281e-16	-3.43345e-10	-1.27071	3.94679e-09	-3.43345e-10	-1.4037
65295179	chr15:65295179:A:C	1.2971e-16	-3.43345e-10	-1.53105	2.74791e-09	-3.43345e-10	-1.76576
65295391	chr15:65295391:G:A	9.72233e-17	-2.11161	0.292271	1.37299e-09	-2.10565	-0.353966
65295397	chr15:65295397:G:A	1.03761e-16	-3.43345e-10	-1.75426	2.823e-09	-3.43345e-10	-1.7388
65295678	chr15:65295678:TCGCGCCA:T	8.20182e-17	-1.63052	-0.35889	2.07988e-09	-1.74025	-0.304046
65295925	chr15:65295925:T:C	1.36253e-16	-3.43345e-10	-1.48184	3.52067e-09	-3.43345e-10	-1.51795
65296023	chr15:65296023:C:T	7.48795e-17	-2.07786	-0.00261003	1.16845e-09	-2.11541	-0.505515
65296257	chr15:65296257:G:A	4.77844e-16	-3.43345e-10	-0.227066	1.00155e-08	-3.43345e-10	-0.472468
65296456	chr15:65296456:T:C	4.25517e-16	-3.43345e-10	-0.343045	9.1004e-09	-3.43345e-10	-0.568283
65297284	chr15:65297284:C:A	1.22516e-17	-2.08832	-1.80237	3.41993e-10	-2.07414	-1.77542
65297405	chr15:65297405:C:T	1.21631e-16	-3.43345e-10	-1.59536	2.60302e-09	-3.43345e-10	-1.81993
65297413	chr15:65297413:T:C	1.5433e-16	-3.43345e-10	-1.35726	3.67703e-09	-3.43345e-10	-1.4745
65297470	chr15:65297470:G:A	1.20351e-16	-3.43345e-10	-1.60594	3.66479e-09	-3.43345e-10	-1.47783
65297549	chr15:65297549:C:G	7.25655e-17	-2.11186	-9.44083e-10	2.31064e-09	-1.93908	-9.44083e-10
65297657	chr15:65297657:T:C	1.01185e-16	-3.43345e-10	-1.7794	2.59777e-09	-3.43345e-10	-1.82195
65298415	chr15:65298415:T:C	3.37343e-17	-2.09667	-0.781166	6.55514e-10	-2.11451	-1.08443
65298614	chr15:65298614:T:C	1.31083e-16	-3.43345e-10	-1.52052	3.82118e-09	-3.43345e-10	-1.43604
65299040	chr15:65299040:T:C	7.3875e-17	-2.09398	-9.44083e-10	1.93997e-09	-2.11393	-9.44083e-10
65299041	chr15:65299041:G:A	7.7447e-17	-2.04676	-9.44083e-10	2.00554e-09	-2.08069	-9.44083e-10
65299212	chr15:65299212:C:G	1.37842e-16	-3.43345e-10	-1.47024	3.22709e-09	-3.43345e-10	-1.60502
65299227	chr15:65299227:A:G	1.03363e-16	-3.43345e-10	-1.7581	2.66834e-09	-3.43345e-10	-1.79515
65299675	chr15:65299675:A:G	5.00127e-17	-1.50327	-0.980801	1.28349e-09	-1.61776	-0.909259
65299712	chr15:65299712:A:G	8.05226e-16	0.294773	-9.44083e-10	1.36867e-08	-0.160174	-9.44083e-10
65299714	chr15:65299714:C:T	8.24211e-17	-1.53746	-0.44705	2.05258e-09	-1.6588	-0.398709
65299874	chr15:65299874:A:G	8.69992e-17	-2.09503	0.164578	1.31503e-09	-2.11408	-0.388658
65300022	chr15:65300022:T:C	9.99554e-17	-3.43345e-10	-1.79163	2.58458e-09	-3.43345e-10	-1.82704
65300177	chr15:65300177:G:A	4.44073e-16	-3.43345e-10	-0.300362	9.46569e-09	-3.43345e-10	-0.528929
65300261	chr15:65300261:C:T	9.73286e-17	-3.43345e-10	-1.81826	2.58211e-09	-3.43345e-10	-1.82799
65300336	chr15:65300336:C:T	1.90363e-16	-3.43345e-10	-1.14742	5.03725e-09	-3.43345e-10	-1.15974
65300471	chr15:65300471:G:A	1.58766e-17	-1.80268	-1.82882	3.23538e-10	-2.07716	-1.82788
65300554	chr15:65300554:G:A	1.33701e-16	-3.43345e-10	-1.50075	2.9009e-09	-3.43345e-10	-1.71158
65301006	chr15:65301006:C:CA	1.19476e-17	-2.09379	-1.82203	3.1729e-10	-2.11202	-1.81253
65301300	chr15:65301300:C:T	4.77502e-16	-3.43345e-10	-0.227782	1.044e-08	-3.43345e-10	-0.430955
65301414	chr15:65301414:C:G	1.66709e-16	-3.43345e-10	-1.2801	3.91723e-09	-3.43345e-10	-1.41122
65301563	chr15:65301563:A:C	1.2419e-17	-2.0716	-1.80552	3.34748e-10	-2.09126	-1.77972
65301715	chr15:65301715:A:T	2.07588e-17	-2.1135	-1.24987	7.15173e-10	-2.02727	-1.08456
65301741	chr15:65301741:A:T	4.77479e-16	-3.43345e-10	-0.22783	1.04404e-08	-3.43345e-10	-0.430919
65301860	chr15:65301860:T:C	1.08107e-16	-3.43345e-10	-1.71323	2.71955e-09	-3.43345e-10	-1.77613
65302079	chr15:65302079:G:T	8.05045e-17	-1.44698	-0.561053	1.96602e-09	-1.57102	-0.529577
65302085	chr15:65302085:G:A	1.78825e-16	-3.43345e-10	-1.20994	2.96964e-09	-3.43345e-10	-1.68816
65302096	chr15:65302096:C:T	9.91478e-17	-3.43345e-10	-1.79974	2.57986e-09	-3.43345e-10	-1.82887
65302998	chr15:65302998:T:C	1.22364e-17	-2.10202	-1.78991	3.28392e-10	-2.10719	-1.78296
65303002	chr15:65303002:G:A	1.89127e-16	-3.43345e-10	-1.15393	3.07532e-09	-3.43345e-10	-1.65319
65303184	chr15:65303184:G:A	1.22927e-17	-2.06735	-1.81999	3.23165e-10	-2.09716	-1.80903
65303342	chr15:65303342:A:G	1.21351e-17	-2.07933	-1.82092	3.20629e-10	-2.10426	-1.80982
65303585	chr15:65303585:G:T	9.89017e-17	-3.43345e-10	-1.80222	2.58199e-09	-3.43345e-10	-1.82804
65304253	chr15:65304253:G:T	1.20897e-17	-2.10138	-1.80262	3.36639e-10	-2.0935	-1.77185
65304508	chr15:65304508:A:G	1.91264e-16	-3.43345e-10	-1.1427	3.10377e-09	-3.43345e-10	-1.64398
65304828	chr15:65304828:TA:T	1.25273e-17	-2.05654	-1.8119	3.80491e-10	-1.95173	-1.79117
65305004	chr15:65305004:T:C	1.021e-16	-3.43345e-10	-1.7704	2.59847e-09	-3.43345e-10	-1.82168
65305052	chr15:65305052:C:T	1.95419e-16	-1.1212	-9.44083e-10	2.89966e-09	-1.71201	-9.44083e-10
65305176	chr15:65305176:C:T	1.1854e-17	-2.09479	-1.8289	3.17955e-10	-2.09998	-1.82247
65306125	chr15:65306125:G:A	1.01506e-16	-3.43345e-10	-1.77623	2.59397e-09	-3.43345e-10	-1.82341
65306306	chr15:65306306:A:G	1.78269e-16	-3.43345e-10	-1.21306	3.37206e-09	-3.43345e-10	-1.56108
65307193	chr15:65307193:T:C	1.23566e-17	-2.05977	-1.82239	3.20264e-10	-2.1086	-1.80661
65307319	chr15:65307319:A:G	2.62375e-17	-2.08349	-1.04567	4.50515e-10	-2.11457	-1.4594
65308610	chr15:65308610:G:T	1.52272e-17	-2.05411	-1.61916	3.34275e-10	-2.07571	-1.79668
65308641	chr15:65308641:G:A	1.05391e-16	-3.43345e-10	-1.73868	2.95592e-09	-3.43345e-10	-1.69279
65309050	chr15:65309050:G:A	1.09794e-16	-3.43345e-10	-1.69774	2.76041e-09	-3.43345e-10	-1.76122
65309190	chr15:65309190:G:A	4.06067e-16	-3.43345e-10	-0.389833	8.75983e-09	-3.43345e-10	-0.606425
65309536	chr15:65309536:CA:C	2.72248e-16	-3.43345e-10	-0.789639	5.833e-09	-3.43345e-10	-1.01307
65309667	chr15:65309667:G:A	2.21445e-16	-3.43345e-10	-0.996174	3.3458e-09	-3.43345e-10	-1.56889
65309716	chr15:65309716:G:GAT	1.57514e-16	-1.33684	-9.44083e-10	2.93635e-09	-1.69944	-9.44083e-10
65310388	chr15:65310388:T:C	2.49999e-16	-0.874893	-9.44083e-10	5.83549e-08	1.28994	-9.44083e-10
65310509	chr15:65310509:T:C	4.48933e-17	-1.47808	-1.11398	1.15006e-09	-1.59338	-1.0434
65311188	chr15:65311188:C:T	2.27832e-17	-2.08299	-1.18734	1.14582e-09	-1.82243	-0.818049
65312323	chr15:65312323:T:G	1.09617e-16	-3.43345e-10	-1.69936	2.68906e-09	-3.43345e-10	-1.78741
65312547	chr15:65312547:G:A	6.65595e-16	0.104331	-9.44083e-10	3.55482e-09	-1.5083	-9.44083e-10
65312739	chr15:65312739:G:A	1.27129e-16	-3.43345e-10	-1.55115	2.96839e-09	-3.43345e-10	-1.68858
65312834	chr15:65312834:C:A	3.00982e-17	-2.11246	-0.879426	1.0761e-09	-2.0191	-0.684165
65312915	chr15:65312915:TATTGAGTGCTTACTTTACACC:T	3.10004e-17	-1.55251	-1.40984	3.40564e-10	-2.11397	-1.73978
65313060	chr15:65313060:A:G	3.13142e-14	-3.43345e-10	3.95548	5.20034e-07	-3.43345e-10	3.47729
65313453	chr15:65313453:G:C	1.0665e-16	-2.10925	0.382452	1.5847e-09	-2.10056	-0.215645
65313662	chr15:65313662:G:C	4.32749e-17	-2.11475	-0.514025	1.57918e-09	-2.03595	-0.283744
65313762	chr15:65313762:G:A	3.2259e-14	-3.43345e-10	3.9852	9.04743e-07	-3.43345e-10	4.03105
65313981	chr15:65313981:A:G	1.43721e-17	-1.92765	-1.80341	4.20829e-10	-2.00168	-1.64045
65314225	chr15:65314225:A:G	3.33076e-16	-3.43345e-10	-0.587981	7.0044e-09	-3.43345e-10	-0.830063
65314234	chr15:65314234:G:A	2.1146e-16	-3.43345e-10	-1.04231	3.26849e-09	-3.43345e-10	-1.59227
65314308	chr15:65314308:T:C	1.3025e-16	-2.11483	0.587937	4.36287e-09	-2.0273	0.723829
65314378	chr15:65314378:T:C	1.97679e-17	-2.11409	-1.2982	5.66729e-10	-2.02518	-1.3193
65314379	chr15:65314379:C:T	1.0878e-16	-3.43345e-10	-1.70702	3.12156e-09	-3.43345e-10	-1.63827
65314527	chr15:65314527:G:A	8.54438e-17	-2.11523	0.166741	1.36743e-09	-2.08701	-0.376653
65314778	chr15:65314778:T:C	3.4928e-16	-3.43345e-10	-0.540476	1.28715e-08	-3.43345e-10	-0.221587
65314883	chr15:65314883:G:A	1.10774e-16	-3.43345e-10	-1.68886	2.70592e-09	-3.43345e-10	-1.78116
65315141	chr15:65315141:C:T	3.88379e-17	-2.10516	-0.631799	6.42686e-10	-2.10798	-1.11072
65315159	chr15:65315159:T:C	1.09569e-16	-3.43345e-10	-1.69979	2.69218e-09	-3.43345e-10	-1.78625
65316396	chr15:65316396:C:G	9.83034e-17	-3.43345e-10	-1.80829	2.5983e-09	-3.43345e-10	-1.82175
65317030	chr15:65317030:A:C	8.31453e-17	-2.10656	0.130796	1.30491e-09	-2.10595	-0.40452
65317620	chr15:65317620:A:G	2.31435e-16	-2.11234	1.16028	2.73027e-09	-2.09641	0.324212
65317654	chr15:65317654:G:A	2.23521e-17	-1.87551	-1.41392	3.89051e-10	-2.03215	-1.68849
65317813	chr15:65317813:C:T	2.93017e-17	-1.52066	-1.49804	3.31638e-10	-2.11128	-1.76904
65318071	chr15:65318071:CTGGG:C	1.41604e-16	-2.10503	0.661713	1.76687e-09	-2.10706	-0.100332
65318209	chr15:65318209:G:A	1.05512e-16	-3.43345e-10	-1.73752	2.9949e-09	-3.43345e-10	-1.67969
65318662	chr15:65318662:G:C	2.71225e-17	-1.56464	-1.53135	3.2117e-10	-2.11375	-1.79864
65318749	chr15:65318749:G:A	2.81231e-16	-3.43345e-10	-0.757174	5.59697e-09	-3.43345e-10	-1.05438
65319060	chr15:65319060:A:G	1.00892e-16	-3.43345e-10	-1.7823	2.71573e-09	-3.43345e-10	-1.77754
65319156	chr15:65319156:C:T	1.08543e-16	-3.43345e-10	-1.7092	3.1144e-09	-3.43345e-10	-1.64057
65319249	chr15:65319249:T:C	2.59254e-16	-3.43345e-10	-0.838542	6.84467e-09	-3.43345e-10	-0.853131
65319282	chr15:65319282:G:A	1.12889e-16	-3.43345e-10	-1.66994	2.74206e-09	-3.43345e-10	-1.76789
65319399	chr15:65319399:C:T	1.25734e-17	-2.04137	-1.82339	3.14205e-10	-2.10861	-1.8257
65319686	chr15:65319686:A:T	5.33926e-16	-3.43345e-10	-0.116094	1.13351e-08	-3.43345e-10	-0.348701
65320114	chr15:65320114:T:C	1.53629e-16	-1.93997	0.578165	1.70923e-09	-2.09188	-0.148683
65320632	chr15:65320632:GTTGTTGTTGTT:G	1.11241e-16	-3.43345e-10	-1.68465	2.70128e-09	-3.43345e-10	-1.78287
65320638	chr15:65320638:G:A	2.21597e-17	-1.59418	-1.70389	3.11393e-10	-2.1152	-1.8281
65320828	chr15:65320828:A:G	1.31585e-16	-3.43345e-10	-1.5167	3.82854e-09	-3.43345e-10	-1.43412
65321221	chr15:65321221:C:T	2.37345e-17	-1.59296	-1.63647	3.14262e-10	-2.11515	-1.81898
65321861	chr15:65321861:G:A	2.2786e-17	-1.63789	-1.63232	3.14467e-10	-2.11544	-1.81803
65322162	chr15:65322162:T:G	9.97381e-17	-3.43345e-10	-1.7938	2.60352e-09	-3.43345e-10	-1.81974
65322542	chr15:65322542:C:T	1.82276e-17	-1.80986	-1.68356	3.47428e-10	-2.07284	-1.76096
65323003	chr15:65323003:C:T	2.72218e-16	-3.43345e-10	-0.789748	6.02354e-09	-3.43345e-10	-0.980926
65323039	chr15:65323039:C:T	1.94492e-16	-3.43345e-10	-1.12596	4.28658e-09	-3.43345e-10	-1.32111
65324120	chr15:65324120:A:G	1.0115e-16	-3.43345e-10	-1.77975	2.86025e-09	-3.43345e-10	-1.72569
65324673	chr15:65324673:C:A	8.28515e-17	-1.9793	-9.44083e-10	2.32633e-09	-1.93231	-9.44083e-10
65324744	chr15:65324744:G:A	8.92801e-17	-1.90457	-9.44083e-10	2.19998e-09	-1.98815	-9.44083e-10
65324780	chr15:65324780:G:T	1.01873e-16	-3.43345e-10	-1.77262	2.63296e-09	-3.43345e-10	-1.80849
65325077	chr15:65325077:G:A	8.86805e-16	-3.43345e-10	0.391274	2.11953e-08	-3.43345e-10	0.277178
65326243	chr15:65326243:TGA:T	5.66914e-16	-3.43345e-10	-0.0561423	1.3553e-08	-3.43345e-10	-0.169996
65326346	chr15:65326346:G:A	1.82772e-16	-3.43345e-10	-1.18811	2.92521e-09	-3.43345e-10	-1.70324
65326472	chr15:65326472:G:C	7.28147e-17	-2.10843	-9.44083e-10	1.97838e-09	-2.09432	-9.44083e-10
65326527	chr15:65326527:T:C	1.60488e-16	-3.43345e-10	-1.31813	3.88152e-09	-3.43345e-10	-1.42037
65326704	chr15:65326704:C:T	1.4637e-17	-2.11273	-1.60007	3.24309e-10	-2.0985	-1.80416
65327089	chr15:65327089:T:A	1.44919e-17	-2.11506	-1.6077	3.19602e-10	-2.11255	-1.80473
65327244	chr15:65327244:A:T	1.31814e-17	-2.09509	-1.72246	4.76156e-10	-1.94081	-1.5778
65327267	chr15:65327267:C:T	1.36301e-16	-3.43345e-10	-1.48148	3.08898e-09	-3.43345e-10	-1.64876
65327732	chr15:65327732:CCT:C	1.22497e-16	-3.43345e-10	-1.58826	3.44225e-09	-3.43345e-10	-1.54048
65327818	chr15:65327818:C:T	1.31642e-17	-2.11282	-1.70603	3.16532e-10	-2.09888	-1.82806
65328008	chr15:65328008:T:G	8.46324e-17	-1.95803	-9.44083e-10	2.14846e-09	-2.01185	-9.44083e-10
65328674	chr15:65328674:G:A	3.56022e-16	-3.43345e-10	-0.521358	7.41996e-09	-3.43345e-10	-0.772428
65328728	chr15:65328728:T:C	1.28356e-16	-3.43345e-10	-1.54154	2.91858e-09	-3.43345e-10	-1.7055
65328761	chr15:65328761:T:C	4.32874e-16	-0.325903	-9.44083e-10	1.45705e-07	2.20498	-9.44083e-10
65328800	chr15:65328800:G:A	1.34953e-17	-2.10872	-1.68529	3.13514e-10	-2.11558	-1.82094
65329376	chr15:65329376:A:G	3.42813e-16	-3.43345e-10	-0.559166	7.97941e-09	-3.43345e-10	-0.699737
65329519	chr15:65329519:T:C	6.85032e-17	-1.10828	-1.06119	1.45443e-09	-1.28539	-1.1166
65329706	chr15:65329706:C:A	1.20874e-16	-1.6016	-9.44083e-10	2.44224e-09	-1.88368	-9.44083e-10
65330578	chr15:65330578:G:A	1.10662e-16	-3.43345e-10	-1.68987	2.78828e-09	-3.43345e-10	-1.75118
65330817	chr15:65330817:G:A	1.04966e-16	-3.43345e-10	-1.74272	2.8969e-09	-3.43345e-10	-1.71296
65330828	chr15:65330828:G:T	6.52332e-17	-2.11512	-0.103262	1.1219e-09	-2.08612	-0.575451
65331826	chr15:65331826:C:T	1.20407e-16	-3.43345e-10	-1.60547	3.0693e-09	-3.43345e-10	-1.65515
65332300	chr15:65332300:C:T	1.18745e-16	-3.43345e-10	-1.61937	3.19705e-09	-3.43345e-10	-1.61437
65332824	chr15:65332824:C:T	1.73516e-16	-3.43345e-10	-1.24008	4.84915e-09	-3.43345e-10	-1.1978
65333345	chr15:65333345:C:T	9.77517e-17	-3.43345e-10	-1.81392	2.5995e-09	-3.43345e-10	-1.82128
65333653	chr15:65333653:G:A	2.91222e-17	-2.02802	-0.996828	5.58426e-10	-2.07717	-1.28206
65333881	chr15:65333881:A:G	6.52768e-17	-2.0564	-0.161309	1.05566e-09	-2.08681	-0.635626
65334323	chr15:65334323:T:C	1.85056e-16	-3.43345e-10	-1.17569	4.84758e-09	-3.43345e-10	-1.19812
65334529	chr15:65334529:G:T	1.64761e-16	-3.43345e-10	-1.29185	3.89138e-09	-3.43345e-10	-1.41784
65334872	chr15:65334872:G:A	9.67561e-17	-3.43345e-10	-1.82416	2.58617e-09	-3.43345e-10	-1.82642
65335522	chr15:65335522:G:A	3.21258e-16	-3.43345e-10	-0.624105	7.42126e-09	-3.43345e-10	-0.772252
65335726	chr15:65335726:C:T	9.8095e-17	-3.43345e-10	-1.81041	2.58487e-09	-3.43345e-10	-1.82693
65335746	chr15:65335746:TTC:T	1.21859e-16	-3.43345e-10	-1.59348	3.08746e-09	-3.43345e-10	-1.64925
65336024	chr15:65336024:A:G	8.90528e-16	-3.43345e-10	0.395464	1.95637e-08	-3.43345e-10	0.197073
65336036	chr15:65336036:G:A	4.30118e-17	-2.08606	-0.548819	1.78566e-09	-2.11364	-0.0831773
65336379	chr15:65336379:G:A	1.57521e-16	-1.33679	-9.44083e-10	2.93492e-09	-1.69992	-9.44083e-10
65336409	chr15:65336409:T:G	9.90669e-17	-3.43345e-10	-1.80056	2.58294e-09	-3.43345e-10	-1.82767
65336519	chr15:65336519:T:C	1.925e-16	-3.43345e-10	-1.13625	3.61376e-09	-3.43345e-10	-1.49185
65336521	chr15:65336521:G:A	7.74955e-17	-2.04613	-9.44083e-10	1.95579e-09	-2.10581	-9.44083e-10
65336962	chr15:65336962:G:A	7.8079e-17	-2.03863	-9.44083e-10	4.43583e-09	-1.28689	-9.44083e-10
65337365	chr15:65337365:G:A	7.23061e-17	-2.11544	-9.44083e-10	2.09598e-09	-2.03658	-9.44083e-10
65337844	chr15:65337844:T:G	2.09708e-17	-1.54001	-1.81321	1.29073e-09	-0.789782	-1.73161
65338639	chr15:65338639:C:T	2.14354e-15	-3.43345e-10	1.27386	4.20636e-08	-3.43345e-10	0.96258
65338640	chr15:65338640:C:G	2.71787e-16	-3.43345e-10	-0.791332	8.15437e-09	-3.43345e-10	-0.678048
65338692	chr15:65338692:C:T	1.14279e-16	-3.43345e-10	-1.6577	2.6011e-09	-3.43345e-10	-1.82067
65338851	chr15:65338851:G:A	3.75176e-16	-3.43345e-10	-0.468956	8.5289e-09	-3.43345e-10	-0.633142
65338873	chr15:65338873:A:G	1.79672e-16	-3.43345e-10	-1.20522	3.75983e-09	-3.43345e-10	-1.45223
65339105	chr15:65339105:G:A	1.91916e-17	-1.74007	-1.70181	1.64429e-09	-0.747081	-1.53221
65339241	chr15:65339241:C:T	2.23034e-16	-3.43345e-10	-0.989026	5.42753e-09	-3.43345e-10	-1.08512
65340186	chr15:65340186:G:A	7.30699e-16	-3.43345e-10	0.197652	1.59587e-08	-3.43345e-10	-0.0065974
65340459	chr15:65340459:C:G	1.4693e-15	-3.43345e-10	0.896192	3.22909e-08	-3.43345e-10	0.698184
65340714	chr15:65340714:C:T	1.1982e-17	-2.10161	-1.81134	5.0537e-10	-1.85292	-1.60615
65341009	chr15:65341009:G:A	1.68306e-16	-3.43345e-10	-1.27057	3.89138e-09	-3.43345e-10	-1.41784
65341105	chr15:65341105:C:T	1.77794e-17	-1.98643	-1.53187	1.79248e-09	-1.19815	-0.994854
65341761	chr15:65341761:C:G	1.78393e-16	-3.43345e-10	-1.21236	4.54436e-09	-3.43345e-10	-1.26272
65341856	chr15:65341856:C:A	1.79644e-17	-1.99567	-1.51228	1.81691e-09	-1.22254	-0.956919
65342004	chr15:65342004:G:A	1.64311e-16	-3.43345e-10	-1.29459	3.39277e-09	-3.43345e-10	-1.55496
65343260	chr15:65343260:G:A	1.42753e-16	-3.43345e-10	-1.43523	4.15587e-09	-3.43345e-10	-1.35208
65343430	chr15:65343430:G:A	9.65381e-17	-3.43345e-10	-1.82641	2.85723e-09	-3.43345e-10	-1.72675
65344647	chr15:65344647:G:A	6.3287e-17	-0.441246	-1.80742	1.24806e-09	-0.742948	-1.81206
65344981	chr15:65344981:A:G	1.44973e-17	-1.97293	-1.74945	3.93146e-10	-2.05734	-1.65283
65345747	chr15:65345747:A:G	1.87777e-16	-3.43345e-10	-1.1611	5.07001e-09	-3.43345e-10	-1.15326
65346133	chr15:65346133:G:A	8.95761e-16	-3.43345e-10	0.401323	2.59054e-08	-3.43345e-10	0.47785
65346581	chr15:65346581:C:T	9.63454e-17	-3.43345e-10	-1.82841	3.03396e-09	-3.43345e-10	-1.66673
65347499	chr15:65347499:G:A	4.00323e-16	-3.43345e-10	-0.40408	1.14517e-08	-3.43345e-10	-0.33846
65347652	chr15:65347652:C:T	6.46037e-17	-1.60573	-0.622349	7.25764e-10	-2.09581	-1.00132
65347800	chr15:65347800:G:A	1.54951e-17	-2.02277	-1.63306	4.41353e-10	-2.08202	-1.51249
65348303	chr15:65348303:G:A	1.56113e-16	-3.43345e-10	-1.34577	4.19446e-09	-3.43345e-10	-1.34284
65348324	chr15:65348324:G:A	7.35149e-17	-2.09886	-9.44083e-10	2.16167e-09	-2.00572	-9.44083e-10
65348331	chr15:65348331:A:G	6.41021e-17	-0.666879	-1.56899	1.17742e-09	-0.98314	-1.63014
65348349	chr15:65348349:T:C	1.30344e-16	-3.43345e-10	-1.52617	2.6945e-09	-3.43345e-10	-1.78539
65348530	chr15:65348530:G:A	9.74616e-17	-3.43345e-10	-1.81689	2.63963e-09	-3.43345e-10	-1.80596
65348564	chr15:65348564:C:G	9.61058e-17	-2.05444	0.223542	7.16961e-09	-0.812788	0.00603685
65348870	chr15:65348870:G:A	7.81715e-17	-2.03744	-9.44083e-10	6.98618e-09	-0.832668	-9.44083e-10
65349228	chr15:65349228:A:C	8.43566e-17	-0.504407	-1.45689	1.84576e-09	-0.811167	-1.35255
65349420	chr15:65349420:C:T	2.07158e-17	-1.80746	-1.558	3.44976e-10	-2.11488	-1.72601
65349506	chr15:65349506:T:C	1.78985e-16	-3.43345e-10	-1.20905	4.81552e-09	-3.43345e-10	-1.20476
65349521	chr15:65349521:T:C	4.04761e-15	-3.43345e-10	1.90953	7.25796e-08	-3.43345e-10	1.50808
65349542	chr15:65349542:C:T	3.42501e-15	-3.43345e-10	1.74251	6.19455e-08	-3.43345e-10	1.34965
65350028	chr15:65350028:G:A	3.04843e-17	-1.74103	-1.23811	2.09979e-09	-0.485196	-1.54957
65350203	chr15:65350203:C:T	3.49189e-16	-3.43345e-10	-0.540738	1.01473e-08	-3.43345e-10	-0.459394
65350237	chr15:65350237:TCTC:T	2.4713e-14	4.98256	-1.26383	8.37503e-07	4.94938	-0.995557
65350294	chr15:65350294:C:G	1.01429e-16	-3.43345e-10	-1.77699	2.78088e-09	-3.43345e-10	-1.75384
65350606	chr15:65350606:T:C	3.41196e-17	-1.94769	-0.91879	1.71513e-09	-1.28572	-0.951396
65350667	chr15:65350667:T:G	1.78271e-17	-2.06914	-1.44649	6.60067e-10	-2.11375	-1.07827
65350980	chr15:65350980:T:A	1.0481e-16	-1.53518	-0.20902	3.34533e-09	-1.74695	0.17791
65351288	chr15:65351288:A:G	1.37819e-16	-1.47041	-9.44083e-10	5.53844e-09	-1.06489	-9.44083e-10
65351378	chr15:65351378:C:CA	1.98631e-15	-3.43345e-10	1.19769	3.65777e-08	-3.43345e-10	0.822836
65351406	chr15:65351406:T:C	1.21663e-16	-3.43345e-10	-1.59509	2.80062e-09	-3.43345e-10	-1.74676
65351466	chr15:65351466:A:G	9.64563e-17	-3.43345e-10	-1.82726	2.5845e-09	-3.43345e-10	-1.82707
65351476	chr15:65351476:A:G	2.41672e-16	-3.43345e-10	-0.908768	6.00508e-09	-3.43345e-10	-0.983996
65351491	chr15:65351491:A:G	2.58213e-16	-3.43345e-10	-0.842565	6.41089e-09	-3.43345e-10	-0.918604
65351500	chr15:65351500:T:C	2.36623e-16	-3.43345e-10	-0.929883	5.89794e-09	-3.43345e-10	-1.002
65351627	chr15:65351627:T:A	1.49755e-17	-2.08925	-1.60068	4.48518e-10	-2.10795	-1.47046
65351781	chr15:65351781:T:A	6.95411e-17	-2.032	-0.122436	2.54146e-09	-1.52938	-0.314479
65351988	chr15:65351988:C:T	1.54873e-17	-1.84357	-1.81276	6.21017e-10	-1.55717	-1.69582
65352172	chr15:65352172:T:A	2.63693e-17	-1.87862	-1.24553	4.21681e-09	-0.860579	-0.476944
65353175	chr15:65353175:T:C	2.16912e-16	-3.43345e-10	-1.01686	5.97556e-09	-3.43345e-10	-0.988923
65353496	chr15:65353496:C:T	2.91762e-16	-1.34772	0.627311	1.25913e-08	-1.57941	1.33581
65353791	chr15:65353791:AG:A	2.91262e-16	-3.43345e-10	-0.722126	6.84822e-09	-3.43345e-10	-0.852612
65354158	chr15:65354158:G:A	2.84259e-17	-2.07591	-0.973139	1.44955e-09	-1.99887	-0.406484
65354190	chr15:65354190:G:C	2.52518e-16	-3.43345e-10	-0.864869	6.23172e-09	-3.43345e-10	-0.946949
65354747	chr15:65354747:C:T	1.23191e-16	-3.43345e-10	-1.58261	2.82419e-09	-3.43345e-10	-1.73838
65354776	chr15:65354776:A:C	2.22502e-16	-0.991416	-9.44083e-10	3.37311e-09	-1.56077	-9.44083e-10
65355427	chr15:65355427:G:A	7.23476e-17	-2.11487	-9.44083e-10	2.48336e-09	-1.86699	-9.44083e-10
65356106	chr15:65356106:G:GA	1.70643e-16	-0.568493	-0.688284	2.18978e-09	-0.931428	-1.06137
65356585	chr15:65356585:ACAAGCCGATGGT:A	2.94747e-16	-1.49038	0.780143	1.07754e-08	-1.7037	1.30437
65357299	chr15:65357299:G:A	2.58973e-16	-1.31465	0.475021	1.08497e-08	-1.55509	1.16262
65357495	chr15:65357495:C:T	1.48568e-17	-2.04771	-1.65018	1.1342e-09	-1.33232	-1.31836
65358935	chr15:65358935:T:G	1.5628e-16	-1.94922	0.604519	2.84255e-09	-2.01718	0.285285
65358937	chr15:65358937:T:A	2.41028e-16	-0.911439	-9.44083e-10	4.62309e-09	-1.24554	-9.44083e-10
65358950	chr15:65358950:C:T	5.49639e-17	-1.91946	-0.470216	2.96877e-08	1.22568	-0.611552
65359073	chr15:65359073:G:A	1.87633e-16	-1.9555	0.793637	3.2588e-09	-2.02185	0.426609
65359157	chr15:65359157:C:G	9.92596e-16	-3.43345e-10	0.503973	3.29832e-08	-3.43345e-10	0.719396
65359160	chr15:65359160:G:C	9.094e-16	-3.43345e-10	0.416434	1.54382e-08	-3.43345e-10	-0.0397593
65359252	chr15:65359252:C:T	1.93047e-16	-1.94865	0.815234	3.34678e-09	-2.01722	0.448619
65359680	chr15:65359680:G:T	1.7697e-17	-1.90514	-1.61782	1.42566e-09	-0.850559	-1.57141
65360186	chr15:65360186:T:C	3.60608e-17	-1.99832	-0.812821	1.18552e-09	-2.10463	-0.50179
65360540	chr15:65360540:AGAG:A	1.50382e-16	-3.43345e-10	-1.38317	2.90899e-09	-3.43345e-10	-1.7088
65361067	chr15:65361067:G:T	1.06972e-16	-3.43345e-10	-1.72378	2.73994e-09	-3.43345e-10	-1.76867
65361384	chr15:65361384:A:G	2.98455e-17	-1.98731	-1.01301	9.36638e-10	-2.09619	-0.745866
65361577	chr15:65361577:G:A	2.4375e-17	-1.96694	-1.23585	2.16235e-09	-1.07035	-0.935061
65361668	chr15:65361668:A:T	7.86556e-17	-1.979	-0.0522727	2.79493e-09	-2.04304	0.29425
65361699	chr15:65361699:CACACTCATTCACATCCACAG:C	7.28897e-17	-1.97356	-0.133839	2.5744e-09	-2.03932	0.20834
65361818	chr15:65361818:C:A	3.81173e-16	-3.43345e-10	-0.453098	8.24672e-09	-3.43345e-10	-0.666786
65361859	chr15:65361859:C:T	2.95999e-17	-2.00203	-1.00655	9.93201e-10	-2.1074	-0.676028
65362378	chr15:65362378:C:G	1.53919e-16	-3.43345e-10	-1.35992	4.20454e-09	-3.43345e-10	-1.34044
65362658	chr15:65362658:C:T	4.26522e-16	-3.43345e-10	-0.340686	8.62739e-09	-3.43345e-10	-0.62166
65362661	chr15:65362661:C:T	6.56382e-16	-3.43345e-10	0.0903925	1.54088e-08	-3.43345e-10	-0.041665
65362674	chr15:65362674:A:G	1.02229e-16	-3.43345e-10	-1.76913	2.83912e-09	-3.43345e-10	-1.73311
65362793	chr15:65362793:C:T	5.87438e-17	-1.78023	-0.542935	1.17616e-09	-1.9976	-0.616745
65363289	chr15:65363289:T:C	1.54811e-16	-1.95327	0.59913	1.83776e-08	-1.33542	1.46995
65363375	chr15:65363375:G:A	3.65497e-16	-3.43345e-10	-0.495092	9.09925e-09	-3.43345e-10	-0.56841
65363382	chr15:65363382:T:C	3.3767e-16	-1.5652	0.990914	4.39206e-08	-0.923709	1.92949
65363494	chr15:65363494:C:T	1.17487e-16	-3.43345e-10	-1.63002	3.23445e-09	-3.43345e-10	-1.60274
65363939	chr15:65363939:C:T	2.41229e-16	-3.43345e-10	-0.910605	6.74045e-09	-3.43345e-10	-0.868475
65364092	chr15:65364092:C:T	1.23388e-16	-3.43345e-10	-1.58102	3.19456e-09	-3.43345e-10	-1.61515
65364191	chr15:65364191:A:G	7.24739e-17	-2.11312	-9.44083e-10	1.94896e-09	-2.1093	-9.44083e-10
65364392	chr15:65364392:C:G	9.6855e-17	-3.43345e-10	-1.82314	2.62897e-09	-3.43345e-10	-1.81001
65364393	chr15:65364393:C:T	9.68919e-17	-3.43345e-10	-1.82275	2.63074e-09	-3.43345e-10	-1.80934
65364420	chr15:65364420:T:TA	7.37022e-17	-0.377909	-1.71841	2.16137e-09	-0.232088	-1.77377
65364426	chr15:65364426:C:T	3.61193e-16	-1.78699	1.28005	2.16779e-08	-1.98236	2.28205
65364719	chr15:65364719:C:CA	3.55331e-16	-1.70881	1.18551	2.01682e-08	-1.93611	2.16361
65364755	chr15:65364755:C:T	9.6824e-17	-3.43345e-10	-1.82346	2.58726e-09	-3.43345e-10	-1.826
65364835	chr15:65364835:C:T	2.85133e-17	-1.48276	-1.56322	5.43331e-10	-1.80486	-1.58178
65365146	chr15:65365146:T:C	3.43623e-16	-1.74711	1.19031	1.96152e-08	-1.95752	2.15722
65365322	chr15:65365322:C:T	1.51815e-16	-0.509394	-0.864291	2.56528e-09	-0.900538	-0.933998
65365589	chr15:65365589:C:A	3.32792e-17	-1.45757	-1.43385	6.16312e-10	-1.78781	-1.4728
65365672	chr15:65365672:C:CT	2.9729e-15	-1.7814	3.38234	2.1412e-07	-1.9812	4.57114
65365688	chr15:65365688:G:A	3.65769e-16	-3.43345e-10	-0.494348	9.08025e-09	-3.43345e-10	-0.5705
65366183	chr15:65366183:G:C	8.49522e-16	-3.43345e-10	0.348323	2.93927e-08	-3.43345e-10	0.604143
65366763	chr15:65366763:C:T	1.21617e-16	-3.43345e-10	-1.59547	3.1586e-09	-3.43345e-10	-1.62647
65367165	chr15:65367165:G:A	1.90743e-16	-3.43345e-10	-1.14542	4.49619e-09	-3.43345e-10	-1.27337
65367698	chr15:65367698:A:T	2.46078e-16	-3.43345e-10	-0.890702	7.34123e-09	-3.43345e-10	-0.783095
65368170	chr15:65368170:A:T	1.08117e-15	0.589453	-9.44083e-10	4.97617e-08	1.13064	-9.44083e-10
65368393	chr15:65368393:G:A	7.07081e-17	-1.76996	-0.367831	8.79159e-10	-2.07201	-0.833386
65368495	chr15:65368495:G:A	1.02602e-16	-3.43345e-10	-1.76549	2.69169e-09	-3.43345e-10	-1.78643
65368516	chr15:65368516:T:C	2.34347e-17	-2.07118	-1.17095	5.42367e-10	-2.06963	-1.31878
65369219	chr15:65369219:C:A	1.00878e-16	-3.43345e-10	-1.78244	2.7214e-09	-3.43345e-10	-1.77546
65369312	chr15:65369312:A:G	1.27279e-16	-3.43345e-10	-1.54997	3.43701e-09	-3.43345e-10	-1.542
65369366	chr15:65369366:T:A	9.64464e-17	-3.43345e-10	-1.82736	2.64438e-09	-3.43345e-10	-1.80417
65369497	chr15:65369497:A:T	2.04756e-16	-3.43345e-10	-1.07453	5.6368e-09	-3.43345e-10	-1.04728
65369777	chr15:65369777:C:G	9.7762e-17	-3.43345e-10	-1.81381	2.61684e-09	-3.43345e-10	-1.81463
65370147	chr15:65370147:G:C	3.6487e-17	-2.03008	-0.769313	1.54815e-09	-1.66143	-0.678112
65370359	chr15:65370359:T:C	3.41105e-17	-1.98139	-0.885352	1.5292e-09	-1.55512	-0.796732
65370375	chr15:65370375:A:G	1.23708e-17	-2.0566	-1.82441	1.40567e-09	-0.612759	-1.82333
```
