## Supplementary material for "Characterization of shared and ancestry-specific signals driving complex traits using multi-ancestry fine-mapping": susiex_nc2.cs80.summary

```
# chr15:64158206-65370575
CS_ID	CS_LENGTH	CS_PURITY	MAX_PIP_SNP	BP	REF_ALLELE	ALT_ALLELE	REF_FRQ	BETA	SE	-LOG10P	MAX_PIP	POST-HOC_PROB_POP1	POST-HOC_PROB_POP2
1	15	0.877151	chr15:64870575:G:A	64870575	A,A	G,G	1,1	-inf,-inf	inf,inf	15.7316,4.95624	0.229839	1	0.987701
2	2	0.999062	chr15:64658206:T:A	64658206	A,A	T,T	1,1	inf,inf	inf,inf	4.03407,9.08039	0.58295	0.898315	0.999878
```
