## Supplementary material for "Characterization of shared and ancestry-specific signals driving complex traits using multi-ancestry fine-mapping": susiex_nc3.cs80.cs

```
CS_ID	SNP	BP	REF_ALLELE	ALT_ALLELE	REF_FRQ	BETA	SE	-LOG10P	CS_PIP	OVRL_PIP
1	chr15:64870575:G:A	64870575	A,A	G,G	1,1	-inf,-inf	inf,inf	15.7316,4.95624	0.27609	0.276102
1	chr15:64874147:T:C	64874147	C,C	T,T	1,1	-inf,-inf	inf,inf	14.9313,5.08586	0.0806653	0.0806797
1	chr15:64861933:G:A	64861933	A,A	G,G	1,1	-inf,-inf	inf,inf	14.5874,5.53096	0.0711371	0.0711536
1	chr15:64873688:C:T	64873688	T,T	C,C	1,1	-inf,-inf	inf,inf	14.7746,5.09728	0.0586645	0.0586791
1	chr15:64899249:G:T	64899249	T,T	G,G	1,1	-inf,-inf	inf,inf	14.422,4.69338	0.0542924	0.0543139
1	chr15:64861491:G:A	64861491	A,A	G,G	1,1	-inf,-inf	inf,inf	14.4549,5.51955	0.0522491	0.0522657
1	chr15:64906392:A:G	64906392	G,G	A,A	1,1	-inf,-inf	inf,inf	14.4544,4.90551	0.0388302	0.0388468
1	chr15:64906312:T:C	64906312	C,C	T,T	1,1	-inf,-inf	inf,inf	14.4708,4.85249	0.0367507	0.0367671
1	chr15:64857730:C:T	64857730	T,T	C,C	1,1	-inf,-inf	inf,inf	14.9042,4.21593	0.0331262	0.0331421
1	chr15:64863227:C:T	64863227	T,T	C,C	1,1	-inf,-inf	inf,inf	14.5405,4.87593	0.031619	0.0316352
1	chr15:64902875:G:A	64902875	A,A	G,G	1,1	-inf,-inf	inf,inf	13.8582,4.89977	0.0264952	0.0265162
1	chr15:64908605:C:T	64908605	T,T	C,C	1,1	-inf,-inf	inf,inf	14.0687,5.17835	0.0264007	0.0264178
1	chr15:64862385:A:G	64862385	G,G	A,A	1,1	-inf,-inf	inf,inf	14.5243,4.88666	0.0247792	0.0247954
2	chr15:64658206:T:A	64658206	A,A	T,T	1,1	inf,inf	inf,inf	4.03407,9.08039	0.574861	0.574867
2	chr15:64660456:AAC:A	64660456	A,A	AAC,AAC	1,1	inf,inf	inf,inf	3.79188,8.90839	0.257841	0.257852
3	chr15:65313762:G:A	65313762	NA,A	NA,G	NA,1	NA,inf	NA,inf	NA,3.19471	0.0443763	0.0443767
3	chr15:65313060:A:G	65313060	NA,G	NA,A	NA,1	NA,inf	NA,inf	NA,3.0362	0.0341554	0.0341557
3	chr15:65350237:TCTC:T	65350237	T,T	TCTC,TCTC	1,1	-inf,-inf	inf,inf	3.84484,0.754105	0.0245525	0.0245531
3	chr15:64619798:A:G	64619798	G,NA	A,NA	1,NA	-inf,NA	inf,NA	2.54095,NA	0.0226378	0.022638
3	chr15:64579971:T:C	64579971	C,NA	T,NA	1,NA	-inf,NA	inf,NA	2.50419,NA	0.0207261	0.0207263
3	chr15:64454257:A:C	64454257	C,NA	A,NA	1,NA	-inf,NA	inf,NA	2.38622,NA	0.0156651	0.0156653
3	chr15:64755757:G:A	64755757	A,NA	G,NA	1,NA	-inf,NA	inf,NA	2.32603,NA	0.0138176	0.0138177
3	chr15:65200971:G:A	65200971	A,A	G,G	1,1	inf,-inf	inf,inf	1.32858,3.11836	0.0137758	0.013776
3	chr15:65209794:T:G	65209794	NA,G	NA,T	NA,1	NA,inf	NA,inf	NA,2.7626	0.00951904	0.00951918
3	chr15:64759003:C:T	64759003	NA,T	NA,C	NA,1	NA,-inf	NA,inf	NA,3.62323	0.00911408	0.00911454
3	chr15:64342810:G:A	64342810	A,NA	G,NA	1,NA	-inf,NA	inf,NA	2.11892,NA	0.00843311	0.00843321
3	chr15:65328761:T:C	65328761	C,NA	T,NA	1,NA	inf,NA	inf,NA	1.17789,NA	0.00797003	0.00797016
3	chr15:64948872:C:T	64948872	T,NA	C,NA	1,NA	-inf,NA	inf,NA	1.80035,NA	0.00527659	0.00527662
3	chr15:64948973:C:T	64948973	T,NA	C,NA	1,NA	-inf,NA	inf,NA	1.80086,NA	0.00527478	0.00527481
3	chr15:64950104:T:C	64950104	C,NA	T,NA	1,NA	-inf,NA	inf,NA	1.78615,NA	0.00508097	0.005081
3	chr15:64958425:G:A	64958425	A,NA	G,NA	1,NA	-inf,NA	inf,NA	1.7837,NA	0.00501836	0.00501839
3	chr15:64958412:C:G	64958412	G,NA	C,NA	1,NA	-inf,NA	inf,NA	1.77913,NA	0.00496516	0.00496519
3	chr15:64955160:TCTC:T	64955160	T,NA	TCTC,NA	1,NA	-inf,NA	inf,NA	1.75335,NA	0.00468275	0.00468278
3	chr15:64924633:C:T	64924633	T,NA	C,NA	1,NA	-inf,NA	inf,NA	1.7747,NA	0.0045441	0.00454413
3	chr15:64952150:CCT:C	64952150	C,NA	CCT,NA	1,NA	-inf,NA	inf,NA	1.73629,NA	0.0045293	0.00452933
3	chr15:64390242:A:G	64390242	G,NA	A,NA	1,NA	-inf,NA	inf,NA	2.59162,NA	0.00446214	0.00446221
3	chr15:64957654:G:T	64957654	T,NA	G,NA	1,NA	-inf,NA	inf,NA	1.72217,NA	0.00432815	0.00432817
3	chr15:64744425:G:GT	64744425	GT,NA	G,NA	1,NA	-inf,NA	inf,NA	1.9017,NA	0.0043014	0.00430146
3	chr15:64790532:G:T	64790532	NA,T	NA,G	NA,1	NA,inf	NA,inf	NA,2.01304	0.00413873	0.00413878
3	chr15:65349521:T:C	65349521	NA,C	NA,T	NA,1	NA,-inf	NA,inf	NA,2.11143	0.00403526	0.00403533
3	chr15:64936461:C:T	64936461	T,NA	C,NA	1,NA	-inf,NA	inf,NA	1.71227,NA	0.00375104	0.00375106
3	chr15:64666668:C:T	64666668	T,T	C,C	1,1	-inf,-inf	inf,inf	1.73233,1.81812	0.00360417	0.00360425
3	chr15:64609590:G:A	64609590	A,A	G,G	1,1	-inf,-inf	inf,inf	2.64334,1.5536	0.00347384	0.00347392
3	chr15:65349542:C:T	65349542	NA,T	NA,C	NA,1	NA,-inf	NA,inf	NA,2.03058	0.00343102	0.00343108
3	chr15:64794306:AAAAAAG:A	64794306	A,NA	AAAAAAG,NA	1,NA	-inf,NA	inf,NA	1.74954,NA	0.00311289	0.00311294
3	chr15:65310388:T:C	65310388	C,NA	T,NA	1,NA	inf,NA	inf,NA	0.889176,NA	0.00310036	0.00310041
3	chr15:64739014:T:C	64739014	C,NA	T,NA	1,NA	-inf,NA	inf,NA	2.48423,NA	0.00309306	0.00309319
3	chr15:64865453:G:A	64865453	A,NA	G,NA	1,NA	-inf,NA	inf,NA	1.65193,NA	0.00301707	0.00301713
3	chr15:64492875:G:A	64492875	A,NA	G,NA	1,NA	-inf,NA	inf,NA	2.38842,NA	0.00301491	0.00301496
3	chr15:65290066:C:T	65290066	NA,T	NA,C	NA,1	NA,inf	NA,inf	NA,1.84531	0.00296181	0.00296186
3	chr15:64629566:A:G	64629566	G,NA	A,NA	1,NA	-inf,NA	inf,NA	1.67158,NA	0.00293319	0.00293328
3	chr15:64935460:G:A	64935460	A,NA	G,NA	1,NA	-inf,NA	inf,NA	1.59227,NA	0.00292243	0.00292245
3	chr15:64952042:CTTCT:C	64952042	C,NA	CTTCT,NA	1,NA	-inf,NA	inf,NA	1.52774,NA	0.00275805	0.00275807
3	chr15:65090491:A:G	65090491	G,NA	A,NA	1,NA	inf,NA	inf,NA	0.865197,NA	0.00271639	0.00271643
3	chr15:64934241:A:G	64934241	G,NA	A,NA	1,NA	-inf,NA	inf,NA	1.5435,NA	0.00260335	0.00260336
3	chr15:64920706:C:T	64920706	T,NA	C,NA	1,NA	-inf,NA	inf,NA	1.53574,NA	0.00258044	0.00258046
3	chr15:65221176:G:T	65221176	T,NA	G,NA	1,NA	inf,NA	inf,NA	0.816545,NA	0.00256013	0.00256017
3	chr15:64940991:C:T	64940991	T,NA	C,NA	1,NA	-inf,NA	inf,NA	1.53201,NA	0.00242797	0.00242798
3	chr15:64929449:G:C	64929449	C,NA	G,NA	1,NA	-inf,NA	inf,NA	1.50299,NA	0.00237314	0.00237316
3	chr15:64267865:A:C	64267865	NA,C	NA,A	NA,1	NA,-inf	NA,inf	NA,2.69323	0.0023325	0.00233261
3	chr15:64917019:G:A	64917019	A,NA	G,NA	1,NA	-inf,NA	inf,NA	1.49338,NA	0.00231886	0.00231887
3	chr15:64490502:G:A	64490502	A,A	G,G	1,1	-inf,-inf	inf,inf	2.48877,1.46488	0.00220861	0.00220867
3	chr15:65358950:C:T	65358950	T,T	C,C	1,1	inf,inf	inf,inf	0.218706,0.917963	0.00219716	0.00219719
3	chr15:64630705:T:A	64630705	A,NA	T,NA	1,NA	-inf,NA	inf,NA	1.52608,NA	0.00209224	0.0020923
3	chr15:64281037:G:A	64281037	NA,A	NA,G	NA,1	NA,-inf	NA,inf	NA,2.62377	0.00206768	0.00206778
3	chr15:64309507:C:A	64309507	NA,A	NA,C	NA,1	NA,-inf	NA,inf	NA,2.62122	0.00206116	0.00206126
3	chr15:64940245:A:G	64940245	G,NA	A,NA	1,NA	-inf,NA	inf,NA	1.46113,NA	0.00205742	0.00205744
3	chr15:65338639:C:T	65338639	NA,T	NA,C	NA,1	NA,inf	NA,inf	NA,1.86922	0.00203143	0.00203147
3	chr15:64257579:G:A	64257579	NA,A	NA,G	NA,1	NA,-inf	NA,inf	NA,2.58788	0.00197952	0.00197961
3	chr15:65351378:C:CA	65351378	NA,CA	NA,C	NA,1	NA,-inf	NA,inf	NA,1.76968	0.00197463	0.00197466
3	chr15:65368170:A:T	65368170	T,NA	A,NA	1,NA	-inf,NA	inf,NA	1.76316,NA	0.00193474	0.00193479
3	chr15:64911026:T:C	64911026	NA,C	NA,T	NA,1	NA,inf	NA,inf	NA,1.66849	0.00191237	0.00191239
3	chr15:64909499:C:T	64909499	NA,T	NA,C	NA,1	NA,inf	NA,inf	NA,1.64916	0.00182928	0.00182931
3	chr15:64929496:C:T	64929496	T,NA	C,NA	1,NA	-inf,NA	inf,NA	1.46911,NA	0.00161765	0.0016177
3	chr15:64763474:C:G	64763474	G,NA	C,NA	1,NA	-inf,NA	inf,NA	2.09142,NA	0.00160934	0.00160941
3	chr15:65325077:G:A	65325077	NA,A	NA,G	NA,1	NA,-inf	NA,inf	NA,1.24895	0.00144775	0.00144777
3	chr15:65365672:C:CT	65365672	CT,CT	C,C	1,1	-inf,inf	inf,inf	0.352522,3.91298	0.00143905	0.00143924
3	chr15:65246113:C:T	65246113	NA,T	NA,C	NA,1	NA,-inf	NA,inf	NA,1.4085	0.00136247	0.00136249
3	chr15:65168885:ATCGC:A	65168885	A,NA	ATCGC,NA	1,NA	-inf,NA	inf,NA	1.14844,NA	0.00134908	0.00134911
3	chr15:64771112:C:G	64771112	G,NA	C,NA	1,NA	-inf,NA	inf,NA	1.98759,NA	0.00134193	0.00134198
3	chr15:65359157:C:G	65359157	NA,G	NA,C	NA,1	NA,-inf	NA,inf	NA,1.57948	0.0013418	0.00134183
3	chr15:65340459:C:G	65340459	NA,G	NA,C	NA,1	NA,inf	NA,inf	NA,1.77114	0.00129942	0.00129945
3	chr15:65366183:G:C	65366183	NA,C	NA,G	NA,1	NA,inf	NA,inf	NA,1.44615	0.0012638	0.00126383
3	chr15:64870448:C:T	64870448	NA,T	NA,C	NA,1	NA,inf	NA,inf	NA,1.4344	0.0012446	0.00124462
3	chr15:65194994:C:T	65194994	T,NA	C,NA	1,NA	-inf,NA	inf,NA	1.48001,NA	0.00122982	0.00122984
3	chr15:64921216:T:C	64921216	C,C	T,T	1,1	-inf,inf	inf,inf	1.95614,0.043546	0.00121825	0.00121826
3	chr15:64920707:A:G	64920707	G,G	A,A	1,1	-inf,inf	inf,inf	1.96094,0.0243549	0.00120672	0.00120673
3	chr15:64702846:A:T	64702846	T,T	A,A	1,1	-inf,-inf	inf,inf	2.57289,0.816326	0.0011648	0.00116482
3	chr15:64919536:T:C	64919536	C,C	T,T	1,1	-inf,inf	inf,inf	1.95063,0.0118723	0.00115943	0.00115944
3	chr15:65168155:C:T	65168155	T,NA	C,NA	1,NA	-inf,NA	inf,NA	1.13257,NA	0.00115683	0.00115686
3	chr15:65245564:G:T	65245564	NA,T	NA,G	NA,1	NA,-inf	NA,inf	NA,1.3169	0.00112785	0.00112787
3	chr15:65274078:G:A	65274078	NA,A	NA,G	NA,1	NA,inf	NA,inf	NA,0.957815	0.00109301	0.00109302
3	chr15:64773092:G:C	64773092	C,NA	G,NA	1,NA	-inf,NA	inf,NA	1.29304,NA	0.00105835	0.00105838
3	chr15:65025056:C:A	65025056	A,NA	C,NA	1,NA	-inf,NA	inf,NA	1.32031,NA	0.00103687	0.00103688
3	chr15:65346133:G:A	65346133	NA,A	NA,G	NA,1	NA,-inf	NA,inf	NA,1.52114	0.00103645	0.00103648
3	chr15:64741660:G:A	64741660	A,NA	G,NA	1,NA	-inf,NA	inf,NA	1.40357,NA	0.00103086	0.00103089
3	chr15:64975159:G:A	64975159	NA,A	NA,G	NA,1	NA,-inf	NA,inf	NA,1.65169	0.00102903	0.00102906
3	chr15:64961940:T:C	64961940	NA,C	NA,T	NA,1	NA,-inf	NA,inf	NA,1.54423	0.00102694	0.00102696
3	chr15:64954261:CCTT:C	64954261	NA,C	NA,CCTT	NA,1	NA,-inf	NA,inf	NA,1.77522	0.00101875	0.00101877
3	chr15:64662465:A:G	64662465	G,NA	A,NA	1,NA	-inf,NA	inf,NA	1.82743,NA	0.000984397	0.000984436
3	chr15:64457378:C:T	64457378	T,NA	C,NA	1,NA	-inf,NA	inf,NA	1.23682,NA	0.000984357	0.000984372
3	chr15:64404712:G:T	64404712	NA,T	NA,G	NA,1	NA,-inf	NA,inf	NA,1.0577	0.000974681	0.000974689
3	chr15:65075531:G:A	65075531	A,NA	G,NA	1,NA	-inf,NA	inf,NA	1.0051,NA	0.000963569	0.00096359
3	chr15:64952024:T:A	64952024	NA,A	NA,T	NA,1	NA,inf	NA,inf	NA,1.42318	0.000954385	0.000954396
3	chr15:64983273:T:A	64983273	NA,A	NA,T	NA,1	NA,-inf	NA,inf	NA,1.50382	0.000939538	0.000939561
3	chr15:65336024:A:G	65336024	NA,G	NA,A	NA,1	NA,inf	NA,inf	NA,1.42361	0.000937676	0.000937696
3	chr15:64955957:A:G	64955957	NA,G	NA,A	NA,1	NA,-inf	NA,inf	NA,1.43186	0.000930888	0.000930915
3	chr15:64868492:ATTATTATTATTATT:A	64868492	NA,A	NA,ATTATTATTATTATT	NA,1	NA,inf	NA,inf	NA,1.28426	0.000930821	0.000930831
3	chr15:64812841:A:C	64812841	NA,C	NA,A	NA,1	NA,-inf	NA,inf	NA,1.08295	0.000914042	0.00091405
3	chr15:64785956:C:T	64785956	T,NA	C,NA	1,NA	inf,NA	inf,NA	1.94215,NA	0.000913635	0.000913653
3	chr15:64523620:A:G	64523620	G,G	A,A	1,1	-inf,-inf	inf,inf	1.73376,2.42507	0.000909819	0.000910318
3	chr15:64968436:A:G	64968436	NA,G	NA,A	NA,1	NA,-inf	NA,inf	NA,1.47208	0.000894645	0.000894667
3	chr15:64305465:C:T	64305465	T,T	C,C	1,1	inf,-inf	inf,inf	0.207637,0.24811	0.000885442	0.000885448
3	chr15:65326243:TGA:T	65326243	NA,T	NA,TGA	NA,1	NA,-inf	NA,inf	NA,1.03882	0.000880722	0.000880736
3	chr15:64201749:TG:T	64201749	T,NA	TG,NA	1,NA	-inf,NA	inf,NA	0.0202716,NA	0.000875597	0.000875599
3	chr15:64243501:C:T	64243501	T,T	C,C	1,1	inf,-inf	inf,inf	0.204353,0.250891	0.000860684	0.00086069
3	chr15:64461755:A:G	64461755	NA,G	NA,A	NA,1	NA,-inf	NA,inf	NA,1.00087	0.000857762	0.000857769
3	chr15:65021165:C:T	65021165	T,NA	C,NA	1,NA	-inf,NA	inf,NA	1.22287,NA	0.00085319	0.0008532
3	chr15:64783567:G:A	64783567	NA,A	NA,G	NA,1	NA,-inf	NA,inf	NA,1.02746	0.000849973	0.00084998
3	chr15:64731260:T:A	64731260	A,A	T,T	1,1	-inf,-inf	inf,inf	0.594641,0.790418	0.00084428	0.000844542
3	chr15:65012684:G:A	65012684	A,NA	G,NA	1,NA	-inf,NA	inf,NA	1.21533,NA	0.000832714	0.000832725
3	chr15:65012422:GTCTCAC:G	65012422	G,NA	GTCTCAC,NA	1,NA	-inf,NA	inf,NA	1.21541,NA	0.000832524	0.000832535
3	chr15:65017101:A:T	65017101	T,NA	A,NA	1,NA	-inf,NA	inf,NA	1.21162,NA	0.000827078	0.000827088
3	chr15:65270097:T:C	65270097	NA,C	NA,T	NA,1	NA,inf	NA,inf	NA,0.845855	0.000827069	0.00082708
3	chr15:64863184:C:T	64863184	NA,T	NA,C	NA,1	NA,inf	NA,inf	NA,1.23401	0.000823542	0.000823553
3	chr15:64618059:T:C	64618059	NA,C	NA,T	NA,1	NA,-inf	NA,inf	NA,0.977789	0.000815156	0.000815163
3	chr15:65262032:A:T	65262032	NA,T	NA,A	NA,1	NA,inf	NA,inf	NA,0.890912	0.000814744	0.000814755
3	chr15:64519435:T:A	64519435	NA,A	NA,T	NA,1	NA,-inf	NA,inf	NA,0.981398	0.000813897	0.000813904
3	chr15:64975175:C:G	64975175	G,NA	C,NA	1,NA	-inf,NA	inf,NA	1.1898,NA	0.000812155	0.000812165
3	chr15:64943824:T:C	64943824	NA,C	NA,T	NA,1	NA,-inf	NA,inf	NA,1.4415	0.00081172	0.000811747
3	chr15:64977367:T:C	64977367	NA,C	NA,T	NA,1	NA,-inf	NA,inf	NA,1.41782	0.000811577	0.000811597
3	chr15:64413603:T:A	64413603	NA,A	NA,T	NA,1	NA,-inf	NA,inf	NA,0.976371	0.000809641	0.000809648
3	chr15:64350318:C:A	64350318	A,A	C,C	1,1	-inf,-inf	inf,inf	0.574204,0.0270823	0.000808387	0.000808387
3	chr15:65012445:G:C	65012445	C,NA	G,NA	1,NA	-inf,NA	inf,NA	1.20181,NA	0.00080816	0.00080817
3	chr15:65019228:A:G	65019228	G,NA	A,NA	1,NA	-inf,NA	inf,NA	1.19579,NA	0.000797966	0.000797976
3	chr15:64981108:A:G	64981108	NA,G	NA,A	NA,1	NA,-inf	NA,inf	NA,1.40307	0.000795744	0.000795763
3	chr15:64551906:A:G	64551906	NA,G	NA,A	NA,1	NA,inf	NA,inf	NA,0.347736	0.000793547	0.00079355
3	chr15:64964055:C:T	64964055	NA,T	NA,C	NA,1	NA,-inf	NA,inf	NA,1.40388	0.000788334	0.000788353
3	chr15:65022345:C:T	65022345	T,NA	C,NA	1,NA	-inf,NA	inf,NA	1.18287,NA	0.00077747	0.00077748
3	chr15:64936859:A:T	64936859	NA,T	NA,A	NA,1	NA,-inf	NA,inf	NA,0.815642	0.000776918	0.000776928
3	chr15:65015578:T:C	65015578	C,NA	T,NA	1,NA	-inf,NA	inf,NA	1.17633,NA	0.000769434	0.000769443
3	chr15:65294289:C:T	65294289	NA,T	NA,C	NA,1	NA,-inf	NA,inf	NA,0.947118	0.000769317	0.000769328
3	chr15:65319686:A:T	65319686	NA,T	NA,A	NA,1	NA,-inf	NA,inf	NA,0.977366	0.000768406	0.000768418
3	chr15:64199082:A:T	64199082	T,NA	A,NA	1,NA	-inf,NA	inf,NA	2.29095,NA	0.000761034	0.000761049
3	chr15:65359160:G:C	65359160	NA,C	NA,G	NA,1	NA,inf	NA,inf	NA,1.41851	0.000753596	0.000753611
3	chr15:65012889:C:A	65012889	A,NA	C,NA	1,NA	-inf,NA	inf,NA	1.16619,NA	0.000750774	0.000750783
3	chr15:64968624:C:T	64968624	T,NA	C,NA	1,NA	-inf,NA	inf,NA	1.17194,NA	0.000750384	0.000750393
3	chr15:65023096:C:T	65023096	T,NA	C,NA	1,NA	-inf,NA	inf,NA	1.16623,NA	0.000750113	0.000750122
3	chr15:65016925:C:T	65016925	T,NA	C,NA	1,NA	-inf,NA	inf,NA	1.1595,NA	0.000742205	0.000742214
3	chr15:64972827:A:G	64972827	G,G	A,A	1,1	inf,inf	inf,inf	0.385618,1.81866	0.000740493	0.0007405
3	chr15:65013859:C:T	65013859	T,NA	C,NA	1,NA	-inf,NA	inf,NA	1.15814,NA	0.000739066	0.000739075
3	chr15:65268317:G:A	65268317	NA,A	NA,G	NA,1	NA,inf	NA,inf	NA,0.846629	0.000734856	0.000734867
3	chr15:65001897:T:C	65001897	C,NA	T,NA	1,NA	-inf,NA	inf,NA	1.15343,NA	0.000727842	0.000727851
3	chr15:65261373:A:G	65261373	NA,G	NA,A	NA,1	NA,inf	NA,inf	NA,0.79611	0.000725668	0.000725679
3	chr15:65267500:G:A	65267500	NA,A	NA,G	NA,1	NA,inf	NA,inf	NA,0.837417	0.000723741	0.000723752
3	chr15:65078012:C:T	65078012	T,NA	C,NA	1,NA	-inf,NA	inf,NA	1.28528,NA	0.0007194	0.000719412
3	chr15:64587606:C:T	64587606	NA,T	NA,C	NA,1	NA,-inf	NA,inf	NA,0.922055	0.000719238	0.000719244
3	chr15:64622907:C:T	64622907	NA,T	NA,C	NA,1	NA,-inf	NA,inf	NA,0.922055	0.000719238	0.000719244
3	chr15:65301300:C:T	65301300	NA,T	NA,C	NA,1	NA,-inf	NA,inf	NA,0.918293	0.000712075	0.000712086
3	chr15:65301741:A:T	65301741	NA,T	NA,A	NA,1	NA,-inf	NA,inf	NA,0.918333	0.000712003	0.000712013
3	chr15:65267507:T:C	65267507	NA,C	NA,T	NA,1	NA,inf	NA,inf	NA,0.781248	0.000711349	0.000711359
3	chr15:64525283:G:T	64525283	NA,T	NA,G	NA,1	NA,-inf	NA,inf	NA,0.910671	0.000701664	0.00070167
3	chr15:64976152:C:T	64976152	T,T	C,C	1,1	inf,inf	inf,inf	0.382273,1.80163	0.000701281	0.000701287
3	chr15:64980294:G:A	64980294	A,NA	G,NA	1,NA	-inf,NA	inf,NA	1.13844,NA	0.00070077	0.000700778
3	chr15:65296257:G:A	65296257	NA,A	NA,G	NA,1	NA,-inf	NA,inf	NA,0.903785	0.000700754	0.000700764
3	chr15:64981204:A:G	64981204	NA,G	NA,A	NA,1	NA,-inf	NA,inf	NA,1.33175	0.000697881	0.000697898
3	chr15:64996200:T:C	64996200	C,NA	T,NA	1,NA	-inf,NA	inf,NA	1.13508,NA	0.000697395	0.000697404
3	chr15:64378925:AT:A	64378925	NA,A	NA,AT	NA,1	NA,inf	NA,inf	NA,3.26541	0.00069562	0.000696146
3	chr15:64708657:G:A	64708657	A,NA	G,NA	1,NA	-inf,NA	inf,NA	1.10975,NA	0.00069386	0.000693879
3	chr15:65363382:T:C	65363382	C,C	T,T	1,1	inf,inf	inf,inf	0.457973,2.41364	0.000685834	0.000685873
3	chr15:64589517:G:A	64589517	A,A	G,G	1,1	inf,inf	inf,inf	3.12352,0.38997	0.000682021	0.00068203
3	chr15:65340186:G:A	65340186	NA,A	NA,G	NA,1	NA,inf	NA,inf	NA,1.37765	0.000678953	0.00067897
3	chr15:64437808:C:G	64437808	NA,G	NA,C	NA,1	NA,-inf	NA,inf	NA,0.892086	0.00067809	0.000678096
3	chr15:65362661:C:T	65362661	NA,T	NA,C	NA,1	NA,inf	NA,inf	NA,1.29578	0.000671921	0.000671936
3	chr15:64967675:G:A	64967675	A,NA	G,NA	1,NA	-inf,NA	inf,NA	1.11425,NA	0.000665484	0.000665493
3	chr15:64695026:T:C	64695026	C,C	T,T	1,1	inf,inf	inf,inf	1.08149,1.95224	0.000660331	0.000661508
3	chr15:64796282:G:A	64796282	A,NA	G,NA	1,NA	-inf,NA	inf,NA	1.04943,NA	0.000656479	0.000656499
3	chr15:65005291:A:C	65005291	C,NA	A,NA	1,NA	-inf,NA	inf,NA	1.10511,NA	0.000655805	0.000655814
3	chr15:65139899:A:T	65139899	NA,T	NA,A	NA,1	NA,-inf	NA,inf	NA,1.19419	0.000652317	0.000652327
3	chr15:64934890:T:C	64934890	NA,C	NA,T	NA,1	NA,-inf	NA,inf	NA,0.958537	0.000650199	0.000650213
3	chr15:64991868:G:C	64991868	C,NA	G,NA	1,NA	-inf,NA	inf,NA	1.09895,NA	0.000644319	0.000644328
3	chr15:64534321:T:A	64534321	A,A	T,T	1,1	-inf,-inf	inf,inf	1.41121,1.29905	0.000641657	0.000641701
3	chr15:64605563:C:T	64605563	NA,T	NA,C	NA,1	NA,inf	NA,inf	NA,3.21313	0.000636383	0.000636854
3	chr15:64973800:T:C	64973800	C,NA	T,NA	1,NA	-inf,NA	inf,NA	1.09225,NA	0.000635532	0.00063554
3	chr15:64966209:T:C	64966209	C,NA	T,NA	1,NA	-inf,NA	inf,NA	1.09277,NA	0.00063535	0.000635359
3	chr15:64963131:G:A	64963131	A,NA	G,NA	1,NA	-inf,NA	inf,NA	1.09182,NA	0.00063408	0.000634088
3	chr15:64258182:C:T	64258182	NA,T	NA,C	NA,1	NA,inf	NA,inf	NA,1.05467	0.000630056	0.000630064
3	chr15:65091427:T:C	65091427	NA,C	NA,T	NA,1	NA,inf	NA,inf	NA,1.23798	0.00062996	0.000629973
3	chr15:65300177:G:A	65300177	NA,A	NA,G	NA,1	NA,-inf	NA,inf	NA,0.885373	0.000627049	0.000627059
3	chr15:64580667:G:A	64580667	A,A	G,G	1,1	-inf,-inf	inf,inf	0.0252813,1.51685	0.000626619	0.000626622
3	chr15:64964278:T:G	64964278	G,NA	T,NA	1,NA	-inf,NA	inf,NA	1.08098,NA	0.000619491	0.000619499
3	chr15:64965260:T:G	64965260	G,NA	T,NA	1,NA	-inf,NA	inf,NA	1.08065,NA	0.000619026	0.000619034
3	chr15:65004413:T:C	65004413	C,NA	T,NA	1,NA	-inf,NA	inf,NA	1.07742,NA	0.000618416	0.000618424
3	chr15:65004923:C:T	65004923	T,NA	C,NA	1,NA	-inf,NA	inf,NA	1.06673,NA	0.000604904	0.000604912
3	chr15:65212090:C:A	65212090	NA,A	NA,C	NA,1	NA,inf	NA,inf	NA,0.679562	0.000600582	0.000600591
3	chr15:65296456:T:C	65296456	NA,C	NA,T	NA,1	NA,-inf	NA,inf	NA,0.864442	0.00059911	0.000599119
3	chr15:64547080:A:G	64547080	NA,G	NA,A	NA,1	NA,-inf	NA,inf	NA,0.813134	0.000596461	0.000596466
3	chr15:64279725:G:C	64279725	C,NA	G,NA	1,NA	-inf,NA	inf,NA	2.14631,NA	0.000593423	0.000593435
3	chr15:64660946:T:A	64660946	NA,A	NA,T	NA,1	NA,inf	NA,inf	NA,3.1482	0.000584486	0.000584903
3	chr15:64860926:G:A	64860926	NA,A	NA,G	NA,1	NA,inf	NA,inf	NA,1.05183	0.000581953	0.00058196
3	chr15:64972608:G:A	64972608	A,NA	G,NA	1,NA	-inf,NA	inf,NA	1.04943,NA	0.000578007	0.000578015
3	chr15:64546939:C:T	64546939	T,T	C,C	1,1	-inf,-inf	inf,inf	0.887834,0.357542	0.000577065	0.000577067
3	chr15:65309190:G:A	65309190	NA,A	NA,G	NA,1	NA,-inf	NA,inf	NA,0.842731	0.000571589	0.000571598
3	chr15:64937983:T:C	64937983	C,C	T,T	1,1	inf,inf	inf,inf	0.738341,0.817957	0.000569206	0.000569209
3	chr15:64967662:C:T	64967662	T,NA	C,NA	1,NA	-inf,NA	inf,NA	1.04131,NA	0.000569141	0.000569149
3	chr15:64779910:C:T	64779910	T,NA	C,NA	1,NA	-inf,NA	inf,NA	1.01247,NA	0.000569092	0.000569108
3	chr15:64980562:C:T	64980562	T,NA	C,NA	1,NA	-inf,NA	inf,NA	1.04125,NA	0.000567904	0.000567912
3	chr15:64328217:A:C	64328217	NA,C	NA,A	NA,1	NA,inf	NA,inf	NA,0.410851	0.000566312	0.000566318
3	chr15:64479711:G:A	64479711	A,NA	G,NA	1,NA	-inf,NA	inf,NA	1.61578,NA	0.000565442	0.000565463
3	chr15:65077061:G:C	65077061	NA,C	NA,G	NA,1	NA,inf	NA,inf	NA,1.24489	0.0005483	0.000548311
3	chr15:64543207:A:G	64543207	G,G	A,A	1,1	-inf,-inf	inf,inf	0.894101,0.354799	0.000543011	0.000543013
3	chr15:64915252:A:C	64915252	C,C	A,A	1,1	-inf,inf	inf,inf	3.44607,1.63333	0.00054023	0.000540238
3	chr15:64263950:G:A	64263950	A,NA	G,NA	1,NA	-inf,NA	inf,NA	2.08146,NA	0.00053848	0.000538491
3	chr15:65035729:C:T	65035729	T,NA	C,NA	1,NA	inf,NA	inf,NA	1.40942,NA	0.000534572	0.000534583
3	chr15:64967989:C:T	64967989	T,NA	C,NA	1,NA	-inf,NA	inf,NA	1.00883,NA	0.000531636	0.000531643
3	chr15:64501625:C:A	64501625	NA,A	NA,C	NA,1	NA,inf	NA,inf	NA,3.06001	0.000530601	0.000530949
3	chr15:65242958:G:A	65242958	NA,A	NA,G	NA,1	NA,inf	NA,inf	NA,0.645881	0.000526724	0.000526732
3	chr15:64727522:T:C	64727522	C,C	T,T	1,1	-inf,-inf	inf,inf	0.463911,0.814163	0.000521833	0.000521982
3	chr15:64816280:T:C	64816280	NA,C	NA,T	NA,1	NA,-inf	NA,inf	NA,5.725	0.000519671	0.000519715
3	chr15:65237238:C:T	65237238	NA,T	NA,C	NA,1	NA,inf	NA,inf	NA,0.63613	0.000518923	0.000518931
3	chr15:65347499:G:A	65347499	NA,A	NA,G	NA,1	NA,-inf	NA,inf	NA,1.03975	0.000517692	0.000517704
3	chr15:65362658:C:T	65362658	NA,T	NA,C	NA,1	NA,-inf	NA,inf	NA,0.939548	0.000516649	0.000516658
3	chr15:64758178:T:A	64758178	NA,A	NA,T	NA,1	NA,inf	NA,inf	NA,3.09266	0.000512221	0.000512724
3	chr15:64319460:G:A	64319460	NA,A	NA,G	NA,1	NA,-inf	NA,inf	NA,0.771584	0.000507986	0.000507991
3	chr15:64971277:T:C	64971277	C,NA	T,NA	1,NA	-inf,NA	inf,NA	1.01353,NA	0.000506935	0.000506942
3	chr15:64951069:A:C	64951069	NA,C	NA,A	NA,1	NA,-inf	NA,inf	NA,1.08779	0.00050046	0.000500474
3	chr15:65127277:G:A	65127277	NA,A	NA,G	NA,1	NA,inf	NA,inf	NA,1.25713	0.000498988	0.000498999
3	chr15:65299712:A:G	65299712	G,NA	A,NA	1,NA	-inf,NA	inf,NA	1.65707,NA	0.000498371	0.000498386
3	chr15:65348564:C:G	65348564	G,G	C,C	1,1	-inf,inf	inf,inf	0.192335,1.26128	0.000493723	0.00049373
3	chr15:64539317:C:T	64539317	T,T	C,C	1,1	-inf,-inf	inf,inf	0.838118,0.340004	0.000492488	0.000492489
3	chr15:64818486:C:T	64818486	NA,T	NA,C	NA,1	NA,inf	NA,inf	NA,0.935343	0.000491739	0.000491747
3	chr15:64441146:G:A	64441146	NA,A	NA,G	NA,1	NA,-inf	NA,inf	NA,1.67932	0.000489909	0.000489931
3	chr15:65091660:G:A	65091660	A,NA	G,NA	1,NA	-inf,NA	inf,NA	2.11858,NA	0.000489564	0.000489577
3	chr15:65076273:C:T	65076273	NA,T	NA,C	NA,1	NA,inf	NA,inf	NA,0.982229	0.000481274	0.000481284
3	chr15:65200083:C:T	65200083	NA,T	NA,C	NA,1	NA,inf	NA,inf	NA,1.03095	0.000481136	0.000481143
3	chr15:65210872:G:A	65210872	NA,A	NA,G	NA,1	NA,-inf	NA,inf	NA,1.12136	0.000478555	0.000478566
3	chr15:64563442:C:T	64563442	T,T	C,C	1,1	inf,inf	inf,inf	2.9194,0.386417	0.000478162	0.000478168
3	chr15:64880647:A:G	64880647	NA,G	NA,A	NA,1	NA,inf	NA,inf	NA,0.93341	0.000468253	0.000468258
3	chr15:64936767:G:A	64936767	A,NA	G,NA	1,NA	-inf,NA	inf,NA	0.11717,NA	0.000461542	0.00046155
3	chr15:65314778:T:C	65314778	NA,C	NA,T	NA,1	NA,-inf	NA,inf	NA,1.07322	0.00046082	0.000460834
3	chr15:65363375:G:A	65363375	NA,A	NA,G	NA,1	NA,-inf	NA,inf	NA,0.919078	0.000459557	0.000459566
3	chr15:65040042:G:A	65040042	A,NA	G,NA	1,NA	inf,NA	inf,NA	1.62505,NA	0.000458372	0.000458382
3	chr15:65365688:G:A	65365688	NA,A	NA,G	NA,1	NA,-inf	NA,inf	NA,0.924086	0.000454338	0.000454347
3	chr15:65350203:C:T	65350203	NA,T	NA,C	NA,1	NA,-inf	NA,inf	NA,0.96862	0.000454102	0.000454113
3	chr15:65207617:G:A	65207617	NA,A	NA,G	NA,1	NA,inf	NA,inf	NA,0.598281	0.000448538	0.000448546
3	chr15:64427665:T:C	64427665	C,C	T,T	1,1	-inf,-inf	inf,inf	0.457323,0.691111	0.000448174	0.00044828
3	chr15:64830482:C:G	64830482	NA,G	NA,C	NA,1	NA,-inf	NA,inf	NA,0.0839364	0.000447015	0.000447018
3	chr15:64973481:C:T	64973481	T,T	C,C	1,1	inf,inf	inf,inf	0.370008,1.60357	0.000446623	0.000446628
3	chr15:64968077:G:A	64968077	A,NA	G,NA	1,NA	-inf,NA	inf,NA	0.865267,NA	0.000446229	0.000446234
3	chr15:65202079:A:T	65202079	NA,T	NA,A	NA,1	NA,-inf	NA,inf	NA,1.07485	0.000443088	0.000443099
3	chr15:64947921:T:C	64947921	NA,C	NA,T	NA,1	NA,-inf	NA,inf	NA,1.22932	0.000440517	0.000440529
3	chr15:64735503:T:C	64735503	NA,C	NA,T	NA,1	NA,-inf	NA,inf	NA,0.672039	0.000438828	0.000438833
3	chr15:64781933:T:C	64781933	NA,C	NA,T	NA,1	NA,-inf	NA,inf	NA,0.706062	0.000437629	0.000437634
3	chr15:65329376:A:G	65329376	NA,G	NA,A	NA,1	NA,-inf	NA,inf	NA,0.833404	0.000437145	0.000437153
3	chr15:64605760:G:A	64605760	A,A	G,G	1,1	-inf,-inf	inf,inf	0.0746842,1.55316	0.000434899	0.000434902
3	chr15:64840105:CTTCCTTTCTTTCTCTCTTTTTCT:C	64840105	NA,C	NA,CTTCCTTTCTTTCTCTCTTTTTCT	NA,1	NA,inf	NA,inf	NA,0.804735	0.000432656	0.000432661
3	chr15:64596075:G:A	64596075	NA,A	NA,G	NA,1	NA,-inf	NA,inf	NA,1.59318	0.000431441	0.00043146
3	chr15:64723922:T:C	64723922	C,NA	T,NA	1,NA	-inf,NA	inf,NA	0.883485,NA	0.000421329	0.000421341
3	chr15:64326501:G:A	64326501	NA,A	NA,G	NA,1	NA,-inf	NA,inf	NA,1.21019	0.000420978	0.000420995
3	chr15:64421441:T:C	64421441	NA,C	NA,T	NA,1	NA,-inf	NA,inf	NA,1.57838	0.000420917	0.000420936
3	chr15:65208097:G:A	65208097	A,A	G,G	1,1	inf,-inf	inf,inf	1.61266,1.71812	0.000420056	0.000420064
3	chr15:65256653:C:T	65256653	T,NA	C,NA	1,NA	-inf,NA	inf,NA	0.190211,NA	0.000418657	0.000418665
3	chr15:65200843:T:C	65200843	NA,C	NA,T	NA,1	NA,inf	NA,inf	NA,0.541837	0.000418087	0.000418094
3	chr15:64961603:C:T	64961603	NA,T	NA,C	NA,1	NA,inf	NA,inf	NA,1.13011	0.000417675	0.000417686
3	chr15:65291132:TAG:T	65291132	T,T	TAG,TAG	1,1	inf,inf	inf,inf	0.754687,1.21134	0.000411945	0.00041195
3	chr15:65144354:A:G	65144354	NA,G	NA,A	NA,1	NA,-inf	NA,inf	NA,1.51856	0.000411893	0.000411904
3	chr15:64177241:A:G	64177241	NA,G	NA,A	NA,1	NA,inf	NA,inf	NA,0.61277	0.000411262	0.000411266
3	chr15:65086327:G:A	65086327	NA,A	NA,G	NA,1	NA,inf	NA,inf	NA,0.930137	0.000410955	0.000410965
3	chr15:65146710:C:G	65146710	NA,G	NA,C	NA,1	NA,inf	NA,inf	NA,1.15996	0.000409817	0.000409826
3	chr15:64667506:C:T	64667506	NA,T	NA,C	NA,1	NA,inf	NA,inf	NA,0.864191	0.000404917	0.000404924
3	chr15:64743926:G:A	64743926	NA,A	NA,G	NA,1	NA,inf	NA,inf	NA,2.6272	0.000404485	0.000404691
3	chr15:64933614:C:T	64933614	T,T	C,C	1,1	inf,inf	inf,inf	5.19744,2.16787	0.000402745	0.000402755
3	chr15:65228593:T:C	65228593	NA,C	NA,T	NA,1	NA,-inf	NA,inf	NA,0.742593	0.000402295	0.000402302
3	chr15:65348870:G:A	65348870	A,NA	G,NA	1,NA	-inf,NA	inf,NA	0.231085,NA	0.000400841	0.000400849
3	chr15:65142203:T:C	65142203	NA,C	NA,T	NA,1	NA,inf	NA,inf	NA,0.934243	0.000400586	0.000400592
3	chr15:65004124:C:A	65004124	A,NA	C,NA	1,NA	-inf,NA	inf,NA	0.0702822,NA	0.000395779	0.000395787
3	chr15:64835302:T:A	64835302	NA,A	NA,T	NA,1	NA,-inf	NA,inf	NA,1.34613	0.000394707	0.000394722
3	chr15:64521050:GA:G	64521050	G,NA	GA,NA	1,NA	-inf,NA	inf,NA	0.613074,NA	0.000393818	0.000393831
3	chr15:65162234:T:C	65162234	NA,C	NA,T	NA,1	NA,inf	NA,inf	NA,0.845299	0.00039274	0.000392751
3	chr15:65361818:C:A	65361818	NA,A	NA,C	NA,1	NA,inf	NA,inf	NA,0.968092	0.000392704	0.000392712
3	chr15:64916869:A:G	64916869	NA,G	NA,A	NA,1	NA,-inf	NA,inf	NA,0.982401	0.000390913	0.000390924
3	chr15:64387403:T:A	64387403	NA,A	NA,T	NA,1	NA,-inf	NA,inf	NA,1.5549	0.000388605	0.000388637
3	chr15:64597811:T:C	64597811	NA,C	NA,T	NA,1	NA,inf	NA,inf	NA,0.794873	0.000387586	0.000387591
3	chr15:65030942:A:G	65030942	NA,G	NA,A	NA,1	NA,-inf	NA,inf	NA,0.894158	0.000385951	0.000385957
3	chr15:64189167:G:A	64189167	NA,A	NA,G	NA,1	NA,-inf	NA,inf	NA,1.14852	0.000384855	0.000384871
3	chr15:64521054:G:T	64521054	T,NA	G,NA	1,NA	-inf,NA	inf,NA	0.601457,NA	0.000382849	0.000382862
3	chr15:64569096:T:C	64569096	NA,C	NA,T	NA,1	NA,-inf	NA,inf	NA,1.47959	0.000380363	0.000380379
3	chr15:64577953:A:C	64577953	C,C	A,A	1,1	-inf,-inf	inf,inf	0.397704,0.803879	0.000379851	0.000379956
3	chr15:64934900:CCA:C	64934900	C,NA	CCA,NA	1,NA	-inf,NA	inf,NA	1.01375,NA	0.000377561	0.000377567
3	chr15:64209530:A:G	64209530	G,NA	A,NA	1,NA	-inf,NA	inf,NA	0.890407,NA	0.000377402	0.000377412
3	chr15:64608059:C:T	64608059	T,T	C,C	1,1	-inf,-inf	inf,inf	0.430213,0.675869	0.000373814	0.000373909
3	chr15:65003495:T:C	65003495	C,NA	T,NA	1,NA	-inf,NA	inf,NA	1.00183,NA	0.000369019	0.000369025
3	chr15:65338851:G:A	65338851	NA,A	NA,G	NA,1	NA,inf	NA,inf	NA,1.01241	0.000366981	0.00036699
3	chr15:65138036:G:A	65138036	NA,A	NA,G	NA,1	NA,inf	NA,inf	NA,0.80576	0.000364158	0.000364168
3	chr15:64986363:C:A	64986363	A,NA	C,NA	1,NA	inf,NA	inf,NA	1.19199,NA	0.000363062	0.00036307
3	chr15:64961454:C:T	64961454	T,T	C,C	1,1	inf,inf	inf,inf	0.587492,0.185204	0.000362338	0.00036234
3	chr15:65328674:G:A	65328674	NA,A	NA,G	NA,1	NA,-inf	NA,inf	NA,0.908734	0.000362314	0.000362321
3	chr15:64813951:G:A	64813951	NA,A	NA,G	NA,1	NA,-inf	NA,inf	NA,1.04561	0.000361918	0.000361936
3	chr15:64199967:G:A	64199967	NA,A	NA,G	NA,1	NA,-inf	NA,inf	NA,1.09869	0.000354589	0.000354604
3	chr15:65085254:C:G	65085254	G,NA	C,NA	1,NA	inf,NA	inf,NA	1.48562,NA	0.000354014	0.000354033
3	chr15:65228843:G:A	65228843	A,NA	G,NA	1,NA	-inf,NA	inf,NA	1.45704,NA	0.000353446	0.000353455
3	chr15:64958191:C:T	64958191	T,T	C,C	1,1	inf,inf	inf,inf	0.699794,1.24701	0.000352884	0.000352887
3	chr15:64217209:G:A	64217209	NA,A	NA,G	NA,1	NA,inf	NA,inf	NA,0.755524	0.000350802	0.000350807
3	chr15:64737340:T:C	64737340	NA,C	NA,T	NA,1	NA,inf	NA,inf	NA,0.760724	0.000350642	0.000350647
3	chr15:64677794:G:A	64677794	NA,A	NA,G	NA,1	NA,-inf	NA,inf	NA,1.41803	0.000349091	0.000349105
3	chr15:64950133:C:G	64950133	NA,G	NA,C	NA,1	NA,-inf	NA,inf	NA,0.929314	0.000346036	0.000346046
3	chr15:65228817:G:A	65228817	A,NA	G,NA	1,NA	-inf,NA	inf,NA	1.24741,NA	0.000345409	0.000345417
3	chr15:65146676:G:A	65146676	NA,A	NA,G	NA,1	NA,inf	NA,inf	NA,0.78106	0.000345191	0.0003452
3	chr15:64753798:G:A	64753798	NA,A	NA,G	NA,1	NA,inf	NA,inf	NA,2.47731	0.000344926	0.000345078
3	chr15:64181781:C:G	64181781	NA,G	NA,C	NA,1	NA,-inf	NA,inf	NA,1.08101	0.000344116	0.00034413
3	chr15:64195403:A:G	64195403	NA,G	NA,A	NA,1	NA,-inf	NA,inf	NA,1.08216	0.000343314	0.000343328
3	chr15:64858348:G:A	64858348	A,NA	G,NA	1,NA	-inf,NA	inf,NA	0.631981,NA	0.000343176	0.000343179
3	chr15:64235519:C:T	64235519	T,NA	C,NA	1,NA	inf,NA	inf,NA	0.464283,NA	0.000342932	0.000342939
3	chr15:64162399:A:G	64162399	NA,G	NA,A	NA,1	NA,-inf	NA,inf	NA,1.07963	0.000340771	0.000340785
3	chr15:64204839:A:C	64204839	NA,C	NA,A	NA,1	NA,-inf	NA,inf	NA,1.07681	0.00034075	0.000340763
3	chr15:64991650:A:G	64991650	NA,G	NA,A	NA,1	NA,-inf	NA,inf	NA,0.933559	0.000340707	0.000340715
3	chr15:65314225:A:G	65314225	NA,G	NA,A	NA,1	NA,-inf	NA,inf	NA,0.874246	0.000340145	0.000340152
3	chr15:64292568:C:T	64292568	NA,T	NA,C	NA,1	NA,inf	NA,inf	NA,0.737017	0.000338515	0.00033852
3	chr15:64823516:A:T	64823516	NA,T	NA,A	NA,1	NA,-inf	NA,inf	NA,0.0282016	0.000337587	0.00033759
3	chr15:64329036:G:A	64329036	NA,A	NA,G	NA,1	NA,-inf	NA,inf	NA,1.0677	0.000336816	0.000336829
3	chr15:65088388:G:T	65088388	T,NA	G,NA	1,NA	inf,NA	inf,NA	1.47325,NA	0.000336054	0.000336073
3	chr15:64372057:T:A	64372057	NA,A	NA,T	NA,1	NA,-inf	NA,inf	NA,1.06389	0.000335365	0.000335378
3	chr15:65120012:G:A	65120012	A,A	G,G	1,1	inf,inf	inf,inf	0.465104,1.46045	0.000334454	0.000334463
3	chr15:64993735:T:A	64993735	A,A	T,T	1,1	-inf,-inf	inf,inf	0.801962,1.26984	0.000333493	0.000333498
3	chr15:64694070:C:T	64694070	T,T	C,C	1,1	inf,-inf	inf,inf	0.319919,1.40512	0.000333446	0.000333448
3	chr15:65038634:C:T	65038634	NA,T	NA,C	NA,1	NA,-inf	NA,inf	NA,0.905221	0.000333271	0.000333277
3	chr15:64812163:G:A	64812163	NA,A	NA,G	NA,1	NA,-inf	NA,inf	NA,1.03562	0.000332335	0.000332352
3	chr15:65323003:C:T	65323003	NA,T	NA,C	NA,1	NA,-inf	NA,inf	NA,0.697727	0.000331972	0.000331979
3	chr15:64489207:A:G	64489207	NA,G	NA,A	NA,1	NA,-inf	NA,inf	NA,0.936796	0.000331335	0.000331346
3	chr15:64319762:G:C	64319762	NA,C	NA,G	NA,1	NA,-inf	NA,inf	NA,1.0611	0.000330143	0.000330156
3	chr15:64527781:A:G	64527781	G,G	A,A	1,1	-inf,-inf	inf,inf	1.61095,1.60735	0.000329484	0.000329573
3	chr15:65043707:C:T	65043707	NA,T	NA,C	NA,1	NA,-inf	NA,inf	NA,0.736165	0.000328546	0.000328553
3	chr15:64243323:G:A	64243323	A,NA	G,NA	1,NA	inf,NA	inf,NA	0.470404,NA	0.000327913	0.00032792
3	chr15:65293197:T:G	65293197	NA,G	NA,T	NA,1	NA,inf	NA,inf	NA,0.449935	0.000326734	0.000326739
3	chr15:64539894:C:T	64539894	T,T	C,C	1,1	-inf,-inf	inf,inf	1.46391,1.64509	0.000326083	0.000326146
3	chr15:64851839:A:T	64851839	NA,T	NA,A	NA,1	NA,-inf	NA,inf	NA,0.00944208	0.000325646	0.000325649
3	chr15:64839383:T:C	64839383	NA,C	NA,T	NA,1	NA,inf	NA,inf	NA,0.757976	0.000324963	0.000324968
3	chr15:64370593:T:G	64370593	NA,G	NA,T	NA,1	NA,-inf	NA,inf	NA,1.04326	0.000324666	0.000324679
3	chr15:65151202:G:A	65151202	NA,A	NA,G	NA,1	NA,inf	NA,inf	NA,0.755595	0.000323211	0.00032322
3	chr15:65133474:G:T	65133474	NA,T	NA,G	NA,1	NA,inf	NA,inf	NA,0.739917	0.000323148	0.000323157
3	chr15:65047546:T:C	65047546	NA,C	NA,T	NA,1	NA,-inf	NA,inf	NA,0.72629	0.000322947	0.000322953
3	chr15:64740358:A:G	64740358	NA,G	NA,A	NA,1	NA,inf	NA,inf	NA,2.57578	0.000322758	0.000322893
3	chr15:64326425:C:T	64326425	NA,T	NA,C	NA,1	NA,-inf	NA,inf	NA,0.546247	0.000322603	0.000322607
3	chr15:64161257:C:T	64161257	NA,T	NA,C	NA,1	NA,inf	NA,inf	NA,0.709084	0.000322421	0.000322426
3	chr15:64794625:C:A	64794625	NA,A	NA,C	NA,1	NA,-inf	NA,inf	NA,1.33275	0.000322303	0.000322316
3	chr15:64940742:C:T	64940742	NA,T	NA,C	NA,1	NA,inf	NA,inf	NA,1.02529	0.000322155	0.000322165
3	chr15:64361587:C:A	64361587	NA,A	NA,C	NA,1	NA,-inf	NA,inf	NA,0.541746	0.000321985	0.000321988
3	chr15:64651885:T:A	64651885	NA,A	NA,T	NA,1	NA,inf	NA,inf	NA,0.889312	0.00032117	0.000321175
3	chr15:64188689:A:G	64188689	NA,G	NA,A	NA,1	NA,inf	NA,inf	NA,0.215886	0.000319597	0.000319602
3	chr15:64936764:A:G	64936764	G,NA	A,NA	1,NA	-inf,NA	inf,NA	0.909323,NA	0.00031909	0.000319095
3	chr15:64321259:T:C	64321259	NA,C	NA,T	NA,1	NA,inf	NA,inf	NA,0.336133	0.000315955	0.000315959
3	chr15:65046693:G:A	65046693	NA,A	NA,G	NA,1	NA,-inf	NA,inf	NA,0.714948	0.000315781	0.000315787
3	chr15:65363289:T:C	65363289	C,C	T,T	1,1	inf,inf	inf,inf	0.187386,2.15832	0.000314515	0.000314531
3	chr15:65300336:C:T	65300336	NA,T	NA,C	NA,1	NA,-inf	NA,inf	NA,0.435518	0.000314235	0.000314241
3	chr15:64669380:T:C	64669380	NA,C	NA,T	NA,1	NA,-inf	NA,inf	NA,1.33612	0.000313384	0.000313397
3	chr15:64193853:A:G	64193853	NA,G	NA,A	NA,1	NA,-inf	NA,inf	NA,1.01607	0.000312188	0.0003122
3	chr15:64354441:A:G	64354441	NA,G	NA,A	NA,1	NA,-inf	NA,inf	NA,1.01807	0.000312098	0.00031211
3	chr15:64198407:T:C	64198407	NA,C	NA,T	NA,1	NA,-inf	NA,inf	NA,1.01534	0.00031189	0.000311902
3	chr15:64273056:T:C	64273056	NA,C	NA,T	NA,1	NA,-inf	NA,inf	NA,1.01726	0.00031173	0.000311742
3	chr15:64230399:G:T	64230399	NA,T	NA,G	NA,1	NA,-inf	NA,inf	NA,1.01734	0.00030962	0.000309632
3	chr15:64256065:G:A	64256065	NA,A	NA,G	NA,1	NA,-inf	NA,inf	NA,1.01692	0.000309492	0.000309504
3	chr15:64553272:A:C	64553272	C,C	A,A	1,1	-inf,-inf	inf,inf	0.0210113,2.51069	0.000309113	0.000309189
3	chr15:64229535:T:TCC	64229535	NA,TCC	NA,T	NA,1	NA,-inf	NA,inf	NA,1.01187	0.000308873	0.000308885
3	chr15:64356853:T:G	64356853	NA,G	NA,T	NA,1	NA,-inf	NA,inf	NA,1.01501	0.000308591	0.000308603
3	chr15:64354488:C:T	64354488	NA,T	NA,C	NA,1	NA,-inf	NA,inf	NA,1.01396	0.000308065	0.000308077
3	chr15:64268543:G:T	64268543	NA,T	NA,G	NA,1	NA,-inf	NA,inf	NA,1.01396	0.000308065	0.000308077
3	chr15:64348691:G:A	64348691	NA,A	NA,G	NA,1	NA,-inf	NA,inf	NA,1.01396	0.000308065	0.000308077
3	chr15:64258146:G:A	64258146	NA,A	NA,G	NA,1	NA,-inf	NA,inf	NA,1.01379	0.000307973	0.000307985
3	chr15:64578465:T:A	64578465	A,A	T,T	1,1	-inf,-inf	inf,inf	1.98578,0.665655	0.000307533	0.000307546
3	chr15:64588010:G:A	64588010	A,A	G,G	1,1	-inf,-inf	inf,inf	2.01222,0.603871	0.000306975	0.000306986
3	chr15:64246285:A:G	64246285	NA,G	NA,A	NA,1	NA,-inf	NA,inf	NA,1.00676	0.000305029	0.000305041
3	chr15:64181323:GC:G	64181323	NA,G	NA,GC	NA,1	NA,-inf	NA,inf	NA,1.0049	0.00030483	0.000304842
3	chr15:64313809:A:C	64313809	NA,C	NA,A	NA,1	NA,inf	NA,inf	NA,0.329596	0.000304361	0.000304366
3	chr15:64802377:A:G	64802377	NA,G	NA,A	NA,1	NA,inf	NA,inf	NA,0.691361	0.000303523	0.000303527
3	chr15:64846904:A:T	64846904	NA,T	NA,A	NA,1	NA,inf	NA,inf	NA,0.697912	0.000303227	0.000303231
3	chr15:64812627:A:G	64812627	NA,G	NA,A	NA,1	NA,inf	NA,inf	NA,0.0476939	0.000303124	0.000303127
3	chr15:64162022:C:A	64162022	NA,A	NA,C	NA,1	NA,-inf	NA,inf	NA,0.998677	0.000302557	0.000302569
3	chr15:64697736:C:T	64697736	T,NA	C,NA	1,NA	inf,NA	inf,NA	0.090971,NA	0.000302354	0.00030236
3	chr15:64233649:G:A	64233649	NA,A	NA,G	NA,1	NA,inf	NA,inf	NA,0.327706	0.000301848	0.000301852
3	chr15:64714981:G:A	64714981	NA,A	NA,G	NA,1	NA,inf	NA,inf	NA,2.51058	0.000301552	0.000301672
3	chr15:65143248:T:C	65143248	NA,C	NA,T	NA,1	NA,inf	NA,inf	NA,0.758687	0.00030088	0.000300886
3	chr15:65195757:G:A	65195757	A,NA	G,NA	1,NA	inf,NA	inf,NA	0.149398,NA	0.000300482	0.000300489
3	chr15:65049489:G:A	65049489	NA,A	NA,G	NA,1	NA,-inf	NA,inf	NA,0.886158	0.000300358	0.000300364
3	chr15:64442263:G:A	64442263	A,NA	G,NA	1,NA	inf,NA	inf,NA	0.120241,NA	0.000300087	0.000300093
3	chr15:64896628:G:A	64896628	NA,A	NA,G	NA,1	NA,inf	NA,inf	NA,0.732074	0.000299235	0.00029924
3	chr15:64822750:T:G	64822750	NA,G	NA,T	NA,1	NA,inf	NA,inf	NA,0.730568	0.000298427	0.000298432
3	chr15:64380120:C:T	64380120	T,T	C,C	1,1	inf,inf	inf,inf	0.724443,0.676237	0.000297704	0.000297705
3	chr15:65162973:C:T	65162973	T,T	C,C	1,1	-inf,-inf	inf,inf	3.0343,0.302732	0.000296977	0.000296982
3	chr15:65338640:C:G	65338640	NA,G	NA,C	NA,1	NA,inf	NA,inf	NA,0.934455	0.000296765	0.000296774
3	chr15:64541138:G:A	64541138	NA,A	NA,G	NA,1	NA,inf	NA,inf	NA,0.642466	0.000296218	0.000296222
3	chr15:65291396:G:A	65291396	NA,A	NA,G	NA,1	NA,inf	NA,inf	NA,0.821595	0.00029614	0.000296146
3	chr15:65247164:A:T	65247164	T,NA	A,NA	1,NA	-inf,NA	inf,NA	1.15942,NA	0.000295908	0.000295915
3	chr15:64190485:G:A	64190485	NA,A	NA,G	NA,1	NA,-inf	NA,inf	NA,0.989858	0.000295786	0.000295797
3	chr15:64918681:C:T	64918681	NA,T	NA,C	NA,1	NA,-inf	NA,inf	NA,0.283572	0.000295741	0.000295745
3	chr15:64346246:A:T	64346246	NA,T	NA,A	NA,1	NA,inf	NA,inf	NA,0.661211	0.000295665	0.000295669
3	chr15:65353791:AG:A	65353791	NA,A	NA,AG	NA,1	NA,-inf	NA,inf	NA,0.865535	0.000295398	0.000295405
3	chr15:64317015:G:C	64317015	NA,C	NA,G	NA,1	NA,-inf	NA,inf	NA,0.983823	0.000295037	0.000295048
3	chr15:65367698:A:T	65367698	NA,T	NA,A	NA,1	NA,-inf	NA,inf	NA,0.815352	0.000294211	0.000294219
3	chr15:64769672:A:G	64769672	NA,G	NA,A	NA,1	NA,-inf	NA,inf	NA,1.28777	0.000293506	0.000293539
3	chr15:64990233:T:C	64990233	NA,C	NA,T	NA,1	NA,-inf	NA,inf	NA,0.850262	0.000293345	0.000293352
3	chr15:64942229:T:C	64942229	NA,C	NA,T	NA,1	NA,inf	NA,inf	NA,0.956536	0.000293105	0.000293113
3	chr15:64245897:A:C	64245897	C,NA	A,NA	1,NA	inf,NA	inf,NA	0.43117,NA	0.000292568	0.000292574
3	chr15:65335522:G:A	65335522	NA,A	NA,G	NA,1	NA,inf	NA,inf	NA,0.988218	0.000291656	0.000291664
3	chr15:64816596:C:T	64816596	NA,T	NA,C	NA,1	NA,inf	NA,inf	NA,0.200707	0.000291327	0.00029133
3	chr15:64547696:G:A	64547696	A,A	G,G	1,1	-inf,-inf	inf,inf	1.92198,0.728828	0.000289336	0.000289349
3	chr15:65247526:A:G	65247526	NA,G	NA,A	NA,1	NA,inf	NA,inf	NA,0.451231	0.000288972	0.000288977
3	chr15:64174465:AG:A	64174465	NA,A	NA,AG	NA,1	NA,inf	NA,inf	NA,0.663402	0.000288676	0.000288681
3	chr15:64230549:C:T	64230549	NA,T	NA,C	NA,1	NA,inf	NA,inf	NA,0.307142	0.000287832	0.000287836
3	chr15:64286093:G:A	64286093	NA,A	NA,G	NA,1	NA,inf	NA,inf	NA,0.298094	0.000287059	0.000287063
3	chr15:64295366:A:G	64295366	NA,G	NA,A	NA,1	NA,inf	NA,inf	NA,0.303951	0.000286401	0.000286405
3	chr15:64283892:C:T	64283892	T,NA	C,NA	1,NA	inf,NA	inf,NA	1.48065,NA	0.0002864	0.000286411
3	chr15:65245913:T:C	65245913	NA,C	NA,T	NA,1	NA,inf	NA,inf	NA,0.445978	0.000285778	0.000285783
3	chr15:64277541:TATTA:T	64277541	T,T	TATTA,TATTA	1,1	-inf,-inf	inf,inf	2.23659,1.27526	0.000285149	0.000285159
3	chr15:64343830:T:A	64343830	NA,A	NA,T	NA,1	NA,-inf	NA,inf	NA,0.963878	0.000284998	0.000285009
3	chr15:64963704:G:A	64963704	A,NA	G,NA	1,NA	inf,NA	inf,NA	1.65428,NA	0.000284994	0.000285003
3	chr15:64444142:C:T	64444142	T,NA	C,NA	1,NA	-inf,NA	inf,NA	0.714634,NA	0.000284897	0.000284904
3	chr15:64231730:T:C	64231730	C,NA	T,NA	1,NA	-inf,NA	inf,NA	0.782128,NA	0.000284651	0.000284658
3	chr15:64294234:G:A	64294234	A,A	G,G	1,1	-inf,-inf	inf,inf	2.27803,1.22976	0.000284286	0.000284297
3	chr15:65263386:G:A	65263386	NA,A	NA,G	NA,1	NA,-inf	NA,inf	NA,0.746572	0.000283802	0.000283807
3	chr15:64828602:C:G	64828602	NA,G	NA,C	NA,1	NA,inf	NA,inf	NA,0.701831	0.000283649	0.000283653
3	chr15:65122484:C:T	65122484	T,NA	C,NA	1,NA	-inf,NA	inf,NA	2.38466,NA	0.000282552	0.00028256
3	chr15:64266492:G:A	64266492	NA,A	NA,G	NA,1	NA,inf	NA,inf	NA,0.298426	0.000282502	0.000282506
3	chr15:64534883:A:G	64534883	G,G	A,A	1,1	-inf,-inf	inf,inf	1.62064,1.31834	0.000282067	0.000282106
3	chr15:64591641:G:A	64591641	A,A	G,G	1,1	-inf,-inf	inf,inf	1.98131,0.57531	0.000282008	0.000282019
3	chr15:64340475:G:A	64340475	NA,A	NA,G	NA,1	NA,-inf	NA,inf	NA,0.950941	0.000281812	0.000281822
3	chr15:64375683:G:A	64375683	NA,A	NA,G	NA,1	NA,inf	NA,inf	NA,0.296071	0.000281623	0.000281627
3	chr15:65319249:T:C	65319249	NA,C	NA,T	NA,1	NA,inf	NA,inf	NA,0.819505	0.000281608	0.000281615
3	chr15:64218872:TTA:T	64218872	NA,T	NA,TTA	NA,1	NA,inf	NA,inf	NA,0.586284	0.00028125	0.000281254
3	chr15:64290527:AAT:A	64290527	A,NA	AAT,NA	1,NA	inf,NA	inf,NA	1.36639,NA	0.000281142	0.000281147
3	chr15:65369497:A:T	65369497	NA,T	NA,A	NA,1	NA,-inf	NA,inf	NA,0.583821	0.000280942	0.000280948
3	chr15:65051178:CAGG:C	65051178	NA,C	NA,CAGG	NA,1	NA,-inf	NA,inf	NA,0.65029	0.000280918	0.000280924
3	chr15:65309536:CA:C	65309536	NA,C	NA,CA	NA,1	NA,-inf	NA,inf	NA,0.762662	0.00028059	0.000280596
3	chr15:64638767:C:T	64638767	NA,T	NA,C	NA,1	NA,-inf	NA,inf	NA,0.946876	0.000280336	0.000280347
3	chr15:64187359:T:C	64187359	NA,C	NA,T	NA,1	NA,inf	NA,inf	NA,0.267267	0.000280318	0.000280322
3	chr15:65057863:G:A	65057863	NA,A	NA,G	NA,1	NA,-inf	NA,inf	NA,0.745171	0.000280061	0.000280067
3	chr15:64938893:C:T	64938893	T,T	C,C	1,1	-inf,-inf	inf,inf	0.125554,2.43503	0.000279516	0.000279527
3	chr15:65246389:G:T	65246389	T,NA	G,NA	1,NA	-inf,NA	inf,NA	0.323508,NA	0.000279061	0.000279066
3	chr15:65167148:G:T	65167148	NA,T	NA,G	NA,1	NA,inf	NA,inf	NA,0.706905	0.000278492	0.000278499
3	chr15:64367790:C:T	64367790	NA,T	NA,C	NA,1	NA,inf	NA,inf	NA,0.630513	0.000277892	0.000277896
3	chr15:64954483:TCTTC:T	64954483	NA,T	NA,TCTTC	NA,1	NA,-inf	NA,inf	NA,0.332156	0.000277348	0.000277352
3	chr15:64999083:T:C	64999083	NA,C	NA,T	NA,1	NA,-inf	NA,inf	NA,0.78997	0.000277336	0.000277343
3	chr15:64339769:C:T	64339769	NA,T	NA,C	NA,1	NA,-inf	NA,inf	NA,0.0179903	0.000276822	0.000276824
3	chr15:64285542:C:A	64285542	NA,A	NA,C	NA,1	NA,-inf	NA,inf	NA,0.939357	0.000276821	0.000276832
3	chr15:64362081:C:T	64362081	NA,T	NA,C	NA,1	NA,inf	NA,inf	NA,0.627466	0.000276144	0.000276148
3	chr15:65175663:G:C	65175663	C,NA	G,NA	1,NA	-inf,NA	inf,NA	2.36218,NA	0.000275128	0.000275135
3	chr15:64656595:C:G	64656595	G,NA	C,NA	1,NA	-inf,NA	inf,NA	0.516563,NA	0.000274835	0.000274843
3	chr15:65055732:C:T	65055732	T,NA	C,NA	1,NA	inf,NA	inf,NA	0.108116,NA	0.000274124	0.00027413
3	chr15:65247282:G:A	65247282	NA,A	NA,G	NA,1	NA,inf	NA,inf	NA,0.425847	0.00027369	0.000273695
3	chr15:64901419:T:A	64901419	A,NA	T,NA	1,NA	-inf,NA	inf,NA	0.833175,NA	0.000272999	0.000273004
3	chr15:65039101:C:T	65039101	NA,T	NA,C	NA,1	NA,-inf	NA,inf	NA,0.629738	0.000272618	0.000272623
3	chr15:64300646:G:A	64300646	NA,A	NA,G	NA,1	NA,inf	NA,inf	NA,0.598776	0.000272156	0.00027216
3	chr15:64915196:C:T	64915196	T,T	C,C	1,1	-inf,inf	inf,inf	0.328483,1.17486	0.000272146	0.000272152
3	chr15:65318749:G:A	65318749	NA,A	NA,G	NA,1	NA,inf	NA,inf	NA,0.778776	0.00027163	0.000271635
3	chr15:64289799:G:C	64289799	NA,C	NA,G	NA,1	NA,inf	NA,inf	NA,0.282705	0.000271328	0.000271332
3	chr15:65251204:C:T	65251204	NA,T	NA,C	NA,1	NA,inf	NA,inf	NA,0.968162	0.000271123	0.000271131
3	chr15:64261627:A:C	64261627	NA,C	NA,A	NA,1	NA,inf	NA,inf	NA,0.279718	0.000270496	0.0002705
3	chr15:64966229:C:T	64966229	T,NA	C,NA	1,NA	-inf,NA	inf,NA	0.828898,NA	0.000269819	0.000269824
3	chr15:64813320:G:A	64813320	NA,A	NA,G	NA,1	NA,-inf	NA,inf	NA,0.869875	0.00026978	0.000269792
3	chr15:65078314:T:C	65078314	C,C	T,T	1,1	-inf,-inf	inf,inf	1.28443,0.242429	0.000269743	0.000269751
3	chr15:64824011:G:A	64824011	A,NA	G,NA	1,NA	-inf,NA	inf,NA	0.0294365,NA	0.000269681	0.000269686
3	chr15:64266734:G:A	64266734	A,NA	G,NA	1,NA	-inf,NA	inf,NA	0.761829,NA	0.000269525	0.000269533
3	chr15:64271490:T:C	64271490	NA,C	NA,T	NA,1	NA,inf	NA,inf	NA,0.278098	0.000269331	0.000269335
3	chr15:64291338:G:A	64291338	NA,A	NA,G	NA,1	NA,inf	NA,inf	NA,0.277075	0.000267681	0.000267685
3	chr15:64298525:AC:A	64298525	A,A	AC,AC	1,1	-inf,-inf	inf,inf	2.23498,1.22547	0.000267469	0.000267479
3	chr15:64988083:G:A	64988083	A,NA	G,NA	1,NA	inf,NA	inf,NA	1.30689,NA	0.000267423	0.000267429
3	chr15:64363897:G:A	64363897	NA,A	NA,G	NA,1	NA,-inf	NA,inf	NA,0.92196	0.000267164	0.000267174
3	chr15:64748209:G:A	64748209	NA,A	NA,G	NA,1	NA,-inf	NA,inf	NA,1.05793	0.000267039	0.000267058
3	chr15:64580233:C:T	64580233	T,NA	C,NA	1,NA	-inf,NA	inf,NA	0.569599,NA	0.000266789	0.000266798
3	chr15:64817717:C:A	64817717	NA,A	NA,C	NA,1	NA,inf	NA,inf	NA,0.0954972	0.000266687	0.000266692
3	chr15:64603924:G:A	64603924	NA,A	NA,G	NA,1	NA,inf	NA,inf	NA,0.61125	0.000265649	0.000265653
3	chr15:64709891:G:A	64709891	NA,A	NA,G	NA,1	NA,inf	NA,inf	NA,0.607097	0.000265416	0.00026542
3	chr15:64706389:T:C	64706389	NA,C	NA,T	NA,1	NA,-inf	NA,inf	NA,0.914959	0.000265378	0.000265388
3	chr15:65235269:T:C	65235269	NA,C	NA,T	NA,1	NA,inf	NA,inf	NA,0.386915	0.000265333	0.000265337
3	chr15:65081989:T:G	65081989	G,NA	T,NA	1,NA	inf,NA	inf,NA	0.108174,NA	0.00026526	0.000265265
3	chr15:64356690:T:C	64356690	NA,C	NA,T	NA,1	NA,inf	NA,inf	NA,0.270603	0.000264565	0.000264569
3	chr15:64306066:A:T	64306066	NA,T	NA,A	NA,1	NA,inf	NA,inf	NA,0.271135	0.000264278	0.000264282
3	chr15:64336734:T:G	64336734	NA,G	NA,T	NA,1	NA,-inf	NA,inf	NA,0.00692771	0.000264188	0.000264191
3	chr15:64610330:A:G	64610330	NA,G	NA,A	NA,1	NA,inf	NA,inf	NA,0.607695	0.000264067	0.000264071
3	chr15:64838092:G:C	64838092	NA,C	NA,G	NA,1	NA,inf	NA,inf	NA,0.645068	0.000263906	0.000263911
3	chr15:64307520:C:A	64307520	NA,A	NA,C	NA,1	NA,inf	NA,inf	NA,0.270513	0.000263865	0.000263869
3	chr15:64990108:G:A	64990108	A,A	G,G	1,1	-inf,-inf	inf,inf	0.605675,1.38465	0.000263696	0.0002637
3	chr15:64267583:G:A	64267583	NA,A	NA,G	NA,1	NA,inf	NA,inf	NA,0.268357	0.000262818	0.000262822
3	chr15:64714281:T:C	64714281	NA,C	NA,T	NA,1	NA,inf	NA,inf	NA,0.603485	0.000262717	0.000262721
3	chr15:64932662:A:G	64932662	G,G	A,A	1,1	inf,inf	inf,inf	4.84169,2.01236	0.00026262	0.000262626
3	chr15:64994016:A:G	64994016	NA,G	NA,A	NA,1	NA,-inf	NA,inf	NA,0.781384	0.000262327	0.000262334
3	chr15:64315560:T:G	64315560	NA,G	NA,T	NA,1	NA,inf	NA,inf	NA,0.269079	0.000262205	0.000262208
3	chr15:64552173:G:T	64552173	T,T	G,G	1,1	inf,inf	inf,inf	0.598989,0.263215	0.000261006	0.000261007
3	chr15:65351491:A:G	65351491	NA,G	NA,A	NA,1	NA,-inf	NA,inf	NA,0.832945	0.000260411	0.000260417
3	chr15:64599030:CT:C	64599030	NA,C	NA,CT	NA,1	NA,inf	NA,inf	NA,0.598924	0.000259757	0.000259761
3	chr15:65204000:G:A	65204000	NA,A	NA,G	NA,1	NA,-inf	NA,inf	NA,0.776237	0.000259432	0.000259438
3	chr15:64867851:G:A	64867851	NA,A	NA,G	NA,1	NA,-inf	NA,inf	NA,1.04842	0.000258997	0.000259011
3	chr15:64276872:G:A	64276872	A,A	G,G	1,1	-inf,-inf	inf,inf	2.23602,1.19657	0.000258735	0.000258744
3	chr15:65199566:T:C	65199566	NA,C	NA,T	NA,1	NA,-inf	NA,inf	NA,0.648304	0.000258545	0.000258551
3	chr15:65053219:A:G	65053219	NA,G	NA,A	NA,1	NA,-inf	NA,inf	NA,0.611256	0.00025852	0.000258525
3	chr15:65354190:G:C	65354190	NA,C	NA,G	NA,1	NA,-inf	NA,inf	NA,0.807824	0.000258301	0.000258307
3	chr15:64996691:C:T	64996691	NA,T	NA,C	NA,1	NA,inf	NA,inf	NA,0.647234	0.000258295	0.000258299
3	chr15:64633780:CTG:C	64633780	NA,C	NA,CTG	NA,1	NA,-inf	NA,inf	NA,0.893058	0.000257442	0.000257451
3	chr15:64455740:T:C	64455740	NA,C	NA,T	NA,1	NA,inf	NA,inf	NA,0.57037	0.000257112	0.000257116
3	chr15:64883234:A:T	64883234	NA,T	NA,A	NA,1	NA,inf	NA,inf	NA,0.660739	0.000256847	0.000256852
3	chr15:65091713:G:A	65091713	NA,A	NA,G	NA,1	NA,-inf	NA,inf	NA,0.677157	0.000256509	0.000256516
3	chr15:64924259:G:A	64924259	NA,A	NA,G	NA,1	NA,-inf	NA,inf	NA,0.246157	0.000255647	0.000255651
3	chr15:64267948:T:C	64267948	NA,C	NA,T	NA,1	NA,inf	NA,inf	NA,0.565489	0.000255578	0.000255582
3	chr15:64558967:C:A	64558967	NA,A	NA,C	NA,1	NA,-inf	NA,inf	NA,0.887854	0.000255034	0.000255043
3	chr15:65107284:G:A	65107284	NA,A	NA,G	NA,1	NA,inf	NA,inf	NA,0.749965	0.000254703	0.000254709
3	chr15:64287079:T:C	64287079	C,C	T,T	1,1	-inf,-inf	inf,inf	2.2014,1.22674	0.000254359	0.000254368
3	chr15:64426563:G:A	64426563	NA,A	NA,G	NA,1	NA,inf	NA,inf	NA,0.592695	0.000254314	0.000254318
3	chr15:64557705:G:T	64557705	T,T	G,G	1,1	inf,inf	inf,inf	0.520732,0.296849	0.000254185	0.000254186
3	chr15:65364426:C:T	65364426	T,T	C,C	1,1	-inf,inf	inf,inf	0.357349,2.61154	0.000253778	0.000253798
3	chr15:65091998:C:T	65091998	NA,T	NA,C	NA,1	NA,-inf	NA,inf	NA,0.518087	0.000252937	0.000252942
3	chr15:65267305:C:G	65267305	NA,G	NA,C	NA,1	NA,-inf	NA,inf	NA,0.689775	0.000252927	0.000252932
3	chr15:65334323:T:C	65334323	NA,C	NA,T	NA,1	NA,-inf	NA,inf	NA,0.491221	0.000252651	0.000252656
3	chr15:65168868:T:G	65168868	NA,G	NA,T	NA,1	NA,inf	NA,inf	NA,0.651429	0.000252596	0.000252601
3	chr15:64365282:G:A	64365282	NA,A	NA,G	NA,1	NA,inf	NA,inf	NA,0.251296	0.000252428	0.000252432
3	chr15:64394188:T:A	64394188	NA,A	NA,T	NA,1	NA,inf	NA,inf	NA,1.00494	0.000252061	0.000252067
3	chr15:64287373:T:C	64287373	C,C	T,T	1,1	-inf,-inf	inf,inf	2.19681,1.22454	0.000251857	0.000251866
3	chr15:64591400:C:T	64591400	NA,T	NA,C	NA,1	NA,inf	NA,inf	NA,0.57675	0.000251007	0.000251012
3	chr15:64594188:C:T	64594188	T,NA	C,NA	1,NA	-inf,NA	inf,NA	0.00528216,NA	0.000251007	0.000251013
3	chr15:64813701:A:G	64813701	NA,G	NA,A	NA,1	NA,-inf	NA,inf	NA,0.804908	0.000250691	0.0002507
3	chr15:64493528:T:C	64493528	NA,C	NA,T	NA,1	NA,inf	NA,inf	NA,0.576101	0.000250688	0.000250693
3	chr15:64581919:C:T	64581919	NA,T	NA,C	NA,1	NA,inf	NA,inf	NA,0.576101	0.000250688	0.000250693
3	chr15:64310530:ATGTGGTGAGAC:A	64310530	NA,A	NA,ATGTGGTGAGAC	NA,1	NA,inf	NA,inf	NA,0.5515	0.000250572	0.000250576
3	chr15:64986203:T:C	64986203	C,NA	T,NA	1,NA	inf,NA	inf,NA	1.27285,NA	0.000250547	0.000250553
3	chr15:64373210:C:T	64373210	T,NA	C,NA	1,NA	-inf,NA	inf,NA	0.953218,NA	0.000250436	0.000250444
3	chr15:64517138:G:A	64517138	NA,A	NA,G	NA,1	NA,inf	NA,inf	NA,0.575345	0.000250376	0.00025038
3	chr15:64310050:CTG:C	64310050	C,NA	CTG,NA	1,NA	-inf,NA	inf,NA	1.01555,NA	0.00025037	0.000250376
3	chr15:64812305:C:T	64812305	NA,T	NA,C	NA,1	NA,-inf	NA,inf	NA,0.863386	0.000250361	0.000250373
3	chr15:65269813:A:G	65269813	NA,G	NA,A	NA,1	NA,-inf	NA,inf	NA,0.681338	0.000249369	0.000249374
3	chr15:65264656:C:G	65264656	NA,G	NA,C	NA,1	NA,-inf	NA,inf	NA,0.679883	0.000248773	0.000248778
3	chr15:64825946:T:C	64825946	NA,C	NA,T	NA,1	NA,inf	NA,inf	NA,0.619077	0.000248665	0.000248669
3	chr15:64825928:C:T	64825928	NA,T	NA,C	NA,1	NA,inf	NA,inf	NA,0.618593	0.000248441	0.000248445
3	chr15:64811354:G:T	64811354	NA,T	NA,G	NA,1	NA,-inf	NA,inf	NA,0.859306	0.000248189	0.000248201
3	chr15:65049610:ACAGG:A	65049610	NA,A	NA,ACAGG	NA,1	NA,-inf	NA,inf	NA,0.562821	0.000248065	0.00024807
3	chr15:64282651:G:C	64282651	NA,C	NA,G	NA,1	NA,inf	NA,inf	NA,0.542425	0.000247979	0.000247983
3	chr15:64274483:T:C	64274483	C,NA	T,NA	1,NA	inf,NA	inf,NA	0.355218,NA	0.000247877	0.000247883
3	chr15:64290627:C:T	64290627	T,T	C,C	1,1	-inf,-inf	inf,inf	2.16945,1.25134	0.000247873	0.000247883
3	chr15:64308051:C:T	64308051	NA,T	NA,C	NA,1	NA,inf	NA,inf	NA,0.548621	0.000247746	0.00024775
3	chr15:64853108:C:T	64853108	T,NA	C,NA	1,NA	-inf,NA	inf,NA	0.0520665,NA	0.000247323	0.000247329
3	chr15:64968469:A:G	64968469	NA,G	NA,A	NA,1	NA,-inf	NA,inf	NA,0.675798	0.00024648	0.000246487
3	chr15:64357099:G:A	64357099	NA,A	NA,G	NA,1	NA,inf	NA,inf	NA,0.242402	0.000246236	0.00024624
3	chr15:64229666:G:A	64229666	A,NA	G,NA	1,NA	-inf,NA	inf,NA	0.956702,NA	0.000245761	0.000245767
3	chr15:64429045:T:C	64429045	NA,C	NA,T	NA,1	NA,inf	NA,inf	NA,0.569728	0.000245417	0.000245421
3	chr15:65049499:T:C	65049499	NA,C	NA,T	NA,1	NA,-inf	NA,inf	NA,0.556024	0.000245068	0.000245073
3	chr15:65351476:A:G	65351476	NA,G	NA,A	NA,1	NA,-inf	NA,inf	NA,0.792846	0.000244606	0.000244612
3	chr15:64656284:G:A	64656284	NA,A	NA,G	NA,1	NA,-inf	NA,inf	NA,0.859594	0.000244253	0.000244262
3	chr15:64820165:A:C	64820165	NA,C	NA,A	NA,1	NA,inf	NA,inf	NA,0.607817	0.000244106	0.00024411
3	chr15:64273093:G:T	64273093	NA,T	NA,G	NA,1	NA,inf	NA,inf	NA,0.459245	0.000244094	0.000244097
3	chr15:65364719:C:CA	65364719	CA,CA	C,C	1,1	-inf,inf	inf,inf	0.410964,2.55239	0.000243854	0.000243872
3	chr15:65116094:T:C	65116094	C,NA	T,NA	1,NA	-inf,NA	inf,NA	0.617496,NA	0.000243723	0.00024373
3	chr15:64509707:C:G	64509707	G,NA	C,NA	1,NA	-inf,NA	inf,NA	0.0131677,NA	0.000243641	0.000243646
3	chr15:64307284:C:A	64307284	NA,A	NA,C	NA,1	NA,inf	NA,inf	NA,0.536022	0.000243301	0.000243305
3	chr15:64710794:C:G	64710794	G,NA	C,NA	1,NA	inf,NA	inf,NA	0.284426,NA	0.000243135	0.00024314
3	chr15:65044315:T:C	65044315	C,NA	T,NA	1,NA	inf,NA	inf,NA	1.50602,NA	0.000241851	0.000241856
3	chr15:64870923:A:T	64870923	NA,T	NA,A	NA,1	NA,-inf	NA,inf	NA,0.773653	0.000241808	0.000241819
3	chr15:64393570:A:G	64393570	NA,G	NA,A	NA,1	NA,inf	NA,inf	NA,0.0323887	0.000241757	0.000241759
3	chr15:64337223:G:A	64337223	NA,A	NA,G	NA,1	NA,inf	NA,inf	NA,0.234677	0.000241309	0.000241313
3	chr15:64561455:ACT:A	64561455	A,A	ACT,ACT	1,1	inf,inf	inf,inf	0.569566,0.294509	0.000241301	0.000241302
3	chr15:64580160:G:A	64580160	NA,A	NA,G	NA,1	NA,inf	NA,inf	NA,0.034971	0.000241191	0.000241193
3	chr15:64887586:G:A	64887586	NA,A	NA,G	NA,1	NA,inf	NA,inf	NA,0.432461	0.000240779	0.000240782
3	chr15:64705800:G:A	64705800	NA,A	NA,G	NA,1	NA,inf	NA,inf	NA,0.514352	0.000240506	0.00024051
3	chr15:65363939:C:T	65363939	NA,T	NA,C	NA,1	NA,inf	NA,inf	NA,0.876783	0.00024022	0.000240227
3	chr15:65351500:T:C	65351500	NA,C	NA,T	NA,1	NA,-inf	NA,inf	NA,0.780663	0.000240215	0.000240221
3	chr15:64993167:A:G	64993167	NA,G	NA,A	NA,1	NA,inf	NA,inf	NA,0.609237	0.000240109	0.000240113
3	chr15:64296856:CT:C	64296856	C,NA	CT,NA	1,NA	-inf,NA	inf,NA	0.454435,NA	0.000239381	0.000239389
3	chr15:64984082:C:T	64984082	NA,T	NA,C	NA,1	NA,inf	NA,inf	NA,0.609498	0.000238884	0.000238888
3	chr15:64292421:G:A	64292421	NA,A	NA,G	NA,1	NA,inf	NA,inf	NA,0.52764	0.000238686	0.00023869
3	chr15:65138344:C:T	65138344	NA,T	NA,C	NA,1	NA,inf	NA,inf	NA,0.703842	0.000238547	0.000238552
3	chr15:64985100:G:A	64985100	NA,A	NA,G	NA,1	NA,-inf	NA,inf	NA,0.744166	0.000238393	0.000238399
3	chr15:64265826:C:T	64265826	NA,T	NA,C	NA,1	NA,inf	NA,inf	NA,0.526724	0.000238222	0.000238226
3	chr15:65365146:T:C	65365146	C,C	T,T	1,1	-inf,inf	inf,inf	0.385895,2.55134	0.000238147	0.000238165
3	chr15:64380394:G:A	64380394	A,A	G,G	1,1	inf,inf	inf,inf	0.676554,0.670468	0.000238046	0.000238048
3	chr15:64295003:G:A	64295003	NA,A	NA,G	NA,1	NA,inf	NA,inf	NA,0.525212	0.000237977	0.000237981
3	chr15:64227002:G:A	64227002	NA,A	NA,G	NA,1	NA,inf	NA,inf	NA,0.0412696	0.000237618	0.00023762
3	chr15:64769368:G:A	64769368	NA,A	NA,G	NA,1	NA,inf	NA,inf	NA,0.553765	0.000236682	0.000236686
3	chr15:64914195:C:T	64914195	NA,T	NA,C	NA,1	NA,-inf	NA,inf	NA,0.573277	0.0002366	0.000236605
3	chr15:65354776:A:C	65354776	C,NA	A,NA	1,NA	-inf,NA	inf,NA	0.630292,NA	0.000236038	0.000236041
3	chr15:64542763:A:G	64542763	G,NA	A,NA	1,NA	-inf,NA	inf,NA	0.0205794,NA	0.00023574	0.000235745
3	chr15:64339775:C:G	64339775	NA,G	NA,C	NA,1	NA,inf	NA,inf	NA,0.223823	0.000235382	0.000235385
3	chr15:64539648:C:T	64539648	NA,T	NA,C	NA,1	NA,inf	NA,inf	NA,1.90029	0.000235376	0.000235424
3	chr15:64326709:T:C	64326709	C,C	T,T	1,1	-inf,-inf	inf,inf	0.539337,0.00198321	0.000234693	0.000234693
3	chr15:64360756:T:C	64360756	NA,C	NA,T	NA,1	NA,inf	NA,inf	NA,0.182026	0.000234518	0.000234521
3	chr15:64683914:G:A	64683914	NA,A	NA,G	NA,1	NA,-inf	NA,inf	NA,1.04341	0.000234401	0.00023442
3	chr15:65228464:G:T	65228464	NA,T	NA,G	NA,1	NA,inf	NA,inf	NA,0.702968	0.000234321	0.000234327
3	chr15:64426362:G:A	64426362	NA,A	NA,G	NA,1	NA,inf	NA,inf	NA,0.547476	0.000234097	0.000234101
3	chr15:64372237:G:A	64372237	NA,A	NA,G	NA,1	NA,inf	NA,inf	NA,0.512914	0.000233698	0.000233702
3	chr15:64284656:A:C	64284656	NA,C	NA,A	NA,1	NA,inf	NA,inf	NA,0.514549	0.000233098	0.000233101
3	chr15:64215730:G:A	64215730	NA,A	NA,G	NA,1	NA,inf	NA,inf	NA,0.519158	0.000232959	0.000232963
3	chr15:64598105:C:T	64598105	T,T	C,C	1,1	-inf,-inf	inf,inf	1.80968,0.700383	0.000232616	0.000232625
3	chr15:64815936:TC:T	64815936	NA,T	NA,TC	NA,1	NA,-inf	NA,inf	NA,0.772141	0.00023258	0.000232589
3	chr15:65351288:A:G	65351288	G,NA	A,NA	1,NA	-inf,NA	inf,NA	0.609203,NA	0.000232426	0.000232432
3	chr15:65266993:A:G	65266993	NA,G	NA,A	NA,1	NA,inf	NA,inf	NA,0.682021	0.000232277	0.000232282
3	chr15:64185505:A:C	64185505	NA,C	NA,A	NA,1	NA,inf	NA,inf	NA,0.50958	0.000232194	0.000232198
3	chr15:64326241:G:A	64326241	NA,A	NA,G	NA,1	NA,inf	NA,inf	NA,0.21942	0.000232129	0.000232132
3	chr15:64263920:T:C	64263920	NA,C	NA,T	NA,1	NA,inf	NA,inf	NA,0.0334287	0.00023202	0.000232023
3	chr15:64815596:A:G	64815596	NA,G	NA,A	NA,1	NA,-inf	NA,inf	NA,0.76934	0.000231989	0.000231999
3	chr15:64977309:A:C	64977309	NA,C	NA,A	NA,1	NA,inf	NA,inf	NA,0.720717	0.000231836	0.000231843
3	chr15:64217157:G:C	64217157	NA,C	NA,G	NA,1	NA,inf	NA,inf	NA,0.50574	0.000231269	0.000231273
3	chr15:64861734:G:A	64861734	A,NA	G,NA	1,NA	-inf,NA	inf,NA	0.0744536,NA	0.000231203	0.000231208
3	chr15:64225923:G:A	64225923	NA,A	NA,G	NA,1	NA,inf	NA,inf	NA,0.514555	0.000231035	0.000231039
3	chr15:64168137:A:G	64168137	NA,G	NA,A	NA,1	NA,inf	NA,inf	NA,1.23511	0.000230322	0.000230334
3	chr15:65105423:G:A	65105423	NA,A	NA,G	NA,1	NA,-inf	NA,inf	NA,0.612664	0.000229894	0.0002299
3	chr15:64855217:C:G	64855217	NA,G	NA,C	NA,1	NA,-inf	NA,inf	NA,2.6378	0.000229859	0.000229868
3	chr15:65266994:A:C	65266994	NA,C	NA,A	NA,1	NA,inf	NA,inf	NA,0.675284	0.000229859	0.000229864
3	chr15:64816333:C:G	64816333	NA,G	NA,C	NA,1	NA,-inf	NA,inf	NA,0.761296	0.000229171	0.000229181
3	chr15:64801818:C:T	64801818	NA,T	NA,C	NA,1	NA,inf	NA,inf	NA,0.577235	0.000229154	0.000229159
3	chr15:65256062:A:G	65256062	NA,G	NA,A	NA,1	NA,-inf	NA,inf	NA,0.624731	0.000228804	0.000228808
3	chr15:64924993:G:A	64924993	NA,A	NA,G	NA,1	NA,inf	NA,inf	NA,0.596037	0.000228385	0.00022839
3	chr15:65120275:C:T	65120275	NA,T	NA,C	NA,1	NA,inf	NA,inf	NA,0.672047	0.000227956	0.00022796
3	chr15:64602998:G:T	64602998	NA,T	NA,G	NA,1	NA,-inf	NA,inf	NA,0.951183	0.000227336	0.000227351
3	chr15:64289026:T:C	64289026	C,C	T,T	1,1	-inf,-inf	inf,inf	2.11621,1.24771	0.000227021	0.000227029
3	chr15:64323096:CT:C	64323096	NA,C	NA,CT	NA,1	NA,inf	NA,inf	NA,0.208469	0.000226478	0.000226481
3	chr15:64870172:C:T	64870172	T,NA	C,NA	1,NA	-inf,NA	inf,NA	0.0802003,NA	0.000226392	0.000226397
3	chr15:65136941:T:C	65136941	NA,C	NA,T	NA,1	NA,-inf	NA,inf	NA,0.615186	0.000226288	0.000226294
3	chr15:64211772:C:G	64211772	NA,G	NA,C	NA,1	NA,inf	NA,inf	NA,0.493525	0.000226208	0.000226212
3	chr15:64298033:G:C	64298033	NA,C	NA,G	NA,1	NA,inf	NA,inf	NA,0.49719	0.000225884	0.000225888
3	chr15:65126149:C:T	65126149	NA,T	NA,C	NA,1	NA,-inf	NA,inf	NA,0.613276	0.000225577	0.000225583
3	chr15:65285297:C:T	65285297	NA,T	NA,C	NA,1	NA,-inf	NA,inf	NA,0.626298	0.000225401	0.000225406
3	chr15:64708619:G:C	64708619	NA,C	NA,G	NA,1	NA,-inf	NA,inf	NA,0.808751	0.000225254	0.000225262
3	chr15:64303551:A:G	64303551	NA,G	NA,A	NA,1	NA,inf	NA,inf	NA,0.510612	0.000224551	0.000224555
3	chr15:64394099:G:A	64394099	NA,A	NA,G	NA,1	NA,inf	NA,inf	NA,0.497341	0.000224476	0.00022448
3	chr15:64265465:C:T	64265465	T,NA	C,NA	1,NA	-inf,NA	inf,NA	0.948875,NA	0.00022416	0.000224166
3	chr15:64398555:G:T	64398555	NA,T	NA,G	NA,1	NA,inf	NA,inf	NA,0.496603	0.000224147	0.000224151
3	chr15:65314308:T:C	65314308	C,C	T,T	1,1	-inf,-inf	inf,inf	0.00695486,1.47237	0.000224099	0.000224103
3	chr15:65294931:C:T	65294931	T,T	C,C	1,1	inf,inf	inf,inf	0.538784,1.04888	0.000223886	0.000223889
3	chr15:64454249:C:G	64454249	NA,G	NA,C	NA,1	NA,inf	NA,inf	NA,0.494101	0.000223776	0.00022378
3	chr15:64537073:A:G	64537073	NA,G	NA,A	NA,1	NA,inf	NA,inf	NA,0.407729	0.000223696	0.000223699
3	chr15:64852722:G:A	64852722	NA,A	NA,G	NA,1	NA,inf	NA,inf	NA,0.289894	0.000223077	0.000223081
3	chr15:64296592:C:T	64296592	T,T	C,C	1,1	-inf,-inf	inf,inf	2.11872,1.22326	0.000222923	0.000222931
3	chr15:64589906:A:G	64589906	NA,G	NA,A	NA,1	NA,inf	NA,inf	NA,1.8419	0.000222325	0.000222368
3	chr15:64488130:T:C	64488130	NA,C	NA,T	NA,1	NA,inf	NA,inf	NA,1.84162	0.000222235	0.000222278
3	chr15:64866363:C:T	64866363	T,NA	C,NA	1,NA	-inf,NA	inf,NA	0.0824675,NA	0.00022171	0.000221715
3	chr15:65243135:A:G	65243135	G,NA	A,NA	1,NA	-inf,NA	inf,NA	0.977427,NA	0.000221557	0.000221562
3	chr15:65317620:A:G	65317620	G,G	A,A	1,1	inf,inf	inf,inf	0.0126227,1.51528	0.000221287	0.00022129
3	chr15:64906142:C:T	64906142	NA,T	NA,C	NA,1	NA,-inf	NA,inf	NA,0.531636	0.00022127	0.000221274
3	chr15:64813280:G:A	64813280	NA,A	NA,G	NA,1	NA,inf	NA,inf	NA,0.541469	0.000220667	0.000220671
3	chr15:64444466:G:A	64444466	NA,A	NA,G	NA,1	NA,inf	NA,inf	NA,0.48488	0.000220374	0.000220378
3	chr15:64181672:T:C	64181672	NA,C	NA,T	NA,1	NA,inf	NA,inf	NA,0.478887	0.000220328	0.000220331
3	chr15:64817252:T:C	64817252	NA,C	NA,T	NA,1	NA,-inf	NA,inf	NA,0.699673	0.000220129	0.000220136
3	chr15:64815609:G:A	64815609	NA,A	NA,G	NA,1	NA,-inf	NA,inf	NA,0.701294	0.000219548	0.000219555
3	chr15:64636331:A:G	64636331	G,NA	A,NA	1,NA	inf,NA	inf,NA	0.254287,NA	0.000219431	0.000219436
3	chr15:64848184:T:C	64848184	C,NA	T,NA	1,NA	-inf,NA	inf,NA	0.327854,NA	0.00021916	0.000219162
3	chr15:65339241:C:T	65339241	NA,T	NA,C	NA,1	NA,inf	NA,inf	NA,0.760852	0.000218861	0.000218867
3	chr15:64922163:C:T	64922163	NA,T	NA,C	NA,1	NA,-inf	NA,inf	NA,0.0109775	0.000218431	0.000218434
3	chr15:64748894:G:A	64748894	NA,A	NA,G	NA,1	NA,inf	NA,inf	NA,0.45785	0.000217906	0.000217909
3	chr15:64445433:C:T	64445433	NA,T	NA,C	NA,1	NA,inf	NA,inf	NA,2.7155	0.000217883	0.000217979
3	chr15:65254895:C:T	65254895	NA,T	NA,C	NA,1	NA,inf	NA,inf	NA,0.647677	0.000217437	0.000217442
3	chr15:64857157:C:T	64857157	NA,T	NA,C	NA,1	NA,inf	NA,inf	NA,0.276287	0.000216733	0.000216737
3	chr15:65353175:T:C	65353175	NA,C	NA,T	NA,1	NA,inf	NA,inf	NA,0.814534	0.000216479	0.000216486
3	chr15:64829034:C:T	64829034	NA,T	NA,C	NA,1	NA,inf	NA,inf	NA,0.537682	0.000216442	0.000216446
3	chr15:64447204:C:T	64447204	NA,T	NA,C	NA,1	NA,inf	NA,inf	NA,4.47815	0.000215548	0.00021751
3	chr15:64474449:G:A	64474449	NA,A	NA,G	NA,1	NA,inf	NA,inf	NA,0.156718	0.000215314	0.000215317
3	chr15:64799495:G:A	64799495	NA,A	NA,G	NA,1	NA,inf	NA,inf	NA,1.82007	0.000214113	0.000214159
3	chr15:64398667:G:A	64398667	NA,A	NA,G	NA,1	NA,-inf	NA,inf	NA,0.875864	0.000213742	0.000213753
3	chr15:64857135:C:T	64857135	T,NA	C,NA	1,NA	-inf,NA	inf,NA	0.316582,NA	0.000213609	0.000213611
3	chr15:64853478:TA:T	64853478	T,NA	TA,NA	1,NA	-inf,NA	inf,NA	0.316524,NA	0.000213306	0.000213308
3	chr15:64851683:G:A	64851683	A,NA	G,NA	1,NA	-inf,NA	inf,NA	0.31605,NA	0.000212917	0.000212919
3	chr15:65338873:A:G	65338873	NA,G	NA,A	NA,1	NA,-inf	NA,inf	NA,0.42025	0.000212847	0.000212851
3	chr15:64879194:A:G	64879194	NA,G	NA,A	NA,1	NA,-inf	NA,inf	NA,0.633897	0.000212771	0.000212777
3	chr15:64375364:T:C	64375364	NA,C	NA,T	NA,1	NA,inf	NA,inf	NA,0.466461	0.000212746	0.00021275
3	chr15:64846930:G:A	64846930	A,NA	G,NA	1,NA	-inf,NA	inf,NA	0.3156,NA	0.000212677	0.00021268
3	chr15:64852608:C:T	64852608	T,NA	C,NA	1,NA	-inf,NA	inf,NA	0.315416,NA	0.000212662	0.000212665
3	chr15:64884063:TCTGTCTGCC:T	64884063	NA,T	NA,TCTGTCTGCC	NA,1	NA,inf	NA,inf	NA,0.438497	0.000212542	0.000212546
3	chr15:64436387:T:C	64436387	NA,C	NA,T	NA,1	NA,inf	NA,inf	NA,0.464805	0.000212443	0.000212447
3	chr15:64356199:G:C	64356199	NA,C	NA,G	NA,1	NA,inf	NA,inf	NA,0.462795	0.000212414	0.000212417
3	chr15:64446838:C:T	64446838	NA,T	NA,C	NA,1	NA,inf	NA,inf	NA,0.464154	0.000212363	0.000212366
3	chr15:64731073:A:C	64731073	NA,C	NA,A	NA,1	NA,inf	NA,inf	NA,0.441456	0.000211567	0.000211571
3	chr15:64689925:C:T	64689925	NA,T	NA,C	NA,1	NA,-inf	NA,inf	NA,0.755836	0.000211554	0.000211561
3	chr15:64551561:G:A	64551561	A,A	G,G	1,1	inf,inf	inf,inf	0.55203,0.321051	0.000211493	0.000211494
3	chr15:64801448:C:T	64801448	NA,T	NA,C	NA,1	NA,inf	NA,inf	NA,2.04013	0.000210802	0.000210849
3	chr15:64927083:C:T	64927083	NA,T	NA,C	NA,1	NA,-inf	NA,inf	NA,1.56242	0.000210537	0.000210544
3	chr15:64903904:T:G	64903904	NA,G	NA,T	NA,1	NA,inf	NA,inf	NA,0.445706	0.0002099	0.000209904
3	chr15:64340538:G:A	64340538	A,NA	G,NA	1,NA	-inf,NA	inf,NA	0.91946,NA	0.000209249	0.000209254
3	chr15:64937868:G:A	64937868	NA,A	NA,G	NA,1	NA,inf	NA,inf	NA,1.2788	0.000209157	0.000209169
3	chr15:64365161:C:A	64365161	NA,A	NA,C	NA,1	NA,inf	NA,inf	NA,0.452545	0.000209101	0.000209105
3	chr15:64287512:T:C	64287512	C,NA	T,NA	1,NA	-inf,NA	inf,NA	1.10898,NA	0.000208202	0.000208208
3	chr15:64753934:G:T	64753934	NA,T	NA,G	NA,1	NA,inf	NA,inf	NA,0.433761	0.00020817	0.000208174
3	chr15:65120222:C:T	65120222	NA,T	NA,C	NA,1	NA,-inf	NA,inf	NA,0.281668	0.000208047	0.00020805
3	chr15:64218828:A:G	64218828	NA,G	NA,A	NA,1	NA,inf	NA,inf	NA,0.363559	0.000207867	0.00020787
3	chr15:64940423:GATAGATAGATAT:G	64940423	NA,G	NA,GATAGATAGATAT	NA,1	NA,inf	NA,inf	NA,0.560444	0.000207813	0.000207817
3	chr15:64206825:A:G	64206825	G,NA	A,NA	1,NA	-inf,NA	inf,NA	0.855214,NA	0.000207682	0.000207687
3	chr15:64451546:A:G	64451546	NA,G	NA,A	NA,1	NA,inf	NA,inf	NA,0.446558	0.000207528	0.000207531
3	chr15:64969164:T:C	64969164	C,C	T,T	1,1	inf,inf	inf,inf	0.320304,1.03098	0.000207484	0.000207486
3	chr15:64279959:G:A	64279959	A,A	G,G	1,1	-inf,-inf	inf,inf	2.1377,1.15943	0.000207354	0.000207362
3	chr15:65336962:G:A	65336962	A,NA	G,NA	1,NA	inf,NA	inf,NA	0.134594,NA	0.000207328	0.000207333
3	chr15:64888408:C:T	64888408	NA,T	NA,C	NA,1	NA,-inf	NA,inf	NA,0.657539	0.00020715	0.000207159
3	chr15:64743197:A:G	64743197	NA,G	NA,A	NA,1	NA,inf	NA,inf	NA,0.431561	0.000207073	0.000207077
3	chr15:64394211:C:T	64394211	T,NA	C,NA	1,NA	-inf,NA	inf,NA	0.0346333,NA	0.00020677	0.000206774
3	chr15:64905930:G:A	64905930	NA,A	NA,G	NA,1	NA,inf	NA,inf	NA,0.45471	0.000206578	0.000206581
3	chr15:64908856:G:A	64908856	NA,A	NA,G	NA,1	NA,inf	NA,inf	NA,0.45471	0.000206578	0.000206581
3	chr15:64160123:G:A	64160123	A,NA	G,NA	1,NA	-inf,NA	inf,NA	0.0445818,NA	0.000206545	0.000206549
3	chr15:64949689:G:A	64949689	A,A	G,G	1,1	-inf,inf	inf,inf	0.291293,1.63417	0.000206502	0.000206506
3	chr15:64358074:G:A	64358074	A,A	G,G	1,1	inf,inf	inf,inf	0.754297,1.40075	0.000206483	0.000206486
3	chr15:64900377:A:T	64900377	NA,T	NA,A	NA,1	NA,inf	NA,inf	NA,0.455412	0.000206444	0.000206447
3	chr15:64486892:G:A	64486892	A,A	G,G	1,1	-inf,-inf	inf,inf	1.66305,0.860973	0.00020637	0.00020638
3	chr15:64845088:A:C	64845088	C,NA	A,NA	1,NA	-inf,NA	inf,NA	0.304594,NA	0.000206189	0.000206191
3	chr15:65194294:A:G	65194294	NA,G	NA,A	NA,1	NA,-inf	NA,inf	NA,0.553107	0.000206124	0.000206129
3	chr15:64378994:C:A	64378994	A,A	C,C	1,1	inf,inf	inf,inf	0.624508,0.687321	0.000206037	0.000206038
3	chr15:64942614:C:A	64942614	NA,A	NA,C	NA,1	NA,inf	NA,inf	NA,0.545544	0.000205893	0.000205897
3	chr15:64252398:T:C	64252398	NA,C	NA,T	NA,1	NA,inf	NA,inf	NA,0.138791	0.000205722	0.000205725
3	chr15:64845391:C:T	64845391	T,NA	C,NA	1,NA	-inf,NA	inf,NA	0.301922,NA	0.000205585	0.000205587
3	chr15:64480019:C:G	64480019	G,G	C,C	1,1	-inf,-inf	inf,inf	1.43329,1.34346	0.000205455	0.000205485
3	chr15:64350056:C:T	64350056	T,T	C,C	1,1	-inf,-inf	inf,inf	2.76282,0.443711	0.000205398	0.000205403
3	chr15:64790270:C:A	64790270	NA,A	NA,C	NA,1	NA,-inf	NA,inf	NA,0.850494	0.000205191	0.000205203
3	chr15:65079089:A:G	65079089	G,G	A,A	1,1	-inf,-inf	inf,inf	1.29725,0.0707658	0.000205059	0.000205065
3	chr15:64450151:T:C	64450151	NA,C	NA,T	NA,1	NA,inf	NA,inf	NA,0.446434	0.000204987	0.00020499
3	chr15:64338880:G:A	64338880	NA,A	NA,G	NA,1	NA,inf	NA,inf	NA,0.358247	0.000204849	0.000204852
3	chr15:64889039:C:T	64889039	T,NA	C,NA	1,NA	-inf,NA	inf,NA	0.11426,NA	0.000204767	0.000204772
3	chr15:64367135:AAAG:A	64367135	A,NA	AAAG,NA	1,NA	inf,NA	inf,NA	0.544766,NA	0.000204703	0.000204705
3	chr15:64920303:T:C	64920303	NA,C	NA,T	NA,1	NA,-inf	NA,inf	NA,0.413021	0.0002046	0.000204604
3	chr15:64846565:C:T	64846565	T,NA	C,NA	1,NA	-inf,NA	inf,NA	0.299583,NA	0.000204583	0.000204586
3	chr15:64901453:G:A	64901453	NA,A	NA,G	NA,1	NA,inf	NA,inf	NA,0.461256	0.000204373	0.000204377
3	chr15:65077609:G:A	65077609	A,NA	G,NA	1,NA	inf,NA	inf,NA	1.05198,NA	0.000204346	0.000204352
3	chr15:65282786:C:T	65282786	NA,T	NA,C	NA,1	NA,-inf	NA,inf	NA,0.583218	0.000203984	0.000203989
3	chr15:64910888:G:C	64910888	NA,C	NA,G	NA,1	NA,inf	NA,inf	NA,0.462685	0.000203771	0.000203774
3	chr15:64379883:C:T	64379883	T,NA	C,NA	1,NA	inf,NA	inf,NA	0.551693,NA	0.000203574	0.000203576
3	chr15:64336875:CTTT:C	64336875	NA,C	NA,CTTT	NA,1	NA,inf	NA,inf	NA,0.437378	0.000203554	0.000203557
3	chr15:64306847:T:C	64306847	NA,C	NA,T	NA,1	NA,inf	NA,inf	NA,0.44109	0.000203442	0.000203445
3	chr15:64856686:C:T	64856686	T,NA	C,NA	1,NA	-inf,NA	inf,NA	0.296582,NA	0.000203221	0.000203223
3	chr15:65080855:A:G	65080855	NA,G	NA,A	NA,1	NA,inf	NA,inf	NA,0.42141	0.000203128	0.000203133
3	chr15:65112970:C:T	65112970	NA,T	NA,C	NA,1	NA,-inf	NA,inf	NA,0.26875	0.000203113	0.000203116
3	chr15:65276850:C:T	65276850	T,NA	C,NA	1,NA	inf,NA	inf,NA	1.05514,NA	0.000203016	0.00020302
3	chr15:64376666:G:A	64376666	A,NA	G,NA	1,NA	inf,NA	inf,NA	0.555132,NA	0.000202406	0.000202408
3	chr15:64457236:G:A	64457236	NA,A	NA,G	NA,1	NA,inf	NA,inf	NA,2.85142	0.00020237	0.000202491
3	chr15:65323039:C:T	65323039	NA,T	NA,C	NA,1	NA,inf	NA,inf	NA,0.550069	0.000202365	0.00020237
3	chr15:64268985:TCTC:T	64268985	T,NA	TCTC,NA	1,NA	inf,NA	inf,NA	0.521197,NA	0.000202281	0.000202283
3	chr15:65334529:G:T	65334529	NA,T	NA,G	NA,1	NA,-inf	NA,inf	NA,0.405568	0.000202132	0.000202136
3	chr15:64259493:C:G	64259493	G,NA	C,NA	1,NA	inf,NA	inf,NA	0.493872,NA	0.000202051	0.000202053
3	chr15:64957942:T:TAATC	64957942	NA,TAATC	NA,T	NA,1	NA,inf	NA,inf	NA,1.19999	0.000201937	0.000201947
3	chr15:64815084:G:A	64815084	A,NA	G,NA	1,NA	-inf,NA	inf,NA	0.0646203,NA	0.00020181	0.000201815
3	chr15:64730054:G:T	64730054	NA,T	NA,G	NA,1	NA,-inf	NA,inf	NA,0.849786	0.000201797	0.000201809
3	chr15:64842142:T:C	64842142	NA,C	NA,T	NA,1	NA,inf	NA,inf	NA,1.79364	0.000201782	0.000201812
3	chr15:64336082:G:A	64336082	NA,A	NA,G	NA,1	NA,inf	NA,inf	NA,0.430083	0.000201621	0.000201624
3	chr15:64350868:C:T	64350868	T,T	C,C	1,1	inf,inf	inf,inf	0.745708,1.34858	0.000200942	0.000200944
3	chr15:64871107:C:T	64871107	NA,T	NA,C	NA,1	NA,inf	NA,inf	NA,0.489897	0.000200818	0.000200822
3	chr15:64844217:C:T	64844217	T,NA	C,NA	1,NA	-inf,NA	inf,NA	0.291894,NA	0.000200651	0.000200654
3	chr15:64938287:A:G	64938287	NA,G	NA,A	NA,1	NA,inf	NA,inf	NA,0.684397	0.000200608	0.000200613
3	chr15:65010371:C:CA	65010371	NA,CA	NA,C	NA,1	NA,inf	NA,inf	NA,0.633685	0.000200554	0.000200559
3	chr15:65013719:G:A	65013719	NA,A	NA,G	NA,1	NA,inf	NA,inf	NA,0.896104	0.000200352	0.000200359
3	chr15:64430856:C:T	64430856	T,NA	C,NA	1,NA	inf,NA	inf,NA	0.230936,NA	0.000200251	0.000200255
3	chr15:64741844:G:C	64741844	NA,C	NA,G	NA,1	NA,inf	NA,inf	NA,0.410794	0.000200251	0.000200254
3	chr15:64724783:C:A	64724783	NA,A	NA,C	NA,1	NA,-inf	NA,inf	NA,0.71289	0.000200186	0.000200193
3	chr15:64908120:G:T	64908120	T,NA	G,NA	1,NA	-inf,NA	inf,NA	0.115164,NA	0.000200125	0.000200129
3	chr15:65097053:CT:C	65097053	NA,C	NA,CT	NA,1	NA,-inf	NA,inf	NA,0.47594	0.000200079	0.000200084
3	chr15:64349062:G:A	64349062	A,A	G,G	1,1	inf,inf	inf,inf	0.741345,1.38808	0.000200072	0.000200074
3	chr15:64619001:C:T	64619001	NA,T	NA,C	NA,1	NA,-inf	NA,inf	NA,2.81363	0.000199966	0.000199977
3	chr15:64761970:A:G	64761970	NA,G	NA,A	NA,1	NA,inf	NA,inf	NA,0.413839	0.000199952	0.000199956
3	chr15:64856613:A:G	64856613	G,NA	A,NA	1,NA	-inf,NA	inf,NA	0.289558,NA	0.00019985	0.000199852
3	chr15:64917858:C:T	64917858	NA,T	NA,C	NA,1	NA,-inf	NA,inf	NA,0.474031	0.000199772	0.000199777
3	chr15:64232062:G:A	64232062	NA,A	NA,G	NA,1	NA,inf	NA,inf	NA,0.345856	0.000199718	0.000199721
3	chr15:65345747:A:G	65345747	NA,G	NA,A	NA,1	NA,-inf	NA,inf	NA,0.664857	0.00019953	0.000199535
3	chr15:64298926:GCTA:G	64298926	G,NA	GCTA,NA	1,NA	inf,NA	inf,NA	0.528384,NA	0.000199474	0.000199476
3	chr15:65262902:T:G	65262902	NA,G	NA,T	NA,1	NA,inf	NA,inf	NA,0.540231	0.000199244	0.000199248
3	chr15:64378367:T:C	64378367	C,C	T,T	1,1	inf,inf	inf,inf	0.611092,0.78539	0.000199212	0.000199213
3	chr15:65341761:C:G	65341761	NA,G	NA,C	NA,1	NA,-inf	NA,inf	NA,0.561078	0.000198981	0.000198986
3	chr15:64860161:AGTAG:A	64860161	NA,A	NA,AGTAG	NA,1	NA,inf	NA,inf	NA,0.237213	0.000198932	0.000198936
3	chr15:65001584:G:A	65001584	NA,A	NA,G	NA,1	NA,-inf	NA,inf	NA,0.581009	0.000198925	0.00019893
3	chr15:64694678:G:A	64694678	NA,A	NA,G	NA,1	NA,inf	NA,inf	NA,0.175187	0.000198486	0.000198489
3	chr15:64325674:TAAGAC:T	64325674	NA,T	NA,TAAGAC	NA,1	NA,inf	NA,inf	NA,0.3408	0.000198381	0.000198384
3	chr15:64745761:G:C	64745761	NA,C	NA,G	NA,1	NA,-inf	NA,inf	NA,0.701961	0.000198368	0.000198375
3	chr15:64654412:C:T	64654412	NA,T	NA,C	NA,1	NA,inf	NA,inf	NA,0.404249	0.000198102	0.000198105
3	chr15:65342004:G:A	65342004	NA,A	NA,G	NA,1	NA,-inf	NA,inf	NA,0.32294	0.000197878	0.000197882
3	chr15:64694870:A:G	64694870	NA,G	NA,A	NA,1	NA,inf	NA,inf	NA,0.403241	0.000197739	0.000197743
3	chr15:65244429:C:T	65244429	NA,T	NA,C	NA,1	NA,inf	NA,inf	NA,0.532721	0.000197707	0.000197712
3	chr15:64351492:T:C	64351492	C,C	T,T	1,1	inf,inf	inf,inf	0.739837,1.3746	0.00019749	0.000197493
3	chr15:64185880:G:A	64185880	A,A	G,G	1,1	-inf,-inf	inf,inf	0.819379,0.956198	0.000197454	0.000197455
3	chr15:64726994:AAT:A	64726994	NA,A	NA,AAT	NA,1	NA,-inf	NA,inf	NA,0.702052	0.000197216	0.000197222
3	chr15:64194786:G:A	64194786	A,NA	G,NA	1,NA	inf,NA	inf,NA	0.534252,NA	0.000197153	0.000197156
3	chr15:65000524:G:A	65000524	A,A	G,G	1,1	-inf,-inf	inf,inf	0.96776,0.723746	0.000197083	0.000197086
3	chr15:65210273:G:A	65210273	A,A	G,G	1,1	inf,-inf	inf,inf	1.32745,1.4468	0.000196745	0.000196749
3	chr15:65127458:C:T	65127458	NA,T	NA,C	NA,1	NA,inf	NA,inf	NA,0.48505	0.000196742	0.000196746
3	chr15:65086049:G:A	65086049	A,NA	G,NA	1,NA	-inf,NA	inf,NA	2.06031,NA	0.000196734	0.000196739
3	chr15:64814442:G:A	64814442	NA,A	NA,G	NA,1	NA,-inf	NA,inf	NA,0.704365	0.000196661	0.000196669
3	chr15:64193349:C:T	64193349	T,NA	C,NA	1,NA	inf,NA	inf,NA	0.536966,NA	0.000196606	0.000196609
3	chr15:64228832:AT:A	64228832	A,NA	AT,NA	1,NA	inf,NA	inf,NA	0.535109,NA	0.000196579	0.000196582
3	chr15:65134994:G:A	65134994	A,NA	G,NA	1,NA	inf,NA	inf,NA	0.974142,NA	0.000196543	0.000196548
3	chr15:64842108:C:T	64842108	T,NA	C,NA	1,NA	-inf,NA	inf,NA	0.28255,NA	0.000196534	0.000196537
3	chr15:64340641:G:A	64340641	A,A	G,G	1,1	inf,inf	inf,inf	0.731335,1.42088	0.000196477	0.000196479
3	chr15:64640055:G:A	64640055	A,NA	G,NA	1,NA	-inf,NA	inf,NA	0.0376247,NA	0.000196257	0.000196261
3	chr15:64399199:A:G	64399199	NA,G	NA,A	NA,1	NA,inf	NA,inf	NA,0.350371	0.000196086	0.000196089
3	chr15:64659136:C:T	64659136	NA,T	NA,C	NA,1	NA,-inf	NA,inf	NA,0.908121	0.000195944	0.000195959
3	chr15:64739626:C:T	64739626	NA,T	NA,C	NA,1	NA,-inf	NA,inf	NA,0.623214	0.000195931	0.000195938
3	chr15:64181852:T:C	64181852	C,NA	T,NA	1,NA	inf,NA	inf,NA	0.537783,NA	0.000195574	0.000195577
3	chr15:64364683:TTTTC:T	64364683	T,NA	TTTTC,NA	1,NA	inf,NA	inf,NA	0.535891,NA	0.000195514	0.000195516
3	chr15:65058630:T:A	65058630	A,A	T,T	1,1	-inf,-inf	inf,inf	0.867275,0.0156052	0.000195425	0.00019543
3	chr15:64814216:C:A	64814216	NA,A	NA,C	NA,1	NA,-inf	NA,inf	NA,0.272685	0.000195397	0.000195401
3	chr15:64961697:C:A	64961697	NA,A	NA,C	NA,1	NA,inf	NA,inf	NA,0.638208	0.000195352	0.000195356
3	chr15:64381094:A:G	64381094	NA,G	NA,A	NA,1	NA,inf	NA,inf	NA,4.16164	0.000195283	0.000196328
3	chr15:64375731:T:C	64375731	C,NA	T,NA	1,NA	inf,NA	inf,NA	0.574273,NA	0.00019526	0.000195262
3	chr15:64922011:G:C	64922011	NA,C	NA,G	NA,1	NA,inf	NA,inf	NA,0.545433	0.000195251	0.000195255
3	chr15:65074328:G:A	65074328	NA,A	NA,G	NA,1	NA,-inf	NA,inf	NA,0.255645	0.000194661	0.000194665
3	chr15:64163157:G:A	64163157	A,NA	G,NA	1,NA	inf,NA	inf,NA	0.535494,NA	0.000194638	0.000194641
3	chr15:64681760:G:A	64681760	NA,A	NA,G	NA,1	NA,-inf	NA,inf	NA,0.714188	0.000194603	0.00019461
3	chr15:64369025:T:C	64369025	C,NA	T,NA	1,NA	inf,NA	inf,NA	0.574817,NA	0.000194542	0.000194545
3	chr15:64378645:G:A	64378645	A,A	G,G	1,1	inf,inf	inf,inf	0.603055,0.786072	0.00019443	0.000194431
3	chr15:64185385:CA:C	64185385	C,NA	CA,NA	1,NA	inf,NA	inf,NA	0.54322,NA	0.00019404	0.000194042
3	chr15:65006334:G:A	65006334	NA,A	NA,G	NA,1	NA,inf	NA,inf	NA,0.609654	0.000193908	0.000193913
3	chr15:64734299:T:A	64734299	A,NA	T,NA	1,NA	inf,NA	inf,NA	0.194359,NA	0.000193849	0.000193853
3	chr15:64357128:G:T	64357128	T,NA	G,NA	1,NA	inf,NA	inf,NA	0.543912,NA	0.00019384	0.000193842
3	chr15:65201176:A:G	65201176	NA,G	NA,A	NA,1	NA,-inf	NA,inf	NA,0.390449	0.000193803	0.000193807
3	chr15:64388192:C:A	64388192	NA,A	NA,C	NA,1	NA,inf	NA,inf	NA,4.6944	0.000193673	0.00019668
3	chr15:65230020:G:C	65230020	NA,C	NA,G	NA,1	NA,-inf	NA,inf	NA,0.440544	0.000193663	0.000193667
3	chr15:64216448:C:A	64216448	A,NA	C,NA	1,NA	inf,NA	inf,NA	0.5444,NA	0.000193305	0.000193308
3	chr15:65068218:A:G	65068218	NA,G	NA,A	NA,1	NA,inf	NA,inf	NA,1.40223	0.000193298	0.000193313
3	chr15:65009646:T:C	65009646	NA,C	NA,T	NA,1	NA,-inf	NA,inf	NA,0.609138	0.00019317	0.000193176
3	chr15:65253626:G:A	65253626	NA,A	NA,G	NA,1	NA,inf	NA,inf	NA,0.519434	0.000193094	0.000193098
3	chr15:64388904:A:G	64388904	NA,G	NA,A	NA,1	NA,inf	NA,inf	NA,2.0453	0.000193045	0.000193107
3	chr15:64484288:G:A	64484288	NA,A	NA,G	NA,1	NA,-inf	NA,inf	NA,0.826363	0.000193019	0.00019303
3	chr15:65104435:G:A	65104435	NA,A	NA,G	NA,1	NA,-inf	NA,inf	NA,0.438024	0.000192702	0.000192706
3	chr15:64178240:C:T	64178240	T,NA	C,NA	1,NA	inf,NA	inf,NA	0.546201,NA	0.000192614	0.000192617
3	chr15:64914199:G:A	64914199	NA,A	NA,G	NA,1	NA,inf	NA,inf	NA,0.208934	0.000192498	0.0001925
3	chr15:64266132:G:A	64266132	A,NA	G,NA	1,NA	inf,NA	inf,NA	0.548897,NA	0.000192046	0.000192048
3	chr15:65230643:A:G	65230643	NA,G	NA,A	NA,1	NA,-inf	NA,inf	NA,0.435255	0.000192003	0.000192008
3	chr15:64867911:C:T	64867911	NA,T	NA,C	NA,1	NA,inf	NA,inf	NA,0.218746	0.000191953	0.000191956
3	chr15:64365485:C:A	64365485	A,NA	C,NA	1,NA	inf,NA	inf,NA	0.581167,NA	0.000191813	0.000191815
3	chr15:64841061:G:A	64841061	A,NA	G,NA	1,NA	-inf,NA	inf,NA	0.272787,NA	0.000191724	0.000191726
3	chr15:64282581:G:A	64282581	A,NA	G,NA	1,NA	inf,NA	inf,NA	0.549451,NA	0.000191697	0.0001917
3	chr15:64390318:C:T	64390318	NA,T	NA,C	NA,1	NA,inf	NA,inf	NA,1.74909	0.000191444	0.000191477
3	chr15:64265862:T:C	64265862	C,NA	T,NA	1,NA	inf,NA	inf,NA	0.549371,NA	0.000191396	0.000191398
3	chr15:64464315:T:A	64464315	NA,A	NA,T	NA,1	NA,-inf	NA,inf	NA,0.81928	0.000191201	0.000191212
3	chr15:64351004:C:T	64351004	T,NA	C,NA	1,NA	inf,NA	inf,NA	0.55243,NA	0.000191083	0.000191085
3	chr15:64395865:C:T	64395865	NA,T	NA,C	NA,1	NA,inf	NA,inf	NA,0.331174	0.000190868	0.000190871
3	chr15:64970778:A:G	64970778	G,G	A,A	1,1	inf,inf	inf,inf	0.278893,1.01141	0.000190816	0.000190818
3	chr15:64263989:T:C	64263989	C,NA	T,NA	1,NA	inf,NA	inf,NA	0.552671,NA	0.000190616	0.000190619
3	chr15:65349506:T:C	65349506	NA,C	NA,T	NA,1	NA,-inf	NA,inf	NA,0.63207	0.000190491	0.000190495
3	chr15:64996279:T:G	64996279	G,G	T,T	1,1	-inf,-inf	inf,inf	0.913923,0.796165	0.000190423	0.000190425
3	chr15:65294021:T:A	65294021	NA,A	NA,T	NA,1	NA,-inf	NA,inf	NA,0.525413	0.000190324	0.000190328
3	chr15:64492348:CA:C	64492348	C,C	CA,CA	1,1	inf,inf	inf,inf	0.157396,1.21331	0.000190292	0.000190296
3	chr15:64254062:C:T	64254062	T,NA	C,NA	1,NA	inf,NA	inf,NA	0.553628,NA	0.00019027	0.000190272
3	chr15:65024132:G:C	65024132	NA,C	NA,G	NA,1	NA,-inf	NA,inf	NA,0.753555	0.000190211	0.000190217
3	chr15:65071810:G:C	65071810	NA,C	NA,G	NA,1	NA,-inf	NA,inf	NA,0.435543	0.00019018	0.000190184
3	chr15:64346360:G:A	64346360	A,NA	G,NA	1,NA	inf,NA	inf,NA	0.552917,NA	0.000190104	0.000190106
3	chr15:64187122:T:C	64187122	C,NA	T,NA	1,NA	inf,NA	inf,NA	0.556253,NA	0.000189861	0.000189863
3	chr15:64618022:A:C	64618022	NA,C	NA,A	NA,1	NA,inf	NA,inf	NA,2.01263	0.000189719	0.000189777
3	chr15:64305437:C:T	64305437	T,NA	C,NA	1,NA	inf,NA	inf,NA	0.555981,NA	0.000189532	0.000189534
3	chr15:64658932:A:T	64658932	NA,T	NA,A	NA,1	NA,inf	NA,inf	NA,2.01123	0.000189527	0.000189586
3	chr15:64293863:CT:C	64293863	NA,C	NA,CT	NA,1	NA,inf	NA,inf	NA,0.314263	0.000189498	0.000189501
3	chr15:64301987:T:C	64301987	C,NA	T,NA	1,NA	inf,NA	inf,NA	0.556813,NA	0.000189467	0.00018947
3	chr15:64172797:A:C	64172797	NA,C	NA,A	NA,1	NA,inf	NA,inf	NA,1.50254	0.000189389	0.00018941
3	chr15:64196560:T:G	64196560	NA,G	NA,T	NA,1	NA,inf	NA,inf	NA,0.400476	0.000189244	0.000189247
3	chr15:64283278:C:T	64283278	NA,T	NA,C	NA,1	NA,inf	NA,inf	NA,0.453171	0.00018923	0.000189234
3	chr15:65309667:G:A	65309667	NA,A	NA,G	NA,1	NA,-inf	NA,inf	NA,0.494946	0.000189088	0.000189091
3	chr15:64297220:T:C	64297220	C,NA	T,NA	1,NA	inf,NA	inf,NA	0.556682,NA	0.000189006	0.000189009
3	chr15:64912573:A:C	64912573	NA,C	NA,A	NA,1	NA,-inf	NA,inf	NA,0.443721	0.000188989	0.000188993
3	chr15:64603059:C:T	64603059	NA,T	NA,C	NA,1	NA,-inf	NA,inf	NA,0.602644	0.00018898	0.000188986
3	chr15:65332824:C:T	65332824	NA,T	NA,C	NA,1	NA,inf	NA,inf	NA,0.628115	0.000188949	0.000188954
3	chr15:64218232:T:C	64218232	C,NA	T,NA	1,NA	inf,NA	inf,NA	0.556484,NA	0.000188892	0.000188895
3	chr15:65136502:G:A	65136502	A,NA	G,NA	1,NA	inf,NA	inf,NA	0.964671,NA	0.000188885	0.000188889
3	chr15:64218541:G:A	64218541	A,NA	G,NA	1,NA	-inf,NA	inf,NA	0.494223,NA	0.000188851	0.000188856
3	chr15:64167405:G:C	64167405	C,NA	G,NA	1,NA	inf,NA	inf,NA	0.555834,NA	0.000188839	0.000188841
3	chr15:64895325:T:G	64895325	NA,G	NA,T	NA,1	NA,-inf	NA,inf	NA,0.44048	0.000188247	0.000188251
3	chr15:64754501:A:G	64754501	NA,G	NA,A	NA,1	NA,inf	NA,inf	NA,0.377076	0.000188193	0.000188196
3	chr15:64839468:C:T	64839468	T,NA	C,NA	1,NA	-inf,NA	inf,NA	0.264157,NA	0.000188043	0.000188045
3	chr15:64574697:T:C	64574697	C,NA	T,NA	1,NA	-inf,NA	inf,NA	0.417901,NA	0.000187957	0.000187962
3	chr15:64254142:A:G	64254142	G,NA	A,NA	1,NA	inf,NA	inf,NA	0.560629,NA	0.00018772	0.000187722
3	chr15:65007979:G:A	65007979	NA,A	NA,G	NA,1	NA,inf	NA,inf	NA,0.568862	0.000187537	0.000187542
3	chr15:64638956:G:A	64638956	A,A	G,G	1,1	-inf,-inf	inf,inf	1.62994,0.808337	0.000187306	0.000187315
3	chr15:64215705:G:A	64215705	A,NA	G,NA	1,NA	inf,NA	inf,NA	0.561759,NA	0.000187245	0.000187247
3	chr15:64259761:C:T	64259761	T,NA	C,NA	1,NA	-inf,NA	inf,NA	0.489323,NA	0.000187187	0.000187192
3	chr15:64603922:C:T	64603922	NA,T	NA,C	NA,1	NA,-inf	NA,inf	NA,0.643041	0.00018696	0.000186965
3	chr15:64228836:T:TA	64228836	TA,NA	T,NA	1,NA	inf,NA	inf,NA	0.561978,NA	0.000186956	0.000186959
3	chr15:65293363:T:G	65293363	NA,G	NA,T	NA,1	NA,-inf	NA,inf	NA,0.469226	0.000186765	0.000186769
3	chr15:64420609:C:T	64420609	NA,T	NA,C	NA,1	NA,inf	NA,inf	NA,0.388339	0.000186674	0.000186677
3	chr15:64167829:T:A	64167829	A,NA	T,NA	1,NA	inf,NA	inf,NA	0.563339,NA	0.000186657	0.000186659
3	chr15:64370701:A:G	64370701	G,G	A,A	1,1	inf,inf	inf,inf	0.589226,0.63622	0.000186609	0.00018661
3	chr15:64479747:C:T	64479747	NA,T	NA,C	NA,1	NA,inf	NA,inf	NA,0.359875	0.000186286	0.000186289
3	chr15:65228485:G:A	65228485	NA,A	NA,G	NA,1	NA,-inf	NA,inf	NA,0.537438	0.000186265	0.000186269
3	chr15:64280293:T:C	64280293	C,NA	T,NA	1,NA	inf,NA	inf,NA	0.565664,NA	0.00018626	0.000186262
3	chr15:64160979:A:C	64160979	C,NA	A,NA	1,NA	inf,NA	inf,NA	0.567217,NA	0.000186186	0.000186188
3	chr15:64316463:G:C	64316463	C,NA	G,NA	1,NA	inf,NA	inf,NA	0.566442,NA	0.00018611	0.000186112
3	chr15:65279396:G:C	65279396	NA,C	NA,G	NA,1	NA,-inf	NA,inf	NA,0.516184	0.000186094	0.000186098
3	chr15:64948682:T:C	64948682	C,C	T,T	1,1	-inf,inf	inf,inf	0.192832,1.60512	0.000185973	0.000185976
3	chr15:65107381:T:C	65107381	NA,C	NA,T	NA,1	NA,-inf	NA,inf	NA,0.278758	0.000185291	0.000185295
3	chr15:64924948:C:T	64924948	NA,T	NA,C	NA,1	NA,-inf	NA,inf	NA,0.569773	0.000185241	0.000185247
3	chr15:65003452:C:T	65003452	T,NA	C,NA	1,NA	-inf,NA	inf,NA	0.327323,NA	0.000185034	0.000185037
3	chr15:64625159:T:C	64625159	NA,C	NA,T	NA,1	NA,inf	NA,inf	NA,4.68039	0.000185006	0.000188301
3	chr15:65295014:TATATA:T	65295014	NA,T	NA,TATATA	NA,1	NA,-inf	NA,inf	NA,0.477804	0.000184993	0.000184997
3	chr15:64934143:T:A	64934143	NA,A	NA,T	NA,1	NA,-inf	NA,inf	NA,0.49304	0.000184983	0.000184988
3	chr15:65341009:G:A	65341009	NA,A	NA,G	NA,1	NA,-inf	NA,inf	NA,0.465158	0.000184963	0.000184967
3	chr15:64349292:T:C	64349292	C,NA	T,NA	1,NA	inf,NA	inf,NA	0.569327,NA	0.000184807	0.00018481
3	chr15:64199799:C:T	64199799	T,NA	C,NA	1,NA	inf,NA	inf,NA	0.569768,NA	0.000184663	0.000184665
3	chr15:64851900:C:G	64851900	NA,G	NA,C	NA,1	NA,-inf	NA,inf	NA,0.573576	0.000184556	0.000184563
3	chr15:64743319:G:A	64743319	A,NA	G,NA	1,NA	-inf,NA	inf,NA	0.40989,NA	0.000184543	0.000184548
3	chr15:64278350:G:T	64278350	NA,T	NA,G	NA,1	NA,inf	NA,inf	NA,1.89186	0.000184441	0.000184489
3	chr15:64261661:T:G	64261661	G,NA	T,NA	1,NA	inf,NA	inf,NA	0.571823,NA	0.000184305	0.000184308
3	chr15:64838674:G:C	64838674	NA,C	NA,G	NA,1	NA,-inf	NA,inf	NA,0.605526	0.000184266	0.000184273
3	chr15:64415085:A:G	64415085	NA,G	NA,A	NA,1	NA,-inf	NA,inf	NA,0.790171	0.000184207	0.000184218
3	chr15:64587097:G:A	64587097	NA,A	NA,G	NA,1	NA,inf	NA,inf	NA,0.452756	0.000184189	0.000184193
3	chr15:64231220:G:A	64231220	A,NA	G,NA	1,NA	inf,NA	inf,NA	0.570521,NA	0.000184079	0.000184081
3	chr15:64676815:G:A	64676815	NA,A	NA,G	NA,1	NA,inf	NA,inf	NA,0.36545	0.000184072	0.000184075
3	chr15:64280352:G:A	64280352	A,NA	G,NA	1,NA	inf,NA	inf,NA	0.572597,NA	0.000183975	0.000183977
3	chr15:64379960:C:A	64379960	A,A	C,C	1,1	inf,inf	inf,inf	0.588082,0.778456	0.000183921	0.000183922
3	chr15:65101215:G:A	65101215	NA,A	NA,G	NA,1	NA,-inf	NA,inf	NA,0.274755	0.000183707	0.000183711
3	chr15:65184558:G:A	65184558	NA,A	NA,G	NA,1	NA,inf	NA,inf	NA,0.891243	0.000183687	0.000183693
3	chr15:64844711:C:G	64844711	NA,G	NA,C	NA,1	NA,-inf	NA,inf	NA,0.573011	0.000183582	0.000183589
3	chr15:64260198:T:C	64260198	C,NA	T,NA	1,NA	inf,NA	inf,NA	0.574936,NA	0.000183552	0.000183555
3	chr15:64381416:A:G	64381416	G,NA	A,NA	1,NA	inf,NA	inf,NA	0.617479,NA	0.000183505	0.000183508
3	chr15:64845186:T:A	64845186	NA,A	NA,T	NA,1	NA,inf	NA,inf	NA,0.193529	0.000183502	0.000183506
3	chr15:65301414:C:G	65301414	NA,G	NA,C	NA,1	NA,-inf	NA,inf	NA,0.47223	0.000183388	0.000183392
3	chr15:64428381:TCTC:T	64428381	NA,T	NA,TCTC	NA,1	NA,inf	NA,inf	NA,0.310078	0.000183214	0.000183217
3	chr15:64744751:T:TATTATTTA	64744751	NA,TATTATTTA	NA,T	NA,1	NA,inf	NA,inf	NA,0.349057	0.000183211	0.000183214
3	chr15:64869313:C:T	64869313	NA,T	NA,C	NA,1	NA,-inf	NA,inf	NA,0.644091	0.000183106	0.000183114
3	chr15:64615446:T:C	64615446	C,C	T,T	1,1	inf,inf	inf,inf	0.13131,1.24011	0.000183081	0.000183085
3	chr15:64398624:A:G	64398624	NA,G	NA,A	NA,1	NA,inf	NA,inf	NA,0.31055	0.00018308	0.000183083
3	chr15:64446651:C:G	64446651	NA,G	NA,C	NA,1	NA,-inf	NA,inf	NA,0.810311	0.000183079	0.00018309
3	chr15:64332580:C:T	64332580	NA,T	NA,C	NA,1	NA,inf	NA,inf	NA,1.57892	0.000183027	0.000183055
3	chr15:64965992:A:G	64965992	NA,G	NA,A	NA,1	NA,inf	NA,inf	NA,0.586913	0.00018281	0.000182815
3	chr15:64233354:CTCTCTT:C	64233354	C,NA	CTCTCTT,NA	1,NA	inf,NA	inf,NA	0.574602,NA	0.000182728	0.00018273
3	chr15:64205173:T:C	64205173	C,NA	T,NA	1,NA	inf,NA	inf,NA	0.576265,NA	0.000182574	0.000182576
3	chr15:64856710:C:T	64856710	NA,T	NA,C	NA,1	NA,-inf	NA,inf	NA,0.573253	0.000182513	0.00018252
3	chr15:65314234:G:A	65314234	NA,A	NA,G	NA,1	NA,-inf	NA,inf	NA,0.471853	0.000182494	0.000182498
3	chr15:64276815:C:T	64276815	T,NA	C,NA	1,NA	inf,NA	inf,NA	0.577902,NA	0.000182345	0.000182348
3	chr15:65126990:TG:T	65126990	T,NA	TG,NA	1,NA	inf,NA	inf,NA	0.923666,NA	0.000182209	0.000182213
3	chr15:64394429:C:A	64394429	NA,A	NA,C	NA,1	NA,inf	NA,inf	NA,0.307503	0.000182094	0.000182097
3	chr15:65358937:T:A	65358937	A,NA	T,NA	1,NA	inf,NA	inf,NA	0.97147,NA	0.000182062	0.000182067
3	chr15:64382504:T:C	64382504	NA,C	NA,T	NA,1	NA,inf	NA,inf	NA,0.307509	0.000181994	0.000181997
3	chr15:64869592:C:T	64869592	NA,T	NA,C	NA,1	NA,-inf	NA,inf	NA,0.653812	0.000181967	0.000181974
3	chr15:64711058:C:T	64711058	T,NA	C,NA	1,NA	-inf,NA	inf,NA	0.407928,NA	0.000181893	0.000181898
3	chr15:64443257:G:A	64443257	NA,A	NA,G	NA,1	NA,inf	NA,inf	NA,0.305524	0.000181868	0.000181871
3	chr15:64467722:G:A	64467722	NA,A	NA,G	NA,1	NA,inf	NA,inf	NA,0.344764	0.000181698	0.000181702
3	chr15:64375135:T:C	64375135	C,C	T,T	1,1	inf,inf	inf,inf	0.58516,0.661868	0.0001816	0.000181601
3	chr15:64268898:T:C	64268898	C,NA	T,NA	1,NA	inf,NA	inf,NA	0.580311,NA	0.000181458	0.00018146
3	chr15:64687944:G:A	64687944	NA,A	NA,G	NA,1	NA,-inf	NA,inf	NA,0.613429	0.000181306	0.000181312
3	chr15:64229438:G:A	64229438	A,NA	G,NA	1,NA	inf,NA	inf,NA	0.5809,NA	0.000181204	0.000181206
3	chr15:64408843:G:T	64408843	NA,T	NA,G	NA,1	NA,inf	NA,inf	NA,0.30523	0.000181126	0.000181129
3	chr15:64498552:C:T	64498552	NA,T	NA,C	NA,1	NA,inf	NA,inf	NA,0.428085	0.000181018	0.000181022
3	chr15:64404182:C:T	64404182	NA,T	NA,C	NA,1	NA,inf	NA,inf	NA,1.65697	0.000181016	0.000181044
3	chr15:64401594:C:G	64401594	NA,G	NA,C	NA,1	NA,inf	NA,inf	NA,0.305541	0.000180947	0.00018095
3	chr15:64188959:C:G	64188959	G,NA	C,NA	1,NA	inf,NA	inf,NA	0.576846,NA	0.000180783	0.000180786
3	chr15:64412682:C:T	64412682	NA,T	NA,C	NA,1	NA,inf	NA,inf	NA,1.65429	0.000180775	0.000180802
3	chr15:64392306:A:C	64392306	NA,C	NA,A	NA,1	NA,inf	NA,inf	NA,1.65414	0.000180767	0.000180795
3	chr15:64247528:G:T	64247528	T,NA	G,NA	1,NA	inf,NA	inf,NA	0.583395,NA	0.000180767	0.00018077
3	chr15:64384776:T:A	64384776	NA,A	NA,T	NA,1	NA,inf	NA,inf	NA,1.65506	0.000180707	0.000180735
3	chr15:64406978:G:C	64406978	NA,C	NA,G	NA,1	NA,inf	NA,inf	NA,0.303236	0.000180693	0.000180696
3	chr15:64447991:A:G	64447991	NA,G	NA,A	NA,1	NA,inf	NA,inf	NA,0.450277	0.000180634	0.000180637
3	chr15:64361305:CT:C	64361305	C,C	CT,CT	1,1	inf,inf	inf,inf	0.708816,1.38236	0.000180359	0.000180362
3	chr15:64206104:G:A	64206104	A,NA	G,NA	1,NA	inf,NA	inf,NA	0.583388,NA	0.000180245	0.000180248
3	chr15:64850397:A:G	64850397	NA,G	NA,A	NA,1	NA,-inf	NA,inf	NA,0.563698	0.000180239	0.000180246
3	chr15:64819124:C:G	64819124	NA,G	NA,C	NA,1	NA,-inf	NA,inf	NA,0.785633	0.000180229	0.000180235
3	chr15:65153800:C:G	65153800	NA,G	NA,C	NA,1	NA,-inf	NA,inf	NA,0.39639	0.000180124	0.000180127
3	chr15:64272376:T:G	64272376	G,NA	T,NA	1,NA	inf,NA	inf,NA	0.586015,NA	0.000180115	0.000180118
3	chr15:64714825:T:C	64714825	NA,C	NA,T	NA,1	NA,inf	NA,inf	NA,0.234465	0.000180102	0.000180105
3	chr15:64283288:G:T	64283288	T,NA	G,NA	1,NA	inf,NA	inf,NA	0.58453,NA	0.000180077	0.000180079
3	chr15:64197215:T:A	64197215	A,NA	T,NA	1,NA	inf,NA	inf,NA	0.584685,NA	0.000180044	0.000180046
3	chr15:65084499:C:T	65084499	NA,T	NA,C	NA,1	NA,inf	NA,inf	NA,0.0462749	0.000180017	0.00018002
3	chr15:64213202:C:T	64213202	T,NA	C,NA	1,NA	inf,NA	inf,NA	0.584921,NA	0.000179895	0.000179898
3	chr15:64564647:A:G	64564647	NA,G	NA,A	NA,1	NA,inf	NA,inf	NA,0.23396	0.000179802	0.000179805
3	chr15:65227738:T:C	65227738	NA,C	NA,T	NA,1	NA,-inf	NA,inf	NA,0.514234	0.000179487	0.000179491
3	chr15:64191328:A:G	64191328	NA,G	NA,A	NA,1	NA,inf	NA,inf	NA,0.363893	0.00017947	0.000179473
3	chr15:64602671:C:T	64602671	NA,T	NA,C	NA,1	NA,-inf	NA,inf	NA,0.764081	0.000179382	0.000179392
3	chr15:64396842:A:G	64396842	NA,G	NA,A	NA,1	NA,inf	NA,inf	NA,0.298781	0.000179307	0.00017931
3	chr15:65131337:T:C	65131337	NA,C	NA,T	NA,1	NA,-inf	NA,inf	NA,0.393661	0.00017904	0.000179043
3	chr15:64728365:C:T	64728365	NA,T	NA,C	NA,1	NA,inf	NA,inf	NA,0.364448	0.000178903	0.000178906
3	chr15:64321277:A:G	64321277	G,NA	A,NA	1,NA	inf,NA	inf,NA	0.591111,NA	0.000178893	0.000178896
3	chr15:65040134:A:G	65040134	G,G	A,A	1,1	-inf,-inf	inf,inf	0.842827,0.0612803	0.000178869	0.000178875
3	chr15:64818285:C:T	64818285	NA,T	NA,C	NA,1	NA,-inf	NA,inf	NA,0.560047	0.000178843	0.000178849
3	chr15:64752932:T:C	64752932	NA,C	NA,T	NA,1	NA,inf	NA,inf	NA,0.34889	0.00017882	0.000178823
3	chr15:64878805:G:A	64878805	NA,A	NA,G	NA,1	NA,-inf	NA,inf	NA,0.548226	0.000178663	0.00017867
3	chr15:64845320:G:A	64845320	NA,A	NA,G	NA,1	NA,-inf	NA,inf	NA,0.560444	0.00017853	0.000178537
3	chr15:64333150:G:A	64333150	A,NA	G,NA	1,NA	inf,NA	inf,NA	0.589026,NA	0.000178329	0.000178332
3	chr15:64402591:T:C	64402591	NA,C	NA,T	NA,1	NA,inf	NA,inf	NA,0.296065	0.000178184	0.000178187
3	chr15:64868946:T:C	64868946	NA,C	NA,T	NA,1	NA,-inf	NA,inf	NA,0.639988	0.000178046	0.000178053
3	chr15:64906674:G:A	64906674	NA,A	NA,G	NA,1	NA,inf	NA,inf	NA,0.434207	0.000177869	0.000177872
3	chr15:64183879:G:A	64183879	NA,A	NA,G	NA,1	NA,inf	NA,inf	NA,0.628999	0.000177716	0.00017772
3	chr15:65201329:C:T	65201329	T,T	C,C	1,1	inf,-inf	inf,inf	1.72872,1.76621	0.000177682	0.000177687
3	chr15:65158107:A:G	65158107	NA,G	NA,A	NA,1	NA,-inf	NA,inf	NA,0.452348	0.000177629	0.000177634
3	chr15:64364565:G:C	64364565	C,C	G,G	1,1	inf,inf	inf,inf	0.698668,1.42757	0.000177601	0.000177604
3	chr15:65160680:A:G	65160680	NA,G	NA,A	NA,1	NA,-inf	NA,inf	NA,0.404469	0.000177601	0.000177605
3	chr15:64879921:G:A	64879921	NA,A	NA,G	NA,1	NA,-inf	NA,inf	NA,0.627969	0.000177545	0.000177552
3	chr15:64658888:CAA:C	64658888	NA,C	NA,CAA	NA,1	NA,inf	NA,inf	NA,0.282081	0.000177537	0.00017754
3	chr15:64364563:T:C	64364563	C,C	T,T	1,1	inf,inf	inf,inf	0.697626,1.4368	0.000177454	0.000177456
3	chr15:64706072:A:C	64706072	NA,C	NA,A	NA,1	NA,-inf	NA,inf	NA,0.821403	0.000177351	0.000177362
3	chr15:64484512:C:T	64484512	NA,T	NA,C	NA,1	NA,inf	NA,inf	NA,0.31201	0.000177339	0.000177342
3	chr15:64290974:A:G	64290974	G,NA	A,NA	1,NA	inf,NA	inf,NA	0.59567,NA	0.000177269	0.000177272
3	chr15:64528939:C:G	64528939	NA,G	NA,C	NA,1	NA,-inf	NA,inf	NA,0.784284	0.000177234	0.000177245
3	chr15:64201837:A:C	64201837	C,NA	A,NA	1,NA	inf,NA	inf,NA	0.593659,NA	0.000177226	0.000177229
3	chr15:64586679:C:T	64586679	NA,T	NA,C	NA,1	NA,inf	NA,inf	NA,0.239717	0.00017719	0.000177193
3	chr15:64767614:G:A	64767614	NA,A	NA,G	NA,1	NA,-inf	NA,inf	NA,0.413479	0.00017715	0.000177153
3	chr15:64604518:G:A	64604518	NA,A	NA,G	NA,1	NA,-inf	NA,inf	NA,0.784337	0.000177116	0.000177127
3	chr15:64225882:C:T	64225882	T,NA	C,NA	1,NA	inf,NA	inf,NA	0.594179,NA	0.000177046	0.000177049
3	chr15:64834182:G:C	64834182	NA,C	NA,G	NA,1	NA,-inf	NA,inf	NA,0.578242	0.000177044	0.000177051
3	chr15:64530993:T:C	64530993	C,NA	T,NA	1,NA	-inf,NA	inf,NA	0.067292,NA	0.000176993	0.000176997
3	chr15:65360540:AGAG:A	65360540	NA,A	NA,AGAG	NA,1	NA,-inf	NA,inf	NA,0.192535	0.000176957	0.00017696
3	chr15:65294099:T:C	65294099	NA,C	NA,T	NA,1	NA,-inf	NA,inf	NA,0.448538	0.000176954	0.000176957
3	chr15:64247105:T:G	64247105	NA,G	NA,T	NA,1	NA,inf	NA,inf	NA,0.398184	0.000176863	0.000176866
3	chr15:64872910:G:A	64872910	NA,A	NA,G	NA,1	NA,-inf	NA,inf	NA,0.626813	0.000176678	0.000176685
3	chr15:64160404:C:T	64160404	T,NA	C,NA	1,NA	inf,NA	inf,NA	0.594119,NA	0.000176592	0.000176594
3	chr15:65034495:T:A	65034495	A,A	T,T	1,1	-inf,inf	inf,inf	0.845645,0.00574817	0.000176571	0.000176577
3	chr15:64245101:C:G	64245101	G,NA	C,NA	1,NA	inf,NA	inf,NA	0.597243,NA	0.000176437	0.00017644
3	chr15:65295925:T:C	65295925	NA,C	NA,T	NA,1	NA,-inf	NA,inf	NA,0.294023	0.000176333	0.000176336
3	chr15:64880534:C:T	64880534	NA,T	NA,C	NA,1	NA,-inf	NA,inf	NA,0.537834	0.000176218	0.000176225
3	chr15:65148250:T:G	65148250	NA,G	NA,T	NA,1	NA,inf	NA,inf	NA,0.721025	0.000176181	0.000176186
3	chr15:64404603:G:A	64404603	NA,A	NA,G	NA,1	NA,inf	NA,inf	NA,0.427608	0.000175851	0.000175855
3	chr15:65195831:G:A	65195831	NA,A	NA,G	NA,1	NA,inf	NA,inf	NA,0.453883	0.000175644	0.000175648
3	chr15:64298495:T:C	64298495	C,NA	T,NA	1,NA	inf,NA	inf,NA	0.600173,NA	0.000175378	0.000175381
3	chr15:64427105:A:G	64427105	NA,G	NA,A	NA,1	NA,inf	NA,inf	NA,2.98579	0.00017527	0.000175431
3	chr15:64878571:G:A	64878571	NA,A	NA,G	NA,1	NA,inf	NA,inf	NA,0.430783	0.000175163	0.000175166
3	chr15:64286473:CA:C	64286473	C,NA	CA,NA	1,NA	inf,NA	inf,NA	1.15526,NA	0.000174986	0.000174991
3	chr15:65030326:T:C	65030326	NA,C	NA,T	NA,1	NA,-inf	NA,inf	NA,0.504078	0.000174967	0.000174972
3	chr15:64810161:GATC:G	64810161	NA,G	NA,GATC	NA,1	NA,-inf	NA,inf	NA,0.561946	0.000174834	0.00017484
3	chr15:64396923:C:T	64396923	NA,T	NA,C	NA,1	NA,inf	NA,inf	NA,0.284362	0.000174815	0.000174818
3	chr15:64309655:T:C	64309655	C,NA	T,NA	1,NA	inf,NA	inf,NA	0.601535,NA	0.000174711	0.000174714
3	chr15:64518899:A:G	64518899	G,G	A,A	1,1	-inf,-inf	inf,inf	1.6445,0.71848	0.000174692	0.0001747
3	chr15:64817151:T:TA	64817151	TA,TA	T,T	1,1	-inf,-inf	inf,inf	0.18777,1.60405	0.000174495	0.000174507
3	chr15:65326527:T:C	65326527	NA,C	NA,T	NA,1	NA,-inf	NA,inf	NA,0.47482	0.000174294	0.000174298
3	chr15:65026458:C:A	65026458	NA,A	NA,C	NA,1	NA,-inf	NA,inf	NA,0.60621	0.000174162	0.000174167
3	chr15:64403848:A:T	64403848	NA,T	NA,A	NA,1	NA,inf	NA,inf	NA,0.283291	0.000174055	0.000174058
3	chr15:64208067:C:T	64208067	T,NA	C,NA	1,NA	inf,NA	inf,NA	0.604338,NA	0.000174054	0.000174057
3	chr15:64277877:A:G	64277877	G,NA	A,NA	1,NA	inf,NA	inf,NA	0.614579,NA	0.000174029	0.000174032
3	chr15:64184521:C:T	64184521	NA,T	NA,C	NA,1	NA,inf	NA,inf	NA,0.612864	0.000173959	0.000173963
3	chr15:64722939:A:C	64722939	NA,C	NA,A	NA,1	NA,-inf	NA,inf	NA,0.80878	0.000173841	0.000173853
3	chr15:64287945:C:CT	64287945	CT,NA	C,NA	1,NA	inf,NA	inf,NA	0.606143,NA	0.000173834	0.000173836
3	chr15:64937618:T:C	64937618	C,C	T,T	1,1	inf,inf	inf,inf	0.0762967,1.9396	0.000173821	0.000173825
3	chr15:64410171:G:A	64410171	NA,A	NA,G	NA,1	NA,inf	NA,inf	NA,1.60189	0.000173719	0.000173745
3	chr15:64936343:C:G	64936343	NA,G	NA,C	NA,1	NA,-inf	NA,inf	NA,0.165085	0.000173665	0.000173668
3	chr15:64854688:G:T	64854688	NA,T	NA,G	NA,1	NA,-inf	NA,inf	NA,0.537397	0.000173646	0.000173653
3	chr15:65353496:C:T	65353496	T,T	C,C	1,1	-inf,inf	inf,inf	0.620604,2.28425	0.000173507	0.000173521
3	chr15:64314218:C:G	64314218	G,NA	C,NA	1,NA	inf,NA	inf,NA	0.60578,NA	0.000173464	0.000173467
3	chr15:64646527:G:A	64646527	NA,A	NA,G	NA,1	NA,inf	NA,inf	NA,0.405047	0.000173316	0.000173319
3	chr15:64237237:T:C	64237237	C,NA	T,NA	1,NA	inf,NA	inf,NA	0.607051,NA	0.000173313	0.000173316
3	chr15:64244396:G:A	64244396	A,NA	G,NA	1,NA	inf,NA	inf,NA	0.606964,NA	0.00017316	0.000173163
3	chr15:64691698:G:A	64691698	NA,A	NA,G	NA,1	NA,inf	NA,inf	NA,0.255876	0.000173069	0.000173072
3	chr15:64345337:T:C	64345337	C,C	T,T	1,1	inf,inf	inf,inf	2.29288,2.08754	0.000172988	0.000173021
3	chr15:64751544:G:A	64751544	NA,A	NA,G	NA,1	NA,-inf	NA,inf	NA,0.795418	0.000172965	0.000172977
3	chr15:65356585:ACAAGCCGATGGT:A	65356585	A,A	ACAAGCCGATGGT,ACAAGCCGATGGT	1,1	-inf,inf	inf,inf	0.526588,2.2755	0.000172861	0.000172871
3	chr15:64484930:C:T	64484930	NA,T	NA,C	NA,1	NA,-inf	NA,inf	NA,0.764205	0.000172809	0.00017282
3	chr15:64407559:C:T	64407559	NA,T	NA,C	NA,1	NA,inf	NA,inf	NA,0.278606	0.00017275	0.000172753
3	chr15:64432497:C:G	64432497	NA,G	NA,C	NA,1	NA,inf	NA,inf	NA,3.17561	0.000172649	0.000172863
3	chr15:65147892:C:G	65147892	NA,G	NA,C	NA,1	NA,-inf	NA,inf	NA,0.386906	0.00017251	0.000172514
3	chr15:64706910:G:A	64706910	A,NA	G,NA	1,NA	-inf,NA	inf,NA	0.410838,NA	0.000172324	0.000172328
3	chr15:64799462:ACGCTCCTCACTTCCTAGATGGGATGGCGGCCGGGAAGAGG:A	64799462	NA,A	NA,ACGCTCCTCACTTCCTAGATGGGATGGCGGCCGGGAAGAGG	NA,1	NA,-inf	NA,inf	NA,0.544771	0.000172313	0.000172318
3	chr15:64799229:G:A	64799229	A,NA	G,NA	1,NA	-inf,NA	inf,NA	0.0880128,NA	0.000172277	0.000172281
3	chr15:64864851:A:G	64864851	NA,G	NA,A	NA,1	NA,inf	NA,inf	NA,0.430431	0.000172121	0.000172124
3	chr15:65343260:G:A	65343260	NA,A	NA,G	NA,1	NA,-inf	NA,inf	NA,0.465672	0.000171991	0.000171996
3	chr15:64384114:A:C	64384114	NA,C	NA,A	NA,1	NA,-inf	NA,inf	NA,1.98771	0.000171892	0.000171898
3	chr15:64861649:C:G	64861649	NA,G	NA,C	NA,1	NA,inf	NA,inf	NA,0.161025	0.000171692	0.000171695
3	chr15:64438040:G:T	64438040	NA,T	NA,G	NA,1	NA,inf	NA,inf	NA,0.293488	0.000171317	0.000171321
3	chr15:64721259:G:T	64721259	T,NA	G,NA	1,NA	inf,NA	inf,NA	1.01557,NA	0.000171203	0.000171206
3	chr15:64531691:C:T	64531691	NA,T	NA,C	NA,1	NA,inf	NA,inf	NA,0.294182	0.000171192	0.000171195
3	chr15:65061114:G:A	65061114	NA,A	NA,G	NA,1	NA,-inf	NA,inf	NA,0.366072	0.000171171	0.000171175
3	chr15:65297413:T:C	65297413	NA,C	NA,T	NA,1	NA,-inf	NA,inf	NA,0.423262	0.000171002	0.000171005
3	chr15:64741886:C:T	64741886	NA,T	NA,C	NA,1	NA,inf	NA,inf	NA,0.268968	0.000170782	0.000170785
3	chr15:64317672:T:C	64317672	C,NA	T,NA	1,NA	inf,NA	inf,NA	0.613966,NA	0.000170702	0.000170705
3	chr15:64667055:G:A	64667055	NA,A	NA,G	NA,1	NA,inf	NA,inf	NA,0.297134	0.000170677	0.00017068
3	chr15:64600407:G:A	64600407	A,NA	G,NA	1,NA	-inf,NA	inf,NA	0.0733186,NA	0.000170549	0.000170553
3	chr15:64604099:A:G	64604099	NA,G	NA,A	NA,1	NA,-inf	NA,inf	NA,2.56624	0.000170504	0.000170513
3	chr15:64941973:T:A	64941973	A,A	T,T	1,1	inf,inf	inf,inf	0.52604,0.609048	0.000170291	0.000170293
3	chr15:65304508:A:G	65304508	NA,G	NA,A	NA,1	NA,-inf	NA,inf	NA,0.413753	0.000170252	0.000170255
3	chr15:65181215:C:A	65181215	NA,A	NA,C	NA,1	NA,-inf	NA,inf	NA,0.422199	0.000170202	0.000170206
3	chr15:65282005:C:T	65282005	NA,T	NA,C	NA,1	NA,-inf	NA,inf	NA,0.455093	0.000169966	0.00016997
3	chr15:64602230:C:T	64602230	T,NA	C,NA	1,NA	inf,NA	inf,NA	0.0945224,NA	0.000169881	0.000169885
3	chr15:64615712:C:T	64615712	NA,T	NA,C	NA,1	NA,-inf	NA,inf	NA,2.44814	0.000169874	0.000169886
3	chr15:64588769:G:C	64588769	NA,C	NA,G	NA,1	NA,-inf	NA,inf	NA,0.52323	0.000169839	0.000169844
3	chr15:65216596:G:C	65216596	NA,C	NA,G	NA,1	NA,-inf	NA,inf	NA,0.375849	0.000169838	0.000169842
3	chr15:65064244:G:T	65064244	NA,T	NA,G	NA,1	NA,-inf	NA,inf	NA,0.437678	0.000169769	0.000169774
3	chr15:64838538:G:A	64838538	NA,A	NA,G	NA,1	NA,-inf	NA,inf	NA,0.516535	0.000169742	0.000169748
3	chr15:65367165:G:A	65367165	NA,A	NA,G	NA,1	NA,inf	NA,inf	NA,0.6985	0.00016969	0.000169695
3	chr15:64876303:AGAAGGGGTATAG:A	64876303	NA,A	NA,AGAAGGGGTATAG	NA,1	NA,-inf	NA,inf	NA,0.507203	0.000169586	0.000169592
3	chr15:64845855:C:T	64845855	NA,T	NA,C	NA,1	NA,-inf	NA,inf	NA,0.591707	0.000169372	0.000169379
3	chr15:64890590:C:T	64890590	NA,T	NA,C	NA,1	NA,-inf	NA,inf	NA,0.588749	0.000169091	0.000169098
3	chr15:64346056:T:TG	64346056	TG,TG	T,T	1,1	inf,inf	inf,inf	2.24442,2.15053	0.000169091	0.000169126
3	chr15:64949083:G:A	64949083	NA,A	NA,G	NA,1	NA,inf	NA,inf	NA,0.529331	0.000169017	0.000169021
3	chr15:65019592:C:T	65019592	T,T	C,C	1,1	-inf,-inf	inf,inf	0.99142,0.57828	0.000168959	0.000168961
3	chr15:64858402:G:A	64858402	A,NA	G,NA	1,NA	-inf,NA	inf,NA	0.213176,NA	0.000168727	0.000168729
3	chr15:64408044:G:A	64408044	A,NA	G,NA	1,NA	inf,NA	inf,NA	0.165218,NA	0.000168677	0.000168681
3	chr15:64878440:TTC:T	64878440	T,NA	TTC,NA	1,NA	-inf,NA	inf,NA	0.241047,NA	0.000168628	0.000168631
3	chr15:64487016:G:A	64487016	NA,A	NA,G	NA,1	NA,inf	NA,inf	NA,0.270709	0.000168542	0.000168545
3	chr15:64262682:T:G	64262682	NA,G	NA,T	NA,1	NA,inf	NA,inf	NA,1.76619	0.0001685	0.000168538
3	chr15:64883839:A:T	64883839	NA,T	NA,A	NA,1	NA,-inf	NA,inf	NA,0.504897	0.000168218	0.000168224
3	chr15:65303002:G:A	65303002	NA,A	NA,G	NA,1	NA,-inf	NA,inf	NA,0.40687	0.000168068	0.000168071
3	chr15:64820306:C:T	64820306	NA,T	NA,C	NA,1	NA,-inf	NA,inf	NA,2.19523	0.000168023	0.000168029
3	chr15:65348303:G:A	65348303	NA,A	NA,G	NA,1	NA,-inf	NA,inf	NA,0.53679	0.000167959	0.000167963
3	chr15:65169125:G:A	65169125	NA,A	NA,G	NA,1	NA,inf	NA,inf	NA,0.0711838	0.000167791	0.000167794
3	chr15:64653651:AAAAT:A	64653651	NA,A	NA,AAAAT	NA,1	NA,-inf	NA,inf	NA,0.685352	0.000167715	0.000167724
3	chr15:65320828:A:G	65320828	NA,G	NA,A	NA,1	NA,-inf	NA,inf	NA,0.359453	0.000167689	0.000167693
3	chr15:64419857:C:T	64419857	T,T	C,C	1,1	-inf,inf	inf,inf	0.372662,0.940171	0.000167561	0.000167562
3	chr15:64402747:A:G	64402747	NA,G	NA,A	NA,1	NA,inf	NA,inf	NA,4.91722	0.000167457	0.000171993
3	chr15:64886118:C:T	64886118	T,NA	C,NA	1,NA	-inf,NA	inf,NA	0.23523,NA	0.00016741	0.000167413
3	chr15:65202620:G:A	65202620	NA,A	NA,G	NA,1	NA,inf	NA,inf	NA,0.466234	0.000167321	0.000167325
3	chr15:65217531:G:A	65217531	NA,A	NA,G	NA,1	NA,inf	NA,inf	NA,0.558991	0.000167242	0.000167247
3	chr15:64407395:C:T	64407395	NA,T	NA,C	NA,1	NA,inf	NA,inf	NA,0.260011	0.0001671	0.000167102
3	chr15:64396753:G:A	64396753	NA,A	NA,G	NA,1	NA,inf	NA,inf	NA,1.56022	0.000166973	0.000166996
3	chr15:64539693:A:G	64539693	NA,G	NA,A	NA,1	NA,inf	NA,inf	NA,0.338413	0.000166924	0.000166927
3	chr15:64884654:A:G	64884654	G,NA	A,NA	1,NA	-inf,NA	inf,NA	0.233612,NA	0.000166768	0.00016677
3	chr15:64266958:T:C	64266958	NA,C	NA,T	NA,1	NA,inf	NA,inf	NA,1.78567	0.000166767	0.000166805
3	chr15:64387391:A:T	64387391	T,NA	A,NA	1,NA	inf,NA	inf,NA	0.826163,NA	0.000166632	0.000166635
3	chr15:64661107:G:A	64661107	NA,A	NA,G	NA,1	NA,inf	NA,inf	NA,0.270351	0.000166534	0.000166537
3	chr15:64834316:T:C	64834316	NA,C	NA,T	NA,1	NA,-inf	NA,inf	NA,0.151611	0.000166269	0.000166272
3	chr15:64404952:C:T	64404952	NA,T	NA,C	NA,1	NA,inf	NA,inf	NA,0.256769	0.000166143	0.000166146
3	chr15:65192801:A:C	65192801	NA,C	NA,A	NA,1	NA,-inf	NA,inf	NA,0.430579	0.000165815	0.00016582
3	chr15:64835699:A:G	64835699	NA,G	NA,A	NA,1	NA,-inf	NA,inf	NA,0.413654	0.000165685	0.000165689
3	chr15:64907622:G:A	64907622	NA,A	NA,G	NA,1	NA,inf	NA,inf	NA,1.42228	0.000165606	0.000165622
3	chr15:64315588:A:G	64315588	G,NA	A,NA	1,NA	inf,NA	inf,NA	0.635479,NA	0.000165561	0.000165564
3	chr15:65216137:C:A	65216137	NA,A	NA,C	NA,1	NA,-inf	NA,inf	NA,0.345704	0.000165375	0.000165378
3	chr15:65050988:T:C	65050988	C,C	T,T	1,1	-inf,inf	inf,inf	0.816963,0.0149385	0.000165357	0.000165363
3	chr15:64512604:T:C	64512604	NA,C	NA,T	NA,1	NA,inf	NA,inf	NA,0.252761	0.000165352	0.000165355
3	chr15:65029625:C:G	65029625	NA,G	NA,C	NA,1	NA,inf	NA,inf	NA,0.174582	0.000165251	0.000165256
3	chr15:64409499:TGA:T	64409499	NA,T	NA,TGA	NA,1	NA,-inf	NA,inf	NA,0.510437	0.000165219	0.000165224
3	chr15:64478045:C:A	64478045	NA,A	NA,C	NA,1	NA,inf	NA,inf	NA,0.269126	0.000165197	0.0001652
3	chr15:65178902:G:T	65178902	NA,T	NA,G	NA,1	NA,-inf	NA,inf	NA,0.352905	0.000165192	0.000165196
3	chr15:64409491:GCAGAGC:G	64409491	NA,G	NA,GCAGAGC	NA,1	NA,-inf	NA,inf	NA,0.510279	0.000165186	0.000165191
3	chr15:64707251:G:A	64707251	NA,A	NA,G	NA,1	NA,inf	NA,inf	NA,0.28292	0.000165069	0.000165072
3	chr15:64402198:A:G	64402198	NA,G	NA,A	NA,1	NA,inf	NA,inf	NA,1.54517	0.000164985	0.000165008
3	chr15:64874544:G:A	64874544	NA,A	NA,G	NA,1	NA,-inf	NA,inf	NA,0.354143	0.000164915	0.000164919
3	chr15:64921218:A:T	64921218	T,T	A,A	1,1	-inf,-inf	inf,inf	0.82988,0.00690863	0.000164792	0.000164794
3	chr15:64938703:G:A	64938703	NA,A	NA,G	NA,1	NA,inf	NA,inf	NA,0.551411	0.000164782	0.000164787
3	chr15:64543543:A:G	64543543	NA,G	NA,A	NA,1	NA,inf	NA,inf	NA,0.299337	0.000164724	0.000164727
3	chr15:64228261:TAAAC:T	64228261	T,NA	TAAAC,NA	1,NA	inf,NA	inf,NA	0.635811,NA	0.000164706	0.000164708
3	chr15:64798201:C:T	64798201	NA,T	NA,C	NA,1	NA,-inf	NA,inf	NA,2.70146	0.000164604	0.000164612
3	chr15:65100641:C:T	65100641	NA,T	NA,C	NA,1	NA,-inf	NA,inf	NA,0.201401	0.000164544	0.000164548
3	chr15:64824129:A:G	64824129	NA,G	NA,A	NA,1	NA,-inf	NA,inf	NA,0.145276	0.000164306	0.000164309
3	chr15:64755627:G:A	64755627	NA,A	NA,G	NA,1	NA,-inf	NA,inf	NA,0.526283	0.000164095	0.000164101
3	chr15:64634972:C:T	64634972	NA,T	NA,C	NA,1	NA,inf	NA,inf	NA,5.02721	0.000164047	0.000170196
3	chr15:64480618:A:G	64480618	NA,G	NA,A	NA,1	NA,inf	NA,inf	NA,0.265704	0.000163965	0.000163968
3	chr15:64986026:T:C	64986026	C,C	T,T	1,1	-inf,-inf	inf,inf	0.890639,0.748384	0.00016396	0.000163963
3	chr15:64804508:CT:C	64804508	C,C	CT,CT	1,1	-inf,-inf	inf,inf	1.09282,0.488432	0.00016392	0.000163925
3	chr15:64194042:A:G	64194042	NA,G	NA,A	NA,1	NA,inf	NA,inf	NA,0.0118522	0.000163878	0.000163881
3	chr15:64834652:C:A	64834652	NA,A	NA,C	NA,1	NA,-inf	NA,inf	NA,0.404908	0.0001638	0.000163805
3	chr15:64233341:A:G	64233341	G,G	A,A	1,1	-inf,-inf	inf,inf	2.3282,0.681519	0.000163749	0.000163753
3	chr15:64538304:G:C	64538304	NA,C	NA,G	NA,1	NA,inf	NA,inf	NA,0.268683	0.000163721	0.000163724
3	chr15:65105466:G:A	65105466	NA,A	NA,G	NA,1	NA,-inf	NA,inf	NA,0.195402	0.000163711	0.000163714
3	chr15:64815379:C:T	64815379	NA,T	NA,C	NA,1	NA,inf	NA,inf	NA,0.367633	0.000163422	0.000163425
3	chr15:64830177:A:C	64830177	NA,C	NA,A	NA,1	NA,-inf	NA,inf	NA,0.403278	0.000163381	0.000163386
3	chr15:64267027:GGGT:G	64267027	NA,G	NA,GGGT	NA,1	NA,inf	NA,inf	NA,0.304453	0.000163365	0.000163368
3	chr15:64705006:CAGCTA:C	64705006	NA,C	NA,CAGCTA	NA,1	NA,-inf	NA,inf	NA,0.863746	0.000163205	0.000163211
3	chr15:65277559:C:A	65277559	NA,A	NA,C	NA,1	NA,-inf	NA,inf	NA,0.424945	0.000163199	0.000163202
3	chr15:64678589:C:T	64678589	NA,T	NA,C	NA,1	NA,inf	NA,inf	NA,0.281174	0.000163052	0.000163055
3	chr15:64329125:A:G	64329125	NA,G	NA,A	NA,1	NA,-inf	NA,inf	NA,0.879903	0.000163033	0.00016304
3	chr15:64910102:G:A	64910102	NA,A	NA,G	NA,1	NA,inf	NA,inf	NA,0.30467	0.000162895	0.000162898
3	chr15:64214825:G:C	64214825	NA,C	NA,G	NA,1	NA,inf	NA,inf	NA,0.00881462	0.000162845	0.000162848
3	chr15:64934559:T:G	64934559	NA,G	NA,T	NA,1	NA,inf	NA,inf	NA,0.0367964	0.000162798	0.000162801
3	chr15:64292325:A:C	64292325	C,NA	A,NA	1,NA	-inf,NA	inf,NA	0.923829,NA	0.000162754	0.000162759
3	chr15:64709267:G:C	64709267	NA,C	NA,G	NA,1	NA,-inf	NA,inf	NA,0.862813	0.000162716	0.000162722
3	chr15:64416123:T:C	64416123	NA,C	NA,T	NA,1	NA,inf	NA,inf	NA,1.52169	0.000162594	0.000162616
3	chr15:64838960:C:T	64838960	NA,T	NA,C	NA,1	NA,-inf	NA,inf	NA,0.398719	0.000162336	0.000162341
3	chr15:64662352:T:C	64662352	NA,C	NA,T	NA,1	NA,inf	NA,inf	NA,0.253271	0.000162255	0.000162258
3	chr15:65081365:C:T	65081365	T,T	C,C	1,1	-inf,-inf	inf,inf	1.26166,0.0607984	0.000162248	0.000162253
3	chr15:64421883:A:C	64421883	NA,C	NA,A	NA,1	NA,inf	NA,inf	NA,0.242427	0.00016218	0.000162183
3	chr15:64918907:T:C	64918907	NA,C	NA,T	NA,1	NA,-inf	NA,inf	NA,0.145854	0.000162131	0.000162134
3	chr15:64896585:C:T	64896585	T,NA	C,NA	1,NA	-inf,NA	inf,NA	0.222087,NA	0.000161944	0.000161947
3	chr15:64654722:T:C	64654722	NA,C	NA,T	NA,1	NA,inf	NA,inf	NA,0.25199	0.000161928	0.000161931
3	chr15:64534420:T:G	64534420	NA,G	NA,T	NA,1	NA,inf	NA,inf	NA,1.80186	0.000161654	0.000161693
3	chr15:64975669:A:G	64975669	G,NA	A,NA	1,NA	-inf,NA	inf,NA	0.0907234,NA	0.000161487	0.00016149
3	chr15:64915291:G:A	64915291	NA,A	NA,G	NA,1	NA,-inf	NA,inf	NA,0.38341	0.000161266	0.000161271
3	chr15:65126574:C:T	65126574	NA,T	NA,C	NA,1	NA,-inf	NA,inf	NA,0.338696	0.000161171	0.000161174
3	chr15:64839467:G:A	64839467	A,NA	G,NA	1,NA	-inf,NA	inf,NA	0.197299,NA	0.000161167	0.000161169
3	chr15:64584633:TTTTA:T	64584633	NA,T	NA,TTTTA	NA,1	NA,inf	NA,inf	NA,0.281813	0.000161031	0.000161034
3	chr15:64451637:A:G	64451637	NA,G	NA,A	NA,1	NA,inf	NA,inf	NA,0.288585	0.000160973	0.000160976
3	chr15:64400851:G:A	64400851	NA,A	NA,G	NA,1	NA,inf	NA,inf	NA,0.29957	0.000160863	0.000160866
3	chr15:64807629:G:T	64807629	T,T	G,G	1,1	inf,-inf	inf,inf	1.16006,0.0270617	0.00016082	0.000160823
3	chr15:65121752:C:G	65121752	NA,G	NA,C	NA,1	NA,-inf	NA,inf	NA,0.61332	0.000160655	0.00016066
3	chr15:64961658:GA:G	64961658	G,G	GA,GA	1,1	-inf,inf	inf,inf	0.503193,0.449432	0.000160563	0.000160564
3	chr15:64630793:TTTTG:T	64630793	NA,T	NA,TTTTG	NA,1	NA,inf	NA,inf	NA,5.0833	0.000160527	0.000167373
3	chr15:64908390:C:T	64908390	NA,T	NA,C	NA,1	NA,inf	NA,inf	NA,0.314319	0.000160411	0.000160414
3	chr15:64299547:G:A	64299547	A,A	G,G	1,1	-inf,-inf	inf,inf	2.33715,0.644454	0.000160351	0.000160355
3	chr15:64482803:G:A	64482803	NA,A	NA,G	NA,1	NA,-inf	NA,inf	NA,2.41806	0.000160243	0.000160251
3	chr15:64825290:G:C	64825290	NA,C	NA,G	NA,1	NA,-inf	NA,inf	NA,0.472891	0.000160217	0.000160223
3	chr15:65302085:G:A	65302085	NA,A	NA,G	NA,1	NA,-inf	NA,inf	NA,0.371926	0.000160184	0.000160187
3	chr15:64548439:A:G	64548439	NA,G	NA,A	NA,1	NA,inf	NA,inf	NA,0.250365	0.000160097	0.0001601
3	chr15:64282437:A:G	64282437	NA,G	NA,A	NA,1	NA,inf	NA,inf	NA,3.61008	0.00016007	0.000160464
3	chr15:64353602:G:A	64353602	NA,A	NA,G	NA,1	NA,inf	NA,inf	NA,0.291206	0.000160063	0.000160066
3	chr15:64882802:T:C	64882802	C,NA	T,NA	1,NA	-inf,NA	inf,NA	0.215527,NA	0.00016006	0.000160062
3	chr15:64826779:C:T	64826779	NA,T	NA,C	NA,1	NA,-inf	NA,inf	NA,0.389016	0.000160046	0.000160051
3	chr15:64698806:G:A	64698806	NA,A	NA,G	NA,1	NA,-inf	NA,inf	NA,0.845095	0.000160035	0.000160041
3	chr15:64967083:G:A	64967083	NA,A	NA,G	NA,1	NA,-inf	NA,inf	NA,0.196997	0.00015993	0.000159933
3	chr15:65335746:TTC:T	65335746	NA,T	NA,TTC	NA,1	NA,-inf	NA,inf	NA,0.175063	0.000159912	0.000159915
3	chr15:65369312:A:G	65369312	NA,G	NA,A	NA,1	NA,-inf	NA,inf	NA,0.291481	0.000159893	0.000159896
3	chr15:64702075:AG:A	64702075	NA,A	NA,AG	NA,1	NA,-inf	NA,inf	NA,0.844437	0.000159741	0.000159748
3	chr15:64619569:C:T	64619569	NA,T	NA,C	NA,1	NA,inf	NA,inf	NA,0.243025	0.000159602	0.000159605
3	chr15:64861970:G:C	64861970	NA,C	NA,G	NA,1	NA,-inf	NA,inf	NA,0.325663	0.000159566	0.000159569
3	chr15:64986030:G:C	64986030	C,C	G,G	1,1	-inf,-inf	inf,inf	0.878495,0.748773	0.000159497	0.000159499
3	chr15:64631417:G:A	64631417	NA,A	NA,G	NA,1	NA,inf	NA,inf	NA,0.241826	0.000159303	0.000159306
3	chr15:64649770:A:G	64649770	NA,G	NA,A	NA,1	NA,inf	NA,inf	NA,0.242238	0.000159288	0.000159291
3	chr15:64678638:A:G	64678638	NA,G	NA,A	NA,1	NA,inf	NA,inf	NA,0.270696	0.000159225	0.000159228
3	chr15:64695489:G:C	64695489	NA,C	NA,G	NA,1	NA,inf	NA,inf	NA,0.240891	0.000159221	0.000159224
3	chr15:64529339:G:A	64529339	NA,A	NA,G	NA,1	NA,-inf	NA,inf	NA,0.0144734	0.000159135	0.000159139
3	chr15:64935916:A:G	64935916	NA,G	NA,A	NA,1	NA,-inf	NA,inf	NA,0.112821	0.000159055	0.000159058
3	chr15:64838393:A:G	64838393	NA,G	NA,A	NA,1	NA,-inf	NA,inf	NA,0.466549	0.000158891	0.000158897
3	chr15:64802300:C:T	64802300	NA,T	NA,C	NA,1	NA,-inf	NA,inf	NA,0.697705	0.000158827	0.000158837
3	chr15:64953118:TCTA:T	64953118	NA,T	NA,TCTA	NA,1	NA,inf	NA,inf	NA,0.274235	0.000158782	0.000158785
3	chr15:65216791:G:A	65216791	NA,A	NA,G	NA,1	NA,-inf	NA,inf	NA,0.328377	0.000158723	0.000158727
3	chr15:65326346:G:A	65326346	NA,A	NA,G	NA,1	NA,-inf	NA,inf	NA,0.367253	0.000158558	0.000158561
3	chr15:64610453:C:G	64610453	NA,G	NA,C	NA,1	NA,inf	NA,inf	NA,0.255702	0.000158527	0.00015853
3	chr15:65238249:G:A	65238249	NA,A	NA,G	NA,1	NA,inf	NA,inf	NA,0.488815	0.000158428	0.000158432
3	chr15:65099139:G:A	65099139	NA,A	NA,G	NA,1	NA,-inf	NA,inf	NA,0.197867	0.000158266	0.000158269
3	chr15:65015925:A:T	65015925	NA,T	NA,A	NA,1	NA,inf	NA,inf	NA,0.435592	0.000158187	0.000158191
3	chr15:64385668:CTAGATAACTTG:C	64385668	NA,C	NA,CTAGATAACTTG	NA,1	NA,inf	NA,inf	NA,0.270759	0.00015813	0.000158133
3	chr15:64639212:A:G	64639212	NA,G	NA,A	NA,1	NA,inf	NA,inf	NA,0.235465	0.000158061	0.000158064
3	chr15:64879445:G:A	64879445	NA,A	NA,G	NA,1	NA,-inf	NA,inf	NA,0.436207	0.000157636	0.000157642
3	chr15:64610618:G:A	64610618	NA,A	NA,G	NA,1	NA,inf	NA,inf	NA,0.282674	0.000157496	0.000157499
3	chr15:64658418:A:G	64658418	NA,G	NA,A	NA,1	NA,inf	NA,inf	NA,0.234522	0.000157292	0.000157295
3	chr15:64336718:G:A	64336718	A,A	G,G	1,1	inf,inf	inf,inf	0.649449,1.38137	0.000157254	0.000157256
3	chr15:65023471:T:C	65023471	NA,C	NA,T	NA,1	NA,inf	NA,inf	NA,0.221904	0.00015724	0.000157243
3	chr15:64822079:T:G	64822079	NA,G	NA,T	NA,1	NA,-inf	NA,inf	NA,0.374729	0.000157135	0.000157139
3	chr15:64816537:C:T	64816537	NA,T	NA,C	NA,1	NA,inf	NA,inf	NA,0.318131	0.000157134	0.000157137
3	chr15:64581150:T:C	64581150	NA,C	NA,T	NA,1	NA,inf	NA,inf	NA,0.327132	0.000157021	0.000157024
3	chr15:64785535:G:A	64785535	NA,A	NA,G	NA,1	NA,-inf	NA,inf	NA,0.527479	0.000156912	0.000156918
3	chr15:64649134:A:G	64649134	NA,G	NA,A	NA,1	NA,inf	NA,inf	NA,0.232709	0.000156826	0.000156829
3	chr15:64804521:A:G	64804521	NA,G	NA,A	NA,1	NA,inf	NA,inf	NA,0.305385	0.000156818	0.000156821
3	chr15:64405242:C:T	64405242	NA,T	NA,C	NA,1	NA,inf	NA,inf	NA,0.222061	0.000156767	0.00015677
3	chr15:64291554:C:T	64291554	T,NA	C,NA	1,NA	inf,NA	inf,NA	0.667737,NA	0.000156688	0.000156691
3	chr15:64562701:G:A	64562701	NA,A	NA,G	NA,1	NA,-inf	NA,inf	NA,0.0190175	0.000156681	0.000156684
3	chr15:64200120:C:G	64200120	NA,G	NA,C	NA,1	NA,-inf	NA,inf	NA,0.00777369	0.000156673	0.000156676
3	chr15:64925871:C:T	64925871	NA,T	NA,C	NA,1	NA,inf	NA,inf	NA,0.207869	0.000156577	0.00015658
3	chr15:65092985:A:G	65092985	NA,G	NA,A	NA,1	NA,-inf	NA,inf	NA,0.355386	0.000156575	0.000156579
3	chr15:64651418:A:G	64651418	NA,G	NA,A	NA,1	NA,inf	NA,inf	NA,0.231423	0.000156492	0.000156495
3	chr15:65357299:G:A	65357299	A,A	G,G	1,1	-inf,inf	inf,inf	0.638756,2.18859	0.00015649	0.000156501
3	chr15:64939939:T:TGG	64939939	NA,TGG	NA,T	NA,1	NA,inf	NA,inf	NA,0.259195	0.000156317	0.00015632
3	chr15:64290820:C:G	64290820	NA,G	NA,C	NA,1	NA,-inf	NA,inf	NA,0.819052	0.000156271	0.000156277
3	chr15:64662812:C:T	64662812	NA,T	NA,C	NA,1	NA,inf	NA,inf	NA,0.230519	0.000156261	0.000156264
3	chr15:64318769:C:A	64318769	NA,A	NA,C	NA,1	NA,-inf	NA,inf	NA,0.838047	0.000156236	0.000156243
3	chr15:64275134:C:T	64275134	NA,T	NA,C	NA,1	NA,-inf	NA,inf	NA,0.834617	0.000156179	0.000156185
3	chr15:64980388:C:G	64980388	NA,G	NA,C	NA,1	NA,-inf	NA,inf	NA,0.44628	0.000155948	0.000155952
3	chr15:64548241:A:G	64548241	G,NA	A,NA	1,NA	inf,NA	inf,NA	0.950806,NA	0.000155863	0.000155867
3	chr15:64721687:A:G	64721687	NA,G	NA,A	NA,1	NA,inf	NA,inf	NA,0.226517	0.00015553	0.000155533
3	chr15:64295617:G:A	64295617	NA,A	NA,G	NA,1	NA,-inf	NA,inf	NA,0.817128	0.000155493	0.000155499
3	chr15:64446198:C:T	64446198	NA,T	NA,C	NA,1	NA,inf	NA,inf	NA,0.278814	0.000155488	0.000155491
3	chr15:64365957:C:T	64365957	T,NA	C,NA	1,NA	-inf,NA	inf,NA	0.887127,NA	0.000155485	0.00015549
3	chr15:64575836:C:T	64575836	NA,T	NA,C	NA,1	NA,inf	NA,inf	NA,0.271502	0.000155451	0.000155454
3	chr15:64807746:T:C	64807746	C,C	T,T	1,1	inf,inf	inf,inf	1.17137,0.00817644	0.000155391	0.000155394
3	chr15:64705824:C:T	64705824	NA,T	NA,C	NA,1	NA,inf	NA,inf	NA,0.22588	0.000155287	0.000155289
3	chr15:65327732:CCT:C	65327732	NA,C	NA,CCT	NA,1	NA,-inf	NA,inf	NA,0.285284	0.000155142	0.000155146
3	chr15:65191383:T:G	65191383	NA,G	NA,T	NA,1	NA,-inf	NA,inf	NA,0.126936	0.000155108	0.000155111
3	chr15:64478817:A:G	64478817	NA,G	NA,A	NA,1	NA,inf	NA,inf	NA,0.229108	0.000155064	0.000155066
3	chr15:65331826:C:T	65331826	NA,T	NA,C	NA,1	NA,-inf	NA,inf	NA,0.178969	0.000155052	0.000155055
3	chr15:64912077:G:T	64912077	NA,T	NA,G	NA,1	NA,inf	NA,inf	NA,0.337097	0.000154973	0.000154976
3	chr15:64664460:C:T	64664460	NA,T	NA,C	NA,1	NA,inf	NA,inf	NA,0.223767	0.000154817	0.00015482
3	chr15:64322636:G:A	64322636	NA,A	NA,G	NA,1	NA,-inf	NA,inf	NA,1.81592	0.000154715	0.00015472
3	chr15:64446363:C:T	64446363	NA,T	NA,C	NA,1	NA,inf	NA,inf	NA,5.55406	0.000154657	0.000169185
3	chr15:64347115:C:T	64347115	NA,T	NA,C	NA,1	NA,-inf	NA,inf	NA,0.824205	0.000154321	0.000154327
3	chr15:64418564:C:T	64418564	NA,T	NA,C	NA,1	NA,inf	NA,inf	NA,0.255665	0.000154136	0.000154139
3	chr15:65186672:C:T	65186672	T,NA	C,NA	1,NA	inf,NA	inf,NA	0.986525,NA	0.000154022	0.000154025
3	chr15:65105794:T:C	65105794	NA,C	NA,T	NA,1	NA,-inf	NA,inf	NA,0.160717	0.000153955	0.000153958
3	chr15:65298614:T:C	65298614	NA,C	NA,T	NA,1	NA,-inf	NA,inf	NA,0.414182	0.000153849	0.000153853
3	chr15:64336335:C:T	64336335	T,T	C,C	1,1	inf,inf	inf,inf	0.651993,1.23101	0.00015384	0.000153842
3	chr15:64230863:A:G	64230863	NA,G	NA,A	NA,1	NA,-inf	NA,inf	NA,1.80582	0.000153826	0.000153831
3	chr15:64839518:G:A	64839518	NA,A	NA,G	NA,1	NA,-inf	NA,inf	NA,0.439706	0.000153722	0.000153727
3	chr15:64306503:T:C	64306503	NA,C	NA,T	NA,1	NA,-inf	NA,inf	NA,0.822241	0.000153675	0.000153681
3	chr15:64338223:T:C	64338223	NA,C	NA,T	NA,1	NA,-inf	NA,inf	NA,0.820429	0.000153574	0.000153581
3	chr15:65078015:T:C	65078015	NA,C	NA,T	NA,1	NA,-inf	NA,inf	NA,0.285466	0.000153529	0.000153532
3	chr15:64326818:CACCGTGCGCGA:C	64326818	NA,C	NA,CACCGTGCGCGA	NA,1	NA,-inf	NA,inf	NA,0.818168	0.000153392	0.000153398
3	chr15:64467080:C:T	64467080	NA,T	NA,C	NA,1	NA,-inf	NA,inf	NA,2.35316	0.000153249	0.000153256
3	chr15:64866664:G:A	64866664	NA,A	NA,G	NA,1	NA,-inf	NA,inf	NA,0.404912	0.000153237	0.000153243
3	chr15:64414229:C:G	64414229	G,NA	C,NA	1,NA	inf,NA	inf,NA	0.0959305,NA	0.000153141	0.000153145
3	chr15:64420341:A:T	64420341	NA,T	NA,A	NA,1	NA,inf	NA,inf	NA,0.209093	0.000153018	0.000153021
3	chr15:65193239:G:A	65193239	NA,A	NA,G	NA,1	NA,-inf	NA,inf	NA,0.30172	0.000152963	0.000152967
3	chr15:64271014:G:A	64271014	A,A	G,G	1,1	-inf,-inf	inf,inf	2.28561,0.694209	0.000152703	0.000152707
3	chr15:64537582:G:A	64537582	A,A	G,G	1,1	inf,inf	inf,inf	0.563692,0.419003	0.000152703	0.000152703
3	chr15:64289079:G:A	64289079	NA,A	NA,G	NA,1	NA,-inf	NA,inf	NA,0.811315	0.000152471	0.000152477
3	chr15:64520481:T:A	64520481	NA,A	NA,T	NA,1	NA,inf	NA,inf	NA,0.221424	0.000152412	0.000152415
3	chr15:64649148:A:G	64649148	NA,G	NA,A	NA,1	NA,-inf	NA,inf	NA,0.689731	0.000152408	0.000152417
3	chr15:64918222:G:C	64918222	NA,C	NA,G	NA,1	NA,inf	NA,inf	NA,0.811471	0.000152174	0.000152178
3	chr15:64554862:C:T	64554862	NA,T	NA,C	NA,1	NA,inf	NA,inf	NA,0.233131	0.000152067	0.00015207
3	chr15:65007538:T:A	65007538	A,NA	T,NA	1,NA	inf,NA	inf,NA	0.00699077,NA	0.000152064	0.000152066
3	chr15:64549352:G:A	64549352	NA,A	NA,G	NA,1	NA,-inf	NA,inf	NA,0.607309	0.000152009	0.000152016
3	chr15:64983732:C:A	64983732	A,A	C,C	1,1	-inf,-inf	inf,inf	0.826663,0.790574	0.000151854	0.000151856
3	chr15:65278552:G:C	65278552	C,NA	G,NA	1,NA	inf,NA	inf,NA	0.864001,NA	0.000151839	0.000151842
3	chr15:64335454:A:T	64335454	NA,T	NA,A	NA,1	NA,-inf	NA,inf	NA,0.808001	0.000151737	0.000151743
3	chr15:64321146:T:C	64321146	NA,C	NA,T	NA,1	NA,-inf	NA,inf	NA,0.807576	0.000151653	0.000151659
3	chr15:65299212:C:G	65299212	NA,G	NA,C	NA,1	NA,inf	NA,inf	NA,0.31277	0.000151634	0.000151638
3	chr15:64477909:C:T	64477909	NA,T	NA,C	NA,1	NA,-inf	NA,inf	NA,2.33103	0.000151462	0.000151469
3	chr15:64915585:C:T	64915585	NA,T	NA,C	NA,1	NA,inf	NA,inf	NA,0.894704	0.000151363	0.00015137
3	chr15:65183014:T:TTAGTGGGGCG	65183014	TTAGTGGGGCG,NA	T,NA	1,NA	inf,NA	inf,NA	0.741718,NA	0.000151347	0.00015135
3	chr15:64337674:A:G	64337674	G,G	A,A	1,1	inf,inf	inf,inf	0.648224,1.1937	0.000151292	0.000151293
3	chr15:64934110:A:T	64934110	NA,T	NA,A	NA,1	NA,-inf	NA,inf	NA,0.129732	0.000151267	0.00015127
3	chr15:64314006:G:A	64314006	NA,A	NA,G	NA,1	NA,-inf	NA,inf	NA,0.803793	0.000151104	0.00015111
3	chr15:64306196:T:C	64306196	NA,C	NA,T	NA,1	NA,-inf	NA,inf	NA,0.802645	0.000150949	0.000150955
3	chr15:64594793:A:T	64594793	NA,T	NA,A	NA,1	NA,inf	NA,inf	NA,0.223789	0.000150939	0.000150941
3	chr15:64623849:C:A	64623849	A,A	C,C	1,1	inf,inf	inf,inf	0.0814889,1.22057	0.000150907	0.000150909
3	chr15:64603970:C:T	64603970	NA,T	NA,C	NA,1	NA,inf	NA,inf	NA,0.259767	0.00015084	0.000150842
3	chr15:64546243:T:C	64546243	NA,C	NA,T	NA,1	NA,inf	NA,inf	NA,0.213022	0.00015082	0.000150823
3	chr15:64594766:C:A	64594766	A,A	C,C	1,1	inf,inf	inf,inf	0.0874677,1.20529	0.000150793	0.000150796
3	chr15:65086575:C:T	65086575	T,NA	C,NA	1,NA	inf,NA	inf,NA	0.705418,NA	0.000150713	0.000150716
3	chr15:65077613:A:G	65077613	G,G	A,A	1,1	-inf,inf	inf,inf	1.74608,0.569492	0.000150679	0.000150682
3	chr15:64301394:T:C	64301394	NA,C	NA,T	NA,1	NA,-inf	NA,inf	NA,0.801025	0.00015047	0.000150476
3	chr15:64889328:T:C	64889328	NA,C	NA,T	NA,1	NA,inf	NA,inf	NA,1.33188	0.000150398	0.000150412
3	chr15:65348349:T:C	65348349	NA,C	NA,T	NA,1	NA,-inf	NA,inf	NA,0.112314	0.000150165	0.000150167
3	chr15:64895348:C:T	64895348	NA,T	NA,C	NA,1	NA,inf	NA,inf	NA,0.702043	0.000150131	0.000150135
3	chr15:65021303:T:A	65021303	NA,A	NA,T	NA,1	NA,inf	NA,inf	NA,0.247599	0.000150108	0.000150111
3	chr15:65101044:G:A	65101044	NA,A	NA,G	NA,1	NA,-inf	NA,inf	NA,0.287559	0.000150075	0.000150079
3	chr15:64909043:T:C	64909043	NA,C	NA,T	NA,1	NA,inf	NA,inf	NA,0.362348	0.000149896	0.000149899
3	chr15:65014546:G:A	65014546	NA,A	NA,G	NA,1	NA,-inf	NA,inf	NA,0.0144038	0.000149759	0.000149762
3	chr15:64862673:G:T	64862673	NA,T	NA,G	NA,1	NA,-inf	NA,inf	NA,0.499014	0.000149738	0.000149744
3	chr15:64294089:T:C	64294089	NA,C	NA,T	NA,1	NA,-inf	NA,inf	NA,0.792341	0.000149738	0.000149743
3	chr15:64303216:G:A	64303216	NA,A	NA,G	NA,1	NA,-inf	NA,inf	NA,0.794467	0.00014973	0.000149736
3	chr15:64742633:G:A	64742633	A,NA	G,NA	1,NA	inf,NA	inf,NA	0.0659316,NA	0.000149664	0.000149667
3	chr15:64288479:T:C	64288479	NA,C	NA,T	NA,1	NA,-inf	NA,inf	NA,0.791673	0.000149593	0.000149599
3	chr15:64345536:A:G	64345536	NA,G	NA,A	NA,1	NA,-inf	NA,inf	NA,0.792432	0.000149521	0.000149527
3	chr15:65148213:G:A	65148213	NA,A	NA,G	NA,1	NA,-inf	NA,inf	NA,0.366687	0.000149498	0.000149502
3	chr15:64315701:A:T	64315701	NA,T	NA,A	NA,1	NA,inf	NA,inf	NA,1.21226	0.000149366	0.000149378
3	chr15:64321585:A:G	64321585	NA,G	NA,A	NA,1	NA,inf	NA,inf	NA,2.90309	0.000149246	0.000149368
3	chr15:64265435:G:A	64265435	A,A	G,G	1,1	-inf,-inf	inf,inf	2.27531,0.54141	0.00014921	0.000149214
3	chr15:64346842:C:T	64346842	NA,T	NA,C	NA,1	NA,-inf	NA,inf	NA,0.790407	0.000149198	0.000149204
3	chr15:65120483:G:A	65120483	NA,A	NA,G	NA,1	NA,-inf	NA,inf	NA,0.274488	0.000149077	0.000149081
3	chr15:65011735:G:A	65011735	NA,A	NA,G	NA,1	NA,inf	NA,inf	NA,0.360956	0.000149008	0.000149012
3	chr15:64289533:T:TA	64289533	NA,TA	NA,T	NA,1	NA,-inf	NA,inf	NA,0.787388	0.000148971	0.000148976
3	chr15:64245981:G:C	64245981	NA,C	NA,G	NA,1	NA,-inf	NA,inf	NA,0.00819622	0.000148933	0.000148936
3	chr15:64449291:T:G	64449291	NA,G	NA,T	NA,1	NA,-inf	NA,inf	NA,0.287227	0.000148879	0.000148882
3	chr15:64574107:C:T	64574107	NA,T	NA,C	NA,1	NA,inf	NA,inf	NA,0.231129	0.000148839	0.000148842
3	chr15:64726396:G:A	64726396	NA,A	NA,G	NA,1	NA,inf	NA,inf	NA,0.246721	0.000148668	0.000148671
3	chr15:64294455:C:A	64294455	NA,A	NA,C	NA,1	NA,-inf	NA,inf	NA,0.785	0.000148648	0.000148654
3	chr15:65131006:G:C	65131006	NA,C	NA,G	NA,1	NA,-inf	NA,inf	NA,0.283798	0.000148645	0.000148648
3	chr15:65110506:C:T	65110506	NA,T	NA,C	NA,1	NA,-inf	NA,inf	NA,0.275258	0.00014857	0.000148573
3	chr15:64939622:A:G	64939622	G,NA	A,NA	1,NA	-inf,NA	inf,NA	0.129932,NA	0.000148497	0.0001485
3	chr15:64449562:G:A	64449562	NA,A	NA,G	NA,1	NA,inf	NA,inf	NA,5.66775	0.000148485	0.000167217
3	chr15:65327267:C:T	65327267	NA,T	NA,C	NA,1	NA,inf	NA,inf	NA,0.300569	0.00014827	0.000148274
3	chr15:64231105:T:C	64231105	NA,C	NA,T	NA,1	NA,-inf	NA,inf	NA,0.780705	0.000148241	0.000148247
3	chr15:64828082:G:A	64828082	NA,A	NA,G	NA,1	NA,-inf	NA,inf	NA,0.476036	0.00014816	0.000148166
3	chr15:64269586:C:T	64269586	T,NA	C,NA	1,NA	-inf,NA	inf,NA	0.154436,NA	0.000148127	0.000148131
3	chr15:64472232:T:C	64472232	NA,C	NA,T	NA,1	NA,inf	NA,inf	NA,4.66655	0.000147856	0.000150449
3	chr15:65202363:A:G	65202363	NA,G	NA,A	NA,1	NA,inf	NA,inf	NA,0.445469	0.000147794	0.000147798
3	chr15:65212689:G:A	65212689	NA,A	NA,G	NA,1	NA,inf	NA,inf	NA,0.318608	0.000147736	0.000147739
3	chr15:64983680:A:G	64983680	NA,G	NA,A	NA,1	NA,inf	NA,inf	NA,0.28564	0.000147681	0.000147684
3	chr15:65203409:A:G	65203409	NA,G	NA,A	NA,1	NA,inf	NA,inf	NA,0.444808	0.000147667	0.000147671
3	chr15:65202264:A:G	65202264	NA,G	NA,A	NA,1	NA,inf	NA,inf	NA,0.444808	0.000147667	0.000147671
3	chr15:64942761:A:AT	64942761	NA,AT	NA,A	NA,1	NA,-inf	NA,inf	NA,0.0234245	0.00014754	0.000147543
3	chr15:64264178:C:T	64264178	NA,T	NA,C	NA,1	NA,-inf	NA,inf	NA,0.772065	0.000147426	0.000147432
3	chr15:64478672:T:C	64478672	NA,C	NA,T	NA,1	NA,inf	NA,inf	NA,0.194786	0.000147403	0.000147405
3	chr15:64517152:G:A	64517152	NA,A	NA,G	NA,1	NA,-inf	NA,inf	NA,0.449689	0.000147352	0.000147357
3	chr15:64437821:A:G	64437821	NA,G	NA,A	NA,1	NA,inf	NA,inf	NA,5.71993	0.000147265	0.000166851
3	chr15:64269827:G:A	64269827	NA,A	NA,G	NA,1	NA,-inf	NA,inf	NA,0.773283	0.000147232	0.000147237
3	chr15:65362378:C:G	65362378	NA,G	NA,C	NA,1	NA,inf	NA,inf	NA,0.642374	0.000147203	0.000147207
3	chr15:64767539:G:A	64767539	NA,A	NA,G	NA,1	NA,inf	NA,inf	NA,0.219464	0.000147174	0.000147177
3	chr15:64506001:A:T	64506001	NA,T	NA,A	NA,1	NA,-inf	NA,inf	NA,0.522643	0.000147103	0.000147108
3	chr15:64340389:A:C	64340389	NA,C	NA,A	NA,1	NA,inf	NA,inf	NA,0.236196	0.000147082	0.000147085
3	chr15:64555281:C:T	64555281	NA,T	NA,C	NA,1	NA,inf	NA,inf	NA,0.210075	0.000146993	0.000146996
3	chr15:64512797:A:G	64512797	NA,G	NA,A	NA,1	NA,-inf	NA,inf	NA,0.519481	0.000146887	0.000146891
3	chr15:64315146:GAGA:G	64315146	NA,G	NA,GAGA	NA,1	NA,-inf	NA,inf	NA,0.772543	0.000146702	0.000146708
3	chr15:64246660:G:T	64246660	NA,T	NA,G	NA,1	NA,-inf	NA,inf	NA,1.24258	0.000146654	0.000146659
3	chr15:64257050:A:AG	64257050	NA,AG	NA,A	NA,1	NA,-inf	NA,inf	NA,0.768839	0.000146603	0.000146609
3	chr15:64446565:T:C	64446565	NA,C	NA,T	NA,1	NA,-inf	NA,inf	NA,0.794563	0.000146556	0.000146562
3	chr15:64222510:G:A	64222510	NA,A	NA,G	NA,1	NA,inf	NA,inf	NA,0.53205	0.000146432	0.000146435
3	chr15:64466344:T:A	64466344	NA,A	NA,T	NA,1	NA,-inf	NA,inf	NA,0.57635	0.000146404	0.00014641
3	chr15:65297470:G:A	65297470	NA,A	NA,G	NA,1	NA,-inf	NA,inf	NA,0.350985	0.000146402	0.000146405
3	chr15:65336519:T:C	65336519	NA,C	NA,T	NA,1	NA,-inf	NA,inf	NA,0.67871	0.000146372	0.000146376
3	chr15:64257012:C:G	64257012	NA,G	NA,C	NA,1	NA,-inf	NA,inf	NA,0.766685	0.000146181	0.000146187
3	chr15:64386463:G:T	64386463	NA,T	NA,G	NA,1	NA,-inf	NA,inf	NA,0.514645	0.000146161	0.000146166
3	chr15:64461298:C:CA	64461298	NA,CA	NA,C	NA,1	NA,-inf	NA,inf	NA,0.573762	0.00014615	0.000146156
3	chr15:64977226:A:G	64977226	NA,G	NA,A	NA,1	NA,-inf	NA,inf	NA,0.429885	0.000146125	0.000146129
3	chr15:64849936:G:A	64849936	NA,A	NA,G	NA,1	NA,-inf	NA,inf	NA,0.508069	0.000146093	0.000146099
3	chr15:65329706:C:A	65329706	A,NA	C,NA	1,NA	-inf,NA	inf,NA	0.322457,NA	0.000146034	0.000146036
3	chr15:64262447:T:C	64262447	NA,C	NA,T	NA,1	NA,-inf	NA,inf	NA,0.765428	0.000146002	0.000146008
3	chr15:64267411:T:C	64267411	NA,C	NA,T	NA,1	NA,-inf	NA,inf	NA,0.765428	0.000146002	0.000146008
3	chr15:64173396:T:A	64173396	NA,A	NA,T	NA,1	NA,inf	NA,inf	NA,1.19032	0.000145957	0.000145969
3	chr15:64631081:C:G	64631081	NA,G	NA,C	NA,1	NA,inf	NA,inf	NA,1.39574	0.000145945	0.000145964
3	chr15:64664233:T:A	64664233	NA,A	NA,T	NA,1	NA,inf	NA,inf	NA,2.85602	0.000145919	0.000146149
3	chr15:64543063:G:A	64543063	NA,A	NA,G	NA,1	NA,inf	NA,inf	NA,0.189046	0.000145891	0.000145894
3	chr15:64508680:G:GC	64508680	GC,NA	G,NA	1,NA	inf,NA	inf,NA	0.797959,NA	0.000145793	0.000145796
3	chr15:64719622:A:T	64719622	NA,T	NA,A	NA,1	NA,-inf	NA,inf	NA,0.482257	0.000145774	0.000145778
3	chr15:64321339:T:C	64321339	C,NA	T,NA	1,NA	-inf,NA	inf,NA	0.295839,NA	0.000145739	0.000145743
3	chr15:64995282:T:C	64995282	NA,C	NA,T	NA,1	NA,inf	NA,inf	NA,0.286168	0.000145734	0.000145737
3	chr15:64905919:G:T	64905919	NA,T	NA,G	NA,1	NA,-inf	NA,inf	NA,2.60037	0.000145692	0.000145698
3	chr15:64900144:C:T	64900144	NA,T	NA,C	NA,1	NA,-inf	NA,inf	NA,0.331934	0.000145632	0.000145635
3	chr15:64864642:G:A	64864642	NA,A	NA,G	NA,1	NA,-inf	NA,inf	NA,0.477851	0.000145572	0.000145578
3	chr15:64364489:C:T	64364489	NA,T	NA,C	NA,1	NA,-inf	NA,inf	NA,0.765317	0.000145562	0.000145568
3	chr15:64684946:C:T	64684946	T,NA	C,NA	1,NA	inf,NA	inf,NA	0.0464554,NA	0.000145548	0.000145551
3	chr15:64495448:T:C	64495448	NA,C	NA,T	NA,1	NA,-inf	NA,inf	NA,0.569739	0.000145534	0.000145539
3	chr15:64363895:C:A	64363895	NA,A	NA,C	NA,1	NA,-inf	NA,inf	NA,0.765317	0.000145528	0.000145534
3	chr15:65201790:A:T	65201790	NA,T	NA,A	NA,1	NA,inf	NA,inf	NA,0.433521	0.000145438	0.000145442
3	chr15:65293367:G:T	65293367	NA,T	NA,G	NA,1	NA,-inf	NA,inf	NA,0.353002	0.000145398	0.000145401
3	chr15:64391302:G:A	64391302	NA,A	NA,G	NA,1	NA,inf	NA,inf	NA,1.37138	0.000145324	0.000145341
3	chr15:64413347:A:G	64413347	NA,G	NA,A	NA,1	NA,-inf	NA,inf	NA,0.433895	0.000145267	0.000145272
3	chr15:64589805:TA:T	64589805	NA,T	NA,TA	NA,1	NA,inf	NA,inf	NA,0.201819	0.000145166	0.000145169
3	chr15:64366350:T:C	64366350	NA,C	NA,T	NA,1	NA,inf	NA,inf	NA,0.282239	0.000145144	0.000145148
3	chr15:64362681:C:T	64362681	NA,T	NA,C	NA,1	NA,-inf	NA,inf	NA,0.761884	0.000145088	0.000145094
3	chr15:64310694:G:A	64310694	NA,A	NA,G	NA,1	NA,-inf	NA,inf	NA,0.760571	0.000145086	0.000145092
3	chr15:64635652:A:G	64635652	NA,G	NA,A	NA,1	NA,-inf	NA,inf	NA,0.507773	0.000145046	0.00014505
3	chr15:64964921:C:T	64964921	T,T	C,C	1,1	inf,inf	inf,inf	0.379471,1.3304	0.00014502	0.000145023
3	chr15:64222596:C:T	64222596	NA,T	NA,C	NA,1	NA,-inf	NA,inf	NA,0.758114	0.000144915	0.000144921
3	chr15:64658016:C:G	64658016	NA,G	NA,C	NA,1	NA,-inf	NA,inf	NA,2.31431	0.000144894	0.000144901
3	chr15:65206574:T:G	65206574	NA,G	NA,T	NA,1	NA,-inf	NA,inf	NA,0.422175	0.000144824	0.000144827
3	chr15:64601431:G:A	64601431	NA,A	NA,G	NA,1	NA,inf	NA,inf	NA,0.201406	0.00014478	0.000144782
3	chr15:64214675:A:T	64214675	NA,T	NA,A	NA,1	NA,-inf	NA,inf	NA,0.754838	0.000144716	0.000144721
3	chr15:64588151:G:A	64588151	NA,A	NA,G	NA,1	NA,inf	NA,inf	NA,0.198778	0.000144647	0.000144649
3	chr15:65201764:GAAAAGAAA:G	65201764	NA,G	NA,GAAAAGAAA	NA,1	NA,inf	NA,inf	NA,0.43409	0.000144574	0.000144578
3	chr15:64173162:T:C	64173162	NA,C	NA,T	NA,1	NA,-inf	NA,inf	NA,0.754525	0.000144574	0.000144579
3	chr15:64267498:A:G	64267498	NA,G	NA,A	NA,1	NA,-inf	NA,inf	NA,0.754546	0.000144548	0.000144554
3	chr15:64604222:A:G	64604222	NA,G	NA,A	NA,1	NA,inf	NA,inf	NA,0.199949	0.000144488	0.000144491
3	chr15:64894831:G:A	64894831	NA,A	NA,G	NA,1	NA,-inf	NA,inf	NA,0.328493	0.000144477	0.000144482
3	chr15:64942758:G:GA	64942758	NA,GA	NA,G	NA,1	NA,-inf	NA,inf	NA,0.0116733	0.00014425	0.000144253
3	chr15:65203785:A:G	65203785	NA,G	NA,A	NA,1	NA,inf	NA,inf	NA,0.423634	0.000144164	0.000144168
3	chr15:64590184:G:T	64590184	NA,T	NA,G	NA,1	NA,inf	NA,inf	NA,0.179341	0.000143739	0.000143741
3	chr15:64447397:A:G	64447397	NA,G	NA,A	NA,1	NA,inf	NA,inf	NA,0.220073	0.000143583	0.000143585
3	chr15:64840571:A:C	64840571	NA,C	NA,A	NA,1	NA,-inf	NA,inf	NA,0.0785998	0.000143576	0.000143579
3	chr15:64817536:T:C	64817536	NA,C	NA,T	NA,1	NA,inf	NA,inf	NA,0.120745	0.0001435	0.000143502
3	chr15:64413511:G:T	64413511	T,T	G,G	1,1	-inf,inf	inf,inf	0.639168,1.95128	0.000143485	0.000143489
3	chr15:64773408:C:T	64773408	T,NA	C,NA	1,NA	-inf,NA	inf,NA	0.160822,NA	0.000143413	0.000143416
3	chr15:65064689:C:T	65064689	NA,T	NA,C	NA,1	NA,-inf	NA,inf	NA,0.140767	0.000143411	0.000143414
3	chr15:64941693:T:G	64941693	NA,G	NA,T	NA,1	NA,inf	NA,inf	NA,1.10444	0.000143402	0.000143408
3	chr15:64265601:T:C	64265601	NA,C	NA,T	NA,1	NA,-inf	NA,inf	NA,0.745513	0.000143359	0.000143365
3	chr15:64977127:G:A	64977127	A,A	G,G	1,1	-inf,inf	inf,inf	0.410644,0.367378	0.000143355	0.000143356
3	chr15:64670045:C:T	64670045	T,NA	C,NA	1,NA	-inf,NA	inf,NA	0.288866,NA	0.000143257	0.000143261
3	chr15:64942742:A:G	64942742	NA,G	NA,A	NA,1	NA,inf	NA,inf	NA,1.12809	0.000143213	0.000143219
3	chr15:64687805:A:ACTC	64687805	NA,ACTC	NA,A	NA,1	NA,-inf	NA,inf	NA,0.509011	0.000143146	0.000143151
3	chr15:64676262:T:C	64676262	NA,C	NA,T	NA,1	NA,-inf	NA,inf	NA,0.814725	0.00014308	0.000143087
3	chr15:64714833:T:C	64714833	NA,C	NA,T	NA,1	NA,inf	NA,inf	NA,0.191898	0.000143062	0.000143065
3	chr15:64415176:G:A	64415176	NA,A	NA,G	NA,1	NA,-inf	NA,inf	NA,0.76111	0.000142918	0.000142924
3	chr15:64193030:G:C	64193030	NA,C	NA,G	NA,1	NA,-inf	NA,inf	NA,0.742296	0.000142811	0.000142816
3	chr15:64198597:C:T	64198597	NA,T	NA,C	NA,1	NA,-inf	NA,inf	NA,0.742215	0.000142791	0.000142797
3	chr15:64221274:G:GTT	64221274	NA,GTT	NA,G	NA,1	NA,-inf	NA,inf	NA,0.742044	0.000142781	0.000142787
3	chr15:64439365:A:G	64439365	G,NA	A,NA	1,NA	inf,NA	inf,NA	0.0504791,NA	0.000142776	0.000142779
3	chr15:65312547:G:A	65312547	A,NA	G,NA	1,NA	-inf,NA	inf,NA	1.51861,NA	0.000142771	0.000142775
3	chr15:64503125:C:CA	64503125	NA,CA	NA,C	NA,1	NA,inf	NA,inf	NA,0.173667	0.000142763	0.000142765
3	chr15:64638089:A:G	64638089	NA,G	NA,A	NA,1	NA,-inf	NA,inf	NA,0.543108	0.000142743	0.000142748
3	chr15:64482857:T:C	64482857	NA,C	NA,T	NA,1	NA,inf	NA,inf	NA,4.83772	0.000142706	0.000146191
3	chr15:64941599:G:A	64941599	NA,A	NA,G	NA,1	NA,-inf	NA,inf	NA,0.00840298	0.000142699	0.000142701
3	chr15:64819414:A:G	64819414	NA,G	NA,A	NA,1	NA,-inf	NA,inf	NA,0.0781308	0.000142694	0.000142697
3	chr15:65202486:G:A	65202486	NA,A	NA,G	NA,1	NA,-inf	NA,inf	NA,0.346773	0.000142681	0.000142684
3	chr15:64351225:G:A	64351225	A,A	G,G	1,1	-inf,-inf	inf,inf	2.31747,0.544688	0.000142665	0.000142668
3	chr15:64242627:T:C	64242627	C,NA	T,NA	1,NA	inf,NA	inf,NA	0.85942,NA	0.00014236	0.000142364
3	chr15:64221006:G:A	64221006	NA,A	NA,G	NA,1	NA,-inf	NA,inf	NA,0.0410852	0.000142359	0.000142362
3	chr15:64874317:C:T	64874317	NA,T	NA,C	NA,1	NA,-inf	NA,inf	NA,0.274205	0.00014231	0.000142314
3	chr15:64797259:TTTG:T	64797259	T,NA	TTTG,NA	1,NA	-inf,NA	inf,NA	0.165145,NA	0.000142236	0.000142239
3	chr15:64411611:A:G	64411611	NA,G	NA,A	NA,1	NA,inf	NA,inf	NA,0.235871	0.000142217	0.00014222
3	chr15:64448771:G:T	64448771	NA,T	NA,G	NA,1	NA,inf	NA,inf	NA,0.235663	0.000142179	0.000142182
3	chr15:64304204:A:G	64304204	NA,G	NA,A	NA,1	NA,-inf	NA,inf	NA,0.0415135	0.000142152	0.000142155
3	chr15:64363863:C:T	64363863	NA,T	NA,C	NA,1	NA,-inf	NA,inf	NA,0.739347	0.000142147	0.000142152
3	chr15:64368057:G:A	64368057	NA,A	NA,G	NA,1	NA,-inf	NA,inf	NA,0.742066	0.000142139	0.000142145
3	chr15:64450409:A:G	64450409	NA,G	NA,A	NA,1	NA,-inf	NA,inf	NA,0.487591	0.000142109	0.000142114
3	chr15:64208839:G:A	64208839	NA,A	NA,G	NA,1	NA,-inf	NA,inf	NA,0.73675	0.000142103	0.000142109
3	chr15:64216036:G:A	64216036	NA,A	NA,G	NA,1	NA,-inf	NA,inf	NA,0.0420829	0.000142095	0.000142098
3	chr15:64930824:G:A	64930824	NA,A	NA,G	NA,1	NA,-inf	NA,inf	NA,0.230505	0.000142091	0.000142094
3	chr15:64950418:G:T	64950418	NA,T	NA,G	NA,1	NA,inf	NA,inf	NA,0.31011	0.00014203	0.000142033
3	chr15:64444506:T:C	64444506	NA,C	NA,T	NA,1	NA,-inf	NA,inf	NA,0.54371	0.000142021	0.000142028
3	chr15:65065837:G:A	65065837	NA,A	NA,G	NA,1	NA,-inf	NA,inf	NA,0.151346	0.000142015	0.000142018
3	chr15:65120900:G:A	65120900	NA,A	NA,G	NA,1	NA,-inf	NA,inf	NA,0.0245312	0.000142012	0.000142015
3	chr15:64606359:G:A	64606359	A,NA	G,NA	1,NA	-inf,NA	inf,NA	0.282666,NA	0.000141938	0.000141942
3	chr15:64842938:G:A	64842938	NA,A	NA,G	NA,1	NA,-inf	NA,inf	NA,0.412161	0.000141833	0.000141838
3	chr15:64821726:C:A	64821726	NA,A	NA,C	NA,1	NA,-inf	NA,inf	NA,0.292825	0.000141753	0.000141757
3	chr15:64732800:G:A	64732800	NA,A	NA,G	NA,1	NA,inf	NA,inf	NA,0.187372	0.000141739	0.000141742
3	chr15:64529444:T:C	64529444	NA,C	NA,T	NA,1	NA,-inf	NA,inf	NA,0.41602	0.00014173	0.000141734
3	chr15:64948749:C:T	64948749	NA,T	NA,C	NA,1	NA,inf	NA,inf	NA,0.312182	0.000141674	0.000141677
3	chr15:64698258:G:A	64698258	NA,A	NA,G	NA,1	NA,-inf	NA,inf	NA,0.377923	0.000141665	0.000141669
3	chr15:64266970:G:A	64266970	A,NA	G,NA	1,NA	-inf,NA	inf,NA	0.808621,NA	0.000141608	0.000141612
3	chr15:64573528:T:A	64573528	NA,A	NA,T	NA,1	NA,inf	NA,inf	NA,0.169344	0.000141522	0.000141525
3	chr15:64483605:T:G	64483605	NA,G	NA,T	NA,1	NA,inf	NA,inf	NA,4.86607	0.000141495	0.000145159
3	chr15:65091384:G:A	65091384	NA,A	NA,G	NA,1	NA,-inf	NA,inf	NA,0.289798	0.00014141	0.000141414
3	chr15:65081020:CTCTAA:C	65081020	NA,C	NA,CTCTAA	NA,1	NA,-inf	NA,inf	NA,0.328404	0.000141211	0.000141214
3	chr15:65288002:T:C	65288002	NA,C	NA,T	NA,1	NA,inf	NA,inf	NA,0.253586	0.00014117	0.000141173
3	chr15:64333581:C:G	64333581	NA,G	NA,C	NA,1	NA,inf	NA,inf	NA,4.29942	0.000141053	0.000142602
3	chr15:64594896:G:A	64594896	NA,A	NA,G	NA,1	NA,inf	NA,inf	NA,0.164695	0.000140971	0.000140974
3	chr15:65241937:GT:G	65241937	NA,G	NA,GT	NA,1	NA,-inf	NA,inf	NA,0.254569	0.000140898	0.000140902
3	chr15:64895997:C:T	64895997	NA,T	NA,C	NA,1	NA,-inf	NA,inf	NA,0.304991	0.000140852	0.000140855
3	chr15:64544114:G:A	64544114	NA,A	NA,G	NA,1	NA,inf	NA,inf	NA,0.165731	0.000140845	0.000140848
3	chr15:64691328:G:C	64691328	NA,C	NA,G	NA,1	NA,inf	NA,inf	NA,0.1806	0.000140758	0.000140761
3	chr15:64521361:T:C	64521361	NA,C	NA,T	NA,1	NA,inf	NA,inf	NA,4.97238	0.000140705	0.000145435
3	chr15:64346543:C:T	64346543	NA,T	NA,C	NA,1	NA,inf	NA,inf	NA,0.257637	0.000140684	0.000140687
3	chr15:65014727:A:C	65014727	NA,C	NA,A	NA,1	NA,inf	NA,inf	NA,0.317114	0.00014068	0.000140684
3	chr15:64495498:A:G	64495498	NA,G	NA,A	NA,1	NA,-inf	NA,inf	NA,0.536375	0.000140625	0.000140631
3	chr15:64515572:G:A	64515572	NA,A	NA,G	NA,1	NA,inf	NA,inf	NA,0.164909	0.000140572	0.000140575
3	chr15:65105574:C:A	65105574	NA,A	NA,C	NA,1	NA,-inf	NA,inf	NA,0.304354	0.000140558	0.000140562
3	chr15:64982985:C:T	64982985	T,T	C,C	1,1	-inf,-inf	inf,inf	0.791915,0.787359	0.000140324	0.000140326
3	chr15:64290915:C:T	64290915	NA,T	NA,C	NA,1	NA,inf	NA,inf	NA,4.29557	0.000140252	0.000141778
3	chr15:64569459:G:A	64569459	NA,A	NA,G	NA,1	NA,inf	NA,inf	NA,0.178079	0.000140229	0.000140231
3	chr15:64433291:T:C	64433291	C,NA	T,NA	1,NA	inf,NA	inf,NA	0.0429813,NA	0.000140176	0.000140179
3	chr15:64921872:G:T	64921872	NA,T	NA,G	NA,1	NA,-inf	NA,inf	NA,0.429216	0.000140143	0.000140148
3	chr15:64918092:G:A	64918092	NA,A	NA,G	NA,1	NA,-inf	NA,inf	NA,0.236605	0.000140135	0.000140138
3	chr15:64416226:A:G	64416226	NA,G	NA,A	NA,1	NA,inf	NA,inf	NA,5.18289	0.000140089	0.000147875
3	chr15:64515575:G:T	64515575	NA,T	NA,G	NA,1	NA,inf	NA,inf	NA,0.161768	0.000140061	0.000140064
3	chr15:65002127:G:A	65002127	NA,A	NA,G	NA,1	NA,-inf	NA,inf	NA,0.373213	0.000139997	0.000140001
3	chr15:64901317:C:T	64901317	NA,T	NA,C	NA,1	NA,-inf	NA,inf	NA,0.300199	0.000139797	0.000139801
3	chr15:64520706:T:C	64520706	NA,C	NA,T	NA,1	NA,-inf	NA,inf	NA,0.479201	0.000139726	0.00013973
3	chr15:64507856:A:G	64507856	NA,G	NA,A	NA,1	NA,-inf	NA,inf	NA,0.47316	0.000139705	0.000139709
3	chr15:64728961:A:G	64728961	NA,G	NA,A	NA,1	NA,inf	NA,inf	NA,0.175918	0.000139678	0.000139681
3	chr15:64778590:C:T	64778590	NA,T	NA,C	NA,1	NA,inf	NA,inf	NA,0.182146	0.000139656	0.000139659
3	chr15:64655449:A:G	64655449	NA,G	NA,A	NA,1	NA,-inf	NA,inf	NA,0.473091	0.000139555	0.00013956
3	chr15:64213435:G:C	64213435	C,C	G,G	1,1	-inf,-inf	inf,inf	2.37486,0.380572	0.000139519	0.000139522
3	chr15:64714119:ACT:A	64714119	NA,A	NA,ACT	NA,1	NA,-inf	NA,inf	NA,0.411298	0.000139443	0.000139447
3	chr15:64228505:G:A	64228505	NA,A	NA,G	NA,1	NA,-inf	NA,inf	NA,0.7144	0.000139436	0.000139441
3	chr15:64193292:C:T	64193292	T,T	C,C	1,1	-inf,-inf	inf,inf	2.28544,0.596425	0.000139397	0.0001394
3	chr15:64668497:G:A	64668497	NA,A	NA,G	NA,1	NA,inf	NA,inf	NA,0.173917	0.00013938	0.000139383
3	chr15:64419002:AAGAT:A	64419002	A,NA	AAGAT,NA	1,NA	-inf,NA	inf,NA	0.268679,NA	0.000139283	0.000139287
3	chr15:64334032:A:G	64334032	G,G	A,A	1,1	-inf,-inf	inf,inf	2.1154,1.09708	0.000139225	0.000139231
3	chr15:65066384:G:A	65066384	NA,A	NA,G	NA,1	NA,-inf	NA,inf	NA,0.253972	0.0001392	0.000139204
3	chr15:64235179:C:T	64235179	NA,T	NA,C	NA,1	NA,inf	NA,inf	NA,0.249547	0.000139136	0.000139138
3	chr15:64210809:A:G	64210809	G,G	A,A	1,1	-inf,-inf	inf,inf	2.19901,0.743367	0.000139117	0.000139121
3	chr15:64539453:C:T	64539453	NA,T	NA,C	NA,1	NA,-inf	NA,inf	NA,0.470871	0.000139093	0.000139098
3	chr15:64490611:TA:T	64490611	NA,T	NA,TA	NA,1	NA,-inf	NA,inf	NA,0.466204	0.000139078	0.000139083
3	chr15:64214448:T:C	64214448	NA,C	NA,T	NA,1	NA,-inf	NA,inf	NA,0.710847	0.000138968	0.000138974
3	chr15:64439367:C:T	64439367	NA,T	NA,C	NA,1	NA,-inf	NA,inf	NA,0.523227	0.000138949	0.000138954
3	chr15:64665572:G:A	64665572	A,NA	G,NA	1,NA	-inf,NA	inf,NA	0.271708,NA	0.000138887	0.000138891
3	chr15:65108735:A:G	65108735	NA,G	NA,A	NA,1	NA,-inf	NA,inf	NA,0.232382	0.000138873	0.000138876
3	chr15:64307168:T:C	64307168	NA,C	NA,T	NA,1	NA,inf	NA,inf	NA,1.11644	0.000138858	0.000138869
3	chr15:64239619:T:C	64239619	C,C	T,T	1,1	-inf,-inf	inf,inf	2.239,0.8298	0.000138796	0.000138801
3	chr15:65169880:C:T	65169880	NA,T	NA,C	NA,1	NA,-inf	NA,inf	NA,0.00850553	0.000138613	0.000138616
3	chr15:64224470:G:A	64224470	A,A	G,G	1,1	-inf,-inf	inf,inf	0.461768,1.85874	0.000138609	0.000138613
3	chr15:64722484:G:A	64722484	NA,A	NA,G	NA,1	NA,inf	NA,inf	NA,0.169444	0.000138573	0.000138576
3	chr15:65364420:T:TA	65364420	TA,TA	T,T	1,1	-inf,-inf	inf,inf	1.06354,0.125026	0.000138398	0.0001384
3	chr15:64493000:A:G	64493000	G,NA	A,NA	1,NA	inf,NA	inf,NA	0.763847,NA	0.000138388	0.000138391
3	chr15:64580238:G:A	64580238	NA,A	NA,G	NA,1	NA,-inf	NA,inf	NA,0.46594	0.000138374	0.000138379
3	chr15:65216579:C:T	65216579	NA,T	NA,C	NA,1	NA,-inf	NA,inf	NA,0.222447	0.000138313	0.000138316
3	chr15:64984502:C:T	64984502	NA,T	NA,C	NA,1	NA,-inf	NA,inf	NA,0.107892	0.000138269	0.000138272
3	chr15:64796791:C:T	64796791	NA,T	NA,C	NA,1	NA,inf	NA,inf	NA,0.181186	0.000138237	0.00013824
3	chr15:64305378:T:C	64305378	NA,C	NA,T	NA,1	NA,inf	NA,inf	NA,1.10067	0.000138233	0.000138243
3	chr15:64211569:T:G	64211569	NA,G	NA,T	NA,1	NA,-inf	NA,inf	NA,0.704489	0.000138227	0.000138232
3	chr15:64271107:T:C	64271107	NA,C	NA,T	NA,1	NA,inf	NA,inf	NA,1.10152	0.000138214	0.000138224
3	chr15:65078712:A:G	65078712	G,G	A,A	1,1	-inf,-inf	inf,inf	1.1498,0.107637	0.00013821	0.000138215
3	chr15:64354187:C:A	64354187	NA,A	NA,C	NA,1	NA,inf	NA,inf	NA,1.09992	0.00013815	0.00013816
3	chr15:64833390:C:T	64833390	T,NA	C,NA	1,NA	-inf,NA	inf,NA	0.0610391,NA	0.000138084	0.000138088
3	chr15:64212834:C:T	64212834	NA,T	NA,C	NA,1	NA,inf	NA,inf	NA,1.09159	0.00013808	0.00013809
3	chr15:64364405:G:A	64364405	NA,A	NA,G	NA,1	NA,inf	NA,inf	NA,1.09905	0.000138074	0.000138084
3	chr15:64279618:T:C	64279618	NA,C	NA,T	NA,1	NA,inf	NA,inf	NA,1.09905	0.000138074	0.000138084
3	chr15:64368612:A:G	64368612	NA,G	NA,A	NA,1	NA,inf	NA,inf	NA,1.09905	0.000138074	0.000138084
3	chr15:64166130:A:T	64166130	NA,T	NA,A	NA,1	NA,inf	NA,inf	NA,1.09884	0.000138057	0.000138067
3	chr15:64280160:G:A	64280160	NA,A	NA,G	NA,1	NA,-inf	NA,inf	NA,0.703468	0.000138029	0.000138034
3	chr15:65314379:C:T	65314379	NA,T	NA,C	NA,1	NA,-inf	NA,inf	NA,0.186495	0.000138012	0.000138015
3	chr15:64208398:G:GT	64208398	NA,GT	NA,G	NA,1	NA,inf	NA,inf	NA,1.09835	0.000138005	0.000138015
3	chr15:64300170:A:T	64300170	NA,T	NA,A	NA,1	NA,inf	NA,inf	NA,1.09848	0.000138	0.00013801
3	chr15:64308215:C:T	64308215	NA,T	NA,C	NA,1	NA,inf	NA,inf	NA,1.09792	0.000137965	0.000137975
3	chr15:64298113:A:C	64298113	NA,C	NA,A	NA,1	NA,inf	NA,inf	NA,1.09775	0.000137951	0.000137961
3	chr15:65320114:T:C	65320114	C,C	T,T	1,1	-inf,inf	inf,inf	0.191815,1.24906	0.000137926	0.000137928
3	chr15:64717868:C:T	64717868	NA,T	NA,C	NA,1	NA,inf	NA,inf	NA,0.169723	0.000137858	0.000137861
3	chr15:64678050:C:T	64678050	NA,T	NA,C	NA,1	NA,-inf	NA,inf	NA,0.386714	0.000137779	0.000137783
3	chr15:65319156:C:T	65319156	NA,T	NA,C	NA,1	NA,-inf	NA,inf	NA,0.183836	0.000137754	0.000137757
3	chr15:64299531:G:A	64299531	NA,A	NA,G	NA,1	NA,inf	NA,inf	NA,1.09594	0.000137749	0.000137759
3	chr15:64873140:G:A	64873140	NA,A	NA,G	NA,1	NA,-inf	NA,inf	NA,0.315386	0.000137746	0.000137751
3	chr15:64889783:T:C	64889783	NA,C	NA,T	NA,1	NA,-inf	NA,inf	NA,0.29561	0.000137646	0.00013765
3	chr15:64758325:G:A	64758325	NA,A	NA,G	NA,1	NA,inf	NA,inf	NA,0.147328	0.000137617	0.00013762
3	chr15:64200773:C:T	64200773	NA,T	NA,C	NA,1	NA,-inf	NA,inf	NA,0.699208	0.000137591	0.000137596
3	chr15:64649082:T:C	64649082	NA,C	NA,T	NA,1	NA,-inf	NA,inf	NA,0.501675	0.000137531	0.000137536
3	chr15:65262316:G:C	65262316	NA,C	NA,G	NA,1	NA,inf	NA,inf	NA,0.440839	0.000137399	0.000137403
3	chr15:64713039:C:T	64713039	NA,T	NA,C	NA,1	NA,-inf	NA,inf	NA,0.453325	0.000137397	0.000137402
3	chr15:64199819:C:T	64199819	NA,T	NA,C	NA,1	NA,inf	NA,inf	NA,0.172062	0.000137387	0.00013739
3	chr15:64590077:A:G	64590077	NA,G	NA,A	NA,1	NA,-inf	NA,inf	NA,0.51186	0.000137355	0.00013736
3	chr15:64310507:G:A	64310507	NA,A	NA,G	NA,1	NA,inf	NA,inf	NA,1.08431	0.000137352	0.000137362
3	chr15:64397652:A:G	64397652	NA,G	NA,A	NA,1	NA,inf	NA,inf	NA,1.29935	0.000137339	0.000137355
3	chr15:65354747:C:T	65354747	NA,T	NA,C	NA,1	NA,-inf	NA,inf	NA,0.195772	0.000137329	0.000137332
3	chr15:64856283:A:C	64856283	NA,C	NA,A	NA,1	NA,inf	NA,inf	NA,1.23987	0.000137243	0.000137254
3	chr15:64239830:G:T	64239830	NA,T	NA,G	NA,1	NA,inf	NA,inf	NA,0.239379	0.000137243	0.000137246
3	chr15:64525938:G:A	64525938	A,NA	G,NA	1,NA	inf,NA	inf,NA	0.752157,NA	0.000137241	0.000137244
3	chr15:64353329:T:C	64353329	NA,C	NA,T	NA,1	NA,inf	NA,inf	NA,3.06061	0.000137018	0.000137181
3	chr15:64481253:C:T	64481253	NA,T	NA,C	NA,1	NA,-inf	NA,inf	NA,0.451831	0.000137001	0.000137005
3	chr15:64558355:C:A	64558355	NA,A	NA,C	NA,1	NA,inf	NA,inf	NA,0.164207	0.000136932	0.000136934
3	chr15:64190922:T:C	64190922	NA,C	NA,T	NA,1	NA,-inf	NA,inf	NA,0.693163	0.000136881	0.000136886
3	chr15:64945162:C:A	64945162	A,A	C,C	1,1	-inf,inf	inf,inf	0.251658,0.792114	0.000136877	0.000136878
3	chr15:64299280:G:A	64299280	NA,A	NA,G	NA,1	NA,-inf	NA,inf	NA,0.0662195	0.000136853	0.000136856
3	chr15:64610018:T:A	64610018	NA,A	NA,T	NA,1	NA,inf	NA,inf	NA,0.17283	0.000136837	0.00013684
3	chr15:64188137:G:A	64188137	NA,A	NA,G	NA,1	NA,inf	NA,inf	NA,1.1163	0.000136787	0.000136797
3	chr15:65076211:G:A	65076211	NA,A	NA,G	NA,1	NA,inf	NA,inf	NA,0.010452	0.000136697	0.0001367
3	chr15:64311419:G:C	64311419	NA,C	NA,G	NA,1	NA,inf	NA,inf	NA,1.07707	0.000136667	0.000136677
3	chr15:65328728:T:C	65328728	NA,C	NA,T	NA,1	NA,inf	NA,inf	NA,0.256801	0.000136472	0.000136475
3	chr15:64663275:G:A	64663275	NA,A	NA,G	NA,1	NA,-inf	NA,inf	NA,2.2241	0.000136456	0.000136462
3	chr15:64820269:A:G	64820269	G,G	A,A	1,1	-inf,inf	inf,inf	1.97293,0.0852366	0.000136341	0.000136345
3	chr15:64734521:C:G	64734521	NA,G	NA,C	NA,1	NA,-inf	NA,inf	NA,0.682132	0.000136186	0.000136191
3	chr15:64454600:T:C	64454600	NA,C	NA,T	NA,1	NA,-inf	NA,inf	NA,0.705003	0.000136179	0.000136184
3	chr15:64454598:CA:C	64454598	NA,C	NA,CA	NA,1	NA,-inf	NA,inf	NA,0.705003	0.000136179	0.000136184
3	chr15:64428554:G:A	64428554	A,NA	G,NA	1,NA	-inf,NA	inf,NA	0.257405,NA	0.000136172	0.000136176
3	chr15:64524791:T:C	64524791	NA,C	NA,T	NA,1	NA,-inf	NA,inf	NA,0.446952	0.000136147	0.000136151
3	chr15:64418975:C:T	64418975	T,T	C,C	1,1	-inf,inf	inf,inf	0.385914,1.06367	0.000136143	0.000136144
3	chr15:64969951:G:A	64969951	NA,A	NA,G	NA,1	NA,inf	NA,inf	NA,0.333973	0.000136123	0.000136126
3	chr15:65364092:C:T	65364092	NA,T	NA,C	NA,1	NA,-inf	NA,inf	NA,0.324358	0.000136105	0.000136108
3	chr15:64320989:CT:C	64320989	NA,C	NA,CT	NA,1	NA,inf	NA,inf	NA,3.95112	0.000136075	0.00013683
3	chr15:64403405:C:T	64403405	NA,T	NA,C	NA,1	NA,-inf	NA,inf	NA,0.70527	0.000136052	0.000136057
3	chr15:65011346:T:A	65011346	NA,A	NA,T	NA,1	NA,-inf	NA,inf	NA,0.347201	0.00013602	0.000136024
3	chr15:64197734:A:G	64197734	NA,G	NA,A	NA,1	NA,inf	NA,inf	NA,0.12958	0.000135979	0.000135981
3	chr15:64201414:A:C	64201414	NA,C	NA,A	NA,1	NA,-inf	NA,inf	NA,0.686422	0.000135967	0.000135972
3	chr15:64832322:T:A	64832322	NA,A	NA,T	NA,1	NA,inf	NA,inf	NA,0.587727	0.000135957	0.000135964
3	chr15:64181163:C:G	64181163	NA,G	NA,C	NA,1	NA,-inf	NA,inf	NA,0.681031	0.000135931	0.000135936
3	chr15:64525917:T:C	64525917	NA,C	NA,T	NA,1	NA,inf	NA,inf	NA,0.20407	0.000135903	0.000135906
3	chr15:65318071:CTGGG:C	65318071	C,C	CTGGG,CTGGG	1,1	-inf,inf	inf,inf	0.0102829,1.28679	0.000135876	0.000135878
3	chr15:65176201:C:G	65176201	NA,G	NA,C	NA,1	NA,inf	NA,inf	NA,0.518286	0.000135815	0.000135819
3	chr15:64762994:G:A	64762994	NA,A	NA,G	NA,1	NA,-inf	NA,inf	NA,0.510691	0.000135774	0.000135778
3	chr15:65312739:G:A	65312739	NA,A	NA,G	NA,1	NA,inf	NA,inf	NA,0.280022	0.000135741	0.000135744
3	chr15:65018089:C:A	65018089	NA,A	NA,C	NA,1	NA,-inf	NA,inf	NA,0.465633	0.000135739	0.000135742
3	chr15:64829399:C:T	64829399	T,NA	C,NA	1,NA	inf,NA	inf,NA	0.888993,NA	0.000135718	0.000135721
3	chr15:64873371:G:C	64873371	NA,C	NA,G	NA,1	NA,inf	NA,inf	NA,1.21364	0.000135589	0.0001356
3	chr15:64779971:G:A	64779971	NA,A	NA,G	NA,1	NA,inf	NA,inf	NA,0.165966	0.000135545	0.000135548
3	chr15:64242812:C:A	64242812	NA,A	NA,C	NA,1	NA,inf	NA,inf	NA,1.07064	0.000135537	0.000135547
3	chr15:64694757:A:G	64694757	NA,G	NA,A	NA,1	NA,inf	NA,inf	NA,1.28541	0.000135491	0.000135507
3	chr15:64971981:C:T	64971981	T,NA	C,NA	1,NA	inf,NA	inf,NA	0.72733,NA	0.000135443	0.000135446
3	chr15:64492207:C:T	64492207	NA,T	NA,C	NA,1	NA,-inf	NA,inf	NA,0.440275	0.00013544	0.000135444
3	chr15:65002774:C:A	65002774	NA,A	NA,C	NA,1	NA,inf	NA,inf	NA,0.164829	0.000135402	0.000135405
3	chr15:64583102:C:T	64583102	NA,T	NA,C	NA,1	NA,-inf	NA,inf	NA,0.441635	0.000135351	0.000135355
3	chr15:64310310:T:G	64310310	NA,G	NA,T	NA,1	NA,inf	NA,inf	NA,0.163831	0.000135317	0.00013532
3	chr15:64391682:C:A	64391682	A,NA	C,NA	1,NA	inf,NA	inf,NA	0.0471012,NA	0.000135262	0.000135265
3	chr15:64557412:A:T	64557412	NA,T	NA,A	NA,1	NA,inf	NA,inf	NA,0.152059	0.000135211	0.000135214
3	chr15:65196368:T:C	65196368	NA,C	NA,T	NA,1	NA,inf	NA,inf	NA,0.321112	0.000135167	0.00013517
3	chr15:64984140:A:G	64984140	G,G	A,A	1,1	-inf,-inf	inf,inf	0.803777,0.747426	0.000135095	0.000135097
3	chr15:65005156:A:G	65005156	NA,G	NA,A	NA,1	NA,-inf	NA,inf	NA,0.340881	0.000135056	0.00013506
3	chr15:64281039:C:T	64281039	NA,T	NA,C	NA,1	NA,inf	NA,inf	NA,0.16239	0.000134979	0.000134982
3	chr15:64948244:T:C	64948244	NA,C	NA,T	NA,1	NA,-inf	NA,inf	NA,0.0480002	0.000134849	0.000134852
3	chr15:64745494:G:A	64745494	NA,A	NA,G	NA,1	NA,inf	NA,inf	NA,0.179027	0.00013483	0.000134833
3	chr15:64787035:ATAT:A	64787035	NA,A	NA,ATAT	NA,1	NA,inf	NA,inf	NA,0.162806	0.000134798	0.0001348
3	chr15:65305052:C:T	65305052	T,NA	C,NA	1,NA	inf,NA	inf,NA	0.742002,NA	0.00013477	0.000134773
3	chr15:64874856:A:G	64874856	NA,G	NA,A	NA,1	NA,-inf	NA,inf	NA,0.314734	0.00013473	0.000134734
3	chr15:64455254:G:C	64455254	NA,C	NA,G	NA,1	NA,-inf	NA,inf	NA,0.691891	0.000134686	0.000134691
3	chr15:64187360:T:C	64187360	C,C	T,T	1,1	-inf,-inf	inf,inf	2.26321,0.603677	0.000134685	0.000134688
3	chr15:64434841:A:G	64434841	NA,G	NA,A	NA,1	NA,-inf	NA,inf	NA,0.437046	0.000134618	0.000134623
3	chr15:64856723:G:A	64856723	NA,A	NA,G	NA,1	NA,inf	NA,inf	NA,1.20778	0.000134553	0.000134563
3	chr15:64278068:T:C	64278068	NA,C	NA,T	NA,1	NA,-inf	NA,inf	NA,1.13921	0.000134518	0.000134522
3	chr15:64888024:G:A	64888024	NA,A	NA,G	NA,1	NA,-inf	NA,inf	NA,0.280847	0.000134454	0.000134459
3	chr15:64787033:AT:A	64787033	NA,A	NA,AT	NA,1	NA,inf	NA,inf	NA,0.160621	0.000134421	0.000134423
3	chr15:65366763:C:T	65366763	NA,T	NA,C	NA,1	NA,-inf	NA,inf	NA,0.313809	0.00013438	0.000134383
3	chr15:65021151:G:A	65021151	NA,A	NA,G	NA,1	NA,-inf	NA,inf	NA,0.221214	0.000134262	0.000134265
3	chr15:65295179:A:C	65295179	NA,C	NA,A	NA,1	NA,inf	NA,inf	NA,0.216458	0.00013413	0.000134133
3	chr15:64482887:C:T	64482887	NA,T	NA,C	NA,1	NA,-inf	NA,inf	NA,0.490365	0.000134077	0.000134082
3	chr15:65160725:T:C	65160725	NA,C	NA,T	NA,1	NA,inf	NA,inf	NA,0.0106251	0.000134013	0.000134015
3	chr15:64192685:C:T	64192685	NA,T	NA,C	NA,1	NA,inf	NA,inf	NA,0.11433	0.000133909	0.000133912
3	chr15:64419965:G:A	64419965	NA,A	NA,G	NA,1	NA,-inf	NA,inf	NA,0.42737	0.000133842	0.000133846
3	chr15:65262818:A:T	65262818	NA,T	NA,A	NA,1	NA,inf	NA,inf	NA,0.41353	0.000133745	0.000133749
3	chr15:64761909:T:C	64761909	NA,C	NA,T	NA,1	NA,inf	NA,inf	NA,0.128182	0.000133678	0.00013368
3	chr15:64206679:A:T	64206679	NA,T	NA,A	NA,1	NA,-inf	NA,inf	NA,0.666525	0.000133676	0.000133681
3	chr15:64233800:T:C	64233800	C,NA	T,NA	1,NA	-inf,NA	inf,NA	0.24838,NA	0.000133667	0.00013367
3	chr15:65196508:T:C	65196508	NA,C	NA,T	NA,1	NA,inf	NA,inf	NA,0.22018	0.000133657	0.00013366
3	chr15:64487925:C:T	64487925	NA,T	NA,C	NA,1	NA,-inf	NA,inf	NA,0.681304	0.000133581	0.000133586
3	chr15:64922104:C:T	64922104	NA,T	NA,C	NA,1	NA,inf	NA,inf	NA,0.123142	0.000133569	0.000133572
3	chr15:64505974:C:T	64505974	T,NA	C,NA	1,NA	-inf,NA	inf,NA	0.248359,NA	0.000133567	0.00013357
3	chr15:64305752:C:T	64305752	NA,T	NA,C	NA,1	NA,inf	NA,inf	NA,0.525377	0.000133484	0.000133488
3	chr15:64749769:G:A	64749769	NA,A	NA,G	NA,1	NA,inf	NA,inf	NA,0.371743	0.00013345	0.000133453
3	chr15:64310116:A:C	64310116	NA,C	NA,A	NA,1	NA,inf	NA,inf	NA,1.04118	0.000133354	0.000133364
3	chr15:64393597:C:T	64393597	NA,T	NA,C	NA,1	NA,-inf	NA,inf	NA,0.680177	0.000133322	0.000133327
3	chr15:64246496:G:A	64246496	NA,A	NA,G	NA,1	NA,inf	NA,inf	NA,4.43654	0.000133253	0.000135303
3	chr15:64915265:A:G	64915265	G,NA	A,NA	1,NA	-inf,NA	inf,NA	0.411954,NA	0.000133243	0.000133245
3	chr15:64553554:TTTTAA:T	64553554	NA,T	NA,TTTTAA	NA,1	NA,-inf	NA,inf	NA,0.476744	0.000133157	0.000133161
3	chr15:64761911:T:C	64761911	NA,C	NA,T	NA,1	NA,inf	NA,inf	NA,0.210809	0.000133132	0.000133135
3	chr15:64813265:C:A	64813265	NA,A	NA,C	NA,1	NA,-inf	NA,inf	NA,0.339208	0.000133128	0.000133132
3	chr15:64454627:C:T	64454627	NA,T	NA,C	NA,1	NA,-inf	NA,inf	NA,0.677136	0.000133111	0.000133116
3	chr15:64306118:C:T	64306118	T,NA	C,NA	1,NA	inf,NA	inf,NA	0.88008,NA	0.000133078	0.000133082
3	chr15:64808817:C:T	64808817	NA,T	NA,C	NA,1	NA,inf	NA,inf	NA,0.189449	0.000133055	0.000133058
3	chr15:64378589:AC:A	64378589	NA,A	NA,AC	NA,1	NA,-inf	NA,inf	NA,0.10798	0.000133031	0.000133034
3	chr15:64204684:A:G	64204684	NA,G	NA,A	NA,1	NA,-inf	NA,inf	NA,0.658894	0.00013303	0.000133035
3	chr15:64786665:G:A	64786665	NA,A	NA,G	NA,1	NA,-inf	NA,inf	NA,0.356596	0.000132988	0.000132992
3	chr15:65295678:TCGCGCCA:T	65295678	T,T	TCGCGCCA,TCGCGCCA	1,1	inf,inf	inf,inf	0.52029,0.857332	0.000132947	0.000132949
3	chr15:65146540:C:T	65146540	NA,T	NA,C	NA,1	NA,-inf	NA,inf	NA,0.260625	0.000132937	0.00013294
3	chr15:65080006:G:A	65080006	NA,A	NA,G	NA,1	NA,inf	NA,inf	NA,0.216081	0.000132831	0.000132834
3	chr15:64591385:G:A	64591385	NA,A	NA,G	NA,1	NA,-inf	NA,inf	NA,0.65834	0.000132802	0.000132804
3	chr15:65038414:G:A	65038414	NA,A	NA,G	NA,1	NA,-inf	NA,inf	NA,0.337768	0.000132779	0.000132782
3	chr15:65081041:A:G	65081041	NA,G	NA,A	NA,1	NA,-inf	NA,inf	NA,0.265709	0.000132719	0.000132722
3	chr15:64493363:G:A	64493363	NA,A	NA,G	NA,1	NA,-inf	NA,inf	NA,0.473006	0.000132689	0.000132694
3	chr15:64231827:G:A	64231827	A,A	G,G	1,1	-inf,-inf	inf,inf	1.76918,2.46283	0.000132642	0.000132673
3	chr15:65338692:C:T	65338692	NA,T	NA,C	NA,1	NA,-inf	NA,inf	NA,0.0405541	0.000132632	0.000132634
3	chr15:64431469:G:A	64431469	NA,A	NA,G	NA,1	NA,-inf	NA,inf	NA,0.368661	0.000132613	0.000132617
3	chr15:65201759:GA:G	65201759	NA,G	NA,GA	NA,1	NA,inf	NA,inf	NA,0.355987	0.000132495	0.000132499
3	chr15:64787773:A:ATATATGT	64787773	NA,ATATATGT	NA,A	NA,1	NA,inf	NA,inf	NA,0.358529	0.000132464	0.000132468
3	chr15:64419430:C:G	64419430	NA,G	NA,C	NA,1	NA,-inf	NA,inf	NA,0.670906	0.00013245	0.000132455
3	chr15:64255121:G:C	64255121	NA,C	NA,G	NA,1	NA,inf	NA,inf	NA,0.146093	0.000132352	0.000132355
3	chr15:65318209:G:A	65318209	NA,A	NA,G	NA,1	NA,-inf	NA,inf	NA,0.152669	0.000132327	0.00013233
3	chr15:64327286:T:C	64327286	C,NA	T,NA	1,NA	inf,NA	inf,NA	0.699661,NA	0.000132293	0.000132296
3	chr15:64507786:G:C	64507786	NA,C	NA,G	NA,1	NA,-inf	NA,inf	NA,0.469847	0.000132291	0.000132296
3	chr15:64432868:G:A	64432868	NA,A	NA,G	NA,1	NA,-inf	NA,inf	NA,0.425012	0.000132216	0.00013222
3	chr15:64799174:G:A	64799174	NA,A	NA,G	NA,1	NA,inf	NA,inf	NA,0.064598	0.000132179	0.000132182
3	chr15:65247132:C:T	65247132	T,NA	C,NA	1,NA	inf,NA	inf,NA	0.663769,NA	0.00013217	0.000132173
3	chr15:64165117:CT:C	64165117	C,NA	CT,NA	1,NA	-inf,NA	inf,NA	0.0217596,NA	0.000132115	0.000132118
3	chr15:65200050:C:T	65200050	NA,T	NA,C	NA,1	NA,inf	NA,inf	NA,0.211315	0.000132042	0.000132045
3	chr15:64388193:A:G	64388193	NA,G	NA,A	NA,1	NA,-inf	NA,inf	NA,0.66678	0.000132021	0.000132026
3	chr15:64755605:G:A	64755605	NA,A	NA,G	NA,1	NA,inf	NA,inf	NA,0.122433	0.000132006	0.000132009
3	chr15:64217445:A:G	64217445	G,G	A,A	1,1	-inf,-inf	inf,inf	2.2776,0.532975	0.000131989	0.000131992
3	chr15:64324113:C:T	64324113	NA,T	NA,C	NA,1	NA,inf	NA,inf	NA,0.49075	0.000131974	0.000131978
3	chr15:64404782:C:G	64404782	NA,G	NA,C	NA,1	NA,inf	NA,inf	NA,0.155591	0.000131971	0.000131973
3	chr15:65291454:C:T	65291454	NA,T	NA,C	NA,1	NA,-inf	NA,inf	NA,0.192362	0.000131955	0.000131958
3	chr15:64929149:A:G	64929149	NA,G	NA,A	NA,1	NA,-inf	NA,inf	NA,0.187252	0.000131953	0.000131957
3	chr15:64400732:C:G	64400732	NA,G	NA,C	NA,1	NA,inf	NA,inf	NA,1.57792	0.000131939	0.000131968
3	chr15:65014605:C:T	65014605	NA,T	NA,C	NA,1	NA,-inf	NA,inf	NA,0.279746	0.000131919	0.000131923
3	chr15:64756841:C:T	64756841	NA,T	NA,C	NA,1	NA,inf	NA,inf	NA,8.12915	0.000131904	0.00252787
3	chr15:64195490:G:A	64195490	NA,A	NA,G	NA,1	NA,inf	NA,inf	NA,0.465037	0.000131885	0.000131889
3	chr15:64824612:AAAGTGGGCGG:A	64824612	A,NA	AAAGTGGGCGG,NA	1,NA	-inf,NA	inf,NA	0.26427,NA	0.00013188	0.000131884
3	chr15:64179434:C:A	64179434	NA,A	NA,C	NA,1	NA,-inf	NA,inf	NA,0.654476	0.000131872	0.000131877
3	chr15:65280032:C:T	65280032	T,NA	C,NA	1,NA	-inf,NA	inf,NA	1.43193,NA	0.000131859	0.000131863
3	chr15:64389226:T:C	64389226	NA,C	NA,T	NA,1	NA,-inf	NA,inf	NA,0.66488	0.000131822	0.000131827
3	chr15:64591709:T:C	64591709	NA,C	NA,T	NA,1	NA,-inf	NA,inf	NA,0.465991	0.000131805	0.00013181
3	chr15:64566861:C:T	64566861	NA,T	NA,C	NA,1	NA,-inf	NA,inf	NA,0.41555	0.0001318	0.000131804
3	chr15:64999809:G:C	64999809	NA,C	NA,G	NA,1	NA,-inf	NA,inf	NA,0.317292	0.000131776	0.00013178
3	chr15:64889002:G:A	64889002	NA,A	NA,G	NA,1	NA,inf	NA,inf	NA,0.250298	0.000131727	0.00013173
3	chr15:64389799:C:T	64389799	NA,T	NA,C	NA,1	NA,-inf	NA,inf	NA,0.664106	0.000131725	0.00013173
3	chr15:64396124:G:T	64396124	NA,T	NA,G	NA,1	NA,-inf	NA,inf	NA,0.663906	0.000131708	0.000131713
3	chr15:64346076:C:T	64346076	NA,T	NA,C	NA,1	NA,-inf	NA,inf	NA,0.650565	0.000131701	0.000131706
3	chr15:65332300:C:T	65332300	NA,T	NA,C	NA,1	NA,inf	NA,inf	NA,0.322377	0.000131651	0.000131654
3	chr15:64165121:C:G	64165121	G,NA	C,NA	1,NA	-inf,NA	inf,NA	0.0231972,NA	0.000131618	0.000131621
3	chr15:65021415:T:C	65021415	NA,C	NA,T	NA,1	NA,inf	NA,inf	NA,0.214508	0.000131538	0.000131541
3	chr15:65363494:C:T	65363494	NA,T	NA,C	NA,1	NA,inf	NA,inf	NA,0.32391	0.000131488	0.000131492
3	chr15:65306306:A:G	65306306	NA,G	NA,A	NA,1	NA,-inf	NA,inf	NA,0.674543	0.000131479	0.000131483
3	chr15:64431431:C:T	64431431	NA,T	NA,C	NA,1	NA,-inf	NA,inf	NA,0.662788	0.000131465	0.00013147
3	chr15:64423865:T:C	64423865	NA,C	NA,T	NA,1	NA,-inf	NA,inf	NA,0.660076	0.000131421	0.000131426
3	chr15:64747711:C:T	64747711	NA,T	NA,C	NA,1	NA,inf	NA,inf	NA,0.167919	0.000131413	0.000131416
3	chr15:64766797:G:T	64766797	NA,T	NA,G	NA,1	NA,inf	NA,inf	NA,0.613221	0.000131336	0.00013134
3	chr15:64165120:C:G	64165120	G,NA	C,NA	1,NA	-inf,NA	inf,NA	0.0241245,NA	0.000131299	0.000131302
3	chr15:64549283:C:T	64549283	NA,T	NA,C	NA,1	NA,-inf	NA,inf	NA,0.659418	0.000131257	0.000131262
3	chr15:64935474:G:A	64935474	NA,A	NA,G	NA,1	NA,inf	NA,inf	NA,0.248134	0.000131241	0.000131244
3	chr15:65268139:G:A	65268139	NA,A	NA,G	NA,1	NA,inf	NA,inf	NA,0.390885	0.000131236	0.000131239
3	chr15:64191207:G:A	64191207	NA,A	NA,G	NA,1	NA,-inf	NA,inf	NA,0.115998	0.000131228	0.000131231
3	chr15:64389031:T:G	64389031	NA,G	NA,T	NA,1	NA,-inf	NA,inf	NA,0.658241	0.000131154	0.000131159
3	chr15:64948695:C:T	64948695	NA,T	NA,C	NA,1	NA,inf	NA,inf	NA,0.995487	0.000131137	0.000131143
3	chr15:64274877:T:C	64274877	NA,C	NA,T	NA,1	NA,inf	NA,inf	NA,0.97824	0.000131127	0.000131135
3	chr15:64773176:T:C	64773176	NA,C	NA,T	NA,1	NA,-inf	NA,inf	NA,0.473792	0.000131106	0.00013111
3	chr15:64441024:G:A	64441024	NA,A	NA,G	NA,1	NA,-inf	NA,inf	NA,0.652048	0.000131036	0.000131039
3	chr15:64789208:C:T	64789208	NA,T	NA,C	NA,1	NA,inf	NA,inf	NA,0.140413	0.000130999	0.000131002
3	chr15:65029334:T:C	65029334	NA,C	NA,T	NA,1	NA,inf	NA,inf	NA,0.32871	0.000130993	0.000130997
3	chr15:64941999:T:C	64941999	NA,C	NA,T	NA,1	NA,inf	NA,inf	NA,0.378627	0.000130992	0.000130995
3	chr15:64382185:G:A	64382185	NA,A	NA,G	NA,1	NA,-inf	NA,inf	NA,0.656267	0.000130972	0.000130977
3	chr15:64488036:T:TG	64488036	NA,TG	NA,T	NA,1	NA,-inf	NA,inf	NA,0.670145	0.000130965	0.000130968
3	chr15:65095708:G:A	65095708	NA,A	NA,G	NA,1	NA,inf	NA,inf	NA,0.207177	0.000130899	0.000130902
3	chr15:64405907:G:A	64405907	NA,A	NA,G	NA,1	NA,-inf	NA,inf	NA,0.648881	0.000130896	0.000130901
3	chr15:64943753:C:T	64943753	NA,T	NA,C	NA,1	NA,inf	NA,inf	NA,0.376532	0.00013087	0.000130873
3	chr15:64925961:G:T	64925961	NA,T	NA,G	NA,1	NA,inf	NA,inf	NA,0.475236	0.000130863	0.000130866
3	chr15:64947628:T:C	64947628	C,C	T,T	1,1	-inf,inf	inf,inf	0.284515,1.41107	0.000130843	0.000130845
3	chr15:64444674:A:G	64444674	NA,G	NA,A	NA,1	NA,inf	NA,inf	NA,1.12809	0.000130801	0.000130812
3	chr15:64273095:T:C	64273095	NA,C	NA,T	NA,1	NA,inf	NA,inf	NA,0.18742	0.000130791	0.000130794
3	chr15:64939615:A:G	64939615	NA,G	NA,A	NA,1	NA,inf	NA,inf	NA,0.389047	0.000130771	0.000130775
3	chr15:64255734:G:A	64255734	NA,A	NA,G	NA,1	NA,inf	NA,inf	NA,0.482186	0.000130703	0.000130707
3	chr15:64235805:T:C	64235805	NA,C	NA,T	NA,1	NA,inf	NA,inf	NA,0.135892	0.000130645	0.000130648
3	chr15:64364252:T:C	64364252	C,C	T,T	1,1	-inf,-inf	inf,inf	2.20588,0.646745	0.000130635	0.000130638
3	chr15:64657177:T:C	64657177	C,NA	T,NA	1,NA	inf,NA	inf,NA	0.717366,NA	0.00013063	0.000130633
3	chr15:64282132:T:C	64282132	NA,C	NA,T	NA,1	NA,inf	NA,inf	NA,0.18622	0.000130614	0.000130617
3	chr15:64539409:A:G	64539409	NA,G	NA,A	NA,1	NA,-inf	NA,inf	NA,0.457273	0.000130601	0.000130606
3	chr15:64565037:A:T	64565037	NA,T	NA,A	NA,1	NA,-inf	NA,inf	NA,0.653387	0.000130591	0.000130596
3	chr15:64579929:C:T	64579929	NA,T	NA,C	NA,1	NA,-inf	NA,inf	NA,0.65386	0.00013058	0.000130585
3	chr15:64223574:G:A	64223574	NA,A	NA,G	NA,1	NA,inf	NA,inf	NA,0.09655	0.000130568	0.000130571
3	chr15:65202921:C:T	65202921	NA,T	NA,C	NA,1	NA,inf	NA,inf	NA,0.356554	0.000130511	0.000130515
3	chr15:65018051:T:C	65018051	C,C	T,T	1,1	inf,-inf	inf,inf	0.172755,1.58034	0.000130511	0.000130517
3	chr15:65043525:T:G	65043525	G,G	T,T	1,1	-inf,inf	inf,inf	0.643672,0.423212	0.000130422	0.000130425
3	chr15:64377641:G:A	64377641	NA,A	NA,G	NA,1	NA,inf	NA,inf	NA,4.55729	0.000130414	0.000132912
3	chr15:64618096:A:AG	64618096	NA,AG	NA,A	NA,1	NA,inf	NA,inf	NA,5.44308	0.000130391	0.000142404
3	chr15:64791520:G:A	64791520	NA,A	NA,G	NA,1	NA,inf	NA,inf	NA,1.03765	0.000130288	0.000130295
3	chr15:64320817:T:G	64320817	NA,G	NA,T	NA,1	NA,-inf	NA,inf	NA,0.123118	0.000130284	0.000130286
3	chr15:65309716:G:GAT	65309716	GAT,NA	G,NA	1,NA	inf,NA	inf,NA	0.650964,NA	0.000130268	0.000130271
3	chr15:64483489:T:C	64483489	NA,C	NA,T	NA,1	NA,-inf	NA,inf	NA,0.647591	0.00013018	0.000130185
3	chr15:65065769:T:C	65065769	NA,C	NA,T	NA,1	NA,inf	NA,inf	NA,0.316908	0.000130163	0.000130166
3	chr15:64945710:G:A	64945710	NA,A	NA,G	NA,1	NA,-inf	NA,inf	NA,0.191941	0.000130148	0.000130152
3	chr15:64581467:A:G	64581467	NA,G	NA,A	NA,1	NA,-inf	NA,inf	NA,0.455381	0.000130086	0.00013009
3	chr15:64542123:A:T	64542123	NA,T	NA,A	NA,1	NA,inf	NA,inf	NA,0.107303	0.000130076	0.000130079
3	chr15:64635902:C:T	64635902	T,NA	C,NA	1,NA	-inf,NA	inf,NA	0.18462,NA	0.000130046	0.000130049
3	chr15:64538704:G:A	64538704	NA,A	NA,G	NA,1	NA,-inf	NA,inf	NA,0.648275	0.000129945	0.00012995
3	chr15:64539918:T:C	64539918	NA,C	NA,T	NA,1	NA,-inf	NA,inf	NA,0.449613	0.000129932	0.000129936
3	chr15:65192158:AG:A	65192158	NA,A	NA,AG	NA,1	NA,-inf	NA,inf	NA,0.236123	0.000129911	0.000129915
3	chr15:65101520:T:G	65101520	NA,G	NA,T	NA,1	NA,-inf	NA,inf	NA,0.167316	0.000129905	0.000129908
3	chr15:64548043:A:G	64548043	NA,G	NA,A	NA,1	NA,-inf	NA,inf	NA,0.449373	0.000129899	0.000129903
3	chr15:64353985:C:T	64353985	NA,T	NA,C	NA,1	NA,-inf	NA,inf	NA,0.126583	0.000129855	0.000129858
3	chr15:64516368:T:C	64516368	NA,C	NA,T	NA,1	NA,inf	NA,inf	NA,0.16185	0.000129854	0.000129857
3	chr15:64840316:G:T	64840316	NA,T	NA,G	NA,1	NA,inf	NA,inf	NA,0.509822	0.000129847	0.000129852
3	chr15:64442524:A:G	64442524	NA,G	NA,A	NA,1	NA,-inf	NA,inf	NA,0.64234	0.000129762	0.000129767
3	chr15:64297899:T:C	64297899	NA,C	NA,T	NA,1	NA,-inf	NA,inf	NA,0.451461	0.000129756	0.00012976
3	chr15:64932576:A:T	64932576	NA,T	NA,A	NA,1	NA,-inf	NA,inf	NA,0.28233	0.000129755	0.000129759
3	chr15:65213975:T:A	65213975	A,A	T,T	1,1	inf,-inf	inf,inf	1.57839,1.04329	0.000129746	0.000129748
3	chr15:65070189:G:A	65070189	NA,A	NA,G	NA,1	NA,inf	NA,inf	NA,0.42516	0.000129718	0.000129722
3	chr15:64949286:G:C	64949286	NA,C	NA,G	NA,1	NA,inf	NA,inf	NA,0.336243	0.000129607	0.000129611
3	chr15:64647735:T:C	64647735	NA,C	NA,T	NA,1	NA,-inf	NA,inf	NA,0.642982	0.000129607	0.000129612
3	chr15:65359252:C:T	65359252	T,T	C,C	1,1	-inf,inf	inf,inf	0.209735,1.78328	0.000129599	0.000129603
3	chr15:64809400:C:A	64809400	NA,A	NA,C	NA,1	NA,inf	NA,inf	NA,3.94638	0.000129598	0.000130442
3	chr15:64606998:G:C	64606998	NA,C	NA,G	NA,1	NA,-inf	NA,inf	NA,0.398642	0.000129569	0.000129574
3	chr15:64426573:G:A	64426573	NA,A	NA,G	NA,1	NA,-inf	NA,inf	NA,0.642468	0.000129561	0.000129566
3	chr15:65147131:G:A	65147131	NA,A	NA,G	NA,1	NA,-inf	NA,inf	NA,0.154094	0.00012955	0.000129553
3	chr15:64473688:C:T	64473688	NA,T	NA,C	NA,1	NA,-inf	NA,inf	NA,0.64218	0.000129542	0.000129547
3	chr15:64236976:T:C	64236976	C,C	T,T	1,1	-inf,-inf	inf,inf	2.27827,0.506546	0.000129539	0.000129542
3	chr15:64847807:G:A	64847807	NA,A	NA,G	NA,1	NA,-inf	NA,inf	NA,0.204183	0.000129526	0.00012953
3	chr15:64422265:G:A	64422265	A,NA	G,NA	1,NA	-inf,NA	inf,NA	0.233469,NA	0.000129474	0.000129478
3	chr15:65299714:C:T	65299714	T,T	C,C	1,1	-inf,-inf	inf,inf	0.582257,0.812853	0.00012944	0.000129442
3	chr15:65330817:G:A	65330817	NA,A	NA,G	NA,1	NA,-inf	NA,inf	NA,0.133399	0.000129371	0.000129374
3	chr15:64255351:A:G	64255351	G,G	A,A	1,1	-inf,-inf	inf,inf	2.23427,0.58979	0.000129333	0.000129336
3	chr15:64487782:G:A	64487782	NA,A	NA,G	NA,1	NA,inf	NA,inf	NA,0.18158	0.000129294	0.000129297
3	chr15:64163624:T:C	64163624	NA,C	NA,T	NA,1	NA,-inf	NA,inf	NA,0.651878	0.000129214	0.000129218
3	chr15:64181743:G:T	64181743	NA,T	NA,G	NA,1	NA,-inf	NA,inf	NA,0.12859	0.000129104	0.000129107
3	chr15:64536886:G:A	64536886	NA,A	NA,G	NA,1	NA,-inf	NA,inf	NA,0.667751	0.00012905	0.000129058
3	chr15:64741112:C:T	64741112	T,T	C,C	1,1	-inf,-inf	inf,inf	0.759131,3.48704	0.000129014	0.000129028
3	chr15:64673188:A:C	64673188	NA,C	NA,A	NA,1	NA,-inf	NA,inf	NA,0.400287	0.000128996	0.000129001
3	chr15:64603663:A:T	64603663	NA,T	NA,A	NA,1	NA,-inf	NA,inf	NA,0.441385	0.000128972	0.000128976
3	chr15:64712459:A:C	64712459	NA,C	NA,A	NA,1	NA,-inf	NA,inf	NA,0.390336	0.000128932	0.000128936
3	chr15:64446062:C:T	64446062	NA,T	NA,C	NA,1	NA,-inf	NA,inf	NA,0.636128	0.000128897	0.000128902
3	chr15:64577752:G:T	64577752	NA,T	NA,G	NA,1	NA,-inf	NA,inf	NA,0.406454	0.000128892	0.000128897
3	chr15:64433622:A:T	64433622	NA,T	NA,A	NA,1	NA,-inf	NA,inf	NA,0.634666	0.000128879	0.000128884
3	chr15:64401935:A:G	64401935	NA,G	NA,A	NA,1	NA,-inf	NA,inf	NA,0.691508	0.000128795	0.000128797
3	chr15:64739601:G:A	64739601	NA,A	NA,G	NA,1	NA,-inf	NA,inf	NA,0.213928	0.00012878	0.000128783
3	chr15:64192427:G:A	64192427	NA,A	NA,G	NA,1	NA,-inf	NA,inf	NA,0.130976	0.000128732	0.000128735
3	chr15:64808860:TC:T	64808860	NA,T	NA,TC	NA,1	NA,inf	NA,inf	NA,0.0157507	0.000128711	0.000128713
3	chr15:64164323:T:C	64164323	NA,C	NA,T	NA,1	NA,-inf	NA,inf	NA,0.645093	0.000128676	0.00012868
3	chr15:65193402:C:T	65193402	NA,T	NA,C	NA,1	NA,-inf	NA,inf	NA,0.230746	0.00012865	0.000128653
3	chr15:65324744:G:A	65324744	A,NA	G,NA	1,NA	-inf,NA	inf,NA	0.120845,NA	0.000128637	0.000128639
3	chr15:65160044:T:C	65160044	NA,C	NA,T	NA,1	NA,-inf	NA,inf	NA,0.230499	0.00012862	0.000128623
3	chr15:64269367:G:A	64269367	NA,A	NA,G	NA,1	NA,-inf	NA,inf	NA,0.134631	0.000128614	0.000128617
3	chr15:65161374:A:AG	65161374	NA,AG	NA,A	NA,1	NA,-inf	NA,inf	NA,0.230438	0.000128594	0.000128597
3	chr15:65001721:G:A	65001721	NA,A	NA,G	NA,1	NA,inf	NA,inf	NA,0.278409	0.000128576	0.00012858
3	chr15:64201220:T:C	64201220	NA,C	NA,T	NA,1	NA,-inf	NA,inf	NA,0.133136	0.000128539	0.000128542
3	chr15:65150725:A:C	65150725	NA,C	NA,A	NA,1	NA,inf	NA,inf	NA,0.045656	0.000128539	0.000128542
3	chr15:65122978:G:T	65122978	NA,T	NA,G	NA,1	NA,inf	NA,inf	NA,0.0448268	0.000128531	0.000128534
3	chr15:64884716:T:C	64884716	NA,C	NA,T	NA,1	NA,inf	NA,inf	NA,0.231666	0.000128511	0.000128514
3	chr15:65228498:T:C	65228498	NA,C	NA,T	NA,1	NA,inf	NA,inf	NA,0.318866	0.000128505	0.000128508
3	chr15:64979716:T:C	64979716	NA,C	NA,T	NA,1	NA,-inf	NA,inf	NA,0.31364	0.000128434	0.000128437
3	chr15:64332681:T:A	64332681	NA,A	NA,T	NA,1	NA,inf	NA,inf	NA,1.24365	0.000128431	0.000128443
3	chr15:64620814:G:A	64620814	NA,A	NA,G	NA,1	NA,-inf	NA,inf	NA,0.633084	0.00012842	0.000128424
3	chr15:64420356:G:A	64420356	NA,A	NA,G	NA,1	NA,-inf	NA,inf	NA,0.630038	0.000128402	0.000128407
3	chr15:64824512:G:A	64824512	NA,A	NA,G	NA,1	NA,-inf	NA,inf	NA,0.338783	0.000128383	0.000128387
3	chr15:64643560:T:C	64643560	NA,C	NA,T	NA,1	NA,-inf	NA,inf	NA,0.630272	0.000128342	0.000128347
3	chr15:65091481:A:G	65091481	NA,G	NA,A	NA,1	NA,inf	NA,inf	NA,0.28139	0.000128316	0.000128319
3	chr15:64615810:A:G	64615810	NA,G	NA,A	NA,1	NA,inf	NA,inf	NA,5.51477	0.000128196	0.00014195
3	chr15:64680768:C:T	64680768	NA,T	NA,C	NA,1	NA,inf	NA,inf	NA,0.0834522	0.000128194	0.000128197
```
